## Supplementary material for "Characterization of shared and ancestry-specific signals driving complex traits using multi-ancestry fine-mapping": susiex_nc3.cs80.summary

```
# chr5:44475989-46452600
CS_ID	CS_LENGTH	CS_PURITY	MAX_PIP_SNP	BP	REF_ALLELE	ALT_ALLELE	REF_FRQ	BETA	SE	-LOG10P	MAX_PIP	POST-HOC_PROB_POP1	POST-HOC_PROB_POP2
1	3	0.954977	rs10035564	45252500	G,G	A,A	0.661034,0.506944	0.0303287,0.0286182	0.00417686,0.00855018	12.4158,3.08796	0.467764	1	0.925408
2	2238	0	rs150392113	46208688	NA,G	NA,A	NA,0.915675	NA,-0.0583009	NA,0.0153834	NA,3.82177	0.0111695	0.297683	0.374309
3	2239	0	rs150392113	46208688	NA,G	NA,A	NA,0.915675	NA,-0.0583009	NA,0.0153834	NA,3.82177	0.011176	0.297498	0.374257
```
