## Supplementary material for "Characterization of shared and ancestry-specific signals driving complex traits using multi-ancestry fine-mapping": orig_s1_snps

```
rs10939871
rs113917690
rs4410607
rs72757152
rs16878466
rs142805273
rs1807017
rs72757155
rs79407584
rs114011218
rs115159664
rs76135939
rs6869332
rs148815341
rs12516248
rs17332108
rs58078456
rs112603350
rs139392063
rs189373759
rs4700396
rs113626686
rs4700397
rs4700398
rs4700399
rs17332419
rs182724486
rs7731760
rs7717909
rs139357177
rs1867597
rs13189346
rs1867598
rs4699963
rs76035001
rs75324963
rs138837208
rs184369191
rs34741733
rs62372102
rs149714182
rs35453042
rs10036497
rs34598791
rs7714071
rs11740632
rs75800468
rs66982655
rs77578632
rs74556816
rs67555188
rs67858932
rs1020371
rs62372103
rs973304
rs112779746
rs113847266
rs78563232
rs75325499
rs111360331
rs79055510
rs75954343
rs7712931
rs149880548
rs76156991
rs10052649
rs116532168
rs76342032
rs7700975
rs115540756
rs184254206
rs34435485
rs13185301
rs111475128
rs10471498
rs80191364
rs6449506
rs75676467
rs116135414
rs6449507
rs6885989
rs145360251
rs12652878
rs114171222
rs17392014
rs74357920
rs141503205
rs17332824
rs79416340
rs149650551
rs78177828
rs74424641
rs76133371
rs6449508
rs4699965
rs4700401
rs4647171
rs4647170
rs4647168
rs4647167
rs4647166
rs4647164
rs4647162
rs4647156
rs3117
rs4647151
rs4647150
rs4647148
rs4647147
rs4647139
rs144950639
rs144002469
rs9687099
rs9763418
rs35617853
rs10939874
rs116295407
rs7445953
rs34192517
rs4546327
rs12516552
rs1820083
rs78817947
rs114997438
rs6449509
rs6449510
rs17332991
rs80295722
rs61101592
rs74316631
rs112941214
rs13155076
rs202142977
rs12522154
rs114005053
rs4647138
rs4647137
rs4647135
rs4647134
rs4647132
rs4647128
5:60184856_A_G
5:60184856_A_C
rs111266849
rs35948426
rs2306350
rs2306351
rs4235483
rs4647122
rs929780
rs7726671
rs1021005
rs75006130
rs112613959
rs2120956
rs2120957
rs74938928
rs6884966
rs76459813
rs113995393
rs4647120
rs4647115
rs952231
rs4647113
rs4647110
rs3797562
rs4647109
rs4647108
rs4647104
rs1038144
rs4647102
rs4647100
rs4647099
rs4647098
rs201611698
rs77082648
rs11744756
rs62372133
rs62372134
rs13359074
rs12696976
rs62372136
rs111390120
rs10076937
rs116255739
rs140299416
rs12655603
rs75787078
rs60858663
rs141954512
rs150633142
rs140843015
rs35319315
rs182598035
rs10064187
rs79845929
rs75465660
rs35383830
rs976581
rs966497
rs141156910
rs4647088
rs976630
rs976631
rs4647081
rs4235484
rs114691972
rs4647078
rs976080
rs76858571
rs2120955
rs2120954
rs76810802
rs28407266
rs142645894
rs77518885
rs2590570
rs113459006
rs112082196
rs4647068
rs3797559
rs4647066
rs4647064
rs158570
rs158930
rs158929
rs162228
rs62372139
rs158928
rs75979228
rs35957723
rs158927
rs290514
rs111554648
rs290515
rs111374237
rs1316649
rs1820082
rs2694518
rs12520314
rs6449512
rs290516
rs290517
rs62372142
rs158938
rs4647054
rs4647053
rs4647052
rs158937
rs158571
rs34676209
rs158936
rs158935
rs76588026
rs158934
rs158933
rs78162412
rs158932
rs74692291
rs158572
rs158931
rs4647044
rs4647038
rs158922
rs158921
rs77149936
rs158920
rs4647034
rs4647028
rs4647027
rs158919
rs158918
rs72757182
rs12517310
rs75220243
rs158916
rs158915
rs75504987
rs113798374
rs158914
rs79751335
rs113957066
rs7722373
rs62370483
rs12519810
rs172348
rs78984066
rs111539922
rs158926
rs113510701
rs158925
rs158924
rs12652830
rs1382917
rs158923
rs56031340
rs158563
rs34279961
rs34155831
rs34089429
rs112984969
rs62365455
rs170658
rs290509
rs62365458
rs162227
rs1609041
rs4700402
rs144642340
rs2928243
rs62365459
rs72757187
rs67490467
rs61017995
rs148373733
rs182351
rs290511
rs115354619
rs169700
rs77247019
rs1382914
rs3101879
rs2928244
rs2950235
rs75080169
rs62367862
rs75585870
rs74528915
rs35078341
rs868791
rs78248415
rs2650512
rs75934605
rs2650517
rs62367872
rs7723901
rs2619890
rs55738840
rs2619891
rs2694528
rs2619892
rs58646987
rs11739952
rs2694530
rs146762911
rs2694531
rs2263514
rs2898309
rs2619893
rs77901235
rs79718639
rs76281741
rs149249183
rs139549771
rs144485563
rs10067431
rs138789177
rs329627
rs329626
rs76022518
rs79180135
rs329625
rs113116596
rs112562462
rs167912
rs329624
rs113998128
rs172945
rs329623
rs1471488
rs329622
rs329621
rs79557482
rs329620
rs329619
rs329618
rs162248
rs162247
rs162246
rs116034902
rs290503
rs13184350
rs62367879
rs162251
rs62367880
rs4642318
rs290504
rs62367881
rs77810746
rs162250
rs162249
rs76535696
rs290505
rs162244
rs162243
rs74996333
rs290506
rs34784445
rs74486977
rs162242
rs162241
rs162240
rs10805374
rs2928246
rs112593972
rs290507
rs162239
rs190237760
rs146396291
rs162238
rs62367885
rs62367886
rs290508
rs162237
rs329614
rs162229
rs12655209
rs12153228
rs17419290
rs162231
rs162232
rs12516995
rs13179721
rs55814394
rs290513
rs116202687
rs162233
rs162234
rs77188827
rs162235
rs158569
rs158568
rs158702
rs158567
rs158566
rs78808092
rs115494240
rs10939879
rs75601549
rs168710
rs158565
rs248687
rs248688
rs158701
rs7709522
rs7714396
rs158564
rs62367903
rs1479645
rs34597
rs34596
rs62367904
rs2950232
rs7723349
rs76951404
rs158700
rs112750404
rs4700404
rs158699
rs34595
rs34594
rs142058265
rs34593
rs34592
rs158698
rs34591
rs158697
rs158696
rs74488501
rs79607009
rs726824
rs80046380
rs2909851
rs28436304
rs9291702
rs2545493
rs248679
rs248678
rs4699967
rs72759206
rs111907940
rs248677
rs10071856
rs12518404
rs187459
rs78658020
rs111915111
rs767634
rs12520484
rs34644
rs40084
rs888799
rs75646569
rs75871312
rs34642
rs146107346
rs1983484
rs72759210
rs72759211
rs34641
rs42437
rs34640
rs56025209
rs34639
rs34638
rs2049579
rs72759214
rs79299974
rs77458564
rs78844956
rs72759215
rs191804020
rs113854620
rs79216756
rs74578666
rs248685
rs248686
rs17444495
rs34599
rs76486536
rs17590149
rs34598
rs40421
rs74950405
rs248684
rs140689303
rs12653132
rs1526896
rs140656263
rs248683
rs149746197
rs248682
rs56284222
rs248680
rs9291704
rs79296229
rs34425764
rs4700406
rs4700407
rs77195713
rs16878547
rs16878548
rs79299780
rs17444641
rs17529085
rs10471502
rs10471503
rs2059064
rs6871236
rs75829346
rs11951504
rs11951606
rs76339698
rs12517192
rs6893752
rs146906180
rs13357828
rs723276
rs57541965
rs80154095
rs6886481
rs76639369
rs6868884
rs10939881
rs79365162
rs71630091
rs10071281
rs13187930
rs13168191
rs11957772
rs4141502
rs78406720
rs9291706
rs12518792
rs12518865
rs2080870
rs2080869
rs74432733
rs7713481
rs114260952
rs6878124
rs1989653
rs75825008
rs193118686
rs77470754
rs7734205
rs113306887
rs199562209
rs295533
rs80113651
rs115892013
rs114549188
rs295532
rs6862622
rs295531
rs295567
rs295566
rs116156360
rs295565
rs7737276
rs295564
rs295563
rs295562
rs80278356
rs295561
rs71630093
rs295560
rs75822881
rs295559
rs295557
rs76334743
rs295556
rs295555
rs68104763
rs182410
rs186707384
rs295551
rs115523374
rs112282911
rs112022965
rs2545478
rs6869454
rs114077670
rs116481676
rs75048532
rs4699969
rs2545476
rs2545475
rs10939882
rs80195476
rs2613632
rs11744226
rs2161198
rs75211259
rs2112365
rs78579471
rs75988331
rs1460961
rs112309547
rs12519764
rs6869073
rs1841504
rs77691613
rs7706753
rs74985265
rs295582
rs295581
rs59292447
rs7712364
rs295580
rs13186053
rs13190305
rs11951076
rs113445535
rs295578
rs295577
rs295576
rs56159106
rs7721096
rs295574
rs144027592
rs192745588
rs79210445
rs295573
rs295572
rs295571
rs10054247
rs159380
rs159379
rs159378
rs159377
rs295570
rs80120114
rs159376
rs159375
rs115704943
rs6893210
rs159374
rs78420685
rs159373
rs78319409
rs1563908
rs75860584
rs74866442
rs34637
rs34636
rs39661
rs295569
rs159372
rs13163684
rs159371
rs295568
rs74888276
rs256375
rs298630
rs78628711
rs298631
rs75764674
rs159536
rs113569374
rs557092
rs810884
rs810883
rs159535
rs298626
rs298627
rs298628
rs2545503
rs298629
rs142026129
rs498497
rs1460962
rs182550152
rs6863749
rs34608
rs34626
rs2270822
rs34625
rs34624
rs74366686
rs34623
rs187763468
rs34622
rs112483245
rs147984245
rs34621
rs76494599
rs295530
rs34619
rs76033289
rs115124790
rs7723754
rs295529
rs159537
rs116200242
rs124899
rs124898
rs75848589
rs159358
rs295526
rs159357
rs10076568
rs79071440
rs7718028
rs295525
rs295524
rs114796776
rs295523
rs17335890
rs295522
rs10514906
rs298625
rs9291707
rs34617
rs34616
rs298624
rs34615
rs34614
rs34613
rs79007784
rs185126978
rs10075959
rs34611
rs34610
rs13185516
rs603018
rs34609
rs11741431
rs256376
rs114050241
rs10052753
rs12186613
rs1072667
rs10069718
rs295550
rs4700410
rs62366190
rs10055076
rs76685117
rs159539
rs295549
rs75173579
rs113758614
rs159540
rs295548
rs159542
rs295547
rs159543
rs28409386
rs76684719
rs295546
rs10471505
rs295545
rs295544
rs173946
rs295543
rs77550505
rs113804356
rs159544
rs149544406
rs295542
rs77007672
rs295541
rs116351302
rs73099826
rs111309770
rs295540
rs145501821
rs79009682
rs295539
rs142474392
rs12187965
rs151254485
rs159369
rs11741215
rs159538
rs79423829
rs77284975
rs159368
rs61554378
rs159367
rs159366
rs171748
rs194369
rs167190
rs256374
rs159365
rs6866414
rs11745696
rs295538
rs77791808
rs256373
rs114965028
rs256372
rs71630094
rs62366191
rs150534
rs256380
rs67148734
rs16878633
rs140028567
rs143536846
rs79427381
rs190947
rs298633
rs177114
rs591268
rs61749979
rs61743351
rs11956542
rs11959961
rs34618
rs17421093
rs298632
rs1350771
rs56219078
rs77657902
rs77136591
rs61288496
rs80283579
rs77430516
rs78247309
rs124896
rs116420461
rs56808964
rs78107196
rs764067
rs11954384
rs64409
rs764066
rs7446462
rs148814744
rs298634
rs34635
rs34634
rs6892223
rs147622551
rs581318
rs7448370
rs589794
rs79281622
rs702565
rs75245873
rs112746123
rs295536
rs116419080
rs7379565
rs2898321
rs295535
rs6867285
rs159364
rs159363
rs159362
rs6449521
rs295534
rs1585469
rs159361
rs114105810
rs79415551
rs77224274
rs34633
rs9291708
rs34632
rs35342202
rs40506
rs77617908
rs78281012
rs34631
rs113447153
rs34630
rs76015421
rs13181515
rs13181517
rs34629
rs34628
rs10514905
rs13183007
rs34627
rs79831177
rs74503453
rs159360
rs159359
rs9291709
rs79051399
rs2055375
rs10939886
rs10939887
rs13166446
rs34499965
rs12513581
rs7446842
rs7443733
rs10052849
rs180829674
rs76560656
rs7444594
rs7729358
rs183442534
rs4699973
rs7712204
rs112679005
rs6449522
rs114826283
rs77250761
rs4428365
rs9291710
rs6876627
rs77911011
rs13190241
rs78949775
rs187487042
rs191998750
rs79698602
rs28634357
rs1460960
rs35185283
rs6889637
rs11745179
rs11745233
rs6864095
rs142673946
rs6864489
rs9885353
rs9291711
rs80094841
rs13183464
rs4505907
rs4458537
rs12521434
rs12516321
rs62366215
rs6868457
rs112863899
rs72759289
rs74568270
rs76098800
rs77136149
rs7737448
rs12186568
rs7705381
rs115364509
rs78619024
rs10062338
rs7448844
rs13167234
rs13167685
rs13187871
rs4700415
rs145830977
rs10056472
rs113474297
rs67749311
rs10939888
rs4379148
rs116209869
rs4540126
rs12696979
rs12696980
rs13355792
rs10079115
rs12189426
rs75190473
rs115030088
rs147576466
rs4235485
rs12696981
rs12696982
rs6867417
rs6867268
rs7708674
rs11949390
rs58939856
rs36198109
rs141462714
rs4640746
rs57793854
rs147421255
rs34293681
rs6449523
rs4441832
rs6885308
rs4400074
rs10044874
rs4315878
rs9291714
rs9291715
rs78871889
rs141423055
rs12518152
rs12523278
rs72759299
rs10939892
rs10939893
rs13175564
rs35310874
5:60565864_C_T
5:60565864_C_A
rs138236239
rs6882613
rs9291718
rs9291719
rs139553623
rs34439016
rs10461467
rs12187377
rs10939894
rs10939895
rs75465653
rs10434526
rs10071763
rs74590125
rs10065444
rs9291720
rs74476025
rs76237382
rs7721603
rs79014964
rs72761408
rs6892128
rs143750185
rs6870703
rs143165534
rs10070347
rs10939896
rs11747588
rs201068604
rs139242989
rs10471510
rs10471511
rs13179814
rs62366231
rs112375441
rs10044683
rs13180612
rs77792384
rs73103614
rs148585793
rs147715991
rs10471269
rs79513808
rs6885499
rs6864367
rs10041973
rs6869396
rs4699974
rs4699975
rs10042872
rs182352689
rs76260103
rs34599609
rs4129437
rs10079986
rs75097745
rs73103624
rs79187860
rs6449524
rs140959752
rs12186547
rs12186750
rs6869228
rs183503543
rs7444792
rs35649147
rs4352559
rs4382119
rs72761416
rs148241516
rs6867278
rs6889338
rs59628996
rs4546329
rs13171223
rs6449525
rs181544335
rs77350889
rs13182603
rs4452517
rs11743133
rs6449526
5:60593896_A_C
5:60593896_A_T
rs116368560
rs6860599
rs13154663
rs13154581
rs12188621
rs116174589
rs6449527
rs28685817
rs4391122
rs4544785
rs73105361
rs10939897
rs7443842
rs4513641
rs4409043
rs4583848
rs13164720
rs76063289
rs73105363
rs10471513
rs12188882
rs4235486
rs4421060
rs7704636
rs13174916
rs10044518
rs10044575
rs75577466
rs75556712
rs147207897
rs13162866
rs6870349
rs11747144
rs11960587
rs13156118
rs6881622
rs10939898
rs186525683
rs13157699
rs4323189
rs4132385
rs6890684
rs34599407
rs78029181
rs34027100
rs34323293
rs142910786
rs78171607
rs7701440
rs78815997
rs4700418
rs114560479
rs74558233
rs5027472
rs77925638
rs11954859
rs182687961
rs4276369
rs141653222
rs190395572
rs75429795
rs111274143
rs75989234
rs140017489
rs6893130
rs80200332
rs76658205
rs72761428
rs4590138
rs75809097
rs4484384
rs75837710
rs112006942
rs6449528
rs4604142
rs10073395
rs6449529
rs10939900
rs140182765
rs113552169
rs113767201
rs138892985
rs141912152
rs7724551
rs74807749
rs56035042
rs55819324
rs56205295
rs181828726
rs114251615
rs11750589
rs13188327
rs116528067
rs10061522
rs13181015
rs113199592
rs13169711
rs13170135
rs146416593
rs56885035
rs7446236
rs7700289
rs145943778
rs13168165
rs57430973
rs7445500
rs192291535
rs142942173
rs6881765
rs4128291
rs147879155
rs34739794
rs78690404
rs56407297
rs6449530
rs72761431
rs4392578
rs187786214
rs184208908
rs35704054
rs184454815
rs12332549
rs73107409
rs12189001
rs11738493
rs111800497
rs72761438
rs13162358
rs115050160
rs4490539
rs147101511
rs141454739
rs76049161
rs13158675
rs181180396
rs62368660
rs6877610
rs78589341
rs62368661
rs79535748
rs6858882
rs6860608
rs35262187
rs34406265
rs74852363
rs76743752
rs72761442
rs10939901
rs143374032
rs12188465
rs11743218
rs60886975
rs12518479
rs17337333
rs58234049
rs12520628
rs75130258
rs79942193
rs13178686
rs6861729
rs139439044
rs17422055
rs192814633
rs7727824
rs11746741
rs80196146
rs78369853
rs57709834
rs17337441
rs7734879
rs6449531
rs28610339
rs10514907
rs186020150
rs112785197
rs111533316
rs6449532
rs146164913
rs6894675
rs113516364
rs59375059
rs61325511
rs138227704
rs12188627
rs12187112
rs62368664
rs17422192
rs6449533
rs116064842
rs142283028
rs77290189
rs17422206
rs10939902
rs74646315
rs75224865
rs188279870
rs6449534
rs140840938
rs147877281
rs6885005
rs142786688
rs7709645
rs114672653
rs10042052
rs7714712
rs17422310
rs34747618
rs7720894
rs11958102
rs17422406
rs11743711
rs11950318
rs13171757
rs7719676
rs72761448
rs116036538
rs12520195
rs12522647
rs150616936
rs111461981
rs79482236
rs10041978
rs74419120
rs74320437
rs115057179
rs1445979
rs76803986
rs75363518
rs1348716
rs13164700
rs62368667
rs13174756
rs7722810
rs74825745
rs13162694
rs2218526
rs10939903
rs13185783
rs6881799
rs149527415
rs34993457
rs1986252
rs1986251
rs12517711
rs56802710
rs75914006
rs7732866
rs13157657
rs10514908
rs10514909
rs1477355
rs6449535
rs6882136
rs80007114
rs76550539
rs72761453
rs79245278
rs11954430
rs6895046
rs13166934
rs35720241
rs74678313
rs13171497
rs13172080
rs113910733
rs7717082
rs116715377
rs13170262
rs533698350
rs547291002
rs10053273
rs13160801
rs7714457
rs7719647
rs7719672
rs1374043
rs7723653
rs188161492
rs113384299
rs13158938
rs13163970
rs7713032
rs11747564
rs149722806
rs76759826
rs10454818
rs55838118
rs17338553
rs7443602
rs2340226
rs113415250
rs12517679
rs78410062
rs7732234
rs13157831
rs1363892
rs77230862
rs16891822
rs142089946
rs147753230
rs10060668
rs13165663
rs13186194
rs13166779
rs6873712
rs6874264
rs6874266
rs6878927
rs116119589
rs1816091
rs1445981
rs10223052
rs77936637
rs74700137
rs13156100
rs147165180
rs75674370
rs181567867
rs77996320
rs143616139
rs61431275
rs2053693
rs13159018
rs6865624
rs16891983
rs79392894
rs1445976
rs2053694
rs13170519
rs11741726
rs75994312
rs10939905
rs11742658
rs13158413
rs79683912
rs114622698
rs78392888
rs2034239
rs78948561
rs13166910
rs149146685
rs143225117
rs80205024
rs141257464
rs74533307
rs77042696
rs11952146
rs6890351
rs13162534
rs140191279
rs13167695
rs79667813
rs13179091
rs13179617
rs142276666
rs13185068
rs13188685
rs10045925
rs76375098
rs13172084
rs75899430
rs182793458
rs6879809
rs115226967
rs13159166
rs16892251
rs75754914
rs16892286
rs16892307
rs10447098
rs11749200
rs12519658
rs150667405
rs114712235
rs77505016
rs1045352
rs34195965
rs11747755
rs10514910
rs2276987
rs72761465
rs17424296
rs16892374
rs139724675
rs10053166
rs146712951
rs57840635
rs6898746
rs12188685
rs77737456
rs12188710
rs10059353
rs13190437
rs79988488
rs1550816
rs6890611
rs16892406
rs16892408
rs13164150
rs16892410
rs13168452
rs4582229
rs62366280
rs4627943
rs79853902
rs4416552
rs2084130
rs2084131
rs17339983
rs13189938
rs13177031
rs13358774
rs13162934
rs17340123
rs1445978
rs62366281
rs10064373
rs115797546
rs16892456
rs16892457
rs16892459
rs10035484
rs150178086
rs10053423
rs62366282
rs147165215
rs62366283
rs10036399
rs1423326
rs62366284
rs6449537
rs10042706
rs1833832
rs1833831
rs11741170
rs1582545
rs10059992
rs933685
rs150859329
rs13164048
rs7729672
rs1971513
rs10064124
rs12518098
rs62366286
rs10072118
rs6877486
rs116118760
rs11746516
rs6872620
rs76226881
rs186352892
rs16892523
rs10067201
rs116593612
rs34082374
rs111906234
rs34356826
rs72761471
rs13169225
rs112402530
rs10050451
rs112903829
rs113070024
rs11954764
rs151164352
rs145419903
rs77923644
rs10939907
rs149206031
rs75180524
rs62364970
rs9291728
rs71630099
rs115758622
rs13172200
rs16892584
rs2341235
rs76981775
rs1965035
rs13168127
rs62364974
rs181241763
rs59352967
rs10939908
rs11748120
rs11951472
rs78016813
rs150227347
rs71630100
rs72761474
rs13184335
rs6893304
rs116663054
rs79103373
rs10058219
rs863088
rs12514047
rs75334440
rs10060358
rs442374
rs113226216
rs11746233
rs11743162
rs383455
rs2084134
rs2084135
rs139501275
rs420518
rs76566646
rs74473266
rs10064174
rs111685108
rs253185
rs7713549
rs76782131
rs77389569
rs62364976
rs62364977
rs412649
rs381034
rs13356781
rs78893426
rs374682
rs114375335
rs422771
rs447427
rs696887
rs11951778
rs79519933
rs701470
rs185228
rs696888
rs253186
rs253187
rs199638343
rs10078642
rs78064124
rs116208763
rs410386
rs701471
rs253497
rs701472
rs253499
rs701473
rs253503
rs701474
rs116029312
rs173780
rs696889
rs112828198
rs153385
rs9885124
rs16892819
rs76964011
rs145868773
rs696890
rs36084
rs696891
rs40348
rs10074348
rs36085
rs116507965
rs6899122
rs13190528
rs13172871
rs76457092
rs62365007
rs77975443
rs11746072
rs6869001
rs40151
rs36086
rs36087
rs55816286
rs895381
rs57608949
rs895382
rs57766303
rs42314
rs6880967
rs56257445
rs4699977
rs253183
rs253184
rs80215756
rs12517746
rs140549449
rs2455386
rs74553869
rs76722243
rs4699978
rs253181
rs34412127
rs71631903
rs79102123
rs2030892
rs112572062
rs253182
rs7735020
rs12518216
rs73760095
rs6861818
rs62365009
rs409912
rs62365010
rs10053221
rs62365011
rs116800643
rs56300029
rs10063473
rs62365012
rs9291730
rs11951145
rs11951156
rs6883945
rs6449539
rs142767720
rs17426483
rs36091
rs36090
rs4413488
rs42881
rs138702446
rs36089
rs62365013
rs6871345
rs56241055
rs141924830
rs42880
rs62365014
rs113176167
rs16893130
rs7727255
rs62365017
rs26914
rs9291731
rs116122638
rs26913
rs36088
rs1910026
rs147834268
rs57300882
rs139021571
rs62365019
rs62365020
rs1354138
rs116584776
rs10073941
rs146679984
rs62365021
rs17348492
rs12514870
rs26912
rs10514913
rs76091073
rs10514914
rs7715669
rs396712
rs1867732
rs55821052
rs62365023
rs16893212
rs13174785
rs2455404
rs2441136
rs2455388
rs2463066
rs2455403
rs57617820
rs2937840
rs6899064
rs1880849
rs6880041
rs1569022
rs116690622
rs379212
rs444797
rs147696086
rs72761500
rs253486
rs253487
rs12654033
rs194139
rs12658207
rs253177
rs7728181
rs1501841
rs403043
rs446275
rs7714841
rs13172214
rs438600
rs11738335
rs12654405
rs424876
rs116750306
rs112532617
rs11750531
rs62365864
rs16893320
rs141195264
rs16893322
rs145597103
rs16893327
rs115627623
rs35438183
rs554052
rs12522477
rs430637
rs16875007
rs143556834
rs2280686
rs40148
rs77316617
rs4700422
rs36032
rs36033
rs4700423
rs72763310
rs40345
rs41180
rs36034
rs36035
rs16893398
rs13175381
rs2441134
rs6883938
rs2455486
rs4700424
rs115121272
rs1467350
rs1664960
rs2280687
rs414976
rs388585
rs446248
rs149976632
rs11741636
rs36049
rs26911
rs16893470
rs36072
rs12523615
rs12518552
rs432733
rs410850
rs7704929
rs11746049
rs389441
rs115251332
rs147265953
rs391101
rs11747208
rs13168562
rs11750644
rs6880870
rs16893553
rs6896690
rs10514916
rs16893616
rs1501845
rs72647204
rs13156487
rs39695
rs4700425
rs16893642
rs73111252
rs4700426
rs4700427
rs4145723
rs16893676
rs16893680
rs16893684
rs74405117
rs16893687
rs13188780
rs6882777
rs60167838
rs16893698
rs402996
rs16893701
rs76879835
rs377667
rs73111286
rs58983571
rs112211019
rs13175459
rs116504822
rs381182
rs1501844
rs1501843
rs409465
rs58324429
rs115502843
rs11743540
rs1393176
rs1393175
rs4472220
rs181044913
rs55680328
rs1604441
rs1604440
rs1580860
rs1580859
rs59222977
rs73113106
rs11740126
rs2937830
rs140341403
rs1393174
rs2937831
rs115475530
rs2950219
rs7722134
rs34055564
rs12654292
rs2030888
rs153384
rs2950220
rs76567284
rs79474763
rs2937832
rs11743702
rs11747263
rs13186555
rs74782763
rs2950221
rs2974452
rs253180
rs4700429
rs6870236
rs13163936
rs153429
rs253531
rs4700430
rs115586823
rs253532
rs253533
rs253534
rs11748959
rs16893881
rs253535
rs12517109
rs973471
rs12520360
rs436696
rs13156637
rs153377
rs153378
rs112982560
rs1032750
rs1501842
rs153379
rs4699979
rs4699980
rs145150374
rs116834412
rs4700432
rs153380
rs17429209
rs13170002
rs4700433
rs7381041
rs112059137
rs142112157
rs11738494
rs860648
rs77191465
rs13160822
rs12519720
rs12519709
rs12522405
rs6872706
rs78790340
rs77551024
rs79592822
rs1123763
rs1123764
rs12521924
rs153375
rs13159935
rs12514378
rs149080
rs76533674
rs72763351
rs2937626
rs153428
rs78104792
rs251895
rs166142
rs13154578
rs16894149
rs79724801
rs11738462
rs74288889
rs9291733
rs7447792
rs436985
rs75608659
rs425209
rs2202118
rs436685
rs13186290
rs77436227
rs116393446
rs112014854
rs113801601
rs78901512
rs834262
rs13154864
rs147726259
rs834261
rs863069
rs148929935
rs514754
rs75712000
rs77564789
rs75272172
rs6449548
rs78401138
rs113999872
rs418524
rs62365884
rs116408217
rs1550822
rs75518630
rs377054
rs377870
rs79396374
rs421579
rs432999
rs446297
rs428890
rs472106
rs144776692
rs436969
rs376924
rs115752065
rs1466011
rs1466012
rs116688467
rs7446832
rs1077766
rs153381
rs67223734
rs149328
rs149127
rs4699982
rs153382
rs153383
rs62365885
rs72763363
rs2937834
rs2937835
rs116591423
rs10037329
rs185227
rs1472616
rs253179
rs62365886
rs2950218
rs834535
rs115677291
rs2937836
rs2937837
rs75406627
rs2937624
rs141165539
rs78750435
rs376874
rs396169
rs1880851
rs114854022
rs6873285
rs79923003
rs76153370
rs6897695
rs6449549
rs2880045
rs2974454
rs168802
rs112111105
rs111603762
rs1979016
rs1983049
rs79448121
rs6449550
rs6449551
rs17430144
rs921038
rs4700434
rs116251515
rs16894458
rs114544529
rs13172013
rs34404532
rs116653632
rs13177369
rs116436091
rs149961455
rs75609533
rs6890547
rs74543735
rs1002115
rs76026093
rs116748621
rs1037106
rs11745987
rs6873040
rs149909559
rs1847015
rs1501848
rs146663012
rs16894569
rs2937623
rs117015787
rs2937622
rs187574
rs153376
rs116755756
rs114921108
rs1501849
rs116044944
rs72763369
rs1446001
rs2937621
rs115977975
rs2030891
rs13165769
rs2030890
rs10514918
rs2030889
rs138066341
rs114833624
rs6864793
rs366254
rs7733491
rs7733076
rs6875778
rs6895115
rs2341436
rs73760504
rs2077786
rs6449552
rs1880850
rs6449553
rs6862305
rs1501847
rs1501846
rs2937838
rs1830177
rs1830176
rs78021154
rs80237211
rs1984883
rs79552304
rs895383
rs73104146
rs2937661
rs414568
rs1446002
rs991386
rs1374065
rs10514920
rs79954948
rs10514921
rs990728
rs115581904
rs141573640
rs113077588
rs2950223
rs2950222
rs188220546
rs10072456
rs10471519
rs10471520
rs74502718
rs77861837
rs4133155
rs9291737
rs10066181
rs6861444
rs73760507
rs149386959
rs115458574
rs10805376
rs150800721
rs6449554
rs6872704
rs113882965
rs11957497
rs6882661
rs6449555
rs34803252
rs4418051
rs3924739
rs6449556
rs10076599
rs6889177
rs4640743
rs147211484
rs114557525
rs6859773
rs114788108
rs6449557
rs75097391
rs111327682
rs6449558
rs6867722
rs115451943
rs77105535
5:61087232_C_T
rs146174257
rs73105835
rs76680925
rs73105838
rs56208678
rs140412600
rs56926544
rs73760508
rs12516216
rs12521396
rs66527929
rs10075600
rs35862959
rs17456510
rs56084736
rs56098416
rs12519781
rs77704453
rs17352800
rs111509711
rs79705408
rs17456587
rs78308368
rs10514922
rs73105860
rs74733629
rs116077245
rs953040
rs4700437
rs4700438
rs4700439
rs112910953
rs78211764
rs4700440
rs78827610
rs73105866
rs59740657
rs6861457
rs10461469
rs41456952
rs73105870
rs10461470
rs10514923
rs77652464
rs56150211
rs75037884
rs56261580
rs55969352
rs56073771
rs74436178
rs6859872
rs17352975
rs6895749
rs115893447
rs16895276
rs4700441
rs6449559
rs78711094
rs6872207
rs6872402
rs6872575
rs56326965
rs114112497
rs61596462
rs12658967
rs6449560
rs60143966
rs72765216
rs1500216
rs79259762
rs7720585
rs72765218
rs77443222
rs4700442
rs4700443
rs7724203
rs4700445
rs11746125
rs16895507
rs79640874
```
