## Supplementary material for "Characterization of shared and ancestry-specific signals driving complex traits using multi-ancestry fine-mapping": s1.afreq

```
#CHROM	ID	REF	ALT	ALT_FREQS	OBS_CT
5	rs10939871	T	A	0.276342	1006
5	rs113917690	G	A	0.0218688	1006
5	rs4410607	T	C	0.83996	1006
5	rs72757152	A	T	0.192843	1006
5	rs16878466	G	C	0.0218688	1006
5	rs142805273	A	G	0.0258449	1006
5	rs1807017	T	C	0.425447	1006
5	rs72757155	T	C	0.0298211	1006
5	rs79407584	C	T	0.117296	1006
5	rs114011218	T	C	0.0357853	1006
5	rs115159664	T	C	0.0308151	1006
5	rs76135939	G	A	0.0218688	1006
5	rs6869332	A	G	0.83996	1006
5	rs148815341	C	T	0.0178926	1006
5	rs12516248	C	T	0.277336	1006
5	rs17332108	T	C	0.277336	1006
5	rs58078456	A	G	0.814115	1006
5	rs112603350	C	T	0.0218688	1006
5	rs139392063	G	A	0.102386	1006
5	rs189373759	A	T	0.0218688	1006
5	rs4700396	G	C	0.971173	1006
5	rs113626686	G	A	0.0218688	1006
5	rs4700397	G	A	0.397614	1006
5	rs4700398	A	G	0.809145	1006
5	rs4700399	C	T	0.397614	1006
5	rs17332419	G	A	0.145129	1006
5	rs182724486	G	A	0.0427435	1006
5	rs7731760	A	T	0.814115	1006
5	rs7717909	T	A	0.814115	1006
5	rs139357177	G	A	0.028827	1006
5	rs1867597	G	C	0.814115	1006
5	rs13189346	C	A	0.814115	1006
5	rs1867598	A	G	0.114314	1006
5	rs4699963	C	T	0.11829	1006
5	rs76035001	C	T	0.0477137	1006
5	rs75324963	C	G	0.0477137	1006
5	rs138837208	G	A	0.0178926	1006
5	rs184369191	G	T	0.0218688	1006
5	rs34741733	C	T	0.40159	1006
5	rs62372102	A	G	0.455268	1006
5	rs149714182	G	A	0.0258449	1006
5	rs35453042	T	C	0.158052	1006
5	rs10036497	C	T	0.971173	1006
5	rs34598791	G	T	0.27336	1006
5	rs7714071	A	T	0.846918	1006
5	rs11740632	G	A	0.404573	1006
5	rs75800468	A	T	0.0477137	1006
5	rs74556816	G	C	0.0258449	1006
5	rs67555188	T	G	0.408549	1006
5	rs67858932	A	G	0.408549	1006
5	rs1020371	A	C	0.112326	1006
5	rs62372103	A	G	0.406561	1006
5	rs973304	G	A	0.112326	1006
5	rs112779746	T	C	0.0477137	1006
5	rs113847266	A	G	0.0218688	1006
5	rs78563232	A	T	0.0477137	1006
5	rs75325499	C	T	0.0477137	1006
5	rs111360331	G	A	0.0477137	1006
5	rs79055510	A	G	0.0477137	1006
5	rs75954343	C	T	0.0218688	1006
5	rs7712931	C	T	0.382704	1006
5	rs149880548	T	C	0.0357853	1006
5	rs76156991	C	T	0.0477137	1006
5	rs10052649	T	A	0.389662	1006
5	rs116532168	G	T	0.0457256	1006
5	rs76342032	C	A	0.0477137	1006
5	rs7700975	A	G	0.843936	1006
5	rs115540756	T	G	0.0477137	1006
5	rs184254206	A	G	0.0208748	1006
5	rs34435485	T	C	0.383698	1006
5	rs13185301	C	T	0.383698	1006
5	rs111475128	T	C	0.0477137	1006
5	rs10471498	T	C	0.843936	1006
5	rs80191364	T	G	0.271372	1006
5	rs6449506	T	C	0.843936	1006
5	rs75676467	T	C	0.0477137	1006
5	rs116135414	C	T	0.028827	1006
5	rs6449507	C	G	0.843936	1006
5	rs6885989	T	G	0.383698	1006
5	rs12652878	C	T	0.406561	1006
5	rs114171222	T	G	0.0168986	1006
5	rs17392014	G	A	0.406561	1006
5	rs74357920	T	C	0.0258449	1006
5	rs141503205	G	A	0.0188867	1006
5	rs17332824	C	G	0.403579	1006
5	rs79416340	G	A	0.0477137	1006
5	rs149650551	C	T	0.00695825	1006
5	rs78177828	T	A	0.0258449	1006
5	rs74424641	C	A	0.114314	1006
5	rs76133371	C	T	0.0477137	1006
5	rs6449508	A	C	0.843936	1006
5	rs4699965	A	C	0.345924	1006
5	rs4700401	A	C	0.790258	1006
5	rs4647171	A	G	0.270378	1006
5	rs4647170	T	C	0.0477137	1006
5	rs4647168	C	T	0.843936	1006
5	rs4647167	T	C	0.270378	1006
5	rs4647166	C	T	0.0477137	1006
5	rs4647164	C	T	0.0477137	1006
5	rs4647162	T	G	0.436382	1006
5	rs4647156	A	G	0.0228628	1006
5	rs3117	A	G	0.430417	1006
5	rs4647151	T	C	0.112326	1006
5	rs4647150	T	C	0.407555	1006
5	rs4647148	T	C	0.0208748	1006
5	rs4647147	C	T	0.0477137	1006
5	rs4647139	G	C	0.430417	1006
5	rs144950639	C	G	0.0218688	1006
5	rs144002469	T	A	0.0477137	1006
5	rs9687099	C	A	0.407555	1006
5	rs9763418	C	T	0.382704	1006
5	rs35617853	C	T	0.112326	1006
5	rs10939874	A	T	0.843936	1006
5	rs116295407	C	T	0.0477137	1006
5	rs7445953	A	G	0.843936	1006
5	rs34192517	C	G	0.0258449	1006
5	rs12516552	C	G	0.15507	1006
5	rs1820083	T	C	0.4334	1006
5	rs78817947	G	A	0.0477137	1006
5	rs114997438	T	A	0.0228628	1006
5	rs6449509	A	G	0.845924	1006
5	rs6449510	T	C	0.843936	1006
5	rs17332991	C	A	0.11332	1006
5	rs80295722	C	T	0.0477137	1006
5	rs61101592	C	T	0.407555	1006
5	rs74316631	C	T	0.100398	1006
5	rs112941214	G	C	0.0218688	1006
5	rs13155076	C	A	0.430417	1006
5	rs12522154	T	C	0.382704	1006
5	rs114005053	T	C	0.0218688	1006
5	rs4647138	G	A	0.430417	1006
5	rs4647137	T	C	0.413519	1006
5	rs4647135	A	G	0.843936	1006
5	rs4647134	T	G	0.843936	1006
5	rs4647132	C	T	0.407555	1006
5	rs4647128	T	C	0.0477137	1006
5	rs111266849	T	C	0.0477137	1006
5	rs35948426	G	A	0.430417	1006
5	rs2306350	C	T	0.843936	1006
5	rs2306351	C	A	0.843936	1006
5	rs4235483	C	T	0.430417	1006
5	rs4647122	G	A	0.0656064	1006
5	rs929780	G	C	0.112326	1006
5	rs7726671	A	G	0.270378	1006
5	rs1021005	A	G	0.407555	1006
5	rs75006130	T	C	0.0258449	1006
5	rs112613959	C	T	0.0477137	1006
5	rs2120956	C	T	0.407555	1006
5	rs2120957	C	T	0.407555	1006
5	rs74938928	A	G	0.0477137	1006
5	rs6884966	T	C	0.407555	1006
5	rs76459813	A	G	0.0477137	1006
5	rs4647115	G	C	0.0457256	1006
5	rs952231	C	T	0.0457256	1006
5	rs4647113	C	T	0.270378	1006
5	rs4647110	C	G	0.0477137	1006
5	rs3797562	T	C	0.156064	1006
5	rs4647109	C	T	0.0298211	1006
5	rs4647108	C	T	0.157058	1006
5	rs4647104	G	A	0.0477137	1006
5	rs1038144	C	T	0.887674	1006
5	rs4647102	C	T	0.570577	1006
5	rs4647100	A	G	0.270378	1006
5	rs4647099	T	C	0.0218688	1006
5	rs4647098	A	T	0.0168986	1006
5	rs11744756	T	C	0.887674	1006
5	rs62372133	T	G	0.407555	1006
5	rs62372134	A	T	0.407555	1006
5	rs13359074	T	C	0.569583	1006
5	rs12696976	A	G	0.156064	1006
5	rs62372136	A	G	0.00994036	1006
5	rs111390120	T	A	0.0477137	1006
5	rs10076937	A	G	0.569583	1006
5	rs116255739	C	A	0.027833	1006
5	rs140299416	G	C	0.0178926	1006
5	rs12655603	C	T	0.408549	1006
5	rs75787078	A	G	0.0506958	1006
5	rs60858663	T	C	0.407555	1006
5	rs141954512	T	C	0.0308151	1006
5	rs150633142	C	T	0.0168986	1006
5	rs140843015	T	G	0.0258449	1006
5	rs35319315	G	T	0.157058	1006
5	rs182598035	C	T	0.00994036	1006
5	rs10064187	G	T	0.617296	1006
5	rs79845929	G	A	0.0745527	1006
5	rs35383830	A	G	0.154076	1006
5	rs976581	T	C	0.569583	1006
5	rs966497	A	G	0.15507	1006
5	rs141156910	C	A	0.00596421	1006
5	rs4647088	A	G	0.0218688	1006
5	rs976630	A	C	0.407555	1006
5	rs976631	T	C	0.407555	1006
5	rs4647081	C	T	0.0477137	1006
5	rs4235484	C	T	0.887674	1006
5	rs114691972	C	T	0.0208748	1006
5	rs4647078	G	A	0.156064	1006
5	rs976080	A	C	0.887674	1006
5	rs76858571	G	A	0.0258449	1006
5	rs2120955	A	G	0.569583	1006
5	rs2120954	A	C	0.88668	1006
5	rs76810802	A	G	0.0477137	1006
5	rs28407266	G	A	0.569583	1006
5	rs142645894	C	T	0.0129225	1006
5	rs77518885	T	C	0.0477137	1006
5	rs2590570	G	A	0.890656	1006
5	rs113459006	T	C	0.0188867	1006
5	rs112082196	T	C	0.00795229	1006
5	rs4647068	T	C	0.0477137	1006
5	rs3797559	A	G	0.407555	1006
5	rs4647066	C	G	0.261431	1006
5	rs158570	C	T	0.569583	1006
5	rs158930	A	G	0.027833	1006
5	rs158929	A	G	0.569583	1006
5	rs162228	T	C	0.569583	1006
5	rs62372139	G	A	0.00994036	1006
5	rs158928	A	G	0.156064	1006
5	rs75979228	A	C	0.100398	1006
5	rs35957723	G	A	0.15507	1006
5	rs158927	A	G	0.617296	1006
5	rs290514	G	A	0.617296	1006
5	rs111554648	A	T	0.0477137	1006
5	rs290515	C	T	0.569583	1006
5	rs111374237	G	A	0.0477137	1006
5	rs1316649	A	G	0.270378	1006
5	rs1820082	C	T	0.887674	1006
5	rs2694518	G	A	0.569583	1006
5	rs12520314	T	C	0.0427435	1006
5	rs6449512	A	G	0.413519	1006
5	rs290516	T	C	0.569583	1006
5	rs290517	T	C	0.887674	1006
5	rs62372142	G	T	0.15507	1006
5	rs158938	G	A	0.617296	1006
5	rs4647054	G	C	0.0427435	1006
5	rs4647053	C	T	0.0218688	1006
5	rs4647052	C	T	0.407555	1006
5	rs158937	A	G	0.887674	1006
5	rs158571	G	A	0.569583	1006
5	rs34676209	G	T	0.270378	1006
5	rs158935	C	T	0.569583	1006
5	rs76588026	T	C	0.0477137	1006
5	rs158934	A	T	0.569583	1006
5	rs158933	A	G	0.569583	1006
5	rs78162412	G	A	0.0427435	1006
5	rs158932	C	G	0.569583	1006
5	rs74692291	C	T	0.0487078	1006
5	rs158572	G	A	0.569583	1006
5	rs158931	C	G	0.569583	1006
5	rs4647044	G	A	0.0477137	1006
5	rs4647038	A	C	0.0477137	1006
5	rs158922	A	G	0.617296	1006
5	rs158921	G	A	0.569583	1006
5	rs77149936	G	C	0.0477137	1006
5	rs158920	G	A	0.156064	1006
5	rs4647034	C	T	0.0477137	1006
5	rs4647028	G	T	0.270378	1006
5	rs4647027	A	T	0.0477137	1006
5	rs158919	T	G	0.569583	1006
5	rs158918	A	T	0.887674	1006
5	rs72757182	C	A	0.0328032	1006
5	rs12517310	G	A	0.407555	1006
5	rs75220243	T	C	0.0477137	1006
5	rs158916	A	G	0.156064	1006
5	rs158915	G	A	0.569583	1006
5	rs75504987	T	G	0.11332	1006
5	rs113798374	C	T	0.0477137	1006
5	rs158914	G	A	0.617296	1006
5	rs79751335	A	G	0.0477137	1006
5	rs113957066	G	A	0.0467197	1006
5	rs7722373	G	A	0.461233	1006
5	rs62370483	A	G	0.270378	1006
5	rs12519810	T	A	0.270378	1006
5	rs172348	G	A	0.569583	1006
5	rs78984066	A	G	0.0178926	1006
5	rs111539922	A	T	0.0218688	1006
5	rs158926	G	T	0.156064	1006
5	rs113510701	A	G	0.0159046	1006
5	rs158925	C	T	0.156064	1006
5	rs158924	C	A	0.569583	1006
5	rs12652830	A	G	0.413519	1006
5	rs1382917	A	G	0.407555	1006
5	rs158923	C	T	0.568588	1006
5	rs56031340	A	G	0.407555	1006
5	rs158563	A	C	0.156064	1006
5	rs34279961	G	T	0.270378	1006
5	rs34155831	T	C	0.270378	1006
5	rs34089429	G	A	0.270378	1006
5	rs112984969	G	A	0.0477137	1006
5	rs62365455	A	G	0.407555	1006
5	rs170658	T	C	0.156064	1006
5	rs290509	A	G	0.569583	1006
5	rs162227	C	T	0.887674	1006
5	rs1609041	C	T	0.15507	1006
5	rs4700402	A	G	0.413519	1006
5	rs144642340	T	C	0.0119284	1006
5	rs2928243	A	G	0.156064	1006
5	rs62365459	G	A	0.270378	1006
5	rs72757187	T	A	0.408549	1006
5	rs67490467	G	C	0.407555	1006
5	rs61017995	A	G	0.413519	1006
5	rs148373733	A	G	0.00298211	1006
5	rs182351	T	C	0.156064	1006
5	rs290511	G	T	0.887674	1006
5	rs115354619	C	T	0.0188867	1006
5	rs169700	A	C	0.617296	1006
5	rs77247019	T	G	0.413519	1006
5	rs1382914	G	C	0.569583	1006
5	rs3101879	G	A	0.617296	1006
5	rs2928244	G	A	0.617296	1006
5	rs2950235	T	C	0.569583	1006
5	rs75080169	C	T	0.0477137	1006
5	rs62367862	C	A	0.413519	1006
5	rs75585870	G	A	0.0526839	1006
5	rs74528915	G	T	0.0477137	1006
5	rs35078341	T	A	0.15507	1006
5	rs868791	C	T	0.413519	1006
5	rs78248415	C	T	0.0357853	1006
5	rs2650512	C	A	0.569583	1006
5	rs75934605	T	G	0.0477137	1006
5	rs2650517	G	A	0.569583	1006
5	rs62367872	A	G	0.407555	1006
5	rs7723901	C	T	0.413519	1006
5	rs2619890	C	T	0.617296	1006
5	rs55738840	G	C	0.407555	1006
5	rs2619891	C	T	0.156064	1006
5	rs2694528	C	A	0.887674	1006
5	rs2619892	G	A	0.156064	1006
5	rs58646987	C	T	0.407555	1006
5	rs11739952	C	A	0.407555	1006
5	rs146762911	C	G	0.0198807	1006
5	rs2694531	A	G	0.569583	1006
5	rs2263514	A	G	0.569583	1006
5	rs2898309	T	A	0.413519	1006
5	rs2619893	T	C	0.617296	1006
5	rs77901235	T	C	0.0477137	1006
5	rs79718639	T	A	0.0477137	1006
5	rs76281741	A	T	0.888668	1006
5	rs149249183	T	G	0.569583	1006
5	rs139549771	G	C	0.0477137	1006
5	rs144485563	T	C	0.114314	1006
5	rs10067431	C	T	0.0248509	1006
5	rs138789177	C	T	0.0248509	1006
5	rs329627	A	T	0.15507	1006
5	rs329626	T	C	0.568588	1006
5	rs76022518	G	T	0.0477137	1006
5	rs79180135	C	T	0.0477137	1006
5	rs329625	A	T	0.569583	1006
5	rs113116596	A	G	0.0168986	1006
5	rs112562462	A	G	0.0477137	1006
5	rs167912	G	A	0.156064	1006
5	rs329624	A	G	0.617296	1006
5	rs113998128	C	T	0.0258449	1006
5	rs329623	A	C	0.569583	1006
5	rs1471488	T	C	0.413519	1006
5	rs329622	G	A	0.569583	1006
5	rs329621	A	C	0.670974	1006
5	rs79557482	C	T	0.0228628	1006
5	rs329620	G	A	0.156064	1006
5	rs329619	T	C	0.156064	1006
5	rs329618	A	C	0.154076	1006
5	rs162248	C	T	0.569583	1006
5	rs162247	G	A	0.569583	1006
5	rs162246	G	A	0.887674	1006
5	rs116034902	A	G	0.0208748	1006
5	rs290503	C	T	0.569583	1006
5	rs13184350	G	C	0.270378	1006
5	rs62367879	G	A	0.413519	1006
5	rs162251	T	C	0.617296	1006
5	rs62367880	G	T	0.15507	1006
5	rs4642318	A	G	0.406561	1006
5	rs290504	G	A	0.156064	1006
5	rs62367881	A	G	0.0109344	1006
5	rs77810746	C	G	0.0477137	1006
5	rs162250	G	A	0.156064	1006
5	rs162249	T	A	0.617296	1006
5	rs76535696	A	G	0.0477137	1006
5	rs290505	C	T	0.156064	1006
5	rs162244	G	A	0.570577	1006
5	rs162243	A	G	0.887674	1006
5	rs74996333	G	A	0.0477137	1006
5	rs290506	A	G	0.569583	1006
5	rs34784445	T	C	0.270378	1006
5	rs74486977	A	G	0.0477137	1006
5	rs162242	G	A	0.570577	1006
5	rs162241	T	G	0.569583	1006
5	rs162240	G	A	0.156064	1006
5	rs10805374	A	G	0.413519	1006
5	rs2928246	T	C	0.156064	1006
5	rs112593972	A	C	0.0477137	1006
5	rs290507	A	C	0.569583	1006
5	rs162239	G	C	0.156064	1006
5	rs190237760	A	G	0.027833	1006
5	rs146396291	T	G	0.0238569	1006
5	rs162238	T	G	0.569583	1006
5	rs62367885	C	G	0.413519	1006
5	rs62367886	C	A	0.15507	1006
5	rs290508	T	C	0.156064	1006
5	rs162237	G	A	0.156064	1006
5	rs162229	G	A	0.156064	1006
5	rs12655209	T	C	0.413519	1006
5	rs12153228	T	C	0.270378	1006
5	rs17419290	A	G	0.405567	1006
5	rs162231	A	G	0.156064	1006
5	rs162232	A	G	0.156064	1006
5	rs12516995	C	T	0.413519	1006
5	rs13179721	A	G	0.124254	1006
5	rs55814394	C	T	0.413519	1006
5	rs290513	T	C	0.617296	1006
5	rs116202687	C	T	0.0178926	1006
5	rs162233	T	A	0.156064	1006
5	rs77188827	G	A	0.0477137	1006
5	rs162235	T	C	0.156064	1006
5	rs158569	C	T	0.156064	1006
5	rs158568	G	A	0.156064	1006
5	rs158702	C	G	0.270378	1006
5	rs158567	A	G	0.156064	1006
5	rs158566	T	G	0.156064	1006
5	rs78808092	A	G	0.0477137	1006
5	rs115494240	G	C	0.0198807	1006
5	rs10939879	T	C	0.413519	1006
5	rs75601549	C	T	0.0188867	1006
5	rs158565	A	G	0.156064	1006
5	rs248687	A	G	0.0367793	1006
5	rs248688	T	C	0.617296	1006
5	rs158701	C	T	0.269384	1006
5	rs7709522	A	G	0.413519	1006
5	rs7714396	G	A	0.407555	1006
5	rs158564	C	A	0.569583	1006
5	rs62367903	A	G	0.407555	1006
5	rs1479645	G	A	0.412525	1006
5	rs34597	A	G	0.11332	1006
5	rs34596	T	C	0.270378	1006
5	rs62367904	C	G	0.0139165	1006
5	rs2950232	C	T	0.156064	1006
5	rs7723349	T	G	0.254473	1006
5	rs76951404	G	A	0.0367793	1006
5	rs158700	C	T	0.874751	1006
5	rs112750404	G	A	0.0477137	1006
5	rs4700404	C	T	0.416501	1006
5	rs158699	T	C	0.874751	1006
5	rs34595	G	A	0.162028	1006
5	rs34594	T	C	0.626243	1006
5	rs142058265	A	G	0.0218688	1006
5	rs34593	C	T	0.578529	1006
5	rs34592	C	T	0.626243	1006
5	rs34591	G	C	0.626243	1006
5	rs158697	A	G	0.874751	1006
5	rs158696	C	A	0.874751	1006
5	rs74488501	C	T	0.0477137	1006
5	rs79607009	C	T	0.0477137	1006
5	rs726824	A	G	0.416501	1006
5	rs80046380	G	T	0.0477137	1006
5	rs2909851	A	C	0.161034	1006
5	rs28436304	G	A	0.417495	1006
5	rs9291702	A	G	0.879722	1006
5	rs2545493	A	G	0.865805	1006
5	rs248679	C	T	0.161034	1006
5	rs248678	C	T	0.161034	1006
5	rs4699967	T	G	0.0298211	1006
5	rs72759206	C	G	0.417495	1006
5	rs111907940	C	T	0.0477137	1006
5	rs248677	C	G	0.578529	1006
5	rs10071856	A	G	0.0258449	1006
5	rs12518404	T	C	0.410537	1006
5	rs187459	A	T	0.579523	1006
5	rs78658020	A	G	0.0367793	1006
5	rs111915111	A	G	0.0218688	1006
5	rs767634	A	G	0.126243	1006
5	rs12520484	T	C	0.153082	1006
5	rs34644	C	T	0.579523	1006
5	rs40084	C	T	0.579523	1006
5	rs888799	C	T	0.417495	1006
5	rs75646569	T	G	0.125249	1006
5	rs75871312	T	C	0.0477137	1006
5	rs34642	C	T	0.752485	1006
5	rs146107346	T	A	0.0477137	1006
5	rs1983484	A	G	0.417495	1006
5	rs72759210	C	T	0.346918	1006
5	rs72759211	A	G	0.0298211	1006
5	rs34641	G	A	0.161034	1006
5	rs42437	G	A	0.627237	1006
5	rs34640	G	A	0.159046	1006
5	rs56025209	T	C	0.417495	1006
5	rs34639	C	T	0.579523	1006
5	rs34638	G	A	0.627237	1006
5	rs2049579	A	G	0.417495	1006
5	rs72759214	T	G	0.055666	1006
5	rs79299974	A	G	0.0974155	1006
5	rs77458564	G	A	0.0477137	1006
5	rs78844956	A	G	0.0477137	1006
5	rs72759215	C	T	0.417495	1006
5	rs191804020	G	A	0.028827	1006
5	rs113854620	C	T	0.0477137	1006
5	rs79216756	G	A	0.0467197	1006
5	rs74578666	A	G	0.0467197	1006
5	rs248685	G	A	0.577535	1006
5	rs248686	C	T	0.753479	1006
5	rs17444495	G	A	0.412525	1006
5	rs34599	A	G	0.157058	1006
5	rs76486536	A	G	0.0805169	1006
5	rs17590149	C	T	0.0397614	1006
5	rs34598	T	C	0.15507	1006
5	rs74950405	G	A	0.0258449	1006
5	rs248684	A	C	0.905567	1006
5	rs140689303	A	G	0.0159046	1006
5	rs12653132	A	G	0.419483	1006
5	rs1526896	A	G	0.419483	1006
5	rs140656263	G	A	0.0258449	1006
5	rs248683	C	T	0.625249	1006
5	rs149746197	G	C	0.0258449	1006
5	rs248682	C	A	0.577535	1006
5	rs56284222	C	T	0.419483	1006
5	rs248680	A	G	0.157058	1006
5	rs9291704	T	C	0.157058	1006
5	rs79296229	T	C	0.0467197	1006
5	rs34425764	C	T	0.157058	1006
5	rs4700406	T	C	0.624254	1006
5	rs4700407	C	T	0.412525	1006
5	rs77195713	A	G	0.0467197	1006
5	rs16878547	A	C	0.128231	1006
5	rs16878548	T	C	0.128231	1006
5	rs79299780	A	G	0.0467197	1006
5	rs17444641	T	C	0.026839	1006
5	rs17529085	T	G	0.0994036	1006
5	rs10471502	A	G	0.625249	1006
5	rs10471503	G	A	0.157058	1006
5	rs2059064	C	T	0.752485	1006
5	rs6871236	A	C	0.157058	1006
5	rs75829346	C	T	0.0467197	1006
5	rs11951504	C	G	0.157058	1006
5	rs11951606	G	A	0.157058	1006
5	rs76339698	A	G	0.128231	1006
5	rs12517192	G	C	0.0695825	1006
5	rs6893752	A	G	0.752485	1006
5	rs146906180	T	G	0.0248509	1006
5	rs13357828	T	C	0.157058	1006
5	rs723276	T	C	0.577535	1006
5	rs57541965	C	G	0.0367793	1006
5	rs80154095	C	T	0.128231	1006
5	rs6886481	C	T	0.577535	1006
5	rs76639369	C	T	0.0467197	1006
5	rs6868884	A	G	0.624254	1006
5	rs10939881	G	A	0.423459	1006
5	rs79365162	T	C	0.128231	1006
5	rs71630091	G	A	0.144135	1006
5	rs10071281	C	T	0.752485	1006
5	rs13187930	T	C	0.752485	1006
5	rs13168191	G	A	0.577535	1006
5	rs11957772	G	A	0.577535	1006
5	rs4141502	T	C	0.578529	1006
5	rs78406720	G	A	0.101392	1006
5	rs9291706	C	A	0.752485	1006
5	rs12518792	C	T	0.419483	1006
5	rs12518865	C	T	0.578529	1006
5	rs2080870	A	T	0.752485	1006
5	rs2080869	A	T	0.577535	1006
5	rs74432733	C	T	0.0417495	1006
5	rs7713481	G	A	0.419483	1006
5	rs114260952	T	C	0.157058	1006
5	rs6878124	A	G	0.577535	1006
5	rs1989653	A	C	0.128231	1006
5	rs75825008	G	A	0.0467197	1006
5	rs193118686	C	G	0.0139165	1006
5	rs77470754	G	C	0.0347913	1006
5	rs7734205	C	T	0.419483	1006
5	rs113306887	G	A	0.127237	1006
5	rs295533	A	G	0.577535	1006
5	rs80113651	T	A	0.128231	1006
5	rs115892013	A	T	0.0467197	1006
5	rs114549188	T	G	0.027833	1006
5	rs295532	G	A	0.577535	1006
5	rs6862622	T	A	0.128231	1006
5	rs295531	G	A	0.62326	1006
5	rs295567	C	T	0.157058	1006
5	rs295566	T	C	0.577535	1006
5	rs116156360	A	G	0.027833	1006
5	rs295565	G	A	0.15507	1006
5	rs7737276	A	G	0.419483	1006
5	rs295564	A	G	0.624254	1006
5	rs295563	G	C	0.624254	1006
5	rs295562	C	T	0.577535	1006
5	rs80278356	T	G	0.0467197	1006
5	rs295561	T	G	0.624254	1006
5	rs71630093	G	C	0.0666004	1006
5	rs295560	G	A	0.577535	1006
5	rs75822881	T	C	0.0467197	1006
5	rs295559	A	T	0.624254	1006
5	rs295557	A	G	0.157058	1006
5	rs295556	A	G	0.158052	1006
5	rs295555	G	T	0.907555	1006
5	rs68104763	T	C	0.412525	1006
5	rs182410	T	G	0.577535	1006
5	rs186707384	T	C	0.0198807	1006
5	rs295551	G	A	0.577535	1006
5	rs115523374	T	C	0.0119284	1006
5	rs112282911	T	C	0.0208748	1006
5	rs112022965	T	A	0.0467197	1006
5	rs2545478	T	C	0.577535	1006
5	rs6869454	A	G	0.128231	1006
5	rs114077670	C	G	0.0347913	1006
5	rs116481676	G	A	0.0467197	1006
5	rs75048532	T	A	0.0467197	1006
5	rs4699969	A	G	0.54175	1006
5	rs2545476	A	T	0.0347913	1006
5	rs2545475	T	C	0.577535	1006
5	rs10939882	G	A	0.54175	1006
5	rs80195476	G	A	0.0467197	1006
5	rs2613632	A	C	0.0347913	1006
5	rs11744226	G	A	0.129225	1006
5	rs2161198	A	G	0.905567	1006
5	rs75211259	C	T	0.0208748	1006
5	rs2112365	C	T	0.54175	1006
5	rs78579471	G	A	0.128231	1006
5	rs75988331	C	G	0.0457256	1006
5	rs1460961	A	G	0.412525	1006
5	rs112309547	T	C	0.0208748	1006
5	rs12519764	C	T	0.152087	1006
5	rs6869073	C	G	0.624254	1006
5	rs1841504	A	G	0.0357853	1006
5	rs77691613	C	T	0.0994036	1006
5	rs7706753	A	G	0.542744	1006
5	rs74985265	G	T	0.0994036	1006
5	rs295581	T	C	0.0347913	1006
5	rs59292447	C	G	0.128231	1006
5	rs7712364	A	T	0.128231	1006
5	rs295580	A	G	0.0347913	1006
5	rs13186053	T	C	0.129225	1006
5	rs13190305	T	C	0.129225	1006
5	rs11951076	A	G	0.542744	1006
5	rs113445535	C	T	0.128231	1006
5	rs295578	G	C	0.624254	1006
5	rs295576	C	A	0.0357853	1006
5	rs56159106	A	G	0.54175	1006
5	rs7721096	T	C	0.542744	1006
5	rs295574	A	T	0.0347913	1006
5	rs144027592	C	T	0.0387674	1006
5	rs192745588	C	T	0.0208748	1006
5	rs79210445	T	C	0.0218688	1006
5	rs295573	T	C	0.624254	1006
5	rs295572	A	G	0.0347913	1006
5	rs295571	G	A	0.752485	1006
5	rs10054247	T	G	0.128231	1006
5	rs159380	G	A	0.577535	1006
5	rs159378	G	A	0.577535	1006
5	rs159377	T	C	0.578529	1006
5	rs295570	A	C	0.0347913	1006
5	rs80120114	T	A	0.128231	1006
5	rs159376	A	G	0.577535	1006
5	rs159375	G	A	0.624254	1006
5	rs115704943	G	T	0.0248509	1006
5	rs6893210	A	T	0.128231	1006
5	rs159374	A	G	0.624254	1006
5	rs78420685	G	A	0.0467197	1006
5	rs159373	T	G	0.0347913	1006
5	rs78319409	A	G	0.0467197	1006
5	rs1563908	A	G	0.342942	1006
5	rs75860584	G	T	0.0467197	1006
5	rs74866442	G	T	0.0467197	1006
5	rs34637	G	A	0.577535	1006
5	rs34636	G	A	0.577535	1006
5	rs39661	A	G	0.577535	1006
5	rs295569	T	C	0.577535	1006
5	rs159372	A	G	0.752485	1006
5	rs13163684	T	C	0.122266	1006
5	rs159371	G	A	0.62326	1006
5	rs295568	C	T	0.0347913	1006
5	rs74888276	T	C	0.0467197	1006
5	rs256375	T	C	0.624254	1006
5	rs298630	A	C	0.0347913	1006
5	rs78628711	G	T	0.0467197	1006
5	rs298631	G	T	0.0347913	1006
5	rs75764674	T	C	0.0467197	1006
5	rs159536	A	G	0.412525	1006
5	rs113569374	A	G	0.0208748	1006
5	rs557092	G	A	0.0347913	1006
5	rs810884	A	G	0.624254	1006
5	rs810883	G	A	0.577535	1006
5	rs159535	T	C	0.412525	1006
5	rs298626	T	C	0.0347913	1006
5	rs298627	C	A	0.0347913	1006
5	rs298628	T	C	0.0347913	1006
5	rs2545503	T	C	0.577535	1006
5	rs298629	C	T	0.54175	1006
5	rs142026129	G	A	0.0248509	1006
5	rs498497	T	A	0.0347913	1006
5	rs1460962	T	C	0.0367793	1006
5	rs182550152	T	A	0.0208748	1006
5	rs6863749	C	T	0.128231	1006
5	rs34608	A	G	0.412525	1006
5	rs34626	A	G	0.961233	1006
5	rs2270822	C	T	0.128231	1006
5	rs34625	A	C	0.54175	1006
5	rs34624	G	A	0.577535	1006
5	rs74366686	C	A	0.128231	1006
5	rs34623	T	C	0.624254	1006
5	rs187763468	T	A	0.0228628	1006
5	rs34622	A	G	0.752485	1006
5	rs112483245	C	T	0.0467197	1006
5	rs147984245	T	C	0.028827	1006
5	rs34621	C	T	0.577535	1006
5	rs76494599	T	C	0.0467197	1006
5	rs295530	G	C	0.0347913	1006
5	rs34619	G	A	0.412525	1006
5	rs76033289	G	A	0.0437376	1006
5	rs115124790	A	G	0.0168986	1006
5	rs7723754	C	T	0.128231	1006
5	rs295529	A	C	0.0347913	1006
5	rs159537	C	T	0.54175	1006
5	rs116200242	T	C	0.0367793	1006
5	rs124899	C	T	0.752485	1006
5	rs124898	A	C	0.577535	1006
5	rs75848589	C	T	0.0258449	1006
5	rs159358	T	C	0.577535	1006
5	rs295526	G	A	0.0347913	1006
5	rs159357	C	G	0.624254	1006
5	rs10076568	T	C	0.129225	1006
5	rs79071440	G	A	0.0467197	1006
5	rs7718028	C	G	0.128231	1006
5	rs295525	A	G	0.0347913	1006
5	rs295524	A	G	0.624254	1006
5	rs114796776	A	G	0.027833	1006
5	rs295523	G	A	0.0347913	1006
5	rs17335890	G	A	0.027833	1006
5	rs295522	A	G	0.577535	1006
5	rs10514906	A	T	0.128231	1006
5	rs298625	A	G	0.0347913	1006
5	rs9291707	T	G	0.129225	1006
5	rs34617	A	G	0.54175	1006
5	rs34616	A	G	0.54175	1006
5	rs298624	G	A	0.0347913	1006
5	rs34615	A	G	0.95328	1006
5	rs34614	A	G	0.577535	1006
5	rs34613	C	T	0.54175	1006
5	rs79007784	C	T	0.0427435	1006
5	rs185126978	A	T	0.0258449	1006
5	rs10075959	C	T	0.129225	1006
5	rs34611	A	T	0.752485	1006
5	rs34610	C	G	0.624254	1006
5	rs13185516	A	C	0.122266	1006
5	rs34609	G	A	0.54175	1006
5	rs256376	A	G	0.624254	1006
5	rs114050241	C	T	0.0258449	1006
5	rs10052753	G	A	0.129225	1006
5	rs12186613	G	T	0.0337972	1006
5	rs1072667	A	G	0.253479	1006
5	rs10069718	A	G	0.135189	1006
5	rs295550	C	A	0.0337972	1006
5	rs4700410	G	A	0.117296	1006
5	rs62366190	C	G	0.327038	1006
5	rs10055076	G	A	0.129225	1006
5	rs76685117	C	G	0.0467197	1006
5	rs159539	C	T	0.55666	1006
5	rs295549	C	T	0.0347913	1006
5	rs75173579	G	A	0.0258449	1006
5	rs113758614	G	T	0.0208748	1006
5	rs159540	A	G	0.691849	1006
5	rs295548	C	G	0.0347913	1006
5	rs159542	G	A	0.55666	1006
5	rs295547	T	C	0.0347913	1006
5	rs159543	A	G	0.39165	1006
5	rs28409386	A	T	0.132207	1006
5	rs76684719	G	A	0.0397614	1006
5	rs295546	G	T	0.0347913	1006
5	rs10471505	C	A	0.132207	1006
5	rs295545	G	A	0.0347913	1006
5	rs295544	A	G	0.201789	1006
5	rs173946	T	C	0.39165	1006
5	rs295543	G	C	0.201789	1006
5	rs77550505	A	G	0.0337972	1006
5	rs113804356	C	A	0.0934394	1006
5	rs159544	A	G	0.392644	1006
5	rs149544406	C	T	0.0258449	1006
5	rs295542	C	T	0.0347913	1006
5	rs77007672	G	A	0.117296	1006
5	rs295541	C	A	0.0347913	1006
5	rs116351302	A	G	0.0208748	1006
5	rs73099826	G	C	0.164016	1006
5	rs111309770	G	C	0.117296	1006
5	rs295540	A	G	0.332008	1006
5	rs145501821	G	A	0.117296	1006
5	rs79009682	G	A	0.0337972	1006
5	rs295539	G	A	0.0347913	1006
5	rs142474392	G	A	0.0129225	1006
5	rs12187965	T	C	0.00596421	1006
5	rs151254485	A	G	0.0159046	1006
5	rs159369	A	G	0.72664	1006
5	rs11741215	G	T	0.0367793	1006
5	rs159538	C	T	0.560636	1006
5	rs79423829	G	A	0.0467197	1006
5	rs77284975	C	T	0.0248509	1006
5	rs159368	A	G	0.73161	1006
5	rs159367	T	C	0.909543	1006
5	rs159366	T	C	0.73161	1006
5	rs171748	A	G	0.565606	1006
5	rs194369	A	G	0.493042	1006
5	rs167190	A	G	0.0347913	1006
5	rs256374	A	G	0.493042	1006
5	rs159365	A	G	0.600398	1006
5	rs6866414	A	G	0.0258449	1006
5	rs11745696	C	A	0.131213	1006
5	rs295538	C	T	0.0318091	1006
5	rs77791808	G	A	0.0596421	1006
5	rs256373	G	A	0.73161	1006
5	rs114965028	T	C	0.0467197	1006
5	rs256372	C	T	0.492048	1006
5	rs71630094	G	A	0.131213	1006
5	rs62366191	A	C	0.177932	1006
5	rs150534	G	A	0.565606	1006
5	rs256380	G	C	0.73161	1006
5	rs67148734	G	T	0.131213	1006
5	rs16878633	C	T	0.0258449	1006
5	rs140028567	A	T	0.0109344	1006
5	rs143536846	G	A	0.0377734	1006
5	rs79427381	G	A	0.0467197	1006
5	rs190947	T	C	0.493042	1006
5	rs298633	G	A	0.0347913	1006
5	rs177114	A	C	0.5666	1006
5	rs591268	G	A	0.0347913	1006
5	rs61749979	C	T	0.0208748	1006
5	rs61743351	A	G	0.0467197	1006
5	rs11956542	G	T	0.131213	1006
5	rs11959961	T	C	0.131213	1006
5	rs34618	A	C	0.73161	1006
5	rs17421093	C	T	0.131213	1006
5	rs298632	G	A	0.0347913	1006
5	rs1350771	T	C	0.0258449	1006
5	rs56219078	T	C	0.470179	1006
5	rs77657902	A	G	0.0467197	1006
5	rs77136591	C	A	0.0467197	1006
5	rs61288496	C	T	0.0258449	1006
5	rs80283579	C	T	0.0248509	1006
5	rs77430516	G	T	0.0467197	1006
5	rs78247309	T	A	0.0467197	1006
5	rs116420461	T	C	0.0377734	1006
5	rs56808964	A	G	0.0258449	1006
5	rs78107196	C	A	0.0467197	1006
5	rs764067	G	T	0.0258449	1006
5	rs11954384	A	G	0.131213	1006
5	rs64409	G	A	0.0347913	1006
5	rs7446462	T	C	0.974155	1006
5	rs148814744	C	T	0.0208748	1006
5	rs298634	T	A	0.0347913	1006
5	rs34635	A	G	0.399602	1006
5	rs34634	C	T	0.493042	1006
5	rs6892223	T	A	0.974155	1006
5	rs147622551	G	A	0.0208748	1006
5	rs581318	A	T	0.493042	1006
5	rs7448370	G	A	0.974155	1006
5	rs589794	G	A	0.493042	1006
5	rs79281622	G	A	0.0298211	1006
5	rs702565	A	C	0.493042	1006
5	rs75245873	G	C	0.0467197	1006
5	rs112746123	C	T	0.0467197	1006
5	rs295536	C	A	0.0904573	1006
5	rs116419080	A	T	0.0258449	1006
5	rs7379565	G	T	0.974155	1006
5	rs2898321	G	A	0.131213	1006
5	rs295535	G	A	0.0347913	1006
5	rs6867285	T	C	0.796223	1006
5	rs159364	A	G	0.939364	1006
5	rs159363	G	A	0.26839	1006
5	rs159362	T	C	0.705765	1006
5	rs6449521	T	G	0.974155	1006
5	rs295534	G	A	0.0347913	1006
5	rs1585469	C	T	0.0258449	1006
5	rs159361	C	T	0.26839	1006
5	rs114105810	G	C	0.0258449	1006
5	rs79415551	C	T	0.0467197	1006
5	rs77224274	G	A	0.0417495	1006
5	rs9291708	T	C	0.974155	1006
5	rs34632	A	G	0.26839	1006
5	rs35342202	G	A	0.0258449	1006
5	rs40506	T	C	0.498012	1006
5	rs77617908	T	C	0.0467197	1006
5	rs78281012	C	G	0.028827	1006
5	rs34631	T	C	0.499006	1006
5	rs113447153	G	T	0.0208748	1006
5	rs76015421	C	T	0.028827	1006
5	rs13181515	A	C	0.131213	1006
5	rs13181517	A	T	0.131213	1006
5	rs34629	G	A	0.0467197	1006
5	rs34628	A	C	0.26839	1006
5	rs10514905	A	G	0.028827	1006
5	rs13183007	C	A	0.131213	1006
5	rs79831177	C	A	0.0467197	1006
5	rs74503453	G	A	0.0467197	1006
5	rs159360	C	A	0.499006	1006
5	rs9291709	G	A	0.974155	1006
5	rs79051399	C	T	0.028827	1006
5	rs2055375	T	G	0.499006	1006
5	rs10939886	A	T	0.499006	1006
5	rs10939887	G	A	0.974155	1006
5	rs13166446	G	A	0.974155	1006
5	rs34499965	G	A	0.26839	1006
5	rs12513581	T	C	0.498012	1006
5	rs7446842	A	G	0.67992	1006
5	rs7443733	T	C	0.5	1006
5	rs10052849	T	C	0.027833	1006
5	rs180829674	G	A	0.0109344	1006
5	rs76560656	A	T	0.028827	1006
5	rs7444594	T	G	0.499006	1006
5	rs7729358	G	A	0.26839	1006
5	rs183442534	T	C	0.0149105	1006
5	rs4699973	A	G	0.499006	1006
5	rs7712204	T	G	0.498012	1006
5	rs112679005	T	G	0.973161	1006
5	rs6449522	A	T	0.499006	1006
5	rs114826283	A	T	0.0467197	1006
5	rs77250761	T	C	0.498012	1006
5	rs4428365	C	G	0.974155	1006
5	rs9291710	C	A	0.767396	1006
5	rs6876627	A	G	0.0298211	1006
5	rs77911011	C	T	0.0457256	1006
5	rs13190241	T	A	0.0258449	1006
5	rs78949775	G	A	0.0198807	1006
5	rs187487042	T	A	0.026839	1006
5	rs191998750	C	A	0.026839	1006
5	rs79698602	A	C	0.0457256	1006
5	rs28634357	A	G	0.706759	1006
5	rs1460960	T	C	0.026839	1006
5	rs35185283	C	T	0.130219	1006
5	rs6889637	G	A	0.0298211	1006
5	rs11745179	G	A	0.130219	1006
5	rs11745233	G	A	0.130219	1006
5	rs6864095	G	T	0.500994	1006
5	rs142673946	C	T	0.0457256	1006
5	rs6864489	A	G	0.500994	1006
5	rs9885353	G	A	0.974155	1006
5	rs9291711	T	C	0.974155	1006
5	rs80094841	A	G	0.0248509	1006
5	rs13183464	T	G	0.130219	1006
5	rs4505907	C	T	0.975149	1006
5	rs4458537	T	A	0.974155	1006
5	rs12521434	C	A	0.177932	1006
5	rs12516321	A	G	0.267396	1006
5	rs62366215	C	G	0.500994	1006
5	rs6868457	T	C	0.5	1006
5	rs112863899	A	G	0.0188867	1006
5	rs72759289	G	A	0.126243	1006
5	rs74568270	G	A	0.0526839	1006
5	rs76098800	G	C	0.0238569	1006
5	rs77136149	A	G	0.0477137	1006
5	rs7737448	G	C	0.795229	1006
5	rs12186568	C	T	0.0506958	1006
5	rs7705381	C	T	0.794235	1006
5	rs115364509	C	G	0.0218688	1006
5	rs78619024	C	T	0.0477137	1006
5	rs10062338	T	A	0.795229	1006
5	rs7448844	T	C	0.794235	1006
5	rs13167234	A	G	0.841948	1006
5	rs13187871	T	C	0.843936	1006
5	rs4700415	T	C	0.842942	1006
5	rs113474297	C	T	0.11829	1006
5	rs67749311	A	G	0.102386	1006
5	rs10939888	A	G	0.817097	1006
5	rs4379148	C	A	0.863817	1006
5	rs4540126	T	C	0.817097	1006
5	rs12696979	T	A	0.817097	1006
5	rs12696980	T	C	0.817097	1006
5	rs13355792	T	C	0.864811	1006
5	rs12189426	G	A	0.817097	1006
5	rs75190473	A	T	0.0477137	1006
5	rs147576466	A	C	0.0218688	1006
5	rs4235485	C	A	0.866799	1006
5	rs12696981	C	G	0.865805	1006
5	rs12696982	T	C	0.865805	1006
5	rs6867417	G	A	0.795229	1006
5	rs6867268	C	T	0.795229	1006
5	rs7708674	C	T	0.0695825	1006
5	rs11949390	G	A	0.102386	1006
5	rs58939856	C	T	0.0705765	1006
5	rs36198109	G	A	0.345924	1006
5	rs141462714	T	C	0.0208748	1006
5	rs4640746	A	C	0.865805	1006
5	rs57793854	A	T	0.0487078	1006
5	rs147421255	C	G	0.0218688	1006
5	rs34293681	G	T	0.276342	1006
5	rs6449523	C	A	0.865805	1006
5	rs4441832	A	G	0.817097	1006
5	rs6885308	G	T	0.0487078	1006
5	rs4400074	T	C	0.795229	1006
5	rs10044874	A	G	0.0705765	1006
5	rs4315878	A	G	0.865805	1006
5	rs9291714	T	C	0.0705765	1006
5	rs9291715	T	A	0.0705765	1006
5	rs78871889	G	T	0.269384	1006
5	rs141423055	C	T	0.0119284	1006
5	rs12518152	C	T	0.795229	1006
5	rs12523278	A	G	0.523857	1006
5	rs72759299	C	T	0.100398	1006
5	rs10939892	T	C	0.170974	1006
5	rs10939893	C	A	0.187873	1006
5	rs13175564	T	C	0.170974	1006
5	rs35310874	A	G	0.795229	1006
5	rs138236239	C	T	0.0119284	1006
5	rs6882613	C	T	0.0705765	1006
5	rs9291718	C	T	0.782306	1006
5	rs9291719	G	C	0.968191	1006
5	rs139553623	G	T	0.0218688	1006
5	rs34439016	G	A	0.170974	1006
5	rs10461467	T	A	0.795229	1006
5	rs12187377	G	C	0.967197	1006
5	rs10939894	A	G	0.100398	1006
5	rs10939895	A	G	0.100398	1006
5	rs75465653	A	G	0.0477137	1006
5	rs10434526	T	C	0.795229	1006
5	rs74590125	C	A	0.0477137	1006
5	rs10065444	C	T	0.795229	1006
5	rs9291720	A	G	0.967197	1006
5	rs74476025	C	T	0.0298211	1006
5	rs76237382	C	T	0.0168986	1006
5	rs7721603	T	C	0.100398	1006
5	rs79014964	C	T	0.0477137	1006
5	rs72761408	T	A	0.100398	1006
5	rs143750185	G	A	0.0218688	1006
5	rs6870703	A	C	0.966203	1006
5	rs143165534	G	A	0.0218688	1006
5	rs10070347	G	A	0.967197	1006
5	rs10939896	A	G	0.967197	1006
5	rs11747588	C	G	0.100398	1006
5	rs139242989	A	C	0.0218688	1006
5	rs10471510	A	C	0.795229	1006
5	rs10471511	G	A	0.967197	1006
5	rs13179814	C	T	0.100398	1006
5	rs62366231	G	A	0.100398	1006
5	rs112375441	T	G	0.11829	1006
5	rs10044683	C	T	0.968191	1006
5	rs13180612	C	T	0.16004	1006
5	rs77792384	G	A	0.0258449	1006
5	rs73103614	G	T	0.0258449	1006
5	rs148585793	G	T	0.0218688	1006
5	rs147715991	C	G	0.0218688	1006
5	rs10471269	T	C	0.968191	1006
5	rs79513808	C	T	0.0467197	1006
5	rs6885499	T	G	0.819085	1006
5	rs6864367	A	G	0.819085	1006
5	rs10041973	C	T	0.866799	1006
5	rs6869396	C	A	0.968191	1006
5	rs4699974	G	A	0.819085	1006
5	rs4699975	G	T	0.819085	1006
5	rs10042872	G	C	0.0258449	1006
5	rs182352689	A	C	0.0258449	1006
5	rs76260103	G	A	0.0228628	1006
5	rs34599609	T	C	0.16004	1006
5	rs4129437	T	C	0.180915	1006
5	rs10079986	C	T	0.0258449	1006
5	rs75097745	T	C	0.0248509	1006
5	rs73103624	T	G	0.0318091	1006
5	rs79187860	G	C	0.0238569	1006
5	rs6449524	G	C	0.0258449	1006
5	rs140959752	C	A	0.0218688	1006
5	rs12186547	C	G	0.0218688	1006
5	rs6869228	G	A	0.0258449	1006
5	rs183503543	C	G	0.00198807	1006
5	rs7444792	T	C	0.172962	1006
5	rs35649147	G	A	0.0298211	1006
5	rs4352559	T	C	0.492048	1006
5	rs4382119	T	C	0.0238569	1006
5	rs72761416	C	T	0.0258449	1006
5	rs148241516	T	A	0.00596421	1006
5	rs6867278	C	G	0.171968	1006
5	rs6889338	T	G	0.175944	1006
5	rs59628996	G	C	0.0238569	1006
5	rs4546329	C	T	0.471173	1006
5	rs13171223	G	A	0.148111	1006
5	rs6449525	C	T	0.171968	1006
5	rs181544335	C	T	0.00198807	1006
5	rs77350889	T	C	0.115308	1006
5	rs13182603	G	A	0.151093	1006
5	rs4452517	C	T	0.0248509	1006
5	rs11743133	G	A	0.146123	1006
5	rs6449526	A	G	0.16998	1006
5	rs116368560	C	T	0.0208748	1006
5	rs6860599	C	G	0.16998	1006
5	rs13154663	G	A	0.146123	1006
5	rs13154581	A	T	0.144135	1006
5	rs12188621	A	G	0.0238569	1006
5	rs116174589	G	A	0.0178926	1006
5	rs6449527	C	G	0.175944	1006
5	rs28685817	G	A	0.0238569	1006
5	rs4391122	A	G	0.469185	1006
5	rs4544785	T	C	0.146123	1006
5	rs73105361	A	G	0.0218688	1006
5	rs10939897	C	T	0.146123	1006
5	rs7443842	G	T	0.484095	1006
5	rs4513641	T	C	0.146123	1006
5	rs4409043	G	A	0.146123	1006
5	rs4583848	A	C	0.467197	1006
5	rs13164720	C	T	0.146123	1006
5	rs76063289	A	G	0.115308	1006
5	rs73105363	G	T	0.0238569	1006
5	rs10471513	G	A	0.170974	1006
5	rs12188882	G	A	0.0238569	1006
5	rs4235486	A	G	0.175944	1006
5	rs4421060	A	G	0.176938	1006
5	rs7704636	T	G	0.146123	1006
5	rs13174916	A	G	0.146123	1006
5	rs10044518	C	A	0.0238569	1006
5	rs10044575	G	C	0.0238569	1006
5	rs75577466	G	C	0.175944	1006
5	rs75556712	G	A	0.175944	1006
5	rs147207897	A	G	0.00596421	1006
5	rs13162866	C	T	0.146123	1006
5	rs6870349	G	A	0.145129	1006
5	rs11747144	C	T	0.145129	1006
5	rs11960587	T	A	0.143141	1006
5	rs13156118	T	C	0.143141	1006
5	rs6881622	A	G	0.145129	1006
5	rs10939898	G	A	0.146123	1006
5	rs186525683	A	C	0.00198807	1006
5	rs13157699	G	A	0.028827	1006
5	rs4323189	T	A	0.0308151	1006
5	rs4132385	G	T	0.470179	1006
5	rs6890684	A	G	0.496024	1006
5	rs34599407	T	G	0.650099	1006
5	rs78029181	G	A	0.0188867	1006
5	rs34027100	T	A	0.143141	1006
5	rs34323293	G	A	0.143141	1006
5	rs142910786	T	C	0.0168986	1006
5	rs78171607	G	A	0.0208748	1006
5	rs7701440	T	C	0.474155	1006
5	rs78815997	C	G	0.17992	1006
5	rs4700418	C	G	0.480119	1006
5	rs114560479	T	C	0.0208748	1006
5	rs74558233	T	C	0.0109344	1006
5	rs5027472	C	G	0.17495	1006
5	rs77925638	A	G	0.0129225	1006
5	rs11954859	C	A	0.479125	1006
5	rs182687961	T	C	0.0129225	1006
5	rs4276369	A	G	0.172962	1006
5	rs141653222	C	A	0.0298211	1006
5	rs190395572	T	C	0.00497018	1006
5	rs75429795	G	T	0.143141	1006
5	rs111274143	G	T	0.143141	1006
5	rs75989234	C	T	0.0298211	1006
5	rs140017489	C	T	0.0168986	1006
5	rs6893130	T	C	0.0298211	1006
5	rs80200332	G	C	0.17992	1006
5	rs76658205	G	A	0.0646123	1006
5	rs72761428	T	C	0.0308151	1006
5	rs4590138	C	T	0.0298211	1006
5	rs75809097	A	G	0.0178926	1006
5	rs4484384	A	G	0.173956	1006
5	rs75837710	G	A	0.0178926	1006
5	rs112006942	C	T	0.112326	1006
5	rs6449528	G	A	0.473161	1006
5	rs4604142	C	T	0.473161	1006
5	rs10073395	C	A	0.027833	1006
5	rs6449529	T	C	0.473161	1006
5	rs10939900	C	T	0.172962	1006
5	rs140182765	C	G	0.0109344	1006
5	rs113552169	C	G	0.0149105	1006
5	rs113767201	A	T	0.0149105	1006
5	rs138892985	A	T	0.0119284	1006
5	rs141912152	G	A	0.0119284	1006
5	rs7724551	G	A	0.473161	1006
5	rs74807749	G	C	0.0298211	1006
5	rs56035042	A	G	0.173956	1006
5	rs55819324	C	T	0.142147	1006
5	rs56205295	A	T	0.0208748	1006
5	rs181828726	C	A	0.17992	1006
5	rs114251615	T	C	0.0109344	1006
5	rs11750589	G	A	0.171968	1006
5	rs13188327	A	G	0.172962	1006
5	rs116528067	T	C	0.0208748	1006
5	rs10061522	A	G	0.115308	1006
5	rs13181015	A	G	0.171968	1006
5	rs113199592	C	T	0.0129225	1006
5	rs13169711	G	A	0.472167	1006
5	rs13170135	A	G	0.472167	1006
5	rs146416593	G	A	0.0119284	1006
5	rs56885035	A	G	0.0298211	1006
5	rs7446236	T	A	0.141153	1006
5	rs7700289	C	T	0.172962	1006
5	rs145943778	T	C	0.0129225	1006
5	rs13168165	G	A	0.141153	1006
5	rs57430973	G	C	0.187873	1006
5	rs7445500	A	G	0.0188867	1006
5	rs192291535	T	G	0.0129225	1006
5	rs142942173	A	G	0.0109344	1006
5	rs6881765	G	A	0.172962	1006
5	rs147879155	T	A	0.0168986	1006
5	rs34739794	A	G	0.176938	1006
5	rs78690404	G	A	0.0298211	1006
5	rs56407297	A	G	0.114314	1006
5	rs6449530	G	A	0.172962	1006
5	rs72761431	T	A	0.0318091	1006
5	rs4392578	G	A	0.172962	1006
5	rs187786214	A	G	0.0129225	1006
5	rs184208908	C	T	0.0119284	1006
5	rs35704054	G	C	0.142147	1006
5	rs184454815	C	T	0.0129225	1006
5	rs73107409	C	A	0.0298211	1006
5	rs12189001	G	A	0.173956	1006
5	rs11738493	C	T	0.141153	1006
5	rs111800497	C	T	0.178926	1006
5	rs72761438	A	G	0.0208748	1006
5	rs13162358	T	C	0.171968	1006
5	rs115050160	G	T	0.0318091	1006
5	rs4490539	A	G	0.294235	1006
5	rs147101511	A	G	0.0188867	1006
5	rs141454739	G	C	0.0109344	1006
5	rs76049161	A	T	0.0308151	1006
5	rs13158675	C	T	0.172962	1006
5	rs181180396	C	T	0.00497018	1006
5	rs62368660	C	T	0.172962	1006
5	rs6877610	A	C	0.173956	1006
5	rs78589341	A	G	0.17992	1006
5	rs62368661	T	C	0.142147	1006
5	rs79535748	G	A	0.0188867	1006
5	rs6858882	C	T	0.114314	1006
5	rs6860608	G	A	0.173956	1006
5	rs35262187	G	A	0.171968	1006
5	rs34406265	G	C	0.028827	1006
5	rs74852363	C	T	0.114314	1006
5	rs76743752	G	T	0.17992	1006
5	rs72761442	A	G	0.253479	1006
5	rs10939901	C	T	0.172962	1006
5	rs143374032	G	A	0.0119284	1006
5	rs11743218	C	T	0.173956	1006
5	rs60886975	C	A	0.172962	1006
5	rs12518479	C	G	0.172962	1006
5	rs17337333	A	G	0.0129225	1006
5	rs58234049	A	G	0.17992	1006
5	rs12520628	C	G	0.173956	1006
5	rs75130258	A	C	0.0198807	1006
5	rs79942193	C	G	0.0298211	1006
5	rs13178686	C	G	0.172962	1006
5	rs6861729	A	G	0.114314	1006
5	rs139439044	G	A	0.00596421	1006
5	rs17422055	T	A	0.181909	1006
5	rs192814633	T	C	0.0228628	1006
5	rs7727824	T	C	0.352883	1006
5	rs11746741	C	G	0.143141	1006
5	rs80196146	A	G	0.0129225	1006
5	rs78369853	G	T	0.141153	1006
5	rs57709834	A	G	0.0298211	1006
5	rs17337441	A	T	0.0616302	1006
5	rs7734879	C	A	0.352883	1006
5	rs6449531	G	A	0.352883	1006
5	rs10514907	G	A	0.114314	1006
5	rs186020150	A	T	0.0129225	1006
5	rs112785197	G	T	0.17992	1006
5	rs111533316	G	A	0.17992	1006
5	rs6449532	C	T	0.352883	1006
5	rs146164913	G	A	0.0129225	1006
5	rs6894675	G	C	0.352883	1006
5	rs113516364	A	G	0.180915	1006
5	rs59375059	T	G	0.17992	1006
5	rs61325511	A	G	0.180915	1006
5	rs138227704	A	G	0.0159046	1006
5	rs12188627	A	G	0.469185	1006
5	rs12187112	G	A	0.353877	1006
5	rs62368664	A	C	0.142147	1006
5	rs17422192	T	C	0.180915	1006
5	rs6449533	T	C	0.337972	1006
5	rs116064842	C	T	0.0159046	1006
5	rs142283028	A	G	0.0109344	1006
5	rs77290189	T	C	0.17992	1006
5	rs17422206	A	G	0.0337972	1006
5	rs10939902	T	C	0.473161	1006
5	rs74646315	C	T	0.0188867	1006
5	rs75224865	A	G	0.180915	1006
5	rs188279870	T	C	0.0159046	1006
5	rs6449534	T	A	0.17992	1006
5	rs140840938	C	G	0.0188867	1006
5	rs147877281	G	A	0.0159046	1006
5	rs6885005	T	A	0.353877	1006
5	rs142786688	A	G	0.027833	1006
5	rs7709645	G	C	0.473161	1006
5	rs114672653	G	A	0.0109344	1006
5	rs10042052	C	T	0.027833	1006
5	rs7714712	C	A	0.354871	1006
5	rs17422310	A	G	0.00695825	1006
5	rs34747618	G	A	0.0298211	1006
5	rs7720894	G	C	0.481113	1006
5	rs11958102	G	C	0.148111	1006
5	rs17422406	A	G	0.199801	1006
5	rs11743711	T	C	0.397614	1006
5	rs11950318	C	G	0.39662	1006
5	rs13171757	C	T	0.394632	1006
5	rs7719676	A	G	0.689861	1006
5	rs72761448	C	T	0.0337972	1006
5	rs116036538	C	G	0.0129225	1006
5	rs12520195	T	A	0.0208748	1006
5	rs12522647	A	G	0.39662	1006
5	rs150616936	G	A	0.0109344	1006
5	rs111461981	C	T	0.10835	1006
5	rs79482236	A	G	0.0417495	1006
5	rs10041978	G	A	0.513917	1006
5	rs74419120	C	T	0.187873	1006
5	rs74320437	C	T	0.199801	1006
5	rs115057179	G	A	0.0109344	1006
5	rs1445979	T	A	0.39662	1006
5	rs76803986	G	T	0.0308151	1006
5	rs75363518	G	A	0.0536779	1006
5	rs1348716	G	A	0.39662	1006
5	rs62368667	C	T	0.250497	1006
5	rs13174756	C	T	0.173956	1006
5	rs7722810	A	T	0.394632	1006
5	rs74825745	C	T	0.0208748	1006
5	rs13162694	T	C	0.394632	1006
5	rs2218526	C	T	0.11332	1006
5	rs10939903	T	C	0.512922	1006
5	rs13185783	A	T	0.397614	1006
5	rs6881799	T	A	0.398608	1006
5	rs149527415	A	G	0.0208748	1006
5	rs34993457	A	G	0.175944	1006
5	rs1986252	A	G	0.517893	1006
5	rs1986251	C	G	0.0109344	1006
5	rs12517711	T	C	0.398608	1006
5	rs56802710	C	A	0.189861	1006
5	rs75914006	C	T	0.0745527	1006
5	rs7732866	C	G	0.188867	1006
5	rs13157657	C	A	0.395626	1006
5	rs10514908	T	C	0.172962	1006
5	rs10514909	C	A	0.172962	1006
5	rs1477355	T	C	0.399602	1006
5	rs6449535	T	G	0.395626	1006
5	rs6882136	G	A	0.394632	1006
5	rs80007114	C	G	0.0357853	1006
5	rs76550539	G	A	0.187873	1006
5	rs72761453	C	T	0.0168986	1006
5	rs79245278	C	A	0.0208748	1006
5	rs11954430	G	A	0.195825	1006
5	rs6895046	T	C	0.512922	1006
5	rs13166934	G	A	0.395626	1006
5	rs35720241	C	T	0.0308151	1006
5	rs74678313	T	C	0.0149105	1006
5	rs13171497	A	C	0.395626	1006
5	rs13172080	A	G	0.395626	1006
5	rs113910733	T	C	0.0129225	1006
5	rs7717082	T	C	0.399602	1006
5	rs116715377	A	T	0.0477137	1006
5	rs13170262	T	C	0.399602	1006
5	rs533698350	G	T	0.0119284	1006
5	rs547291002	C	T	0.0119284	1006
5	rs10053273	A	G	0.0328032	1006
5	rs13160801	C	G	0.398608	1006
5	rs7714457	C	T	0.395626	1006
5	rs7719647	G	A	0.395626	1006
5	rs7719672	G	A	0.200795	1006
5	rs1374043	G	A	0.514911	1006
5	rs7723653	A	G	0.189861	1006
5	rs188161492	C	G	0.00596421	1006
5	rs113384299	G	A	0.00795229	1006
5	rs13158938	A	T	0.173956	1006
5	rs13163970	C	A	0.395626	1006
5	rs7713032	G	C	0.200795	1006
5	rs11747564	C	A	0.395626	1006
5	rs149722806	G	T	0.0109344	1006
5	rs76759826	A	G	0.0308151	1006
5	rs10454818	T	A	0.0109344	1006
5	rs55838118	G	A	0.395626	1006
5	rs17338553	C	A	0.173956	1006
5	rs7443602	A	T	0.395626	1006
5	rs2340226	C	T	0.0109344	1006
5	rs113415250	A	G	0.0367793	1006
5	rs12517679	T	C	0.0208748	1006
5	rs78410062	G	T	0.183897	1006
5	rs7732234	C	T	0.514911	1006
5	rs13157831	C	T	0.395626	1006
5	rs1363892	A	T	0.395626	1006
5	rs77230862	T	C	0.188867	1006
5	rs16891822	A	G	0.0218688	1006
5	rs142089946	C	G	0.0337972	1006
5	rs147753230	G	C	0.0109344	1006
5	rs10060668	G	C	0.124254	1006
5	rs13186194	T	C	0.395626	1006
5	rs13166779	G	C	0.166998	1006
5	rs6873712	C	A	0.398608	1006
5	rs6874264	C	T	0.399602	1006
5	rs6874266	A	G	0.39662	1006
5	rs6878927	G	T	0.395626	1006
5	rs116119589	C	A	0.0109344	1006
5	rs1816091	G	C	0.11332	1006
5	rs1445981	G	A	0.393638	1006
5	rs10223052	A	G	0.662028	1006
5	rs77936637	C	T	0.195825	1006
5	rs74700137	G	A	0.0168986	1006
5	rs13156100	G	A	0.394632	1006
5	rs147165180	C	T	0.0109344	1006
5	rs75674370	G	A	0.0208748	1006
5	rs181567867	C	T	0.0139165	1006
5	rs77996320	G	A	0.0208748	1006
5	rs143616139	T	C	0.0109344	1006
5	rs61431275	G	A	0.0208748	1006
5	rs2053693	C	T	0.39662	1006
5	rs13159018	G	A	0.39662	1006
5	rs6865624	A	T	0.393638	1006
5	rs16891983	A	G	0.0208748	1006
5	rs79392894	C	T	0.0218688	1006
5	rs1445976	G	C	0.514911	1006
5	rs2053694	T	C	0.512922	1006
5	rs13170519	C	G	0.166004	1006
5	rs11741726	A	G	0.16501	1006
5	rs10939905	G	T	0.394632	1006
5	rs11742658	A	G	0.394632	1006
5	rs13158413	A	T	0.192843	1006
5	rs79683912	A	G	0.0208748	1006
5	rs114622698	T	C	0.0248509	1006
5	rs78392888	G	T	0.0168986	1006
5	rs2034239	T	C	0.395626	1006
5	rs78948561	T	C	0.0308151	1006
5	rs13166910	T	C	0.166998	1006
5	rs149146685	A	G	0.00596421	1006
5	rs143225117	C	T	0.0109344	1006
5	rs80205024	C	G	0.194831	1006
5	rs141257464	A	G	0.0109344	1006
5	rs74533307	T	C	0.114314	1006
5	rs77042696	T	C	0.0149105	1006
5	rs11952146	T	C	0.394632	1006
5	rs6890351	T	C	0.394632	1006
5	rs13162534	A	G	0.166004	1006
5	rs140191279	G	T	0.0109344	1006
5	rs13167695	G	A	0.164016	1006
5	rs79667813	C	T	0.189861	1006
5	rs13179091	C	T	0.392644	1006
5	rs13179617	G	T	0.385686	1006
5	rs142276666	G	A	0.0129225	1006
5	rs13185068	G	C	0.187873	1006
5	rs13188685	A	G	0.397614	1006
5	rs10045925	A	G	0.0318091	1006
5	rs76375098	A	G	0.0218688	1006
5	rs13172084	T	C	0.394632	1006
5	rs75899430	C	A	0.0208748	1006
5	rs182793458	G	A	0.00596421	1006
5	rs6879809	G	A	0.512922	1006
5	rs115226967	G	A	0.0178926	1006
5	rs13159166	T	G	0.392644	1006
5	rs16892251	T	C	0.114314	1006
5	rs75754914	T	C	0.0188867	1006
5	rs16892286	T	A	0.0208748	1006
5	rs16892307	A	G	0.0208748	1006
5	rs10447098	C	T	0.206759	1006
5	rs12519658	G	A	0.0208748	1006
5	rs150667405	G	A	0.0198807	1006
5	rs114712235	C	T	0.0109344	1006
5	rs77505016	A	T	0.109344	1006
5	rs1045352	A	C	0.394632	1006
5	rs34195965	G	A	0.028827	1006
5	rs11747755	C	G	0.0427435	1006
5	rs10514910	C	T	0.0208748	1006
5	rs2276987	T	C	0.397614	1006
5	rs72761465	T	C	0.0397614	1006
5	rs17424296	G	A	0.374751	1006
5	rs16892374	C	A	0.0208748	1006
5	rs139724675	A	T	0.0149105	1006
5	rs10053166	A	G	0.143141	1006
5	rs146712951	C	T	0.0188867	1006
5	rs57840635	C	A	0.115308	1006
5	rs6898746	T	A	0.515905	1006
5	rs12188685	G	C	0.373757	1006
5	rs77737456	T	G	0.0377734	1006
5	rs12188710	G	A	0.370775	1006
5	rs10059353	A	T	0.44334	1006
5	rs13190437	G	C	0.153082	1006
5	rs79988488	C	T	0.229622	1006
5	rs1550816	T	C	0.450298	1006
5	rs6890611	T	G	0.635189	1006
5	rs16892406	A	G	0.215706	1006
5	rs16892408	C	T	0.0755467	1006
5	rs13164150	G	T	0.159046	1006
5	rs16892410	A	G	0.230616	1006
5	rs13168452	G	A	0.207753	1006
5	rs4582229	C	T	0.206759	1006
5	rs62366280	C	T	0.0377734	1006
5	rs4627943	A	G	0.0437376	1006
5	rs79853902	T	C	0.0308151	1006
5	rs4416552	G	A	0.0367793	1006
5	rs2084130	T	C	0.0427435	1006
5	rs2084131	A	G	0.648111	1006
5	rs17339983	G	A	0.0387674	1006
5	rs13189938	A	G	0.084493	1006
5	rs13177031	T	A	0.408549	1006
5	rs13358774	A	T	0.0427435	1006
5	rs13162934	G	A	0.054672	1006
5	rs17340123	C	T	0.164016	1006
5	rs1445978	T	C	0.661034	1006
5	rs62366281	G	A	0.0377734	1006
5	rs115797546	G	A	0.0178926	1006
5	rs16892456	C	T	0.0984095	1006
5	rs16892457	C	G	0.0387674	1006
5	rs16892459	T	C	0.0884692	1006
5	rs10035484	C	A	0.0387674	1006
5	rs150178086	C	T	0.028827	1006
5	rs10053423	C	T	0.196819	1006
5	rs62366282	G	A	0.106362	1006
5	rs147165215	G	C	0.00894632	1006
5	rs62366283	G	A	0.084493	1006
5	rs1423326	G	T	0.639165	1006
5	rs62366284	G	A	0.0864811	1006
5	rs6449537	T	C	0.192843	1006
5	rs10042706	A	G	0.112326	1006
5	rs1833832	T	C	0.973161	1006
5	rs1833831	A	G	0.163022	1006
5	rs11741170	C	A	0.245527	1006
5	rs1582545	G	A	0.191849	1006
5	rs10059992	G	T	0.192843	1006
5	rs933685	T	C	0.974155	1006
5	rs150859329	A	G	0.0149105	1006
5	rs13164048	T	A	0.247515	1006
5	rs7729672	G	A	0.162028	1006
5	rs1971513	A	G	0.974155	1006
5	rs10064124	C	G	0.0805169	1006
5	rs12518098	C	G	0.280318	1006
5	rs62366286	C	T	0.0864811	1006
5	rs10072118	T	C	0.974155	1006
5	rs6877486	T	A	0.885686	1006
5	rs116118760	G	C	0.00795229	1006
5	rs11746516	A	G	0.248509	1006
5	rs6872620	A	C	0.974155	1006
5	rs76226881	A	G	0.0735586	1006
5	rs186352892	A	C	0.00894632	1006
5	rs16892523	C	G	0.102386	1006
5	rs10067201	T	C	0.304175	1006
5	rs116593612	T	C	0.0129225	1006
5	rs34082374	A	G	0.0218688	1006
5	rs111906234	G	A	0.0924453	1006
5	rs72761471	A	G	0.375746	1006
5	rs13169225	T	G	0.303181	1006
5	rs112402530	G	A	0.0924453	1006
5	rs10050451	A	G	0.302187	1006
5	rs112903829	A	G	0.0944334	1006
5	rs113070024	C	G	0.0139165	1006
5	rs11954764	G	A	0.402584	1006
5	rs151164352	G	A	0.0149105	1006
5	rs145419903	C	T	0.0159046	1006
5	rs77923644	G	T	0.0347913	1006
5	rs10939907	G	A	0.338966	1006
5	rs149206031	C	T	0.0178926	1006
5	rs75180524	T	C	0.12326	1006
5	rs62364970	A	G	0.11332	1006
5	rs9291728	A	G	0.45825	1006
5	rs71630099	C	T	0.0337972	1006
5	rs115758622	C	G	0.0347913	1006
5	rs13172200	T	A	0.05666	1006
5	rs16892584	T	G	0.0178926	1006
5	rs2341235	C	T	0.974155	1006
5	rs76981775	C	T	0.11829	1006
5	rs1965035	A	G	0.459245	1006
5	rs13168127	G	A	0.45825	1006
5	rs62364974	A	G	0.39165	1006
5	rs181241763	A	T	0.00894632	1006
5	rs59352967	G	C	0.11829	1006
5	rs10939908	A	C	0.45825	1006
5	rs11748120	G	C	0.154076	1006
5	rs11951472	A	C	0.45825	1006
5	rs78016813	C	T	0.11829	1006
5	rs150227347	C	T	0.00397614	1006
5	rs71630100	C	T	0.0337972	1006
5	rs72761474	C	T	0.028827	1006
5	rs116663054	C	T	0.026839	1006
5	rs79103373	G	A	0.083499	1006
5	rs10058219	T	C	0.437376	1006
5	rs863088	G	A	0.393638	1006
5	rs12514047	G	A	0.0218688	1006
5	rs75334440	C	T	0.0755467	1006
5	rs10060358	T	C	0.0467197	1006
5	rs442374	A	C	0.945328	1006
5	rs113226216	T	C	0.0337972	1006
5	rs11746233	A	G	0.0526839	1006
5	rs11743162	T	C	0.594433	1006
5	rs383455	T	G	0.981113	1006
5	rs2084134	T	A	0.586481	1006
5	rs2084135	T	C	0.586481	1006
5	rs139501275	C	T	0.0119284	1006
5	rs420518	A	C	0.945328	1006
5	rs76566646	G	A	0.0328032	1006
5	rs74473266	C	T	0.0576541	1006
5	rs10064174	A	C	0.586481	1006
5	rs111685108	T	C	0.0357853	1006
5	rs253185	G	T	0.981113	1006
5	rs7713549	G	A	0.584493	1006
5	rs76782131	G	A	0.0109344	1006
5	rs77389569	G	A	0.0576541	1006
5	rs62364976	T	C	0.0596421	1006
5	rs62364977	A	T	0.0149105	1006
5	rs412649	C	T	0.295229	1006
5	rs381034	G	A	0.295229	1006
5	rs13356781	G	A	0.380716	1006
5	rs374682	T	C	0.595427	1006
5	rs114375335	G	A	0.0109344	1006
5	rs422771	G	C	0.588469	1006
5	rs447427	T	C	0.592445	1006
5	rs696887	C	T	0.981113	1006
5	rs11951778	G	A	0.0139165	1006
5	rs79519933	G	T	0.0347913	1006
5	rs701470	C	T	0.981113	1006
5	rs185228	G	A	0.588469	1006
5	rs696888	A	G	0.929423	1006
5	rs253186	C	T	0.0357853	1006
5	rs253187	T	A	0.0357853	1006
5	rs199638343	G	T	0.385686	1006
5	rs10078642	A	G	0.552684	1006
5	rs78064124	C	T	0.0218688	1006
5	rs116208763	G	A	0.0218688	1006
5	rs410386	T	C	0.338966	1006
5	rs701471	A	G	0.960239	1006
5	rs253497	C	T	0.587475	1006
5	rs701472	T	C	0.960239	1006
5	rs253499	C	T	0.587475	1006
5	rs701473	T	A	0.959245	1006
5	rs253503	T	G	0.369781	1006
5	rs701474	C	T	0.959245	1006
5	rs116029312	C	T	0.0228628	1006
5	rs173780	G	A	0.173956	1006
5	rs696889	G	C	0.782306	1006
5	rs112828198	G	T	0.0139165	1006
5	rs153385	A	T	0.147117	1006
5	rs9885124	A	T	0.0208748	1006
5	rs16892819	G	A	0.0228628	1006
5	rs76964011	A	G	0.0666004	1006
5	rs145868773	G	A	0.0258449	1006
5	rs696890	T	A	0.4334	1006
5	rs36084	A	G	0.223658	1006
5	rs696891	A	G	0.515905	1006
5	rs40348	T	C	0.0397614	1006
5	rs10074348	G	A	0.379722	1006
5	rs116507965	G	A	0.0228628	1006
5	rs6899122	A	G	0.0228628	1006
5	rs13190528	A	G	0.0685885	1006
5	rs13172871	T	G	0.0218688	1006
5	rs76457092	A	G	0.0656064	1006
5	rs62365007	G	A	0.0586481	1006
5	rs77975443	G	A	0.0854871	1006
5	rs11746072	C	G	0.0506958	1006
5	rs6869001	A	G	0.0228628	1006
5	rs40151	G	A	0.0397614	1006
5	rs36086	A	T	0.0397614	1006
5	rs36087	C	T	0.0397614	1006
5	rs55816286	T	C	0.0656064	1006
5	rs895381	T	C	0.572565	1006
5	rs57608949	C	T	0.0357853	1006
5	rs895382	C	T	0.567594	1006
5	rs57766303	C	T	0.0357853	1006
5	rs42314	C	T	0.0377734	1006
5	rs6880967	A	G	0.572565	1006
5	rs56257445	G	A	0.483101	1006
5	rs4699977	G	A	0.483101	1006
5	rs253183	G	A	0.0377734	1006
5	rs253184	T	C	0.693837	1006
5	rs80215756	C	T	0.0357853	1006
5	rs12517746	A	G	0.494036	1006
5	rs140549449	G	A	0.0178926	1006
5	rs2455386	A	G	0.699801	1006
5	rs74553869	C	T	0.0357853	1006
5	rs76722243	G	A	0.0656064	1006
5	rs4699978	G	T	0.488072	1006
5	rs253181	C	A	0.0477137	1006
5	rs34412127	C	T	0.0487078	1006
5	rs71631903	G	A	0.0159046	1006
5	rs79102123	A	G	0.0357853	1006
5	rs2030892	A	G	0.582505	1006
5	rs253182	G	A	0.0417495	1006
5	rs7735020	G	A	0.028827	1006
5	rs12518216	A	T	0.147117	1006
5	rs73760095	G	T	0.0526839	1006
5	rs6861818	C	T	0.311133	1006
5	rs62365009	T	C	0.0238569	1006
5	rs409912	A	G	0.101392	1006
5	rs62365010	C	T	0.0238569	1006
5	rs10053221	C	A	0.311133	1006
5	rs62365011	T	G	0.0238569	1006
5	rs116800643	A	G	0.0218688	1006
5	rs56300029	C	T	0.289264	1006
5	rs10063473	T	C	0.175944	1006
5	rs62365012	C	G	0.0248509	1006
5	rs9291730	C	G	0.120278	1006
5	rs11951145	G	A	0.306163	1006
5	rs11951156	C	T	0.333002	1006
5	rs6883945	C	T	0.333002	1006
5	rs6449539	A	C	0.333002	1006
5	rs142767720	C	T	0.00894632	1006
5	rs17426483	T	C	0.349901	1006
5	rs36091	G	A	0.447316	1006
5	rs36090	C	T	0.11332	1006
5	rs4413488	G	A	0.333002	1006
5	rs42881	T	C	0.94334	1006
5	rs138702446	G	A	0.0208748	1006
5	rs36089	G	A	0.94334	1006
5	rs62365013	G	A	0.0248509	1006
5	rs6871345	C	G	0.337972	1006
5	rs56241055	G	A	0.311133	1006
5	rs141924830	A	T	0.117296	1006
5	rs42880	G	A	0.446322	1006
5	rs62365014	G	C	0.0248509	1006
5	rs113176167	G	A	0.311133	1006
5	rs16893130	A	G	0.0487078	1006
5	rs7727255	A	G	0.354871	1006
5	rs62365017	C	T	0.0248509	1006
5	rs26914	T	C	0.627237	1006
5	rs9291731	C	G	0.117296	1006
5	rs116122638	C	T	0.0168986	1006
5	rs26913	C	T	0.609344	1006
5	rs36088	A	G	0.634195	1006
5	rs1910026	C	T	0.304175	1006
5	rs147834268	T	C	0.0238569	1006
5	rs57300882	C	T	0.333002	1006
5	rs139021571	C	T	0.00894632	1006
5	rs62365019	T	C	0.0248509	1006
5	rs62365020	C	T	0.333002	1006
5	rs1354138	T	G	0.338966	1006
5	rs116584776	A	G	0.0328032	1006
5	rs10073941	C	G	0.333996	1006
5	rs146679984	C	T	0.026839	1006
5	rs62365021	G	A	0.0248509	1006
5	rs17348492	T	C	0.34493	1006
5	rs12514870	C	G	0.129225	1006
5	rs26912	T	C	0.282306	1006
5	rs10514913	C	T	0.026839	1006
5	rs76091073	G	C	0.0636183	1006
5	rs10514914	G	T	0.0745527	1006
5	rs7715669	G	A	0.244533	1006
5	rs396712	T	C	0.161034	1006
5	rs1867732	T	G	0.39662	1006
5	rs55821052	G	A	0.201789	1006
5	rs62365023	T	C	0.513917	1006
5	rs16893212	C	T	0.125249	1006
5	rs13174785	C	A	0.282306	1006
5	rs2455404	G	A	0.514911	1006
5	rs2441136	C	G	0.16501	1006
5	rs2455388	T	A	0.337972	1006
5	rs2463066	T	C	0.16501	1006
5	rs2455403	T	G	0.16501	1006
5	rs57617820	G	A	0.347913	1006
5	rs2937840	C	G	0.164016	1006
5	rs6899064	G	A	0.173956	1006
5	rs1880849	C	A	0.691849	1006
5	rs6880041	T	A	0.173956	1006
5	rs1569022	C	G	0.350895	1006
5	rs116690622	G	A	0.0159046	1006
5	rs379212	A	G	0.166998	1006
5	rs444797	A	T	0.342942	1006
5	rs147696086	A	G	0.0238569	1006
5	rs72761500	A	G	0.0258449	1006
5	rs253486	T	A	0.16501	1006
5	rs253487	C	T	0.341948	1006
5	rs12654033	A	T	0.349901	1006
5	rs194139	G	C	0.693837	1006
5	rs12658207	C	A	0.350895	1006
5	rs253177	A	G	0.342942	1006
5	rs7728181	T	C	0.177932	1006
5	rs1501841	A	G	0.530815	1006
5	rs403043	C	T	0.615308	1006
5	rs446275	G	A	0.615308	1006
5	rs7714841	A	G	0.178926	1006
5	rs13172214	A	T	0.101392	1006
5	rs438600	G	A	0.616302	1006
5	rs11738335	T	G	0.177932	1006
5	rs12654405	A	G	0.26839	1006
5	rs424876	G	A	0.614314	1006
5	rs116750306	A	G	0.0139165	1006
5	rs112532617	G	A	0.0178926	1006
5	rs11750531	G	C	0.177932	1006
5	rs62365864	G	A	0.0168986	1006
5	rs16893320	G	T	0.177932	1006
5	rs141195264	G	A	0.0119284	1006
5	rs16893322	G	C	0.177932	1006
5	rs145597103	A	G	0.0139165	1006
5	rs16893327	T	C	0.26839	1006
5	rs115627623	T	G	0.0606362	1006
5	rs35438183	G	T	0.177932	1006
5	rs554052	G	C	0.615308	1006
5	rs12522477	G	T	0.267396	1006
5	rs430637	T	C	0.166998	1006
5	rs16875007	T	A	0.266402	1006
5	rs143556834	C	T	0.0437376	1006
5	rs2280686	G	A	0.266402	1006
5	rs40148	G	A	0.61332	1006
5	rs77316617	T	G	0.0785288	1006
5	rs4700422	G	A	0.266402	1006
5	rs36032	T	G	0.34493	1006
5	rs36033	T	C	0.429423	1006
5	rs4700423	A	G	0.266402	1006
5	rs72763310	C	T	0.0238569	1006
5	rs40345	G	T	0.163022	1006
5	rs41180	G	A	0.61332	1006
5	rs36035	T	G	0.942346	1006
5	rs16893398	T	A	0.266402	1006
5	rs13175381	A	G	0.181909	1006
5	rs2441134	C	T	0.163022	1006
5	rs6883938	G	T	0.181909	1006
5	rs2455486	A	C	0.430417	1006
5	rs4700424	C	A	0.182903	1006
5	rs115121272	G	A	0.0437376	1006
5	rs1467350	A	T	0.430417	1006
5	rs1664960	A	G	0.614314	1006
5	rs2280687	A	G	0.266402	1006
5	rs414976	C	A	0.429423	1006
5	rs388585	A	G	0.941352	1006
5	rs446248	C	T	0.61332	1006
5	rs149976632	T	C	0.0139165	1006
5	rs11741636	G	A	0.181909	1006
5	rs36049	A	G	0.34493	1006
5	rs26911	A	G	0.611332	1006
5	rs16893470	T	C	0.266402	1006
5	rs36072	T	C	0.614314	1006
5	rs12523615	A	G	0.251491	1006
5	rs12518552	G	A	0.447316	1006
5	rs432733	G	A	0.146123	1006
5	rs410850	G	A	0.351889	1006
5	rs7704929	A	G	0.213718	1006
5	rs11746049	C	T	0.201789	1006
5	rs389441	A	G	0.577535	1006
5	rs115251332	T	C	0.0208748	1006
5	rs147265953	C	A	0.0198807	1006
5	rs391101	T	G	0.672962	1006
5	rs11747208	G	C	0.201789	1006
5	rs11750644	T	C	0.201789	1006
5	rs6880870	G	T	0.442346	1006
5	rs16893553	C	G	0.201789	1006
5	rs6896690	C	T	0.202783	1006
5	rs10514916	A	G	0.240557	1006
5	rs1501845	A	G	0.203777	1006
5	rs72647204	C	T	0.33499	1006
5	rs13156487	C	T	0.203777	1006
5	rs39695	C	T	0.132207	1006
5	rs4700425	C	T	0.240557	1006
5	rs16893642	G	T	0.240557	1006
5	rs73111252	C	A	0.083499	1006
5	rs4700426	T	C	0.539761	1006
5	rs4700427	G	A	0.241551	1006
5	rs4145723	G	A	0.240557	1006
5	rs16893676	T	C	0.083499	1006
5	rs16893680	T	C	0.240557	1006
5	rs16893684	A	G	0.240557	1006
5	rs74405117	A	G	0.00695825	1006
5	rs16893687	G	A	0.335984	1006
5	rs13188780	G	C	0.539761	1006
5	rs6882777	T	C	0.539761	1006
5	rs60167838	A	G	0.083499	1006
5	rs402996	T	C	0.132207	1006
5	rs16893701	A	G	0.240557	1006
5	rs76879835	A	G	0.240557	1006
5	rs377667	T	C	0.132207	1006
5	rs73111286	T	C	0.083499	1006
5	rs58983571	C	A	0.240557	1006
5	rs112211019	T	G	0.0159046	1006
5	rs13175459	A	G	0.203777	1006
5	rs116504822	T	A	0.0656064	1006
5	rs381182	T	C	0.132207	1006
5	rs1501844	T	A	0.240557	1006
5	rs1501843	G	T	0.240557	1006
5	rs409465	T	C	0.132207	1006
5	rs58324429	C	T	0.083499	1006
5	rs11743540	A	G	0.539761	1006
5	rs1393176	T	C	0.083499	1006
5	rs1393175	G	A	0.083499	1006
5	rs4472220	A	G	0.083499	1006
5	rs181044913	G	A	0.0208748	1006
5	rs55680328	C	T	0.240557	1006
5	rs1604441	A	G	0.240557	1006
5	rs1604440	A	T	0.240557	1006
5	rs1580860	A	T	0.862823	1006
5	rs1580859	A	T	0.335984	1006
5	rs59222977	T	C	0.083499	1006
5	rs73113106	T	C	0.083499	1006
5	rs11740126	G	A	0.203777	1006
5	rs2937830	T	C	0.460239	1006
5	rs140341403	A	G	0.0357853	1006
5	rs1393174	G	C	0.460239	1006
5	rs2937831	T	G	0.759443	1006
5	rs115475530	C	T	0.0188867	1006
5	rs2950219	C	T	0.759443	1006
5	rs7722134	C	T	0.203777	1006
5	rs34055564	G	A	0.0139165	1006
5	rs12654292	G	A	0.0944334	1006
5	rs2030888	T	C	0.781312	1006
5	rs153384	C	T	0.154076	1006
5	rs2950220	C	T	0.759443	1006
5	rs76567284	C	T	0.0387674	1006
5	rs79474763	G	A	0.0387674	1006
5	rs2937832	T	C	0.503976	1006
5	rs11743702	G	A	0.204771	1006
5	rs11747263	T	C	0.204771	1006
5	rs13186555	C	T	0.204771	1006
5	rs74782763	C	T	0.0387674	1006
5	rs2950221	G	A	0.554672	1006
5	rs2974452	T	G	0.759443	1006
5	rs253180	C	T	0.132207	1006
5	rs4700429	C	T	0.204771	1006
5	rs6870236	C	T	0.205765	1006
5	rs13163936	G	A	0.205765	1006
5	rs253531	G	A	0.331014	1006
5	rs4700430	G	A	0.204771	1006
5	rs115586823	C	T	0.0377734	1006
5	rs253532	G	T	0.168986	1006
5	rs253533	C	T	0.332008	1006
5	rs253534	G	A	0.0139165	1006
5	rs11748959	A	G	0.204771	1006
5	rs16893881	T	A	0.0208748	1006
5	rs253535	C	G	0.168986	1006
5	rs12517109	G	C	0.204771	1006
5	rs973471	A	G	0.706759	1006
5	rs12520360	T	C	0.205765	1006
5	rs436696	C	T	0.329026	1006
5	rs13156637	A	G	0.205765	1006
5	rs153377	A	T	0.133201	1006
5	rs153378	T	G	0.168986	1006
5	rs112982560	T	C	0.0149105	1006
5	rs1032750	T	C	0.754473	1006
5	rs1501842	T	C	0.743539	1006
5	rs153379	T	A	0.331014	1006
5	rs4699979	C	T	0.205765	1006
5	rs4699980	T	A	0.205765	1006
5	rs145150374	C	G	0.0139165	1006
5	rs116834412	A	G	0.0347913	1006
5	rs4700432	G	A	0.205765	1006
5	rs153380	G	A	0.332008	1006
5	rs17429209	T	C	0.205765	1006
5	rs13170002	T	C	0.205765	1006
5	rs4700433	A	G	0.205765	1006
5	rs7381041	C	T	0.743539	1006
5	rs142112157	T	C	0.0159046	1006
5	rs11738494	A	G	0.205765	1006
5	rs860648	T	C	0.347913	1006
5	rs77191465	A	T	0.0357853	1006
5	rs13160822	G	T	0.189861	1006
5	rs12519720	G	C	0.189861	1006
5	rs12519709	C	T	0.189861	1006
5	rs12522405	T	C	0.189861	1006
5	rs6872706	A	G	0.189861	1006
5	rs78790340	A	G	0.0357853	1006
5	rs77551024	C	T	0.0168986	1006
5	rs79592822	A	G	0.0745527	1006
5	rs1123763	C	T	0.189861	1006
5	rs12521924	G	A	0.189861	1006
5	rs153375	T	C	0.168986	1006
5	rs13159935	T	C	0.189861	1006
5	rs12514378	T	C	0.189861	1006
5	rs149080	C	T	0.168986	1006
5	rs76533674	C	T	0.0119284	1006
5	rs72763351	T	C	0.0119284	1006
5	rs2937626	A	G	0.755467	1006
5	rs153428	C	A	0.133201	1006
5	rs78104792	G	A	0.0357853	1006
5	rs251895	A	T	0.347913	1006
5	rs166142	A	C	0.168986	1006
5	rs13154578	A	T	0.189861	1006
5	rs16894149	C	A	0.0357853	1006
5	rs79724801	G	A	0.0357853	1006
5	rs11738462	G	A	0.189861	1006
5	rs74288889	G	T	0.0357853	1006
5	rs9291733	G	T	0.754473	1006
5	rs7447792	T	C	0.725646	1006
5	rs436985	A	G	0.358847	1006
5	rs75608659	A	G	0.0178926	1006
5	rs425209	T	C	0.168986	1006
5	rs2202118	A	T	0.190855	1006
5	rs436685	A	G	0.168986	1006
5	rs13186290	A	G	0.190855	1006
5	rs77436227	T	G	0.0149105	1006
5	rs116393446	A	G	0.0367793	1006
5	rs112014854	T	C	0.0367793	1006
5	rs113801601	T	G	0.0367793	1006
5	rs78901512	T	C	0.0367793	1006
5	rs834262	T	G	0.168986	1006
5	rs13154864	G	C	0.190855	1006
5	rs147726259	C	A	0.0417495	1006
5	rs834261	T	C	0.168986	1006
5	rs863069	C	T	0.16998	1006
5	rs148929935	G	A	0.0149105	1006
5	rs514754	T	G	0.16998	1006
5	rs75712000	A	G	0.0367793	1006
5	rs77564789	G	A	0.0367793	1006
5	rs75272172	C	T	0.0367793	1006
5	rs6449548	A	G	0.724652	1006
5	rs78401138	A	G	0.0367793	1006
5	rs113999872	A	G	0.0367793	1006
5	rs418524	C	T	0.167992	1006
5	rs62365884	C	T	0.00596421	1006
5	rs116408217	G	A	0.0149105	1006
5	rs1550822	T	C	0.190855	1006
5	rs75518630	C	A	0.0367793	1006
5	rs377054	C	G	0.168986	1006
5	rs377870	C	T	0.083499	1006
5	rs79396374	A	G	0.0367793	1006
5	rs421579	C	T	0.168986	1006
5	rs432999	T	C	0.205765	1006
5	rs446297	G	T	0.219682	1006
5	rs428890	A	G	0.217694	1006
5	rs472106	C	G	0.205765	1006
5	rs144776692	G	A	0.0367793	1006
5	rs436969	T	C	0.168986	1006
5	rs376924	A	G	0.219682	1006
5	rs115752065	T	A	0.0755467	1006
5	rs1466011	C	T	0.205765	1006
5	rs1466012	T	C	0.168986	1006
5	rs116688467	G	T	0.0755467	1006
5	rs7446832	A	C	0.724652	1006
5	rs1077766	A	G	0.0367793	1006
5	rs153381	G	A	0.168986	1006
5	rs67223734	A	C	0.0218688	1006
5	rs149328	C	G	0.168986	1006
5	rs149127	T	A	0.168986	1006
5	rs4699982	A	T	0.193837	1006
5	rs153382	A	G	0.168986	1006
5	rs153383	C	A	0.219682	1006
5	rs72763363	A	G	0.0218688	1006
5	rs2937834	T	A	0.428429	1006
5	rs2937835	T	G	0.428429	1006
5	rs116591423	G	A	0.0735586	1006
5	rs10037329	G	T	0.0387674	1006
5	rs185227	G	C	0.259443	1006
5	rs1472616	T	C	0.0387674	1006
5	rs253179	A	G	0.259443	1006
5	rs62365886	G	A	0.0168986	1006
5	rs2950218	C	T	0.707753	1006
5	rs834535	A	G	0.257455	1006
5	rs115677291	G	T	0.0367793	1006
5	rs2937836	G	A	0.257455	1006
5	rs75406627	G	A	0.0367793	1006
5	rs2937624	G	A	0.22167	1006
5	rs141165539	G	A	0.0367793	1006
5	rs78750435	G	C	0.0367793	1006
5	rs376874	T	A	0.220676	1006
5	rs396169	G	A	0.220676	1006
5	rs1880851	C	G	0.171968	1006
5	rs114854022	G	A	0.0367793	1006
5	rs6873285	T	C	0.172962	1006
5	rs79923003	T	C	0.00795229	1006
5	rs76153370	C	T	0.0198807	1006
5	rs6897695	C	T	0.0198807	1006
5	rs6449549	C	T	0.0934394	1006
5	rs2880045	C	G	0.172962	1006
5	rs2974454	C	T	0.427435	1006
5	rs168802	A	G	0.220676	1006
5	rs112111105	G	A	0.0149105	1006
5	rs111603762	G	T	0.0168986	1006
5	rs1979016	T	C	0.709742	1006
5	rs1983049	C	T	0.394632	1006
5	rs79448121	G	A	0.0149105	1006
5	rs6449550	C	G	0.0228628	1006
5	rs6449551	G	A	0.0208748	1006
5	rs17430144	A	C	0.0616302	1006
5	rs921038	T	C	0.634195	1006
5	rs4700434	G	A	0.240557	1006
5	rs116251515	C	T	0.0616302	1006
5	rs16894458	T	A	0.0198807	1006
5	rs13172013	A	T	0.256461	1006
5	rs34404532	C	A	0.0864811	1006
5	rs116653632	A	G	0.0337972	1006
5	rs13177369	C	T	0.255467	1006
5	rs116436091	C	A	0.0487078	1006
5	rs149961455	T	A	0.0616302	1006
5	rs75609533	A	T	0.0417495	1006
5	rs6890547	C	T	0.0198807	1006
5	rs74543735	T	C	0.0616302	1006
5	rs1002115	A	G	0.223658	1006
5	rs76026093	A	G	0.0526839	1006
5	rs116748621	A	G	0.0616302	1006
5	rs1037106	G	A	0.364811	1006
5	rs11745987	G	A	0.0616302	1006
5	rs6873040	C	T	0.33002	1006
5	rs149909559	C	G	0.0387674	1006
5	rs1847015	G	A	0.258449	1006
5	rs1501848	C	T	0.365805	1006
5	rs146663012	G	C	0.0337972	1006
5	rs16894569	T	C	0.0198807	1006
5	rs2937623	G	A	0.718688	1006
5	rs117015787	T	C	0.0616302	1006
5	rs2937622	A	G	0.718688	1006
5	rs187574	G	A	0.494036	1006
5	rs153376	G	T	0.494036	1006
5	rs116755756	C	T	0.0357853	1006
5	rs114921108	T	C	0.0616302	1006
5	rs116044944	A	T	0.0616302	1006
5	rs72763369	A	G	0.0516899	1006
5	rs1446001	T	C	0.271372	1006
5	rs2937621	G	A	0.506958	1006
5	rs115977975	G	T	0.0616302	1006
5	rs2030891	T	A	0.718688	1006
5	rs13165769	G	A	0.26839	1006
5	rs2030890	A	C	0.39662	1006
5	rs2030889	G	A	0.154076	1006
5	rs138066341	G	A	0.0139165	1006
5	rs114833624	T	G	0.0387674	1006
5	rs6864793	T	C	0.05666	1006
5	rs366254	C	G	0.117296	1006
5	rs7733491	G	T	0.380716	1006
5	rs7733076	A	T	0.359841	1006
5	rs6875778	T	G	0.405567	1006
5	rs6895115	G	T	0.374751	1006
5	rs73760504	A	G	0.0208748	1006
5	rs2077786	T	C	0.384692	1006
5	rs6449552	A	G	0.374751	1006
5	rs1880850	A	G	0.383698	1006
5	rs6449553	G	A	0.403579	1006
5	rs6862305	T	C	0.404573	1006
5	rs1501847	T	C	0.372763	1006
5	rs1501846	T	A	0.372763	1006
5	rs2937838	A	G	0.372763	1006
5	rs1830177	G	A	0.372763	1006
5	rs1830176	T	C	0.393638	1006
5	rs78021154	T	G	0.0149105	1006
5	rs80237211	T	A	0.0457256	1006
5	rs1984883	G	A	0.349901	1006
5	rs79552304	T	C	0.0208748	1006
5	rs895383	G	T	0.348907	1006
5	rs73104146	C	T	0.0139165	1006
5	rs2937661	C	A	0.390656	1006
5	rs414568	C	T	0.178926	1006
5	rs1446002	T	G	0.405567	1006
5	rs991386	T	C	0.405567	1006
5	rs1374065	G	C	0.39165	1006
5	rs10514920	T	A	0.0119284	1006
5	rs79954948	G	A	0.0198807	1006
5	rs10514921	G	A	0.0477137	1006
5	rs990728	C	T	0.402584	1006
5	rs115581904	T	A	0.0417495	1006
5	rs141573640	T	C	0.0457256	1006
5	rs113077588	C	T	0.0139165	1006
5	rs2950223	G	A	0.402584	1006
5	rs2950222	T	C	0.402584	1006
5	rs188220546	C	T	0.0159046	1006
5	rs10072456	T	G	0.0139165	1006
5	rs10471519	T	C	0.388668	1006
5	rs10471520	T	C	0.347913	1006
5	rs74502718	A	C	0.0437376	1006
5	rs77861837	T	G	0.0536779	1006
5	rs4133155	C	T	0.388668	1006
5	rs9291737	A	T	0.388668	1006
5	rs10066181	G	A	0.399602	1006
5	rs6861444	G	A	0.399602	1006
5	rs73760507	T	G	0.0417495	1006
5	rs149386959	T	C	0.0198807	1006
5	rs115458574	A	C	0.0198807	1006
5	rs10805376	T	C	0.392644	1006
5	rs150800721	C	T	0.0467197	1006
5	rs6449554	T	C	0.66501	1006
5	rs6872704	G	A	0.388668	1006
5	rs113882965	C	T	0.0139165	1006
5	rs11957497	C	T	0.0606362	1006
5	rs6882661	A	G	0.399602	1006
5	rs6449555	G	A	0.388668	1006
5	rs34803252	C	G	0.0198807	1006
5	rs4418051	G	A	0.382704	1006
5	rs3924739	T	C	0.40159	1006
5	rs6449556	G	A	0.395626	1006
5	rs10076599	G	A	0.387674	1006
5	rs6889177	A	G	0.403579	1006
5	rs4640743	A	G	0.399602	1006
5	rs147211484	T	C	0.054672	1006
5	rs114557525	G	A	0.0417495	1006
5	rs6859773	G	A	0.38668	1006
5	rs114788108	T	C	0.0129225	1006
5	rs6449557	T	C	0.413519	1006
5	rs75097391	A	T	0.0129225	1006
5	rs111327682	G	A	0.0139165	1006
5	rs6449558	C	T	0.28827	1006
5	rs115451943	C	T	0.0318091	1006
5	rs77105535	C	T	0.0427435	1006
5	rs146174257	T	G	0.026839	1006
5	rs73105835	G	A	0.0715706	1006
5	rs76680925	C	A	0.101392	1006
5	rs73105838	C	T	0.0178926	1006
5	rs56208678	T	C	0.152087	1006
5	rs140412600	G	A	0.00994036	1006
5	rs56926544	C	T	0.131213	1006
5	rs73760508	G	C	0.0218688	1006
5	rs12516216	C	A	0.0218688	1006
5	rs12521396	A	T	0.263419	1006
5	rs66527929	G	A	0.244533	1006
5	rs10075600	A	C	0.0666004	1006
5	rs35862959	C	G	0.263419	1006
5	rs17456510	G	A	0.126243	1006
5	rs56084736	G	A	0.136183	1006
5	rs56098416	C	G	0.106362	1006
5	rs12519781	A	T	0.0208748	1006
5	rs77704453	G	A	0.106362	1006
5	rs17352800	T	A	0.137177	1006
5	rs111509711	C	T	0.0954274	1006
5	rs79705408	A	T	0.0258449	1006
5	rs17456587	C	T	0.132207	1006
5	rs78308368	A	G	0.106362	1006
5	rs10514922	T	C	0.137177	1006
5	rs73105860	C	T	0.138171	1006
5	rs74733629	C	T	0.133201	1006
5	rs116077245	C	T	0.0258449	1006
5	rs953040	T	C	0.138171	1006
5	rs4700437	T	A	0.106362	1006
5	rs4700438	T	C	0.137177	1006
5	rs4700439	G	A	0.137177	1006
5	rs112910953	C	T	0.0258449	1006
5	rs78211764	A	G	0.0606362	1006
5	rs4700440	C	G	0.132207	1006
5	rs78827610	T	C	0.127237	1006
5	rs73105866	C	T	0.142147	1006
5	rs59740657	A	G	0.141153	1006
5	rs6861457	A	G	0.150099	1006
5	rs10461469	T	C	0.141153	1006
5	rs73105870	G	A	0.141153	1006
5	rs10461470	C	A	0.136183	1006
5	rs10514923	G	A	0.0198807	1006
5	rs77652464	C	G	0.0755467	1006
5	rs56150211	C	T	0.137177	1006
5	rs75037884	C	T	0.0974155	1006
5	rs56261580	C	T	0.127237	1006
5	rs55969352	A	G	0.141153	1006
5	rs56073771	G	A	0.101392	1006
5	rs74436178	A	G	0.0258449	1006
5	rs6859872	T	C	0.0974155	1006
5	rs17352975	T	C	0.150099	1006
5	rs6895749	C	T	0.253479	1006
5	rs115893447	G	A	0.0258449	1006
5	rs16895276	G	A	0.0964215	1006
5	rs4700441	C	T	0.26839	1006
5	rs6449559	G	T	0.26839	1006
5	rs78711094	G	A	0.028827	1006
5	rs6872207	C	A	0.267396	1006
5	rs6872402	C	T	0.220676	1006
5	rs6872575	C	T	0.0218688	1006
5	rs56326965	A	C	0.282306	1006
5	rs114112497	T	G	0.0258449	1006
5	rs61596462	T	C	0.0198807	1006
5	rs12658967	C	T	0.134195	1006
5	rs6449560	G	A	0.977137	1006
5	rs60143966	C	A	0.234592	1006
5	rs72765216	C	T	0.0298211	1006
5	rs1500216	T	C	0.302187	1006
5	rs79259762	C	T	0.027833	1006
5	rs7720585	A	G	0.286282	1006
5	rs72765218	C	T	0.0536779	1006
5	rs77443222	C	A	0.101392	1006
5	rs4700442	A	G	0.286282	1006
5	rs4700443	T	C	0.276342	1006
5	rs7724203	T	C	0.135189	1006
5	rs4700445	A	G	0.286282	1006
5	rs11746125	A	C	0.129225	1006
5	rs16895507	A	G	0.101392	1006
5	rs79640874	T	C	0.027833	1006
```
