## Supplementary material for "Characterization of shared and ancestry-specific signals driving complex traits using multi-ancestry fine-mapping": s1_ref.bim

```
5	rs10939871	0	60122201	T	A
5	rs113917690	0	60125026	G	A
5	rs4410607	0	60126266	T	C
5	rs72757152	0	60126302	A	T
5	rs16878466	0	60127059	G	C
5	rs142805273	0	60127295	A	G
5	rs1807017	0	60127724	T	C
5	rs72757155	0	60128193	T	C
5	rs79407584	0	60128489	C	T
5	rs114011218	0	60129013	T	C
5	rs115159664	0	60129067	T	C
5	rs76135939	0	60129328	G	A
5	rs6869332	0	60129361	A	G
5	rs148815341	0	60129991	C	T
5	rs12516248	0	60131651	C	T
5	rs17332108	0	60131884	T	C
5	rs58078456	0	60133707	A	G
5	rs112603350	0	60134368	C	T
5	rs139392063	0	60134638	G	A
5	rs189373759	0	60134871	A	T
5	rs4700396	0	60135121	G	C
5	rs113626686	0	60135182	G	A
5	rs4700397	0	60135962	G	A
5	rs4700398	0	60135985	A	G
5	rs4700399	0	60136454	C	T
5	rs17332419	0	60136626	G	A
5	rs182724486	0	60136902	G	A
5	rs7731760	0	60137168	A	T
5	rs7717909	0	60137270	T	A
5	rs139357177	0	60137388	G	A
5	rs1867597	0	60137830	G	C
5	rs13189346	0	60137859	C	A
5	rs1867598	0	60137959	A	G
5	rs4699963	0	60138590	C	T
5	rs76035001	0	60138849	C	T
5	rs75324963	0	60138883	C	G
5	rs138837208	0	60139060	G	A
5	rs184369191	0	60139468	G	T
5	rs34741733	0	60139548	C	T
5	rs62372102	0	60139881	A	G
5	rs149714182	0	60140015	G	A
5	rs35453042	0	60140061	T	C
5	rs10036497	0	60140077	C	T
5	rs34598791	0	60140086	G	T
5	rs7714071	0	60140454	A	T
5	rs11740632	0	60141245	G	A
5	rs75800468	0	60141467	A	T
5	rs74556816	0	60142908	G	C
5	rs67555188	0	60143228	T	G
5	rs67858932	0	60143251	A	G
5	rs1020371	0	60145010	A	C
5	rs62372103	0	60145448	A	G
5	rs973304	0	60145817	G	A
5	rs112779746	0	60145990	T	C
5	rs113847266	0	60146574	A	G
5	rs78563232	0	60148097	A	T
5	rs75325499	0	60148292	C	T
5	rs111360331	0	60149172	G	A
5	rs79055510	0	60150591	A	G
5	rs75954343	0	60151018	C	T
5	rs7712931	0	60152854	C	T
5	rs149880548	0	60153189	T	C
5	rs76156991	0	60154116	C	T
5	rs10052649	0	60154984	T	A
5	rs116532168	0	60154988	G	T
5	rs76342032	0	60155116	C	A
5	rs7700975	0	60156061	A	G
5	rs115540756	0	60156618	T	G
5	rs184254206	0	60159486	A	G
5	rs34435485	0	60159971	T	C
5	rs13185301	0	60161819	C	T
5	rs111475128	0	60162048	T	C
5	rs10471498	0	60162211	T	C
5	rs80191364	0	60162683	T	G
5	rs6449506	0	60162907	T	C
5	rs75676467	0	60163483	T	C
5	rs116135414	0	60163552	C	T
5	rs6449507	0	60163670	C	G
5	rs6885989	0	60163845	T	G
5	rs12652878	0	60164776	C	T
5	rs114171222	0	60164825	T	G
5	rs17392014	0	60165200	G	A
5	rs74357920	0	60165382	T	C
5	rs141503205	0	60166182	G	A
5	rs17332824	0	60166187	C	G
5	rs79416340	0	60166199	G	A
5	rs149650551	0	60166445	C	T
5	rs78177828	0	60166773	T	A
5	rs74424641	0	60166808	C	A
5	rs76133371	0	60166909	C	T
5	rs6449508	0	60167020	A	C
5	rs4699965	0	60167888	A	C
5	rs4700401	0	60168165	A	C
5	rs4647171	0	60168972	A	G
5	rs4647170	0	60169100	T	C
5	rs4647168	0	60169114	C	T
5	rs4647167	0	60169151	T	C
5	rs4647166	0	60169299	C	T
5	rs4647164	0	60169360	C	T
5	rs4647162	0	60169405	T	G
5	rs4647156	0	60169984	A	G
5	rs3117	0	60170337	A	G
5	rs4647151	0	60170558	T	C
5	rs4647150	0	60170605	T	C
5	rs4647148	0	60170842	T	C
5	rs4647147	0	60170977	C	T
5	rs4647139	0	60171907	G	C
5	rs144950639	0	60174483	C	G
5	rs144002469	0	60175030	T	A
5	rs9687099	0	60175032	C	A
5	rs9763418	0	60176236	C	T
5	rs35617853	0	60176548	C	T
5	rs10939874	0	60176552	A	T
5	rs116295407	0	60176692	C	T
5	rs7445953	0	60176989	A	G
5	rs34192517	0	60177090	C	G
5	rs12516552	0	60177527	C	G
5	rs1820083	0	60178833	T	C
5	rs78817947	0	60178850	G	A
5	rs114997438	0	60179248	T	A
5	rs6449509	0	60179301	A	G
5	rs6449510	0	60179318	T	C
5	rs17332991	0	60179360	C	A
5	rs80295722	0	60180000	C	T
5	rs61101592	0	60180251	C	T
5	rs74316631	0	60180474	C	T
5	rs112941214	0	60180982	G	C
5	rs13155076	0	60181134	C	A
5	rs12522154	0	60181500	T	C
5	rs114005053	0	60181606	T	C
5	rs4647138	0	60182222	G	A
5	rs4647137	0	60182324	T	C
5	rs4647135	0	60182478	A	G
5	rs4647134	0	60182514	T	G
5	rs4647132	0	60182720	C	T
5	rs4647128	0	60183544	T	C
5	rs111266849	0	60185346	T	C
5	rs35948426	0	60185425	G	A
5	rs2306350	0	60186618	C	T
5	rs2306351	0	60186975	C	A
5	rs4235483	0	60188222	C	T
5	rs4647122	0	60188270	G	A
5	rs929780	0	60189026	G	C
5	rs7726671	0	60190594	A	G
5	rs1021005	0	60191460	A	G
5	rs75006130	0	60191719	T	C
5	rs112613959	0	60191902	C	T
5	rs2120956	0	60192106	C	T
5	rs2120957	0	60192269	C	T
5	rs74938928	0	60193338	A	G
5	rs6884966	0	60193339	T	C
5	rs76459813	0	60193354	A	G
5	rs4647115	0	60196210	G	C
5	rs952231	0	60196228	C	T
5	rs4647113	0	60196432	C	T
5	rs4647110	0	60197079	C	G
5	rs3797562	0	60197100	T	C
5	rs4647109	0	60197519	C	T
5	rs4647108	0	60197715	C	T
5	rs4647104	0	60198513	G	A
5	rs1038144	0	60199201	C	T
5	rs4647102	0	60199363	C	T
5	rs4647100	0	60200665	A	G
5	rs4647099	0	60200742	T	C
5	rs4647098	0	60200856	A	T
5	rs11744756	0	60201715	T	C
5	rs62372133	0	60202177	T	G
5	rs62372134	0	60202247	A	T
5	rs13359074	0	60202585	T	C
5	rs12696976	0	60202906	A	G
5	rs62372136	0	60203013	A	G
5	rs111390120	0	60203359	T	A
5	rs10076937	0	60203370	A	G
5	rs116255739	0	60204137	C	A
5	rs140299416	0	60204503	G	C
5	rs12655603	0	60204596	C	T
5	rs75787078	0	60205023	A	G
5	rs60858663	0	60207131	T	C
5	rs141954512	0	60207224	T	C
5	rs150633142	0	60208325	C	T
5	rs140843015	0	60208428	T	G
5	rs35319315	0	60208805	G	T
5	rs182598035	0	60209162	C	T
5	rs10064187	0	60210131	G	T
5	rs79845929	0	60210422	G	A
5	rs35383830	0	60210936	A	G
5	rs976581	0	60211425	T	C
5	rs966497	0	60211496	A	G
5	rs141156910	0	60211652	C	A
5	rs4647088	0	60214128	A	G
5	rs976630	0	60215481	A	C
5	rs976631	0	60216043	T	C
5	rs4647081	0	60216584	C	T
5	rs4235484	0	60216633	C	T
5	rs114691972	0	60216977	C	T
5	rs4647078	0	60217038	G	A
5	rs976080	0	60217651	A	C
5	rs76858571	0	60218419	G	A
5	rs2120955	0	60219368	A	G
5	rs2120954	0	60219480	A	C
5	rs76810802	0	60219746	A	G
5	rs28407266	0	60219800	G	A
5	rs142645894	0	60220661	C	T
5	rs77518885	0	60220759	T	C
5	rs2590570	0	60221294	G	A
5	rs113459006	0	60221959	T	C
5	rs112082196	0	60222459	T	C
5	rs4647068	0	60223533	T	C
5	rs3797559	0	60223741	A	G
5	rs4647066	0	60223856	C	G
5	rs158570	0	60224914	C	T
5	rs158930	0	60225523	A	G
5	rs158929	0	60226041	A	G
5	rs162228	0	60226586	T	C
5	rs62372139	0	60226753	G	A
5	rs158928	0	60227923	A	G
5	rs75979228	0	60228016	A	C
5	rs35957723	0	60228619	G	A
5	rs158927	0	60229266	A	G
5	rs290514	0	60230321	G	A
5	rs111554648	0	60230585	A	T
5	rs290515	0	60230713	C	T
5	rs111374237	0	60231086	G	A
5	rs1316649	0	60232342	A	G
5	rs1820082	0	60232537	C	T
5	rs2694518	0	60233836	G	A
5	rs12520314	0	60234166	T	C
5	rs6449512	0	60234242	A	G
5	rs290516	0	60234329	T	C
5	rs290517	0	60234429	T	C
5	rs62372142	0	60234832	G	T
5	rs158938	0	60235240	G	A
5	rs4647054	0	60235381	G	C
5	rs4647053	0	60235472	C	T
5	rs4647052	0	60235483	C	T
5	rs158937	0	60236206	A	G
5	rs158571	0	60236736	G	A
5	rs34676209	0	60237696	G	T
5	rs158935	0	60237984	C	T
5	rs76588026	0	60238126	T	C
5	rs158934	0	60238252	A	T
5	rs158933	0	60238590	A	G
5	rs78162412	0	60238658	G	A
5	rs158932	0	60238696	C	G
5	rs74692291	0	60238934	C	T
5	rs158572	0	60239443	G	A
5	rs158931	0	60239698	C	G
5	rs4647044	0	60239800	G	A
5	rs4647038	0	60240858	A	C
5	rs158922	0	60240986	A	G
5	rs158921	0	60241142	G	A
5	rs77149936	0	60241241	G	C
5	rs158920	0	60241268	G	A
5	rs4647034	0	60241450	C	T
5	rs4647028	0	60241826	G	T
5	rs4647027	0	60241910	A	T
5	rs158919	0	60241946	T	G
5	rs158918	0	60242121	A	T
5	rs72757182	0	60243284	C	A
5	rs12517310	0	60243486	G	A
5	rs75220243	0	60245116	T	C
5	rs158916	0	60245145	A	G
5	rs158915	0	60245533	G	A
5	rs75504987	0	60245598	T	G
5	rs113798374	0	60246303	C	T
5	rs158914	0	60246409	G	A
5	rs79751335	0	60246680	A	G
5	rs113957066	0	60246920	G	A
5	rs7722373	0	60247815	G	A
5	rs62370483	0	60248314	A	G
5	rs12519810	0	60248633	T	A
5	rs172348	0	60248728	G	A
5	rs78984066	0	60250062	A	G
5	rs111539922	0	60250597	A	T
5	rs158926	0	60251207	G	T
5	rs113510701	0	60251245	A	G
5	rs158925	0	60251804	C	T
5	rs158924	0	60251851	C	A
5	rs12652830	0	60252482	A	G
5	rs1382917	0	60252495	A	G
5	rs158923	0	60253841	C	T
5	rs56031340	0	60253870	A	G
5	rs158563	0	60255004	A	C
5	rs34279961	0	60256056	G	T
5	rs34155831	0	60256539	T	C
5	rs34089429	0	60256632	G	A
5	rs112984969	0	60256996	G	A
5	rs62365455	0	60257100	A	G
5	rs170658	0	60258548	T	C
5	rs290509	0	60258980	A	G
5	rs162227	0	60260543	C	T
5	rs1609041	0	60261889	C	T
5	rs4700402	0	60262047	A	G
5	rs144642340	0	60262296	T	C
5	rs2928243	0	60262342	A	G
5	rs62365459	0	60263226	G	A
5	rs72757187	0	60263766	T	A
5	rs67490467	0	60263818	G	C
5	rs61017995	0	60264003	A	G
5	rs148373733	0	60264110	A	G
5	rs182351	0	60264432	T	C
5	rs290511	0	60264439	G	T
5	rs115354619	0	60265100	C	T
5	rs169700	0	60265108	A	C
5	rs77247019	0	60265923	T	G
5	rs1382914	0	60266666	G	C
5	rs3101879	0	60266875	G	A
5	rs2928244	0	60267799	G	A
5	rs2950235	0	60267852	T	C
5	rs75080169	0	60268200	C	T
5	rs62367862	0	60268961	C	A
5	rs75585870	0	60269105	G	A
5	rs74528915	0	60269190	G	T
5	rs35078341	0	60269540	T	A
5	rs868791	0	60270835	C	T
5	rs78248415	0	60271253	C	T
5	rs2650512	0	60272161	C	A
5	rs75934605	0	60272168	T	G
5	rs2650517	0	60272542	G	A
5	rs62367872	0	60272770	A	G
5	rs7723901	0	60272990	C	T
5	rs2619890	0	60273083	C	T
5	rs55738840	0	60273414	G	C
5	rs2619891	0	60273799	C	T
5	rs2694528	0	60273923	C	A
5	rs2619892	0	60274347	G	A
5	rs58646987	0	60275694	C	T
5	rs11739952	0	60275977	C	A
5	rs146762911	0	60276876	C	G
5	rs2694531	0	60277111	A	G
5	rs2263514	0	60277248	A	G
5	rs2898309	0	60277373	T	A
5	rs2619893	0	60277381	T	C
5	rs77901235	0	60277765	T	C
5	rs79718639	0	60277876	T	A
5	rs76281741	0	60278724	A	T
5	rs149249183	0	60280042	T	G
5	rs139549771	0	60280985	G	C
5	rs144485563	0	60281036	T	C
5	rs10067431	0	60281632	C	T
5	rs138789177	0	60282675	C	T
5	rs329627	0	60282684	A	T
5	rs329626	0	60282728	T	C
5	rs76022518	0	60282822	G	T
5	rs79180135	0	60283079	C	T
5	rs329625	0	60283149	A	T
5	rs113116596	0	60284609	A	G
5	rs112562462	0	60284960	A	G
5	rs167912	0	60284996	G	A
5	rs329624	0	60285137	A	G
5	rs113998128	0	60285409	C	T
5	rs329623	0	60285836	A	C
5	rs1471488	0	60286097	T	C
5	rs329622	0	60286383	G	A
5	rs329621	0	60287002	A	C
5	rs79557482	0	60288288	C	T
5	rs329620	0	60288527	G	A
5	rs329619	0	60288707	T	C
5	rs329618	0	60289523	A	C
5	rs162248	0	60290098	C	T
5	rs162247	0	60290199	G	A
5	rs162246	0	60290686	G	A
5	rs116034902	0	60291420	A	G
5	rs290503	0	60291661	C	T
5	rs13184350	0	60292174	G	C
5	rs62367879	0	60292211	G	A
5	rs162251	0	60292284	T	C
5	rs62367880	0	60292426	G	T
5	rs4642318	0	60292758	A	G
5	rs290504	0	60295049	G	A
5	rs62367881	0	60295071	A	G
5	rs77810746	0	60295090	C	G
5	rs162250	0	60295311	G	A
5	rs162249	0	60295580	T	A
5	rs76535696	0	60296342	A	G
5	rs290505	0	60296556	C	T
5	rs162244	0	60297424	G	A
5	rs162243	0	60297500	A	G
5	rs74996333	0	60297592	G	A
5	rs290506	0	60298360	A	G
5	rs34784445	0	60298460	T	C
5	rs74486977	0	60298542	A	G
5	rs162242	0	60299072	G	A
5	rs162241	0	60299142	T	G
5	rs162240	0	60299344	G	A
5	rs10805374	0	60299905	A	G
5	rs2928246	0	60299909	T	C
5	rs112593972	0	60299946	A	C
5	rs290507	0	60300013	A	C
5	rs162239	0	60300635	G	C
5	rs190237760	0	60301114	A	G
5	rs146396291	0	60301428	T	G
5	rs162238	0	60301810	T	G
5	rs62367885	0	60302442	C	G
5	rs62367886	0	60302706	C	A
5	rs290508	0	60302799	T	C
5	rs162237	0	60303262	G	A
5	rs162229	0	60305027	G	A
5	rs12655209	0	60306052	T	C
5	rs12153228	0	60306287	T	C
5	rs17419290	0	60307904	A	G
5	rs162231	0	60307964	A	G
5	rs162232	0	60308047	A	G
5	rs12516995	0	60308274	C	T
5	rs13179721	0	60308836	A	G
5	rs55814394	0	60309934	C	T
5	rs290513	0	60310763	T	C
5	rs116202687	0	60310920	C	T
5	rs162233	0	60312205	T	A
5	rs77188827	0	60313011	G	A
5	rs162235	0	60313015	T	C
5	rs158569	0	60313197	C	T
5	rs158568	0	60313555	G	A
5	rs158702	0	60313834	C	G
5	rs158567	0	60314399	A	G
5	rs158566	0	60314983	T	G
5	rs78808092	0	60315228	A	G
5	rs115494240	0	60315774	G	C
5	rs10939879	0	60315823	T	C
5	rs75601549	0	60316312	C	T
5	rs158565	0	60316927	A	G
5	rs248687	0	60317421	A	G
5	rs248688	0	60317433	T	C
5	rs158701	0	60318002	C	T
5	rs7709522	0	60318015	A	G
5	rs7714396	0	60318503	G	A
5	rs158564	0	60318748	C	A
5	rs62367903	0	60318973	A	G
5	rs1479645	0	60319731	G	A
5	rs34597	0	60320157	A	G
5	rs34596	0	60320180	T	C
5	rs62367904	0	60320842	C	G
5	rs2950232	0	60323119	C	T
5	rs7723349	0	60323753	T	G
5	rs76951404	0	60323974	G	A
5	rs158700	0	60324081	C	T
5	rs112750404	0	60324374	G	A
5	rs4700404	0	60324596	C	T
5	rs158699	0	60325888	T	C
5	rs34595	0	60326711	G	A
5	rs34594	0	60327880	T	C
5	rs142058265	0	60328209	A	G
5	rs34593	0	60329290	C	T
5	rs34592	0	60329624	C	T
5	rs34591	0	60329866	G	C
5	rs158697	0	60330165	A	G
5	rs158696	0	60330171	C	A
5	rs74488501	0	60330264	C	T
5	rs79607009	0	60331809	C	T
5	rs726824	0	60332816	A	G
5	rs80046380	0	60332932	G	T
5	rs2909851	0	60333785	A	C
5	rs28436304	0	60334411	G	A
5	rs9291702	0	60335117	A	G
5	rs2545493	0	60336004	A	G
5	rs248679	0	60336479	C	T
5	rs248678	0	60337858	C	T
5	rs4699967	0	60338288	T	G
5	rs72759206	0	60338844	C	G
5	rs111907940	0	60339003	C	T
5	rs248677	0	60339606	C	G
5	rs10071856	0	60341808	A	G
5	rs12518404	0	60341996	T	C
5	rs187459	0	60342002	A	T
5	rs78658020	0	60342413	A	G
5	rs111915111	0	60342729	A	G
5	rs767634	0	60344297	A	G
5	rs12520484	0	60344399	T	C
5	rs34644	0	60344455	C	T
5	rs40084	0	60344744	C	T
5	rs888799	0	60345190	C	T
5	rs75646569	0	60345424	T	G
5	rs75871312	0	60345505	T	C
5	rs34642	0	60345751	C	T
5	rs146107346	0	60345960	T	A
5	rs1983484	0	60346825	A	G
5	rs72759210	0	60346881	C	T
5	rs72759211	0	60347509	A	G
5	rs34641	0	60347572	G	A
5	rs42437	0	60348046	G	A
5	rs34640	0	60348715	G	A
5	rs56025209	0	60349620	T	C
5	rs34639	0	60349848	C	T
5	rs34638	0	60350487	G	A
5	rs2049579	0	60350665	A	G
5	rs72759214	0	60350904	T	G
5	rs79299974	0	60350961	A	G
5	rs77458564	0	60351864	G	A
5	rs78844956	0	60352337	A	G
5	rs72759215	0	60352583	C	T
5	rs191804020	0	60352624	G	A
5	rs113854620	0	60352656	C	T
5	rs79216756	0	60352857	G	A
5	rs74578666	0	60353311	A	G
5	rs248685	0	60353983	G	A
5	rs248686	0	60354522	C	T
5	rs17444495	0	60355284	G	A
5	rs34599	0	60355458	A	G
5	rs76486536	0	60355586	A	G
5	rs17590149	0	60356423	C	T
5	rs34598	0	60356483	T	C
5	rs74950405	0	60357582	G	A
5	rs248684	0	60357869	A	C
5	rs140689303	0	60358525	A	G
5	rs12653132	0	60358708	A	G
5	rs1526896	0	60359710	A	G
5	rs140656263	0	60359815	G	A
5	rs248683	0	60360158	C	T
5	rs149746197	0	60360195	G	C
5	rs248682	0	60360218	C	A
5	rs56284222	0	60361550	C	T
5	rs248680	0	60361654	A	G
5	rs9291704	0	60362913	T	C
5	rs79296229	0	60364119	T	C
5	rs34425764	0	60365774	C	T
5	rs4700406	0	60365875	T	C
5	rs4700407	0	60366528	C	T
5	rs77195713	0	60366534	A	G
5	rs16878547	0	60367377	A	C
5	rs16878548	0	60367626	T	C
5	rs79299780	0	60368021	A	G
5	rs17444641	0	60368375	T	C
5	rs17529085	0	60368781	T	G
5	rs10471502	0	60369083	A	G
5	rs10471503	0	60370037	G	A
5	rs2059064	0	60370663	C	T
5	rs6871236	0	60371175	A	C
5	rs75829346	0	60371235	C	T
5	rs11951504	0	60372438	C	G
5	rs11951606	0	60372582	G	A
5	rs76339698	0	60372588	A	G
5	rs12517192	0	60374045	G	C
5	rs6893752	0	60374912	A	G
5	rs146906180	0	60375597	T	G
5	rs13357828	0	60376415	T	C
5	rs723276	0	60377136	T	C
5	rs57541965	0	60377144	C	G
5	rs80154095	0	60378204	C	T
5	rs6886481	0	60379015	C	T
5	rs76639369	0	60379967	C	T
5	rs6868884	0	60382960	A	G
5	rs10939881	0	60382973	G	A
5	rs79365162	0	60383389	T	C
5	rs71630091	0	60383532	G	A
5	rs10071281	0	60384096	C	T
5	rs13187930	0	60384171	T	C
5	rs13168191	0	60384196	G	A
5	rs11957772	0	60384332	G	A
5	rs4141502	0	60385620	T	C
5	rs78406720	0	60385738	G	A
5	rs9291706	0	60385896	C	A
5	rs12518792	0	60386653	C	T
5	rs12518865	0	60386872	C	T
5	rs2080870	0	60388313	A	T
5	rs2080869	0	60388578	A	T
5	rs74432733	0	60388748	C	T
5	rs7713481	0	60388865	G	A
5	rs114260952	0	60389495	T	C
5	rs6878124	0	60389688	A	G
5	rs1989653	0	60390090	A	C
5	rs75825008	0	60390995	G	A
5	rs193118686	0	60391242	C	G
5	rs77470754	0	60391365	G	C
5	rs7734205	0	60392622	C	T
5	rs113306887	0	60392766	G	A
5	rs295533	0	60393968	A	G
5	rs80113651	0	60394706	T	A
5	rs115892013	0	60394802	A	T
5	rs114549188	0	60395019	T	G
5	rs295532	0	60395288	G	A
5	rs6862622	0	60395289	T	A
5	rs295531	0	60395743	G	A
5	rs295567	0	60397646	C	T
5	rs295566	0	60397945	T	C
5	rs116156360	0	60397959	A	G
5	rs295565	0	60398157	G	A
5	rs7737276	0	60398294	A	G
5	rs295564	0	60398992	A	G
5	rs295563	0	60399075	G	C
5	rs295562	0	60399228	C	T
5	rs80278356	0	60400162	T	G
5	rs295561	0	60400217	T	G
5	rs71630093	0	60400321	G	C
5	rs295560	0	60400848	G	A
5	rs75822881	0	60401088	T	C
5	rs295559	0	60401222	A	T
5	rs295557	0	60401606	A	G
5	rs295556	0	60402210	A	G
5	rs295555	0	60402790	G	T
5	rs68104763	0	60402843	T	C
5	rs182410	0	60403254	T	G
5	rs186707384	0	60403443	T	C
5	rs295551	0	60404882	G	A
5	rs115523374	0	60405077	T	C
5	rs112282911	0	60405525	T	C
5	rs112022965	0	60405692	T	A
5	rs2545478	0	60406125	T	C
5	rs6869454	0	60406172	A	G
5	rs114077670	0	60406899	C	G
5	rs116481676	0	60407168	G	A
5	rs75048532	0	60407968	T	A
5	rs4699969	0	60408936	A	G
5	rs2545476	0	60408993	A	T
5	rs2545475	0	60409077	T	C
5	rs10939882	0	60410404	G	A
5	rs80195476	0	60410430	G	A
5	rs2613632	0	60410626	A	C
5	rs11744226	0	60410899	G	A
5	rs2161198	0	60410917	A	G
5	rs75211259	0	60411011	C	T
5	rs2112365	0	60411216	C	T
5	rs78579471	0	60411282	G	A
5	rs75988331	0	60411758	C	G
5	rs1460961	0	60411832	A	G
5	rs112309547	0	60412361	T	C
5	rs12519764	0	60412819	C	T
5	rs6869073	0	60413128	C	G
5	rs1841504	0	60413392	A	G
5	rs77691613	0	60417118	C	T
5	rs7706753	0	60417396	A	G
5	rs74985265	0	60417457	G	T
5	rs295581	0	60417939	T	C
5	rs59292447	0	60418014	C	G
5	rs7712364	0	60418506	A	T
5	rs295580	0	60418703	A	G
5	rs13186053	0	60419102	T	C
5	rs13190305	0	60419377	T	C
5	rs11951076	0	60420211	A	G
5	rs113445535	0	60420775	C	T
5	rs295578	0	60420782	G	C
5	rs295576	0	60422696	C	A
5	rs56159106	0	60423234	A	G
5	rs7721096	0	60423375	T	C
5	rs295574	0	60424497	A	T
5	rs144027592	0	60424976	C	T
5	rs192745588	0	60425578	C	T
5	rs79210445	0	60425734	T	C
5	rs295573	0	60426260	T	C
5	rs295572	0	60426994	A	G
5	rs295571	0	60427044	G	A
5	rs10054247	0	60427184	T	G
5	rs159380	0	60428781	G	A
5	rs159378	0	60429025	G	A
5	rs159377	0	60429656	T	C
5	rs295570	0	60429695	A	C
5	rs80120114	0	60429823	T	A
5	rs159376	0	60430340	A	G
5	rs159375	0	60433267	G	A
5	rs115704943	0	60433913	G	T
5	rs6893210	0	60434760	A	T
5	rs159374	0	60434944	A	G
5	rs78420685	0	60435143	G	A
5	rs159373	0	60435350	T	G
5	rs78319409	0	60436252	A	G
5	rs1563908	0	60437381	A	G
5	rs75860584	0	60437560	G	T
5	rs74866442	0	60437576	G	T
5	rs34637	0	60438068	G	A
5	rs34636	0	60439580	G	A
5	rs39661	0	60442087	A	G
5	rs295569	0	60442291	T	C
5	rs159372	0	60443427	A	G
5	rs13163684	0	60444271	T	C
5	rs159371	0	60444276	G	A
5	rs295568	0	60444402	C	T
5	rs74888276	0	60444409	T	C
5	rs256375	0	60445803	T	C
5	rs298630	0	60446071	A	C
5	rs78628711	0	60446632	G	T
5	rs298631	0	60447177	G	T
5	rs75764674	0	60447215	T	C
5	rs159536	0	60447422	A	G
5	rs113569374	0	60447825	A	G
5	rs557092	0	60447881	G	A
5	rs810884	0	60448276	A	G
5	rs810883	0	60448947	G	A
5	rs159535	0	60451248	T	C
5	rs298626	0	60451839	T	C
5	rs298627	0	60452133	C	A
5	rs298628	0	60452888	T	C
5	rs2545503	0	60453158	T	C
5	rs298629	0	60453162	C	T
5	rs142026129	0	60456029	G	A
5	rs498497	0	60456272	T	A
5	rs1460962	0	60456331	T	C
5	rs182550152	0	60456899	T	A
5	rs6863749	0	60457627	C	T
5	rs34608	0	60457634	A	G
5	rs34626	0	60458911	A	G
5	rs2270822	0	60459040	C	T
5	rs34625	0	60459174	A	C
5	rs34624	0	60459716	G	A
5	rs74366686	0	60461194	C	A
5	rs34623	0	60461839	T	C
5	rs187763468	0	60462466	T	A
5	rs34622	0	60462490	A	G
5	rs112483245	0	60462867	C	T
5	rs147984245	0	60463724	T	C
5	rs34621	0	60463824	C	T
5	rs76494599	0	60464399	T	C
5	rs295530	0	60465322	G	C
5	rs34619	0	60465365	G	A
5	rs76033289	0	60466093	G	A
5	rs115124790	0	60466259	A	G
5	rs7723754	0	60466269	C	T
5	rs295529	0	60467589	A	C
5	rs159537	0	60467731	C	T
5	rs116200242	0	60468131	T	C
5	rs124899	0	60468683	C	T
5	rs124898	0	60468792	A	C
5	rs75848589	0	60469357	C	T
5	rs159358	0	60469912	T	C
5	rs295526	0	60469923	G	A
5	rs159357	0	60470190	C	G
5	rs10076568	0	60471080	T	C
5	rs79071440	0	60471387	G	A
5	rs7718028	0	60472308	C	G
5	rs295525	0	60472866	A	G
5	rs295524	0	60473051	A	G
5	rs114796776	0	60473405	A	G
5	rs295523	0	60473408	G	A
5	rs17335890	0	60474300	G	A
5	rs295522	0	60474457	A	G
5	rs10514906	0	60474581	A	T
5	rs298625	0	60476132	A	G
5	rs9291707	0	60476226	T	G
5	rs34617	0	60476705	A	G
5	rs34616	0	60476776	A	G
5	rs298624	0	60476874	G	A
5	rs34615	0	60477091	A	G
5	rs34614	0	60478491	A	G
5	rs34613	0	60478558	C	T
5	rs79007784	0	60478571	C	T
5	rs185126978	0	60478827	A	T
5	rs10075959	0	60479320	C	T
5	rs34611	0	60479324	A	T
5	rs34610	0	60479681	C	G
5	rs13185516	0	60480572	A	C
5	rs34609	0	60481408	G	A
5	rs256376	0	60482104	A	G
5	rs114050241	0	60482186	C	T
5	rs10052753	0	60482695	G	A
5	rs12186613	0	60482798	G	T
5	rs1072667	0	60482972	A	G
5	rs10069718	0	60483547	A	G
5	rs295550	0	60483840	C	A
5	rs4700410	0	60483913	G	A
5	rs62366190	0	60483935	C	G
5	rs10055076	0	60484087	G	A
5	rs76685117	0	60484116	C	G
5	rs159539	0	60484179	C	T
5	rs295549	0	60484214	C	T
5	rs75173579	0	60484511	G	A
5	rs113758614	0	60484624	G	T
5	rs159540	0	60484660	A	G
5	rs295548	0	60484763	C	G
5	rs159542	0	60485778	G	A
5	rs295547	0	60485886	T	C
5	rs159543	0	60486515	A	G
5	rs28409386	0	60486588	A	T
5	rs76684719	0	60487322	G	A
5	rs295546	0	60487672	G	T
5	rs10471505	0	60487850	C	A
5	rs295545	0	60488087	G	A
5	rs295544	0	60488167	A	G
5	rs173946	0	60488297	T	C
5	rs295543	0	60488379	G	C
5	rs77550505	0	60488824	A	G
5	rs113804356	0	60489094	C	A
5	rs159544	0	60489247	A	G
5	rs149544406	0	60489268	C	T
5	rs295542	0	60489288	C	T
5	rs77007672	0	60489533	G	A
5	rs295541	0	60490063	C	A
5	rs116351302	0	60491986	A	G
5	rs73099826	0	60493200	G	C
5	rs111309770	0	60493292	G	C
5	rs295540	0	60493695	A	G
5	rs145501821	0	60493944	G	A
5	rs79009682	0	60494556	G	A
5	rs295539	0	60495052	G	A
5	rs142474392	0	60495420	G	A
5	rs12187965	0	60495466	T	C
5	rs151254485	0	60495601	A	G
5	rs159369	0	60495715	A	G
5	rs11741215	0	60495749	G	T
5	rs159538	0	60496392	C	T
5	rs79423829	0	60496394	G	A
5	rs77284975	0	60496857	C	T
5	rs159368	0	60496980	A	G
5	rs159367	0	60497596	T	C
5	rs159366	0	60498452	T	C
5	rs171748	0	60499131	A	G
5	rs194369	0	60499185	A	G
5	rs167190	0	60499287	A	G
5	rs256374	0	60500191	A	G
5	rs159365	0	60500273	A	G
5	rs6866414	0	60500344	A	G
5	rs11745696	0	60500357	C	A
5	rs295538	0	60500649	C	T
5	rs77791808	0	60500958	G	A
5	rs256373	0	60501595	G	A
5	rs114965028	0	60501596	T	C
5	rs256372	0	60502010	C	T
5	rs71630094	0	60502583	G	A
5	rs62366191	0	60502776	A	C
5	rs150534	0	60503133	G	A
5	rs256380	0	60503254	G	C
5	rs67148734	0	60503303	G	T
5	rs16878633	0	60504602	C	T
5	rs140028567	0	60505143	A	T
5	rs143536846	0	60505197	G	A
5	rs79427381	0	60505483	G	A
5	rs190947	0	60505815	T	C
5	rs298633	0	60506056	G	A
5	rs177114	0	60506069	A	C
5	rs591268	0	60506171	G	A
5	rs61749979	0	60506585	C	T
5	rs61743351	0	60506697	A	G
5	rs11956542	0	60507036	G	T
5	rs11959961	0	60507106	T	C
5	rs34618	0	60507158	A	C
5	rs17421093	0	60507773	C	T
5	rs298632	0	60507774	G	A
5	rs1350771	0	60507971	T	C
5	rs56219078	0	60508492	T	C
5	rs77657902	0	60508680	A	G
5	rs77136591	0	60508787	C	A
5	rs61288496	0	60508912	C	T
5	rs80283579	0	60508982	C	T
5	rs77430516	0	60509367	G	T
5	rs78247309	0	60509759	T	A
5	rs116420461	0	60510809	T	C
5	rs56808964	0	60510886	A	G
5	rs78107196	0	60511329	C	A
5	rs764067	0	60511401	G	T
5	rs11954384	0	60511427	A	G
5	rs64409	0	60511495	G	A
5	rs7446462	0	60512219	T	C
5	rs148814744	0	60513090	C	T
5	rs298634	0	60513119	T	A
5	rs34635	0	60513501	A	G
5	rs34634	0	60513566	C	T
5	rs6892223	0	60513712	T	A
5	rs147622551	0	60514771	G	A
5	rs581318	0	60515794	A	T
5	rs7448370	0	60515934	G	A
5	rs589794	0	60516119	G	A
5	rs79281622	0	60516217	G	A
5	rs702565	0	60517070	A	C
5	rs75245873	0	60517234	G	C
5	rs112746123	0	60517902	C	T
5	rs295536	0	60518321	C	A
5	rs116419080	0	60519555	A	T
5	rs7379565	0	60519755	G	T
5	rs2898321	0	60521599	G	A
5	rs295535	0	60521739	G	A
5	rs6867285	0	60521741	T	C
5	rs159364	0	60522414	A	G
5	rs159363	0	60522429	G	A
5	rs159362	0	60522452	T	C
5	rs6449521	0	60522723	T	G
5	rs295534	0	60522739	G	A
5	rs1585469	0	60522966	C	T
5	rs159361	0	60523681	C	T
5	rs114105810	0	60523920	G	C
5	rs79415551	0	60524236	C	T
5	rs77224274	0	60524270	G	A
5	rs9291708	0	60524585	T	C
5	rs34632	0	60524731	A	G
5	rs35342202	0	60525025	G	A
5	rs40506	0	60525210	T	C
5	rs77617908	0	60525260	T	C
5	rs78281012	0	60525987	C	G
5	rs34631	0	60526326	T	C
5	rs113447153	0	60526645	G	T
5	rs76015421	0	60527107	C	T
5	rs13181515	0	60527418	A	C
5	rs13181517	0	60527421	A	T
5	rs34629	0	60527506	G	A
5	rs34628	0	60527520	A	C
5	rs10514905	0	60528127	A	G
5	rs13183007	0	60528251	C	A
5	rs79831177	0	60528964	C	A
5	rs74503453	0	60529199	G	A
5	rs159360	0	60529450	C	A
5	rs9291709	0	60530427	G	A
5	rs79051399	0	60530431	C	T
5	rs2055375	0	60531220	T	G
5	rs10939886	0	60531565	A	T
5	rs10939887	0	60531720	G	A
5	rs13166446	0	60532008	G	A
5	rs34499965	0	60532563	G	A
5	rs12513581	0	60533207	T	C
5	rs7446842	0	60533515	A	G
5	rs7443733	0	60533982	T	C
5	rs10052849	0	60534081	T	C
5	rs180829674	0	60534535	G	A
5	rs76560656	0	60534538	A	T
5	rs7444594	0	60534659	T	G
5	rs7729358	0	60534720	G	A
5	rs183442534	0	60534801	T	C
5	rs4699973	0	60535020	A	G
5	rs7712204	0	60535158	T	G
5	rs112679005	0	60535402	T	G
5	rs6449522	0	60537401	A	T
5	rs114826283	0	60537637	A	T
5	rs77250761	0	60539497	T	C
5	rs4428365	0	60540676	C	G
5	rs9291710	0	60541910	C	A
5	rs6876627	0	60542486	A	G
5	rs77911011	0	60542530	C	T
5	rs13190241	0	60542931	T	A
5	rs78949775	0	60543095	G	A
5	rs187487042	0	60543536	T	A
5	rs191998750	0	60543537	C	A
5	rs79698602	0	60543983	A	C
5	rs28634357	0	60544386	A	G
5	rs1460960	0	60545007	T	C
5	rs35185283	0	60545065	C	T
5	rs6889637	0	60545205	G	A
5	rs11745179	0	60545332	G	A
5	rs11745233	0	60545472	G	A
5	rs6864095	0	60545515	G	T
5	rs142673946	0	60545810	C	T
5	rs6864489	0	60545970	A	G
5	rs9885353	0	60546174	G	A
5	rs9291711	0	60546258	T	C
5	rs80094841	0	60546832	A	G
5	rs13183464	0	60547015	T	G
5	rs4505907	0	60547580	C	T
5	rs4458537	0	60547600	T	A
5	rs12521434	0	60548959	C	A
5	rs12516321	0	60549110	A	G
5	rs62366215	0	60549520	C	G
5	rs6868457	0	60550041	T	C
5	rs112863899	0	60550568	A	G
5	rs72759289	0	60550943	G	A
5	rs74568270	0	60551197	G	A
5	rs76098800	0	60551611	G	C
5	rs77136149	0	60551630	A	G
5	rs7737448	0	60551804	G	C
5	rs12186568	0	60553181	C	T
5	rs7705381	0	60553232	C	T
5	rs115364509	0	60553870	C	G
5	rs78619024	0	60553954	C	T
5	rs10062338	0	60554013	T	A
5	rs7448844	0	60554339	T	C
5	rs13167234	0	60554362	A	G
5	rs13187871	0	60554657	T	C
5	rs4700415	0	60554858	T	C
5	rs113474297	0	60554934	C	T
5	rs67749311	0	60555207	A	G
5	rs10939888	0	60555264	A	G
5	rs4379148	0	60555388	C	A
5	rs4540126	0	60555922	T	C
5	rs12696979	0	60556220	T	A
5	rs12696980	0	60556268	T	C
5	rs13355792	0	60556317	T	C
5	rs12189426	0	60556376	G	A
5	rs75190473	0	60556856	A	T
5	rs147576466	0	60557048	A	C
5	rs4235485	0	60557497	C	A
5	rs12696981	0	60557974	C	G
5	rs12696982	0	60558282	T	C
5	rs6867417	0	60558410	G	A
5	rs6867268	0	60558471	C	T
5	rs7708674	0	60558879	C	T
5	rs11949390	0	60558886	G	A
5	rs58939856	0	60559040	C	T
5	rs36198109	0	60559156	G	A
5	rs141462714	0	60559250	T	C
5	rs4640746	0	60559743	A	C
5	rs57793854	0	60559844	A	T
5	rs147421255	0	60560059	C	G
5	rs34293681	0	60561521	G	T
5	rs6449523	0	60561748	C	A
5	rs4441832	0	60561932	A	G
5	rs6885308	0	60561940	G	T
5	rs4400074	0	60562303	T	C
5	rs10044874	0	60562640	A	G
5	rs4315878	0	60562651	A	G
5	rs9291714	0	60562802	T	C
5	rs9291715	0	60562811	T	A
5	rs78871889	0	60562864	G	T
5	rs141423055	0	60563141	C	T
5	rs12518152	0	60563883	C	T
5	rs12523278	0	60563907	A	G
5	rs72759299	0	60564184	C	T
5	rs10939892	0	60564322	T	C
5	rs10939893	0	60564573	C	A
5	rs13175564	0	60564993	T	C
5	rs35310874	0	60565297	A	G
5	rs138236239	0	60566180	C	T
5	rs6882613	0	60566442	C	T
5	rs9291718	0	60566539	C	T
5	rs9291719	0	60566634	G	C
5	rs139553623	0	60566743	G	T
5	rs34439016	0	60566775	G	A
5	rs10461467	0	60566789	T	A
5	rs12187377	0	60567241	G	C
5	rs10939894	0	60567617	A	G
5	rs10939895	0	60567819	A	G
5	rs75465653	0	60568784	A	G
5	rs10434526	0	60568861	T	C
5	rs74590125	0	60569207	C	A
5	rs10065444	0	60569280	C	T
5	rs9291720	0	60569967	A	G
5	rs74476025	0	60570081	C	T
5	rs76237382	0	60570091	C	T
5	rs7721603	0	60570104	T	C
5	rs79014964	0	60570289	C	T
5	rs72761408	0	60570792	T	A
5	rs143750185	0	60571415	G	A
5	rs6870703	0	60571540	A	C
5	rs143165534	0	60572036	G	A
5	rs10070347	0	60572119	G	A
5	rs10939896	0	60572533	A	G
5	rs11747588	0	60573147	C	G
5	rs139242989	0	60573281	A	C
5	rs10471510	0	60573487	A	C
5	rs10471511	0	60573539	G	A
5	rs13179814	0	60574377	C	T
5	rs62366231	0	60574619	G	A
5	rs112375441	0	60574697	T	G
5	rs10044683	0	60574860	C	T
5	rs13180612	0	60574906	C	T
5	rs77792384	0	60575221	G	A
5	rs73103614	0	60575359	G	T
5	rs148585793	0	60575398	G	T
5	rs147715991	0	60575537	C	G
5	rs10471269	0	60575543	T	C
5	rs79513808	0	60575859	C	T
5	rs6885499	0	60575897	T	G
5	rs6864367	0	60576050	A	G
5	rs10041973	0	60576278	C	T
5	rs6869396	0	60576631	C	A
5	rs4699974	0	60576666	G	A
5	rs4699975	0	60577292	G	T
5	rs10042872	0	60577603	G	C
5	rs182352689	0	60578911	A	C
5	rs76260103	0	60580728	G	A
5	rs34599609	0	60580961	T	C
5	rs4129437	0	60581371	T	C
5	rs10079986	0	60582040	C	T
5	rs75097745	0	60582057	T	C
5	rs73103624	0	60582147	T	G
5	rs79187860	0	60582401	G	C
5	rs6449524	0	60582793	G	C
5	rs140959752	0	60582891	C	A
5	rs12186547	0	60583091	C	G
5	rs6869228	0	60583560	G	A
5	rs183503543	0	60583632	C	G
5	rs7444792	0	60585889	T	C
5	rs35649147	0	60586072	G	A
5	rs4352559	0	60586625	T	C
5	rs4382119	0	60586982	T	C
5	rs72761416	0	60587223	C	T
5	rs148241516	0	60587639	T	A
5	rs6867278	0	60588572	C	G
5	rs6889338	0	60589021	T	G
5	rs59628996	0	60589535	G	C
5	rs4546329	0	60589739	C	T
5	rs13171223	0	60590433	G	A
5	rs6449525	0	60590591	C	T
5	rs181544335	0	60590647	C	T
5	rs77350889	0	60591203	T	C
5	rs13182603	0	60592791	G	A
5	rs4452517	0	60593198	C	T
5	rs11743133	0	60593212	G	A
5	rs6449526	0	60593771	A	G
5	rs116368560	0	60594257	C	T
5	rs6860599	0	60594297	C	G
5	rs13154663	0	60594343	G	A
5	rs13154581	0	60594520	A	T
5	rs12188621	0	60595439	A	G
5	rs116174589	0	60595534	G	A
5	rs6449527	0	60597127	C	G
5	rs28685817	0	60597622	G	A
5	rs4391122	0	60598543	A	G
5	rs4544785	0	60599010	T	C
5	rs73105361	0	60599110	A	G
5	rs10939897	0	60600524	C	T
5	rs7443842	0	60601079	G	T
5	rs4513641	0	60601155	T	C
5	rs4409043	0	60601335	G	A
5	rs4583848	0	60601434	A	C
5	rs13164720	0	60602074	C	T
5	rs76063289	0	60602285	A	G
5	rs73105363	0	60603161	G	T
5	rs10471513	0	60603462	G	A
5	rs12188882	0	60603643	G	A
5	rs4235486	0	60603696	A	G
5	rs4421060	0	60603730	A	G
5	rs7704636	0	60603853	T	G
5	rs13174916	0	60603956	A	G
5	rs10044518	0	60604261	C	A
5	rs10044575	0	60604392	G	C
5	rs75577466	0	60605507	G	C
5	rs75556712	0	60606482	G	A
5	rs147207897	0	60606521	A	G
5	rs13162866	0	60606943	C	T
5	rs6870349	0	60607134	G	A
5	rs11747144	0	60607678	C	T
5	rs11960587	0	60608162	T	A
5	rs13156118	0	60609122	T	C
5	rs6881622	0	60609252	A	G
5	rs10939898	0	60612602	G	A
5	rs186525683	0	60612850	A	C
5	rs13157699	0	60613090	G	A
5	rs4323189	0	60614586	T	A
5	rs4132385	0	60614879	G	T
5	rs6890684	0	60615886	A	G
5	rs34599407	0	60616026	T	G
5	rs78029181	0	60617520	G	A
5	rs34027100	0	60617585	T	A
5	rs34323293	0	60617776	G	A
5	rs142910786	0	60618227	T	C
5	rs78171607	0	60619689	G	A
5	rs7701440	0	60620980	T	C
5	rs78815997	0	60621474	C	G
5	rs4700418	0	60621839	C	G
5	rs114560479	0	60621964	T	C
5	rs74558233	0	60622674	T	C
5	rs5027472	0	60623038	C	G
5	rs77925638	0	60624284	A	G
5	rs11954859	0	60624958	C	A
5	rs182687961	0	60625826	T	C
5	rs4276369	0	60625875	A	G
5	rs141653222	0	60627001	C	A
5	rs190395572	0	60627456	T	C
5	rs75429795	0	60628411	G	T
5	rs111274143	0	60628414	G	T
5	rs75989234	0	60629236	C	T
5	rs140017489	0	60629496	C	T
5	rs6893130	0	60632150	T	C
5	rs80200332	0	60633940	G	C
5	rs76658205	0	60634618	G	A
5	rs72761428	0	60636152	T	C
5	rs4590138	0	60636828	C	T
5	rs75809097	0	60637565	A	G
5	rs4484384	0	60638880	A	G
5	rs75837710	0	60641701	G	A
5	rs112006942	0	60641832	C	T
5	rs6449528	0	60642347	G	A
5	rs4604142	0	60642595	C	T
5	rs10073395	0	60643489	C	A
5	rs6449529	0	60643513	T	C
5	rs10939900	0	60643659	C	T
5	rs140182765	0	60644262	C	G
5	rs113552169	0	60644403	C	G
5	rs113767201	0	60644968	A	T
5	rs138892985	0	60645774	A	T
5	rs141912152	0	60648548	G	A
5	rs7724551	0	60649468	G	A
5	rs74807749	0	60649687	G	C
5	rs56035042	0	60649733	A	G
5	rs55819324	0	60650268	C	T
5	rs56205295	0	60650891	A	T
5	rs181828726	0	60651266	C	A
5	rs114251615	0	60651367	T	C
5	rs11750589	0	60651929	G	A
5	rs13188327	0	60652030	A	G
5	rs116528067	0	60654558	T	C
5	rs10061522	0	60655782	A	G
5	rs13181015	0	60655844	A	G
5	rs113199592	0	60660036	C	T
5	rs13169711	0	60660401	G	A
5	rs13170135	0	60660942	A	G
5	rs146416593	0	60662093	G	A
5	rs56885035	0	60663699	A	G
5	rs7446236	0	60664289	T	A
5	rs7700289	0	60664356	C	T
5	rs145943778	0	60665281	T	C
5	rs13168165	0	60665439	G	A
5	rs57430973	0	60665752	G	C
5	rs7445500	0	60666229	A	G
5	rs192291535	0	60666282	T	G
5	rs142942173	0	60666660	A	G
5	rs6881765	0	60666767	G	A
5	rs147879155	0	60667858	T	A
5	rs34739794	0	60668775	A	G
5	rs78690404	0	60669258	G	A
5	rs56407297	0	60669605	A	G
5	rs6449530	0	60670192	G	A
5	rs72761431	0	60673071	T	A
5	rs4392578	0	60673819	G	A
5	rs187786214	0	60674107	A	G
5	rs184208908	0	60676154	C	T
5	rs35704054	0	60676594	G	C
5	rs184454815	0	60676746	C	T
5	rs73107409	0	60679405	C	A
5	rs12189001	0	60680244	G	A
5	rs11738493	0	60683123	C	T
5	rs111800497	0	60683630	C	T
5	rs72761438	0	60684847	A	G
5	rs13162358	0	60685266	T	C
5	rs115050160	0	60685359	G	T
5	rs4490539	0	60685757	A	G
5	rs147101511	0	60687181	A	G
5	rs141454739	0	60687938	G	C
5	rs76049161	0	60688200	A	T
5	rs13158675	0	60688532	C	T
5	rs181180396	0	60689063	C	T
5	rs62368660	0	60689152	C	T
5	rs6877610	0	60691073	A	C
5	rs78589341	0	60691991	A	G
5	rs62368661	0	60693874	T	C
5	rs79535748	0	60694049	G	A
5	rs6858882	0	60694381	C	T
5	rs6860608	0	60695171	G	A
5	rs35262187	0	60695853	G	A
5	rs34406265	0	60695920	G	C
5	rs74852363	0	60696108	C	T
5	rs76743752	0	60696291	G	T
5	rs72761442	0	60696323	A	G
5	rs10939901	0	60696425	C	T
5	rs143374032	0	60697172	G	A
5	rs11743218	0	60698360	C	T
5	rs60886975	0	60699573	C	A
5	rs12518479	0	60700239	C	G
5	rs17337333	0	60701713	A	G
5	rs58234049	0	60702679	A	G
5	rs12520628	0	60702838	C	G
5	rs75130258	0	60703427	A	C
5	rs79942193	0	60704811	C	G
5	rs13178686	0	60704813	C	G
5	rs6861729	0	60705710	A	G
5	rs139439044	0	60705776	G	A
5	rs17422055	0	60705891	T	A
5	rs192814633	0	60706230	T	C
5	rs7727824	0	60706426	T	C
5	rs11746741	0	60707445	C	G
5	rs80196146	0	60707475	A	G
5	rs78369853	0	60708880	G	T
5	rs57709834	0	60709670	A	G
5	rs17337441	0	60710347	A	T
5	rs7734879	0	60711632	C	A
5	rs6449531	0	60712212	G	A
5	rs10514907	0	60713484	G	A
5	rs186020150	0	60714105	A	T
5	rs112785197	0	60714181	G	T
5	rs111533316	0	60714363	G	A
5	rs6449532	0	60715446	C	T
5	rs146164913	0	60716576	G	A
5	rs6894675	0	60716631	G	C
5	rs113516364	0	60716684	A	G
5	rs59375059	0	60718496	T	G
5	rs61325511	0	60718708	A	G
5	rs138227704	0	60719072	A	G
5	rs12188627	0	60720682	A	G
5	rs12187112	0	60720700	G	A
5	rs62368664	0	60721565	A	C
5	rs17422192	0	60721611	T	C
5	rs6449533	0	60722644	T	C
5	rs116064842	0	60723080	C	T
5	rs142283028	0	60723624	A	G
5	rs77290189	0	60723633	T	C
5	rs17422206	0	60725825	A	G
5	rs10939902	0	60727990	T	C
5	rs74646315	0	60728480	C	T
5	rs75224865	0	60728841	A	G
5	rs188279870	0	60729695	T	C
5	rs6449534	0	60729841	T	A
5	rs140840938	0	60730324	C	G
5	rs147877281	0	60730615	G	A
5	rs6885005	0	60730870	T	A
5	rs142786688	0	60730913	A	G
5	rs7709645	0	60731458	G	C
5	rs114672653	0	60731686	G	A
5	rs10042052	0	60731898	C	T
5	rs7714712	0	60732552	C	A
5	rs17422310	0	60733077	A	G
5	rs34747618	0	60733134	G	A
5	rs7720894	0	60733933	G	C
5	rs11958102	0	60734210	G	C
5	rs17422406	0	60735393	A	G
5	rs11743711	0	60735530	T	C
5	rs11950318	0	60735662	C	G
5	rs13171757	0	60736544	C	T
5	rs7719676	0	60736949	A	G
5	rs72761448	0	60737045	C	T
5	rs116036538	0	60737110	C	G
5	rs12520195	0	60738574	T	A
5	rs12522647	0	60739052	A	G
5	rs150616936	0	60739867	G	A
5	rs111461981	0	60740242	C	T
5	rs79482236	0	60741679	A	G
5	rs10041978	0	60742205	G	A
5	rs74419120	0	60743418	C	T
5	rs74320437	0	60743605	C	T
5	rs115057179	0	60744100	G	A
5	rs1445979	0	60744339	T	A
5	rs76803986	0	60745445	G	T
5	rs75363518	0	60745616	G	A
5	rs1348716	0	60746985	G	A
5	rs62368667	0	60748021	C	T
5	rs13174756	0	60749326	C	T
5	rs7722810	0	60749794	A	T
5	rs74825745	0	60750167	C	T
5	rs13162694	0	60750477	T	C
5	rs2218526	0	60751454	C	T
5	rs10939903	0	60751467	T	C
5	rs13185783	0	60751524	A	T
5	rs6881799	0	60752953	T	A
5	rs149527415	0	60754059	A	G
5	rs34993457	0	60754136	A	G
5	rs1986252	0	60754419	A	G
5	rs1986251	0	60754486	C	G
5	rs12517711	0	60754661	T	C
5	rs56802710	0	60755145	C	A
5	rs75914006	0	60755413	C	T
5	rs7732866	0	60757168	C	G
5	rs13157657	0	60758847	C	A
5	rs10514908	0	60759524	T	C
5	rs10514909	0	60759598	C	A
5	rs1477355	0	60760700	T	C
5	rs6449535	0	60761585	T	G
5	rs6882136	0	60762072	G	A
5	rs80007114	0	60763551	C	G
5	rs76550539	0	60763557	G	A
5	rs72761453	0	60763811	C	T
5	rs79245278	0	60763815	C	A
5	rs11954430	0	60765209	G	A
5	rs6895046	0	60765587	T	C
5	rs13166934	0	60765660	G	A
5	rs35720241	0	60766020	C	T
5	rs74678313	0	60766219	T	C
5	rs13171497	0	60766530	A	C
5	rs13172080	0	60766893	A	G
5	rs113910733	0	60768999	T	C
5	rs7717082	0	60769411	T	C
5	rs116715377	0	60769606	A	T
5	rs13170262	0	60769721	T	C
5	rs533698350	0	60770489	G	T
5	rs547291002	0	60770490	C	T
5	rs10053273	0	60771438	A	G
5	rs13160801	0	60771688	C	G
5	rs7714457	0	60773229	C	T
5	rs7719647	0	60773968	G	A
5	rs7719672	0	60774013	G	A
5	rs1374043	0	60774227	G	A
5	rs7723653	0	60774423	A	G
5	rs188161492	0	60774829	C	G
5	rs113384299	0	60776057	G	A
5	rs13158938	0	60776577	A	T
5	rs13163970	0	60777345	C	A
5	rs7713032	0	60778114	G	C
5	rs11747564	0	60778811	C	A
5	rs149722806	0	60779006	G	T
5	rs76759826	0	60780303	A	G
5	rs10454818	0	60780994	T	A
5	rs55838118	0	60781432	G	A
5	rs17338553	0	60781494	C	A
5	rs7443602	0	60783500	A	T
5	rs2340226	0	60783521	C	T
5	rs113415250	0	60783997	A	G
5	rs12517679	0	60784656	T	C
5	rs78410062	0	60785707	G	T
5	rs7732234	0	60786880	C	T
5	rs13157831	0	60789045	C	T
5	rs1363892	0	60789520	A	T
5	rs77230862	0	60790037	T	C
5	rs16891822	0	60790905	A	G
5	rs142089946	0	60791593	C	G
5	rs147753230	0	60792543	G	C
5	rs10060668	0	60792575	G	C
5	rs13186194	0	60795485	T	C
5	rs13166779	0	60795669	G	C
5	rs6873712	0	60795792	C	A
5	rs6874264	0	60796156	C	T
5	rs6874266	0	60796200	A	G
5	rs6878927	0	60796291	G	T
5	rs116119589	0	60797938	C	A
5	rs1816091	0	60798213	G	C
5	rs1445981	0	60798886	G	A
5	rs10223052	0	60800336	A	G
5	rs77936637	0	60800474	C	T
5	rs74700137	0	60800806	G	A
5	rs13156100	0	60800957	G	A
5	rs147165180	0	60801322	C	T
5	rs75674370	0	60802029	G	A
5	rs181567867	0	60802175	C	T
5	rs77996320	0	60802176	G	A
5	rs143616139	0	60805080	T	C
5	rs61431275	0	60805277	G	A
5	rs2053693	0	60806019	C	T
5	rs13159018	0	60806489	G	A
5	rs6865624	0	60806658	A	T
5	rs16891983	0	60806765	A	G
5	rs79392894	0	60806799	C	T
5	rs1445976	0	60807734	G	C
5	rs2053694	0	60807886	T	C
5	rs13170519	0	60809103	C	G
5	rs11741726	0	60809644	A	G
5	rs10939905	0	60810610	G	T
5	rs11742658	0	60810717	A	G
5	rs13158413	0	60813605	A	T
5	rs79683912	0	60815113	A	G
5	rs114622698	0	60815307	T	C
5	rs78392888	0	60815645	G	T
5	rs2034239	0	60815767	T	C
5	rs78948561	0	60816368	T	C
5	rs13166910	0	60816865	T	C
5	rs149146685	0	60817010	A	G
5	rs143225117	0	60817075	C	T
5	rs80205024	0	60817667	C	G
5	rs141257464	0	60818068	A	G
5	rs74533307	0	60818108	T	C
5	rs77042696	0	60818322	T	C
5	rs11952146	0	60818863	T	C
5	rs6890351	0	60819475	T	C
5	rs13162534	0	60819833	A	G
5	rs140191279	0	60819945	G	T
5	rs13167695	0	60820444	G	A
5	rs79667813	0	60822592	C	T
5	rs13179091	0	60822997	C	T
5	rs13179617	0	60823170	G	T
5	rs142276666	0	60823326	G	A
5	rs13185068	0	60824235	G	C
5	rs13188685	0	60824406	A	G
5	rs10045925	0	60824853	A	G
5	rs76375098	0	60825094	A	G
5	rs13172084	0	60825144	T	C
5	rs75899430	0	60826643	C	A
5	rs182793458	0	60826858	G	A
5	rs6879809	0	60826956	G	A
5	rs115226967	0	60827094	G	A
5	rs13159166	0	60827739	T	G
5	rs16892251	0	60827969	T	C
5	rs75754914	0	60828370	T	C
5	rs16892286	0	60828602	T	A
5	rs16892307	0	60830916	A	G
5	rs10447098	0	60831133	C	T
5	rs12519658	0	60831739	G	A
5	rs150667405	0	60832548	G	A
5	rs114712235	0	60832589	C	T
5	rs77505016	0	60832728	A	T
5	rs1045352	0	60833080	A	C
5	rs34195965	0	60833498	G	A
5	rs11747755	0	60833841	C	G
5	rs10514910	0	60834332	C	T
5	rs2276987	0	60835021	T	C
5	rs72761465	0	60837579	T	C
5	rs17424296	0	60838903	G	A
5	rs16892374	0	60839907	C	A
5	rs139724675	0	60840498	A	T
5	rs10053166	0	60842210	A	G
5	rs146712951	0	60843344	C	T
5	rs57840635	0	60843553	C	A
5	rs6898746	0	60843706	T	A
5	rs12188685	0	60843924	G	C
5	rs77737456	0	60844069	T	G
5	rs12188710	0	60844213	G	A
5	rs10059353	0	60844874	A	T
5	rs13190437	0	60845634	G	C
5	rs79988488	0	60846319	C	T
5	rs1550816	0	60847019	T	C
5	rs6890611	0	60847272	T	G
5	rs16892406	0	60848153	A	G
5	rs16892408	0	60848185	C	T
5	rs13164150	0	60848204	G	T
5	rs16892410	0	60848409	A	G
5	rs13168452	0	60848497	G	A
5	rs4582229	0	60848745	C	T
5	rs62366280	0	60849318	C	T
5	rs4627943	0	60849634	A	G
5	rs79853902	0	60849889	T	C
5	rs4416552	0	60850455	G	A
5	rs2084130	0	60850467	T	C
5	rs2084131	0	60850522	A	G
5	rs17339983	0	60852806	G	A
5	rs13189938	0	60852845	A	G
5	rs13177031	0	60853523	T	A
5	rs13358774	0	60853668	A	T
5	rs13162934	0	60854745	G	A
5	rs17340123	0	60854916	C	T
5	rs1445978	0	60855070	T	C
5	rs62366281	0	60856990	G	A
5	rs115797546	0	60857840	G	A
5	rs16892456	0	60858429	C	T
5	rs16892457	0	60858446	C	G
5	rs16892459	0	60858470	T	C
5	rs10035484	0	60858543	C	A
5	rs150178086	0	60858682	C	T
5	rs10053423	0	60859416	C	T
5	rs62366282	0	60859700	G	A
5	rs147165215	0	60859751	G	C
5	rs62366283	0	60859949	G	A
5	rs1423326	0	60860451	G	T
5	rs62366284	0	60860922	G	A
5	rs6449537	0	60860951	T	C
5	rs10042706	0	60861122	A	G
5	rs1833832	0	60861407	T	C
5	rs1833831	0	60861517	A	G
5	rs11741170	0	60861551	C	A
5	rs1582545	0	60861742	G	A
5	rs10059992	0	60862543	G	T
5	rs933685	0	60862917	T	C
5	rs150859329	0	60863025	A	G
5	rs13164048	0	60863287	T	A
5	rs7729672	0	60863370	G	A
5	rs1971513	0	60863461	A	G
5	rs10064124	0	60864458	C	G
5	rs12518098	0	60864467	C	G
5	rs62366286	0	60864482	C	T
5	rs10072118	0	60864610	T	C
5	rs6877486	0	60864744	T	A
5	rs116118760	0	60865427	G	C
5	rs11746516	0	60865570	A	G
5	rs6872620	0	60866192	A	C
5	rs76226881	0	60866493	A	G
5	rs186352892	0	60866604	A	C
5	rs16892523	0	60867273	C	G
5	rs10067201	0	60867365	T	C
5	rs116593612	0	60867691	T	C
5	rs34082374	0	60868661	A	G
5	rs111906234	0	60868713	G	A
5	rs72761471	0	60869603	A	G
5	rs13169225	0	60870130	T	G
5	rs112402530	0	60870241	G	A
5	rs10050451	0	60870354	A	G
5	rs112903829	0	60870679	A	G
5	rs113070024	0	60870966	C	G
5	rs11954764	0	60871157	G	A
5	rs151164352	0	60871279	G	A
5	rs145419903	0	60872012	C	T
5	rs77923644	0	60872038	G	T
5	rs10939907	0	60872053	G	A
5	rs149206031	0	60872386	C	T
5	rs75180524	0	60872562	T	C
5	rs62364970	0	60874322	A	G
5	rs9291728	0	60874578	A	G
5	rs71630099	0	60874685	C	T
5	rs115758622	0	60875403	C	G
5	rs13172200	0	60875695	T	A
5	rs16892584	0	60876529	T	G
5	rs2341235	0	60876664	C	T
5	rs76981775	0	60877222	C	T
5	rs1965035	0	60877639	A	G
5	rs13168127	0	60878424	G	A
5	rs62364974	0	60878805	A	G
5	rs181241763	0	60878838	A	T
5	rs59352967	0	60879086	G	C
5	rs10939908	0	60879560	A	C
5	rs11748120	0	60879731	G	C
5	rs11951472	0	60879854	A	C
5	rs78016813	0	60880207	C	T
5	rs150227347	0	60880292	C	T
5	rs71630100	0	60880373	C	T
5	rs72761474	0	60880890	C	T
5	rs116663054	0	60882295	C	T
5	rs79103373	0	60883078	G	A
5	rs10058219	0	60883190	T	C
5	rs863088	0	60883593	G	A
5	rs12514047	0	60883817	G	A
5	rs75334440	0	60884054	C	T
5	rs10060358	0	60884182	T	C
5	rs442374	0	60884572	A	C
5	rs113226216	0	60885148	T	C
5	rs11746233	0	60885166	A	G
5	rs11743162	0	60885180	T	C
5	rs383455	0	60885635	T	G
5	rs2084134	0	60885663	T	A
5	rs2084135	0	60885700	T	C
5	rs139501275	0	60885865	C	T
5	rs420518	0	60886299	A	C
5	rs76566646	0	60886576	G	A
5	rs74473266	0	60887170	C	T
5	rs10064174	0	60887485	A	C
5	rs111685108	0	60887571	T	C
5	rs253185	0	60888310	G	T
5	rs7713549	0	60890409	G	A
5	rs76782131	0	60890943	G	A
5	rs77389569	0	60891381	G	A
5	rs62364976	0	60891515	T	C
5	rs62364977	0	60891575	A	T
5	rs412649	0	60892043	C	T
5	rs381034	0	60892205	G	A
5	rs13356781	0	60893168	G	A
5	rs374682	0	60893356	T	C
5	rs114375335	0	60893800	G	A
5	rs422771	0	60894261	G	C
5	rs447427	0	60894552	T	C
5	rs696887	0	60897484	C	T
5	rs11951778	0	60897489	G	A
5	rs79519933	0	60897497	G	T
5	rs701470	0	60897649	C	T
5	rs185228	0	60897763	G	A
5	rs696888	0	60898157	A	G
5	rs253186	0	60898435	C	T
5	rs253187	0	60898560	T	A
5	rs199638343	0	60899361	G	T
5	rs10078642	0	60900104	A	G
5	rs78064124	0	60900435	C	T
5	rs116208763	0	60900447	G	A
5	rs410386	0	60901605	T	C
5	rs701471	0	60901869	A	G
5	rs253497	0	60902046	C	T
5	rs701472	0	60902091	T	C
5	rs253499	0	60902176	C	T
5	rs701473	0	60902270	T	A
5	rs253503	0	60902342	T	G
5	rs701474	0	60902527	C	T
5	rs116029312	0	60902859	C	T
5	rs173780	0	60903201	G	A
5	rs696889	0	60903264	G	C
5	rs112828198	0	60903398	G	T
5	rs153385	0	60903646	A	T
5	rs9885124	0	60903676	A	T
5	rs16892819	0	60903731	G	A
5	rs76964011	0	60903988	A	G
5	rs145868773	0	60904141	G	A
5	rs696890	0	60904164	T	A
5	rs36084	0	60904429	A	G
5	rs696891	0	60904561	A	G
5	rs40348	0	60904769	T	C
5	rs10074348	0	60904910	G	A
5	rs116507965	0	60906047	G	A
5	rs6899122	0	60906114	A	G
5	rs13190528	0	60906140	A	G
5	rs13172871	0	60906203	T	G
5	rs76457092	0	60906287	A	G
5	rs62365007	0	60906394	G	A
5	rs77975443	0	60906664	G	A
5	rs11746072	0	60907364	C	G
5	rs6869001	0	60907379	A	G
5	rs40151	0	60907422	G	A
5	rs36086	0	60907480	A	T
5	rs36087	0	60907505	C	T
5	rs55816286	0	60907760	T	C
5	rs895381	0	60907801	T	C
5	rs57608949	0	60907983	C	T
5	rs895382	0	60908030	C	T
5	rs57766303	0	60908182	C	T
5	rs42314	0	60908855	C	T
5	rs6880967	0	60909708	A	G
5	rs56257445	0	60909926	G	A
5	rs4699977	0	60910078	G	A
5	rs253183	0	60910236	G	A
5	rs253184	0	60910890	T	C
5	rs80215756	0	60912128	C	T
5	rs12517746	0	60912151	A	G
5	rs140549449	0	60912533	G	A
5	rs2455386	0	60912736	A	G
5	rs74553869	0	60913439	C	T
5	rs76722243	0	60913855	G	A
5	rs4699978	0	60915216	G	T
5	rs253181	0	60915534	C	A
5	rs34412127	0	60915601	C	T
5	rs71631903	0	60915618	G	A
5	rs79102123	0	60915652	A	G
5	rs2030892	0	60916032	A	G
5	rs253182	0	60916900	G	A
5	rs7735020	0	60917320	G	A
5	rs12518216	0	60918143	A	T
5	rs73760095	0	60918227	G	T
5	rs6861818	0	60918657	C	T
5	rs62365009	0	60918742	T	C
5	rs409912	0	60918763	A	G
5	rs62365010	0	60919222	C	T
5	rs10053221	0	60919296	C	A
5	rs62365011	0	60919329	T	G
5	rs116800643	0	60919382	A	G
5	rs56300029	0	60919428	C	T
5	rs10063473	0	60920490	T	C
5	rs62365012	0	60920644	C	G
5	rs9291730	0	60920832	C	G
5	rs11951145	0	60921680	G	A
5	rs11951156	0	60921861	C	T
5	rs6883945	0	60922316	C	T
5	rs6449539	0	60922355	A	C
5	rs142767720	0	60922674	C	T
5	rs17426483	0	60923182	T	C
5	rs36091	0	60923475	G	A
5	rs36090	0	60923990	C	T
5	rs4413488	0	60925028	G	A
5	rs42881	0	60925195	T	C
5	rs138702446	0	60925427	G	A
5	rs36089	0	60925532	G	A
5	rs62365013	0	60925543	G	A
5	rs6871345	0	60925638	C	G
5	rs56241055	0	60925717	G	A
5	rs141924830	0	60925743	A	T
5	rs42880	0	60925938	G	A
5	rs62365014	0	60926230	G	C
5	rs113176167	0	60926357	G	A
5	rs16893130	0	60927193	A	G
5	rs7727255	0	60928329	A	G
5	rs62365017	0	60928553	C	T
5	rs26914	0	60928771	T	C
5	rs9291731	0	60928947	C	G
5	rs116122638	0	60929864	C	T
5	rs26913	0	60929982	C	T
5	rs36088	0	60930305	A	G
5	rs1910026	0	60930584	C	T
5	rs147834268	0	60930758	T	C
5	rs57300882	0	60930951	C	T
5	rs139021571	0	60931484	C	T
5	rs62365019	0	60931649	T	C
5	rs62365020	0	60932673	C	T
5	rs1354138	0	60933255	T	G
5	rs116584776	0	60933494	A	G
5	rs10073941	0	60934459	C	G
5	rs146679984	0	60934902	C	T
5	rs62365021	0	60935028	G	A
5	rs17348492	0	60935451	T	C
5	rs12514870	0	60935907	C	G
5	rs26912	0	60936095	T	C
5	rs10514913	0	60936191	C	T
5	rs76091073	0	60936230	G	C
5	rs10514914	0	60936255	G	T
5	rs7715669	0	60936296	G	A
5	rs396712	0	60936894	T	C
5	rs1867732	0	60936935	T	G
5	rs55821052	0	60937072	G	A
5	rs62365023	0	60937931	T	C
5	rs16893212	0	60937964	C	T
5	rs13174785	0	60938249	C	A
5	rs2455404	0	60939019	G	A
5	rs2441136	0	60939264	C	G
5	rs2455388	0	60939334	T	A
5	rs2463066	0	60939407	T	C
5	rs2455403	0	60939890	T	G
5	rs57617820	0	60939977	G	A
5	rs2937840	0	60940496	C	G
5	rs6899064	0	60940718	G	A
5	rs1880849	0	60940751	C	A
5	rs6880041	0	60940776	T	A
5	rs1569022	0	60941007	C	G
5	rs116690622	0	60941042	G	A
5	rs379212	0	60941930	A	G
5	rs444797	0	60942192	A	T
5	rs147696086	0	60942348	A	G
5	rs72761500	0	60942423	A	G
5	rs253486	0	60944461	T	A
5	rs253487	0	60944590	C	T
5	rs12654033	0	60944734	A	T
5	rs194139	0	60944760	G	C
5	rs12658207	0	60944856	C	A
5	rs253177	0	60945612	A	G
5	rs7728181	0	60947302	T	C
5	rs1501841	0	60947483	A	G
5	rs403043	0	60948989	C	T
5	rs446275	0	60949167	G	A
5	rs7714841	0	60949237	A	G
5	rs13172214	0	60949939	A	T
5	rs438600	0	60949968	G	A
5	rs11738335	0	60950211	T	G
5	rs12654405	0	60950429	A	G
5	rs424876	0	60951124	G	A
5	rs116750306	0	60951464	A	G
5	rs112532617	0	60951976	G	A
5	rs11750531	0	60952547	G	C
5	rs62365864	0	60952718	G	A
5	rs16893320	0	60953099	G	T
5	rs141195264	0	60953257	G	A
5	rs16893322	0	60953327	G	C
5	rs145597103	0	60953377	A	G
5	rs16893327	0	60954719	T	C
5	rs115627623	0	60955488	T	G
5	rs35438183	0	60956220	G	T
5	rs554052	0	60956627	G	C
5	rs12522477	0	60956901	G	T
5	rs430637	0	60957135	T	C
5	rs16875007	0	60957472	T	A
5	rs143556834	0	60958376	C	T
5	rs2280686	0	60959461	G	A
5	rs40148	0	60959491	G	A
5	rs77316617	0	60959722	T	G
5	rs4700422	0	60960063	G	A
5	rs36032	0	60960544	T	G
5	rs36033	0	60960727	T	C
5	rs4700423	0	60960764	A	G
5	rs72763310	0	60961055	C	T
5	rs40345	0	60961396	G	T
5	rs41180	0	60961978	G	A
5	rs36035	0	60962479	T	G
5	rs16893398	0	60962703	T	A
5	rs13175381	0	60962766	A	G
5	rs2441134	0	60962948	C	T
5	rs6883938	0	60962986	G	T
5	rs2455486	0	60963231	A	C
5	rs4700424	0	60963675	C	A
5	rs115121272	0	60963676	G	A
5	rs1467350	0	60963848	A	T
5	rs1664960	0	60964335	A	G
5	rs2280687	0	60964939	A	G
5	rs414976	0	60965517	C	A
5	rs388585	0	60965868	A	G
5	rs446248	0	60965899	C	T
5	rs149976632	0	60966232	T	C
5	rs11741636	0	60967801	G	A
5	rs36049	0	60968475	A	G
5	rs26911	0	60968762	A	G
5	rs16893470	0	60968872	T	C
5	rs36072	0	60969943	T	C
5	rs12523615	0	60971051	A	G
5	rs12518552	0	60971119	G	A
5	rs432733	0	60971732	G	A
5	rs410850	0	60971778	G	A
5	rs7704929	0	60971822	A	G
5	rs11746049	0	60972283	C	T
5	rs389441	0	60972390	A	G
5	rs115251332	0	60973066	T	C
5	rs147265953	0	60973115	C	A
5	rs391101	0	60973297	T	G
5	rs11747208	0	60973577	G	C
5	rs11750644	0	60974063	T	C
5	rs6880870	0	60974357	G	T
5	rs16893553	0	60974920	C	G
5	rs6896690	0	60975484	C	T
5	rs10514916	0	60976083	A	G
5	rs1501845	0	60976610	A	G
5	rs72647204	0	60976677	C	T
5	rs13156487	0	60977098	C	T
5	rs39695	0	60977920	C	T
5	rs4700425	0	60978374	C	T
5	rs16893642	0	60978500	G	T
5	rs73111252	0	60978590	C	A
5	rs4700426	0	60979230	T	C
5	rs4700427	0	60979340	G	A
5	rs4145723	0	60980549	G	A
5	rs16893676	0	60981186	T	C
5	rs16893680	0	60981850	T	C
5	rs16893684	0	60982578	A	G
5	rs74405117	0	60982612	A	G
5	rs16893687	0	60982841	G	A
5	rs13188780	0	60983027	G	C
5	rs6882777	0	60983430	T	C
5	rs60167838	0	60983692	A	G
5	rs402996	0	60983838	T	C
5	rs16893701	0	60983945	A	G
5	rs76879835	0	60984143	A	G
5	rs377667	0	60984261	T	C
5	rs73111286	0	60985047	T	C
5	rs58983571	0	60985418	C	A
5	rs112211019	0	60985473	T	G
5	rs13175459	0	60985699	A	G
5	rs116504822	0	60985739	T	A
5	rs381182	0	60986143	T	C
5	rs1501844	0	60986181	T	A
5	rs1501843	0	60986193	G	T
5	rs409465	0	60986646	T	C
5	rs58324429	0	60986698	C	T
5	rs11743540	0	60987340	A	G
5	rs1393176	0	60988406	T	C
5	rs1393175	0	60988579	G	A
5	rs4472220	0	60988939	A	G
5	rs181044913	0	60988963	G	A
5	rs55680328	0	60989166	C	T
5	rs1604441	0	60989252	A	G
5	rs1604440	0	60989461	A	T
5	rs1580860	0	60989543	A	T
5	rs1580859	0	60989596	A	T
5	rs59222977	0	60990307	T	C
5	rs73113106	0	60990426	T	C
5	rs11740126	0	60990953	G	A
5	rs2937830	0	60991072	T	C
5	rs140341403	0	60991282	A	G
5	rs1393174	0	60991392	G	C
5	rs2937831	0	60992170	T	G
5	rs115475530	0	60992275	C	T
5	rs2950219	0	60992367	C	T
5	rs7722134	0	60992452	C	T
5	rs34055564	0	60992779	G	A
5	rs12654292	0	60992856	G	A
5	rs2030888	0	60993594	T	C
5	rs153384	0	60993656	C	T
5	rs2950220	0	60994164	C	T
5	rs76567284	0	60994693	C	T
5	rs79474763	0	60994698	G	A
5	rs2937832	0	60994816	T	C
5	rs11743702	0	60994828	G	A
5	rs11747263	0	60994867	T	C
5	rs13186555	0	60995037	C	T
5	rs74782763	0	60995113	C	T
5	rs2950221	0	60995211	G	A
5	rs2974452	0	60995261	T	G
5	rs253180	0	60995351	C	T
5	rs4700429	0	60995530	C	T
5	rs6870236	0	60995876	C	T
5	rs13163936	0	60996142	G	A
5	rs253531	0	60996988	G	A
5	rs4700430	0	60997309	G	A
5	rs115586823	0	60997459	C	T
5	rs253532	0	60997490	G	T
5	rs253533	0	60997641	C	T
5	rs253534	0	60998088	G	A
5	rs11748959	0	60998679	A	G
5	rs16893881	0	60998732	T	A
5	rs253535	0	60998978	C	G
5	rs12517109	0	60999030	G	C
5	rs973471	0	60999190	A	G
5	rs12520360	0	60999360	T	C
5	rs436696	0	60999768	C	T
5	rs13156637	0	61001389	A	G
5	rs153377	0	61001546	A	T
5	rs153378	0	61002359	T	G
5	rs112982560	0	61002384	T	C
5	rs1032750	0	61002694	T	C
5	rs1501842	0	61002747	T	C
5	rs153379	0	61002805	T	A
5	rs4699979	0	61003342	C	T
5	rs4699980	0	61003422	T	A
5	rs145150374	0	61003594	C	G
5	rs116834412	0	61003632	A	G
5	rs4700432	0	61003695	G	A
5	rs153380	0	61004103	G	A
5	rs17429209	0	61004446	T	C
5	rs13170002	0	61005429	T	C
5	rs4700433	0	61005501	A	G
5	rs7381041	0	61005815	C	T
5	rs142112157	0	61006279	T	C
5	rs11738494	0	61006885	A	G
5	rs860648	0	61007266	T	C
5	rs77191465	0	61007335	A	T
5	rs13160822	0	61007446	G	T
5	rs12519720	0	61007721	G	C
5	rs12519709	0	61007823	C	T
5	rs12522405	0	61007830	T	C
5	rs6872706	0	61008306	A	G
5	rs78790340	0	61008687	A	G
5	rs77551024	0	61008937	C	T
5	rs79592822	0	61010558	A	G
5	rs1123763	0	61010605	C	T
5	rs12521924	0	61010938	G	A
5	rs153375	0	61011059	T	C
5	rs13159935	0	61011112	T	C
5	rs12514378	0	61011200	T	C
5	rs149080	0	61011419	C	T
5	rs76533674	0	61011817	C	T
5	rs72763351	0	61011863	T	C
5	rs2937626	0	61012159	A	G
5	rs153428	0	61012342	C	A
5	rs78104792	0	61012655	G	A
5	rs251895	0	61012775	A	T
5	rs166142	0	61012890	A	C
5	rs13154578	0	61013268	A	T
5	rs16894149	0	61013725	C	A
5	rs79724801	0	61013730	G	A
5	rs11738462	0	61013776	G	A
5	rs74288889	0	61014119	G	T
5	rs9291733	0	61014425	G	T
5	rs7447792	0	61015098	T	C
5	rs436985	0	61016374	A	G
5	rs75608659	0	61016822	A	G
5	rs425209	0	61017073	T	C
5	rs2202118	0	61017131	A	T
5	rs436685	0	61017508	A	G
5	rs13186290	0	61017763	A	G
5	rs77436227	0	61018382	T	G
5	rs116393446	0	61018620	A	G
5	rs112014854	0	61018787	T	C
5	rs113801601	0	61018790	T	G
5	rs78901512	0	61018803	T	C
5	rs834262	0	61019045	T	G
5	rs13154864	0	61019225	G	C
5	rs147726259	0	61019282	C	A
5	rs834261	0	61019309	T	C
5	rs863069	0	61019422	C	T
5	rs148929935	0	61019449	G	A
5	rs514754	0	61019612	T	G
5	rs75712000	0	61019728	A	G
5	rs77564789	0	61019894	G	A
5	rs75272172	0	61020097	C	T
5	rs6449548	0	61020329	A	G
5	rs78401138	0	61020372	A	G
5	rs113999872	0	61020766	A	G
5	rs418524	0	61020933	C	T
5	rs62365884	0	61020947	C	T
5	rs116408217	0	61020971	G	A
5	rs1550822	0	61021050	T	C
5	rs75518630	0	61021148	C	A
5	rs377054	0	61021202	C	G
5	rs377870	0	61021217	C	T
5	rs79396374	0	61021276	A	G
5	rs421579	0	61021332	C	T
5	rs432999	0	61021402	T	C
5	rs446297	0	61021484	G	T
5	rs428890	0	61021808	A	G
5	rs472106	0	61021907	C	G
5	rs144776692	0	61022033	G	A
5	rs436969	0	61022039	T	C
5	rs376924	0	61022057	A	G
5	rs115752065	0	61022650	T	A
5	rs1466011	0	61022652	C	T
5	rs1466012	0	61022763	T	C
5	rs116688467	0	61022962	G	T
5	rs7446832	0	61023201	A	C
5	rs1077766	0	61023736	A	G
5	rs153381	0	61023981	G	A
5	rs67223734	0	61024461	A	C
5	rs149328	0	61024554	C	G
5	rs149127	0	61024594	T	A
5	rs4699982	0	61025082	A	T
5	rs153382	0	61025254	A	G
5	rs153383	0	61025371	C	A
5	rs72763363	0	61025914	A	G
5	rs2937834	0	61025943	T	A
5	rs2937835	0	61025954	T	G
5	rs116591423	0	61026060	G	A
5	rs10037329	0	61026362	G	T
5	rs185227	0	61026409	G	C
5	rs1472616	0	61026502	T	C
5	rs253179	0	61026589	A	G
5	rs62365886	0	61027025	G	A
5	rs2950218	0	61027042	C	T
5	rs834535	0	61027143	A	G
5	rs115677291	0	61027198	G	T
5	rs2937836	0	61027287	G	A
5	rs75406627	0	61027506	G	A
5	rs2937624	0	61027674	G	A
5	rs141165539	0	61028302	G	A
5	rs78750435	0	61028333	G	C
5	rs376874	0	61028528	T	A
5	rs396169	0	61028529	G	A
5	rs1880851	0	61028575	C	G
5	rs114854022	0	61028857	G	A
5	rs6873285	0	61029525	T	C
5	rs79923003	0	61029814	T	C
5	rs76153370	0	61029912	C	T
5	rs6897695	0	61030356	C	T
5	rs6449549	0	61030432	C	T
5	rs2880045	0	61030558	C	G
5	rs2974454	0	61030954	C	T
5	rs168802	0	61031124	A	G
5	rs112111105	0	61031368	G	A
5	rs111603762	0	61032137	G	T
5	rs1979016	0	61033393	T	C
5	rs1983049	0	61033487	C	T
5	rs79448121	0	61033627	G	A
5	rs6449550	0	61034313	C	G
5	rs6449551	0	61034668	G	A
5	rs17430144	0	61035450	A	C
5	rs921038	0	61035590	T	C
5	rs4700434	0	61035802	G	A
5	rs116251515	0	61036023	C	T
5	rs16894458	0	61036436	T	A
5	rs13172013	0	61037631	A	T
5	rs34404532	0	61038369	C	A
5	rs116653632	0	61038380	A	G
5	rs13177369	0	61038510	C	T
5	rs116436091	0	61038945	C	A
5	rs149961455	0	61039041	T	A
5	rs75609533	0	61039227	A	T
5	rs6890547	0	61039326	C	T
5	rs74543735	0	61039466	T	C
5	rs1002115	0	61039870	A	G
5	rs76026093	0	61040028	A	G
5	rs116748621	0	61042082	A	G
5	rs1037106	0	61042352	G	A
5	rs11745987	0	61042855	G	A
5	rs6873040	0	61043308	C	T
5	rs149909559	0	61043431	C	G
5	rs1847015	0	61043566	G	A
5	rs1501848	0	61043596	C	T
5	rs146663012	0	61043851	G	C
5	rs16894569	0	61044083	T	C
5	rs2937623	0	61044410	G	A
5	rs117015787	0	61045161	T	C
5	rs2937622	0	61045224	A	G
5	rs187574	0	61045934	G	A
5	rs153376	0	61046023	G	T
5	rs116755756	0	61046180	C	T
5	rs114921108	0	61046423	T	C
5	rs116044944	0	61046595	A	T
5	rs72763369	0	61047495	A	G
5	rs1446001	0	61047818	T	C
5	rs2937621	0	61047911	G	A
5	rs115977975	0	61048432	G	T
5	rs2030891	0	61048767	T	A
5	rs13165769	0	61048992	G	A
5	rs2030890	0	61049055	A	C
5	rs2030889	0	61049167	G	A
5	rs138066341	0	61049408	G	A
5	rs114833624	0	61050656	T	G
5	rs6864793	0	61050837	T	C
5	rs366254	0	61051392	C	G
5	rs7733491	0	61052260	G	T
5	rs7733076	0	61052263	A	T
5	rs6875778	0	61052608	T	G
5	rs6895115	0	61052618	G	T
5	rs73760504	0	61052969	A	G
5	rs2077786	0	61053123	T	C
5	rs6449552	0	61054357	A	G
5	rs1880850	0	61055110	A	G
5	rs6449553	0	61055207	G	A
5	rs6862305	0	61055384	T	C
5	rs1501847	0	61055557	T	C
5	rs1501846	0	61055943	T	A
5	rs2937838	0	61056528	A	G
5	rs1830177	0	61056964	G	A
5	rs1830176	0	61057015	T	C
5	rs78021154	0	61057454	T	G
5	rs80237211	0	61058159	T	A
5	rs1984883	0	61058278	G	A
5	rs79552304	0	61060545	T	C
5	rs895383	0	61060663	G	T
5	rs73104146	0	61060715	C	T
5	rs2937661	0	61061202	C	A
5	rs414568	0	61061963	C	T
5	rs1446002	0	61062526	T	G
5	rs991386	0	61062625	T	C
5	rs1374065	0	61063602	G	C
5	rs10514920	0	61064463	T	A
5	rs79954948	0	61065085	G	A
5	rs10514921	0	61065097	G	A
5	rs990728	0	61066916	C	T
5	rs115581904	0	61068401	T	A
5	rs141573640	0	61068509	T	C
5	rs113077588	0	61068691	C	T
5	rs2950223	0	61070028	G	A
5	rs2950222	0	61070091	T	C
5	rs188220546	0	61070106	C	T
5	rs10072456	0	61070907	T	G
5	rs10471519	0	61071912	T	C
5	rs10471520	0	61072029	T	C
5	rs74502718	0	61073762	A	C
5	rs77861837	0	61074493	T	G
5	rs4133155	0	61075772	C	T
5	rs9291737	0	61076783	A	T
5	rs10066181	0	61076857	G	A
5	rs6861444	0	61077134	G	A
5	rs73760507	0	61077467	T	G
5	rs149386959	0	61077667	T	C
5	rs115458574	0	61077682	A	C
5	rs10805376	0	61078275	T	C
5	rs150800721	0	61078421	C	T
5	rs6449554	0	61079024	T	C
5	rs6872704	0	61079032	G	A
5	rs113882965	0	61079174	C	T
5	rs11957497	0	61079822	C	T
5	rs6882661	0	61080390	A	G
5	rs6449555	0	61080599	G	A
5	rs34803252	0	61081176	C	G
5	rs4418051	0	61081211	G	A
5	rs3924739	0	61081734	T	C
5	rs6449556	0	61081801	G	A
5	rs10076599	0	61081845	G	A
5	rs6889177	0	61081952	A	G
5	rs4640743	0	61082397	A	G
5	rs147211484	0	61083057	T	C
5	rs114557525	0	61083318	G	A
5	rs6859773	0	61083439	G	A
5	rs114788108	0	61084523	T	C
5	rs6449557	0	61085298	T	C
5	rs75097391	0	61085324	A	T
5	rs111327682	0	61085339	G	A
5	rs6449558	0	61085552	C	T
5	rs115451943	0	61086423	C	T
5	rs77105535	0	61086436	C	T
5	rs146174257	0	61087408	T	G
5	rs73105835	0	61087569	G	A
5	rs76680925	0	61088150	C	A
5	rs73105838	0	61088598	C	T
5	rs56208678	0	61090075	T	C
5	rs140412600	0	61091380	G	A
5	rs56926544	0	61092022	C	T
5	rs73760508	0	61092389	G	C
5	rs12516216	0	61092625	C	A
5	rs12521396	0	61092881	A	T
5	rs66527929	0	61093227	G	A
5	rs10075600	0	61093745	A	C
5	rs35862959	0	61093914	C	G
5	rs17456510	0	61094008	G	A
5	rs56084736	0	61094859	G	A
5	rs56098416	0	61095181	C	G
5	rs12519781	0	61096098	A	T
5	rs77704453	0	61096191	G	A
5	rs17352800	0	61096445	T	A
5	rs111509711	0	61096648	C	T
5	rs79705408	0	61096682	A	T
5	rs17456587	0	61097055	C	T
5	rs78308368	0	61097555	A	G
5	rs10514922	0	61098274	T	C
5	rs73105860	0	61098400	C	T
5	rs74733629	0	61098446	C	T
5	rs116077245	0	61098932	C	T
5	rs953040	0	61099076	T	C
5	rs4700437	0	61099252	T	A
5	rs4700438	0	61099375	T	C
5	rs4700439	0	61099376	G	A
5	rs112910953	0	61099447	C	T
5	rs78211764	0	61099496	A	G
5	rs4700440	0	61099768	C	G
5	rs78827610	0	61100192	T	C
5	rs73105866	0	61100642	C	T
5	rs59740657	0	61100975	A	G
5	rs6861457	0	61101470	A	G
5	rs10461469	0	61101476	T	C
5	rs73105870	0	61101577	G	A
5	rs10461470	0	61101963	C	A
5	rs10514923	0	61102598	G	A
5	rs77652464	0	61102781	C	G
5	rs56150211	0	61103410	C	T
5	rs75037884	0	61103484	C	T
5	rs56261580	0	61103495	C	T
5	rs55969352	0	61103661	A	G
5	rs56073771	0	61103862	G	A
5	rs74436178	0	61104461	A	G
5	rs6859872	0	61104560	T	C
5	rs17352975	0	61105357	T	C
5	rs6895749	0	61106070	C	T
5	rs115893447	0	61106090	G	A
5	rs16895276	0	61106657	G	A
5	rs4700441	0	61107013	C	T
5	rs6449559	0	61107460	G	T
5	rs78711094	0	61108632	G	A
5	rs6872207	0	61108988	C	A
5	rs6872402	0	61109124	C	T
5	rs6872575	0	61109215	C	T
5	rs56326965	0	61110388	A	C
5	rs114112497	0	61110482	T	G
5	rs61596462	0	61110916	T	C
5	rs12658967	0	61111747	C	T
5	rs6449560	0	61111866	G	A
5	rs60143966	0	61112152	C	A
5	rs72765216	0	61113093	C	T
5	rs1500216	0	61113114	T	C
5	rs79259762	0	61114231	C	T
5	rs7720585	0	61115439	A	G
5	rs72765218	0	61116287	C	T
5	rs77443222	0	61117208	C	A
5	rs4700442	0	61117272	A	G
5	rs4700443	0	61117417	T	C
5	rs7724203	0	61119308	T	C
5	rs4700445	0	61120592	A	G
5	rs11746125	0	61120698	A	C
5	rs16895507	0	61120825	A	G
5	rs79640874	0	61121370	T	C
```
