## Supplementary material for "Characterization of shared and ancestry-specific signals driving complex traits using multi-ancestry fine-mapping": s2.afreq

```
#CHROM	ID	REF	ALT	ALT_FREQS	OBS_CT
5	rs75231442	C	T	0.0327381	1008
5	rs4410607	T	C	0.904762	1008
5	rs1807017	T	C	0.852183	1008
5	rs6869332	A	G	0.904762	1008
5	rs185776811	A	G	0.0357143	1008
5	rs58078456	A	G	0.821429	1008
5	rs139392063	G	A	0.0486111	1008
5	rs4700397	G	A	0.8125	1008
5	rs4700398	A	G	0.864087	1008
5	rs4700399	C	T	0.8125	1008
5	rs7731760	A	T	0.866071	1008
5	rs7717909	T	A	0.866071	1008
5	rs1867597	G	C	0.866071	1008
5	rs13189346	C	A	0.866071	1008
5	rs1867598	A	G	0.0496032	1008
5	rs4699963	C	T	0.0496032	1008
5	rs34741733	C	T	0.8125	1008
5	rs62372102	A	G	0.814484	1008
5	rs7714071	A	T	0.866071	1008
5	rs11740632	G	A	0.8125	1008
5	rs180721206	G	A	0.00892857	1008
5	rs67555188	T	G	0.811508	1008
5	rs67858932	A	G	0.811508	1008
5	rs1020371	A	C	0.0496032	1008
5	rs62372103	A	G	0.811508	1008
5	rs973304	G	A	0.0496032	1008
5	rs139123382	C	T	0.0367063	1008
5	rs138855665	G	A	0.00892857	1008
5	rs7712931	C	T	0.0515873	1008
5	rs149880548	T	C	0.00297619	1008
5	rs10052649	T	A	0.0535714	1008
5	rs7700975	A	G	0.865079	1008
5	rs34435485	T	C	0.0515873	1008
5	rs13185301	C	T	0.0515873	1008
5	rs10471498	T	C	0.865079	1008
5	rs6449506	T	C	0.865079	1008
5	rs6449507	C	G	0.865079	1008
5	rs6885989	T	G	0.0515873	1008
5	rs12656993	A	T	0.0128968	1008
5	rs12652878	C	T	0.811508	1008
5	rs17392014	G	A	0.811508	1008
5	rs189178957	C	T	0.0128968	1008
5	rs148046583	C	A	0.0218254	1008
5	rs17332824	C	G	0.810516	1008
5	rs6449508	A	C	0.865079	1008
5	rs4699965	A	C	0.448413	1008
5	rs4700401	A	C	0.863095	1008
5	rs4647168	C	T	0.865079	1008
5	rs4647162	T	G	0.0535714	1008
5	rs3117	A	G	0.0515873	1008
5	rs4647151	T	C	0.0496032	1008
5	rs4647150	T	C	0.810516	1008
5	rs4647139	G	C	0.0515873	1008
5	rs561599360	C	T	0.0277778	1008
5	rs9687099	C	A	0.811508	1008
5	rs9763418	C	T	0.0515873	1008
5	rs35617853	C	T	0.0505952	1008
5	rs10939874	A	T	0.865079	1008
5	rs150950141	C	G	0.0248016	1008
5	rs7445953	A	G	0.865079	1008
5	rs80243820	T	A	0.0843254	1008
5	rs77551122	A	T	0.0257937	1008
5	rs1820083	T	C	0.0545635	1008
5	rs6449509	A	G	0.899802	1008
5	rs6449510	T	C	0.865079	1008
5	rs61101592	C	T	0.811508	1008
5	rs74316631	C	T	0.0486111	1008
5	rs13155076	C	A	0.0515873	1008
5	rs12522154	T	C	0.0515873	1008
5	rs4647138	G	A	0.0515873	1008
5	rs4647137	T	C	0.813492	1008
5	rs4647135	A	G	0.865079	1008
5	rs4647134	T	G	0.865079	1008
5	rs4647132	C	T	0.811508	1008
5	rs4647130	A	G	0.0654762	1008
5	rs35948426	G	A	0.0515873	1008
5	rs2306350	C	T	0.865079	1008
5	rs2306351	C	A	0.865079	1008
5	rs77502795	T	A	0.0248016	1008
5	rs4647123	C	T	0.014881	1008
5	rs4235483	C	T	0.0515873	1008
5	rs4647121	G	T	0.00595238	1008
5	rs929780	G	C	0.0505952	1008
5	rs117098869	G	A	0.1875	1008
5	rs1021005	A	G	0.811508	1008
5	rs193279626	T	A	0.00297619	1008
5	rs2120956	C	T	0.811508	1008
5	rs2120957	C	T	0.811508	1008
5	rs6884966	T	C	0.811508	1008
5	rs3797562	T	C	0.134921	1008
5	rs148964292	C	G	0.00793651	1008
5	rs4647108	C	T	0.134921	1008
5	rs1038144	C	T	0.949405	1008
5	rs4647102	C	T	0.947421	1008
5	rs11744756	T	C	0.950397	1008
5	rs62372133	T	G	0.811508	1008
5	rs62372134	A	T	0.811508	1008
5	rs13359074	T	C	0.948413	1008
5	rs77068501	T	C	0.190476	1008
5	rs12696976	A	G	0.134921	1008
5	rs181469435	T	C	0.0347222	1008
5	rs186606779	C	T	0.0347222	1008
5	rs10076937	A	G	0.948413	1008
5	rs12655603	C	T	0.811508	1008
5	rs12657309	A	G	0.190476	1008
5	rs60858663	T	C	0.811508	1008
5	rs185366743	G	A	0.0119048	1008
5	rs190161593	G	T	0.0337302	1008
5	rs35319315	G	T	0.134921	1008
5	rs10064187	G	T	0.948413	1008
5	rs118063318	T	C	0.0347222	1008
5	rs35383830	A	G	0.100198	1008
5	rs976581	T	C	0.948413	1008
5	rs976630	A	C	0.811508	1008
5	rs976631	T	C	0.811508	1008
5	rs4235484	C	T	0.950397	1008
5	rs4647078	G	A	0.134921	1008
5	rs976080	A	C	0.950397	1008
5	rs2120955	A	G	0.948413	1008
5	rs2120954	A	C	0.950397	1008
5	rs28407266	G	A	0.947421	1008
5	rs2590570	G	A	0.951389	1008
5	rs3797559	A	G	0.810516	1008
5	rs158570	C	T	0.948413	1008
5	rs158929	A	G	0.948413	1008
5	rs162228	T	C	0.948413	1008
5	rs158928	A	G	0.134921	1008
5	rs75979228	A	C	0.0486111	1008
5	rs79897465	A	G	0.0337302	1008
5	rs145298549	A	G	0.0287698	1008
5	rs158927	A	G	0.948413	1008
5	rs290514	G	A	0.948413	1008
5	rs141936115	T	C	0.0416667	1008
5	rs290515	C	T	0.948413	1008
5	rs1820082	C	T	0.950397	1008
5	rs2694518	G	A	0.948413	1008
5	rs12520314	T	C	0.140873	1008
5	rs6449512	A	G	0.813492	1008
5	rs290516	T	C	0.947421	1008
5	rs290517	T	C	0.950397	1008
5	rs158938	G	A	0.948413	1008
5	rs4647052	C	T	0.811508	1008
5	rs158937	A	G	0.950397	1008
5	rs4647045	A	C	0.0376984	1008
5	rs158571	G	A	0.948413	1008
5	rs142397458	T	A	0.0248016	1008
5	rs158935	C	T	0.948413	1008
5	rs158934	A	T	0.948413	1008
5	rs158933	A	G	0.948413	1008
5	rs78162412	G	A	0.141865	1008
5	rs158932	C	G	0.948413	1008
5	rs78232441	C	T	0.0248016	1008
5	rs158572	G	A	0.948413	1008
5	rs158931	C	G	0.948413	1008
5	rs158922	A	G	0.948413	1008
5	rs158921	G	A	0.948413	1008
5	rs158920	G	A	0.134921	1008
5	rs158919	T	G	0.948413	1008
5	rs158918	A	T	0.950397	1008
5	rs12517310	G	A	0.811508	1008
5	rs158916	A	G	0.134921	1008
5	rs158915	G	A	0.948413	1008
5	rs158914	G	A	0.948413	1008
5	rs7722373	G	A	0.813492	1008
5	rs172348	G	A	0.949405	1008
5	rs158926	G	T	0.134921	1008
5	rs158925	C	T	0.134921	1008
5	rs158924	C	A	0.949405	1008
5	rs12652830	A	G	0.814484	1008
5	rs1382917	A	G	0.8125	1008
5	rs158923	C	T	0.949405	1008
5	rs56031340	A	G	0.8125	1008
5	rs158563	A	C	0.134921	1008
5	rs62365455	A	G	0.8125	1008
5	rs170658	T	C	0.134921	1008
5	rs290509	A	G	0.949405	1008
5	rs142368267	A	G	0.0218254	1008
5	rs162227	C	T	0.951389	1008
5	rs1609041	C	T	0.134921	1008
5	rs4700402	A	G	0.814484	1008
5	rs2928243	A	G	0.134921	1008
5	rs12055359	G	A	0.191468	1008
5	rs72757187	T	A	0.8125	1008
5	rs67490467	G	C	0.8125	1008
5	rs61017995	A	G	0.814484	1008
5	rs182351	T	C	0.134921	1008
5	rs290511	G	T	0.951389	1008
5	rs169700	A	C	0.949405	1008
5	rs77247019	T	G	0.814484	1008
5	rs1382914	G	C	0.949405	1008
5	rs3101879	G	A	0.949405	1008
5	rs192814718	T	C	0.0218254	1008
5	rs2928244	G	A	0.949405	1008
5	rs2950235	T	C	0.949405	1008
5	rs62367862	C	A	0.814484	1008
5	rs868791	C	T	0.814484	1008
5	rs2650512	C	A	0.949405	1008
5	rs185290660	T	G	0.00297619	1008
5	rs2650517	G	A	0.949405	1008
5	rs62367872	A	G	0.8125	1008
5	rs7723901	C	T	0.814484	1008
5	rs2619890	C	T	0.949405	1008
5	rs55738840	G	C	0.8125	1008
5	rs2619891	C	T	0.135913	1008
5	rs2694528	C	A	0.951389	1008
5	rs2619892	G	A	0.134921	1008
5	rs58646987	C	T	0.8125	1008
5	rs11739952	C	A	0.8125	1008
5	rs2694531	A	G	0.949405	1008
5	rs2263514	A	G	0.949405	1008
5	rs2898309	T	A	0.814484	1008
5	rs2619893	T	C	0.949405	1008
5	rs187671446	G	C	0.0694444	1008
5	rs141831565	G	A	0.147817	1008
5	rs76281741	A	T	0.951389	1008
5	rs192490569	A	G	0.0386905	1008
5	rs149249183	T	G	0.949405	1008
5	rs543419052	A	G	0.00694444	1008
5	rs329627	A	T	0.134921	1008
5	rs329626	T	C	0.949405	1008
5	rs329625	A	T	0.949405	1008
5	rs167912	G	A	0.134921	1008
5	rs329624	A	G	0.949405	1008
5	rs111793128	C	T	0.00793651	1008
5	rs329623	A	C	0.949405	1008
5	rs1471488	T	C	0.814484	1008
5	rs329622	G	A	0.949405	1008
5	rs78647011	T	C	0.0208333	1008
5	rs329620	G	A	0.134921	1008
5	rs329619	T	C	0.134921	1008
5	rs329618	A	C	0.10119	1008
5	rs162248	C	T	0.949405	1008
5	rs162247	G	A	0.948413	1008
5	rs162246	G	A	0.951389	1008
5	rs79729220	A	G	0.224206	1008
5	rs117338365	C	G	0.030754	1008
5	rs76197672	A	G	0.0347222	1008
5	rs290503	C	T	0.949405	1008
5	rs62367879	G	A	0.814484	1008
5	rs162251	T	C	0.949405	1008
5	rs4642318	A	G	0.8125	1008
5	rs290504	G	A	0.134921	1008
5	rs162250	G	A	0.134921	1008
5	rs162249	T	A	0.949405	1008
5	rs146379261	T	G	0.0128968	1008
5	rs290505	C	T	0.134921	1008
5	rs162244	G	A	0.949405	1008
5	rs162243	A	G	0.950397	1008
5	rs290506	A	G	0.949405	1008
5	rs162242	G	A	0.949405	1008
5	rs162241	T	G	0.949405	1008
5	rs162240	G	A	0.134921	1008
5	rs10805374	A	G	0.814484	1008
5	rs2928246	T	C	0.134921	1008
5	rs290507	A	C	0.949405	1008
5	rs162239	G	C	0.134921	1008
5	rs118062283	G	A	0.0297619	1008
5	rs162238	T	G	0.949405	1008
5	rs62367885	C	G	0.814484	1008
5	rs290508	T	C	0.134921	1008
5	rs162237	G	A	0.134921	1008
5	rs162229	G	A	0.132937	1008
5	rs12655209	T	C	0.806548	1008
5	rs17419290	A	G	0.813492	1008
5	rs162231	A	G	0.133929	1008
5	rs162232	A	G	0.133929	1008
5	rs12516995	C	T	0.815476	1008
5	rs13179721	A	G	0.100198	1008
5	rs55814394	C	T	0.815476	1008
5	rs290513	T	C	0.949405	1008
5	rs117710637	A	G	0.0337302	1008
5	rs162233	T	A	0.133929	1008
5	rs162235	T	C	0.133929	1008
5	rs158569	C	T	0.133929	1008
5	rs158568	G	A	0.133929	1008
5	rs158567	A	G	0.133929	1008
5	rs158566	T	G	0.133929	1008
5	rs10939879	T	C	0.815476	1008
5	rs147098166	C	T	0.0337302	1008
5	rs158565	A	G	0.133929	1008
5	rs248688	T	C	0.949405	1008
5	rs7709522	A	G	0.81746	1008
5	rs183845900	T	C	0.0376984	1008
5	rs7714396	G	A	0.813492	1008
5	rs555428747	G	C	0.00595238	1008
5	rs158564	C	A	0.949405	1008
5	rs62367903	A	G	0.813492	1008
5	rs1479645	G	A	0.815476	1008
5	rs2950232	C	T	0.133929	1008
5	rs7723349	T	G	0.814484	1008
5	rs76951404	G	A	0.0109127	1008
5	rs158700	C	T	0.951389	1008
5	rs4700404	C	T	0.814484	1008
5	rs158699	T	C	0.951389	1008
5	rs34595	G	A	0.134921	1008
5	rs34594	T	C	0.949405	1008
5	rs117933918	C	T	0.00595238	1008
5	rs34593	C	T	0.949405	1008
5	rs34592	C	T	0.949405	1008
5	rs34591	G	C	0.949405	1008
5	rs158697	A	G	0.951389	1008
5	rs158696	C	A	0.951389	1008
5	rs726824	A	G	0.813492	1008
5	rs2909851	A	C	0.133929	1008
5	rs28436304	G	A	0.814484	1008
5	rs9291702	A	G	0.951389	1008
5	rs2545493	A	G	0.952381	1008
5	rs74330945	T	G	0.0287698	1008
5	rs248679	C	T	0.134921	1008
5	rs248678	C	T	0.134921	1008
5	rs4699967	T	G	0.0486111	1008
5	rs72759206	C	G	0.814484	1008
5	rs78246204	G	A	0.0535714	1008
5	rs248677	C	G	0.949405	1008
5	rs75185203	C	A	0.0327381	1008
5	rs12518404	T	C	0.8125	1008
5	rs187459	A	T	0.949405	1008
5	rs767634	A	G	0.10119	1008
5	rs34644	C	T	0.949405	1008
5	rs40084	C	T	0.949405	1008
5	rs78747697	A	G	0.0337302	1008
5	rs888799	C	T	0.814484	1008
5	rs75646569	T	G	0.0486111	1008
5	rs1983484	A	G	0.815476	1008
5	rs72759210	C	T	0.446429	1008
5	rs34641	G	A	0.134921	1008
5	rs42437	G	A	0.949405	1008
5	rs140419694	T	C	0.046627	1008
5	rs34640	G	A	0.10119	1008
5	rs116950639	A	G	0.046627	1008
5	rs78709717	A	G	0.223214	1008
5	rs56025209	T	C	0.814484	1008
5	rs34639	C	T	0.949405	1008
5	rs76745739	G	A	0.190476	1008
5	rs34638	G	A	0.950397	1008
5	rs2049579	A	G	0.815476	1008
5	rs79299974	A	G	0.046627	1008
5	rs72759215	C	T	0.816468	1008
5	rs77847688	A	G	0.0248016	1008
5	rs248685	G	A	0.950397	1008
5	rs17444495	G	A	0.811508	1008
5	rs34599	A	G	0.133929	1008
5	rs74402060	A	G	0.231151	1008
5	rs17590149	C	T	0.118056	1008
5	rs34598	T	C	0.100198	1008
5	rs12653132	A	G	0.815476	1008
5	rs1526896	A	G	0.815476	1008
5	rs185080696	A	T	0.0128968	1008
5	rs248683	C	T	0.949405	1008
5	rs248682	C	A	0.949405	1008
5	rs56284222	C	T	0.815476	1008
5	rs248680	A	G	0.133929	1008
5	rs9291704	T	C	0.133929	1008
5	rs76576811	T	C	0.014881	1008
5	rs77191020	T	C	0.0267857	1008
5	rs34425764	C	T	0.133929	1008
5	rs4700406	T	C	0.949405	1008
5	rs4700407	C	T	0.811508	1008
5	rs16878547	A	C	0.0486111	1008
5	rs16878548	T	C	0.0486111	1008
5	rs10471502	A	G	0.949405	1008
5	rs10471503	G	A	0.133929	1008
5	rs6871236	A	C	0.133929	1008
5	rs138266039	G	C	0.0267857	1008
5	rs148492717	C	T	0.0267857	1008
5	rs11951504	C	G	0.133929	1008
5	rs11951606	G	A	0.133929	1008
5	rs76339698	A	G	0.0486111	1008
5	rs13357828	T	C	0.135913	1008
5	rs723276	T	C	0.949405	1008
5	rs57541965	C	G	0.0128968	1008
5	rs117702129	T	C	0.00892857	1008
5	rs80154095	C	T	0.0486111	1008
5	rs6886481	C	T	0.949405	1008
5	rs12656243	C	T	0.0694444	1008
5	rs6868884	A	G	0.949405	1008
5	rs10939881	G	A	0.815476	1008
5	rs79365162	T	C	0.0486111	1008
5	rs13168191	G	A	0.949405	1008
5	rs11957772	G	A	0.949405	1008
5	rs4141502	T	C	0.949405	1008
5	rs78406720	G	A	0.047619	1008
5	rs12518792	C	T	0.815476	1008
5	rs12518865	C	T	0.949405	1008
5	rs2080869	A	T	0.949405	1008
5	rs7713481	G	A	0.815476	1008
5	rs114260952	T	C	0.133929	1008
5	rs6878124	A	G	0.949405	1008
5	rs1989653	A	C	0.0486111	1008
5	rs117576600	G	A	0.0337302	1008
5	rs7734205	C	T	0.815476	1008
5	rs113306887	G	A	0.0486111	1008
5	rs295533	A	G	0.949405	1008
5	rs80113651	T	A	0.0486111	1008
5	rs295532	G	A	0.949405	1008
5	rs6862622	T	A	0.0486111	1008
5	rs295531	G	A	0.949405	1008
5	rs117626839	C	T	0.0337302	1008
5	rs78866441	C	T	0.107143	1008
5	rs142730939	A	G	0.0436508	1008
5	rs295567	C	T	0.133929	1008
5	rs295566	T	C	0.949405	1008
5	rs295565	G	A	0.100198	1008
5	rs7737276	A	G	0.815476	1008
5	rs295564	A	G	0.949405	1008
5	rs295563	G	C	0.949405	1008
5	rs295562	C	T	0.949405	1008
5	rs192327281	A	G	0.0128968	1008
5	rs295561	T	G	0.949405	1008
5	rs295560	G	A	0.949405	1008
5	rs295559	A	T	0.949405	1008
5	rs295557	A	G	0.133929	1008
5	rs76988560	A	C	0.0168651	1008
5	rs295556	A	G	0.133929	1008
5	rs68104763	T	C	0.798611	1008
5	rs182410	T	G	0.949405	1008
5	rs148195563	A	G	0.0168651	1008
5	rs295551	G	A	0.949405	1008
5	rs2545478	T	C	0.949405	1008
5	rs6869454	A	G	0.0486111	1008
5	rs114077670	C	G	0.0337302	1008
5	rs4699969	A	G	0.915675	1008
5	rs2545476	A	T	0.0337302	1008
5	rs2545475	T	C	0.949405	1008
5	rs192970917	T	C	0.00694444	1008
5	rs10939882	G	A	0.915675	1008
5	rs2613632	A	C	0.0337302	1008
5	rs11744226	G	A	0.104167	1008
5	rs79926751	C	A	0.0823413	1008
5	rs2112365	C	T	0.915675	1008
5	rs78579471	G	A	0.0486111	1008
5	rs1460961	A	G	0.811508	1008
5	rs6869073	C	G	0.949405	1008
5	rs1841504	A	G	0.0337302	1008
5	rs143872074	A	G	0.0287698	1008
5	rs77691613	C	T	0.047619	1008
5	rs7706753	A	G	0.915675	1008
5	rs74985265	G	T	0.047619	1008
5	rs295581	T	C	0.0337302	1008
5	rs59292447	C	G	0.0486111	1008
5	rs7712364	A	T	0.0486111	1008
5	rs295580	A	G	0.0337302	1008
5	rs13186053	T	C	0.117063	1008
5	rs13190305	T	C	0.117063	1008
5	rs11951076	A	G	0.915675	1008
5	rs113445535	C	T	0.0486111	1008
5	rs295578	G	C	0.949405	1008
5	rs79107668	C	G	0.0198413	1008
5	rs295576	C	A	0.0337302	1008
5	rs56159106	A	G	0.915675	1008
5	rs7721096	T	C	0.915675	1008
5	rs295574	A	T	0.0337302	1008
5	rs79210445	T	C	0.220238	1008
5	rs295573	T	C	0.949405	1008
5	rs295572	A	G	0.0337302	1008
5	rs10054247	T	G	0.104167	1008
5	rs159380	G	A	0.949405	1008
5	rs159378	G	A	0.949405	1008
5	rs159377	T	C	0.949405	1008
5	rs295570	A	C	0.0337302	1008
5	rs80120114	T	A	0.0486111	1008
5	rs159376	A	G	0.949405	1008
5	rs159375	G	A	0.949405	1008
5	rs6893210	A	T	0.0486111	1008
5	rs159374	A	G	0.949405	1008
5	rs159373	T	G	0.0337302	1008
5	rs1563908	A	G	0.0863095	1008
5	rs34637	G	A	0.949405	1008
5	rs34636	G	A	0.949405	1008
5	rs39661	A	G	0.949405	1008
5	rs295569	T	C	0.949405	1008
5	rs13163684	T	C	0.100198	1008
5	rs159371	G	A	0.948413	1008
5	rs295568	C	T	0.0337302	1008
5	rs256375	T	C	0.949405	1008
5	rs298630	A	C	0.0337302	1008
5	rs298631	G	T	0.0337302	1008
5	rs159536	A	G	0.809524	1008
5	rs557092	G	A	0.0337302	1008
5	rs810884	A	G	0.950397	1008
5	rs810883	G	A	0.949405	1008
5	rs159535	T	C	0.799603	1008
5	rs298626	T	C	0.0337302	1008
5	rs298627	C	A	0.0337302	1008
5	rs298628	T	C	0.0337302	1008
5	rs2545503	T	C	0.949405	1008
5	rs298629	C	T	0.915675	1008
5	rs76253290	A	G	0.107143	1008
5	rs498497	T	A	0.0337302	1008
5	rs1460962	T	C	0.0109127	1008
5	rs150902376	G	A	0.0188492	1008
5	rs6863749	C	T	0.0486111	1008
5	rs34608	A	G	0.798611	1008
5	rs376720741	T	A	0.0267857	1008
5	rs2270822	C	T	0.0486111	1008
5	rs34625	A	C	0.915675	1008
5	rs34624	G	A	0.949405	1008
5	rs74366686	C	A	0.0486111	1008
5	rs34623	T	C	0.949405	1008
5	rs34621	C	T	0.949405	1008
5	rs34620	A	T	0.0555556	1008
5	rs295530	G	C	0.0337302	1008
5	rs34619	G	A	0.798611	1008
5	rs7723754	C	T	0.0486111	1008
5	rs295529	A	C	0.0337302	1008
5	rs159537	C	T	0.915675	1008
5	rs116200242	T	C	0.00297619	1008
5	rs124898	A	C	0.949405	1008
5	rs159358	T	C	0.949405	1008
5	rs295526	G	A	0.0337302	1008
5	rs159357	C	G	0.949405	1008
5	rs150633963	G	A	0.015873	1008
5	rs10076568	T	C	0.117063	1008
5	rs7718028	C	G	0.0486111	1008
5	rs295525	A	G	0.0337302	1008
5	rs295524	A	G	0.949405	1008
5	rs298638	G	T	0.210317	1008
5	rs295523	G	A	0.0337302	1008
5	rs295522	A	G	0.949405	1008
5	rs10514906	A	T	0.0486111	1008
5	rs78315696	G	A	0.0198413	1008
5	rs298625	A	G	0.0337302	1008
5	rs9291707	T	G	0.117063	1008
5	rs34617	A	G	0.915675	1008
5	rs34616	A	G	0.915675	1008
5	rs298624	G	A	0.0337302	1008
5	rs34614	A	G	0.949405	1008
5	rs34613	C	T	0.915675	1008
5	rs10075959	C	T	0.117063	1008
5	rs34610	C	G	0.949405	1008
5	rs13185516	A	C	0.100198	1008
5	rs34609	G	A	0.915675	1008
5	rs256376	A	G	0.949405	1008
5	rs10052753	G	A	0.108135	1008
5	rs12186613	G	T	0.0337302	1008
5	rs1072667	A	G	0.0992063	1008
5	rs10069718	A	G	0.138889	1008
5	rs295550	C	A	0.030754	1008
5	rs117569673	A	T	0.0406746	1008
5	rs4700410	G	A	0.047619	1008
5	rs62366190	C	G	0.456349	1008
5	rs10055076	G	A	0.121032	1008
5	rs159539	C	T	0.829365	1008
5	rs295549	C	T	0.030754	1008
5	rs159540	A	G	0.967262	1008
5	rs295548	C	G	0.030754	1008
5	rs159542	G	A	0.829365	1008
5	rs295547	T	C	0.030754	1008
5	rs75466780	T	C	0.030754	1008
5	rs159543	A	G	0.784722	1008
5	rs28409386	A	T	0.135913	1008
5	rs295546	G	T	0.030754	1008
5	rs10471505	C	A	0.135913	1008
5	rs295545	G	A	0.030754	1008
5	rs295544	A	G	0.078373	1008
5	rs173946	T	C	0.78373	1008
5	rs295543	G	C	0.078373	1008
5	rs113804356	C	A	0.047619	1008
5	rs159544	A	G	0.78373	1008
5	rs295542	C	T	0.030754	1008
5	rs77007672	G	A	0.047619	1008
5	rs295541	C	A	0.030754	1008
5	rs139450692	A	C	0.0128968	1008
5	rs181840257	T	G	0.0138889	1008
5	rs191376373	C	T	0.0218254	1008
5	rs73099826	G	C	0.047619	1008
5	rs111309770	G	C	0.047619	1008
5	rs116860342	G	T	0.118056	1008
5	rs295540	A	G	0.214286	1008
5	rs145501821	G	A	0.047619	1008
5	rs295539	G	A	0.030754	1008
5	rs11741215	G	T	0.00396825	1008
5	rs118060801	C	T	0.030754	1008
5	rs159538	C	T	0.839286	1008
5	rs543536137	A	G	0.0218254	1008
5	rs117435654	T	C	0.00595238	1008
5	rs171748	A	G	0.785714	1008
5	rs194369	A	G	0.785714	1008
5	rs167190	A	G	0.0863095	1008
5	rs256374	A	G	0.785714	1008
5	rs159365	A	G	0.872024	1008
5	rs11745696	C	A	0.125992	1008
5	rs256372	C	T	0.785714	1008
5	rs71630094	G	A	0.126984	1008
5	rs149086116	C	T	0.0138889	1008
5	rs150534	G	A	0.784722	1008
5	rs67148734	G	T	0.126984	1008
5	rs190947	T	C	0.784722	1008
5	rs298633	G	A	0.0853175	1008
5	rs177114	A	C	0.785714	1008
5	rs591268	G	A	0.0853175	1008
5	rs11956542	G	T	0.126984	1008
5	rs11959961	T	C	0.126984	1008
5	rs17421093	C	T	0.126984	1008
5	rs298632	G	A	0.0863095	1008
5	rs56219078	T	C	0.595238	1008
5	rs11954384	A	G	0.126984	1008
5	rs64409	G	A	0.0863095	1008
5	rs298634	T	A	0.0863095	1008
5	rs34635	A	G	0.128968	1008
5	rs34634	C	T	0.784722	1008
5	rs581318	A	T	0.784722	1008
5	rs589794	G	A	0.784722	1008
5	rs702565	A	C	0.78373	1008
5	rs2898321	G	A	0.127976	1008
5	rs295535	G	A	0.0863095	1008
5	rs6867285	T	C	0.872024	1008
5	rs75599697	T	C	0.0863095	1008
5	rs159364	A	G	0.91369	1008
5	rs295534	G	A	0.0873016	1008
5	rs187482937	T	C	0.00297619	1008
5	rs117852712	A	G	0.030754	1008
5	rs117405220	T	C	0.0863095	1008
5	rs40506	T	C	0.782738	1008
5	rs575464	C	T	0.0297619	1008
5	rs78281012	C	G	0.0863095	1008
5	rs34631	T	C	0.782738	1008
5	rs143218496	G	A	0.00892857	1008
5	rs76015421	C	T	0.0863095	1008
5	rs13181515	A	C	0.128968	1008
5	rs13181517	A	T	0.128968	1008
5	rs10514905	A	G	0.0863095	1008
5	rs13183007	C	A	0.128968	1008
5	rs76779515	C	G	0.0257937	1008
5	rs141711917	G	A	0.0376984	1008
5	rs159360	C	A	0.782738	1008
5	rs79051399	C	T	0.0863095	1008
5	rs2055375	T	G	0.781746	1008
5	rs10939886	A	T	0.781746	1008
5	rs12513581	T	C	0.78373	1008
5	rs7443733	T	C	0.78373	1008
5	rs76560656	A	T	0.0853175	1008
5	rs7444594	T	G	0.78373	1008
5	rs4699973	A	G	0.78373	1008
5	rs7712204	T	G	0.78373	1008
5	rs116910169	T	A	0.0525794	1008
5	rs6449522	A	T	0.78373	1008
5	rs538885447	T	G	0.0218254	1008
5	rs77250761	T	C	0.784722	1008
5	rs183917832	C	A	0.0218254	1008
5	rs12522729	T	A	0.0585317	1008
5	rs79653080	G	A	0.302579	1008
5	rs9291710	C	A	0.785714	1008
5	rs6876627	A	G	0.0853175	1008
5	rs78949775	G	A	0.188492	1008
5	rs181810641	G	A	0.014881	1008
5	rs35185283	C	T	0.128968	1008
5	rs6889637	G	A	0.0853175	1008
5	rs11745179	G	A	0.128968	1008
5	rs11745233	G	A	0.128968	1008
5	rs6864095	G	T	0.78373	1008
5	rs6864489	A	G	0.78373	1008
5	rs13183464	T	G	0.128968	1008
5	rs62366215	C	G	0.787698	1008
5	rs6868457	T	C	0.787698	1008
5	rs72759289	G	A	0.077381	1008
5	rs74568270	G	A	0.0585317	1008
5	rs77136149	A	G	0.0605159	1008
5	rs7737448	G	C	0.861111	1008
5	rs7705381	C	T	0.861111	1008
5	rs78619024	C	T	0.0605159	1008
5	rs10062338	T	A	0.861111	1008
5	rs7448844	T	C	0.865079	1008
5	rs13167234	A	G	0.925595	1008
5	rs13187871	T	C	0.921627	1008
5	rs4700415	T	C	0.921627	1008
5	rs67749311	A	G	0.078373	1008
5	rs10939888	A	G	0.861111	1008
5	rs4379148	C	A	0.921627	1008
5	rs4540126	T	C	0.861111	1008
5	rs12696979	T	A	0.861111	1008
5	rs12696980	T	C	0.861111	1008
5	rs13355792	T	C	0.921627	1008
5	rs12189426	G	A	0.861111	1008
5	rs139631421	G	T	0.125	1008
5	rs185092528	G	T	0.100198	1008
5	rs75190473	A	T	0.0605159	1008
5	rs10939891	T	G	0.920635	1008
5	rs4235485	C	A	0.921627	1008
5	rs12696981	C	G	0.921627	1008
5	rs12696982	T	C	0.911706	1008
5	rs6867417	G	A	0.85119	1008
5	rs6867268	C	T	0.85119	1008
5	rs7708674	C	T	0.0605159	1008
5	rs11949390	G	A	0.0873016	1008
5	rs58939856	C	T	0.0605159	1008
5	rs36198109	G	A	0.0605159	1008
5	rs4640746	A	C	0.911706	1008
5	rs57793854	A	T	0.0605159	1008
5	rs6449523	C	A	0.911706	1008
5	rs4441832	A	G	0.850198	1008
5	rs6885308	G	T	0.0615079	1008
5	rs4400074	T	C	0.850198	1008
5	rs10044874	A	G	0.0605159	1008
5	rs4315878	A	G	0.911706	1008
5	rs9291714	T	C	0.0605159	1008
5	rs9291715	T	A	0.0605159	1008
5	rs12518152	C	T	0.850198	1008
5	rs12523278	A	G	0.835317	1008
5	rs72759299	C	T	0.0882937	1008
5	rs10939892	T	C	0.149802	1008
5	rs10939893	C	A	0.149802	1008
5	rs13175564	T	C	0.149802	1008
5	rs35310874	A	G	0.850198	1008
5	rs6882613	C	T	0.0615079	1008
5	rs9291718	C	T	0.850198	1008
5	rs34439016	G	A	0.149802	1008
5	rs10461467	T	A	0.850198	1008
5	rs10939894	A	G	0.0873016	1008
5	rs10939895	A	G	0.0873016	1008
5	rs75465653	A	G	0.0625	1008
5	rs10434526	T	C	0.85119	1008
5	rs74590125	C	A	0.0615079	1008
5	rs10065444	C	T	0.85119	1008
5	rs79180789	C	A	0.0595238	1008
5	rs7721603	T	C	0.0873016	1008
5	rs79014964	C	T	0.0615079	1008
5	rs72761408	T	A	0.0863095	1008
5	rs11747588	C	G	0.0873016	1008
5	rs10471510	A	C	0.848214	1008
5	rs117925581	G	C	0.103175	1008
5	rs13179814	C	T	0.0902778	1008
5	rs62366231	G	A	0.0902778	1008
5	rs77792384	G	A	0.0625	1008
5	rs73103614	G	T	0.0625	1008
5	rs142946043	A	G	0.0456349	1008
5	rs79513808	C	T	0.0625	1008
5	rs6885499	T	G	0.847222	1008
5	rs6864367	A	G	0.847222	1008
5	rs10041973	C	T	0.909722	1008
5	rs4699974	G	A	0.847222	1008
5	rs4699975	G	T	0.847222	1008
5	rs10042872	G	C	0.0615079	1008
5	rs182352689	A	C	0.0525794	1008
5	rs150056678	C	T	0.0168651	1008
5	rs79799370	A	G	0.0496032	1008
5	rs4129437	T	C	0.149802	1008
5	rs10079986	C	T	0.0615079	1008
5	rs75097745	T	C	0.0615079	1008
5	rs79187860	G	C	0.0615079	1008
5	rs6449524	G	C	0.0615079	1008
5	rs6869228	G	A	0.0615079	1008
5	rs7444792	T	C	0.232143	1008
5	rs139324268	C	A	0.0138889	1008
5	rs4352559	T	C	0.465278	1008
5	rs4382119	T	C	0.0267857	1008
5	rs117097473	G	T	0.0267857	1008
5	rs6867278	C	G	0.218254	1008
5	rs6889338	T	G	0.228175	1008
5	rs59628996	G	C	0.0267857	1008
5	rs4546329	C	T	0.228175	1008
5	rs13171223	G	A	0.191468	1008
5	rs6449525	C	T	0.218254	1008
5	rs13182603	G	A	0.200397	1008
5	rs4452517	C	T	0.0267857	1008
5	rs11743133	G	A	0.191468	1008
5	rs6449526	A	G	0.218254	1008
5	rs6860599	C	G	0.218254	1008
5	rs13154663	G	A	0.191468	1008
5	rs13154581	A	T	0.136905	1008
5	rs76608909	G	A	0.12996	1008
5	rs12188621	A	G	0.0267857	1008
5	rs150969213	C	T	0.0198413	1008
5	rs6449527	C	G	0.218254	1008
5	rs28685817	G	A	0.0267857	1008
5	rs117241746	C	T	0.0198413	1008
5	rs4391122	A	G	0.218254	1008
5	rs151209044	T	G	0.0386905	1008
5	rs4544785	T	C	0.191468	1008
5	rs73105361	A	G	0.0267857	1008
5	rs10939897	C	T	0.19246	1008
5	rs7443842	G	T	0.467262	1008
5	rs4513641	T	C	0.191468	1008
5	rs74948200	T	C	0.0347222	1008
5	rs4409043	G	A	0.191468	1008
5	rs4583848	A	C	0.218254	1008
5	rs13164720	C	T	0.191468	1008
5	rs73105363	G	T	0.0267857	1008
5	rs10471513	G	A	0.0724206	1008
5	rs12188882	G	A	0.0267857	1008
5	rs4235486	A	G	0.218254	1008
5	rs4421060	A	G	0.218254	1008
5	rs7704636	T	G	0.19246	1008
5	rs13174916	A	G	0.191468	1008
5	rs10044518	C	A	0.0267857	1008
5	rs10044575	G	C	0.0267857	1008
5	rs77447831	G	A	0.0992063	1008
5	rs147810439	C	T	0.0257937	1008
5	rs375392922	G	A	0.0178571	1008
5	rs117517222	T	C	0.030754	1008
5	rs13162866	C	T	0.191468	1008
5	rs6870349	G	A	0.190476	1008
5	rs11747144	C	T	0.190476	1008
5	rs11960587	T	A	0.0922619	1008
5	rs13156118	T	C	0.093254	1008
5	rs6881622	A	G	0.191468	1008
5	rs10939898	G	A	0.204365	1008
5	rs4323189	T	A	0.0257937	1008
5	rs79001797	C	G	0.21131	1008
5	rs4132385	G	T	0.233135	1008
5	rs78064954	C	T	0.10119	1008
5	rs6890684	A	G	0.261905	1008
5	rs34599407	T	G	0.758929	1008
5	rs77132701	T	C	0.213294	1008
5	rs78029181	G	A	0.125	1008
5	rs34027100	T	A	0.077381	1008
5	rs34323293	G	A	0.077381	1008
5	rs7701440	T	C	0.214286	1008
5	rs4700418	C	G	0.417659	1008
5	rs5027472	C	G	0.213294	1008
5	rs11954859	C	A	0.416667	1008
5	rs4276369	A	G	0.213294	1008
5	rs370521708	T	C	0.00694444	1008
5	rs75429795	G	T	0.0724206	1008
5	rs111274143	G	T	0.0724206	1008
5	rs76811816	C	T	0.202381	1008
5	rs182728817	G	T	0.195437	1008
5	rs75989234	C	T	0.135913	1008
5	rs6893130	T	C	0.135913	1008
5	rs4590138	C	T	0.135913	1008
5	rs181473692	A	G	0.014881	1008
5	rs117900915	A	G	0.183532	1008
5	rs4484384	A	G	0.213294	1008
5	rs74465877	T	C	0.00992063	1008
5	rs117482093	G	C	0.0248016	1008
5	rs6449528	G	A	0.213294	1008
5	rs4604142	C	T	0.213294	1008
5	rs6449529	T	C	0.213294	1008
5	rs144131696	C	T	0.0208333	1008
5	rs10939900	C	T	0.213294	1008
5	rs146064793	A	G	0.00992063	1008
5	rs117561986	T	G	0.00892857	1008
5	rs7724551	G	A	0.213294	1008
5	rs74807749	G	C	0.135913	1008
5	rs56035042	A	G	0.213294	1008
5	rs55819324	C	T	0.077381	1008
5	rs11750589	G	A	0.213294	1008
5	rs13188327	A	G	0.213294	1008
5	rs74736625	A	G	0.205357	1008
5	rs74962191	T	C	0.030754	1008
5	rs13181015	A	G	0.213294	1008
5	rs139762417	T	C	0.0248016	1008
5	rs78149913	C	T	0.118056	1008
5	rs13169711	G	A	0.213294	1008
5	rs13170135	A	G	0.213294	1008
5	rs75686262	C	T	0.202381	1008
5	rs56885035	A	G	0.135913	1008
5	rs7446236	T	A	0.077381	1008
5	rs7700289	C	T	0.213294	1008
5	rs146067508	A	G	0.0297619	1008
5	rs13168165	G	A	0.077381	1008
5	rs7445500	A	G	0.135913	1008
5	rs6881765	G	A	0.213294	1008
5	rs34739794	A	G	0.213294	1008
5	rs78690404	G	A	0.135913	1008
5	rs76749324	T	A	0.0198413	1008
5	rs6449530	G	A	0.214286	1008
5	rs4392578	G	A	0.213294	1008
5	rs35704054	G	C	0.077381	1008
5	rs189385649	C	T	0.0327381	1008
5	rs73107409	C	A	0.135913	1008
5	rs12189001	G	A	0.213294	1008
5	rs11738493	C	T	0.0763889	1008
5	rs13162358	T	C	0.213294	1008
5	rs13158675	C	T	0.213294	1008
5	rs62368660	C	T	0.213294	1008
5	rs6877610	A	C	0.213294	1008
5	rs117160234	A	G	0.015873	1008
5	rs79931464	A	C	0.0684524	1008
5	rs62368661	T	C	0.077381	1008
5	rs79535748	G	A	0.135913	1008
5	rs6860608	G	A	0.213294	1008
5	rs35262187	G	A	0.213294	1008
5	rs10939901	C	T	0.213294	1008
5	rs11743218	C	T	0.212302	1008
5	rs60886975	C	A	0.213294	1008
5	rs12518479	C	G	0.213294	1008
5	rs79793234	G	A	0.161706	1008
5	rs12520628	C	G	0.213294	1008
5	rs79942193	C	G	0.135913	1008
5	rs13178686	C	G	0.213294	1008
5	rs7727824	T	C	0.214286	1008
5	rs11746741	C	G	0.078373	1008
5	rs78369853	G	T	0.078373	1008
5	rs57709834	A	G	0.135913	1008
5	rs188632567	A	G	0.00694444	1008
5	rs7734879	C	A	0.214286	1008
5	rs6449531	G	A	0.214286	1008
5	rs143786729	A	G	0.00992063	1008
5	rs149262078	C	T	0.204365	1008
5	rs6449532	C	T	0.214286	1008
5	rs6894675	G	C	0.214286	1008
5	rs12188627	A	G	0.214286	1008
5	rs12187112	G	A	0.214286	1008
5	rs62368664	A	C	0.078373	1008
5	rs6449533	T	C	0.21131	1008
5	rs12522321	A	T	0.0426587	1008
5	rs77328955	A	G	0.205357	1008
5	rs10939902	T	C	0.214286	1008
5	rs74646315	C	T	0.135913	1008
5	rs6885005	T	A	0.214286	1008
5	rs7709645	G	C	0.214286	1008
5	rs188956051	C	T	0.0248016	1008
5	rs7714712	C	A	0.214286	1008
5	rs7720894	G	C	0.430556	1008
5	rs11958102	G	C	0.227183	1008
5	rs11743711	T	C	0.223214	1008
5	rs11950318	C	G	0.223214	1008
5	rs13171757	C	T	0.223214	1008
5	rs7719676	A	G	0.993056	1008
5	rs12520195	T	A	0.142857	1008
5	rs12522647	A	G	0.223214	1008
5	rs10041978	G	A	0.223214	1008
5	rs1445979	T	A	0.223214	1008
5	rs1348716	G	A	0.214286	1008
5	rs13174756	C	T	0.0803571	1008
5	rs7722810	A	T	0.223214	1008
5	rs74825745	C	T	0.142857	1008
5	rs13162694	T	C	0.223214	1008
5	rs76561424	C	A	0.0396825	1008
5	rs10939903	T	C	0.223214	1008
5	rs13185783	A	T	0.255952	1008
5	rs6881799	T	A	0.223214	1008
5	rs150187198	C	G	0.195437	1008
5	rs117469114	C	T	0.00793651	1008
5	rs34993457	A	G	0.0714286	1008
5	rs1986252	A	G	0.214286	1008
5	rs12517711	T	C	0.223214	1008
5	rs13157657	C	A	0.214286	1008
5	rs10514908	T	C	0.0714286	1008
5	rs10514909	C	A	0.0714286	1008
5	rs1477355	T	C	0.223214	1008
5	rs6449535	T	G	0.223214	1008
5	rs6882136	G	A	0.212302	1008
5	rs79245278	C	A	0.142857	1008
5	rs78393020	A	G	0.0327381	1008
5	rs11954430	G	A	0.215278	1008
5	rs6895046	T	C	0.214286	1008
5	rs13166934	G	A	0.214286	1008
5	rs13171497	A	C	0.214286	1008
5	rs13172080	A	G	0.214286	1008
5	rs7717082	T	C	0.214286	1008
5	rs13170262	T	C	0.214286	1008
5	rs10074255	T	C	0.820437	1008
5	rs13160801	C	G	0.214286	1008
5	rs7714457	C	T	0.214286	1008
5	rs7719647	G	A	0.214286	1008
5	rs1374043	G	A	0.214286	1008
5	rs13158938	A	T	0.0714286	1008
5	rs13163970	C	A	0.214286	1008
5	rs11747564	C	A	0.214286	1008
5	rs188322430	G	T	0.0119048	1008
5	rs55838118	G	A	0.214286	1008
5	rs17338553	C	A	0.0714286	1008
5	rs7443602	A	T	0.214286	1008
5	rs12517679	T	C	0.142857	1008
5	rs117585159	G	A	0.105159	1008
5	rs140762009	G	C	0.0337302	1008
5	rs7732234	C	T	0.214286	1008
5	rs117636920	G	A	0.0208333	1008
5	rs13157831	C	T	0.214286	1008
5	rs1363892	A	T	0.214286	1008
5	rs16891822	A	G	0.142857	1008
5	rs79316161	A	G	0.0198413	1008
5	rs10060668	G	C	0.00198413	1008
5	rs13186194	T	C	0.214286	1008
5	rs13166779	G	C	0.0724206	1008
5	rs6873712	C	A	0.214286	1008
5	rs145532115	C	A	0.030754	1008
5	rs6874264	C	T	0.214286	1008
5	rs6874266	A	G	0.214286	1008
5	rs6878927	G	T	0.214286	1008
5	rs16891878	C	T	0.105159	1008
5	rs151322924	C	T	0.0248016	1008
5	rs78922867	G	C	0.175595	1008
5	rs141955747	C	T	0.0198413	1008
5	rs1445981	G	A	0.214286	1008
5	rs10223052	A	G	0.487103	1008
5	rs13156100	G	A	0.214286	1008
5	rs75674370	G	A	0.141865	1008
5	rs77996320	G	A	0.140873	1008
5	rs61431275	G	A	0.141865	1008
5	rs2053693	C	T	0.214286	1008
5	rs13159018	G	A	0.214286	1008
5	rs6865624	A	T	0.214286	1008
5	rs16891983	A	G	0.142857	1008
5	rs1445976	G	C	0.214286	1008
5	rs2053694	T	C	0.214286	1008
5	rs13170519	C	G	0.0714286	1008
5	rs11741726	A	G	0.0724206	1008
5	rs10939905	G	T	0.214286	1008
5	rs11742658	A	G	0.214286	1008
5	rs145919109	A	T	0.0297619	1008
5	rs13158413	A	T	0.213294	1008
5	rs13159349	C	G	0.0674603	1008
5	rs141624936	T	A	0.0674603	1008
5	rs12655178	T	C	0.174603	1008
5	rs79683912	A	G	0.142857	1008
5	rs2034239	T	C	0.214286	1008
5	rs78948561	T	C	0.030754	1008
5	rs13166910	T	C	0.0714286	1008
5	rs150334703	G	A	0.0674603	1008
5	rs11952146	T	C	0.214286	1008
5	rs6890351	T	C	0.214286	1008
5	rs13162534	A	G	0.0724206	1008
5	rs13167695	G	A	0.0714286	1008
5	rs13179091	C	T	0.215278	1008
5	rs13179617	G	T	0.214286	1008
5	rs13185068	G	C	0.214286	1008
5	rs13188685	A	G	0.214286	1008
5	rs13172084	T	C	0.214286	1008
5	rs75899430	C	A	0.141865	1008
5	rs6879809	G	A	0.214286	1008
5	rs13159166	T	G	0.22123	1008
5	rs16892286	T	A	0.141865	1008
5	rs79053743	G	T	0.0436508	1008
5	rs16892307	A	G	0.142857	1008
5	rs12519658	G	A	0.141865	1008
5	rs1045352	A	C	0.214286	1008
5	rs10514910	C	T	0.141865	1008
5	rs2276987	T	C	0.214286	1008
5	rs190615609	C	T	0.00892857	1008
5	rs78846350	G	T	0.0168651	1008
5	rs17424296	G	A	0.0724206	1008
5	rs16892374	C	A	0.141865	1008
5	rs10053166	A	G	0.0793651	1008
5	rs6898746	T	A	0.213294	1008
5	rs12188685	G	C	0.0714286	1008
5	rs12188710	G	A	0.0615079	1008
5	rs10059353	A	T	0.271825	1008
5	rs13190437	G	C	0.0694444	1008
5	rs138442341	A	G	0.0228175	1008
5	rs79988488	C	T	0.249008	1008
5	rs1550816	T	C	0.49504	1008
5	rs6890611	T	G	0.564484	1008
5	rs117217565	C	T	0.015873	1008
5	rs16892406	A	G	0.300595	1008
5	rs16892408	C	T	0.191468	1008
5	rs13164150	G	T	0.0664683	1008
5	rs16892410	A	G	0.198413	1008
5	rs13168452	G	A	0.0674603	1008
5	rs4582229	C	T	0.0684524	1008
5	rs116988934	A	G	0.014881	1008
5	rs143656501	C	T	0.0535714	1008
5	rs2084131	A	G	0.555556	1008
5	rs13189938	A	G	0.256944	1008
5	rs13177031	T	A	0.324405	1008
5	rs17340123	C	T	0.0664683	1008
5	rs1445978	T	C	0.547619	1008
5	rs16892436	G	C	0.14881	1008
5	rs77253302	G	T	0.0386905	1008
5	rs80324204	C	T	0.0446429	1008
5	rs16892456	C	T	0.0674603	1008
5	rs16892459	T	C	0.286706	1008
5	rs10053423	C	T	0.272817	1008
5	rs1423326	G	T	0.544643	1008
5	rs6449537	T	C	0.309524	1008
5	rs10042706	A	G	0.246032	1008
5	rs1833832	T	C	0.589286	1008
5	rs74665531	G	A	0.0396825	1008
5	rs11741170	C	A	0.0416667	1008
5	rs1582545	G	A	0.306548	1008
5	rs74506444	G	T	0.0535714	1008
5	rs10059992	G	T	0.305556	1008
5	rs933685	T	C	0.590278	1008
5	rs13164048	T	A	0.0416667	1008
5	rs117238720	C	T	0.0714286	1008
5	rs1971065	C	T	0.782738	1008
5	rs1971513	A	G	0.59127	1008
5	rs10064124	C	G	0.0625	1008
5	rs12518098	C	G	0.240079	1008
5	rs10072118	T	C	0.59127	1008
5	rs6877486	T	A	0.590278	1008
5	rs11746516	A	G	0.0416667	1008
5	rs6872620	A	C	0.592262	1008
5	rs139025911	C	T	0.0119048	1008
5	rs10067201	T	C	0.0505952	1008
5	rs79676188	T	C	0.0218254	1008
5	rs34082374	A	G	0.0644841	1008
5	rs72761471	A	G	0.237103	1008
5	rs13169225	T	G	0.0505952	1008
5	rs10050451	A	G	0.0505952	1008
5	rs146471226	C	T	0.0446429	1008
5	rs11954764	G	A	0.0515873	1008
5	rs10939907	G	A	0.162698	1008
5	rs75180524	T	C	0.0109127	1008
5	rs62364970	A	G	0.195437	1008
5	rs9291728	A	G	0.16369	1008
5	rs75505926	C	T	0.0922619	1008
5	rs16892584	T	G	0.0178571	1008
5	rs2341235	C	T	0.593254	1008
5	rs1965035	A	G	0.164683	1008
5	rs13168127	G	A	0.16369	1008
5	rs62364974	A	G	0.424603	1008
5	rs10939908	A	C	0.162698	1008
5	rs11951472	A	C	0.16369	1008
5	rs117352084	A	C	0.0208333	1008
5	rs10058219	T	C	0.391865	1008
5	rs863088	G	A	0.237103	1008
5	rs75334440	C	T	0.0198413	1008
5	rs10060358	T	C	0.0525794	1008
5	rs442374	A	C	0.506944	1008
5	rs11743162	T	C	0.269841	1008
5	rs383455	T	G	0.50496	1008
5	rs2084134	T	A	0.268849	1008
5	rs2084135	T	C	0.269841	1008
5	rs420518	A	C	0.50496	1008
5	rs10064174	A	C	0.272817	1008
5	rs253185	G	T	0.503968	1008
5	rs117268899	A	G	0.00396825	1008
5	rs7713549	G	A	0.268849	1008
5	rs117856319	A	G	0.0694444	1008
5	rs412649	C	T	0.230159	1008
5	rs79985418	G	C	0.0694444	1008
5	rs381034	G	A	0.230159	1008
5	rs13356781	G	A	0.249008	1008
5	rs374682	T	C	0.269841	1008
5	rs76734393	A	G	0.0674603	1008
5	rs972187	T	C	0.0704365	1008
5	rs422771	G	C	0.270833	1008
5	rs447427	T	C	0.270833	1008
5	rs191934991	C	A	0.00396825	1008
5	rs117409644	C	T	0.0456349	1008
5	rs696887	C	T	0.505952	1008
5	rs701470	C	T	0.50496	1008
5	rs185228	G	A	0.270833	1008
5	rs696888	A	G	0.505952	1008
5	rs696161	C	T	0.505952	1008
5	rs199638343	G	T	0.235119	1008
5	rs10078642	A	G	0.270833	1008
5	rs410386	T	C	0.235119	1008
5	rs701471	A	G	0.50496	1008
5	rs253497	C	T	0.268849	1008
5	rs701472	T	C	0.50496	1008
5	rs253499	C	T	0.267857	1008
5	rs701473	T	A	0.503968	1008
5	rs253503	T	G	0.236111	1008
5	rs701474	C	T	0.503968	1008
5	rs173780	G	A	0.179563	1008
5	rs696889	G	C	0.472222	1008
5	rs117019341	G	A	0.0634921	1008
5	rs696890	T	A	0.239087	1008
5	rs36084	A	G	0.181548	1008
5	rs696891	A	G	0.412698	1008
5	rs10074348	G	A	0.218254	1008
5	rs139108012	C	T	0.0208333	1008
5	rs13190528	A	G	0.00198413	1008
5	rs77975443	G	A	0.0297619	1008
5	rs895381	T	C	0.763889	1008
5	rs895382	C	T	0.756944	1008
5	rs6880967	A	G	0.763889	1008
5	rs56257445	G	A	0.583333	1008
5	rs4699977	G	A	0.583333	1008
5	rs253184	T	C	0.764881	1008
5	rs12517746	A	G	0.58631	1008
5	rs2455386	A	G	0.765873	1008
5	rs144881081	T	A	0.047619	1008
5	rs4699978	G	T	0.563492	1008
5	rs2030892	A	G	0.816468	1008
5	rs183900864	G	A	0.00198413	1008
5	rs12518216	A	T	0.405754	1008
5	rs73760095	G	T	0.162698	1008
5	rs6861818	C	T	0.094246	1008
5	rs409912	A	G	0.0625	1008
5	rs10053221	C	A	0.094246	1008
5	rs56300029	C	T	0.00297619	1008
5	rs9291730	C	G	0.483135	1008
5	rs11951145	G	A	0.0952381	1008
5	rs11951156	C	T	0.0962302	1008
5	rs6883945	C	T	0.0952381	1008
5	rs6449539	A	C	0.0952381	1008
5	rs77997006	C	T	0.0744048	1008
5	rs17426483	T	C	0.0952381	1008
5	rs36091	G	A	0.15377	1008
5	rs36090	C	T	0.0585317	1008
5	rs4413488	G	A	0.0952381	1008
5	rs42881	T	C	0.832341	1008
5	rs36089	G	A	0.832341	1008
5	rs6871345	C	G	0.0952381	1008
5	rs56241055	G	A	0.0952381	1008
5	rs141924830	A	T	0.420635	1008
5	rs42880	G	A	0.15377	1008
5	rs113176167	G	A	0.0952381	1008
5	rs7727255	A	G	0.0952381	1008
5	rs26914	T	C	0.744048	1008
5	rs9291731	C	G	0.418651	1008
5	rs26913	C	T	0.729167	1008
5	rs36088	A	G	0.74504	1008
5	rs1910026	C	T	0.0952381	1008
5	rs57300882	C	T	0.094246	1008
5	rs76375961	C	T	0.0704365	1008
5	rs62365020	C	T	0.0952381	1008
5	rs149610341	T	C	0.0277778	1008
5	rs1354138	T	G	0.094246	1008
5	rs10073941	C	G	0.0952381	1008
5	rs17348492	T	C	0.0992063	1008
5	rs12514870	C	G	0.453373	1008
5	rs26912	T	C	0.078373	1008
5	rs76091073	G	C	0.0218254	1008
5	rs10514914	G	T	0.0555556	1008
5	rs7715669	G	A	0.212302	1008
5	rs396712	T	C	0.00694444	1008
5	rs1867732	T	G	0.702381	1008
5	rs55821052	G	A	0.186508	1008
5	rs78764712	T	C	0.047619	1008
5	rs62365023	T	C	0.676587	1008
5	rs16893212	C	T	0.00396825	1008
5	rs13174785	C	A	0.328373	1008
5	rs2455404	G	A	0.587302	1008
5	rs2441136	C	G	0.127976	1008
5	rs2455388	T	A	0.305556	1008
5	rs2463066	T	C	0.128968	1008
5	rs2455403	T	G	0.126984	1008
5	rs57617820	G	A	0.460317	1008
5	rs2937840	C	G	0.126984	1008
5	rs142514247	C	T	0.0218254	1008
5	rs6899064	G	A	0.178571	1008
5	rs1880849	C	A	0.772817	1008
5	rs6880041	T	A	0.178571	1008
5	rs1569022	C	G	0.462302	1008
5	rs379212	A	G	0.127976	1008
5	rs444797	A	T	0.305556	1008
5	rs253486	T	A	0.126984	1008
5	rs253487	C	T	0.302579	1008
5	rs12654033	A	T	0.464286	1008
5	rs194139	G	C	0.767857	1008
5	rs12658207	C	A	0.464286	1008
5	rs253177	A	G	0.28869	1008
5	rs141033303	G	A	0.0238095	1008
5	rs7728181	T	C	0.176587	1008
5	rs1501841	A	G	0.625	1008
5	rs403043	C	T	0.780754	1008
5	rs446275	G	A	0.780754	1008
5	rs7714841	A	G	0.169643	1008
5	rs13172214	A	T	0.151786	1008
5	rs438600	G	A	0.781746	1008
5	rs11738335	T	G	0.169643	1008
5	rs12654405	A	G	0.447421	1008
5	rs138055741	G	A	0.0327381	1008
5	rs424876	G	A	0.781746	1008
5	rs79828896	G	A	0.031746	1008
5	rs11750531	G	C	0.168651	1008
5	rs16893320	G	T	0.168651	1008
5	rs16893322	G	C	0.168651	1008
5	rs16893327	T	C	0.448413	1008
5	rs35438183	G	T	0.165675	1008
5	rs554052	G	C	0.779762	1008
5	rs12522477	G	T	0.447421	1008
5	rs144806714	G	A	0.0238095	1008
5	rs430637	T	C	0.162698	1008
5	rs16875007	T	A	0.447421	1008
5	rs117217701	G	A	0.0188492	1008
5	rs2280686	G	A	0.4375	1008
5	rs40148	G	A	0.777778	1008
5	rs77316617	T	G	0.206349	1008
5	rs80009853	C	T	0.0406746	1008
5	rs4700422	G	A	0.439484	1008
5	rs36032	T	G	0.337302	1008
5	rs77062879	T	C	0.0248016	1008
5	rs36033	T	C	0.606151	1008
5	rs4700423	A	G	0.439484	1008
5	rs40345	G	T	0.166667	1008
5	rs41180	G	A	0.780754	1008
5	rs16893398	T	A	0.449405	1008
5	rs13175381	A	G	0.170635	1008
5	rs2441134	C	T	0.156746	1008
5	rs6883938	G	T	0.170635	1008
5	rs2455486	A	C	0.606151	1008
5	rs4700424	C	A	0.174603	1008
5	rs1467350	A	T	0.605159	1008
5	rs1664960	A	G	0.779762	1008
5	rs2280687	A	G	0.438492	1008
5	rs414976	C	A	0.605159	1008
5	rs446248	C	T	0.779762	1008
5	rs11741636	G	A	0.170635	1008
5	rs36049	A	G	0.337302	1008
5	rs26911	A	G	0.775794	1008
5	rs16893470	T	C	0.438492	1008
5	rs36072	T	C	0.785714	1008
5	rs148839574	C	G	0.0496032	1008
5	rs12523615	A	G	0.503968	1008
5	rs12518552	G	A	0.697421	1008
5	rs432733	G	A	0.179563	1008
5	rs410850	G	A	0.347222	1008
5	rs7704929	A	G	0.173611	1008
5	rs11746049	C	T	0.165675	1008
5	rs389441	A	G	0.889881	1008
5	rs12659270	T	C	0.00694444	1008
5	rs391101	T	G	0.998016	1008
5	rs11747208	G	C	0.168651	1008
5	rs11750644	T	C	0.166667	1008
5	rs6880870	G	T	0.717262	1008
5	rs16893553	C	G	0.166667	1008
5	rs6896690	C	T	0.170635	1008
5	rs10514916	A	G	0.544643	1008
5	rs1501845	A	G	0.173611	1008
5	rs72647204	C	T	0.645833	1008
5	rs13156487	C	T	0.173611	1008
5	rs39695	C	T	0.178571	1008
5	rs4700425	C	T	0.544643	1008
5	rs16893642	G	T	0.544643	1008
5	rs73111252	C	A	0.094246	1008
5	rs4700426	T	C	0.804563	1008
5	rs4700427	G	A	0.544643	1008
5	rs4145723	G	A	0.544643	1008
5	rs16893676	T	C	0.094246	1008
5	rs16893680	T	C	0.544643	1008
5	rs201559987	C	T	0.00694444	1008
5	rs16893684	A	G	0.544643	1008
5	rs16893687	G	A	0.645833	1008
5	rs13188780	G	C	0.805556	1008
5	rs6882777	T	C	0.805556	1008
5	rs76767126	G	A	0.00694444	1008
5	rs60167838	A	G	0.094246	1008
5	rs402996	T	C	0.19246	1008
5	rs16893701	A	G	0.545635	1008
5	rs76879835	A	G	0.545635	1008
5	rs377667	T	C	0.19246	1008
5	rs73111286	T	C	0.0952381	1008
5	rs58983571	C	A	0.545635	1008
5	rs13175459	A	G	0.157738	1008
5	rs381182	T	C	0.19246	1008
5	rs1501844	T	A	0.545635	1008
5	rs1501843	G	T	0.545635	1008
5	rs409465	T	C	0.19246	1008
5	rs58324429	C	T	0.0952381	1008
5	rs11743540	A	G	0.805556	1008
5	rs79069878	A	G	0.00694444	1008
5	rs1393176	T	C	0.0952381	1008
5	rs1393175	G	A	0.0952381	1008
5	rs4472220	A	G	0.0952381	1008
5	rs55680328	C	T	0.545635	1008
5	rs1604441	A	G	0.545635	1008
5	rs1604440	A	T	0.545635	1008
5	rs1580860	A	T	0.80754	1008
5	rs1580859	A	T	0.647817	1008
5	rs59222977	T	C	0.0952381	1008
5	rs73113106	T	C	0.0952381	1008
5	rs11740126	G	A	0.157738	1008
5	rs2937830	T	C	0.194444	1008
5	rs1393174	G	C	0.194444	1008
5	rs2937831	T	G	0.454365	1008
5	rs2950219	C	T	0.454365	1008
5	rs7722134	C	T	0.157738	1008
5	rs12654255	G	A	0.00694444	1008
5	rs12654292	G	A	0.102183	1008
5	rs2030888	T	C	0.362103	1008
5	rs153384	C	T	0.106151	1008
5	rs2950220	C	T	0.360119	1008
5	rs74428954	G	A	0.00694444	1008
5	rs76567284	C	T	0.0972222	1008
5	rs79474763	G	A	0.0972222	1008
5	rs2937832	T	C	0.10119	1008
5	rs11743702	G	A	0.152778	1008
5	rs11747263	T	C	0.152778	1008
5	rs13186555	C	T	0.152778	1008
5	rs74782763	C	T	0.0972222	1008
5	rs2950221	G	A	0.205357	1008
5	rs2974452	T	G	0.358135	1008
5	rs253180	C	T	0.0992063	1008
5	rs4700429	C	T	0.151786	1008
5	rs6870236	C	T	0.151786	1008
5	rs13163936	G	A	0.151786	1008
5	rs4700430	G	A	0.151786	1008
5	rs253532	G	T	0.0992063	1008
5	rs11748959	A	G	0.151786	1008
5	rs253535	C	G	0.18254	1008
5	rs12517109	G	C	0.151786	1008
5	rs973471	A	G	0.337302	1008
5	rs12520360	T	C	0.151786	1008
5	rs74835233	A	G	0.00694444	1008
5	rs13156637	A	G	0.16369	1008
5	rs153377	A	T	0.125	1008
5	rs153378	T	G	0.125	1008
5	rs1032750	T	C	0.387897	1008
5	rs1501842	T	C	0.376984	1008
5	rs4699979	C	T	0.162698	1008
5	rs4699980	T	A	0.162698	1008
5	rs4700432	G	A	0.162698	1008
5	rs74354172	T	A	0.0109127	1008
5	rs17429209	T	C	0.162698	1008
5	rs13170002	T	C	0.162698	1008
5	rs4700433	A	G	0.162698	1008
5	rs139242753	A	G	0.0109127	1008
5	rs7381041	C	T	0.376984	1008
5	rs11738494	A	G	0.162698	1008
5	rs138312191	C	T	0.0505952	1008
5	rs77191465	A	T	0.0863095	1008
5	rs13160822	G	T	0.162698	1008
5	rs12519720	G	C	0.162698	1008
5	rs12519709	C	T	0.161706	1008
5	rs12522405	T	C	0.161706	1008
5	rs6872706	A	G	0.162698	1008
5	rs78790340	A	G	0.0873016	1008
5	rs79592822	A	G	0.0257937	1008
5	rs1123763	C	T	0.16369	1008
5	rs12521924	G	A	0.16369	1008
5	rs153375	T	C	0.124008	1008
5	rs13159935	T	C	0.16369	1008
5	rs12514378	T	C	0.16369	1008
5	rs149080	C	T	0.124008	1008
5	rs2937626	A	G	0.387897	1008
5	rs153428	C	A	0.124008	1008
5	rs78104792	G	A	0.0873016	1008
5	rs251895	A	T	0.00198413	1008
5	rs166142	A	C	0.124008	1008
5	rs13154578	A	T	0.16369	1008
5	rs12651926	C	T	0.0109127	1008
5	rs149856525	C	T	0.0109127	1008
5	rs16894149	C	A	0.0873016	1008
5	rs11738462	G	A	0.16369	1008
5	rs74288889	G	T	0.0873016	1008
5	rs9291733	G	T	0.387897	1008
5	rs7447792	T	C	0.390873	1008
5	rs436985	A	G	0.270833	1008
5	rs425209	T	C	0.126984	1008
5	rs2202118	A	T	0.143849	1008
5	rs436685	A	G	0.126984	1008
5	rs13186290	A	G	0.143849	1008
5	rs834262	T	G	0.126984	1008
5	rs13154864	G	C	0.143849	1008
5	rs834261	T	C	0.127976	1008
5	rs863069	C	T	0.126984	1008
5	rs514754	T	G	0.126984	1008
5	rs60256764	G	A	0.0406746	1008
5	rs6449548	A	G	0.391865	1008
5	rs80125237	T	C	0.0128968	1008
5	rs10514917	G	A	0.0128968	1008
5	rs418524	C	T	0.126984	1008
5	rs1550822	T	C	0.143849	1008
5	rs377054	C	G	0.126984	1008
5	rs421579	C	T	0.126984	1008
5	rs432999	T	C	0.126984	1008
5	rs78516540	C	T	0.0208333	1008
5	rs472106	C	G	0.126984	1008
5	rs436969	T	C	0.126984	1008
5	rs115752065	T	A	0.0238095	1008
5	rs1466011	C	T	0.126984	1008
5	rs1466012	T	C	0.126984	1008
5	rs116688467	G	T	0.0238095	1008
5	rs7446832	A	C	0.391865	1008
5	rs16894269	C	T	0.0128968	1008
5	rs153381	G	A	0.126984	1008
5	rs149328	C	G	0.126984	1008
5	rs149127	T	A	0.126984	1008
5	rs79269796	A	G	0.0128968	1008
5	rs4699982	A	T	0.143849	1008
5	rs153382	A	G	0.128968	1008
5	rs2937834	T	A	0.126984	1008
5	rs2937835	T	G	0.126984	1008
5	rs116591423	G	A	0.0238095	1008
5	rs2950218	C	T	0.308532	1008
5	rs1880851	C	G	0.143849	1008
5	rs6873285	T	C	0.143849	1008
5	rs16894355	A	T	0.0128968	1008
5	rs76153370	C	T	0.0833333	1008
5	rs6897695	C	T	0.0833333	1008
5	rs6449549	C	T	0.107143	1008
5	rs2880045	C	G	0.143849	1008
5	rs2974454	C	T	0.126984	1008
5	rs1979016	T	C	0.434524	1008
5	rs1983049	C	T	0.144841	1008
5	rs6449550	C	G	0.0833333	1008
5	rs6449551	G	A	0.0833333	1008
5	rs17430144	A	C	0.0357143	1008
5	rs921038	T	C	0.328373	1008
5	rs4700434	G	A	0.15873	1008
5	rs116251515	C	T	0.0357143	1008
5	rs16894458	T	A	0.0833333	1008
5	rs13172013	A	T	0.156746	1008
5	rs34404532	C	A	0.00198413	1008
5	rs13177369	C	T	0.156746	1008
5	rs116436091	C	A	0.0238095	1008
5	rs149961455	T	A	0.0357143	1008
5	rs6890547	C	T	0.0833333	1008
5	rs74543735	T	C	0.0357143	1008
5	rs1002115	A	G	0.156746	1008
5	rs116748621	A	G	0.0357143	1008
5	rs1037106	G	A	0.174603	1008
5	rs77425774	G	A	0.0128968	1008
5	rs11745987	G	A	0.0347222	1008
5	rs16894565	G	C	0.0128968	1008
5	rs6873040	C	T	0.1875	1008
5	rs1847015	G	A	0.152778	1008
5	rs1501848	C	T	0.166667	1008
5	rs16894569	T	C	0.0833333	1008
5	rs2937623	G	A	0.436508	1008
5	rs117015787	T	C	0.0347222	1008
5	rs2937622	A	G	0.436508	1008
5	rs187574	G	A	0.435516	1008
5	rs153376	G	T	0.435516	1008
5	rs114921108	T	C	0.0347222	1008
5	rs116044944	A	T	0.0347222	1008
5	rs1446001	T	C	0.151786	1008
5	rs2937621	G	A	0.435516	1008
5	rs115977975	G	T	0.0347222	1008
5	rs2030891	T	A	0.436508	1008
5	rs13165769	G	A	0.151786	1008
5	rs2030890	A	C	0.258929	1008
5	rs2030889	G	A	0.165675	1008
5	rs144089157	A	G	0.0128968	1008
5	rs117874831	C	G	0.0396825	1008
5	rs6864793	T	C	0.0902778	1008
5	rs141712261	T	A	0.00694444	1008
5	rs7733491	G	T	0.34623	1008
5	rs7733076	A	T	0.250992	1008
5	rs6875778	T	G	0.349206	1008
5	rs6895115	G	T	0.246032	1008
5	rs73760504	A	G	0.0952381	1008
5	rs722173	C	T	0.00694444	1008
5	rs2077786	T	C	0.250992	1008
5	rs73104124	C	T	0.00694444	1008
5	rs73104128	G	A	0.00694444	1008
5	rs6449552	A	G	0.243056	1008
5	rs59121816	T	A	0.00694444	1008
5	rs1880850	A	G	0.249008	1008
5	rs6449553	G	A	0.343254	1008
5	rs6862305	T	C	0.344246	1008
5	rs1501847	T	C	0.243056	1008
5	rs113750468	G	T	0.00694444	1008
5	rs1501846	T	A	0.243056	1008
5	rs2937838	A	G	0.243056	1008
5	rs1830177	G	A	0.243056	1008
5	rs1830176	T	C	0.343254	1008
5	rs145727107	C	G	0.00694444	1008
5	rs1984883	G	A	0.266865	1008
5	rs117259326	T	C	0.0128968	1008
5	rs79552304	T	C	0.0952381	1008
5	rs895383	G	T	0.264881	1008
5	rs73104146	C	T	0.00694444	1008
5	rs2937661	C	A	0.338294	1008
5	rs1446002	T	G	0.345238	1008
5	rs991386	T	C	0.345238	1008
5	rs141200011	G	T	0.00694444	1008
5	rs1374065	G	C	0.337302	1008
5	rs10514920	T	A	0.00694444	1008
5	rs147316752	C	T	0.00694444	1008
5	rs117911601	G	A	0.093254	1008
5	rs60937014	G	A	0.00694444	1008
5	rs117499453	C	G	0.0277778	1008
5	rs990728	C	T	0.344246	1008
5	rs73104179	C	T	0.00694444	1008
5	rs115581904	T	A	0.0714286	1008
5	rs150885513	G	T	0.00694444	1008
5	rs2950223	G	A	0.345238	1008
5	rs2950222	T	C	0.345238	1008
5	rs58243859	C	T	0.00694444	1008
5	rs10471519	T	C	0.339286	1008
5	rs10471520	T	C	0.265873	1008
5	rs59231306	C	T	0.00694444	1008
5	rs144586471	C	T	0.00694444	1008
5	rs4133155	C	T	0.337302	1008
5	rs151147156	C	T	0.00694444	1008
5	rs9291737	A	T	0.337302	1008
5	rs10066181	G	A	0.344246	1008
5	rs6861444	G	A	0.344246	1008
5	rs73105811	T	C	0.00694444	1008
5	rs73760507	T	G	0.0714286	1008
5	rs141816247	C	A	0.00694444	1008
5	rs10805376	T	C	0.338294	1008
5	rs6449554	T	C	0.434524	1008
5	rs6872704	G	A	0.338294	1008
5	rs73105820	A	C	0.00694444	1008
5	rs6882661	A	G	0.34623	1008
5	rs6449555	G	A	0.338294	1008
5	rs34803252	C	G	0.0952381	1008
5	rs4418051	G	A	0.337302	1008
5	rs3924739	T	C	0.344246	1008
5	rs6449556	G	A	0.344246	1008
5	rs10076599	G	A	0.337302	1008
5	rs6889177	A	G	0.337302	1008
5	rs138187439	G	A	0.00694444	1008
5	rs116708596	G	A	0.00694444	1008
5	rs4640743	A	G	0.34623	1008
5	rs116491646	C	T	0.00694444	1008
5	rs114557525	G	A	0.0714286	1008
5	rs6859773	G	A	0.344246	1008
5	rs114788108	T	C	0.00694444	1008
5	rs4235487	T	C	0.83631	1008
5	rs75831462	C	T	0.00694444	1008
5	rs6449557	T	C	0.345238	1008
5	rs75097391	A	T	0.00694444	1008
5	rs6449558	C	T	0.262897	1008
5	rs73105835	G	A	0.149802	1008
5	rs76680925	C	A	0.164683	1008
5	rs189862524	A	C	0.0198413	1008
5	rs56208678	T	C	0.199405	1008
5	rs56926544	C	T	0.176587	1008
5	rs77301520	G	A	0.0426587	1008
5	rs73760508	G	C	0.0486111	1008
5	rs12516216	C	A	0.0496032	1008
5	rs12521396	A	T	0.300595	1008
5	rs66527929	G	A	0.251984	1008
5	rs35862959	C	G	0.300595	1008
5	rs17456510	G	A	0.177579	1008
5	rs56084736	G	A	0.177579	1008
5	rs56098416	C	G	0.177579	1008
5	rs12519781	A	T	0.0486111	1008
5	rs77704453	G	A	0.177579	1008
5	rs17352800	T	A	0.177579	1008
5	rs111509711	C	T	0.0575397	1008
5	rs17456587	C	T	0.177579	1008
5	rs78308368	A	G	0.177579	1008
5	rs10514922	T	C	0.177579	1008
5	rs73105860	C	T	0.177579	1008
5	rs74733629	C	T	0.177579	1008
5	rs2342074	A	C	0.848214	1008
5	rs953040	T	C	0.177579	1008
5	rs4700437	T	A	0.177579	1008
5	rs4700438	T	C	0.177579	1008
5	rs4700439	G	A	0.177579	1008
5	rs4700440	C	G	0.177579	1008
5	rs78827610	T	C	0.177579	1008
5	rs72765203	C	T	0.0168651	1008
5	rs73105866	C	T	0.174603	1008
5	rs59740657	A	G	0.177579	1008
5	rs6861457	A	G	0.196429	1008
5	rs10461469	T	C	0.177579	1008
5	rs73105870	G	A	0.174603	1008
5	rs10461470	C	A	0.174603	1008
5	rs72765207	G	T	0.0168651	1008
5	rs10514923	G	A	0.0486111	1008
5	rs79987937	T	C	0.0615079	1008
5	rs56150211	C	T	0.177579	1008
5	rs56363905	C	T	0.0168651	1008
5	rs75037884	C	T	0.0555556	1008
5	rs56261580	C	T	0.174603	1008
5	rs55969352	A	G	0.177579	1008
5	rs78088444	C	T	0.0664683	1008
5	rs56073771	G	A	0.175595	1008
5	rs6859872	T	C	0.0575397	1008
5	rs118055125	G	A	0.0367063	1008
5	rs17352975	T	C	0.193452	1008
5	rs6895749	C	T	0.27877	1008
5	rs16895276	G	A	0.114087	1008
5	rs185534905	G	A	0.0218254	1008
5	rs4700441	C	T	0.323413	1008
5	rs12656124	G	A	0.0168651	1008
5	rs75250422	A	G	0.0664683	1008
5	rs6449559	G	T	0.322421	1008
5	rs78711094	G	A	0.127976	1008
5	rs6872207	C	A	0.322421	1008
5	rs6872402	C	T	0.302579	1008
5	rs6872575	C	T	0.0376984	1008
5	rs145782992	T	A	0.0109127	1008
5	rs56326965	A	C	0.329365	1008
5	rs61596462	T	C	0.0525794	1008
5	rs12658967	C	T	0.250992	1008
5	rs6449560	G	A	0.835317	1008
5	rs60143966	C	A	0.331349	1008
5	rs72765216	C	T	0.0188492	1008
5	rs1500216	T	C	0.372024	1008
5	rs140678165	A	T	0.0188492	1008
5	rs79259762	C	T	0.0357143	1008
5	rs138402454	A	T	0.00595238	1008
5	rs7720585	A	G	0.371032	1008
5	rs76056675	C	T	0.0248016	1008
5	rs77443222	C	A	0.240079	1008
5	rs4700442	A	G	0.372024	1008
5	rs4700443	T	C	0.244048	1008
5	rs7724203	T	C	0.27381	1008
5	rs4700445	A	G	0.37004	1008
5	rs11746125	A	C	0.27381	1008
5	rs16895507	A	G	0.238095	1008
5	rs79640874	T	C	0.0357143	1008
```
