## Supplementary material for "Characterization of shared and ancestry-specific signals driving complex traits using multi-ancestry fine-mapping": s2_ref.bim

```
5	rs75231442	0	60124005	C	T
5	rs4410607	0	60126266	T	C
5	rs1807017	0	60127724	T	C
5	rs6869332	0	60129361	A	G
5	rs185776811	0	60129748	A	G
5	rs58078456	0	60133707	A	G
5	rs139392063	0	60134638	G	A
5	rs4700397	0	60135962	G	A
5	rs4700398	0	60135985	A	G
5	rs4700399	0	60136454	C	T
5	rs7731760	0	60137168	A	T
5	rs7717909	0	60137270	T	A
5	rs1867597	0	60137830	G	C
5	rs13189346	0	60137859	C	A
5	rs1867598	0	60137959	A	G
5	rs4699963	0	60138590	C	T
5	rs34741733	0	60139548	C	T
5	rs62372102	0	60139881	A	G
5	rs7714071	0	60140454	A	T
5	rs11740632	0	60141245	G	A
5	rs180721206	0	60141888	G	A
5	rs67555188	0	60143228	T	G
5	rs67858932	0	60143251	A	G
5	rs1020371	0	60145010	A	C
5	rs62372103	0	60145448	A	G
5	rs973304	0	60145817	G	A
5	rs139123382	0	60146675	C	T
5	rs138855665	0	60148798	G	A
5	rs7712931	0	60152854	C	T
5	rs149880548	0	60153189	T	C
5	rs10052649	0	60154984	T	A
5	rs7700975	0	60156061	A	G
5	rs34435485	0	60159971	T	C
5	rs13185301	0	60161819	C	T
5	rs10471498	0	60162211	T	C
5	rs6449506	0	60162907	T	C
5	rs6449507	0	60163670	C	G
5	rs6885989	0	60163845	T	G
5	rs12656993	0	60164490	A	T
5	rs12652878	0	60164776	C	T
5	rs17392014	0	60165200	G	A
5	rs189178957	0	60165281	C	T
5	rs148046583	0	60165450	C	A
5	rs17332824	0	60166187	C	G
5	rs6449508	0	60167020	A	C
5	rs4699965	0	60167888	A	C
5	rs4700401	0	60168165	A	C
5	rs4647168	0	60169114	C	T
5	rs4647162	0	60169405	T	G
5	rs3117	0	60170337	A	G
5	rs4647151	0	60170558	T	C
5	rs4647150	0	60170605	T	C
5	rs4647139	0	60171907	G	C
5	rs561599360	0	60173991	C	T
5	rs9687099	0	60175032	C	A
5	rs9763418	0	60176236	C	T
5	rs35617853	0	60176548	C	T
5	rs10939874	0	60176552	A	T
5	rs150950141	0	60176771	C	G
5	rs7445953	0	60176989	A	G
5	rs80243820	0	60178136	T	A
5	rs77551122	0	60178175	A	T
5	rs1820083	0	60178833	T	C
5	rs6449509	0	60179301	A	G
5	rs6449510	0	60179318	T	C
5	rs61101592	0	60180251	C	T
5	rs74316631	0	60180474	C	T
5	rs13155076	0	60181134	C	A
5	rs12522154	0	60181500	T	C
5	rs4647138	0	60182222	G	A
5	rs4647137	0	60182324	T	C
5	rs4647135	0	60182478	A	G
5	rs4647134	0	60182514	T	G
5	rs4647132	0	60182720	C	T
5	rs4647130	0	60183309	A	G
5	rs35948426	0	60185425	G	A
5	rs2306350	0	60186618	C	T
5	rs2306351	0	60186975	C	A
5	rs77502795	0	60187221	T	A
5	rs4647123	0	60188072	C	T
5	rs4235483	0	60188222	C	T
5	rs4647121	0	60188287	G	T
5	rs929780	0	60189026	G	C
5	rs117098869	0	60190764	G	A
5	rs1021005	0	60191460	A	G
5	rs193279626	0	60191876	T	A
5	rs2120956	0	60192106	C	T
5	rs2120957	0	60192269	C	T
5	rs6884966	0	60193339	T	C
5	rs3797562	0	60197100	T	C
5	rs148964292	0	60197397	C	G
5	rs4647108	0	60197715	C	T
5	rs1038144	0	60199201	C	T
5	rs4647102	0	60199363	C	T
5	rs11744756	0	60201715	T	C
5	rs62372133	0	60202177	T	G
5	rs62372134	0	60202247	A	T
5	rs13359074	0	60202585	T	C
5	rs77068501	0	60202739	T	C
5	rs12696976	0	60202906	A	G
5	rs181469435	0	60203215	T	C
5	rs186606779	0	60203340	C	T
5	rs10076937	0	60203370	A	G
5	rs12655603	0	60204596	C	T
5	rs12657309	0	60206125	A	G
5	rs60858663	0	60207131	T	C
5	rs185366743	0	60207263	G	A
5	rs190161593	0	60207265	G	T
5	rs35319315	0	60208805	G	T
5	rs10064187	0	60210131	G	T
5	rs118063318	0	60210728	T	C
5	rs35383830	0	60210936	A	G
5	rs976581	0	60211425	T	C
5	rs976630	0	60215481	A	C
5	rs976631	0	60216043	T	C
5	rs4235484	0	60216633	C	T
5	rs4647078	0	60217038	G	A
5	rs976080	0	60217651	A	C
5	rs2120955	0	60219368	A	G
5	rs2120954	0	60219480	A	C
5	rs28407266	0	60219800	G	A
5	rs2590570	0	60221294	G	A
5	rs3797559	0	60223741	A	G
5	rs158570	0	60224914	C	T
5	rs158929	0	60226041	A	G
5	rs162228	0	60226586	T	C
5	rs158928	0	60227923	A	G
5	rs75979228	0	60228016	A	C
5	rs79897465	0	60228616	A	G
5	rs145298549	0	60229150	A	G
5	rs158927	0	60229266	A	G
5	rs290514	0	60230321	G	A
5	rs141936115	0	60230331	T	C
5	rs290515	0	60230713	C	T
5	rs1820082	0	60232537	C	T
5	rs2694518	0	60233836	G	A
5	rs12520314	0	60234166	T	C
5	rs6449512	0	60234242	A	G
5	rs290516	0	60234329	T	C
5	rs290517	0	60234429	T	C
5	rs158938	0	60235240	G	A
5	rs4647052	0	60235483	C	T
5	rs158937	0	60236206	A	G
5	rs4647045	0	60236480	A	C
5	rs158571	0	60236736	G	A
5	rs142397458	0	60237436	T	A
5	rs158935	0	60237984	C	T
5	rs158934	0	60238252	A	T
5	rs158933	0	60238590	A	G
5	rs78162412	0	60238658	G	A
5	rs158932	0	60238696	C	G
5	rs78232441	0	60238833	C	T
5	rs158572	0	60239443	G	A
5	rs158931	0	60239698	C	G
5	rs158922	0	60240986	A	G
5	rs158921	0	60241142	G	A
5	rs158920	0	60241268	G	A
5	rs158919	0	60241946	T	G
5	rs158918	0	60242121	A	T
5	rs12517310	0	60243486	G	A
5	rs158916	0	60245145	A	G
5	rs158915	0	60245533	G	A
5	rs158914	0	60246409	G	A
5	rs7722373	0	60247815	G	A
5	rs172348	0	60248728	G	A
5	rs158926	0	60251207	G	T
5	rs158925	0	60251804	C	T
5	rs158924	0	60251851	C	A
5	rs12652830	0	60252482	A	G
5	rs1382917	0	60252495	A	G
5	rs158923	0	60253841	C	T
5	rs56031340	0	60253870	A	G
5	rs158563	0	60255004	A	C
5	rs62365455	0	60257100	A	G
5	rs170658	0	60258548	T	C
5	rs290509	0	60258980	A	G
5	rs142368267	0	60259286	A	G
5	rs162227	0	60260543	C	T
5	rs1609041	0	60261889	C	T
5	rs4700402	0	60262047	A	G
5	rs2928243	0	60262342	A	G
5	rs12055359	0	60263228	G	A
5	rs72757187	0	60263766	T	A
5	rs67490467	0	60263818	G	C
5	rs61017995	0	60264003	A	G
5	rs182351	0	60264432	T	C
5	rs290511	0	60264439	G	T
5	rs169700	0	60265108	A	C
5	rs77247019	0	60265923	T	G
5	rs1382914	0	60266666	G	C
5	rs3101879	0	60266875	G	A
5	rs192814718	0	60267054	T	C
5	rs2928244	0	60267799	G	A
5	rs2950235	0	60267852	T	C
5	rs62367862	0	60268961	C	A
5	rs868791	0	60270835	C	T
5	rs2650512	0	60272161	C	A
5	rs185290660	0	60272328	T	G
5	rs2650517	0	60272542	G	A
5	rs62367872	0	60272770	A	G
5	rs7723901	0	60272990	C	T
5	rs2619890	0	60273083	C	T
5	rs55738840	0	60273414	G	C
5	rs2619891	0	60273799	C	T
5	rs2694528	0	60273923	C	A
5	rs2619892	0	60274347	G	A
5	rs58646987	0	60275694	C	T
5	rs11739952	0	60275977	C	A
5	rs2694531	0	60277111	A	G
5	rs2263514	0	60277248	A	G
5	rs2898309	0	60277373	T	A
5	rs2619893	0	60277381	T	C
5	rs187671446	0	60278362	G	C
5	rs141831565	0	60278496	G	A
5	rs76281741	0	60278724	A	T
5	rs192490569	0	60278734	A	G
5	rs149249183	0	60280042	T	G
5	rs543419052	0	60281585	A	G
5	rs329627	0	60282684	A	T
5	rs329626	0	60282728	T	C
5	rs329625	0	60283149	A	T
5	rs167912	0	60284996	G	A
5	rs329624	0	60285137	A	G
5	rs111793128	0	60285619	C	T
5	rs329623	0	60285836	A	C
5	rs1471488	0	60286097	T	C
5	rs329622	0	60286383	G	A
5	rs78647011	0	60287985	T	C
5	rs329620	0	60288527	G	A
5	rs329619	0	60288707	T	C
5	rs329618	0	60289523	A	C
5	rs162248	0	60290098	C	T
5	rs162247	0	60290199	G	A
5	rs162246	0	60290686	G	A
5	rs79729220	0	60290803	A	G
5	rs117338365	0	60290811	C	G
5	rs76197672	0	60291553	A	G
5	rs290503	0	60291661	C	T
5	rs62367879	0	60292211	G	A
5	rs162251	0	60292284	T	C
5	rs4642318	0	60292758	A	G
5	rs290504	0	60295049	G	A
5	rs162250	0	60295311	G	A
5	rs162249	0	60295580	T	A
5	rs146379261	0	60296468	T	G
5	rs290505	0	60296556	C	T
5	rs162244	0	60297424	G	A
5	rs162243	0	60297500	A	G
5	rs290506	0	60298360	A	G
5	rs162242	0	60299072	G	A
5	rs162241	0	60299142	T	G
5	rs162240	0	60299344	G	A
5	rs10805374	0	60299905	A	G
5	rs2928246	0	60299909	T	C
5	rs290507	0	60300013	A	C
5	rs162239	0	60300635	G	C
5	rs118062283	0	60300790	G	A
5	rs162238	0	60301810	T	G
5	rs62367885	0	60302442	C	G
5	rs290508	0	60302799	T	C
5	rs162237	0	60303262	G	A
5	rs162229	0	60305027	G	A
5	rs12655209	0	60306052	T	C
5	rs17419290	0	60307904	A	G
5	rs162231	0	60307964	A	G
5	rs162232	0	60308047	A	G
5	rs12516995	0	60308274	C	T
5	rs13179721	0	60308836	A	G
5	rs55814394	0	60309934	C	T
5	rs290513	0	60310763	T	C
5	rs117710637	0	60310824	A	G
5	rs162233	0	60312205	T	A
5	rs162235	0	60313015	T	C
5	rs158569	0	60313197	C	T
5	rs158568	0	60313555	G	A
5	rs158567	0	60314399	A	G
5	rs158566	0	60314983	T	G
5	rs10939879	0	60315823	T	C
5	rs147098166	0	60316116	C	T
5	rs158565	0	60316927	A	G
5	rs248688	0	60317433	T	C
5	rs7709522	0	60318015	A	G
5	rs183845900	0	60318240	T	C
5	rs7714396	0	60318503	G	A
5	rs555428747	0	60318741	G	C
5	rs158564	0	60318748	C	A
5	rs62367903	0	60318973	A	G
5	rs1479645	0	60319731	G	A
5	rs2950232	0	60323119	C	T
5	rs7723349	0	60323753	T	G
5	rs76951404	0	60323974	G	A
5	rs158700	0	60324081	C	T
5	rs4700404	0	60324596	C	T
5	rs158699	0	60325888	T	C
5	rs34595	0	60326711	G	A
5	rs34594	0	60327880	T	C
5	rs117933918	0	60328642	C	T
5	rs34593	0	60329290	C	T
5	rs34592	0	60329624	C	T
5	rs34591	0	60329866	G	C
5	rs158697	0	60330165	A	G
5	rs158696	0	60330171	C	A
5	rs726824	0	60332816	A	G
5	rs2909851	0	60333785	A	C
5	rs28436304	0	60334411	G	A
5	rs9291702	0	60335117	A	G
5	rs2545493	0	60336004	A	G
5	rs74330945	0	60336401	T	G
5	rs248679	0	60336479	C	T
5	rs248678	0	60337858	C	T
5	rs4699967	0	60338288	T	G
5	rs72759206	0	60338844	C	G
5	rs78246204	0	60339090	G	A
5	rs248677	0	60339606	C	G
5	rs75185203	0	60341451	C	A
5	rs12518404	0	60341996	T	C
5	rs187459	0	60342002	A	T
5	rs767634	0	60344297	A	G
5	rs34644	0	60344455	C	T
5	rs40084	0	60344744	C	T
5	rs78747697	0	60345103	A	G
5	rs888799	0	60345190	C	T
5	rs75646569	0	60345424	T	G
5	rs1983484	0	60346825	A	G
5	rs72759210	0	60346881	C	T
5	rs34641	0	60347572	G	A
5	rs42437	0	60348046	G	A
5	rs140419694	0	60348211	T	C
5	rs34640	0	60348715	G	A
5	rs116950639	0	60348727	A	G
5	rs78709717	0	60349003	A	G
5	rs56025209	0	60349620	T	C
5	rs34639	0	60349848	C	T
5	rs76745739	0	60350356	G	A
5	rs34638	0	60350487	G	A
5	rs2049579	0	60350665	A	G
5	rs79299974	0	60350961	A	G
5	rs72759215	0	60352583	C	T
5	rs77847688	0	60353945	A	G
5	rs248685	0	60353983	G	A
5	rs17444495	0	60355284	G	A
5	rs34599	0	60355458	A	G
5	rs74402060	0	60355621	A	G
5	rs17590149	0	60356423	C	T
5	rs34598	0	60356483	T	C
5	rs12653132	0	60358708	A	G
5	rs1526896	0	60359710	A	G
5	rs185080696	0	60359731	A	T
5	rs248683	0	60360158	C	T
5	rs248682	0	60360218	C	A
5	rs56284222	0	60361550	C	T
5	rs248680	0	60361654	A	G
5	rs9291704	0	60362913	T	C
5	rs76576811	0	60364867	T	C
5	rs77191020	0	60365535	T	C
5	rs34425764	0	60365774	C	T
5	rs4700406	0	60365875	T	C
5	rs4700407	0	60366528	C	T
5	rs16878547	0	60367377	A	C
5	rs16878548	0	60367626	T	C
5	rs10471502	0	60369083	A	G
5	rs10471503	0	60370037	G	A
5	rs6871236	0	60371175	A	C
5	rs138266039	0	60371449	G	C
5	rs148492717	0	60372196	C	T
5	rs11951504	0	60372438	C	G
5	rs11951606	0	60372582	G	A
5	rs76339698	0	60372588	A	G
5	rs13357828	0	60376415	T	C
5	rs723276	0	60377136	T	C
5	rs57541965	0	60377144	C	G
5	rs117702129	0	60378103	T	C
5	rs80154095	0	60378204	C	T
5	rs6886481	0	60379015	C	T
5	rs12656243	0	60381428	C	T
5	rs6868884	0	60382960	A	G
5	rs10939881	0	60382973	G	A
5	rs79365162	0	60383389	T	C
5	rs13168191	0	60384196	G	A
5	rs11957772	0	60384332	G	A
5	rs4141502	0	60385620	T	C
5	rs78406720	0	60385738	G	A
5	rs12518792	0	60386653	C	T
5	rs12518865	0	60386872	C	T
5	rs2080869	0	60388578	A	T
5	rs7713481	0	60388865	G	A
5	rs114260952	0	60389495	T	C
5	rs6878124	0	60389688	A	G
5	rs1989653	0	60390090	A	C
5	rs117576600	0	60391475	G	A
5	rs7734205	0	60392622	C	T
5	rs113306887	0	60392766	G	A
5	rs295533	0	60393968	A	G
5	rs80113651	0	60394706	T	A
5	rs295532	0	60395288	G	A
5	rs6862622	0	60395289	T	A
5	rs295531	0	60395743	G	A
5	rs117626839	0	60396513	C	T
5	rs78866441	0	60396851	C	T
5	rs142730939	0	60396957	A	G
5	rs295567	0	60397646	C	T
5	rs295566	0	60397945	T	C
5	rs295565	0	60398157	G	A
5	rs7737276	0	60398294	A	G
5	rs295564	0	60398992	A	G
5	rs295563	0	60399075	G	C
5	rs295562	0	60399228	C	T
5	rs192327281	0	60399400	A	G
5	rs295561	0	60400217	T	G
5	rs295560	0	60400848	G	A
5	rs295559	0	60401222	A	T
5	rs295557	0	60401606	A	G
5	rs76988560	0	60401736	A	C
5	rs295556	0	60402210	A	G
5	rs68104763	0	60402843	T	C
5	rs182410	0	60403254	T	G
5	rs148195563	0	60404367	A	G
5	rs295551	0	60404882	G	A
5	rs2545478	0	60406125	T	C
5	rs6869454	0	60406172	A	G
5	rs114077670	0	60406899	C	G
5	rs4699969	0	60408936	A	G
5	rs2545476	0	60408993	A	T
5	rs2545475	0	60409077	T	C
5	rs192970917	0	60409227	T	C
5	rs10939882	0	60410404	G	A
5	rs2613632	0	60410626	A	C
5	rs11744226	0	60410899	G	A
5	rs79926751	0	60411135	C	A
5	rs2112365	0	60411216	C	T
5	rs78579471	0	60411282	G	A
5	rs1460961	0	60411832	A	G
5	rs6869073	0	60413128	C	G
5	rs1841504	0	60413392	A	G
5	rs143872074	0	60413899	A	G
5	rs77691613	0	60417118	C	T
5	rs7706753	0	60417396	A	G
5	rs74985265	0	60417457	G	T
5	rs295581	0	60417939	T	C
5	rs59292447	0	60418014	C	G
5	rs7712364	0	60418506	A	T
5	rs295580	0	60418703	A	G
5	rs13186053	0	60419102	T	C
5	rs13190305	0	60419377	T	C
5	rs11951076	0	60420211	A	G
5	rs113445535	0	60420775	C	T
5	rs295578	0	60420782	G	C
5	rs79107668	0	60422641	C	G
5	rs295576	0	60422696	C	A
5	rs56159106	0	60423234	A	G
5	rs7721096	0	60423375	T	C
5	rs295574	0	60424497	A	T
5	rs79210445	0	60425734	T	C
5	rs295573	0	60426260	T	C
5	rs295572	0	60426994	A	G
5	rs10054247	0	60427184	T	G
5	rs159380	0	60428781	G	A
5	rs159378	0	60429025	G	A
5	rs159377	0	60429656	T	C
5	rs295570	0	60429695	A	C
5	rs80120114	0	60429823	T	A
5	rs159376	0	60430340	A	G
5	rs159375	0	60433267	G	A
5	rs6893210	0	60434760	A	T
5	rs159374	0	60434944	A	G
5	rs159373	0	60435350	T	G
5	rs1563908	0	60437381	A	G
5	rs34637	0	60438068	G	A
5	rs34636	0	60439580	G	A
5	rs39661	0	60442087	A	G
5	rs295569	0	60442291	T	C
5	rs13163684	0	60444271	T	C
5	rs159371	0	60444276	G	A
5	rs295568	0	60444402	C	T
5	rs256375	0	60445803	T	C
5	rs298630	0	60446071	A	C
5	rs298631	0	60447177	G	T
5	rs159536	0	60447422	A	G
5	rs557092	0	60447881	G	A
5	rs810884	0	60448276	A	G
5	rs810883	0	60448947	G	A
5	rs159535	0	60451248	T	C
5	rs298626	0	60451839	T	C
5	rs298627	0	60452133	C	A
5	rs298628	0	60452888	T	C
5	rs2545503	0	60453158	T	C
5	rs298629	0	60453162	C	T
5	rs76253290	0	60454626	A	G
5	rs498497	0	60456272	T	A
5	rs1460962	0	60456331	T	C
5	rs150902376	0	60456544	G	A
5	rs6863749	0	60457627	C	T
5	rs34608	0	60457634	A	G
5	rs376720741	0	60458315	T	A
5	rs2270822	0	60459040	C	T
5	rs34625	0	60459174	A	C
5	rs34624	0	60459716	G	A
5	rs74366686	0	60461194	C	A
5	rs34623	0	60461839	T	C
5	rs34621	0	60463824	C	T
5	rs34620	0	60464849	A	T
5	rs295530	0	60465322	G	C
5	rs34619	0	60465365	G	A
5	rs7723754	0	60466269	C	T
5	rs295529	0	60467589	A	C
5	rs159537	0	60467731	C	T
5	rs116200242	0	60468131	T	C
5	rs124898	0	60468792	A	C
5	rs159358	0	60469912	T	C
5	rs295526	0	60469923	G	A
5	rs159357	0	60470190	C	G
5	rs150633963	0	60470353	G	A
5	rs10076568	0	60471080	T	C
5	rs7718028	0	60472308	C	G
5	rs295525	0	60472866	A	G
5	rs295524	0	60473051	A	G
5	rs298638	0	60473053	G	T
5	rs295523	0	60473408	G	A
5	rs295522	0	60474457	A	G
5	rs10514906	0	60474581	A	T
5	rs78315696	0	60475627	G	A
5	rs298625	0	60476132	A	G
5	rs9291707	0	60476226	T	G
5	rs34617	0	60476705	A	G
5	rs34616	0	60476776	A	G
5	rs298624	0	60476874	G	A
5	rs34614	0	60478491	A	G
5	rs34613	0	60478558	C	T
5	rs10075959	0	60479320	C	T
5	rs34610	0	60479681	C	G
5	rs13185516	0	60480572	A	C
5	rs34609	0	60481408	G	A
5	rs256376	0	60482104	A	G
5	rs10052753	0	60482695	G	A
5	rs12186613	0	60482798	G	T
5	rs1072667	0	60482972	A	G
5	rs10069718	0	60483547	A	G
5	rs295550	0	60483840	C	A
5	rs117569673	0	60483858	A	T
5	rs4700410	0	60483913	G	A
5	rs62366190	0	60483935	C	G
5	rs10055076	0	60484087	G	A
5	rs159539	0	60484179	C	T
5	rs295549	0	60484214	C	T
5	rs159540	0	60484660	A	G
5	rs295548	0	60484763	C	G
5	rs159542	0	60485778	G	A
5	rs295547	0	60485886	T	C
5	rs75466780	0	60486505	T	C
5	rs159543	0	60486515	A	G
5	rs28409386	0	60486588	A	T
5	rs295546	0	60487672	G	T
5	rs10471505	0	60487850	C	A
5	rs295545	0	60488087	G	A
5	rs295544	0	60488167	A	G
5	rs173946	0	60488297	T	C
5	rs295543	0	60488379	G	C
5	rs113804356	0	60489094	C	A
5	rs159544	0	60489247	A	G
5	rs295542	0	60489288	C	T
5	rs77007672	0	60489533	G	A
5	rs295541	0	60490063	C	A
5	rs139450692	0	60491591	A	C
5	rs181840257	0	60492521	T	G
5	rs191376373	0	60493014	C	T
5	rs73099826	0	60493200	G	C
5	rs111309770	0	60493292	G	C
5	rs116860342	0	60493438	G	T
5	rs295540	0	60493695	A	G
5	rs145501821	0	60493944	G	A
5	rs295539	0	60495052	G	A
5	rs11741215	0	60495749	G	T
5	rs118060801	0	60496259	C	T
5	rs159538	0	60496392	C	T
5	rs543536137	0	60497575	A	G
5	rs117435654	0	60498663	T	C
5	rs171748	0	60499131	A	G
5	rs194369	0	60499185	A	G
5	rs167190	0	60499287	A	G
5	rs256374	0	60500191	A	G
5	rs159365	0	60500273	A	G
5	rs11745696	0	60500357	C	A
5	rs256372	0	60502010	C	T
5	rs71630094	0	60502583	G	A
5	rs149086116	0	60502793	C	T
5	rs150534	0	60503133	G	A
5	rs67148734	0	60503303	G	T
5	rs190947	0	60505815	T	C
5	rs298633	0	60506056	G	A
5	rs177114	0	60506069	A	C
5	rs591268	0	60506171	G	A
5	rs11956542	0	60507036	G	T
5	rs11959961	0	60507106	T	C
5	rs17421093	0	60507773	C	T
5	rs298632	0	60507774	G	A
5	rs56219078	0	60508492	T	C
5	rs11954384	0	60511427	A	G
5	rs64409	0	60511495	G	A
5	rs298634	0	60513119	T	A
5	rs34635	0	60513501	A	G
5	rs34634	0	60513566	C	T
5	rs581318	0	60515794	A	T
5	rs589794	0	60516119	G	A
5	rs702565	0	60517070	A	C
5	rs2898321	0	60521599	G	A
5	rs295535	0	60521739	G	A
5	rs6867285	0	60521741	T	C
5	rs75599697	0	60522186	T	C
5	rs159364	0	60522414	A	G
5	rs295534	0	60522739	G	A
5	rs187482937	0	60523035	T	C
5	rs117852712	0	60523969	A	G
5	rs117405220	0	60525122	T	C
5	rs40506	0	60525210	T	C
5	rs575464	0	60525835	C	T
5	rs78281012	0	60525987	C	G
5	rs34631	0	60526326	T	C
5	rs143218496	0	60526529	G	A
5	rs76015421	0	60527107	C	T
5	rs13181515	0	60527418	A	C
5	rs13181517	0	60527421	A	T
5	rs10514905	0	60528127	A	G
5	rs13183007	0	60528251	C	A
5	rs76779515	0	60528786	C	G
5	rs141711917	0	60529160	G	A
5	rs159360	0	60529450	C	A
5	rs79051399	0	60530431	C	T
5	rs2055375	0	60531220	T	G
5	rs10939886	0	60531565	A	T
5	rs12513581	0	60533207	T	C
5	rs7443733	0	60533982	T	C
5	rs76560656	0	60534538	A	T
5	rs7444594	0	60534659	T	G
5	rs4699973	0	60535020	A	G
5	rs7712204	0	60535158	T	G
5	rs116910169	0	60535582	T	A
5	rs6449522	0	60537401	A	T
5	rs538885447	0	60538789	T	G
5	rs77250761	0	60539497	T	C
5	rs183917832	0	60539921	C	A
5	rs12522729	0	60541282	T	A
5	rs79653080	0	60541735	G	A
5	rs9291710	0	60541910	C	A
5	rs6876627	0	60542486	A	G
5	rs78949775	0	60543095	G	A
5	rs181810641	0	60544502	G	A
5	rs35185283	0	60545065	C	T
5	rs6889637	0	60545205	G	A
5	rs11745179	0	60545332	G	A
5	rs11745233	0	60545472	G	A
5	rs6864095	0	60545515	G	T
5	rs6864489	0	60545970	A	G
5	rs13183464	0	60547015	T	G
5	rs62366215	0	60549520	C	G
5	rs6868457	0	60550041	T	C
5	rs72759289	0	60550943	G	A
5	rs74568270	0	60551197	G	A
5	rs77136149	0	60551630	A	G
5	rs7737448	0	60551804	G	C
5	rs7705381	0	60553232	C	T
5	rs78619024	0	60553954	C	T
5	rs10062338	0	60554013	T	A
5	rs7448844	0	60554339	T	C
5	rs13167234	0	60554362	A	G
5	rs13187871	0	60554657	T	C
5	rs4700415	0	60554858	T	C
5	rs67749311	0	60555207	A	G
5	rs10939888	0	60555264	A	G
5	rs4379148	0	60555388	C	A
5	rs4540126	0	60555922	T	C
5	rs12696979	0	60556220	T	A
5	rs12696980	0	60556268	T	C
5	rs13355792	0	60556317	T	C
5	rs12189426	0	60556376	G	A
5	rs139631421	0	60556475	G	T
5	rs185092528	0	60556529	G	T
5	rs75190473	0	60556856	A	T
5	rs10939891	0	60557305	T	G
5	rs4235485	0	60557497	C	A
5	rs12696981	0	60557974	C	G
5	rs12696982	0	60558282	T	C
5	rs6867417	0	60558410	G	A
5	rs6867268	0	60558471	C	T
5	rs7708674	0	60558879	C	T
5	rs11949390	0	60558886	G	A
5	rs58939856	0	60559040	C	T
5	rs36198109	0	60559156	G	A
5	rs4640746	0	60559743	A	C
5	rs57793854	0	60559844	A	T
5	rs6449523	0	60561748	C	A
5	rs4441832	0	60561932	A	G
5	rs6885308	0	60561940	G	T
5	rs4400074	0	60562303	T	C
5	rs10044874	0	60562640	A	G
5	rs4315878	0	60562651	A	G
5	rs9291714	0	60562802	T	C
5	rs9291715	0	60562811	T	A
5	rs12518152	0	60563883	C	T
5	rs12523278	0	60563907	A	G
5	rs72759299	0	60564184	C	T
5	rs10939892	0	60564322	T	C
5	rs10939893	0	60564573	C	A
5	rs13175564	0	60564993	T	C
5	rs35310874	0	60565297	A	G
5	rs6882613	0	60566442	C	T
5	rs9291718	0	60566539	C	T
5	rs34439016	0	60566775	G	A
5	rs10461467	0	60566789	T	A
5	rs10939894	0	60567617	A	G
5	rs10939895	0	60567819	A	G
5	rs75465653	0	60568784	A	G
5	rs10434526	0	60568861	T	C
5	rs74590125	0	60569207	C	A
5	rs10065444	0	60569280	C	T
5	rs79180789	0	60569497	C	A
5	rs7721603	0	60570104	T	C
5	rs79014964	0	60570289	C	T
5	rs72761408	0	60570792	T	A
5	rs11747588	0	60573147	C	G
5	rs10471510	0	60573487	A	C
5	rs117925581	0	60573938	G	C
5	rs13179814	0	60574377	C	T
5	rs62366231	0	60574619	G	A
5	rs77792384	0	60575221	G	A
5	rs73103614	0	60575359	G	T
5	rs142946043	0	60575406	A	G
5	rs79513808	0	60575859	C	T
5	rs6885499	0	60575897	T	G
5	rs6864367	0	60576050	A	G
5	rs10041973	0	60576278	C	T
5	rs4699974	0	60576666	G	A
5	rs4699975	0	60577292	G	T
5	rs10042872	0	60577603	G	C
5	rs182352689	0	60578911	A	C
5	rs150056678	0	60579370	C	T
5	rs79799370	0	60581265	A	G
5	rs4129437	0	60581371	T	C
5	rs10079986	0	60582040	C	T
5	rs75097745	0	60582057	T	C
5	rs79187860	0	60582401	G	C
5	rs6449524	0	60582793	G	C
5	rs6869228	0	60583560	G	A
5	rs7444792	0	60585889	T	C
5	rs139324268	0	60586040	C	A
5	rs4352559	0	60586625	T	C
5	rs4382119	0	60586982	T	C
5	rs117097473	0	60587248	G	T
5	rs6867278	0	60588572	C	G
5	rs6889338	0	60589021	T	G
5	rs59628996	0	60589535	G	C
5	rs4546329	0	60589739	C	T
5	rs13171223	0	60590433	G	A
5	rs6449525	0	60590591	C	T
5	rs13182603	0	60592791	G	A
5	rs4452517	0	60593198	C	T
5	rs11743133	0	60593212	G	A
5	rs6449526	0	60593771	A	G
5	rs6860599	0	60594297	C	G
5	rs13154663	0	60594343	G	A
5	rs13154581	0	60594520	A	T
5	rs76608909	0	60594987	G	A
5	rs12188621	0	60595439	A	G
5	rs150969213	0	60595455	C	T
5	rs6449527	0	60597127	C	G
5	rs28685817	0	60597622	G	A
5	rs117241746	0	60597704	C	T
5	rs4391122	0	60598543	A	G
5	rs151209044	0	60598943	T	G
5	rs4544785	0	60599010	T	C
5	rs73105361	0	60599110	A	G
5	rs10939897	0	60600524	C	T
5	rs7443842	0	60601079	G	T
5	rs4513641	0	60601155	T	C
5	rs74948200	0	60601182	T	C
5	rs4409043	0	60601335	G	A
5	rs4583848	0	60601434	A	C
5	rs13164720	0	60602074	C	T
5	rs73105363	0	60603161	G	T
5	rs10471513	0	60603462	G	A
5	rs12188882	0	60603643	G	A
5	rs4235486	0	60603696	A	G
5	rs4421060	0	60603730	A	G
5	rs7704636	0	60603853	T	G
5	rs13174916	0	60603956	A	G
5	rs10044518	0	60604261	C	A
5	rs10044575	0	60604392	G	C
5	rs77447831	0	60605187	G	A
5	rs147810439	0	60606145	C	T
5	rs375392922	0	60606679	G	A
5	rs117517222	0	60606878	T	C
5	rs13162866	0	60606943	C	T
5	rs6870349	0	60607134	G	A
5	rs11747144	0	60607678	C	T
5	rs11960587	0	60608162	T	A
5	rs13156118	0	60609122	T	C
5	rs6881622	0	60609252	A	G
5	rs10939898	0	60612602	G	A
5	rs4323189	0	60614586	T	A
5	rs79001797	0	60614857	C	G
5	rs4132385	0	60614879	G	T
5	rs78064954	0	60615648	C	T
5	rs6890684	0	60615886	A	G
5	rs34599407	0	60616026	T	G
5	rs77132701	0	60616525	T	C
5	rs78029181	0	60617520	G	A
5	rs34027100	0	60617585	T	A
5	rs34323293	0	60617776	G	A
5	rs7701440	0	60620980	T	C
5	rs4700418	0	60621839	C	G
5	rs5027472	0	60623038	C	G
5	rs11954859	0	60624958	C	A
5	rs4276369	0	60625875	A	G
5	rs370521708	0	60626874	T	C
5	rs75429795	0	60628411	G	T
5	rs111274143	0	60628414	G	T
5	rs76811816	0	60628774	C	T
5	rs182728817	0	60629133	G	T
5	rs75989234	0	60629236	C	T
5	rs6893130	0	60632150	T	C
5	rs4590138	0	60636828	C	T
5	rs181473692	0	60637122	A	G
5	rs117900915	0	60637233	A	G
5	rs4484384	0	60638880	A	G
5	rs74465877	0	60638928	T	C
5	rs117482093	0	60641715	G	C
5	rs6449528	0	60642347	G	A
5	rs4604142	0	60642595	C	T
5	rs6449529	0	60643513	T	C
5	rs144131696	0	60643641	C	T
5	rs10939900	0	60643659	C	T
5	rs146064793	0	60646338	A	G
5	rs117561986	0	60649205	T	G
5	rs7724551	0	60649468	G	A
5	rs74807749	0	60649687	G	C
5	rs56035042	0	60649733	A	G
5	rs55819324	0	60650268	C	T
5	rs11750589	0	60651929	G	A
5	rs13188327	0	60652030	A	G
5	rs74736625	0	60652755	A	G
5	rs74962191	0	60654709	T	C
5	rs13181015	0	60655844	A	G
5	rs139762417	0	60656950	T	C
5	rs78149913	0	60657746	C	T
5	rs13169711	0	60660401	G	A
5	rs13170135	0	60660942	A	G
5	rs75686262	0	60662166	C	T
5	rs56885035	0	60663699	A	G
5	rs7446236	0	60664289	T	A
5	rs7700289	0	60664356	C	T
5	rs146067508	0	60664576	A	G
5	rs13168165	0	60665439	G	A
5	rs7445500	0	60666229	A	G
5	rs6881765	0	60666767	G	A
5	rs34739794	0	60668775	A	G
5	rs78690404	0	60669258	G	A
5	rs76749324	0	60669713	T	A
5	rs6449530	0	60670192	G	A
5	rs4392578	0	60673819	G	A
5	rs35704054	0	60676594	G	C
5	rs189385649	0	60676909	C	T
5	rs73107409	0	60679405	C	A
5	rs12189001	0	60680244	G	A
5	rs11738493	0	60683123	C	T
5	rs13162358	0	60685266	T	C
5	rs13158675	0	60688532	C	T
5	rs62368660	0	60689152	C	T
5	rs6877610	0	60691073	A	C
5	rs117160234	0	60692405	A	G
5	rs79931464	0	60692718	A	C
5	rs62368661	0	60693874	T	C
5	rs79535748	0	60694049	G	A
5	rs6860608	0	60695171	G	A
5	rs35262187	0	60695853	G	A
5	rs10939901	0	60696425	C	T
5	rs11743218	0	60698360	C	T
5	rs60886975	0	60699573	C	A
5	rs12518479	0	60700239	C	G
5	rs79793234	0	60702143	G	A
5	rs12520628	0	60702838	C	G
5	rs79942193	0	60704811	C	G
5	rs13178686	0	60704813	C	G
5	rs7727824	0	60706426	T	C
5	rs11746741	0	60707445	C	G
5	rs78369853	0	60708880	G	T
5	rs57709834	0	60709670	A	G
5	rs188632567	0	60711508	A	G
5	rs7734879	0	60711632	C	A
5	rs6449531	0	60712212	G	A
5	rs143786729	0	60713289	A	G
5	rs149262078	0	60714751	C	T
5	rs6449532	0	60715446	C	T
5	rs6894675	0	60716631	G	C
5	rs12188627	0	60720682	A	G
5	rs12187112	0	60720700	G	A
5	rs62368664	0	60721565	A	C
5	rs6449533	0	60722644	T	C
5	rs12522321	0	60723105	A	T
5	rs77328955	0	60723154	A	G
5	rs10939902	0	60727990	T	C
5	rs74646315	0	60728480	C	T
5	rs6885005	0	60730870	T	A
5	rs7709645	0	60731458	G	C
5	rs188956051	0	60732095	C	T
5	rs7714712	0	60732552	C	A
5	rs7720894	0	60733933	G	C
5	rs11958102	0	60734210	G	C
5	rs11743711	0	60735530	T	C
5	rs11950318	0	60735662	C	G
5	rs13171757	0	60736544	C	T
5	rs7719676	0	60736949	A	G
5	rs12520195	0	60738574	T	A
5	rs12522647	0	60739052	A	G
5	rs10041978	0	60742205	G	A
5	rs1445979	0	60744339	T	A
5	rs1348716	0	60746985	G	A
5	rs13174756	0	60749326	C	T
5	rs7722810	0	60749794	A	T
5	rs74825745	0	60750167	C	T
5	rs13162694	0	60750477	T	C
5	rs76561424	0	60750818	C	A
5	rs10939903	0	60751467	T	C
5	rs13185783	0	60751524	A	T
5	rs6881799	0	60752953	T	A
5	rs150187198	0	60753480	C	G
5	rs117469114	0	60753799	C	T
5	rs34993457	0	60754136	A	G
5	rs1986252	0	60754419	A	G
5	rs12517711	0	60754661	T	C
5	rs13157657	0	60758847	C	A
5	rs10514908	0	60759524	T	C
5	rs10514909	0	60759598	C	A
5	rs1477355	0	60760700	T	C
5	rs6449535	0	60761585	T	G
5	rs6882136	0	60762072	G	A
5	rs79245278	0	60763815	C	A
5	rs78393020	0	60763999	A	G
5	rs11954430	0	60765209	G	A
5	rs6895046	0	60765587	T	C
5	rs13166934	0	60765660	G	A
5	rs13171497	0	60766530	A	C
5	rs13172080	0	60766893	A	G
5	rs7717082	0	60769411	T	C
5	rs13170262	0	60769721	T	C
5	rs10074255	0	60770569	T	C
5	rs13160801	0	60771688	C	G
5	rs7714457	0	60773229	C	T
5	rs7719647	0	60773968	G	A
5	rs1374043	0	60774227	G	A
5	rs13158938	0	60776577	A	T
5	rs13163970	0	60777345	C	A
5	rs11747564	0	60778811	C	A
5	rs188322430	0	60780411	G	T
5	rs55838118	0	60781432	G	A
5	rs17338553	0	60781494	C	A
5	rs7443602	0	60783500	A	T
5	rs12517679	0	60784656	T	C
5	rs117585159	0	60785264	G	A
5	rs140762009	0	60786060	G	C
5	rs7732234	0	60786880	C	T
5	rs117636920	0	60787423	G	A
5	rs13157831	0	60789045	C	T
5	rs1363892	0	60789520	A	T
5	rs16891822	0	60790905	A	G
5	rs79316161	0	60791300	A	G
5	rs10060668	0	60792575	G	C
5	rs13186194	0	60795485	T	C
5	rs13166779	0	60795669	G	C
5	rs6873712	0	60795792	C	A
5	rs145532115	0	60796052	C	A
5	rs6874264	0	60796156	C	T
5	rs6874266	0	60796200	A	G
5	rs6878927	0	60796291	G	T
5	rs16891878	0	60797046	C	T
5	rs151322924	0	60797053	C	T
5	rs78922867	0	60797758	G	C
5	rs141955747	0	60798717	C	T
5	rs1445981	0	60798886	G	A
5	rs10223052	0	60800336	A	G
5	rs13156100	0	60800957	G	A
5	rs75674370	0	60802029	G	A
5	rs77996320	0	60802176	G	A
5	rs61431275	0	60805277	G	A
5	rs2053693	0	60806019	C	T
5	rs13159018	0	60806489	G	A
5	rs6865624	0	60806658	A	T
5	rs16891983	0	60806765	A	G
5	rs1445976	0	60807734	G	C
5	rs2053694	0	60807886	T	C
5	rs13170519	0	60809103	C	G
5	rs11741726	0	60809644	A	G
5	rs10939905	0	60810610	G	T
5	rs11742658	0	60810717	A	G
5	rs145919109	0	60811960	A	T
5	rs13158413	0	60813605	A	T
5	rs13159349	0	60814132	C	G
5	rs141624936	0	60814435	T	A
5	rs12655178	0	60814521	T	C
5	rs79683912	0	60815113	A	G
5	rs2034239	0	60815767	T	C
5	rs78948561	0	60816368	T	C
5	rs13166910	0	60816865	T	C
5	rs150334703	0	60818081	G	A
5	rs11952146	0	60818863	T	C
5	rs6890351	0	60819475	T	C
5	rs13162534	0	60819833	A	G
5	rs13167695	0	60820444	G	A
5	rs13179091	0	60822997	C	T
5	rs13179617	0	60823170	G	T
5	rs13185068	0	60824235	G	C
5	rs13188685	0	60824406	A	G
5	rs13172084	0	60825144	T	C
5	rs75899430	0	60826643	C	A
5	rs6879809	0	60826956	G	A
5	rs13159166	0	60827739	T	G
5	rs16892286	0	60828602	T	A
5	rs79053743	0	60829488	G	T
5	rs16892307	0	60830916	A	G
5	rs12519658	0	60831739	G	A
5	rs1045352	0	60833080	A	C
5	rs10514910	0	60834332	C	T
5	rs2276987	0	60835021	T	C
5	rs190615609	0	60837059	C	T
5	rs78846350	0	60838791	G	T
5	rs17424296	0	60838903	G	A
5	rs16892374	0	60839907	C	A
5	rs10053166	0	60842210	A	G
5	rs6898746	0	60843706	T	A
5	rs12188685	0	60843924	G	C
5	rs12188710	0	60844213	G	A
5	rs10059353	0	60844874	A	T
5	rs13190437	0	60845634	G	C
5	rs138442341	0	60846044	A	G
5	rs79988488	0	60846319	C	T
5	rs1550816	0	60847019	T	C
5	rs6890611	0	60847272	T	G
5	rs117217565	0	60847717	C	T
5	rs16892406	0	60848153	A	G
5	rs16892408	0	60848185	C	T
5	rs13164150	0	60848204	G	T
5	rs16892410	0	60848409	A	G
5	rs13168452	0	60848497	G	A
5	rs4582229	0	60848745	C	T
5	rs116988934	0	60848890	A	G
5	rs143656501	0	60850325	C	T
5	rs2084131	0	60850522	A	G
5	rs13189938	0	60852845	A	G
5	rs13177031	0	60853523	T	A
5	rs17340123	0	60854916	C	T
5	rs1445978	0	60855070	T	C
5	rs16892436	0	60855550	G	C
5	rs77253302	0	60856042	G	T
5	rs80324204	0	60857217	C	T
5	rs16892456	0	60858429	C	T
5	rs16892459	0	60858470	T	C
5	rs10053423	0	60859416	C	T
5	rs1423326	0	60860451	G	T
5	rs6449537	0	60860951	T	C
5	rs10042706	0	60861122	A	G
5	rs1833832	0	60861407	T	C
5	rs74665531	0	60861439	G	A
5	rs11741170	0	60861551	C	A
5	rs1582545	0	60861742	G	A
5	rs74506444	0	60861956	G	T
5	rs10059992	0	60862543	G	T
5	rs933685	0	60862917	T	C
5	rs13164048	0	60863287	T	A
5	rs117238720	0	60863384	C	T
5	rs1971065	0	60863400	C	T
5	rs1971513	0	60863461	A	G
5	rs10064124	0	60864458	C	G
5	rs12518098	0	60864467	C	G
5	rs10072118	0	60864610	T	C
5	rs6877486	0	60864744	T	A
5	rs11746516	0	60865570	A	G
5	rs6872620	0	60866192	A	C
5	rs139025911	0	60866414	C	T
5	rs10067201	0	60867365	T	C
5	rs79676188	0	60868531	T	C
5	rs34082374	0	60868661	A	G
5	rs72761471	0	60869603	A	G
5	rs13169225	0	60870130	T	G
5	rs10050451	0	60870354	A	G
5	rs146471226	0	60870626	C	T
5	rs11954764	0	60871157	G	A
5	rs10939907	0	60872053	G	A
5	rs75180524	0	60872562	T	C
5	rs62364970	0	60874322	A	G
5	rs9291728	0	60874578	A	G
5	rs75505926	0	60874787	C	T
5	rs16892584	0	60876529	T	G
5	rs2341235	0	60876664	C	T
5	rs1965035	0	60877639	A	G
5	rs13168127	0	60878424	G	A
5	rs62364974	0	60878805	A	G
5	rs10939908	0	60879560	A	C
5	rs11951472	0	60879854	A	C
5	rs117352084	0	60880550	A	C
5	rs10058219	0	60883190	T	C
5	rs863088	0	60883593	G	A
5	rs75334440	0	60884054	C	T
5	rs10060358	0	60884182	T	C
5	rs442374	0	60884572	A	C
5	rs11743162	0	60885180	T	C
5	rs383455	0	60885635	T	G
5	rs2084134	0	60885663	T	A
5	rs2084135	0	60885700	T	C
5	rs420518	0	60886299	A	C
5	rs10064174	0	60887485	A	C
5	rs253185	0	60888310	G	T
5	rs117268899	0	60888353	A	G
5	rs7713549	0	60890409	G	A
5	rs117856319	0	60891915	A	G
5	rs412649	0	60892043	C	T
5	rs79985418	0	60892191	G	C
5	rs381034	0	60892205	G	A
5	rs13356781	0	60893168	G	A
5	rs374682	0	60893356	T	C
5	rs76734393	0	60893693	A	G
5	rs972187	0	60894246	T	C
5	rs422771	0	60894261	G	C
5	rs447427	0	60894552	T	C
5	rs191934991	0	60894557	C	A
5	rs117409644	0	60897109	C	T
5	rs696887	0	60897484	C	T
5	rs701470	0	60897649	C	T
5	rs185228	0	60897763	G	A
5	rs696888	0	60898157	A	G
5	rs696161	0	60898708	C	T
5	rs199638343	0	60899361	G	T
5	rs10078642	0	60900104	A	G
5	rs410386	0	60901605	T	C
5	rs701471	0	60901869	A	G
5	rs253497	0	60902046	C	T
5	rs701472	0	60902091	T	C
5	rs253499	0	60902176	C	T
5	rs701473	0	60902270	T	A
5	rs253503	0	60902342	T	G
5	rs701474	0	60902527	C	T
5	rs173780	0	60903201	G	A
5	rs696889	0	60903264	G	C
5	rs117019341	0	60903450	G	A
5	rs696890	0	60904164	T	A
5	rs36084	0	60904429	A	G
5	rs696891	0	60904561	A	G
5	rs10074348	0	60904910	G	A
5	rs139108012	0	60905732	C	T
5	rs13190528	0	60906140	A	G
5	rs77975443	0	60906664	G	A
5	rs895381	0	60907801	T	C
5	rs895382	0	60908030	C	T
5	rs6880967	0	60909708	A	G
5	rs56257445	0	60909926	G	A
5	rs4699977	0	60910078	G	A
5	rs253184	0	60910890	T	C
5	rs12517746	0	60912151	A	G
5	rs2455386	0	60912736	A	G
5	rs144881081	0	60913434	T	A
5	rs4699978	0	60915216	G	T
5	rs2030892	0	60916032	A	G
5	rs183900864	0	60917134	G	A
5	rs12518216	0	60918143	A	T
5	rs73760095	0	60918227	G	T
5	rs6861818	0	60918657	C	T
5	rs409912	0	60918763	A	G
5	rs10053221	0	60919296	C	A
5	rs56300029	0	60919428	C	T
5	rs9291730	0	60920832	C	G
5	rs11951145	0	60921680	G	A
5	rs11951156	0	60921861	C	T
5	rs6883945	0	60922316	C	T
5	rs6449539	0	60922355	A	C
5	rs77997006	0	60922922	C	T
5	rs17426483	0	60923182	T	C
5	rs36091	0	60923475	G	A
5	rs36090	0	60923990	C	T
5	rs4413488	0	60925028	G	A
5	rs42881	0	60925195	T	C
5	rs36089	0	60925532	G	A
5	rs6871345	0	60925638	C	G
5	rs56241055	0	60925717	G	A
5	rs141924830	0	60925743	A	T
5	rs42880	0	60925938	G	A
5	rs113176167	0	60926357	G	A
5	rs7727255	0	60928329	A	G
5	rs26914	0	60928771	T	C
5	rs9291731	0	60928947	C	G
5	rs26913	0	60929982	C	T
5	rs36088	0	60930305	A	G
5	rs1910026	0	60930584	C	T
5	rs57300882	0	60930951	C	T
5	rs76375961	0	60932347	C	T
5	rs62365020	0	60932673	C	T
5	rs149610341	0	60932726	T	C
5	rs1354138	0	60933255	T	G
5	rs10073941	0	60934459	C	G
5	rs17348492	0	60935451	T	C
5	rs12514870	0	60935907	C	G
5	rs26912	0	60936095	T	C
5	rs76091073	0	60936230	G	C
5	rs10514914	0	60936255	G	T
5	rs7715669	0	60936296	G	A
5	rs396712	0	60936894	T	C
5	rs1867732	0	60936935	T	G
5	rs55821052	0	60937072	G	A
5	rs78764712	0	60937921	T	C
5	rs62365023	0	60937931	T	C
5	rs16893212	0	60937964	C	T
5	rs13174785	0	60938249	C	A
5	rs2455404	0	60939019	G	A
5	rs2441136	0	60939264	C	G
5	rs2455388	0	60939334	T	A
5	rs2463066	0	60939407	T	C
5	rs2455403	0	60939890	T	G
5	rs57617820	0	60939977	G	A
5	rs2937840	0	60940496	C	G
5	rs142514247	0	60940644	C	T
5	rs6899064	0	60940718	G	A
5	rs1880849	0	60940751	C	A
5	rs6880041	0	60940776	T	A
5	rs1569022	0	60941007	C	G
5	rs379212	0	60941930	A	G
5	rs444797	0	60942192	A	T
5	rs253486	0	60944461	T	A
5	rs253487	0	60944590	C	T
5	rs12654033	0	60944734	A	T
5	rs194139	0	60944760	G	C
5	rs12658207	0	60944856	C	A
5	rs253177	0	60945612	A	G
5	rs141033303	0	60946622	G	A
5	rs7728181	0	60947302	T	C
5	rs1501841	0	60947483	A	G
5	rs403043	0	60948989	C	T
5	rs446275	0	60949167	G	A
5	rs7714841	0	60949237	A	G
5	rs13172214	0	60949939	A	T
5	rs438600	0	60949968	G	A
5	rs11738335	0	60950211	T	G
5	rs12654405	0	60950429	A	G
5	rs138055741	0	60950489	G	A
5	rs424876	0	60951124	G	A
5	rs79828896	0	60951652	G	A
5	rs11750531	0	60952547	G	C
5	rs16893320	0	60953099	G	T
5	rs16893322	0	60953327	G	C
5	rs16893327	0	60954719	T	C
5	rs35438183	0	60956220	G	T
5	rs554052	0	60956627	G	C
5	rs12522477	0	60956901	G	T
5	rs144806714	0	60956930	G	A
5	rs430637	0	60957135	T	C
5	rs16875007	0	60957472	T	A
5	rs117217701	0	60958406	G	A
5	rs2280686	0	60959461	G	A
5	rs40148	0	60959491	G	A
5	rs77316617	0	60959722	T	G
5	rs80009853	0	60959834	C	T
5	rs4700422	0	60960063	G	A
5	rs36032	0	60960544	T	G
5	rs77062879	0	60960545	T	C
5	rs36033	0	60960727	T	C
5	rs4700423	0	60960764	A	G
5	rs40345	0	60961396	G	T
5	rs41180	0	60961978	G	A
5	rs16893398	0	60962703	T	A
5	rs13175381	0	60962766	A	G
5	rs2441134	0	60962948	C	T
5	rs6883938	0	60962986	G	T
5	rs2455486	0	60963231	A	C
5	rs4700424	0	60963675	C	A
5	rs1467350	0	60963848	A	T
5	rs1664960	0	60964335	A	G
5	rs2280687	0	60964939	A	G
5	rs414976	0	60965517	C	A
5	rs446248	0	60965899	C	T
5	rs11741636	0	60967801	G	A
5	rs36049	0	60968475	A	G
5	rs26911	0	60968762	A	G
5	rs16893470	0	60968872	T	C
5	rs36072	0	60969943	T	C
5	rs148839574	0	60970937	C	G
5	rs12523615	0	60971051	A	G
5	rs12518552	0	60971119	G	A
5	rs432733	0	60971732	G	A
5	rs410850	0	60971778	G	A
5	rs7704929	0	60971822	A	G
5	rs11746049	0	60972283	C	T
5	rs389441	0	60972390	A	G
5	rs12659270	0	60973167	T	C
5	rs391101	0	60973297	T	G
5	rs11747208	0	60973577	G	C
5	rs11750644	0	60974063	T	C
5	rs6880870	0	60974357	G	T
5	rs16893553	0	60974920	C	G
5	rs6896690	0	60975484	C	T
5	rs10514916	0	60976083	A	G
5	rs1501845	0	60976610	A	G
5	rs72647204	0	60976677	C	T
5	rs13156487	0	60977098	C	T
5	rs39695	0	60977920	C	T
5	rs4700425	0	60978374	C	T
5	rs16893642	0	60978500	G	T
5	rs73111252	0	60978590	C	A
5	rs4700426	0	60979230	T	C
5	rs4700427	0	60979340	G	A
5	rs4145723	0	60980549	G	A
5	rs16893676	0	60981186	T	C
5	rs16893680	0	60981850	T	C
5	rs201559987	0	60982103	C	T
5	rs16893684	0	60982578	A	G
5	rs16893687	0	60982841	G	A
5	rs13188780	0	60983027	G	C
5	rs6882777	0	60983430	T	C
5	rs76767126	0	60983499	G	A
5	rs60167838	0	60983692	A	G
5	rs402996	0	60983838	T	C
5	rs16893701	0	60983945	A	G
5	rs76879835	0	60984143	A	G
5	rs377667	0	60984261	T	C
5	rs73111286	0	60985047	T	C
5	rs58983571	0	60985418	C	A
5	rs13175459	0	60985699	A	G
5	rs381182	0	60986143	T	C
5	rs1501844	0	60986181	T	A
5	rs1501843	0	60986193	G	T
5	rs409465	0	60986646	T	C
5	rs58324429	0	60986698	C	T
5	rs11743540	0	60987340	A	G
5	rs79069878	0	60988124	A	G
5	rs1393176	0	60988406	T	C
5	rs1393175	0	60988579	G	A
5	rs4472220	0	60988939	A	G
5	rs55680328	0	60989166	C	T
5	rs1604441	0	60989252	A	G
5	rs1604440	0	60989461	A	T
5	rs1580860	0	60989543	A	T
5	rs1580859	0	60989596	A	T
5	rs59222977	0	60990307	T	C
5	rs73113106	0	60990426	T	C
5	rs11740126	0	60990953	G	A
5	rs2937830	0	60991072	T	C
5	rs1393174	0	60991392	G	C
5	rs2937831	0	60992170	T	G
5	rs2950219	0	60992367	C	T
5	rs7722134	0	60992452	C	T
5	rs12654255	0	60992571	G	A
5	rs12654292	0	60992856	G	A
5	rs2030888	0	60993594	T	C
5	rs153384	0	60993656	C	T
5	rs2950220	0	60994164	C	T
5	rs74428954	0	60994493	G	A
5	rs76567284	0	60994693	C	T
5	rs79474763	0	60994698	G	A
5	rs2937832	0	60994816	T	C
5	rs11743702	0	60994828	G	A
5	rs11747263	0	60994867	T	C
5	rs13186555	0	60995037	C	T
5	rs74782763	0	60995113	C	T
5	rs2950221	0	60995211	G	A
5	rs2974452	0	60995261	T	G
5	rs253180	0	60995351	C	T
5	rs4700429	0	60995530	C	T
5	rs6870236	0	60995876	C	T
5	rs13163936	0	60996142	G	A
5	rs4700430	0	60997309	G	A
5	rs253532	0	60997490	G	T
5	rs11748959	0	60998679	A	G
5	rs253535	0	60998978	C	G
5	rs12517109	0	60999030	G	C
5	rs973471	0	60999190	A	G
5	rs12520360	0	60999360	T	C
5	rs74835233	0	60999961	A	G
5	rs13156637	0	61001389	A	G
5	rs153377	0	61001546	A	T
5	rs153378	0	61002359	T	G
5	rs1032750	0	61002694	T	C
5	rs1501842	0	61002747	T	C
5	rs4699979	0	61003342	C	T
5	rs4699980	0	61003422	T	A
5	rs4700432	0	61003695	G	A
5	rs74354172	0	61004249	T	A
5	rs17429209	0	61004446	T	C
5	rs13170002	0	61005429	T	C
5	rs4700433	0	61005501	A	G
5	rs139242753	0	61005570	A	G
5	rs7381041	0	61005815	C	T
5	rs11738494	0	61006885	A	G
5	rs138312191	0	61007313	C	T
5	rs77191465	0	61007335	A	T
5	rs13160822	0	61007446	G	T
5	rs12519720	0	61007721	G	C
5	rs12519709	0	61007823	C	T
5	rs12522405	0	61007830	T	C
5	rs6872706	0	61008306	A	G
5	rs78790340	0	61008687	A	G
5	rs79592822	0	61010558	A	G
5	rs1123763	0	61010605	C	T
5	rs12521924	0	61010938	G	A
5	rs153375	0	61011059	T	C
5	rs13159935	0	61011112	T	C
5	rs12514378	0	61011200	T	C
5	rs149080	0	61011419	C	T
5	rs2937626	0	61012159	A	G
5	rs153428	0	61012342	C	A
5	rs78104792	0	61012655	G	A
5	rs251895	0	61012775	A	T
5	rs166142	0	61012890	A	C
5	rs13154578	0	61013268	A	T
5	rs12651926	0	61013371	C	T
5	rs149856525	0	61013420	C	T
5	rs16894149	0	61013725	C	A
5	rs11738462	0	61013776	G	A
5	rs74288889	0	61014119	G	T
5	rs9291733	0	61014425	G	T
5	rs7447792	0	61015098	T	C
5	rs436985	0	61016374	A	G
5	rs425209	0	61017073	T	C
5	rs2202118	0	61017131	A	T
5	rs436685	0	61017508	A	G
5	rs13186290	0	61017763	A	G
5	rs834262	0	61019045	T	G
5	rs13154864	0	61019225	G	C
5	rs834261	0	61019309	T	C
5	rs863069	0	61019422	C	T
5	rs514754	0	61019612	T	G
5	rs60256764	0	61020250	G	A
5	rs6449548	0	61020329	A	G
5	rs80125237	0	61020428	T	C
5	rs10514917	0	61020822	G	A
5	rs418524	0	61020933	C	T
5	rs1550822	0	61021050	T	C
5	rs377054	0	61021202	C	G
5	rs421579	0	61021332	C	T
5	rs432999	0	61021402	T	C
5	rs78516540	0	61021440	C	T
5	rs472106	0	61021907	C	G
5	rs436969	0	61022039	T	C
5	rs115752065	0	61022650	T	A
5	rs1466011	0	61022652	C	T
5	rs1466012	0	61022763	T	C
5	rs116688467	0	61022962	G	T
5	rs7446832	0	61023201	A	C
5	rs16894269	0	61023320	C	T
5	rs153381	0	61023981	G	A
5	rs149328	0	61024554	C	G
5	rs149127	0	61024594	T	A
5	rs79269796	0	61024764	A	G
5	rs4699982	0	61025082	A	T
5	rs153382	0	61025254	A	G
5	rs2937834	0	61025943	T	A
5	rs2937835	0	61025954	T	G
5	rs116591423	0	61026060	G	A
5	rs2950218	0	61027042	C	T
5	rs1880851	0	61028575	C	G
5	rs6873285	0	61029525	T	C
5	rs16894355	0	61029813	A	T
5	rs76153370	0	61029912	C	T
5	rs6897695	0	61030356	C	T
5	rs6449549	0	61030432	C	T
5	rs2880045	0	61030558	C	G
5	rs2974454	0	61030954	C	T
5	rs1979016	0	61033393	T	C
5	rs1983049	0	61033487	C	T
5	rs6449550	0	61034313	C	G
5	rs6449551	0	61034668	G	A
5	rs17430144	0	61035450	A	C
5	rs921038	0	61035590	T	C
5	rs4700434	0	61035802	G	A
5	rs116251515	0	61036023	C	T
5	rs16894458	0	61036436	T	A
5	rs13172013	0	61037631	A	T
5	rs34404532	0	61038369	C	A
5	rs13177369	0	61038510	C	T
5	rs116436091	0	61038945	C	A
5	rs149961455	0	61039041	T	A
5	rs6890547	0	61039326	C	T
5	rs74543735	0	61039466	T	C
5	rs1002115	0	61039870	A	G
5	rs116748621	0	61042082	A	G
5	rs1037106	0	61042352	G	A
5	rs77425774	0	61042594	G	A
5	rs11745987	0	61042855	G	A
5	rs16894565	0	61043057	G	C
5	rs6873040	0	61043308	C	T
5	rs1847015	0	61043566	G	A
5	rs1501848	0	61043596	C	T
5	rs16894569	0	61044083	T	C
5	rs2937623	0	61044410	G	A
5	rs117015787	0	61045161	T	C
5	rs2937622	0	61045224	A	G
5	rs187574	0	61045934	G	A
5	rs153376	0	61046023	G	T
5	rs114921108	0	61046423	T	C
5	rs116044944	0	61046595	A	T
5	rs1446001	0	61047818	T	C
5	rs2937621	0	61047911	G	A
5	rs115977975	0	61048432	G	T
5	rs2030891	0	61048767	T	A
5	rs13165769	0	61048992	G	A
5	rs2030890	0	61049055	A	C
5	rs2030889	0	61049167	G	A
5	rs144089157	0	61049723	A	G
5	rs117874831	0	61050434	C	G
5	rs6864793	0	61050837	T	C
5	rs141712261	0	61052112	T	A
5	rs7733491	0	61052260	G	T
5	rs7733076	0	61052263	A	T
5	rs6875778	0	61052608	T	G
5	rs6895115	0	61052618	G	T
5	rs73760504	0	61052969	A	G
5	rs722173	0	61052988	C	T
5	rs2077786	0	61053123	T	C
5	rs73104124	0	61053708	C	T
5	rs73104128	0	61053812	G	A
5	rs6449552	0	61054357	A	G
5	rs59121816	0	61054994	T	A
5	rs1880850	0	61055110	A	G
5	rs6449553	0	61055207	G	A
5	rs6862305	0	61055384	T	C
5	rs1501847	0	61055557	T	C
5	rs113750468	0	61055934	G	T
5	rs1501846	0	61055943	T	A
5	rs2937838	0	61056528	A	G
5	rs1830177	0	61056964	G	A
5	rs1830176	0	61057015	T	C
5	rs145727107	0	61057347	C	G
5	rs1984883	0	61058278	G	A
5	rs117259326	0	61059337	T	C
5	rs79552304	0	61060545	T	C
5	rs895383	0	61060663	G	T
5	rs73104146	0	61060715	C	T
5	rs2937661	0	61061202	C	A
5	rs1446002	0	61062526	T	G
5	rs991386	0	61062625	T	C
5	rs141200011	0	61063208	G	T
5	rs1374065	0	61063602	G	C
5	rs10514920	0	61064463	T	A
5	rs147316752	0	61064740	C	T
5	rs117911601	0	61065205	G	A
5	rs60937014	0	61066604	G	A
5	rs117499453	0	61066652	C	G
5	rs990728	0	61066916	C	T
5	rs73104179	0	61067244	C	T
5	rs115581904	0	61068401	T	A
5	rs150885513	0	61068608	G	T
5	rs2950223	0	61070028	G	A
5	rs2950222	0	61070091	T	C
5	rs58243859	0	61071777	C	T
5	rs10471519	0	61071912	T	C
5	rs10471520	0	61072029	T	C
5	rs59231306	0	61072878	C	T
5	rs144586471	0	61074968	C	T
5	rs4133155	0	61075772	C	T
5	rs151147156	0	61076083	C	T
5	rs9291737	0	61076783	A	T
5	rs10066181	0	61076857	G	A
5	rs6861444	0	61077134	G	A
5	rs73105811	0	61077330	T	C
5	rs73760507	0	61077467	T	G
5	rs141816247	0	61078159	C	A
5	rs10805376	0	61078275	T	C
5	rs6449554	0	61079024	T	C
5	rs6872704	0	61079032	G	A
5	rs73105820	0	61079700	A	C
5	rs6882661	0	61080390	A	G
5	rs6449555	0	61080599	G	A
5	rs34803252	0	61081176	C	G
5	rs4418051	0	61081211	G	A
5	rs3924739	0	61081734	T	C
5	rs6449556	0	61081801	G	A
5	rs10076599	0	61081845	G	A
5	rs6889177	0	61081952	A	G
5	rs138187439	0	61082105	G	A
5	rs116708596	0	61082381	G	A
5	rs4640743	0	61082397	A	G
5	rs116491646	0	61082607	C	T
5	rs114557525	0	61083318	G	A
5	rs6859773	0	61083439	G	A
5	rs114788108	0	61084523	T	C
5	rs4235487	0	61084790	T	C
5	rs75831462	0	61085116	C	T
5	rs6449557	0	61085298	T	C
5	rs75097391	0	61085324	A	T
5	rs6449558	0	61085552	C	T
5	rs73105835	0	61087569	G	A
5	rs76680925	0	61088150	C	A
5	rs189862524	0	61089512	A	C
5	rs56208678	0	61090075	T	C
5	rs56926544	0	61092022	C	T
5	rs77301520	0	61092064	G	A
5	rs73760508	0	61092389	G	C
5	rs12516216	0	61092625	C	A
5	rs12521396	0	61092881	A	T
5	rs66527929	0	61093227	G	A
5	rs35862959	0	61093914	C	G
5	rs17456510	0	61094008	G	A
5	rs56084736	0	61094859	G	A
5	rs56098416	0	61095181	C	G
5	rs12519781	0	61096098	A	T
5	rs77704453	0	61096191	G	A
5	rs17352800	0	61096445	T	A
5	rs111509711	0	61096648	C	T
5	rs17456587	0	61097055	C	T
5	rs78308368	0	61097555	A	G
5	rs10514922	0	61098274	T	C
5	rs73105860	0	61098400	C	T
5	rs74733629	0	61098446	C	T
5	rs2342074	0	61098865	A	C
5	rs953040	0	61099076	T	C
5	rs4700437	0	61099252	T	A
5	rs4700438	0	61099375	T	C
5	rs4700439	0	61099376	G	A
5	rs4700440	0	61099768	C	G
5	rs78827610	0	61100192	T	C
5	rs72765203	0	61100269	C	T
5	rs73105866	0	61100642	C	T
5	rs59740657	0	61100975	A	G
5	rs6861457	0	61101470	A	G
5	rs10461469	0	61101476	T	C
5	rs73105870	0	61101577	G	A
5	rs10461470	0	61101963	C	A
5	rs72765207	0	61102255	G	T
5	rs10514923	0	61102598	G	A
5	rs79987937	0	61103080	T	C
5	rs56150211	0	61103410	C	T
5	rs56363905	0	61103479	C	T
5	rs75037884	0	61103484	C	T
5	rs56261580	0	61103495	C	T
5	rs55969352	0	61103661	A	G
5	rs78088444	0	61103824	C	T
5	rs56073771	0	61103862	G	A
5	rs6859872	0	61104560	T	C
5	rs118055125	0	61105134	G	A
5	rs17352975	0	61105357	T	C
5	rs6895749	0	61106070	C	T
5	rs16895276	0	61106657	G	A
5	rs185534905	0	61106895	G	A
5	rs4700441	0	61107013	C	T
5	rs12656124	0	61107095	G	A
5	rs75250422	0	61107132	A	G
5	rs6449559	0	61107460	G	T
5	rs78711094	0	61108632	G	A
5	rs6872207	0	61108988	C	A
5	rs6872402	0	61109124	C	T
5	rs6872575	0	61109215	C	T
5	rs145782992	0	61109605	T	A
5	rs56326965	0	61110388	A	C
5	rs61596462	0	61110916	T	C
5	rs12658967	0	61111747	C	T
5	rs6449560	0	61111866	G	A
5	rs60143966	0	61112152	C	A
5	rs72765216	0	61113093	C	T
5	rs1500216	0	61113114	T	C
5	rs140678165	0	61113301	A	T
5	rs79259762	0	61114231	C	T
5	rs138402454	0	61114781	A	T
5	rs7720585	0	61115439	A	G
5	rs76056675	0	61116102	C	T
5	rs77443222	0	61117208	C	A
5	rs4700442	0	61117272	A	G
5	rs4700443	0	61117417	T	C
5	rs7724203	0	61119308	T	C
5	rs4700445	0	61120592	A	G
5	rs11746125	0	61120698	A	C
5	rs16895507	0	61120825	A	G
5	rs79640874	0	61121370	T	C
```
