## Supplementary material for "Characterization of shared and ancestry-specific signals driving complex traits using multi-ancestry fine-mapping": s2_snps.txt

```
rs75231442
rs4410607
rs1807017
rs6869332
rs185776811
rs58078456
rs139392063
rs4700397
rs4700398
rs4700399
rs7731760
rs7717909
rs1867597
rs13189346
rs1867598
rs4699963
rs34741733
rs62372102
rs7714071
rs11740632
rs180721206
rs67555188
rs67858932
rs1020371
rs62372103
rs973304
rs139123382
rs138855665
rs7712931
rs149880548
rs10052649
rs7700975
rs34435485
rs13185301
rs10471498
rs6449506
rs6449507
rs6885989
rs12656993
rs12652878
rs17392014
rs189178957
rs148046583
rs17332824
rs6449508
rs4699965
rs4700401
rs4647168
rs4647162
rs3117
rs4647151
rs4647150
rs4647139
rs561599360
rs9687099
rs9763418
rs35617853
rs10939874
rs150950141
rs7445953
rs80243820
rs77551122
rs1820083
rs6449509
rs6449510
rs61101592
rs74316631
rs13155076
rs12522154
rs4647138
rs4647137
rs4647135
rs4647134
rs4647132
rs4647130
rs35948426
rs2306350
rs2306351
rs77502795
rs4647123
rs4235483
rs4647121
rs929780
rs117098869
rs1021005
rs193279626
rs2120956
rs2120957
rs6884966
rs3797562
rs148964292
rs4647108
rs1038144
rs4647102
rs11744756
rs62372133
rs62372134
rs13359074
rs77068501
rs12696976
rs181469435
rs186606779
rs10076937
rs12655603
rs12657309
rs60858663
rs185366743
rs190161593
rs35319315
rs10064187
rs118063318
rs35383830
rs976581
rs976630
rs976631
rs4235484
rs4647078
rs976080
rs2120955
rs2120954
rs28407266
rs2590570
rs3797559
rs158570
rs158929
rs162228
rs158928
rs75979228
rs79897465
rs145298549
rs158927
rs290514
rs141936115
rs290515
rs1820082
rs2694518
rs12520314
rs6449512
rs290516
rs290517
rs158938
rs4647052
rs158937
rs4647045
rs158571
rs142397458
rs158935
rs158934
rs158933
rs78162412
rs158932
rs78232441
rs158572
rs158931
rs158922
rs158921
rs158920
rs158919
rs158918
rs12517310
rs158916
rs158915
rs158914
rs7722373
rs172348
rs158926
rs158925
rs158924
rs12652830
rs1382917
rs158923
rs56031340
rs158563
rs62365455
rs170658
rs290509
rs142368267
rs162227
rs1609041
rs4700402
rs2928243
rs12055359
rs72757187
rs67490467
rs61017995
rs182351
rs290511
rs169700
rs77247019
rs1382914
rs3101879
rs192814718
rs2928244
rs2950235
rs62367862
rs868791
rs2650512
rs185290660
rs2650517
rs62367872
rs7723901
rs2619890
rs55738840
rs2619891
rs2694528
rs2619892
rs58646987
rs11739952
rs2694531
rs2263514
rs2898309
rs2619893
rs187671446
rs141831565
rs76281741
rs192490569
rs149249183
rs543419052
rs329627
rs329626
rs329625
rs167912
rs329624
rs111793128
rs329623
rs1471488
rs329622
rs78647011
rs329620
rs329619
rs329618
rs162248
rs162247
rs162246
rs79729220
rs117338365
rs76197672
rs290503
rs62367879
rs162251
rs4642318
rs290504
rs162250
rs162249
rs146379261
rs290505
rs162244
rs162243
rs290506
rs162242
rs162241
rs162240
rs10805374
rs2928246
rs290507
rs162239
rs118062283
rs162238
rs62367885
rs290508
rs162237
rs162229
rs12655209
rs17419290
rs162231
rs162232
rs12516995
rs13179721
rs55814394
rs290513
rs117710637
rs162233
rs162235
rs158569
rs158568
rs158567
rs158566
rs10939879
rs147098166
rs158565
rs248688
rs7709522
rs183845900
rs7714396
rs555428747
rs158564
rs62367903
rs1479645
rs2950232
rs7723349
rs76951404
rs158700
rs4700404
rs158699
rs34595
rs34594
rs117933918
rs34593
rs34592
rs34591
rs158697
rs158696
rs726824
rs2909851
rs28436304
rs9291702
rs2545493
rs74330945
rs248679
rs248678
rs4699967
rs72759206
rs78246204
rs248677
rs75185203
rs12518404
rs187459
rs767634
rs34644
rs40084
rs78747697
rs888799
rs75646569
rs1983484
rs72759210
rs34641
rs42437
rs140419694
rs34640
rs116950639
rs78709717
rs56025209
rs34639
rs76745739
rs34638
rs2049579
rs79299974
rs72759215
rs77847688
rs248685
rs17444495
rs34599
rs74402060
rs17590149
rs34598
rs12653132
rs1526896
rs185080696
rs248683
rs248682
rs56284222
rs248680
rs9291704
rs76576811
rs77191020
rs34425764
rs4700406
rs4700407
rs16878547
rs16878548
rs10471502
rs10471503
rs6871236
rs138266039
rs148492717
rs11951504
rs11951606
rs76339698
rs13357828
rs723276
rs57541965
rs117702129
rs80154095
rs6886481
rs12656243
rs6868884
rs10939881
rs79365162
rs13168191
rs11957772
rs4141502
rs78406720
rs12518792
rs12518865
rs2080869
rs7713481
rs114260952
rs6878124
rs1989653
rs117576600
rs7734205
rs113306887
rs295533
rs80113651
rs295532
rs6862622
rs295531
rs117626839
rs78866441
rs142730939
rs295567
rs295566
rs295565
rs7737276
rs295564
rs295563
rs295562
rs192327281
rs295561
rs295560
rs295559
rs295557
rs76988560
rs295556
rs68104763
rs182410
rs148195563
rs295551
rs2545478
rs6869454
rs114077670
rs4699969
rs2545476
rs2545475
rs192970917
rs10939882
rs2613632
rs11744226
rs79926751
rs2112365
rs78579471
rs1460961
rs6869073
rs1841504
rs143872074
rs77691613
rs7706753
rs74985265
rs295581
rs59292447
rs7712364
rs295580
rs13186053
rs13190305
rs11951076
rs113445535
rs295578
rs79107668
rs295576
rs56159106
rs7721096
rs295574
rs79210445
rs295573
rs295572
rs10054247
rs159380
rs159378
rs159377
rs295570
rs80120114
rs159376
rs159375
rs6893210
rs159374
rs159373
rs1563908
rs34637
rs34636
rs39661
rs295569
rs13163684
rs159371
rs295568
rs256375
rs298630
rs298631
rs159536
rs557092
rs810884
rs810883
rs159535
rs298626
rs298627
rs298628
rs2545503
rs298629
rs76253290
rs498497
rs1460962
rs150902376
rs6863749
rs34608
rs376720741
rs2270822
rs34625
rs34624
rs74366686
rs34623
rs34621
rs34620
rs295530
rs34619
rs7723754
rs295529
rs159537
rs116200242
rs124898
rs159358
rs295526
rs159357
rs150633963
rs10076568
rs7718028
rs295525
rs295524
rs298638
rs295523
rs295522
rs10514906
rs78315696
rs298625
rs9291707
rs34617
rs34616
rs298624
rs34614
rs34613
rs10075959
rs34610
rs13185516
rs34609
rs256376
rs10052753
rs12186613
rs1072667
rs10069718
rs295550
rs117569673
rs4700410
rs62366190
rs10055076
rs159539
rs295549
rs159540
rs295548
rs159542
rs295547
rs75466780
rs159543
rs28409386
rs295546
rs10471505
rs295545
rs295544
rs173946
rs295543
rs113804356
rs159544
rs295542
rs77007672
rs295541
rs139450692
rs181840257
rs191376373
rs73099826
rs111309770
rs116860342
rs295540
rs145501821
rs295539
rs11741215
rs118060801
rs159538
rs543536137
rs117435654
rs171748
rs194369
rs167190
rs256374
rs159365
rs11745696
rs256372
rs71630094
rs149086116
rs150534
rs67148734
rs190947
rs298633
rs177114
rs591268
rs11956542
rs11959961
rs17421093
rs298632
rs56219078
rs11954384
rs64409
rs298634
rs34635
rs34634
rs581318
rs589794
rs702565
rs2898321
rs295535
rs6867285
rs75599697
rs159364
rs295534
rs187482937
rs117852712
rs117405220
rs40506
rs575464
rs78281012
rs34631
rs143218496
rs76015421
rs13181515
rs13181517
rs10514905
rs13183007
rs76779515
rs141711917
rs159360
rs79051399
rs2055375
rs10939886
rs12513581
rs7443733
rs76560656
rs7444594
rs4699973
rs7712204
rs116910169
rs6449522
rs538885447
rs77250761
rs183917832
rs12522729
rs79653080
rs9291710
rs6876627
rs78949775
rs181810641
rs35185283
rs6889637
rs11745179
rs11745233
rs6864095
rs6864489
rs13183464
rs62366215
rs6868457
rs72759289
rs74568270
rs77136149
rs7737448
rs7705381
rs78619024
rs10062338
rs7448844
rs13167234
rs13187871
rs4700415
rs67749311
rs10939888
rs4379148
rs4540126
rs12696979
rs12696980
rs13355792
rs12189426
rs139631421
rs185092528
rs75190473
rs10939891
rs4235485
rs12696981
rs12696982
rs6867417
rs6867268
rs7708674
rs11949390
rs58939856
rs36198109
rs4640746
rs57793854
rs6449523
rs4441832
rs6885308
rs4400074
rs10044874
rs4315878
rs9291714
rs9291715
rs12518152
rs12523278
rs72759299
rs10939892
rs10939893
rs13175564
rs35310874
rs6882613
rs9291718
rs34439016
rs10461467
rs10939894
rs10939895
rs75465653
rs10434526
rs74590125
rs10065444
rs79180789
rs7721603
rs79014964
rs72761408
rs11747588
rs10471510
rs117925581
rs13179814
rs62366231
rs77792384
rs73103614
rs142946043
rs79513808
rs6885499
rs6864367
rs10041973
rs4699974
rs4699975
rs10042872
rs182352689
rs150056678
rs79799370
rs4129437
rs10079986
rs75097745
rs79187860
rs6449524
rs6869228
rs7444792
rs139324268
rs4352559
rs4382119
rs117097473
rs6867278
rs6889338
rs59628996
rs4546329
rs13171223
rs6449525
rs13182603
rs4452517
rs11743133
rs6449526
rs6860599
rs13154663
rs13154581
rs76608909
rs12188621
rs150969213
rs6449527
rs28685817
rs117241746
rs4391122
rs151209044
rs4544785
rs73105361
rs10939897
rs7443842
rs4513641
rs74948200
rs4409043
rs4583848
rs13164720
rs73105363
rs10471513
rs12188882
rs4235486
rs4421060
rs7704636
rs13174916
rs10044518
rs10044575
rs77447831
rs147810439
rs375392922
rs117517222
rs13162866
rs6870349
rs11747144
rs11960587
rs13156118
rs6881622
rs10939898
rs4323189
rs79001797
rs4132385
rs78064954
rs6890684
rs34599407
rs77132701
rs78029181
rs34027100
rs34323293
rs7701440
rs4700418
rs5027472
rs11954859
rs4276369
rs370521708
rs75429795
rs111274143
rs76811816
rs182728817
rs75989234
rs6893130
rs4590138
rs181473692
rs117900915
rs4484384
rs74465877
rs117482093
rs6449528
rs4604142
rs6449529
rs144131696
rs10939900
rs146064793
rs117561986
rs7724551
rs74807749
rs56035042
rs55819324
rs11750589
rs13188327
rs74736625
rs74962191
rs13181015
rs139762417
rs78149913
rs13169711
rs13170135
rs75686262
rs56885035
rs7446236
rs7700289
rs146067508
rs13168165
rs7445500
rs6881765
rs34739794
rs78690404
rs76749324
rs6449530
rs4392578
rs35704054
rs189385649
rs73107409
rs12189001
rs11738493
rs13162358
rs13158675
rs62368660
rs6877610
rs117160234
rs79931464
rs62368661
rs79535748
rs6860608
rs35262187
rs10939901
rs11743218
rs60886975
rs12518479
rs79793234
rs12520628
rs79942193
rs13178686
rs7727824
rs11746741
rs78369853
rs57709834
rs188632567
rs7734879
rs6449531
rs143786729
rs149262078
rs6449532
rs6894675
rs12188627
rs12187112
rs62368664
rs6449533
rs12522321
rs77328955
rs10939902
rs74646315
rs6885005
rs7709645
rs188956051
rs7714712
rs7720894
rs11958102
rs11743711
rs11950318
rs13171757
rs7719676
rs12520195
rs12522647
rs10041978
rs1445979
rs1348716
rs13174756
rs7722810
rs74825745
rs13162694
rs76561424
rs10939903
rs13185783
rs6881799
rs150187198
rs117469114
rs34993457
rs1986252
rs12517711
rs13157657
rs10514908
rs10514909
rs1477355
rs6449535
rs6882136
rs79245278
rs78393020
rs11954430
rs6895046
rs13166934
rs13171497
rs13172080
rs7717082
rs13170262
rs10074255
rs13160801
rs7714457
rs7719647
rs1374043
rs13158938
rs13163970
rs11747564
rs188322430
rs55838118
rs17338553
rs7443602
rs12517679
rs117585159
rs140762009
rs7732234
rs117636920
rs13157831
rs1363892
rs16891822
rs79316161
rs10060668
rs13186194
rs13166779
rs6873712
rs145532115
rs6874264
rs6874266
rs6878927
rs16891878
rs151322924
rs78922867
rs141955747
rs1445981
rs10223052
rs13156100
rs75674370
rs77996320
rs61431275
rs2053693
rs13159018
rs6865624
rs16891983
rs1445976
rs2053694
rs13170519
rs11741726
rs10939905
rs11742658
rs145919109
rs13158413
rs13159349
rs141624936
rs12655178
rs79683912
rs2034239
rs78948561
rs13166910
rs150334703
rs11952146
rs6890351
rs13162534
rs13167695
rs13179091
rs13179617
rs13185068
rs13188685
rs13172084
rs75899430
rs6879809
rs13159166
rs16892286
rs79053743
rs16892307
rs12519658
rs1045352
rs10514910
rs2276987
rs190615609
rs78846350
rs17424296
rs16892374
rs10053166
rs6898746
rs12188685
rs12188710
rs10059353
rs13190437
rs138442341
rs79988488
rs1550816
rs6890611
rs117217565
rs16892406
rs16892408
rs13164150
rs16892410
rs13168452
rs4582229
rs116988934
rs143656501
rs2084131
rs13189938
rs13177031
rs17340123
rs1445978
rs16892436
rs77253302
rs80324204
rs16892456
rs16892459
rs10053423
rs1423326
rs6449537
rs10042706
rs1833832
rs74665531
rs11741170
rs1582545
rs74506444
rs10059992
rs933685
rs13164048
rs117238720
rs1971065
rs1971513
rs10064124
rs12518098
rs10072118
rs6877486
rs11746516
rs6872620
rs139025911
rs10067201
rs79676188
rs34082374
rs72761471
rs13169225
rs10050451
rs146471226
rs11954764
rs10939907
rs75180524
rs62364970
rs9291728
rs75505926
rs16892584
rs2341235
rs1965035
rs13168127
rs62364974
rs10939908
rs11951472
rs117352084
rs10058219
rs863088
rs75334440
rs10060358
rs442374
rs11743162
rs383455
rs2084134
rs2084135
rs420518
rs10064174
rs253185
rs117268899
rs7713549
rs117856319
rs412649
rs79985418
rs381034
rs13356781
rs374682
rs76734393
rs972187
rs422771
rs447427
rs191934991
rs117409644
rs696887
rs701470
rs185228
rs696888
rs696161
rs199638343
rs10078642
rs410386
rs701471
rs253497
rs701472
rs253499
rs701473
rs253503
rs701474
rs173780
rs696889
rs117019341
rs696890
rs36084
rs696891
rs10074348
rs139108012
rs13190528
rs77975443
rs895381
rs895382
rs6880967
rs56257445
rs4699977
rs253184
rs12517746
rs2455386
rs144881081
rs4699978
rs2030892
rs183900864
rs12518216
rs73760095
rs6861818
rs409912
rs10053221
rs56300029
rs9291730
rs11951145
rs11951156
rs6883945
rs6449539
rs77997006
rs17426483
rs36091
rs36090
rs4413488
rs42881
rs36089
rs6871345
rs56241055
rs141924830
rs42880
rs113176167
rs7727255
rs26914
rs9291731
rs26913
rs36088
rs1910026
rs57300882
rs76375961
rs62365020
rs149610341
rs1354138
rs10073941
rs17348492
rs12514870
rs26912
rs76091073
rs10514914
rs7715669
rs396712
rs1867732
rs55821052
rs78764712
rs62365023
rs16893212
rs13174785
rs2455404
rs2441136
rs2455388
rs2463066
rs2455403
rs57617820
rs2937840
rs142514247
rs6899064
rs1880849
rs6880041
rs1569022
rs379212
rs444797
rs253486
rs253487
rs12654033
rs194139
rs12658207
rs253177
rs141033303
rs7728181
rs1501841
rs403043
rs446275
rs7714841
rs13172214
rs438600
rs11738335
rs12654405
rs138055741
rs424876
rs79828896
rs11750531
rs16893320
rs16893322
rs16893327
rs35438183
rs554052
rs12522477
rs144806714
rs430637
rs16875007
rs117217701
rs2280686
rs40148
rs77316617
rs80009853
rs4700422
rs36032
rs77062879
rs36033
rs4700423
rs40345
rs41180
rs16893398
rs13175381
rs2441134
rs6883938
rs2455486
rs4700424
rs1467350
rs1664960
rs2280687
rs414976
rs446248
rs11741636
rs36049
rs26911
rs16893470
rs36072
rs148839574
rs12523615
rs12518552
rs432733
rs410850
rs7704929
rs11746049
rs389441
rs12659270
rs391101
rs11747208
rs11750644
rs6880870
rs16893553
rs6896690
rs10514916
rs1501845
rs72647204
rs13156487
rs39695
rs4700425
rs16893642
rs73111252
rs4700426
rs4700427
rs4145723
rs16893676
rs16893680
rs201559987
rs16893684
rs16893687
rs13188780
rs6882777
rs76767126
rs60167838
rs402996
rs16893701
rs76879835
rs377667
rs73111286
rs58983571
rs13175459
rs381182
rs1501844
rs1501843
rs409465
rs58324429
rs11743540
rs79069878
rs1393176
rs1393175
rs4472220
rs55680328
rs1604441
rs1604440
rs1580860
rs1580859
rs59222977
rs73113106
rs11740126
rs2937830
rs1393174
rs2937831
rs2950219
rs7722134
rs12654255
rs12654292
rs2030888
rs153384
rs2950220
rs74428954
rs76567284
rs79474763
rs2937832
rs11743702
rs11747263
rs13186555
rs74782763
rs2950221
rs2974452
rs253180
rs4700429
rs6870236
rs13163936
rs4700430
rs253532
rs11748959
rs253535
rs12517109
rs973471
rs12520360
rs74835233
rs13156637
rs153377
rs153378
rs1032750
rs1501842
rs4699979
rs4699980
rs4700432
rs74354172
rs17429209
rs13170002
rs4700433
rs139242753
rs7381041
rs11738494
rs138312191
rs77191465
rs13160822
rs12519720
rs12519709
rs12522405
rs6872706
rs78790340
rs79592822
rs1123763
rs12521924
rs153375
rs13159935
rs12514378
rs149080
rs2937626
rs153428
rs78104792
rs251895
rs166142
rs13154578
rs12651926
rs149856525
rs16894149
rs11738462
rs74288889
rs9291733
rs7447792
rs436985
rs425209
rs2202118
rs436685
rs13186290
rs834262
rs13154864
rs834261
rs863069
rs514754
rs60256764
rs6449548
rs80125237
rs10514917
rs418524
rs1550822
rs377054
rs421579
rs432999
rs78516540
rs472106
rs436969
rs115752065
rs1466011
rs1466012
rs116688467
rs7446832
rs16894269
rs153381
rs149328
rs149127
rs79269796
rs4699982
rs153382
rs2937834
rs2937835
rs116591423
rs2950218
rs1880851
rs6873285
rs16894355
rs76153370
rs6897695
rs6449549
rs2880045
rs2974454
rs1979016
rs1983049
rs6449550
rs6449551
rs17430144
rs921038
rs4700434
rs116251515
rs16894458
rs13172013
rs34404532
rs13177369
rs116436091
rs149961455
rs6890547
rs74543735
rs1002115
rs116748621
rs1037106
rs77425774
rs11745987
rs16894565
rs6873040
rs1847015
rs1501848
rs16894569
rs2937623
rs117015787
rs2937622
rs187574
rs153376
rs114921108
rs116044944
rs1446001
rs2937621
rs115977975
rs2030891
rs13165769
rs2030890
rs2030889
rs144089157
rs117874831
rs6864793
rs141712261
rs7733491
rs7733076
rs6875778
rs6895115
rs73760504
rs722173
rs2077786
rs73104124
rs73104128
rs6449552
rs59121816
rs1880850
rs6449553
rs6862305
rs1501847
rs113750468
rs1501846
rs2937838
rs1830177
rs1830176
rs145727107
rs1984883
rs117259326
rs79552304
rs895383
rs73104146
rs2937661
rs1446002
rs991386
rs141200011
rs1374065
rs10514920
rs147316752
rs117911601
rs60937014
rs117499453
rs990728
rs73104179
rs115581904
rs150885513
rs2950223
rs2950222
rs58243859
rs10471519
rs10471520
rs59231306
rs144586471
rs4133155
rs151147156
rs9291737
rs10066181
rs6861444
rs73105811
rs73760507
rs141816247
rs10805376
rs6449554
rs6872704
rs73105820
rs6882661
rs6449555
rs34803252
rs4418051
rs3924739
rs6449556
rs10076599
rs6889177
rs138187439
rs116708596
rs4640743
rs116491646
rs114557525
rs6859773
rs114788108
rs4235487
rs75831462
rs6449557
rs75097391
rs6449558
rs73105835
rs76680925
rs189862524
rs56208678
rs56926544
rs77301520
rs73760508
rs12516216
rs12521396
rs66527929
rs35862959
rs17456510
rs56084736
rs56098416
rs12519781
rs77704453
rs17352800
rs111509711
rs17456587
rs78308368
rs10514922
rs73105860
rs74733629
rs2342074
rs953040
rs4700437
rs4700438
rs4700439
rs4700440
rs78827610
rs72765203
rs73105866
rs59740657
rs6861457
rs10461469
rs73105870
rs10461470
rs72765207
rs10514923
rs79987937
rs56150211
rs56363905
rs75037884
rs56261580
rs55969352
rs78088444
rs56073771
rs6859872
rs118055125
rs17352975
rs6895749
rs16895276
rs185534905
rs4700441
rs12656124
rs75250422
rs6449559
rs78711094
rs6872207
rs6872402
rs6872575
rs145782992
rs56326965
rs61596462
rs12658967
rs6449560
rs60143966
rs72765216
rs1500216
rs140678165
rs79259762
rs138402454
rs7720585
rs76056675
rs77443222
rs4700442
rs4700443
rs7724203
rs4700445
rs11746125
rs16895507
rs79640874
```
