## Supplementary material for "Characterization of shared and ancestry-specific signals driving complex traits using multi-ancestry fine-mapping": susiex_nc3.cs80.cs

```
CS_ID	SNP	BP	REF_ALLELE	ALT_ALLELE	REF_FRQ	BETA	SE	-LOG10P	CS_PIP	OVRL_PIP
1	rs4583848	60601434	C,C	A,A	0.532803,0.781746	0.0316106,0.0106391	0.00396284,0.0103488	14.8232,0.517231	0.995891	0.995891
2	rs4352559	60586625	C,C	T,T	0.507952,0.534722	0.0307313,-0.00302692	0.0039548,0.00857004	14.1074,0.140297	1	1
```
