## Supplementary material for "Characterization of shared and ancestry-specific signals driving complex traits using multi-ancestry fine-mapping": susiex_nc3.cs80.snp

```
BP	SNP	PIP(CS1)	LogBF(CS1,Pop1)	LogBF(CS1,Pop2)	PIP(CS2)	LogBF(CS2,Pop1)	LogBF(CS2,Pop2)
60122201	rs10939871	3.60796e-220	90.3361	-2.33129e-10	0	181.541	-2.33129e-10
60124005	rs75231442	9.68794e-260	-2.57512e-10	-0.779548	0	-2.57512e-10	-0.883635
60125026	rs113917690	3.62885e-259	0.54107	-2.33129e-10	0	5.5109	-2.33129e-10
60126266	rs4410607	5.96042e-252	16.7888	0.366587	0	34.1966	-0.255546
60126302	rs72757152	7.07021e-219	93.3114	-2.33129e-10	0	225.597	-2.33129e-10
60127059	rs16878466	3.70954e-259	0.563065	-2.33129e-10	0	5.54819	-2.33129e-10
60127295	rs142805273	3.06725e-258	2.67552	-2.33129e-10	0	10.6043	-2.33129e-10
60127724	rs1807017	1.81353e-215	99.1517	2.00951	0	198.681	1.1311
60128193	rs72757155	1.36043e-253	13.3755	-2.33129e-10	0	45.0346	-2.33129e-10
60128489	rs79407584	1.67382e-241	41.2138	-2.33129e-10	0	85.3847	-2.33129e-10
60129013	rs114011218	9.99664e-251	19.9751	-2.33129e-10	0	43.3815	-2.33129e-10
60129067	rs115159664	4.87627e-260	-1.46605	-2.33129e-10	0	-0.455434	-2.33129e-10
60129328	rs76135939	3.32408e-259	0.453349	-2.33129e-10	0	5.36154	-2.33129e-10
60129361	rs6869332	4.6617e-252	16.5675	0.342136	0	33.8896	-0.274921
60129748	rs185776811	9.98548e-260	-2.57512e-10	-0.749297	0	-2.57512e-10	-0.813843
60129991	rs148815341	1.16755e-248	24.7355	-2.33129e-10	0	49.1753	-2.33129e-10
60131651	rs12516248	1.78698e-221	87.3309	-2.33129e-10	0	179.609	-2.33129e-10
60131884	rs17332108	1.78698e-221	87.3309	-2.33129e-10	0	179.609	-2.33129e-10
60133707	rs58078456	1.94791e-246	30.2664	-0.41389	0	58.0568	-0.907929
60134368	rs112603350	3.04973e-259	0.367209	-2.33129e-10	0	5.21384	-2.33129e-10
60134638	rs139392063	1.22068e-253	14.1308	-0.863678	0	38.8735	-0.960005
60134871	rs189373759	3.07351e-259	0.374975	-2.33129e-10	0	5.2272	-2.33129e-10
60135121	rs4700396	1.37332e-256	6.47714	-2.33129e-10	0	9.21689	-2.33129e-10
60135182	rs113626686	2.77705e-259	0.273544	-2.33129e-10	0	5.05201	-2.33129e-10
60135962	rs4700397	4.57643e-204	127.131	0.283783	0	254.241	-0.389461
60135985	rs4700398	1.79698e-248	26.1719	-1.00522	0	49.3306	-1.24332
60136454	rs4700399	4.64787e-204	127.131	0.299272	0	254.241	-0.377678
60136626	rs17332419	1.5702e-248	25.0318	-2.33129e-10	0	50.2532	-2.33129e-10
60136902	rs182724486	1.10927e-255	8.5662	-2.33129e-10	0	12.0377	-2.33129e-10
60137168	rs7731760	2.40512e-246	30.984	-0.920617	0	61.2237	-1.20539
60137270	rs7717909	1.65555e-246	30.6105	-0.920617	0	60.7066	-1.20539
60137388	rs139357177	1.91122e-259	-0.100101	-2.33129e-10	0	1.4701	-2.33129e-10
60137830	rs1867597	2.58238e-246	31.0648	-0.930311	0	61.3354	-1.2104
60137859	rs13189346	2.38191e-246	30.984	-0.930311	0	61.2237	-1.2104
60137959	rs1867598	1.02246e-253	13.8854	-0.795551	0	34.1532	-0.90055
60138590	rs4699963	4.32916e-253	15.3659	-0.832878	0	35.3452	-0.933783
60138849	rs76035001	1.10914e-255	8.56608	-2.33129e-10	0	20.4751	-2.33129e-10
60138883	rs75324963	8.74883e-256	8.32883	-2.33129e-10	0	20.1294	-2.33129e-10
60139060	rs138837208	4.92722e-258	3.14952	-2.33129e-10	0	12.4587	-2.33129e-10
60139468	rs184369191	2.60174e-259	0.208336	-2.33129e-10	0	6.19316	-2.33129e-10
60139548	rs34741733	4.17995e-202	131.716	0.213682	0	265.753	-0.442559
60139881	rs62372102	7.68157e-214	104.614	0.293726	0	211.063	-0.392751
60140015	rs149714182	1.26698e-256	6.39654	-2.33129e-10	0	12.6402	-2.33129e-10
60140061	rs35453042	1.73598e-245	32.0399	-2.33129e-10	0	67.5836	-2.33129e-10
60140077	rs10036497	1.59316e-256	6.62563	-2.33129e-10	0	9.38735	-2.33129e-10
60140086	rs34598791	1.19606e-217	96.1398	-2.33129e-10	0	201.234	-2.33129e-10
60140454	rs7714071	1.52806e-248	25.9605	-0.95595	0	52.2491	-1.22336
60141245	rs11740632	5.69273e-202	132.071	0.167372	0	268.099	-0.477421
60141467	rs75800468	9.84709e-256	8.44709	-2.33129e-10	0	20.3019	-2.33129e-10
60141888	rs180721206	8.17847e-259	-2.57512e-10	1.35366	0	-2.57512e-10	0.941531
60142908	rs74556816	1.47653e-256	6.5496	-2.33129e-10	0	12.8416	-2.33129e-10
60143228	rs67555188	1.18806e-200	135.156	0.120993	0	275.371	-0.522064
60143251	rs67858932	1.43875e-200	135.339	0.129037	0	275.632	-0.516091
60145010	rs1020371	2.84908e-252	17.2581	-0.840824	0	38.8994	-0.940837
60145448	rs62372103	3.74752e-200	136.281	0.144454	0	276.933	-0.504627
60145817	rs973304	1.95999e-252	16.8892	-0.845993	0	38.3618	-0.945421
60145990	rs112779746	1.59413e-255	8.92882	-2.33129e-10	0	21.0014	-2.33129e-10
60146574	rs113847266	5.97708e-259	1.04009	-2.33129e-10	0	6.34259	-2.33129e-10
60146675	rs139123382	2.83111e-259	-2.57512e-10	0.292825	0	-2.57512e-10	0.21858
60148097	rs78563232	1.66043e-255	8.96957	-2.33129e-10	0	21.0604	-2.33129e-10
60148292	rs75325499	1.91214e-255	9.11072	-2.33129e-10	0	21.2643	-2.33129e-10
60148798	rs138855665	7.48501e-259	-2.57512e-10	1.26506	0	-2.57512e-10	0.860128
60149172	rs111360331	1.95167e-255	9.13118	-2.33129e-10	0	21.2938	-2.33129e-10
60150591	rs79055510	1.69466e-255	8.98998	-2.33129e-10	0	21.0899	-2.33129e-10
60151018	rs75954343	3.11732e-259	0.389128	-2.33129e-10	0	5.25153	-2.33129e-10
60152854	rs7712931	8.72852e-242	40.7296	-0.166874	0	85.7763	-0.324561
60153189	rs149880548	3.50373e-253	15.3045	-0.98304	0	23.2008	-1.08386
60154116	rs76156991	2.03332e-255	9.17217	-2.33129e-10	0	21.353	-2.33129e-10
60154984	rs10052649	1.46634e-243	36.8774	-0.401087	0	76.5615	-0.523812
60154988	rs116532168	7.19802e-256	8.13372	-2.33129e-10	0	19.2902	-2.33129e-10
60155116	rs76342032	1.76537e-255	9.03085	-2.33129e-10	0	21.149	-2.33129e-10
60156061	rs7700975	1.57826e-249	23.7609	-1.02653	0	48.5857	-1.25922
60156618	rs115540756	2.07548e-255	9.19269	-2.33129e-10	0	21.3826	-2.33129e-10
60159486	rs184254206	3.34795e-259	0.460504	-2.33129e-10	0	5.59658	-2.33129e-10
60159971	rs34435485	4.24433e-242	40.0391	-0.197407	0	83.9531	-0.352897
60161819	rs13185301	4.17446e-242	40.0391	-0.214005	0	83.9531	-0.368288
60162048	rs111475128	1.83917e-255	9.07181	-2.33129e-10	0	21.2081	-2.33129e-10
60162211	rs10471498	1.5161e-249	23.7609	-1.06672	0	48.5857	-1.27547
60162683	rs80191364	9.38724e-216	100.503	-2.33129e-10	0	209.912	-2.33129e-10
60162907	rs6449506	1.51381e-249	23.7609	-1.06823	0	48.5857	-1.27604
60163483	rs75676467	1.80187e-255	9.05132	-2.33129e-10	0	21.1785	-2.33129e-10
60163552	rs116135414	1.08426e-252	15.4511	-2.33129e-10	0	39.4755	-2.33129e-10
60163670	rs6449507	1.31916e-249	23.6308	-1.07581	0	48.4035	-1.27888
60163845	rs6885989	3.0016e-242	39.7301	-0.2349	0	83.5114	-0.38765
60164490	rs12656993	8.07059e-260	-2.57512e-10	-0.962203	0	-2.57512e-10	-1.13897
60164776	rs12652878	1.09784e-201	133.115	-0.219712	0	270.27	-0.768988
60164825	rs114171222	6.25377e-255	10.2957	-2.33129e-10	0	27.3492	-2.33129e-10
60165200	rs17392014	1.32419e-201	133.315	-0.232487	0	270.554	-0.777979
60165281	rs189178957	8.07754e-260	-2.57512e-10	-0.961343	0	-2.57512e-10	-1.13836
60165382	rs74357920	3.05587e-256	7.27698	-2.33129e-10	0	13.7929	-2.33129e-10
60165450	rs148046583	2.38602e-259	-2.57512e-10	0.121781	0	-2.57512e-10	-0.486615
60166182	rs141503205	4.73729e-258	3.11021	-2.33129e-10	0	9.91547	-2.33129e-10
60166187	rs17332824	2.47405e-200	136.273	-0.262332	0	281.933	-0.796326
60166199	rs79416340	1.87728e-255	9.09232	-2.33129e-10	0	21.2377	-2.33129e-10
60166445	rs149650551	8.42923e-260	-0.918724	-2.33129e-10	0	2.18788	-2.33129e-10
60166773	rs78177828	3.09441e-256	7.28951	-2.33129e-10	0	13.8092	-2.33129e-10
60166808	rs74424641	1.43898e-235	54.8781	-2.33129e-10	0	116.752	-2.33129e-10
60166909	rs76133371	2.21368e-255	9.25715	-2.33129e-10	0	21.4755	-2.33129e-10
60167020	rs6449508	1.28399e-249	23.6308	-1.10283	0	48.4035	-1.28833
60167888	rs4699965	6.2142e-211	112.759	-1.15616	0	309.552	-0.956475
60168165	rs4700401	3.83822e-245	33.97	-1.13663	0	68.5742	-1.29685
60168972	rs4647171	1.39706e-214	103.203	-2.33129e-10	0	215.317	-2.33129e-10
60169100	rs4647170	2.25531e-255	9.27578	-2.33129e-10	0	21.5023	-2.33129e-10
60169114	rs4647168	1.20135e-249	23.569	-1.10753	0	48.3169	-1.28986
60169151	rs4647167	1.39706e-214	103.203	-2.33129e-10	0	215.317	-2.33129e-10
60169299	rs4647166	2.89583e-255	9.52577	-2.33129e-10	0	21.8618	-2.33129e-10
60169360	rs4647164	1.87728e-255	9.09232	-2.33129e-10	0	21.2377	-2.33129e-10
60169405	rs4647162	5.85452e-236	54.3521	-0.373282	0	112.87	-0.497936
60169984	rs4647156	5.74727e-256	7.90864	-2.33129e-10	0	13.6304	-2.33129e-10
60170337	rs3117	3.30048e-234	58.1138	-0.103	0	121.789	-0.26519
60170558	rs4647151	3.08288e-252	17.4235	-0.927384	0	39.14	-1.01714
60170605	rs4647150	3.03918e-200	136.521	-0.304826	0	276.952	-0.830542
60170842	rs4647148	2.91782e-254	11.8359	-2.33129e-10	0	19.7482	-2.33129e-10
60170977	rs4647147	2.25531e-255	9.27578	-2.33129e-10	0	21.5023	-2.33129e-10
60171907	rs4647139	4.28673e-234	58.3663	-0.0940012	0	122.151	-0.256816
60173991	rs561599360	1.22497e-259	-2.57512e-10	-0.544927	0	-2.57512e-10	-0.808058
60174483	rs144950639	3.07351e-259	0.374975	-2.33129e-10	0	5.2272	-2.33129e-10
60175030	rs144002469	2.30252e-255	9.2965	-2.33129e-10	0	21.5321	-2.33129e-10
60175032	rs9687099	4.00418e-201	134.468	-0.278497	0	274.036	-0.810174
60176236	rs9763418	1.33187e-241	41.2409	-0.255583	0	86.508	-0.406802
60176548	rs35617853	3.37042e-252	17.549	-0.963716	0	39.3223	-1.05129
60176552	rs10939874	1.19276e-249	23.569	-1.11471	0	48.3169	-1.29212
60176692	rs116295407	2.30252e-255	9.2965	-2.33129e-10	0	21.5321	-2.33129e-10
60176771	rs150950141	8.83213e-260	-2.57512e-10	-0.872033	0	-2.57512e-10	-0.668273
60176989	rs7445953	1.19276e-249	23.569	-1.11471	0	48.3169	-1.29212
60177090	rs34192517	1.05345e-258	1.60681	-2.33129e-10	0	3.60415	-2.33129e-10
60177527	rs12516552	3.14139e-244	34.9356	-2.33129e-10	0	74.3117	-2.33129e-10
60178136	rs80243820	8.93229e-260	-2.57512e-10	-0.860757	0	-2.57512e-10	-0.607375
60178175	rs77551122	5.71874e-260	-2.57512e-10	-1.30668	0	-2.57512e-10	-1.25869
60178833	rs1820083	6.75811e-236	54.3491	-0.226751	0	109.044	-0.379069
60178850	rs78817947	2.35076e-255	9.31724	-2.33129e-10	0	21.562	-2.33129e-10
60179248	rs114997438	9.54616e-254	13.0212	-2.33129e-10	0	34.1656	-2.33129e-10
60179301	rs6449509	2.92844e-250	22.2216	-1.17168	0	43.165	-0.927303
60179318	rs6449510	1.19551e-249	23.569	-1.11241	0	48.3169	-1.29141
60179360	rs17332991	3.16275e-235	55.6656	-2.33129e-10	0	118.225	-2.33129e-10
60180000	rs80295722	1.62693e-255	8.94919	-2.33129e-10	0	21.0309	-2.33129e-10
60180251	rs61101592	3.70489e-200	136.705	-0.290933	0	277.214	-0.818823
60180474	rs74316631	5.56687e-252	18.0719	-0.984848	0	44.7835	-1.06624
60180982	rs112941214	3.04973e-259	0.367209	-2.33129e-10	0	5.21384	-2.33129e-10
60181134	rs13155076	4.73769e-234	58.4928	-0.120423	0	122.332	-0.281396
60181500	rs12522154	1.46098e-241	41.3456	-0.267805	0	86.6578	-0.418111
60181606	rs114005053	3.11732e-259	0.389128	-2.33129e-10	0	5.25153	-2.33129e-10
60182222	rs4647138	1.00196e-233	59.2417	-0.120423	0	123.405	-0.281396
60182324	rs4647137	1.04022e-197	142.168	-0.115955	0	290.372	-0.703996
60182478	rs4647135	1.19828e-249	23.569	-1.11009	0	48.3169	-1.29068
60182514	rs4647134	1.19828e-249	23.569	-1.11009	0	48.3169	-1.29068
60182720	rs4647132	5.59755e-200	137.092	-0.265361	0	277.763	-0.801013
60183309	rs4647130	1.31234e-259	-2.57512e-10	-0.47603	0	-2.57512e-10	-0.204477
60183544	rs4647128	1.66043e-255	8.96957	-2.33129e-10	0	21.0604	-2.33129e-10
60185346	rs111266849	1.69466e-255	8.98998	-2.33129e-10	0	21.0899	-2.33129e-10
60185425	rs35948426	6.07507e-234	58.7461	-0.125109	0	122.695	-0.285754
60186618	rs2306350	1.12391e-249	23.5072	-1.11241	0	48.2303	-1.29141
60186975	rs2306351	1.20701e-249	23.569	-1.10283	0	48.3169	-1.28833
60187221	rs77502795	5.77242e-260	-2.57512e-10	-1.29734	0	-2.57512e-10	-1.31043
60188072	rs4647123	5.82091e-260	-2.57512e-10	-1.28897	0	-2.57512e-10	-1.30024
60188222	rs4235483	6.1036e-234	58.7461	-0.120423	0	122.695	-0.281396
60188270	rs4647122	4.59989e-244	35.317	-2.33129e-10	0	79.0686	-2.33129e-10
60188287	rs4647121	9.68637e-260	-2.57512e-10	-0.77971	0	-2.57512e-10	-0.80819
60189026	rs929780	6.41392e-252	18.1779	-0.949146	0	40.2331	-1.0327
60190594	rs7726671	8.36454e-214	104.992	-2.33129e-10	0	217.885	-2.33129e-10
60190764	rs117098869	7.91478e-260	-2.57512e-10	-0.981697	0	-2.57512e-10	-1.30317
60191460	rs1021005	5.56258e-200	137.092	-0.271626	0	277.763	-0.805385
60191719	rs75006130	3.15062e-256	7.30751	-2.33129e-10	0	13.8326	-2.33129e-10
60191876	rs193279626	1.78517e-259	-2.57512e-10	-0.168329	0	-2.57512e-10	-0.0537856
60191902	rs112613959	1.66043e-255	8.96957	-2.33129e-10	0	21.0604	-2.33129e-10
60192106	rs2120956	1.88889e-200	136.154	-0.413139	0	276.431	-0.902514
60192269	rs2120957	5.56258e-200	137.092	-0.271626	0	277.763	-0.805385
60193338	rs74938928	2.21368e-255	9.25715	-2.33129e-10	0	21.4755	-2.33129e-10
60193339	rs6884966	1.57505e-200	135.972	-0.413139	0	276.173	-0.902514
60193354	rs76459813	2.21368e-255	9.25715	-2.33129e-10	0	21.4755	-2.33129e-10
60196210	rs4647115	7.50376e-256	8.17532	-2.33129e-10	0	19.3503	-2.33129e-10
60196228	rs952231	7.50376e-256	8.17532	-2.33129e-10	0	19.3503	-2.33129e-10
60196432	rs4647113	3.29016e-214	104.059	-2.33129e-10	0	216.547	-2.33129e-10
60197079	rs4647110	1.49984e-255	8.86786	-2.33129e-10	0	20.9131	-2.33129e-10
60197100	rs3797562	1.13051e-249	23.506	-1.10537	0	48.2287	-1.28916
60197397	rs148964292	1.06112e-259	-2.57512e-10	-0.688522	0	-2.57512e-10	-0.891745
60197519	rs4647109	9.29746e-252	17.6	-2.33129e-10	0	44.2291	-2.33129e-10
60197715	rs4647108	8.13351e-250	23.1744	-1.10296	0	47.4398	-1.28837
60198513	rs4647104	1.5306e-255	8.88816	-2.33129e-10	0	20.9425	-2.33129e-10
60199201	rs1038144	3.67218e-252	17.5919	-0.920827	0	39.3845	-1.00393
60199363	rs4647102	7.997e-233	61.3488	-0.150359	0	123.556	-0.327751
60200665	rs4647100	9.76776e-214	105.148	-2.33129e-10	0	218.107	-2.33129e-10
60200742	rs4647099	2.94444e-259	0.332075	-2.33129e-10	0	5.15329	-2.33129e-10
60200856	rs4647098	2.34594e-259	0.104842	-2.33129e-10	0	5.06666	-2.33129e-10
60201715	rs11744756	3.71479e-252	17.6303	-0.947754	0	39.4404	-1.03494
60202177	rs62372133	5.5245e-200	137.092	-0.278497	0	277.763	-0.810174
60202247	rs62372134	8.13971e-200	137.48	-0.278497	0	278.312	-0.810174
60202585	rs13359074	4.1849e-234	58.6123	-0.364014	0	122.503	-0.506945
60202739	rs77068501	7.79956e-260	-2.57512e-10	-0.996362	0	-2.57512e-10	-1.30415
60202906	rs12696976	9.36248e-250	23.3164	-1.10432	0	47.9627	-1.28882
60203013	rs62372136	2.6447e-258	2.5273	-2.33129e-10	0	8.56442	-2.33129e-10
60203215	rs181469435	6.66435e-260	-2.57512e-10	-1.15366	0	-2.57512e-10	-1.19253
60203340	rs186606779	6.62783e-260	-2.57512e-10	-1.15915	0	-2.57512e-10	-1.1973
60203359	rs111390120	1.59413e-255	8.92882	-2.33129e-10	0	21.0014	-2.33129e-10
60203370	rs10076937	7.38154e-234	58.9929	-0.177095	0	123.048	-0.334049
60204137	rs116255739	7.95233e-259	1.32562	-2.33129e-10	0	6.12931	-2.33129e-10
60204503	rs140299416	3.58976e-258	2.83283	-2.33129e-10	0	8.6677	-2.33129e-10
60204596	rs12655603	7.75461e-200	137.438	-0.284724	0	278.611	-0.814508
60205023	rs75787078	1.23588e-254	10.9769	-2.33129e-10	0	15.8825	-2.33129e-10
60206125	rs12657309	7.9046e-260	-2.57512e-10	-0.982984	0	-2.57512e-10	-1.30489
60207131	rs60858663	6.60258e-200	137.277	-0.284724	0	278.024	-0.814508
60207224	rs141954512	4.22116e-254	12.2052	-2.33129e-10	0	42.9661	-2.33129e-10
60207263	rs185366743	6.13067e-260	-2.57512e-10	-1.23713	0	-2.57512e-10	-1.29043
60207265	rs190161593	7.26073e-260	-2.57512e-10	-1.06795	0	-2.57512e-10	-0.898228
60208325	rs150633142	3.88457e-259	0.609167	-2.33129e-10	0	-1.52477	-2.33129e-10
60208428	rs140843015	3.01821e-256	7.26457	-2.33129e-10	0	13.7767	-2.33129e-10
60208805	rs35319315	2.61525e-249	24.3801	-1.14072	0	50.1917	-1.29953
60209162	rs182598035	3.5621e-250	21.2458	-2.33129e-10	0	36.9076	-2.33129e-10
60210131	rs10064187	3.50147e-241	42.2803	-0.328436	0	87.9916	-0.474137
60210422	rs79845929	3.84711e-260	-1.70311	-2.33129e-10	0	-1.24505	-2.33129e-10
60210728	rs118063318	4.18659e-259	-2.57512e-10	0.684042	0	-2.57512e-10	0.246001
60210936	rs35383830	1.44975e-250	21.6116	-1.26475	0	42.3314	-1.09835
60211425	rs976581	5.24984e-234	58.87	-0.394994	0	122.872	-0.535471
60211496	rs966497	2.39296e-244	34.6635	-2.33129e-10	0	73.9206	-2.33129e-10
60211652	rs141156910	3.05458e-260	-1.93379	-2.33129e-10	0	-2.04298	-2.33129e-10
60214128	rs4647088	2.88339e-259	0.311124	-2.33129e-10	0	5.1171	-2.33129e-10
60215481	rs976630	8.03911e-200	137.48	-0.290933	0	278.312	-0.818823
60216043	rs976631	8.03911e-200	137.48	-0.290933	0	278.312	-0.818823
60216584	rs4647081	1.59413e-255	8.92882	-2.33129e-10	0	21.0014	-2.33129e-10
60216633	rs4235484	3.60407e-252	17.6204	-0.968109	0	39.426	-1.05264
60216977	rs114691972	4.50116e-255	9.96683	-2.33129e-10	0	17.3911	-2.33129e-10
60217038	rs4647078	9.31981e-250	23.3164	-1.10889	0	47.9627	-1.29029
60217651	rs976080	3.54081e-252	17.6204	-0.985816	0	39.426	-1.06798
60218419	rs76858571	3.17121e-256	7.31402	-2.33129e-10	0	13.8411	-2.33129e-10
60219368	rs2120955	1.05382e-233	59.239	-0.067177	0	123.401	-0.23184
60219480	rs2120954	6.13354e-253	15.8495	-0.968109	0	34.0012	-1.05264
60219746	rs76810802	1.59626e-255	8.93016	-2.33129e-10	0	21.0033	-2.33129e-10
60219800	rs28407266	2.31418e-233	60.1162	-0.157815	0	124.654	-0.32093
60220661	rs142645894	1.89421e-258	2.19354	-2.33129e-10	0	8.83728	-2.33129e-10
60220759	rs77518885	1.46973e-255	8.84758	-2.33129e-10	0	20.8838	-2.33129e-10
60221294	rs2590570	1.52243e-253	14.4443	-0.956308	0	39.0971	-1.03984
60221959	rs113459006	2.94287e-259	0.331541	-2.33129e-10	0	4.96442	-2.33129e-10
60222459	rs112082196	4.07474e-259	0.656962	-2.33129e-10	0	6.05798	-2.33129e-10
60223533	rs4647068	1.44153e-255	8.8282	-2.33129e-10	0	20.8557	-2.33129e-10
60223741	rs3797559	1.61076e-199	138.238	-0.353952	0	279.386	-0.849952
60223856	rs4647066	3.08674e-216	99.3904	-2.33129e-10	0	207.059	-2.33129e-10
60224914	rs158570	2.93143e-233	60.3768	-0.18193	0	125.026	-0.338537
60225523	rs158930	3.11966e-256	7.29764	-2.33129e-10	0	10.2991	-2.33129e-10
60226041	rs158929	1.75562e-233	59.8686	-0.18636	0	124.3	-0.342648
60226586	rs162228	1.54516e-233	59.7449	-0.19038	0	124.124	-0.346378
60226753	rs62372139	2.14309e-258	2.31699	-2.33129e-10	0	8.24396	-2.33129e-10
60227923	rs158928	7.6977e-250	23.1276	-1.11127	0	47.6976	-1.29105
60228016	rs75979228	3.91086e-252	17.7103	-0.976279	0	44.2314	-1.05881
60228616	rs79897465	3.94484e-259	-2.57512e-10	0.624563	0	-2.57512e-10	0.20795
60228619	rs35957723	3.62357e-244	35.0784	-2.33129e-10	0	74.5167	-2.33129e-10
60229150	rs145298549	6.37121e-260	-2.57512e-10	-1.19864	0	-2.57512e-10	-1.22877
60229266	rs158927	4.57462e-241	42.5878	-0.368613	0	88.4295	-0.511183
60230321	rs290514	5.04908e-241	42.6905	-0.372653	0	88.5757	-0.514904
60230331	rs141936115	5.73516e-260	-2.57512e-10	-1.30381	0	-2.57512e-10	-1.3023
60230585	rs111554648	1.50144e-255	8.86892	-2.33129e-10	0	20.9147	-2.33129e-10
60230713	rs290515	1.24352e-233	59.7449	-0.40756	0	124.124	-0.54703
60231086	rs111374237	1.44153e-255	8.8282	-2.33129e-10	0	20.8557	-2.33129e-10
60232342	rs1316649	3.78543e-213	106.502	-2.33129e-10	0	220.046	-2.33129e-10
60232537	rs1820082	4.19904e-252	17.7886	-0.983523	0	39.6699	-1.066
60233836	rs2694518	1.23905e-233	59.7449	-0.41116	0	124.124	-0.55034
60234166	rs12520314	1.52216e-248	26.2872	-1.28649	0	34.6938	-1.30985
60234242	rs6449512	2.17233e-197	142.939	-0.150342	0	291.469	-0.72843
60234329	rs290516	1.38109e-233	59.8686	-0.426309	0	124.3	-0.568405
60234429	rs290517	4.02149e-252	17.7454	-0.983523	0	39.6073	-1.066
60234832	rs62372142	4.78058e-244	35.3555	-2.33129e-10	0	74.9143	-2.33129e-10
60235240	rs158938	5.56564e-241	42.8037	-0.388367	0	88.7366	-0.529372
60235381	rs4647054	1.29966e-259	-0.485738	-2.33129e-10	0	-0.855606	-2.33129e-10
60235472	rs4647053	2.5618e-259	0.192865	-2.33129e-10	0	4.91153	-2.33129e-10
60235483	rs4647052	1.1785e-199	138.053	-0.481376	0	279.124	-0.948098
60236206	rs158937	3.85164e-252	17.7023	-0.983523	0	39.5447	-1.066
60236480	rs4647045	1.34136e-259	-2.57512e-10	-0.45416	0	-2.57512e-10	-0.608423
60236736	rs158571	3.24939e-233	60.501	-0.203199	0	125.203	-0.358269
60237436	rs142397458	8.95167e-260	-2.57512e-10	-0.858589	0	-2.57512e-10	-1.16776
60237696	rs34676209	2.65655e-213	106.148	-2.33129e-10	0	219.54	-2.33129e-10
60237984	rs158935	1.94523e-233	59.9923	-0.207589	0	124.477	-0.36234
60238126	rs76588026	1.41252e-255	8.80787	-2.33129e-10	0	20.8262	-2.33129e-10
60238252	rs158934	3.24939e-233	60.501	-0.203199	0	125.203	-0.358269
60238590	rs158933	2.65933e-233	60.501	-0.403592	0	125.203	-0.543381
60238658	rs78162412	1.19598e-248	26.0477	-1.28814	0	34.421	-1.30947
60238696	rs158932	1.71123e-233	59.8686	-0.211971	0	124.3	-0.366403
60238833	rs78232441	6.86769e-260	-2.57512e-10	-1.1236	0	-2.57512e-10	-1.19679
60238934	rs74692291	1.41252e-255	8.80787	-2.33129e-10	0	20.5996	-2.33129e-10
60239443	rs158572	1.59267e-233	59.9923	-0.40756	0	124.477	-0.54703
60239698	rs158931	1.93673e-233	59.9923	-0.211971	0	124.477	-0.366403
60239800	rs4647044	1.47116e-255	8.84855	-2.33129e-10	0	20.8852	-2.33129e-10
60240858	rs4647038	1.41252e-255	8.80787	-2.33129e-10	0	20.8262	-2.33129e-10
60240986	rs158922	6.78686e-241	43.0097	-0.395995	0	89.0295	-0.536392
60241142	rs158921	8.50268e-234	59.239	-0.2818	0	123.401	-0.431055
60241241	rs77149936	1.41252e-255	8.80787	-2.33129e-10	0	20.8262	-2.33129e-10
60241268	rs158920	7.3701e-250	23.1276	-1.15476	0	47.6976	-1.30293
60241450	rs4647034	1.41252e-255	8.80787	-2.33129e-10	0	20.8262	-2.33129e-10
60241826	rs4647028	5.0952e-213	106.799	-2.33129e-10	0	220.471	-2.33129e-10
60241910	rs4647027	1.38412e-255	8.78756	-2.33129e-10	0	20.7968	-2.33129e-10
60241946	rs158919	1.41282e-233	59.8686	-0.403592	0	124.3	-0.543381
60242121	rs158918	3.54081e-252	17.6204	-0.985816	0	39.426	-1.06798
60243284	rs72757182	2.14479e-254	11.5281	-2.33129e-10	0	41.0259	-2.33129e-10
60243486	rs12517310	6.27987e-200	137.48	-0.537902	0	278.312	-0.985142
60245116	rs75220243	1.38412e-255	8.78756	-2.33129e-10	0	20.7968	-2.33129e-10
60245145	rs158916	6.76901e-250	23.0627	-1.17489	0	47.6063	-1.30694
60245533	rs158915	1.46851e-233	59.8686	-0.364934	0	124.3	-0.507792
60245598	rs75504987	1.98119e-234	57.5005	-2.33129e-10	0	120.867	-2.33129e-10
60246303	rs113798374	1.41252e-255	8.80787	-2.33129e-10	0	20.8262	-2.33129e-10
60246409	rs158914	1.08656e-240	43.4333	-0.349032	0	89.6312	-0.493136
60246680	rs79751335	1.41252e-255	8.80787	-2.33129e-10	0	20.8262	-2.33129e-10
60246920	rs113957066	4.53968e-256	7.67277	-2.33129e-10	0	18.4035	-2.33129e-10
60247815	rs7722373	1.63073e-212	108.369	-0.406167	0	219.995	-0.905028
60248314	rs62370483	5.0952e-213	106.799	-2.33129e-10	0	220.471	-2.33129e-10
60248633	rs12519810	2.40735e-213	106.05	-2.33129e-10	0	219.399	-2.33129e-10
60248728	rs172348	1.79371e-233	60.1162	-0.412584	0	124.654	-0.579207
60250062	rs78984066	6.2487e-256	7.99228	-2.33129e-10	0	21.1257	-2.33129e-10
60250597	rs111539922	2.67056e-259	0.234443	-2.33129e-10	0	4.98405	-2.33129e-10
60251207	rs158926	5.55615e-250	22.8749	-1.18453	0	47.3422	-1.30844
60251245	rs113510701	2.29179e-259	0.0814871	-2.33129e-10	0	5.30755	-2.33129e-10
60251804	rs158925	6.28315e-250	22.9978	-1.18453	0	47.5152	-1.30844
60251851	rs158924	2.06336e-233	59.9923	-0.148635	0	124.477	-0.339337
60252482	rs12652830	7.32686e-197	144.315	-0.311245	0	293.427	-0.853194
60252495	rs1382917	2.14922e-199	138.627	-0.454474	0	279.937	-0.941459
60253841	rs158923	7.96352e-234	59.2422	-0.350543	0	122.459	-0.523113
60253870	rs56031340	1.23957e-199	138.053	-0.430856	0	279.124	-0.925892
60255004	rs158563	6.71685e-250	23.0627	-1.18263	0	47.6063	-1.30816
60256056	rs34279961	4.42598e-213	106.659	-2.33129e-10	0	220.27	-2.33129e-10
60256539	rs34155831	4.42598e-213	106.659	-2.33129e-10	0	220.27	-2.33129e-10
60256632	rs34089429	4.42598e-213	106.659	-2.33129e-10	0	220.27	-2.33129e-10
60256996	rs112984969	1.46973e-255	8.84758	-2.33129e-10	0	20.8838	-2.33129e-10
60257100	rs62365455	1.09545e-199	138.053	-0.554454	0	279.124	-1.00606
60258548	rs170658	6.74269e-250	23.0627	-1.17879	0	47.6063	-1.30758
60258980	rs290509	1.67988e-233	59.9923	-0.354247	0	124.477	-0.526468
60259286	rs142368267	8.65788e-260	-2.57512e-10	-0.891959	0	-2.57512e-10	-1.02032
60260543	rs162227	3.88649e-252	17.7023	-0.974516	0	39.5447	-1.07426
60261889	rs1609041	7.80518e-250	23.2109	-1.18072	0	48.1476	-1.30788
60262047	rs4700402	2.54361e-197	143.334	-0.388014	0	292.032	-0.904644
60262296	rs144642340	4.50529e-252	16.8755	-2.33129e-10	0	26.6828	-2.33129e-10
60262342	rs2928243	6.34397e-250	22.9978	-1.17489	0	47.5152	-1.30694
60263226	rs62365459	4.42598e-213	106.659	-2.33129e-10	0	220.27	-2.33129e-10
60263228	rs12055359	7.85214e-260	-2.57512e-10	-0.989643	0	-2.57512e-10	-1.30251
60263766	rs72757187	1.08125e-199	138.011	-0.525237	0	279.423	-0.987412
60263818	rs67490467	9.20318e-200	137.849	-0.525237	0	278.836	-0.987412
60264003	rs61017995	2.55862e-197	143.334	-0.382129	0	292.032	-0.900736
60264110	rs148373733	7.71346e-260	-1.00746	-2.33129e-10	0	-0.313444	-2.33129e-10
60264432	rs182351	7.25036e-250	23.1276	-1.17114	0	47.6976	-1.30628
60264439	rs290511	3.7386e-252	17.6635	-0.974516	0	39.4885	-1.07426
60265100	rs115354619	2.82931e-260	-2.0104	-2.33129e-10	0	4.97164	-2.33129e-10
60265108	rs169700	5.12201e-241	42.6905	-0.358313	0	88.5757	-0.53015
60265923	rs77247019	1.94734e-197	142.939	-0.259678	0	291.469	-0.818091
60266666	rs1382914	2.62971e-233	60.2527	-0.166416	0	124.849	-0.355588
60266875	rs3101879	7.04748e-241	43.0097	-0.358313	0	89.0295	-0.53015
60267054	rs192814718	8.16887e-260	-2.57512e-10	-0.950099	0	-2.57512e-10	-1.06837
60267799	rs2928244	5.3676e-241	42.9066	-0.527546	0	88.883	-0.682577
60267852	rs2950235	1.67307e-233	59.9923	-0.358313	0	124.477	-0.53015
60268200	rs75080169	1.44025e-255	8.82732	-2.33129e-10	0	20.8544	-2.33129e-10
60268961	rs62367862	2.59059e-197	143.334	-0.369712	0	292.032	-0.892471
60269105	rs75585870	1.04153e-254	10.8058	-2.33129e-10	0	16.2852	-2.33129e-10
60269190	rs74528915	1.49984e-255	8.86786	-2.33129e-10	0	20.9131	-2.33129e-10
60269540	rs35078341	6.30339e-244	35.632	-2.33129e-10	0	75.3105	-2.33129e-10
60270835	rs868791	2.13188e-197	143.146	-0.376226	0	291.764	-0.89681
60271253	rs78248415	2.21262e-251	18.467	-2.33129e-10	0	39.8659	-2.33129e-10
60272161	rs2650512	2.77124e-233	60.501	-0.362372	0	125.203	-0.533823
60272168	rs75934605	1.5306e-255	8.88816	-2.33129e-10	0	20.9425	-2.33129e-10
60272328	rs185290660	2.05409e-259	-2.57512e-10	-0.0280124	0	-2.57512e-10	0.0931981
60272542	rs2650517	3.34251e-233	60.501	-0.174943	0	125.203	-0.363377
60272770	rs62367872	1.6422e-199	138.423	-0.519766	0	279.648	-0.983898
60272990	rs7723901	2.57377e-197	143.334	-0.376226	0	292.032	-0.89681
60273083	rs2619890	5.90873e-241	43.0097	-0.534552	0	89.0295	-0.68885
60273414	rs55738840	1.13412e-199	138.053	-0.519766	0	279.124	-0.983898
60273799	rs2619891	6.8797e-250	23.0627	-1.15868	0	47.6063	-1.30296
60273923	rs2694528	3.72287e-252	17.6635	-0.978731	0	39.4885	-1.07779
60274347	rs2619892	6.84957e-250	23.0627	-1.16306	0	47.6063	-1.30472
60275694	rs58646987	1.90208e-199	138.423	-0.372856	0	279.648	-0.887216
60275977	rs11739952	1.40949e-199	138.238	-0.487435	0	279.386	-0.962997
60276876	rs146762911	3.57356e-260	-1.77687	-2.33129e-10	0	6.45341	-2.33129e-10
60277111	rs2694531	1.95462e-233	60.1162	-0.326675	0	124.654	-0.501483
60277248	rs2263514	1.95462e-233	60.1162	-0.326675	0	124.654	-0.501483
60277373	rs2898309	4.48096e-197	143.73	-0.217674	0	292.595	-0.789202
60277381	rs2619893	1.00982e-240	43.3298	-0.318783	0	89.4843	-0.494324
60277765	rs77901235	1.5306e-255	8.88816	-2.33129e-10	0	20.9425	-2.33129e-10
60277876	rs79718639	1.5306e-255	8.88816	-2.33129e-10	0	20.9425	-2.33129e-10
60278362	rs187671446	8.59167e-260	-2.57512e-10	-0.899636	0	-2.57512e-10	-0.666572
60278496	rs141831565	8.89162e-260	-2.57512e-10	-0.86532	0	-2.57512e-10	-0.829273
60278724	rs76281741	1.30611e-252	16.6227	-0.985422	0	37.0499	-1.08339
60278734	rs192490569	6.45511e-260	-2.57512e-10	-1.18556	0	-2.57512e-10	-1.31025
60280042	rs149249183	5.03006e-233	60.8744	-0.139633	0	125.735	-0.331105
60280985	rs139549771	1.08693e-255	8.54585	-2.33129e-10	0	20.4457	-2.33129e-10
60281036	rs144485563	9.20768e-234	59.0368	-2.33129e-10	0	122.021	-2.33129e-10
60281585	rs543419052	1.10616e-259	-2.57512e-10	-0.646954	0	-2.57512e-10	-0.847599
60281632	rs10067431	3.79569e-258	2.88861	-2.33129e-10	0	3.89888	-2.33129e-10
60282675	rs138789177	4.07165e-258	2.95879	-2.33129e-10	0	3.97582	-2.33129e-10
60282684	rs329627	5.24929e-249	25.0971	-1.16101	0	49.705	-1.30429
60282728	rs329626	2.91172e-234	58.0513	-0.16573	0	122.382	-0.354961
60282822	rs76022518	1.56203e-255	8.90848	-2.33129e-10	0	20.972	-2.33129e-10
60283079	rs79180135	1.56203e-255	8.90848	-2.33129e-10	0	20.972	-2.33129e-10
60283149	rs329625	2.96606e-233	60.3768	-0.170187	0	125.026	-0.359033
60284609	rs113116596	3.83891e-257	5.20252	-2.33129e-10	0	21.8665	-2.33129e-10
60284960	rs112562462	1.44025e-255	8.82732	-2.33129e-10	0	20.8544	-2.33129e-10
60284996	rs167912	7.34931e-250	23.1276	-1.15758	0	47.6976	-1.30356
60285137	rs329624	8.66338e-241	43.2161	-0.358313	0	89.3228	-0.53015
60285409	rs113998128	7.06497e-259	1.2073	-2.33129e-10	0	2.52281	-2.33129e-10
60285619	rs111793128	2.24505e-259	-2.57512e-10	0.0608825	0	-2.57512e-10	-0.25053
60285836	rs329623	4.81607e-233	60.8744	-0.183107	0	125.735	-0.370832
60286097	rs1471488	3.86112e-197	143.73	-0.366556	0	292.595	-0.890366
60286383	rs329622	2.90337e-233	60.3768	-0.191548	0	125.026	-0.378537
60287002	rs329621	3.98229e-204	127.276	-2.33129e-10	0	270.207	-2.33129e-10
60287985	rs78647011	7.19015e-260	-2.57512e-10	-1.07772	0	-2.57512e-10	-0.95906
60288288	rs79557482	5.35566e-256	7.83806	-2.33129e-10	0	32.1598	-2.33129e-10
60288527	rs329620	7.38012e-250	23.1276	-1.1534	0	47.6976	-1.30262
60288707	rs329619	7.38012e-250	23.1276	-1.1534	0	47.6976	-1.30262
60289523	rs329618	1.86247e-250	21.7949	-1.19753	0	42.5822	-0.966297
60290098	rs162248	4.40879e-233	61.0116	-0.40863	0	125.931	-0.575638
60290199	rs162247	3.60734e-233	60.501	-0.098696	0	125.203	-0.312188
60290686	rs162246	3.16859e-252	17.5345	-1.01093	0	39.3012	-1.10463
60290803	rs79729220	8.55592e-260	-2.57512e-10	-0.903806	0	-2.57512e-10	-1.31003
60290811	rs117338365	6.90289e-260	-2.57512e-10	-1.11849	0	-2.57512e-10	-1.18048
60291420	rs116034902	2.97504e-256	7.25017	-2.33129e-10	0	20.7979	-2.33129e-10
60291553	rs76197672	3.24113e-259	-2.57512e-10	0.428078	0	-2.57512e-10	0.0305434
60291661	rs290503	5.76956e-233	61.0116	-0.139633	0	125.931	-0.331105
60292174	rs13184350	6.96975e-213	107.113	-2.33129e-10	0	220.919	-2.33129e-10
60292211	rs62367879	6.66708e-197	144.107	-0.197815	0	293.131	-0.775456
60292284	rs162251	9.98881e-241	43.3298	-0.329675	0	89.4843	-0.504203
60292426	rs62367880	6.30339e-244	35.632	-2.33129e-10	0	75.3105	-2.33129e-10
60292758	rs4642318	7.22795e-200	137.405	-0.322822	0	277.016	-0.853378
60295049	rs290504	7.49707e-250	23.1276	-1.13768	0	47.6976	-1.29873
60295071	rs62367881	3.33836e-259	0.457635	-2.33129e-10	0	5.10218	-2.33129e-10
60295090	rs77810746	1.66043e-255	8.96957	-2.33129e-10	0	21.0604	-2.33129e-10
60295311	rs162250	7.49707e-250	23.1276	-1.13768	0	47.6976	-1.29873
60295580	rs162249	9.83033e-241	43.3298	-0.345668	0	89.4843	-0.518698
60296342	rs76535696	1.69466e-255	8.98998	-2.33129e-10	0	21.0899	-2.33129e-10
60296468	rs146379261	1.48347e-259	-2.57512e-10	-0.353463	0	-2.57512e-10	-0.739841
60296556	rs290505	7.42579e-250	23.1276	-1.14723	0	47.6976	-1.30117
60297424	rs162244	6.74534e-233	61.1807	-0.15248	0	126.444	-0.342851
60297500	rs162243	1.81397e-252	16.9934	-1.02765	0	38.5139	-1.12047
60297592	rs74996333	1.56203e-255	8.90848	-2.33129e-10	0	20.972	-2.33129e-10
60298360	rs290506	2.33478e-233	60.501	-0.533747	0	125.203	-0.688129
60298460	rs34784445	8.15321e-213	107.269	-2.33129e-10	0	221.143	-2.33129e-10
60298542	rs74486977	1.59413e-255	8.92882	-2.33129e-10	0	21.0014	-2.33129e-10
60299072	rs162242	3.97564e-233	60.6695	-0.169898	0	125.715	-0.358768
60299142	rs162241	3.35942e-233	60.501	-0.169898	0	125.203	-0.358768
60299344	rs162240	7.4805e-250	23.1276	-1.13989	0	47.6976	-1.29932
60299905	rs10805374	6.66708e-197	144.107	-0.197815	0	293.131	-0.775456
60299909	rs2928246	7.4805e-250	23.1276	-1.13989	0	47.6976	-1.29932
60299946	rs112593972	3.08403e-255	9.58873	-2.33129e-10	0	21.9521	-2.33129e-10
60300013	rs290507	3.81454e-233	61.0116	-0.553408	0	125.931	-0.705717
60300635	rs162239	7.56478e-250	23.1276	-1.12869	0	47.6976	-1.29627
60300790	rs118062283	7.99158e-260	-2.57512e-10	-0.972041	0	-2.57512e-10	-1.04897
60301114	rs190237760	1.27995e-252	15.6171	-2.33129e-10	0	26.6546	-2.33129e-10
60301428	rs146396291	4.36477e-254	12.2386	-2.33129e-10	0	34.3664	-2.33129e-10
60301810	rs162238	7.16782e-233	61.6493	-0.560324	0	126.838	-0.711896
60302442	rs62367885	1.15944e-196	144.693	-0.230394	0	293.964	-0.797978
60302706	rs62367886	7.24109e-244	35.7707	-2.33129e-10	0	75.5091	-2.33129e-10
60302799	rs290508	7.43167e-250	23.1276	-1.14644	0	47.6976	-1.30097
60303262	rs162237	7.43167e-250	23.1276	-1.14644	0	47.6976	-1.30097
60305027	rs162229	4.75298e-250	22.6878	-1.1536	0	47.0789	-1.30127
60306052	rs12655209	2.20995e-197	143.523	-0.7171	0	292.3	-1.11296
60306287	rs12153228	8.15321e-213	107.269	-2.33129e-10	0	221.143	-2.33129e-10
60307904	rs17419290	5.7347e-198	142.001	-0.544719	0	293.934	-0.995926
60307964	rs162231	7.64315e-250	23.1625	-1.15331	0	47.7467	-1.30187
60308047	rs162232	8.17902e-250	23.2282	-1.1512	0	47.8389	-1.30136
60308274	rs12516995	2.26844e-197	143.334	-0.502508	0	292.032	-0.975224
60308836	rs13179721	5.14307e-255	11.1972	-1.09702	0	27.3497	-0.808717
60309934	rs55814394	2.29354e-197	143.334	-0.491502	0	292.032	-0.968119
60310763	rs290513	4.56432e-241	42.9066	-0.689656	0	88.883	-0.826782
60310824	rs117710637	4.26096e-259	-2.57512e-10	0.701651	0	-2.57512e-10	0.276325
60310920	rs116202687	5.67654e-259	0.988497	-2.33129e-10	0	-0.934029	-2.33129e-10
60312205	rs162233	4.41226e-250	22.6235	-1.16366	0	46.9883	-1.30422
60313011	rs77188827	2.77707e-255	9.48389	-2.33129e-10	0	21.8016	-2.33129e-10
60313015	rs162235	4.69588e-250	22.6878	-1.16569	0	47.0789	-1.30464
60313197	rs158569	4.39446e-250	22.6235	-1.16771	0	46.9883	-1.30505
60313555	rs158568	4.68643e-250	22.6878	-1.16771	0	47.0789	-1.30505
60313834	rs158702	5.0952e-213	106.799	-2.33129e-10	0	220.471	-2.33129e-10
60314399	rs158567	4.68643e-250	22.6878	-1.16771	0	47.0789	-1.30505
60314983	rs158566	5.27698e-250	22.8103	-1.17149	0	47.2513	-1.3058
60315228	rs78808092	2.77707e-255	9.48389	-2.33129e-10	0	21.8016	-2.33129e-10
60315774	rs115494240	1.83238e-257	4.46294	-2.33129e-10	0	12.8157	-2.33129e-10
60315823	rs10939879	1.52751e-197	142.939	-0.502508	0	291.469	-0.975224
60316116	rs147098166	4.03472e-259	-2.57512e-10	0.647093	0	-2.57512e-10	0.227917
60316312	rs75601549	2.72558e-255	9.46518	-2.33129e-10	0	30.5651	-2.33129e-10
60316927	rs158565	4.38656e-250	22.6235	-1.16951	0	46.9883	-1.30541
60317421	rs248687	7.41606e-247	28.8868	-2.33129e-10	0	60.8764	-2.33129e-10
60317433	rs248688	7.70021e-241	43.1128	-0.372899	0	89.1761	-0.543349
60318002	rs158701	2.13213e-213	105.928	-2.33129e-10	0	215.312	-2.33129e-10
60318015	rs7709522	4.48732e-198	141.774	-0.562616	0	289.811	-1.00812
60318240	rs183845900	6.44911e-260	-2.57512e-10	-1.18649	0	-2.57512e-10	-1.30956
60318503	rs7714396	3.17094e-200	136.89	-0.630837	0	277.475	-1.05022
60318741	rs555428747	9.41386e-260	-2.57512e-10	-0.808246	0	-2.57512e-10	-0.83594
60318748	rs158564	1.55809e-233	60.1162	-0.553408	0	124.654	-0.705717
60318973	rs62367903	5.89433e-200	137.277	-0.398195	0	278.024	-0.899682
60319731	rs1479645	5.75484e-197	143.884	-0.121964	0	293.151	-0.716996
60320157	rs34597	1.44011e-234	57.1815	-2.33129e-10	0	120.408	-2.33129e-10
60320180	rs34596	3.23801e-213	106.346	-2.33129e-10	0	219.823	-2.33129e-10
60320842	rs62367904	3.95839e-258	2.93058	-2.33129e-10	0	9.81931	-2.33129e-10
60323119	rs2950232	1.00265e-249	23.4191	-1.13843	0	48.1068	-1.29806
60323753	rs7723349	1.55372e-243	35.9256	0.608553	0	56.271	-0.182492
60323974	rs76951404	2.87504e-252	17.6855	-1.25921	0	38.5816	-1.23114
60324081	rs158700	4.62801e-255	11.0241	-1.02944	0	25.9664	-1.11993
60324374	rs112750404	3.72161e-255	9.77665	-2.33129e-10	0	22.2213	-2.33129e-10
60324596	rs4700404	1.11042e-198	140.01	-0.195736	0	281.06	-0.77385
60325888	rs158699	5.16375e-255	11.1315	-1.0273	0	26.1233	-1.11817
60326711	rs34595	1.941e-248	26.4011	-1.15728	0	54.1666	-1.30341
60327880	rs34594	5.06351e-243	38.3668	-0.651222	0	78.2455	-0.792786
60328209	rs142058265	1.38579e-258	1.88101	-2.33129e-10	0	4.40671	-2.33129e-10
60328642	rs117933918	9.37028e-260	-2.57512e-10	-0.812886	0	-2.57512e-10	-0.84045
60329290	rs34593	2.92067e-235	56.1148	-0.528797	0	114.152	-0.683697
60329624	rs34592	6.17889e-243	38.5628	-0.648148	0	78.5216	-0.790062
60329866	rs34591	5.60176e-243	38.4647	-0.648148	0	78.3835	-0.790062
60330165	rs158697	4.40496e-255	10.954	-1.00872	0	25.8638	-1.1028
60330171	rs158696	4.40496e-255	10.954	-1.00872	0	25.8638	-1.1028
60330264	rs74488501	4.73488e-255	10.0175	-2.33129e-10	0	22.5654	-2.33129e-10
60331809	rs79607009	4.83802e-255	10.039	-2.33129e-10	0	22.5961	-2.33129e-10
60332816	rs726824	4.22025e-199	139.06	-0.213092	0	279.719	-0.783266
60332932	rs80046380	4.83802e-255	10.039	-2.33129e-10	0	22.5961	-2.33129e-10
60333785	rs2909851	1.88508e-248	26.3792	-1.16465	0	54.2622	-1.30532
60334411	rs28436304	1.44088e-199	137.968	-0.195736	0	277.878	-0.77385
60335117	rs9291702	1.47555e-255	9.84632	-0.994788	0	22.8557	-1.09121
60336004	rs2545493	1.10272e-260	-2.03567	-0.916974	0	-1.89483	-1.02518
60336401	rs74330945	1.15564e-259	-2.57512e-10	-0.60319	0	-2.57512e-10	-0.863131
60336479	rs248679	1.52782e-248	26.1777	-1.17325	0	53.9786	-1.3066
60337858	rs248678	1.65376e-248	26.2471	-1.16345	0	54.0763	-1.30473
60338288	rs4699967	4.50621e-250	22.1313	-0.650407	0	31.1694	-0.782671
60338844	rs72759206	2.27305e-199	138.664	-0.435571	0	279.524	-0.935849
60339003	rs111907940	4.25258e-255	9.91002	-2.33129e-10	0	22.412	-2.33129e-10
60339090	rs78246204	7.83324e-260	-2.57512e-10	-0.992054	0	-2.57512e-10	-0.872314
60339606	rs248677	1.15037e-235	55.146	-0.491723	0	112.781	-0.650452
60341451	rs75185203	5.71284e-260	-2.57512e-10	-1.30771	0	-2.57512e-10	-1.30012
60341808	rs10071856	1.77356e-258	2.12773	-2.33129e-10	0	4.24612	-2.33129e-10
60341996	rs12518404	6.79569e-201	134.995	-0.276926	0	270.178	-0.821935
60342002	rs187459	1.15346e-235	55.1915	-0.534552	0	112.848	-0.68885
60342413	rs78658020	1.77743e-251	18.248	-2.33129e-10	0	39.3864	-2.33129e-10
60342729	rs111915111	5.3295e-259	0.925413	-2.33129e-10	0	6.15395	-2.33129e-10
60344297	rs767634	6.4037e-254	13.6964	-1.0744	0	31.5446	-0.768456
60344399	rs12520484	2.89103e-245	32.55	-2.33129e-10	0	70.1515	-2.33129e-10
60344455	rs34644	1.33715e-235	55.3107	-0.506008	0	113.016	-0.663273
60344744	rs40084	1.18686e-235	55.1915	-0.506008	0	112.848	-0.663273
60345103	rs78747697	4.75801e-259	-2.57512e-10	0.811985	0	-2.57512e-10	0.374474
60345190	rs888799	2.73735e-199	138.85	-0.435571	0	279.787	-0.935849
60345424	rs75646569	6.31321e-255	11.3139	-1.00873	0	26.3894	-1.1028
60345505	rs75871312	5.05142e-255	10.0822	-2.33129e-10	0	22.6576	-2.33129e-10
60345751	rs34642	1.52146e-218	94.0778	-2.33129e-10	0	193.24	-2.33129e-10
60345960	rs146107346	5.99545e-255	10.2535	-2.33129e-10	0	22.9016	-2.33129e-10
60346825	rs1983484	4.33896e-199	139.036	-0.160899	0	280.05	-0.750493
60346881	rs72759210	2.84526e-213	107.318	-1.10129	0	299.304	-0.881855
60347509	rs72759211	3.48282e-254	12.0129	-2.33129e-10	0	43.0277	-2.33129e-10
60347572	rs34641	1.67808e-248	26.2471	-1.14885	0	54.0763	-1.30147
60348046	rs42437	4.38509e-243	37.8444	-0.272707	0	77.5391	-0.452474
60348211	rs140419694	9.25238e-260	-2.57512e-10	-0.825548	0	-2.57512e-10	-0.966862
60348715	rs34640	3.99624e-249	24.8798	-1.21645	0	48.7217	-1.00007
60348727	rs116950639	8.41945e-260	-2.57512e-10	-0.919885	0	-2.57512e-10	-1.04548
60349003	rs78709717	8.43086e-260	-2.57512e-10	-0.918531	0	-2.57512e-10	-1.30844
60349620	rs56025209	4.16547e-199	139.24	-0.406396	0	280.339	-0.916669
60349848	rs34639	1.88018e-235	55.3107	-0.165181	0	113.016	-0.354459
60350356	rs76745739	7.01723e-260	-2.57512e-10	-1.10206	0	-2.57512e-10	-1.26864
60350487	rs34638	2.76526e-243	37.7472	-0.636537	0	77.4018	-0.776381
60350665	rs2049579	4.11199e-199	139.24	-0.419317	0	280.339	-0.923364
60350904	rs72759214	1.95326e-252	16.0398	-2.33129e-10	0	30.7903	-2.33129e-10
60350961	rs79299974	2.4e-249	24.1812	-1.0277	0	56.7044	-1.11604
60351864	rs77458564	4.80748e-255	10.0327	-2.33129e-10	0	22.5871	-2.33129e-10
60352337	rs78844956	6.81978e-255	10.3823	-2.33129e-10	0	23.0847	-2.33129e-10
60352583	rs72759215	7.9608e-199	139.613	-0.131186	0	280.866	-0.732471
60352624	rs191804020	1.19773e-257	4.03775	-2.33129e-10	0	11.7478	-2.33129e-10
60352656	rs113854620	6.12748e-255	10.2753	-2.33129e-10	0	22.9326	-2.33129e-10
60352857	rs79216756	7.17421e-255	10.433	-2.33129e-10	0	23.4022	-2.33129e-10
60353311	rs74578666	7.01864e-255	10.4111	-2.33129e-10	0	23.3709	-2.33129e-10
60353945	rs77847688	7.59961e-260	-2.57512e-10	-1.02233	0	-2.57512e-10	-0.911269
60353983	rs248685	2.87581e-235	56.1079	-0.537373	0	110.916	-0.687722
60354522	rs248686	3.18391e-219	92.5137	-2.33129e-10	0	187.253	-2.33129e-10
60355284	rs17444495	4.93808e-200	137.324	-0.622404	0	271.675	-1.04675
60355458	rs34599	1.0155e-247	27.9561	-1.05758	0	59.1175	-1.27365
60355586	rs76486536	7.35195e-249	24.273	-2.33129e-10	0	57.9505	-2.33129e-10
60355621	rs74402060	8.99706e-260	-2.57512e-10	-0.853531	0	-2.57512e-10	-1.31087
60356423	rs17590149	7.82319e-247	30.2509	-1.31064	0	40.7748	-1.27639
60356483	rs34598	1.71589e-248	26.3978	-1.27728	0	53.2799	-1.11815
60357582	rs74950405	1.50311e-255	8.87003	-2.33129e-10	0	19.5855	-2.33129e-10
60357869	rs248684	8.6552e-237	52.0672	-2.33129e-10	0	106.05	-2.33129e-10
60358525	rs140689303	5.91851e-257	5.63541	-2.33129e-10	0	8.96313	-2.33129e-10
60358708	rs12653132	3.07493e-198	141.232	-0.399118	0	281.35	-0.916757
60359710	rs1526896	3.73236e-198	141.42	-0.392801	0	281.614	-0.9126
60359731	rs185080696	8.02333e-260	-2.57512e-10	-0.968076	0	-2.57512e-10	-1.14884
60359815	rs140656263	1.56927e-255	8.91311	-2.33129e-10	0	19.6461	-2.33129e-10
60360158	rs248683	3.48289e-243	37.6641	-0.322673	0	73.9501	-0.497853
60360195	rs149746197	1.32145e-255	8.74123	-2.33129e-10	0	19.4043	-2.33129e-10
60360218	rs248682	4.65037e-235	56.2279	-0.176734	0	111.083	-0.365012
60361550	rs56284222	4.05187e-198	141.232	-0.123219	0	281.35	-0.729124
60361654	rs248680	1.33937e-247	28.233	-1.05758	0	59.5123	-1.27365
60362913	rs9291704	9.48643e-248	27.8854	-1.05492	0	59.0166	-1.27263
60364119	rs79296229	6.57272e-255	10.3454	-2.33129e-10	0	23.2772	-2.33129e-10
60364867	rs76576811	8.02333e-260	-2.57512e-10	-0.968075	0	-2.57512e-10	-1.08498
60365535	rs77191020	9.68217e-260	-2.57512e-10	-0.780143	0	-2.57512e-10	-1.02567
60365774	rs34425764	1.09296e-247	28.027	-1.05492	0	59.2186	-1.27263
60365875	rs4700406	5.89902e-243	38.1472	-0.27893	0	75.1886	-0.458131
60366528	rs4700407	3.45783e-200	136.936	-0.590733	0	271.131	-1.027
60366534	rs77195713	6.71798e-255	10.3673	-2.33129e-10	0	23.3084	-2.33129e-10
60367377	rs16878547	2.43038e-255	10.3523	-1.0018	0	25.7734	-1.09705
60367626	rs16878548	2.70411e-255	10.4591	-1.0018	0	25.9329	-1.09705
60368021	rs79299780	6.43074e-255	10.3236	-2.33129e-10	0	23.246	-2.33129e-10
60368375	rs17444641	3.48365e-260	-1.80235	-2.33129e-10	0	1.09449	-2.33129e-10
60368781	rs17529085	2.57777e-260	-2.10351	-2.33129e-10	0	0.507258	-2.33129e-10
60369083	rs10471502	1.27458e-241	41.236	-0.294736	0	79.65	-0.472494
60370037	rs10471503	8.38501e-248	27.7512	-1.04414	0	58.8249	-1.26839
60370663	rs2059064	8.64589e-219	93.5126	-2.33129e-10	0	189.348	-2.33129e-10
60371175	rs6871236	1.45088e-247	28.297	-1.04169	0	59.6036	-1.26741
60371235	rs75829346	6.71798e-255	10.3673	-2.33129e-10	0	23.3084	-2.33129e-10
60371449	rs138266039	9.69937e-260	-2.57512e-10	-0.778369	0	-2.57512e-10	-1.02437
60372196	rs148492717	9.69937e-260	-2.57512e-10	-0.778369	0	-2.57512e-10	-1.02437
60372438	rs11951504	9.63917e-248	27.8854	-1.03894	0	59.0166	-1.2663
60372582	rs11951606	1.2709e-247	28.1618	-1.03894	0	59.411	-1.2663
60372588	rs76339698	1.55821e-255	9.89927	-0.993236	0	25.0935	-1.08991
60374045	rs12517192	6.89669e-235	56.4452	-2.33129e-10	0	124.762	-2.33129e-10
60374912	rs6893752	4.98661e-219	92.9623	-2.33129e-10	0	188.569	-2.33129e-10
60375597	rs146906180	3.07205e-253	14.19	-2.33129e-10	0	24.2784	-2.33129e-10
60376415	rs13357828	9.58059e-248	27.8854	-1.04504	0	59.0166	-1.26226
60377136	rs723276	2.34348e-235	55.8683	-0.502453	0	110.582	-0.660083
60377144	rs57541965	2.97032e-252	17.6997	-1.24074	0	38.6019	-1.21612
60378103	rs117702129	2.86033e-259	-2.57512e-10	0.303093	0	-2.57512e-10	-0.0138245
60378204	rs80154095	1.63947e-255	9.93307	-0.976195	0	25.1443	-1.07566
60379015	rs6886481	2.39479e-235	55.8683	-0.480794	0	110.582	-0.640635
60379967	rs76639369	7.49625e-255	10.4769	-2.33129e-10	0	23.4648	-2.33129e-10
60381428	rs12656243	5.74956e-260	-2.57512e-10	-1.30131	0	-2.57512e-10	-1.30806
60382960	rs6868884	6.77462e-243	38.2448	-0.238139	0	75.3239	-0.421015
60382973	rs10939881	5.13018e-195	148.283	-0.0306294	0	295.308	-0.663801
60383389	rs79365162	2.11457e-255	10.1777	-0.966342	0	25.5118	-1.06739
60383532	rs71630091	1.66415e-247	27.3925	-2.33129e-10	0	55.3154	-2.33129e-10
60384096	rs10071281	5.70223e-219	93.0964	-2.33129e-10	0	188.759	-2.33129e-10
60384171	rs13187930	6.60919e-219	93.244	-2.33129e-10	0	188.968	-2.33129e-10
60384196	rs13168191	2.7385e-235	55.988	-0.466431	0	110.749	-0.627723
60384332	rs11957772	3.40372e-235	55.8683	-0.129221	0	110.582	-0.32158
60385620	rs4141502	2.21903e-235	55.7958	-0.484536	0	110.495	-0.643997
60385738	rs78406720	4.62803e-250	22.4904	-0.982869	0	54.7496	-1.08085
60385896	rs9291706	5.70223e-219	93.0964	-2.33129e-10	0	188.759	-2.33129e-10
60386653	rs12518792	3.54191e-198	141.232	-0.257732	0	281.35	-0.822054
60386872	rs12518865	2.21903e-235	55.7958	-0.484536	0	110.487	-0.643997
60388313	rs2080870	7.55895e-219	93.3783	-2.33129e-10	0	189.158	-2.33129e-10
60388578	rs2080869	4.30529e-235	56.4802	-0.506148	0	111.435	-0.663398
60388748	rs74432733	1.8246e-247	27.4845	-2.33129e-10	0	46.7229	-2.33129e-10
60388865	rs7713481	3.54191e-198	141.232	-0.257732	0	281.35	-0.822054
60389495	rs114260952	8.21025e-248	27.7512	-1.0652	0	58.8249	-1.27654
60389688	rs6878124	3.41889e-235	55.8683	-0.124774	0	110.582	-0.31751
60390090	rs1989653	2.27669e-255	10.2495	-0.964252	0	25.6194	-1.06563
60390995	rs75825008	6.71798e-255	10.3673	-2.33129e-10	0	23.3084	-2.33129e-10
60391242	rs193118686	5.3674e-259	0.9325	-2.33129e-10	0	6.14245	-2.33129e-10
60391365	rs77470754	6.36601e-252	17.2212	-2.33129e-10	0	36.6994	-2.33129e-10
60391475	rs117576600	6.61496e-259	-2.57512e-10	1.14149	0	-2.57512e-10	0.669362
60392622	rs7734205	3.71932e-198	141.026	-0.00278975	0	281.061	-0.643965
60392766	rs113306887	1.02317e-255	9.44732	-0.961921	0	23.6906	-1.06367
60393968	rs295533	2.68937e-235	55.988	-0.484536	0	110.749	-0.643997
60394706	rs80113651	2.12841e-255	10.1777	-0.959817	0	25.5118	-1.0619
60394802	rs115892013	6.86659e-255	10.3892	-2.33129e-10	0	23.3397	-2.33129e-10
60395019	rs114549188	5.12854e-258	3.18956	-2.33129e-10	0	9.73746	-2.33129e-10
60395288	rs295532	2.69945e-235	55.988	-0.480794	0	110.749	-0.640635
60395289	rs6862622	2.28681e-255	10.2495	-0.959817	0	25.6194	-1.0619
60395743	rs295531	1.64383e-242	39.4926	-0.599442	0	77.7963	-0.746786
60396513	rs117626839	8.41151e-260	-2.57512e-10	-0.920829	0	-2.57512e-10	-1.13141
60396851	rs78866441	1.68778e-259	-2.57512e-10	-0.22443	0	-2.57512e-10	-0.159089
60396957	rs142730939	9.11033e-260	-2.57512e-10	-0.84102	0	-2.57512e-10	-1.20135
60397646	rs295567	9.41147e-248	27.8854	-1.06285	0	59.0166	-1.27565
60397945	rs295566	2.33924e-235	55.7486	-0.384626	0	110.415	-0.553953
60397959	rs116156360	5.95838e-258	3.33954	-2.33129e-10	0	9.96125	-2.33129e-10
60398157	rs295565	9.21776e-249	25.7314	-1.23226	0	52.3494	-1.0235
60398294	rs7737276	2.07294e-198	140.652	-0.21302	0	280.534	-0.791445
60398992	rs295564	4.78337e-243	38.2448	-0.586177	0	75.3239	-0.734967
60399075	rs295563	4.78337e-243	38.2448	-0.586177	0	75.3239	-0.734967
60399228	rs295562	3.03811e-235	55.8683	-0.242855	0	110.582	-0.42531
60399400	rs192327281	7.20374e-260	-2.57512e-10	-1.07583	0	-2.57512e-10	-1.21976
60400162	rs80278356	6.86659e-255	10.3892	-2.33129e-10	0	23.3397	-2.33129e-10
60400217	rs295561	4.63039e-243	38.1472	-0.521075	0	75.1886	-0.67678
60400321	rs71630093	1.26357e-237	50.143	-2.33129e-10	0	107.416	-2.33129e-10
60400848	rs295560	2.31261e-235	55.7486	-0.396074	0	110.415	-0.564299
60401088	rs75822881	6.86659e-255	10.3892	-2.33129e-10	0	23.3397	-2.33129e-10
60401222	rs295559	4.83234e-243	38.2448	-0.575992	0	75.3239	-0.725884
60401606	rs295557	8.74871e-248	27.8147	-1.0652	0	58.9156	-1.27654
60401736	rs76988560	6.09018e-260	-2.57512e-10	-1.24375	0	-2.57512e-10	-1.30095
60402210	rs295556	7.79525e-248	27.697	-1.06285	0	58.6084	-1.27565
60402790	rs295555	1.96667e-238	48.2828	-2.33129e-10	0	100.562	-2.33129e-10
60402843	rs68104763	4.09165e-200	136.751	-0.237826	0	270.873	-0.722006
60403254	rs182410	2.29538e-235	55.7486	-0.40355	0	110.415	-0.571051
60403443	rs186707384	4.21995e-258	2.99456	-2.33129e-10	0	10.5554	-2.33129e-10
60404367	rs148195563	5.7129e-260	-2.57512e-10	-1.3077	0	-2.57512e-10	-1.26429
60404882	rs295551	2.01259e-235	55.6172	-0.40355	0	110.232	-0.571051
60405077	rs115523374	2.36852e-251	18.5351	-2.33129e-10	0	28.7186	-2.33129e-10
60405525	rs112282911	6.42394e-259	1.11219	-2.33129e-10	0	6.69885	-2.33129e-10
60405692	rs112022965	7.01864e-255	10.4111	-2.33129e-10	0	23.3709	-2.33129e-10
60406125	rs2545478	2.00546e-235	55.6172	-0.4071	0	110.232	-0.574257
60406172	rs6869454	2.07178e-255	10.1777	-0.986788	0	25.5118	-1.08453
60406899	rs114077670	6.76974e-254	11.8179	0.859675	0	21.2182	0.416996
60407168	rs116481676	7.17421e-255	10.433	-2.33129e-10	0	23.4022	-2.33129e-10
60407968	rs75048532	7.33338e-255	10.4549	-2.33129e-10	0	23.4335	-2.33129e-10
60408936	rs4699969	1.36919e-224	78.6704	1.48643	0	151.039	0.930393
60408993	rs2545476	7.57786e-254	11.9306	0.859675	0	21.364	0.416996
60409077	rs2545475	1.70781e-235	55.2593	-0.209883	0	109.732	-0.395264
60409227	rs192970917	9.20457e-260	-2.57512e-10	-0.83073	0	-2.57512e-10	-0.866908
60410404	rs10939882	2.03583e-224	78.8144	1.73915	0	151.237	1.15718
60410430	rs80195476	6.43074e-255	10.3236	-2.33129e-10	0	23.246	-2.33129e-10
60410626	rs2613632	6.96544e-254	11.8588	0.847226	0	21.2712	0.40589
60410899	rs11744226	9.5213e-255	11.7614	-1.04542	0	28.3533	-0.741295
60410917	rs2161198	3.34298e-237	51.1159	-2.33129e-10	0	104.704	-2.33129e-10
60411011	rs75211259	3.34795e-259	0.460504	-2.33129e-10	0	5.59658	-2.33129e-10
60411135	rs79926751	1.52936e-259	-2.57512e-10	-0.322998	0	-2.57512e-10	0.0320698
60411216	rs2112365	9.88715e-225	78.3685	1.46282	0	150.623	0.909266
60411282	rs78579471	2.19262e-255	10.2118	-0.964252	0	25.563	-1.06563
60411758	rs75988331	8.64693e-255	10.6197	-2.33129e-10	0	23.9231	-2.33129e-10
60411832	rs1460961	1.49024e-200	135.977	-0.473653	0	269.787	-0.951848
60412361	rs112309547	3.4459e-259	0.489342	-2.33129e-10	0	5.6465	-2.33129e-10
60412819	rs12519764	5.3127e-245	33.1584	-2.33129e-10	0	68.8502	-2.33129e-10
60413128	rs6869073	3.21879e-243	37.7579	-0.495376	0	74.6488	-0.653732
60413392	rs1841504	4.89733e-254	11.4983	0.855521	0	20.5574	0.41329
60413899	rs143872074	9.59815e-260	-2.57512e-10	-0.788859	0	-2.57512e-10	-1.02617
60417118	rs77691613	4.47168e-250	22.466	-0.992825	0	55.2251	-1.08917
60417396	rs7706753	4.34015e-225	77.4685	1.53942	0	148.606	0.977848
60417457	rs74985265	4.47168e-250	22.466	-0.992825	0	55.2251	-1.08917
60417939	rs295581	6.57274e-254	11.8008	0.847226	0	21.196	0.40589
60418014	rs59292447	2.27806e-255	10.2837	-0.997896	0	25.6707	-1.0938
60418506	rs7712364	1.65917e-255	9.93307	-0.964252	0	25.1443	-1.06563
60418703	rs295580	6.57274e-254	11.8008	0.847226	0	21.196	0.40589
60419102	rs13186053	8.53644e-255	11.7614	-1.15461	0	28.3533	-0.98436
60419377	rs13190305	8.53644e-255	11.7614	-1.15461	0	28.3533	-0.98436
60420211	rs11951076	2.77594e-224	79.1575	1.70615	0	151.995	1.1275
60420775	rs113445535	2.4399e-255	10.3523	-0.997896	0	25.7734	-1.0938
60420782	rs295578	3.44473e-243	37.8551	-0.524707	0	74.7836	-0.680034
60422641	rs79107668	5.86994e-260	-2.57512e-10	-1.28058	0	-2.57512e-10	-1.25095
60422696	rs295576	5.87544e-254	11.6679	0.867996	0	23.4615	0.424421
60423234	rs56159106	2.275e-224	78.9585	1.70615	0	151.435	1.1275
60423375	rs7721096	6.8246e-225	77.7544	1.70615	0	149	1.1275
60424497	rs295574	7.33059e-254	11.885	0.872163	0	21.305	0.42814
60424976	rs144027592	2.80104e-246	30.2158	-2.33129e-10	0	57.8499	-2.33129e-10
60425578	rs192745588	1.48105e-247	27.2759	-2.33129e-10	0	40.8785	-2.33129e-10
60425734	rs79210445	3.84327e-259	1.20904	-0.610565	0	77.4209	-1.29498
60426260	rs295573	3.82312e-243	37.9523	-0.517766	0	74.9185	-0.673815
60426994	rs295572	6.66056e-254	11.7718	0.889465	0	21.1585	0.443586
60427044	rs295571	3.76374e-219	92.681	-2.33129e-10	0	188.17	-2.33129e-10
60427184	rs10054247	1.1418e-254	11.9773	-1.07964	0	29.5227	-0.791969
60428781	rs159380	3.76722e-235	56.1079	-0.267367	0	110.916	-0.447618
60429025	rs159378	2.59725e-235	55.8683	-0.399638	0	110.582	-0.567518
60429656	rs159377	1.34682e-235	55.0835	-0.271553	0	108.822	-0.451425
60429695	rs295570	7.29652e-254	11.8588	0.893663	0	21.2712	0.447334
60429823	rs80120114	2.26864e-255	10.2837	-1.00204	0	25.6707	-1.09725
60430340	rs159376	3.73726e-235	56.1079	-0.275352	0	110.916	-0.454878
60433267	rs159375	5.15959e-243	38.2448	-0.510464	0	75.3239	-0.667269
60433913	rs115704943	2.93423e-253	14.1441	-2.33129e-10	0	24.22	-2.33129e-10
60434760	rs6893210	2.10673e-255	10.2118	-1.00421	0	25.563	-1.09905
60434944	rs159374	5.15959e-243	38.2448	-0.510464	0	75.3239	-0.667269
60435143	rs78420685	7.81619e-255	10.5187	-2.33129e-10	0	23.5244	-2.33129e-10
60435350	rs159373	7.20195e-254	11.8588	0.880618	0	21.2712	0.435686
60436252	rs78319409	7.81619e-255	10.5187	-2.33129e-10	0	23.5244	-2.33129e-10
60437381	rs1563908	2.71108e-211	110.874	-0.100582	0	304.821	-0.102788
60437560	rs75860584	7.81619e-255	10.5187	-2.33129e-10	0	23.5244	-2.33129e-10
60437576	rs74866442	7.81619e-255	10.5187	-2.33129e-10	0	23.5244	-2.33129e-10
60438068	rs34637	4.17868e-235	56.2279	-0.283685	0	111.083	-0.462453
60439580	rs34636	3.72119e-235	56.2279	-0.399638	0	111.083	-0.567518
60442087	rs39661	3.30048e-235	56.1079	-0.399638	0	110.916	-0.567518
60442291	rs295569	2.93811e-235	55.988	-0.396074	0	110.749	-0.564299
60443427	rs159372	1.00238e-218	93.6605	-2.33129e-10	0	189.557	-2.33129e-10
60444271	rs13163684	1.12094e-253	14.366	-1.18415	0	34.8392	-0.936735
60444276	rs159371	2.27357e-242	39.5918	-0.374321	0	79.6961	-0.538742
60444402	rs295568	7.68526e-254	11.8727	0.931641	0	21.2892	0.481268
60444409	rs74888276	7.33338e-255	10.4549	-2.33129e-10	0	23.4335	-2.33129e-10
60445803	rs256375	8.58497e-243	38.6462	-0.402626	0	75.8794	-0.570217
60446071	rs298630	7.65276e-254	11.8727	0.927404	0	21.2892	0.47748
60446632	rs78628711	7.17421e-255	10.433	-2.33129e-10	0	23.4022	-2.33129e-10
60447177	rs298631	7.71793e-254	11.8727	0.935883	0	21.2892	0.485061
60447215	rs75764674	7.01864e-255	10.4111	-2.33129e-10	0	23.3709	-2.33129e-10
60447422	rs159536	6.5286e-200	137.121	-0.139889	0	271.39	-0.712023
60447825	rs113569374	3.25102e-259	0.431125	-2.33129e-10	0	5.54561	-2.33129e-10
60447881	rs557092	7.71793e-254	11.8727	0.935883	0	21.2892	0.485061
60448276	rs810884	7.05535e-243	38.5481	-0.500802	0	75.7438	-0.66978
60448947	rs810883	3.77747e-235	56.2279	-0.384626	0	111.083	-0.553953
60451248	rs159535	7.1289e-200	137.121	-0.0519251	0	271.39	-0.588579
60451839	rs298626	7.33096e-254	11.8298	0.927404	0	21.2336	0.47748
60452133	rs298627	7.71793e-254	11.8727	0.935883	0	21.2892	0.485061
60452888	rs298628	7.97563e-254	11.9141	0.927404	0	21.3426	0.47748
60453158	rs2545503	7.92438e-235	57.2159	-0.631745	0	112.458	-0.775509
60453162	rs298629	5.32694e-224	80.2894	1.22604	0	153.265	0.69798
60454626	rs76253290	1.33944e-259	-2.57512e-10	-0.455591	0	-2.57512e-10	-0.39751
60456029	rs142026129	2.7406e-249	23.2862	-2.33129e-10	0	34.2451	-2.33129e-10
60456272	rs498497	7.94044e-254	11.9141	0.922982	0	21.3426	0.473528
60456331	rs1460962	3.56567e-252	17.8978	-1.25619	0	38.8857	-1.22741
60456544	rs150902376	1.05531e-259	-2.57512e-10	-0.694008	0	-2.57512e-10	-0.756297
60456899	rs182550152	3.20497e-259	0.416859	-2.33129e-10	0	5.52082	-2.33129e-10
60457627	rs6863749	2.63925e-255	10.4533	-1.02027	0	25.9242	-1.11236
60457634	rs34608	8.80999e-200	137.324	-0.0434938	0	271.675	-0.57595
60458315	rs376720741	7.16424e-260	-2.57512e-10	-1.08133	0	-2.57512e-10	-1.16685
60458911	rs34626	1.39941e-246	29.5218	-2.33129e-10	0	64.7564	-2.33129e-10
60459040	rs2270822	2.12517e-255	10.2387	-1.02238	0	25.6033	-1.1141
60459174	rs34625	4.23439e-224	79.6951	1.59081	0	152.448	1.02392
60459716	rs34624	6.37294e-235	56.7209	-0.354687	0	111.77	-0.526866
60461194	rs74366686	2.44307e-255	10.3804	-1.02465	0	25.8153	-1.11598
60461839	rs34623	1.37662e-242	39.1479	-0.432162	0	76.5729	-0.596866
60462466	rs187763468	3.12731e-248	25.7208	-2.33129e-10	0	38.0125	-2.33129e-10
60462490	rs34622	2.31113e-218	94.4959	-2.33129e-10	0	190.738	-2.33129e-10
60462867	rs112483245	6.71798e-255	10.3673	-2.33129e-10	0	23.3084	-2.33129e-10
60463724	rs147984245	1.09168e-249	22.3657	-2.33129e-10	0	31.7505	-2.33129e-10
60463824	rs34621	6.13863e-235	56.7209	-0.392146	0	111.77	-0.560751
60464399	rs76494599	5.41582e-255	10.1518	-2.33129e-10	0	23.0005	-2.33129e-10
60464849	rs34620	6.54001e-260	-2.57512e-10	-1.17249	0	-2.57512e-10	-0.639703
60465322	rs295530	8.21692e-254	11.9567	0.914545	0	21.3978	0.465989
60465365	rs34619	9.96785e-200	137.509	-0.104942	0	271.934	-0.622561
60466093	rs76033289	2.46834e-251	18.5764	-2.33129e-10	0	38.2605	-2.33129e-10
60466259	rs115124790	6.98613e-255	10.4064	-2.33129e-10	0	27.5197	-2.33129e-10
60466269	rs7723754	1.93601e-255	10.1436	-1.02045	0	25.4606	-1.11251
60467589	rs295529	8.74867e-254	12.0279	0.906126	0	21.4897	0.458467
60467731	rs159537	7.61434e-224	80.2894	1.5833	0	153.265	1.01718
60468131	rs116200242	3.7747e-252	17.8754	-1.17678	0	38.8536	-1.20653
60468683	rs124899	4.02236e-218	95.05	-2.33129e-10	0	191.521	-2.33129e-10
60468792	rs124898	6.90661e-235	56.8415	-0.394813	0	111.937	-0.56316
60469357	rs75848589	1.15399e-255	8.60572	-2.33129e-10	0	15.5093	-2.33129e-10
60469912	rs159358	7.85085e-235	56.9621	-0.387326	0	112.105	-0.556394
60469923	rs295526	6.57071e-254	11.7458	0.901924	0	21.1248	0.454712
60470190	rs159357	1.58289e-242	39.2466	-0.391252	0	76.7092	-0.559942
60470353	rs150633963	9.0403e-260	-2.57512e-10	-0.848737	0	-2.57512e-10	-0.920947
60471080	rs10076568	6.33802e-255	11.5136	-1.20457	0	27.9855	-1.05872
60471387	rs79071440	4.86126e-255	10.0438	-2.33129e-10	0	22.8457	-2.33129e-10
60472308	rs7718028	1.74554e-255	10.0381	-1.01855	0	25.3023	-1.11094
60472866	rs295525	7.55202e-254	11.885	0.901924	0	21.305	0.454712
60473051	rs295524	2.39607e-242	39.6525	-0.382525	0	77.2691	-0.552054
60473053	rs298638	8.23727e-260	-2.57512e-10	-0.941761	0	-2.57512e-10	-1.30804
60473405	rs114796776	4.41709e-258	3.04022	-2.33129e-10	0	9.51357	-2.33129e-10
60473408	rs295523	7.77498e-254	11.9141	0.901924	0	21.3426	0.454712
60474300	rs17335890	4.79551e-258	3.12242	-2.33129e-10	0	9.63693	-2.33129e-10
60474457	rs295522	1.15104e-234	57.2159	-0.258437	0	112.458	-0.439494
60474581	rs10514906	2.05339e-255	10.1777	-0.995703	0	25.5118	-1.09197
60475627	rs78315696	6.68047e-260	-2.57512e-10	-1.15124	0	-2.57512e-10	-1.07399
60476132	rs298625	8.10645e-254	11.9432	0.914545	0	21.3803	0.465989
60476226	rs9291707	4.91993e-255	11.2682	-1.21241	0	27.6201	-1.07087
60476705	rs34617	8.28307e-224	80.2015	1.75533	0	153.144	1.17173
60476776	rs34616	8.08148e-224	80.2015	1.73069	0	153.144	1.14957
60476874	rs298624	8.56853e-254	11.9986	0.914545	0	21.452	0.465989
60477091	rs34615	1.75749e-245	32.0522	-2.33129e-10	0	68.0019	-2.33129e-10
60478491	rs34614	1.34465e-234	57.458	-0.345082	0	112.794	-0.518167
60478558	rs34613	9.64241e-224	80.345	1.76382	0	153.341	1.17937
60478571	rs79007784	5.19324e-252	17.0176	-2.33129e-10	0	35.0933	-2.33129e-10
60478827	rs185126978	1.10866e-255	8.56565	-2.33129e-10	0	15.4579	-2.33129e-10
60479320	rs10075959	4.62714e-255	11.2682	-1.27377	0	27.6201	-1.1749
60479324	rs34611	5.34531e-218	95.3344	-2.33129e-10	0	191.922	-2.33129e-10
60479681	rs34610	2.76021e-242	39.7517	-0.340309	0	77.406	-0.513842
60480572	rs13185516	5.4791e-254	13.6841	-1.21803	0	33.8143	-0.996834
60481408	rs34609	1.12957e-223	80.5945	1.67255	0	153.684	1.0973
60482104	rs256376	3.08447e-242	39.8511	-0.328608	0	77.5429	-0.503235
60482186	rs114050241	1.18639e-255	8.63341	-2.33129e-10	0	15.5448	-2.33129e-10
60482695	rs10052753	5.17423e-255	11.1897	-1.08348	0	27.5029	-0.903621
60482798	rs12186613	1.90876e-254	10.6599	0.751615	0	19.9629	0.309969
60482972	rs1072667	1.68788e-236	54.0019	-1.2668	0	109.953	-1.13261
60483547	rs10069718	1.85657e-256	7.8527	-1.07406	0	18.64	-0.832933
60483840	rs295550	1.6549e-254	10.7471	0.521726	0	20.0775	0.0579483
60483858	rs117569673	1.18465e-259	-2.57512e-10	-0.578398	0	-2.57512e-10	-0.281328
60483913	rs4700410	2.25816e-257	5.7189	-1.04703	0	16.7735	-1.1373
60483935	rs62366190	1.02148e-158	232.881	-1.04633	0	556.189	-0.79523
60484087	rs10055076	1.15266e-254	12.0212	-1.11407	0	28.5659	-0.776397
60484116	rs76685117	3.2471e-255	9.64026	-2.33129e-10	0	22.266	-2.33129e-10
60484179	rs159539	4.3119e-143	268.913	-1.09941	0	518.204	-1.28068
60484214	rs295549	2.90358e-254	11.4926	0.338452	0	20.7966	-0.0997909
60484511	rs75173579	1.57727e-255	8.91819	-2.33129e-10	0	15.9094	-2.33129e-10
60484624	rs113758614	2.45744e-259	0.151278	-2.33129e-10	0	5.05346	-2.33129e-10
60484660	rs159540	7.02807e-165	216.825	0.819592	0	408.168	0.340451
60484763	rs295548	3.13805e-254	11.5603	0.348333	0	20.8845	-0.0913224
60485778	rs159542	7.25793e-143	269.447	-1.11242	0	518.943	-1.28547
60485886	rs295547	2.58924e-254	11.3907	0.325771	0	20.6643	-0.110654
60486505	rs75466780	2.12724e-259	-2.57512e-10	0.0069795	0	-2.57512e-10	-0.381175
60486515	rs159543	6.05192e-146	262.024	-0.779377	0	492.886	-1.14127
60486588	rs28409386	1.22573e-254	12.1297	-1.16111	0	29.1206	-0.944805
60487322	rs76684719	3.13143e-255	9.60398	-2.33129e-10	0	25.639	-2.33129e-10
60487672	rs295546	3.16001e-254	11.5863	0.329323	0	20.9182	-0.107613
60487850	rs10471505	1.40203e-254	12.2602	-1.15721	0	29.3137	-0.938726
60488087	rs295545	3.15947e-254	11.6152	0.300246	0	20.9557	-0.132498
60488167	rs295544	1.06964e-259	-0.869875	0.189352	0	-1.14906	-0.252715
60488297	rs173946	5.19541e-145	264.173	-0.777983	0	495.826	-1.14176
60488379	rs295543	1.02504e-259	-0.912466	0.189352	0	-1.18648	-0.252715
60488824	rs77550505	1.00063e-254	10.7657	-2.33129e-10	0	30.889	-2.33129e-10
60489094	rs113804356	1.1773e-252	16.6229	-1.08947	0	44.8185	-1.17137
60489247	rs159544	2.8693e-146	261.266	-0.767912	0	491.259	-1.13606
60489268	rs149544406	1.4724e-255	8.84939	-2.33129e-10	0	15.8214	-2.33129e-10
60489288	rs295542	3.4792e-254	11.7283	0.283601	0	21.1022	-0.146727
60489533	rs77007672	2.48338e-257	5.79834	-1.0314	0	16.8968	-1.12458
60490063	rs295541	3.20974e-254	11.6442	0.287096	0	20.9932	-0.143741
60491591	rs139450692	8.20175e-260	-2.57512e-10	-0.946082	0	-2.57512e-10	-1.18451
60491986	rs116351302	2.50749e-258	2.47402	-2.33129e-10	0	3.37523	-2.33129e-10
60492521	rs181840257	7.54558e-259	-2.57512e-10	1.27312	0	-2.57512e-10	1.2358
60493014	rs191376373	5.80883e-260	-2.57512e-10	-1.29105	0	-2.57512e-10	-1.30401
60493200	rs73099826	1.19616e-260	-1.86648	-1.00484	0	-1.17601	-1.10278
60493292	rs111309770	2.60484e-257	5.85418	-1.03948	0	16.9833	-1.13117
60493438	rs116860342	1.33032e-259	-2.57512e-10	-0.462422	0	-2.57512e-10	-0.406986
60493695	rs295540	1.44768e-254	12.088	-0.952954	0	23.5703	-1.23387
60493944	rs145501821	2.53644e-257	5.82757	-1.03948	0	16.9421	-1.13117
60494556	rs79009682	3.59517e-252	16.6498	-2.33129e-10	0	46.2967	-2.33129e-10
60495052	rs295539	2.75621e-254	11.5027	0.276237	0	20.8097	-0.153018
60495420	rs142474392	6.33573e-257	5.70353	-2.33129e-10	0	14.9156	-2.33129e-10
60495466	rs12187965	3.46818e-260	-1.8068	-2.33129e-10	0	-1.95992	-2.33129e-10
60495601	rs151254485	4.68902e-253	14.6129	-2.33129e-10	0	22.9805	-2.33129e-10
60495715	rs159369	3.80662e-177	189.401	-2.33129e-10	0	361.666	-2.33129e-10
60495749	rs11741215	3.31748e-252	17.3637	-0.794253	0	38.1196	-0.936454
60496259	rs118060801	1.96205e-259	-2.57512e-10	-0.0738547	0	-2.57512e-10	-0.448865
60496392	rs159538	4.64757e-138	280.168	-0.766781	0	542.266	-1.11661
60496394	rs79423829	3.46014e-255	9.70381	-2.33129e-10	0	22.3575	-2.33129e-10
60496857	rs77284975	2.89218e-255	9.52451	-2.33129e-10	0	15.7125	-2.33129e-10
60496980	rs159368	2.17957e-173	198.054	-2.33129e-10	0	383.76	-2.33129e-10
60497575	rs543536137	5.78784e-260	-2.57512e-10	-1.29467	0	-2.57512e-10	-1.30159
60497596	rs159367	4.31596e-232	62.8843	-2.33129e-10	0	128.56	-2.33129e-10
60498452	rs159366	4.03963e-173	198.671	-2.33129e-10	0	384.617	-2.33129e-10
60498663	rs117435654	9.31891e-260	-2.57512e-10	-0.818384	0	-2.57512e-10	-0.845793
60499131	rs171748	1.08213e-130	297.654	-1.28968	0	574.942	-1.27751
60499185	rs194369	2.89031e-97	374.602	-1.26928	4.94622e-248	738.194	-1.29542
60499287	rs167190	4.50859e-255	11.2792	-1.31068	0	20.5193	-1.26892
60500191	rs256374	2.89031e-97	374.602	-1.26928	4.94622e-248	738.194	-1.29542
60500273	rs159365	1.70177e-146	261.261	-1.28463	0	512.202	-1.3074
60500344	rs6866414	2.99057e-258	2.65021	-2.33129e-10	0	10.3583	-2.33129e-10
60500357	rs11745696	1.57404e-252	17.1339	-1.30999	0	36.4737	-1.24747
60500649	rs295538	4.49613e-255	9.96571	-2.33129e-10	0	14.7903	-2.33129e-10
60500958	rs77791808	3.80624e-257	5.19397	-2.33129e-10	0	16.1638	-2.33129e-10
60501595	rs256373	3.31027e-173	198.472	-2.33129e-10	0	384.34	-2.33129e-10
60501596	rs114965028	2.92202e-255	9.53477	-2.33129e-10	0	22.1139	-2.33129e-10
60502010	rs256372	8.35352e-97	375.666	-1.27212	4.27045e-247	740.347	-1.2931
60502583	rs71630094	1.43256e-252	17.0393	-1.3096	0	36.3397	-1.24242
60502776	rs62366191	2.27314e-211	110.597	-2.33129e-10	0	209.637	-2.33129e-10
60502793	rs149086116	8.07935e-260	-2.57512e-10	-0.961118	0	-2.57512e-10	-1.19552
60503133	rs150534	1.08136e-130	297.654	-1.29039	0	574.942	-1.27531
60503254	rs256380	2.17957e-173	198.054	-2.33129e-10	0	383.76	-2.33129e-10
60503303	rs67148734	1.43469e-252	17.0393	-1.30812	0	36.3397	-1.23338
60504602	rs16878633	3.7377e-258	2.87321	-2.33129e-10	0	10.7178	-2.33129e-10
60505143	rs140028567	1.88249e-257	4.48992	-2.33129e-10	0	12.036	-2.33129e-10
60505197	rs143536846	4.31573e-257	5.31959	-2.33129e-10	0	15.5014	-2.33129e-10
60505483	rs79427381	2.8612e-255	9.51374	-2.33129e-10	0	22.0835	-2.33129e-10
60505815	rs190947	2.1246e-97	374.303	-1.27875	3.28117e-248	737.775	-1.28763
60506056	rs298633	4.03604e-255	11.1681	-1.31038	0	20.3749	-1.27269
60506069	rs177114	1.2009e-131	295.459	-1.29332	0	570.775	-1.2718
60506171	rs591268	4.03604e-255	11.1681	-1.31038	0	20.3749	-1.27269
60506585	rs61749979	2.52623e-259	0.178882	-2.33129e-10	0	5.10257	-2.33129e-10
60506697	rs61743351	2.8017e-255	9.49272	-2.33129e-10	0	22.0532	-2.33129e-10
60507036	rs11956542	1.65549e-252	17.1838	-1.30941	0	36.5443	-1.24111
60507106	rs11959961	1.65582e-252	17.1838	-1.30922	0	36.5443	-1.23978
60507158	rs34618	1.15374e-173	197.417	-2.33129e-10	0	382.877	-2.33129e-10
60507773	rs17421093	1.7316e-252	17.2287	-1.30941	0	36.6079	-1.24111
60507774	rs298632	4.27035e-255	11.225	-1.31082	0	20.4489	-1.26637
60507971	rs1350771	3.17282e-258	2.70936	-2.33129e-10	0	10.454	-2.33129e-10
60508492	rs56219078	3.05649e-84	404.622	-1.29975	1.46672e-171	914.204	-1.22203
60508680	rs77657902	2.8612e-255	9.51374	-2.33129e-10	0	22.0835	-2.33129e-10
60508787	rs77136591	2.8612e-255	9.51374	-2.33129e-10	0	22.0835	-2.33129e-10
60508912	rs61288496	3.17282e-258	2.70936	-2.33129e-10	0	10.454	-2.33129e-10
60508982	rs80283579	3.1751e-257	5.01266	-2.33129e-10	0	14.3518	-2.33129e-10
60509367	rs77430516	2.8612e-255	9.51374	-2.33129e-10	0	22.0835	-2.33129e-10
60509759	rs78247309	2.8612e-255	9.51374	-2.33129e-10	0	22.0835	-2.33129e-10
60510809	rs116420461	7.78886e-257	5.91002	-2.33129e-10	0	16.4046	-2.33129e-10
60510886	rs56808964	3.43536e-258	2.78886	-2.33129e-10	0	10.5822	-2.33129e-10
60511329	rs78107196	2.8612e-255	9.51374	-2.33129e-10	0	22.0835	-2.33129e-10
60511401	rs764067	3.20438e-258	2.71926	-2.33129e-10	0	10.47	-2.33129e-10
60511427	rs11954384	1.53236e-252	17.0841	-1.28702	0	36.4031	-1.16629
60511495	rs64409	3.61286e-255	11.0576	-1.31064	0	20.231	-1.26941
60512219	rs7446462	3.14284e-258	2.69987	-2.33129e-10	0	10.4387	-2.33129e-10
60513090	rs148814744	9.65658e-258	3.82238	-2.33129e-10	0	11.5078	-2.33129e-10
60513119	rs298634	4.15131e-255	11.1966	-1.31064	0	20.4119	-1.26941
60513501	rs34635	1.30568e-146	261.005	-1.29377	0	511.844	-1.30202
60513566	rs34634	1.52527e-97	373.975	-1.28212	2.07775e-248	737.315	-1.2846
60513712	rs6892223	3.14284e-258	2.69987	-2.33129e-10	0	10.4387	-2.33129e-10
60514771	rs147622551	1.03999e-257	3.89654	-2.33129e-10	0	11.6201	-2.33129e-10
60515794	rs581318	1.52363e-97	373.975	-1.2832	2.07994e-248	737.315	-1.28354
60515934	rs7448370	3.17369e-258	2.70964	-2.33129e-10	0	10.4544	-2.33129e-10
60516119	rs589794	1.52201e-97	373.975	-1.28426	2.08218e-248	737.315	-1.28247
60516217	rs79281622	5.20657e-251	19.3228	-2.33129e-10	0	43.9286	-2.33129e-10
60517070	rs702565	1.14241e-97	373.677	-1.27303	1.35895e-248	736.897	-1.29112
60517234	rs75245873	2.8017e-255	9.49272	-2.33129e-10	0	22.0532	-2.33129e-10
60517902	rs112746123	2.8017e-255	9.49272	-2.33129e-10	0	22.0532	-2.33129e-10
60518321	rs295536	4.32234e-232	62.8857	-2.33129e-10	0	128.562	-2.33129e-10
60519555	rs116419080	1.54829e-252	15.8074	-2.33129e-10	0	25.9672	-2.33129e-10
60519755	rs7379565	3.17369e-258	2.70964	-2.33129e-10	0	10.4544	-2.33129e-10
60521599	rs2898321	1.65333e-252	17.1838	-1.31072	0	36.5443	-1.2518
60521739	rs295535	3.71561e-255	11.0859	-1.31088	0	20.2679	-1.26175
60521741	rs6867285	3.73235e-244	36.4156	-1.30765	0	79.4479	-1.28093
60522186	rs75599697	5.73842e-260	-2.57512e-10	-1.30324	0	-2.57512e-10	-1.21669
60522414	rs159364	6.39625e-253	16.2338	-1.3104	0	34.5423	-1.27196
60522429	rs159363	1.1644e-173	197.427	-2.33129e-10	0	382.89	-2.33129e-10
60522452	rs159362	2.6552e-169	207.461	-2.33129e-10	0	409.506	-2.33129e-10
60522723	rs6449521	3.17369e-258	2.70964	-2.33129e-10	0	10.4544	-2.33129e-10
60522739	rs295534	3.71844e-255	11.0859	-1.31012	0	20.2679	-1.2476
60522966	rs1585469	2.57862e-260	-2.10318	-2.33129e-10	0	-0.881979	-2.33129e-10
60523035	rs187482937	2.22625e-259	-2.57512e-10	0.0524741	0	-2.57512e-10	-0.0900351
60523681	rs159361	3.28598e-173	198.464	-2.33129e-10	0	384.33	-2.33129e-10
60523920	rs114105810	1.03608e-252	15.4057	-2.33129e-10	0	25.4637	-2.33129e-10
60523969	rs117852712	7.17126e-260	-2.57512e-10	-1.08035	0	-2.57512e-10	-1.2899
60524236	rs79415551	2.8017e-255	9.49272	-2.33129e-10	0	22.0532	-2.33129e-10
60524270	rs77224274	9.66805e-246	31.4546	-2.33129e-10	0	63.2837	-2.33129e-10
60524585	rs9291708	5.42218e-258	3.24524	-2.33129e-10	0	11.3109	-2.33129e-10
60524731	rs34632	2.15951e-173	198.044	-2.33129e-10	0	383.747	-2.33129e-10
60525025	rs35342202	1.27072e-252	15.6098	-2.33129e-10	0	25.7197	-2.33129e-10
60525122	rs117405220	5.79947e-260	-2.57512e-10	-1.29266	0	-2.57512e-10	-1.18523
60525210	rs40506	3.64374e-95	379.465	-1.29624	4.66916e-242	751.92	-1.26437
60525260	rs77617908	2.98419e-255	9.55583	-2.33129e-10	0	22.1443	-2.33129e-10
60525835	rs575464	1.40741e-259	-2.57512e-10	-0.406096	0	-2.57512e-10	-0.745481
60525987	rs78281012	7.62383e-253	16.3935	-1.2946	0	32.0725	-1.19039
60526326	rs34631	1.31122e-95	378.443	-1.29624	5.74655e-243	749.825	-1.26437
60526529	rs143218496	2.9766e-259	-2.57512e-10	0.342938	0	-2.57512e-10	0.0219199
60526645	rs113447153	5.85529e-259	1.0195	-2.33129e-10	0	6.54507	-2.33129e-10
60527107	rs76015421	6.86125e-253	16.3044	-1.31083	0	31.9513	-1.26589
60527418	rs13181515	1.49622e-252	17.0841	-1.31089	0	36.4031	-1.25738
60527421	rs13181517	1.49622e-252	17.0841	-1.31089	0	36.4031	-1.25738
60527506	rs34629	2.06185e-247	27.6068	-2.33129e-10	0	59.8949	-2.33129e-10
60527520	rs34628	1.77042e-173	197.846	-2.33129e-10	0	383.472	-2.33129e-10
60528127	rs10514905	8.09748e-253	16.4521	-1.29286	0	32.1521	-1.18575
60528251	rs13183007	1.49622e-252	17.0841	-1.31089	0	36.4031	-1.25738
60528786	rs76779515	6.34835e-260	-2.57512e-10	-1.20223	0	-2.57512e-10	-1.19022
60528964	rs79831177	2.98419e-255	9.55583	-2.33129e-10	0	22.1443	-2.33129e-10
60529160	rs141711917	1.0818e-259	-2.57512e-10	-0.66922	0	-2.57512e-10	-0.937033
60529199	rs74503453	2.98419e-255	9.55583	-2.33129e-10	0	22.1443	-2.33129e-10
60529450	rs159360	1.31021e-95	378.443	-1.297	5.75456e-243	749.825	-1.26298
60530427	rs9291709	3.67225e-258	2.85555	-2.33129e-10	0	10.6895	-2.33129e-10
60530431	rs79051399	8.87828e-253	16.5447	-1.29345	0	32.2779	-1.18731
60531220	rs2055375	1.31031e-95	378.443	-1.29693	5.74501e-243	749.825	-1.26464
60531565	rs10939886	1.81748e-95	378.773	-1.29979	9.18826e-243	750.289	-1.25896
60531720	rs10939887	4.99171e-258	3.16252	-2.33129e-10	0	11.1797	-2.33129e-10
60532008	rs13166446	3.59959e-258	2.83556	-2.33129e-10	0	10.6573	-2.33129e-10
60532563	rs34499965	1.77042e-173	197.846	-2.33129e-10	0	383.472	-2.33129e-10
60533207	rs12513581	6.99551e-95	380.127	-1.30514	1.21059e-241	752.85	-1.24097
60533515	rs7446842	1.47232e-153	243.713	-2.33129e-10	0	470.409	-2.33129e-10
60533982	rs7443733	1.93882e-96	376.542	-1.30608	1.0594e-244	745.805	-1.2375
60534081	rs10052849	2.75103e-256	7.17189	-2.33129e-10	0	15.5361	-2.33129e-10
60534535	rs180829674	2.09684e-255	9.20293	-2.33129e-10	0	15.6238	-2.33129e-10
60534538	rs76560656	8.00131e-253	16.4243	-1.27707	0	32.1144	-1.1433
60534659	rs7444594	2.43624e-95	379.073	-1.30693	1.43637e-242	750.711	-1.234
60534720	rs7729358	2.15951e-173	198.044	-2.33129e-10	0	383.747	-2.33129e-10
60534801	rs183442534	4.7703e-259	0.814564	-2.33129e-10	0	5.85627	-2.33129e-10
60535020	rs4699973	2.43437e-95	379.073	-1.30769	1.44154e-242	750.711	-1.23041
60535158	rs7712204	1.31213e-94	380.758	-1.30769	2.97155e-241	753.737	-1.23041
60535402	rs112679005	1.02553e-257	3.88253	-2.33129e-10	0	15.6269	-2.33129e-10
60535582	rs116910169	1.62753e-259	-2.57512e-10	-0.260782	0	-2.57512e-10	0.0246415
60537401	rs6449522	3.38365e-95	379.404	-1.30868	2.3056e-242	751.175	-1.22488
60537637	rs114826283	2.85158e-255	9.51037	-2.33129e-10	0	22.0787	-2.33129e-10
60538789	rs538885447	1.34726e-259	-2.57512e-10	-0.449773	0	-2.57512e-10	-0.938727
60539497	rs77250761	2.46515e-94	381.39	-1.309	7.26049e-241	754.625	-1.22482
60539921	rs183917832	6.3979e-260	-2.57512e-10	-1.19446	0	-2.57512e-10	-1.11686
60540676	rs4428365	2.74889e-258	2.56594	-2.33129e-10	0	10.2217	-2.33129e-10
60541282	rs12522729	5.69581e-260	-2.57512e-10	-1.3107	0	-2.57512e-10	-1.27094
60541735	rs79653080	1.42021e-259	-2.57512e-10	-0.397037	0	-2.57512e-10	-0.067085
60541910	rs9291710	4.09903e-236	54.9203	-1.29794	0	114.858	-1.10285
60542486	rs6876627	4.17754e-252	18.0794	-1.27946	0	35.5137	-1.14867
60542530	rs77911011	1.26158e-254	10.9974	-2.33129e-10	0	25.5967	-2.33129e-10
60542931	rs13190241	2.60244e-260	-2.09398	-2.33129e-10	0	-0.58339	-2.33129e-10
60543095	rs78949775	3.42254e-258	4.02522	-1.24009	0	99.8161	-0.989439
60543536	rs187487042	7.23817e-252	17.3496	-2.33129e-10	0	29.0751	-2.33129e-10
60543537	rs191998750	6.82717e-252	17.2912	-2.33129e-10	0	29.0011	-2.33129e-10
60543983	rs79698602	1.23387e-254	10.9752	-2.33129e-10	0	25.5644	-2.33129e-10
60544386	rs28634357	2.75498e-167	212.103	-2.33129e-10	0	418.036	-2.33129e-10
60544502	rs181810641	4.50985e-259	-2.57512e-10	0.758421	0	-2.57512e-10	0.742408
60545007	rs1460960	7.46462e-252	17.3804	-2.33129e-10	0	29.1141	-2.33129e-10
60545065	rs35185283	9.28711e-253	16.5685	-1.27217	0	34.9959	-1.12743
60545205	rs6889637	4.18732e-252	18.0794	-1.27712	0	35.5137	-1.14342
60545332	rs11745179	9.29607e-253	16.5685	-1.27121	0	34.9959	-1.12534
60545472	rs11745233	9.76475e-253	16.6177	-1.27121	0	35.0652	-1.12534
60545515	rs6864095	1.26847e-92	385.332	-1.31036	3.8151e-237	763.146	-1.17888
60545810	rs142673946	1.41023e-254	11.1088	-2.33129e-10	0	25.7586	-2.33129e-10
60545970	rs6864489	1.01768e-92	385.112	-1.31036	1.40397e-237	762.146	-1.17888
60546174	rs9885353	2.59386e-258	2.50789	-2.33129e-10	0	10.1272	-2.33129e-10
60546258	rs9291711	2.54434e-258	2.48861	-2.33129e-10	0	10.0958	-2.33129e-10
60546832	rs80094841	1.29117e-255	8.71804	-2.33129e-10	0	15.9164	-2.33129e-10
60547015	rs13183464	1.02376e-252	16.662	-1.26824	0	35.1277	-1.11899
60547580	rs4505907	2.14354e-257	4.61978	-2.33129e-10	0	13.7515	-2.33129e-10
60547600	rs4458537	2.54735e-258	2.48979	-2.33129e-10	0	10.0978	-2.33129e-10
60548959	rs12521434	9.93279e-211	112.072	-2.33129e-10	0	211.656	-2.33129e-10
60549110	rs12516321	2.20065e-171	202.668	-2.33129e-10	0	392.235	-2.33129e-10
60549520	rs62366215	8.78575e-91	389.512	-1.25211	2.00284e-233	771.505	-0.972499
60550041	rs6868457	9.69075e-91	389.597	-1.23924	3.70921e-234	769.795	-0.948636
60550568	rs112863899	3.24197e-258	2.73092	-2.33129e-10	0	12.2666	-2.33129e-10
60550943	rs72759289	1.96091e-252	17.0699	-1.02622	0	35.9765	-1.2723
60551197	rs74568270	6.99343e-261	-2.09842	-1.30962	0	-1.81068	-1.28148
60551611	rs76098800	9.26207e-254	12.991	-2.33129e-10	0	26.1476	-2.33129e-10
60551630	rs77136149	9.55647e-261	-1.80965	-1.28614	0	-2.05804	-1.17744
60551804	rs7737448	3.8558e-236	54.7468	-1.18563	0	113.736	-1.30704
60553181	rs12186568	4.89797e-247	28.472	-2.33129e-10	0	62.4487	-2.33129e-10
60553232	rs7705381	1.51367e-236	53.8064	-1.18023	0	111.49	-1.30792
60553870	rs115364509	5.82097e-251	19.4343	-2.33129e-10	0	35.8493	-2.33129e-10
60553954	rs78619024	1.07329e-260	-1.69995	-1.27975	0	-2.00947	-1.16308
60554013	rs10062338	5.82044e-236	55.1582	-1.18526	0	114.742	-1.30711
60554339	rs7448844	9.88941e-236	55.7113	-1.2082	0	115.381	-1.30214
60554362	rs13167234	1.40718e-227	74.2385	-0.962018	0	145.798	-1.25337
60554657	rs13187871	1.00745e-227	73.8696	-0.92725	0	145.803	-1.23875
60554858	rs4700415	9.75622e-228	73.8341	-0.923862	0	145.493	-1.23727
60554934	rs113474297	6.96441e-226	77.1783	-2.33129e-10	0	162.729	-2.33129e-10
60555207	rs67749311	6.19284e-241	43.3715	-0.849467	0	88.5037	-1.20299
60555264	rs10939888	6.9973e-244	36.9084	-1.17196	0	80.9947	-1.30902
60555388	rs4379148	1.98166e-236	53.7663	-0.870775	0	109.977	-1.21316
60555922	rs4540126	6.46011e-244	36.8266	-1.17007	0	80.8753	-1.30924
60556220	rs12696979	5.59008e-244	36.6782	-1.16624	0	80.6585	-1.30962
60556268	rs12696980	5.1906e-244	36.604	-1.16624	0	80.5501	-1.30962
60556317	rs13355792	5.08978e-237	52.3791	-0.842854	0	106.887	-1.19978
60556376	rs12189426	5.20064e-244	36.604	-1.16431	0	80.5501	-1.3098
60556475	rs139631421	1.5756e-259	-2.57512e-10	-0.293211	0	-2.57512e-10	-0.117194
60556529	rs185092528	2.26039e-259	-2.57512e-10	0.0676946	0	-2.57512e-10	0.327776
60556856	rs75190473	9.42492e-261	-1.84439	-1.26527	0	-2.0711	-1.13314
60557048	rs147576466	5.98632e-251	19.4623	-2.33129e-10	0	35.8865	-2.33129e-10
60557305	rs10939891	8.92945e-260	-2.57512e-10	-0.861075	0	-2.57512e-10	-1.20339
60557497	rs4235485	8.59906e-235	57.4418	-0.775914	0	114.546	-1.16601
60557974	rs12696981	6.49947e-235	57.1502	-0.764244	0	113.864	-1.15991
60558282	rs12696982	7.36173e-235	57.2327	-0.722222	0	113.979	-1.14759
60558410	rs6867417	8.86186e-236	55.5367	-1.14338	0	115.283	-1.31043
60558471	rs6867268	9.85893e-236	55.6455	-1.1455	0	115.438	-1.31031
60558879	rs7708674	6.06081e-258	4.60901	-1.25242	0	11.7271	-1.10856
60558886	rs11949390	8.00673e-241	43.51	-0.731032	0	88.6991	-1.14929
60559040	rs58939856	3.77056e-258	4.13938	-1.25742	0	10.9459	-1.11795
60559156	rs36198109	1.09943e-148	256.236	-1.30223	0	514.835	-1.29768
60559250	rs141462714	1.03348e-257	3.89026	-2.33129e-10	0	11.6106	-2.33129e-10
60559743	rs4640746	1.94237e-236	53.6385	-0.762959	0	108.931	-1.1687
60559844	rs57793854	1.22794e-260	-1.57756	-1.26753	0	-1.93581	-1.13764
60560059	rs147421255	8.70884e-250	22.1398	-2.33129e-10	0	39.4144	-2.33129e-10
60561521	rs34293681	1.45942e-154	241.402	-2.33129e-10	0	482.642	-2.33129e-10
60561748	rs6449523	2.12574e-236	53.7257	-0.759945	0	109.054	-1.16716
60561932	rs4441832	7.27879e-244	36.9084	-1.13253	0	80.9947	-1.31075
60561940	rs6885308	1.15441e-260	-1.66145	-1.24539	0	-1.98164	-1.09119
60562303	rs4400074	6.25765e-235	57.4913	-1.14334	0	118.065	-1.31028
60562640	rs10044874	3.17192e-258	3.9589	-1.24983	0	10.6844	-1.10376
60562651	rs4315878	1.97866e-236	53.6385	-0.74445	0	108.931	-1.15919
60562802	rs9291714	4.69e-258	4.35	-1.24983	0	11.2496	-1.10376
60562811	rs9291715	4.38849e-258	4.28355	-1.24983	0	11.1539	-1.10376
60562864	rs78871889	1.77116e-158	232.385	-2.33129e-10	0	467.188	-2.33129e-10
60563141	rs141423055	1.49865e-256	6.56448	-2.33129e-10	0	16.4094	-2.33129e-10
60563883	rs12518152	7.90323e-235	57.7094	-1.12788	0	117.601	-1.31085
60563907	rs12523278	1.92236e-74	426.755	-0.870608	2.40142e-191	868.644	-1.22069
60564184	rs72759299	4.49555e-242	40.4959	-0.596712	0	83.6467	-1.07862
60564322	rs10939892	3.77543e-241	43.0959	-1.06875	0	89.6256	-1.30752
60564573	rs10939893	8.12992e-248	27.7344	-1.05826	0	60.2111	-1.30618
60564993	rs13175564	4.15574e-241	43.1841	-1.06091	0	89.7512	-1.30654
60565297	rs35310874	8.76844e-235	57.8088	-1.12341	0	117.742	-1.31089
60566180	rs138236239	5.49955e-255	10.1672	-2.33129e-10	0	22.0165	-2.33129e-10
60566442	rs6882613	2.1196e-258	3.54735	-1.24138	0	9.49011	-1.08389
60566539	rs9291718	1.99206e-239	47.1261	-1.13311	0	94.1783	-1.31074
60566634	rs9291719	4.17519e-252	16.7994	-2.33129e-10	0	29.5594	-2.33129e-10
60566743	rs139553623	1.17117e-250	20.1334	-2.33129e-10	0	34.8848	-2.33129e-10
60566775	rs34439016	8.39377e-241	43.8748	-1.04862	0	90.7337	-1.30479
60566789	rs10461467	2.76689e-234	58.9472	-1.11268	0	119.35	-1.31076
60567241	rs12187377	1.24775e-252	15.5916	-2.33129e-10	0	27.6589	-2.33129e-10
60567617	rs10939894	4.71005e-242	40.4959	-0.550102	0	83.6467	-1.05072
60567819	rs10939895	4.67734e-242	40.4959	-0.55707	0	83.6467	-1.05479
60568784	rs75465653	9.51354e-261	-1.84453	-1.25577	0	-2.07115	-1.10926
60568861	rs10434526	1.30633e-233	60.5102	-1.1236	0	121.55	-1.31089
60569207	rs74590125	9.66062e-261	-1.83212	-1.25283	0	-2.06665	-1.10501
60569280	rs10065444	1.17491e-233	60.4088	-1.12826	0	121.408	-1.31086
60569497	rs79180789	6.20069e-260	-2.57512e-10	-1.22577	0	-2.57512e-10	-0.738626
60569967	rs9291720	1.42134e-252	15.7219	-2.33129e-10	0	27.8278	-2.33129e-10
60570081	rs74476025	5.26197e-258	3.21525	-2.33129e-10	0	15.6217	-2.33129e-10
60570091	rs76237382	5.76161e-252	17.1215	-2.33129e-10	0	30.0032	-2.33129e-10
60570104	rs7721603	7.4902e-242	41.025	-0.615316	0	84.3967	-1.08825
60570289	rs79014964	9.37638e-261	-1.85956	-1.25526	0	-2.07635	-1.1096
60570792	rs72761408	4.40587e-241	42.8254	-0.643793	0	88.355	-1.1022
60571415	rs143750185	9.73522e-251	19.9486	-2.33129e-10	0	34.6463	-2.33129e-10
60571540	rs6870703	2.79816e-254	11.794	-2.33129e-10	0	22.3775	-2.33129e-10
60572036	rs143165534	1.20316e-250	20.1604	-2.33129e-10	0	34.9196	-2.33129e-10
60572119	rs10070347	2.3035e-252	16.2047	-2.33129e-10	0	28.4525	-2.33129e-10
60572533	rs10939896	2.75126e-252	16.3823	-2.33129e-10	0	28.6818	-2.33129e-10
60573147	rs11747588	3.24449e-242	40.3019	-0.728834	0	83.3713	-1.15028
60573281	rs139242989	9.73522e-251	19.9486	-2.33129e-10	0	34.6463	-2.33129e-10
60573487	rs10471510	1.4444e-233	60.6218	-1.13471	0	121.707	-1.31048
60573539	rs10471511	1.30398e-252	15.6357	-2.33129e-10	0	27.7161	-2.33129e-10
60573938	rs117925581	5.91445e-260	-2.57512e-10	-1.27303	0	-2.57512e-10	-1.30393
60574377	rs13179814	5.25986e-242	40.6974	-0.641157	0	83.9324	-1.10395
60574619	rs62366231	5.24373e-242	40.6974	-0.64423	0	83.9324	-1.10566
60574697	rs112375441	1.47764e-226	75.6279	-2.33129e-10	0	160.49	-2.33129e-10
60574860	rs10044683	1.08404e-251	17.7535	-2.33129e-10	0	30.7908	-2.33129e-10
60574906	rs13180612	1.82549e-205	124.194	-2.33129e-10	0	243.294	-2.33129e-10
60575221	rs77792384	3.5933e-258	4.09399	-1.26018	0	15.1769	-1.1152
60575359	rs73103614	3.75684e-258	4.14	-1.26168	0	15.2536	-1.11816
60575398	rs148585793	8.11203e-251	19.7662	-2.33129e-10	0	34.4107	-2.33129e-10
60575406	rs142946043	6.80412e-260	-2.57512e-10	-1.1329	0	-2.57512e-10	-0.649474
60575537	rs147715991	7.86157e-251	19.7348	-2.33129e-10	0	34.3702	-2.33129e-10
60575543	rs10471269	1.17425e-251	17.8335	-2.33129e-10	0	30.8936	-2.33129e-10
60575859	rs79513808	1.32146e-248	26.102	-1.24271	0	54.1292	-1.08212
60575897	rs6885499	9.61037e-221	90.1746	-1.16136	0	179.077	-1.30829
60576050	rs6864367	3.55229e-221	89.1793	-1.16136	0	177.681	-1.30829
60576278	rs10041973	1.09184e-234	57.7359	-0.83122	0	114.958	-1.20257
60576631	rs6869396	1.17425e-251	17.8335	-2.33129e-10	0	30.8936	-2.33129e-10
60576666	rs4699974	3.99816e-221	89.2976	-1.16136	0	177.847	-1.30829
60577292	rs4699975	3.14905e-221	89.0612	-1.16367	0	177.515	-1.30798
60577603	rs10042872	4.49522e-258	4.31105	-1.2533	0	15.5381	-1.10588
60578911	rs182352689	4.15272e-258	4.25413	-1.27562	0	15.4436	-1.1416
60579370	rs150056678	6.83231e-260	-2.57512e-10	-1.12877	0	-2.57512e-10	-0.940317
60580728	rs76260103	1.76844e-253	13.6378	-2.33129e-10	0	25.8894	-2.33129e-10
60580961	rs34599609	1.62821e-204	126.382	-2.33129e-10	0	246.34	-2.33129e-10
60581265	rs79799370	6.83099e-260	-2.57512e-10	-1.12896	0	-2.57512e-10	-1.22467
60581371	rs4129437	1.90391e-221	88.5691	-1.17479	0	176.824	-1.30709
60582040	rs10079986	5.80092e-258	4.56401	-1.25125	0	15.9559	-1.10203
60582057	rs75097745	1.05091e-257	5.15761	-1.25063	0	17.3196	-1.10087
60582147	rs73103624	5.06315e-252	16.9922	-2.33129e-10	0	29.8088	-2.33129e-10
60582401	rs79187860	4.135e-257	6.52005	-1.24324	0	19.955	-1.08726
60582793	rs6449524	4.4779e-258	4.30363	-1.24973	0	15.5257	-1.0992
60582891	rs140959752	1.00155e-250	19.977	-2.33129e-10	0	34.6829	-2.33129e-10
60583091	rs12186547	9.14086e-251	19.8856	-2.33129e-10	0	34.565	-2.33129e-10
60583560	rs6869228	4.27192e-258	4.25824	-1.25144	0	15.4504	-1.10238
60583632	rs183503543	3.01881e-260	-1.94557	-2.33129e-10	0	-1.86071	-2.33129e-10
60585889	rs7444792	5.51709e-226	77.6974	-0.75205	0	190.409	-1.26334
60586040	rs139324268	5.91103e-260	-2.57512e-10	-1.27361	0	-2.57512e-10	-1.24892
60586072	rs35649147	4.25112e-249	23.7252	-2.33129e-10	0	46.7294	-2.33129e-10
60586625	rs4352559	1.46183e-28	532.22	-0.69129	1	1306.27	0.0681137
60586982	rs4382119	2.41959e-250	22.105	-1.24595	0	44.5103	-1.30965
60587223	rs72761416	5.29896e-260	-1.38292	-2.33129e-10	0	0.671078	-2.33129e-10
60587248	rs117097473	6.21548e-260	-2.57512e-10	-1.22339	0	-2.57512e-10	-1.30509
60587639	rs148241516	2.11621e-255	9.21212	-2.33129e-10	0	16.862	-2.33129e-10
60588572	rs6867278	1.02188e-207	118.612	0.395797	0	242.527	-0.816413
60589021	rs6889338	1.07718e-217	96.484	-0.44895	0	229.081	-1.17506
60589535	rs59628996	1.82353e-250	21.8066	-1.23036	0	44.0959	-1.30678
60589739	rs4546329	4.86173e-37	512.431	-0.423856	3.99486e-96	1087.84	-1.16498
60590433	rs13171223	1.54428e-219	91.6149	0.175192	0	189.82	-0.849851
60590591	rs6449525	8.89737e-208	118.466	0.404188	0	242.318	-0.811892
60590647	rs181544335	3.66956e-260	-1.75036	-2.33129e-10	0	-1.62804	-2.33129e-10
60591203	rs77350889	9.87724e-218	95.9484	-2.33129e-10	0	191.99	-2.33129e-10
60592791	rs13182603	4.8088e-223	84.3274	-0.611686	0	190.13	-1.19832
60593198	rs4452517	6.94968e-251	20.8546	-1.24308	0	42.0967	-1.30923
60593212	rs11743133	2.86118e-213	106.01	0.21191	0	201.852	-0.8293
60593771	rs6449526	1.12811e-201	132.451	0.471427	0	253.343	-0.775326
60594257	rs116368560	1.55715e-257	4.30018	-2.33129e-10	0	12.2272	-2.33129e-10
60594297	rs6860599	2.0524e-201	133.042	0.479185	0	254.157	-0.77107
60594343	rs13154663	2.4892e-213	105.886	0.197323	0	201.681	-0.837488
60594520	rs13154581	7.57128e-214	105.072	-0.178658	0	200.385	-0.854969
60594987	rs76608909	7.75568e-260	-2.57512e-10	-1.002	0	-2.57512e-10	-0.90462
60595439	rs12188621	1.18067e-250	21.383	-1.24147	0	43.5064	-1.30897
60595455	rs150969213	6.76814e-260	-2.57512e-10	-1.1382	0	-2.57512e-10	-1.12932
60595534	rs116174589	3.3243e-253	14.2689	-2.33129e-10	0	23.9879	-2.33129e-10
60597127	rs6449527	1.04358e-197	141.684	0.371333	0	268.744	-0.829541
60597622	rs28685817	1.38642e-250	21.5472	-1.24504	0	43.7351	-1.30953
60597704	rs117241746	7.18112e-260	-2.57512e-10	-1.07897	0	-2.57512e-10	-1.0687
60598543	rs4391122	0.00405286	589.675	0.438106	1.44492e-78	1127.9	-0.79352
60598943	rs151209044	1.00816e-259	-2.57512e-10	-0.739722	0	-2.57512e-10	-0.634409
60599010	rs4544785	1.52755e-213	105.413	0.182047	0	201.031	-0.846029
60599110	rs73105361	3.94362e-249	24.9111	-1.26103	0	49.9491	-1.31088
60600524	rs10939897	1.40853e-213	105.301	0.212788	0	200.877	-0.830622
60601079	rs7443842	1.8506e-50	482.193	-1.08459	8.34576e-78	1129.51	-0.654098
60601155	rs4513641	1.4943e-213	105.413	0.16004	0	201.031	-0.858273
60601182	rs74948200	1.26547e-259	-2.57512e-10	-0.512404	0	-2.57512e-10	-0.838623
60601335	rs4409043	1.69228e-213	105.537	0.160099	0	201.202	-0.85824
60601434	rs4583848	0.995891	595.179	0.438106	1.14535e-73	1139.18	-0.79352
60602074	rs13164720	1.69228e-213	105.537	0.160099	0	201.202	-0.85824
60602285	rs76063289	9.87724e-218	95.9484	-2.33129e-10	0	191.99	-2.33129e-10
60603161	rs73105363	9.13506e-251	21.1562	-1.27121	0	43.1901	-1.31047
60603462	rs10471513	6.25271e-218	96.553	-1.06188	0	213.562	-1.16754
60603643	rs12188882	8.01925e-251	21.0267	-1.27198	0	43.0093	-1.31039
60603696	rs4235486	8.37991e-198	141.536	0.299216	0	268.542	-0.86775
60603730	rs4421060	5.48276e-199	138.778	0.331084	0	262.514	-0.850957
60603853	rs7704636	1.85356e-213	105.649	0.139133	0	201.356	-0.871573
60603956	rs13174916	1.88007e-213	105.649	0.153334	0	201.356	-0.86199
60604261	rs10044518	8.80658e-251	21.1229	-1.27459	0	43.1437	-1.31004
60604392	rs10044575	8.27114e-251	21.0598	-1.27422	0	43.0556	-1.31009
60605187	rs77447831	1.07654e-259	-2.57512e-10	-0.67409	0	-2.57512e-10	-1.10659
60605507	rs75577466	3.36146e-212	108.686	-2.33129e-10	0	205.394	-2.33129e-10
60606145	rs147810439	5.95477e-260	-2.57512e-10	-1.26624	0	-2.57512e-10	-1.31089
60606482	rs75556712	2.95073e-212	108.556	-2.33129e-10	0	205.216	-2.33129e-10
60606521	rs147207897	1.2131e-259	-0.554667	-2.33129e-10	0	3.08436	-2.33129e-10
60606679	rs375392922	9.03189e-260	-2.57512e-10	-0.849668	0	-2.57512e-10	-1.00969
60606878	rs117517222	2.32293e-258	-2.57512e-10	2.39757	0	-2.57512e-10	2.56799
60606943	rs13162866	1.84006e-213	105.649	0.131826	0	201.356	-0.873863
60607134	rs6870349	2.44272e-210	112.833	0.139405	0	211.555	-0.865336
60607678	rs11747144	1.48016e-210	112.473	-0.00184611	0	211.064	-0.942015
60608162	rs11960587	1.15696e-211	110.555	-0.632997	0	208.276	-1.11545
60609122	rs13156118	2.44529e-211	111.27	-0.59967	0	209.253	-1.09185
60609252	rs6881622	1.61514e-210	112.345	0.213733	0	210.889	-0.825545
60612602	rs10939898	1.6094e-213	105.301	0.346099	0	200.877	-0.642486
60612850	rs186525683	3.28975e-260	-1.85962	-2.33129e-10	0	-1.75641	-2.33129e-10
60613090	rs13157699	6.08556e-249	24.0839	-2.33129e-10	0	47.8336	-2.33129e-10
60614586	rs4323189	1.48705e-250	21.6753	-1.30306	0	45.1121	-1.29672
60614857	rs79001797	5.78352e-260	-2.57512e-10	-1.29542	0	-2.57512e-10	-0.648525
60614879	rs4132385	5.58484e-05	585.512	0.317248	1.0423e-83	1116.03	-0.760881
60615648	rs78064954	1.10601e-259	-2.57512e-10	-0.647083	0	-2.57512e-10	-1.07605
60615886	rs6890684	7.54041e-30	528.142	0.422321	5.66971e-128	1014.07	-0.721508
60616026	rs34599407	3.99698e-210	114.411	-0.946539	0	187.355	-1.12211
60616525	rs77132701	5.69919e-260	-2.57512e-10	-1.31011	0	-2.57512e-10	-0.645557
60617520	rs78029181	2.63304e-251	18.922	-0.280979	0	79.7997	-0.859669
60617585	rs34027100	2.32115e-213	106.496	-0.483228	0	199.946	-0.990772
60617776	rs34323293	1.56926e-213	106.136	-0.51386	0	199.454	-1.00971
60618227	rs142910786	1.27881e-253	13.3136	-2.33129e-10	0	22.6223	-2.33129e-10
60619689	rs78171607	2.86166e-257	4.90873	-2.33129e-10	0	11.051	-2.33129e-10
60620980	rs7701440	9.87416e-17	558.277	0.49087	4.05513e-84	1114.84	-0.515022
60621474	rs78815997	1.1941e-216	98.4407	-2.33129e-10	0	183.093	-2.33129e-10
60621839	rs4700418	2.94526e-12	568.671	0.399808	4.77165e-59	1170.9	1.14966
60621964	rs114560479	3.03592e-257	4.96784	-2.33129e-10	0	11.1319	-2.33129e-10
60622674	rs74558233	1.90675e-253	13.7131	-2.33129e-10	0	30.7886	-2.33129e-10
60623038	rs5027472	7.31428e-201	134.161	0.630812	0	282.512	-0.419591
60624284	rs77925638	1.84647e-255	9.07577	-2.33129e-10	0	21.5036	-2.33129e-10
60624958	rs11954859	2.03834e-13	565.995	0.405683	3.48001e-61	1165.98	1.14695
60625826	rs182687961	1.13499e-259	-0.621223	-2.33129e-10	0	2.65387	-2.33129e-10
60625875	rs4276369	3.72475e-199	138.161	0.561608	0	289.044	-0.466275
60626874	rs370521708	8.87003e-260	-2.57512e-10	-0.867751	0	-2.57512e-10	-0.759289
60627001	rs141653222	1.39328e-254	11.0967	-2.33129e-10	0	25.9105	-2.33129e-10
60627456	rs190395572	1.30714e-256	6.42776	-2.33129e-10	0	11.7287	-2.33129e-10
60628411	rs75429795	5.46142e-214	105.552	-0.98606	0	198.658	-1.26162
60628414	rs111274143	2.4749e-214	104.379	-0.604283	0	197.054	-1.0682
60628774	rs76811816	5.96815e-260	-2.57512e-10	-1.26399	0	-2.57512e-10	-0.29541
60629133	rs182728817	5.97236e-260	-2.57512e-10	-1.26329	0	-2.57512e-10	-0.356198
60629236	rs75989234	1.1776e-247	27.4678	-0.421181	0	86.6929	-0.862533
60629496	rs140017489	1.15609e-254	10.9101	-2.33129e-10	0	20.131	-2.33129e-10
60632150	rs6893130	8.57972e-248	27.1563	-0.426325	0	86.1525	-0.866183
60633940	rs80200332	1.05469e-216	98.3166	-2.33129e-10	0	182.924	-2.33129e-10
60634618	rs76658205	9.95469e-250	22.2735	-2.33129e-10	0	44.6703	-2.33129e-10
60636152	rs72761428	3.01045e-258	2.65683	-2.33129e-10	0	16.8717	-2.33129e-10
60636828	rs4590138	8.29828e-248	27.0878	-0.391115	0	86.0334	-0.841117
60637122	rs181473692	5.79126e-260	-2.57512e-10	-1.29408	0	-2.57512e-10	-1.24308
60637233	rs117900915	6.44816e-260	-2.57512e-10	-1.18663	0	-2.57512e-10	-1.15913
60637565	rs75809097	3.21215e-259	0.419097	-2.33129e-10	0	3.20856	-2.33129e-10
60638880	rs4484384	2.4484e-201	133.185	0.512788	0	281.475	-0.498958
60638928	rs74465877	2.81094e-259	-2.57512e-10	0.285674	0	-2.57512e-10	0.0881797
60641701	rs75837710	7.36579e-246	31.1826	-2.33129e-10	0	60.6023	-2.33129e-10
60641715	rs117482093	6.05321e-260	-2.57512e-10	-1.24984	0	-2.57512e-10	-1.23817
60641832	rs112006942	2.38082e-219	92.223	-2.33129e-10	0	180.82	-2.33129e-10
60642347	rs6449528	1.37593e-18	554.12	0.374309	4.16422e-87	1108.03	-0.590447
60642595	rs4604142	4.1727e-18	555.279	0.324945	2.07225e-86	1109.67	-0.622597
60643489	rs10073395	8.56786e-256	8.30793	-2.33129e-10	0	25.3086	-2.33129e-10
60643513	rs6449529	1.96491e-18	554.492	0.358329	6.97292e-87	1108.56	-0.600883
60643641	rs144131696	1.25898e-259	-2.57512e-10	-0.517546	0	-2.57512e-10	-0.949015
60643659	rs10939900	1.49766e-200	135.021	0.487629	0	284.512	-0.515716
60644262	rs140182765	5.82118e-257	5.61883	-2.33129e-10	0	9.53918	-2.33129e-10
60644403	rs113552169	8.06748e-258	3.64258	-2.33129e-10	0	15.9761	-2.33129e-10
60644968	rs113767201	7.71146e-258	3.59745	-2.33129e-10	0	15.8959	-2.33129e-10
60645774	rs138892985	1.9009e-259	-0.105519	-2.33129e-10	0	3.61727	-2.33129e-10
60646338	rs146064793	2.47161e-259	-2.57512e-10	0.157027	0	-2.57512e-10	-0.0320755
60648548	rs141912152	2.09063e-255	9.19996	-2.33129e-10	0	20.6525	-2.33129e-10
60649205	rs117561986	5.69477e-260	-2.57512e-10	-1.31088	0	-2.57512e-10	-1.31068
60649468	rs7724551	1.36704e-18	554.12	0.367829	4.14662e-87	1108.03	-0.594682
60649687	rs74807749	6.8716e-248	26.915	-0.40697	0	85.7329	-0.852429
60649733	rs56035042	1.52771e-201	132.737	0.489312	0	280.826	-0.514597
60650268	rs55819324	5.32582e-214	105.105	-0.563668	0	198.421	-1.04002
60650891	rs56205295	1.98878e-257	4.54485	-2.33129e-10	0	4.34729	-2.33129e-10
60651266	rs181828726	2.39741e-214	103.743	-2.33129e-10	0	190.264	-2.33129e-10
60651367	rs114251615	8.28276e-257	5.9715	-2.33129e-10	0	9.97132	-2.33129e-10
60651929	rs11750589	7.21982e-200	136.592	0.489312	0	287.169	-0.514597
60652030	rs13188327	1.13533e-200	134.725	0.50673	0	284.084	-0.502998
60652755	rs74736625	6.04181e-260	-2.57512e-10	-1.25173	0	-2.57512e-10	-0.232842
60654558	rs116528067	4.39046e-257	5.33676	-2.33129e-10	0	13.7586	-2.33129e-10
60654709	rs74962191	5.79279e-260	-2.57512e-10	-1.29382	0	-2.57512e-10	-1.31004
60655782	rs10061522	1.97934e-221	87.4332	-2.33129e-10	0	173.705	-2.33129e-10
60655844	rs13181015	3.66131e-200	135.996	0.406073	0	286.308	-0.569627
60656950	rs139762417	6.21144e-260	-2.57512e-10	-1.22404	0	-2.57512e-10	-1.21022
60657746	rs78149913	1.09992e-259	-2.57512e-10	-0.652602	0	-2.57512e-10	-0.980118
60660036	rs113199592	6.142e-258	3.36989	-2.33129e-10	0	15.2676	-2.33129e-10
60660401	rs13169711	1.04746e-19	551.575	0.343556	3.24774e-89	1103.2	-0.610506
60660942	rs13170135	1.03955e-19	551.575	0.33598	3.23178e-89	1103.2	-0.615432
60662093	rs146416593	1.67626e-249	22.7946	-2.33129e-10	0	39.4921	-2.33129e-10
60662166	rs75686262	5.99733e-260	-2.57512e-10	-1.25912	0	-2.57512e-10	-0.28362
60663699	rs56885035	4.28356e-248	26.4589	-0.423525	0	84.9381	-0.864197
60664289	rs7446236	8.09686e-214	105.484	-0.523594	0	199.318	-1.01569
60664356	rs7700289	1.22326e-200	134.787	0.519154	0	284.174	-0.494708
60664576	rs146067508	6.83499e-260	-2.57512e-10	-1.12837	0	-2.57512e-10	-1.29717
60665281	rs145943778	2.731e-255	9.46716	-2.33129e-10	0	22.0708	-2.33129e-10
60665439	rs13168165	7.23699e-214	105.371	-0.523594	0	199.164	-1.01569
60665752	rs57430973	5.15745e-211	111.417	-2.33129e-10	0	204.47	-2.33129e-10
60666229	rs7445500	9.52718e-252	18.0208	-0.396369	0	78.0115	-0.84487
60666282	rs192291535	1.59747e-259	-0.279422	-2.33129e-10	0	3.25213	-2.33129e-10
60666660	rs142942173	6.78504e-257	5.77205	-2.33129e-10	0	9.72714	-2.33129e-10
60666767	rs6881765	9.15793e-201	134.489	0.528007	0	283.743	-0.488792
60667858	rs147879155	1.89898e-253	13.709	-2.33129e-10	0	28.7515	-2.33129e-10
60668775	rs34739794	6.92266e-199	138.744	0.597824	0	291.139	-0.441896
60669258	rs78690404	4.72395e-248	26.5672	-0.433944	0	85.1271	-0.871581
60669605	rs56407297	3.86519e-222	85.7998	-2.33129e-10	0	170.973	-2.33129e-10
60669713	rs76749324	1.63246e-259	-2.57512e-10	-0.257758	0	-2.57512e-10	-0.506994
60670192	rs6449530	1.45633e-200	134.944	0.53638	0	284.401	-0.476803
60673071	rs72761431	1.88074e-258	2.18641	-2.33129e-10	0	14.7299	-2.33129e-10
60673819	rs4392578	1.08004e-200	134.646	0.535994	0	283.97	-0.483449
60674107	rs187786214	1.56642e-259	-0.299053	-2.33129e-10	0	3.21846	-2.33129e-10
60676154	rs184208908	1.41443e-254	11.1118	-2.33129e-10	0	23.3339	-2.33129e-10
60676594	rs35704054	4.88904e-214	104.993	-0.53719	0	198.268	-1.02399
60676746	rs184454815	1.50549e-259	-0.338724	-2.33129e-10	0	3.15017	-2.33129e-10
60676909	rs189385649	8.9229e-260	-2.57512e-10	-0.861808	0	-2.57512e-10	-1.0287
60679405	rs73107409	2.32227e-248	25.8414	-0.418291	0	83.8577	-0.860481
60680244	rs12189001	1.23587e-201	132.486	0.528007	0	280.463	-0.488792
60683123	rs11738493	1.01531e-213	105.721	-0.53453	0	199.642	-1.01824
60683630	rs111800497	4.13838e-216	99.6836	-2.33129e-10	0	185.026	-2.33129e-10
60684847	rs72761438	6.78889e-253	14.983	-2.33129e-10	0	29.2002	-2.33129e-10
60685266	rs13162358	2.5545e-200	135.543	0.499754	0	285.652	-0.507647
60685359	rs115050160	4.18516e-246	30.6173	-2.33129e-10	0	57.7417	-2.33129e-10
60685757	rs4490539	6.43759e-157	235.978	-2.33129e-10	0	450.812	-2.33129e-10
60687181	rs147101511	2.09336e-253	13.8064	-2.33129e-10	0	26.3775	-2.33129e-10
60687938	rs141454739	7.59997e-257	5.88547	-2.33129e-10	0	9.86607	-2.33129e-10
60688200	rs76049161	7.49483e-253	15.0819	-2.33129e-10	0	34.8068	-2.33129e-10
60688532	rs13158675	7.29281e-201	134.289	0.499754	0	283.454	-0.507647
60689063	rs181180396	3.03102e-259	0.361055	-2.33129e-10	0	2.10635	-2.33129e-10
60689152	rs62368660	5.47672e-201	133.994	0.508518	0	283.027	-0.501806
60691073	rs6877610	1.61492e-201	132.782	0.499754	0	280.892	-0.507647
60691991	rs78589341	3.96481e-216	99.6408	-2.33129e-10	0	184.72	-2.33129e-10
60692405	rs117160234	2.02401e-259	-2.57512e-10	-0.0427612	0	-2.57512e-10	-0.117157
60692718	rs79931464	7.11794e-260	-2.57512e-10	-1.08781	0	-2.57512e-10	-1.31082
60693874	rs62368661	6.15367e-214	105.229	-0.543768	0	198.591	-1.02799
60694049	rs79535748	6.82653e-252	17.6927	-0.401608	0	77.3555	-0.848608
60694381	rs6858882	8.02113e-222	86.5299	-2.33129e-10	0	171.997	-2.33129e-10
60695171	rs6860608	1.60086e-201	132.782	0.491012	0	280.892	-0.513466
60695853	rs35262187	2.89203e-200	135.683	0.483163	0	285.856	-0.518684
60695920	rs34406265	5.76311e-258	3.30622	-2.33129e-10	0	11.316	-2.33129e-10
60696108	rs74852363	4.12841e-224	81.2605	-2.33129e-10	0	164.579	-2.33129e-10
60696291	rs76743752	5.71779e-216	100.007	-2.33129e-10	0	185.216	-2.33129e-10
60696323	rs72761442	6.69066e-162	224.504	-2.33129e-10	0	476.497	-2.33129e-10
60696425	rs10939901	1.0416e-200	134.646	0.499754	0	283.97	-0.507647
60697172	rs143374032	4.67074e-248	26.1219	-2.33129e-10	0	43.7623	-2.33129e-10
60698360	rs11743218	1.25339e-201	132.536	0.491914	0	279.318	-0.508031
60699573	rs60886975	5.38168e-201	133.994	0.491012	0	283.027	-0.513466
60700239	rs12518479	4.60809e-201	133.839	0.491012	0	282.802	-0.513466
60701713	rs17337333	5.67426e-255	10.1984	-2.33129e-10	0	17.6902	-2.33129e-10
60702143	rs79793234	5.89592e-260	-2.57512e-10	-1.27617	0	-2.57512e-10	-1.033
60702679	rs58234049	5.10324e-216	99.8932	-2.33129e-10	0	185.062	-2.33129e-10
60702838	rs12520628	1.36868e-201	132.641	0.474463	0	280.689	-0.524462
60703427	rs75130258	2.9189e-246	30.257	-2.33129e-10	0	58.153	-2.33129e-10
60704811	rs79942193	3.18885e-248	26.1943	-0.454079	0	84.4758	-0.885797
60704813	rs13178686	5.42894e-201	133.994	0.499754	0	283.027	-0.507647
60705710	rs6861729	3.13457e-222	85.5903	-2.33129e-10	0	170.679	-2.33129e-10
60705776	rs139439044	1.77267e-255	9.03499	-2.33129e-10	0	14.2127	-2.33129e-10
60705891	rs17422055	6.83798e-217	97.8832	-2.33129e-10	0	181.198	-2.33129e-10
60706230	rs192814633	1.7021e-255	8.99436	-2.33129e-10	0	10.3578	-2.33129e-10
60706426	rs7727824	3.80412e-128	302.003	0.223965	3.98642e-309	596.914	-0.688826
60707445	rs11746741	8.19121e-215	103.196	-0.526636	0	195.435	-1.02166
60707475	rs80196146	3.10285e-255	9.59482	-2.33129e-10	0	16.9225	-2.33129e-10
60708880	rs78369853	8.24525e-214	105.608	-0.630258	0	199.488	-1.08315
60709670	rs57709834	3.0481e-248	26.1887	-0.493624	0	84.466	-0.913514
60710347	rs17337441	2.98198e-253	14.1603	-2.33129e-10	0	38.0669	-2.33129e-10
60711508	rs188632567	9.26391e-260	-2.57512e-10	-0.824303	0	-2.57512e-10	-0.710931
60711632	rs7734879	2.16027e-128	301.461	0.199857	1.8352e-309	596.153	-0.704139
60712212	rs6449531	2.16027e-128	301.461	0.199857	1.8352e-309	596.153	-0.704139
60713289	rs143786729	5.78374e-260	-2.57512e-10	-1.29538	0	-2.57512e-10	-1.28942
60713484	rs10514907	4.76749e-222	86.0096	-2.33129e-10	0	171.267	-2.33129e-10
60714105	rs186020150	8.62605e-260	-0.895642	-2.33129e-10	0	2.15119	-2.33129e-10
60714181	rs112785197	5.71779e-216	100.007	-2.33129e-10	0	185.216	-2.33129e-10
60714363	rs111533316	5.71779e-216	100.007	-2.33129e-10	0	185.216	-2.33129e-10
60714751	rs149262078	5.76378e-260	-2.57512e-10	-1.29884	0	-2.57512e-10	-0.49761
60715446	rs6449532	1.27778e-128	300.92	0.215907	8.67228e-310	595.393	-0.693952
60716576	rs146164913	1.17404e-259	-0.587392	-2.33129e-10	0	2.71432	-2.33129e-10
60716631	rs6894675	1.27778e-128	300.92	0.215907	8.67228e-310	595.393	-0.693952
60716684	rs113516364	1.38286e-215	100.89	-2.33129e-10	0	187.09	-2.33129e-10
60718496	rs59375059	8.35732e-216	100.386	-2.33129e-10	0	185.73	-2.33129e-10
60718708	rs61325511	2.3308e-216	99.1095	-2.33129e-10	0	183.755	-2.33129e-10
60719072	rs138227704	1.28616e-251	17.9245	-2.33129e-10	0	29.629	-2.33129e-10
60720682	rs12188627	1.02549e-26	535.45	0.329168	9.67534e-108	1060.55	-0.621218
60720700	rs12187112	2.21199e-129	299.143	0.239336	1.74548e-311	591.473	-0.679027
60721565	rs62368664	3.44515e-214	104.632	-0.526636	0	197.774	-1.02166
60721611	rs17422192	2.3308e-216	99.1095	-2.33129e-10	0	183.755	-2.33129e-10
60722644	rs6449533	6.89912e-136	284.192	0.209332	0	557.994	-0.696201
60723080	rs116064842	1.35452e-251	17.9763	-2.33129e-10	0	29.6942	-2.33129e-10
60723105	rs12522321	8.43859e-260	-2.57512e-10	-0.917614	0	-2.57512e-10	-1.08883
60723154	rs77328955	6.18651e-260	-2.57512e-10	-1.22806	0	-2.57512e-10	-0.138306
60723624	rs142283028	6.12253e-257	5.6693	-2.33129e-10	0	9.60114	-2.33129e-10
60723633	rs77290189	1.37053e-215	100.881	-2.33129e-10	0	186.4	-2.33129e-10
60725825	rs17422206	2.38418e-243	36.9624	-2.33129e-10	0	57.9633	-2.33129e-10
60727990	rs10939902	5.14506e-20	550.999	0.208616	2.18111e-90	1100.59	-0.698584
60728480	rs74646315	6.56927e-252	17.709	-0.456366	0	77.3882	-0.887407
60728841	rs75224865	2.64321e-216	99.2353	-2.33129e-10	0	183.926	-2.33129e-10
60729695	rs188279870	1.28072e-256	6.40733	-2.33129e-10	0	19.2558	-2.33129e-10
60729841	rs6449534	9.4862e-216	100.513	-2.33129e-10	0	185.902	-2.33129e-10
60730324	rs140840938	2.6123e-253	14.0279	-2.33129e-10	0	26.6735	-2.33129e-10
60730615	rs147877281	3.81474e-256	7.49878	-2.33129e-10	0	20.3088	-2.33129e-10
60730870	rs6885005	1.43539e-128	301.005	0.247458	1.09911e-309	595.61	-0.673838
60730913	rs142786688	3.51401e-256	7.41667	-2.33129e-10	0	23.85	-2.33129e-10
60731458	rs7709645	2.46656e-20	550.216	0.256802	7.44022e-91	1099.48	-0.667858
60731686	rs114672653	5.78623e-257	5.61281	-2.33129e-10	0	9.53179	-2.33129e-10
60731898	rs10042052	3.94796e-256	7.53311	-2.33129e-10	0	24.042	-2.33129e-10
60732095	rs188956051	6.35193e-259	-2.57512e-10	1.10091	0	-2.57512e-10	1.93414
60732552	rs7714712	5.46251e-129	300.015	0.271136	3.07514e-310	594.321	-0.658666
60733077	rs17422310	1.78418e-259	-0.168885	-2.33129e-10	0	4.87642	-2.33129e-10
60733134	rs34747618	1.92282e-257	4.51112	-2.33129e-10	0	14.1367	-2.33129e-10
60733933	rs7720894	5.88568e-25	539.818	0.0113233	1.8959e-83	1115.21	0.655103
60734210	rs11958102	9.729e-233	62.5678	-1.17333	0	143.249	-0.261719
60735393	rs17422406	5.10163e-217	97.5903	-2.33129e-10	0	175.103	-2.33129e-10
60735530	rs11743711	2.54492e-158	232.297	0.450376	0	445.03	-0.474214
60735662	rs11950318	9.32499e-155	240.646	0.307656	0	467.71	-0.571644
60736544	rs13171757	3.0925e-158	232.509	0.433723	0	448.802	-0.48568
60736949	rs7719676	1.05033e-158	232.357	-0.494539	0	527.897	-0.373673
60737045	rs72761448	1.26253e-258	1.78786	-2.33129e-10	0	14.6709	-2.33129e-10
60737110	rs116036538	2.87113e-255	9.5172	-2.33129e-10	0	16.8235	-2.33129e-10
60738574	rs12520195	1.90602e-250	20.9477	-0.327292	0	73.1515	-0.732006
60739052	rs12522647	9.05484e-159	231.212	0.501723	0	443.414	-0.438709
60739867	rs150616936	3.93779e-257	5.22795	-2.33129e-10	0	9.05808	-2.33129e-10
60740242	rs111461981	6.50324e-240	44.8736	-2.33129e-10	0	83.8632	-2.33129e-10
60741679	rs79482236	3.70723e-253	14.378	-2.33129e-10	0	26.0604	-2.33129e-10
60742205	rs10041978	2.37277e-51	478.644	0.409784	3.21205e-157	946.504	-0.502118
60743418	rs74419120	1.29688e-221	87.0104	-2.33129e-10	0	158.061	-2.33129e-10
60743605	rs74320437	3.96289e-217	97.3377	-2.33129e-10	0	174.766	-2.33129e-10
60744100	rs115057179	3.99355e-257	5.24201	-2.33129e-10	0	9.07542	-2.33129e-10
60744339	rs1445979	1.6575e-154	241.139	0.389933	0	468.395	-0.515709
60745445	rs76803986	2.49624e-253	13.9825	-2.33129e-10	0	33.1871	-2.33129e-10
60745616	rs75363518	8.27997e-251	19.7867	-2.33129e-10	0	35.3695	-2.33129e-10
60746985	rs1348716	9.68982e-155	240.646	0.346035	0	467.71	-0.50638
60748021	rs62368667	6.74085e-165	217.603	-2.33129e-10	0	462.937	-2.33129e-10
60749326	rs13174756	1.5027e-233	59.8701	-0.343464	0	111.261	-0.905382
60749794	rs7722810	3.50879e-157	234.766	0.605319	0	452.971	-0.366407
60750167	rs74825745	2.54885e-250	21.1269	-0.215854	0	73.475	-0.645818
60750477	rs13162694	5.93099e-157	235.272	0.623643	0	453.673	-0.35353
60750818	rs76561424	9.93819e-260	-2.57512e-10	-0.754044	0	-2.57512e-10	-0.74756
60751454	rs2218526	3.6331e-221	88.0405	-2.33129e-10	0	174.542	-2.33129e-10
60751467	rs10939903	1.47264e-55	468.846	0.52107	1.26949e-170	915.553	-0.413311
60751524	rs13185783	3.12668e-156	237.836	-0.277711	0	463.067	-0.947915
60752953	rs6881799	1.00642e-157	233.415	0.70726	0	446.693	-0.294445
60753480	rs150187198	5.77346e-260	-2.57512e-10	-1.29716	0	-2.57512e-10	-0.532036
60753799	rs117469114	1.03316e-259	-2.57512e-10	-0.715218	0	-2.57512e-10	-0.97086
60754059	rs149527415	7.26023e-249	24.2604	-2.33129e-10	0	39.2069	-2.33129e-10
60754136	rs34993457	2.40386e-235	55.8878	-0.496564	0	102.69	-0.974899
60754419	rs1986252	2.57601e-52	476.632	0.201833	3.0192e-161	937.335	-0.605866
60754486	rs1986251	5.25384e-257	5.51628	-2.33129e-10	0	9.4132	-2.33129e-10
60754661	rs12517711	9.50763e-158	233.415	0.650374	0	446.693	-0.334698
60755145	rs56802710	4.90607e-222	86.0383	-2.33129e-10	0	156.356	-2.33129e-10
60755413	rs75914006	2.59132e-244	34.7431	-2.33129e-10	0	61.118	-2.33129e-10
60757168	rs7732866	1.28857e-221	87.0039	-2.33129e-10	0	157.85	-2.33129e-10
60758847	rs13157657	4.64318e-157	235.145	0.505941	0	453.617	-0.393839
60759524	rs10514908	8.24569e-234	59.4724	-0.545898	0	110.906	-1.00631
60759598	rs10514909	7.51685e-234	59.3832	-0.549241	0	110.785	-1.00842
60760700	rs1477355	2.35997e-154	241.303	0.578911	0	469.041	-0.38492
60761585	rs6449535	7.37935e-157	235.373	0.741177	0	453.933	-0.270333
60762072	rs6882136	1.08235e-157	233.799	0.395766	0	450.748	-0.472396
60763551	rs80007114	2.99472e-250	21.0723	-2.33129e-10	0	36.6159	-2.33129e-10
60763557	rs76550539	1.64549e-221	87.2484	-2.33129e-10	0	158.38	-2.33129e-10
60763811	rs72761453	4.35467e-256	7.63116	-2.33129e-10	0	26.5669	-2.33129e-10
60763815	rs79245278	2.50144e-250	21.027	-0.134748	0	73.2947	-0.582291
60763999	rs78393020	1.76983e-259	-2.57512e-10	-0.176958	0	-2.57512e-10	-0.0343162
60765209	rs11954430	5.00133e-226	76.2439	0.603304	0	162.053	-0.317425
60765587	rs6895046	6.27197e-55	470.518	0.29752	2.06763e-169	918.47	-0.540076
60765660	rs13166934	5.58648e-157	235.373	0.462841	0	453.933	-0.424385
60766020	rs35720241	1.55806e-257	4.30077	-2.33129e-10	0	13.7368	-2.33129e-10
60766219	rs74678313	2.22832e-255	9.26374	-2.33129e-10	0	16.6416	-2.33129e-10
60766530	rs13171497	7.19863e-157	235.627	0.462841	0	454.284	-0.424385
60766893	rs13172080	7.26191e-157	235.627	0.471593	0	454.284	-0.418194
60768999	rs113910733	7.95012e-258	3.62793	-2.33129e-10	0	15.725	-2.33129e-10
60769411	rs7717082	1.83849e-154	241.303	0.329206	0	469.041	-0.518093
60769606	rs116715377	3.43551e-251	18.907	-2.33129e-10	0	47.625	-2.33129e-10
60769721	rs13170262	2.3419e-154	241.537	0.337609	0	469.366	-0.512247
60770489	rs533698350	1.39773e-259	-0.412991	-2.33129e-10	0	3.08815	-2.33129e-10
60770490	rs547291002	1.35605e-259	-0.443265	-2.33129e-10	0	3.035	-2.33129e-10
60770569	rs10074255	7.53607e-260	-2.57512e-10	-1.03073	0	-2.57512e-10	-0.965495
60771438	rs10053273	4.67678e-255	10.0051	-2.33129e-10	0	29.8664	-2.33129e-10
60771688	rs13160801	7.4088e-154	242.664	0.362104	0	470.791	-0.49517
60773229	rs7714457	1.21723e-156	236.109	0.505941	0	454.952	-0.393839
60773968	rs7719647	1.58321e-156	236.363	0.514803	0	455.304	-0.387539
60774013	rs7719672	1.13771e-216	98.3923	-2.33129e-10	0	175.973	-2.33129e-10
60774227	rs1374043	5.43823e-51	479.634	0.249495	3.17937e-157	946.565	-0.573211
60774423	rs7723653	9.09093e-222	86.6551	-2.33129e-10	0	157.182	-2.33129e-10
60774829	rs188161492	2.57956e-260	-2.10281	-2.33129e-10	0	-2.09589	-2.33129e-10
60776057	rs113384299	8.39443e-259	1.37972	-2.33129e-10	0	7.27049	-2.33129e-10
60776577	rs13158938	4.29492e-234	58.78	-0.505803	0	109.785	-0.980824
60777345	rs13163970	1.97257e-156	236.592	0.505941	0	455.621	-0.393839
60778114	rs7713032	1.13771e-216	98.3923	-2.33129e-10	0	175.973	-2.33129e-10
60778811	rs11747564	1.56924e-156	236.363	0.505941	0	455.304	-0.393839
60779006	rs149722806	4.55738e-257	5.37407	-2.33129e-10	0	9.23821	-2.33129e-10
60780303	rs76759826	3.09489e-253	14.1974	-2.33129e-10	0	33.5051	-2.33129e-10
60780411	rs188322430	5.75468e-260	-2.57512e-10	-1.30042	0	-2.57512e-10	-1.22857
60780994	rs10454818	4.43654e-257	5.3472	-2.33129e-10	0	9.20511	-2.33129e-10
60781432	rs55838118	1.21723e-156	236.109	0.505941	0	454.952	-0.393839
60781494	rs17338553	5.64792e-234	59.0638	-0.515687	0	110.169	-0.987142
60783500	rs7443602	1.21492e-156	236.109	0.504039	0	454.952	-0.39519
60783521	rs2340226	4.43654e-257	5.3472	-2.33129e-10	0	9.20511	-2.33129e-10
60783997	rs113415250	4.05064e-248	25.9795	-2.33129e-10	0	51.2982	-2.33129e-10
60784656	rs12517679	1.77326e-250	20.677	-0.128803	0	72.6618	-0.57761
60785264	rs117585159	1.01581e-259	-2.57512e-10	-0.732158	0	-2.57512e-10	-0.587434
60785707	rs78410062	4.82344e-222	86.0213	-2.33129e-10	0	155.208	-2.33129e-10
60786060	rs140762009	6.95553e-260	-2.57512e-10	-1.11089	0	-2.57512e-10	-1.2196
60786880	rs7732234	3.92039e-51	479.25	0.305876	1.92939e-157	946.026	-0.534288
60787423	rs117636920	6.85458e-260	-2.57512e-10	-1.12551	0	-2.57512e-10	-1.09519
60789045	rs13157831	7.4357e-157	235.627	0.495244	0	454.284	-0.401434
60789520	rs1363892	7.4357e-157	235.627	0.495244	0	454.284	-0.401434
60790037	rs77230862	2.93414e-221	87.8268	-2.33129e-10	0	158.952	-2.33129e-10
60790905	rs16891822	1.0996e-250	20.1878	-0.117415	0	75.3936	-0.568635
60791300	rs79316161	7.54766e-260	-2.57512e-10	-1.02919	0	-2.57512e-10	-1.01788
60791593	rs142089946	2.59196e-243	37.0459	-2.33129e-10	0	58.0669	-2.33129e-10
60792543	rs147753230	4.18516e-257	5.28887	-2.33129e-10	0	9.13322	-2.33129e-10
60792575	rs10060668	3.21058e-231	65.8917	-1.00073	0	143.608	-1.00264
60795485	rs13186194	5.77046e-157	235.373	0.495244	0	453.933	-0.401434
60795669	rs13166779	2.48791e-236	53.5027	-0.379648	0	99.3884	-0.903503
60795792	rs6873712	1.8563e-154	241.281	0.360922	0	468.868	-0.495996
60796052	rs145532115	5.70535e-260	-2.57512e-10	-1.30903	0	-2.57512e-10	-1.31054
60796156	rs6874264	2.676e-155	239.344	0.360922	0	464.343	-0.495996
60796200	rs6874266	1.08615e-157	233.703	0.495244	0	449.808	-0.401434
60796291	rs6878927	9.74472e-157	235.881	0.511973	0	454.636	-0.389552
60797046	rs16891878	9.49844e-260	-2.57512e-10	-0.799301	0	-2.57512e-10	-0.662749
60797053	rs151322924	1.2702e-259	-2.57512e-10	-0.50867	0	-2.57512e-10	-0.392262
60797758	rs78922867	5.97821e-260	-2.57512e-10	-1.26231	0	-2.57512e-10	-0.447567
60797938	rs116119589	4.07525e-257	5.26226	-2.33129e-10	0	9.10041	-2.33129e-10
60798213	rs1816091	3.67037e-221	88.0507	-2.33129e-10	0	174.556	-2.33129e-10
60798717	rs141955747	6.82313e-260	-2.57512e-10	-1.13011	0	-2.57512e-10	-1.15847
60798886	rs1445981	1.25521e-154	240.775	0.475971	0	463.306	-0.415096
60800336	rs10223052	3.72463e-130	297.012	0.588154	8.24167e-296	625.676	1.20889
60800474	rs77936637	3.10275e-219	92.4878	-2.33129e-10	0	169.066	-2.33129e-10
60800806	rs74700137	1.34146e-253	13.3614	-2.33129e-10	0	28.2652	-2.33129e-10
60800957	rs13156100	3.27828e-155	239.424	0.484677	0	461.56	-0.408928
60801322	rs147165180	3.9629e-257	5.2343	-2.33129e-10	0	9.06592	-2.33129e-10
60802029	rs75674370	2.07743e-250	20.9392	-0.232607	0	73.136	-0.652742
60802175	rs181567867	8.69442e-253	15.2303	-2.33129e-10	0	29.8056	-2.33129e-10
60802176	rs77996320	2.02352e-250	20.9008	-0.220554	0	73.0667	-0.637114
60805080	rs143616139	3.85925e-257	5.2078	-2.33129e-10	0	9.03322	-2.33129e-10
60805277	rs61431275	1.85937e-250	20.8115	-0.215793	0	72.9051	-0.639592
60806019	rs2053693	4.31788e-152	246.749	0.343005	0	478.432	-0.508491
60806489	rs13159018	3.4173e-152	246.515	0.343005	0	478.107	-0.508491
60806658	rs6865624	1.63635e-154	241.006	0.51005	0	463.626	-0.390919
60806765	rs16891983	2.17726e-250	20.9978	-0.24428	0	73.2419	-0.667931
60806799	rs79392894	1.85449e-256	6.77752	-2.33129e-10	0	14.5127	-2.33129e-10
60807734	rs1445976	3.00622e-51	478.905	0.385484	1.25645e-157	945.542	-0.478821
60807886	rs2053694	2.03564e-54	471.582	0.411088	9.87465e-169	919.955	-0.46086
60809103	rs13170519	3.29053e-235	56.1901	-0.484834	0	103.587	-0.967349
60809644	rs11741726	3.32131e-235	56.1847	-0.470148	0	103.767	-0.949411
60810610	rs10939905	3.35613e-155	239.424	0.508146	0	461.56	-0.392272
60810717	rs11742658	5.45776e-155	239.91	0.508146	0	462.234	-0.392272
60811960	rs145919109	1.8527e-258	-2.57512e-10	2.17139	0	-2.57512e-10	2.20465
60813605	rs13158413	4.93517e-230	67.6149	0.00863239	0	157.246	-0.723092
60814132	rs13159349	2.71483e-259	-2.57512e-10	0.250886	0	-2.57512e-10	0.390818
60814435	rs141624936	6.1708e-260	-2.57512e-10	-1.2306	0	-2.57512e-10	-1.27173
60814521	rs12655178	5.90153e-260	-2.57512e-10	-1.27522	0	-2.57512e-10	-0.521449
60815113	rs79683912	2.92813e-250	21.2148	-0.165018	0	73.6334	-0.606074
60815307	rs114622698	2.42728e-258	2.44151	-2.33129e-10	0	5.72747	-2.33129e-10
60815645	rs78392888	2.21171e-253	13.8614	-2.33129e-10	0	28.9643	-2.33129e-10
60815767	rs2034239	1.86882e-152	245.871	0.382916	0	477.072	-0.480619
60816368	rs78948561	1.83881e-253	14.9844	-1.30757	0	33.1475	-1.29133
60816865	rs13166910	3.10507e-236	53.6868	-0.342144	0	99.637	-0.873313
60817010	rs149146685	2.80637e-256	7.1918	-2.33129e-10	0	11.9644	-2.33129e-10
60817075	rs143225117	3.5952e-257	5.13693	-2.33129e-10	0	8.94571	-2.33129e-10
60817667	rs80205024	1.69184e-218	94.184	-2.33129e-10	0	171.548	-2.33129e-10
60818068	rs141257464	2.99793e-257	4.95525	-2.33129e-10	0	8.72101	-2.33129e-10
60818081	rs150334703	6.10686e-260	-2.57512e-10	-1.24102	0	-2.57512e-10	-1.26385
60818108	rs74533307	1.89925e-221	87.3918	-2.33129e-10	0	173.204	-2.33129e-10
60818322	rs77042696	8.68003e-258	3.71577	-2.33129e-10	0	12.2148	-2.33129e-10
60818863	rs11952146	3.31412e-157	234.766	0.548239	0	452.971	-0.363718
60819475	rs6890351	4.30689e-157	235.019	0.557047	0	453.322	-0.357428
60819833	rs13162534	2.45664e-236	53.4122	-0.301836	0	99.4456	-0.851509
60819945	rs140191279	3.50217e-257	5.11071	-2.33129e-10	0	8.91331	-2.33129e-10
60820444	rs13167695	2.62771e-235	55.9411	-0.460797	0	103.626	-0.951786
60822592	rs79667813	3.4632e-219	92.5978	-2.33129e-10	0	168.054	-2.33129e-10
60822997	rs13179091	7.2381e-155	240.158	0.542292	0	462.33	-0.370793
60823170	rs13179617	2.51217e-159	229.875	0.557047	0	443.46	-0.357428
60823326	rs142276666	2.81857e-254	11.8013	-2.33129e-10	0	23.5449	-2.33129e-10
60824235	rs13185068	9.69058e-227	74.2891	0.916979	0	156.468	-0.0957503
60824406	rs13188685	2.82436e-154	241.623	0.439116	0	469.204	-0.441134
60824853	rs10045925	2.51251e-255	9.38378	-2.33129e-10	0	27.6449	-2.33129e-10
60825094	rs76375098	3.78524e-250	21.3065	-2.33129e-10	0	40.7803	-2.33129e-10
60825144	rs13172084	3.14992e-156	236.974	0.591606	0	456.03	-0.332692
60826643	rs75899430	2.67771e-250	21.1814	-0.220978	0	73.5732	-0.64365
60826858	rs182793458	1.84497e-256	6.77237	-2.33129e-10	0	11.4473	-2.33129e-10
60826956	rs6879809	3.76036e-49	483.566	0.553343	1.42376e-153	954.758	-0.360073
60827094	rs115226967	2.2919e-257	4.68671	-2.33129e-10	0	26.5361	-2.33129e-10
60827739	rs13159166	3.23355e-154	241.39	0.806695	0	464.036	-0.0991002
60827969	rs16892251	8.03895e-221	88.8347	-2.33129e-10	0	175.221	-2.33129e-10
60828370	rs75754914	8.71947e-252	17.5358	-2.33129e-10	0	24.3654	-2.33129e-10
60828602	rs16892286	4.03266e-250	21.5172	-0.147403	0	74.1777	-0.585821
60829488	rs79053743	7.60706e-260	-2.57512e-10	-1.02135	0	-2.57512e-10	-1.15867
60830916	rs16892307	4.3027e-250	21.5766	-0.141928	0	74.2843	-0.587939
60831133	rs10447098	9.40463e-214	105.11	-2.33129e-10	0	189.214	-2.33129e-10
60831739	rs12519658	3.88166e-250	21.5582	-0.226481	0	74.2512	-0.647955
60832548	rs150667405	2.54719e-248	25.5156	-2.33129e-10	0	41.3775	-2.33129e-10
60832589	rs114712235	3.64523e-257	5.15075	-2.33129e-10	0	8.96278	-2.33129e-10
60832728	rs77505016	7.55355e-239	47.3259	-2.33129e-10	0	87.7843	-2.33129e-10
60833080	rs1045352	2.52045e-156	236.72	0.623128	0	455.677	-0.310052
60833498	rs34195965	5.59852e-258	3.27724	-2.33129e-10	0	12.2382	-2.33129e-10
60833841	rs11747755	1.2188e-253	13.2655	-2.33129e-10	0	34.0301	-2.33129e-10
60834332	rs10514910	2.94355e-250	21.2815	-0.226481	0	73.7536	-0.647955
60835021	rs2276987	3.83212e-154	241.88	0.487141	0	469.562	-0.407182
60837059	rs190615609	5.88914e-260	-2.57512e-10	-1.27732	0	-2.57512e-10	-1.17564
60837579	rs72761465	2.69592e-258	2.54648	-2.33129e-10	0	17.4792	-2.33129e-10
60838791	rs78846350	9.69547e-260	-2.57512e-10	-0.778771	0	-2.57512e-10	-0.791165
60838903	rs17424296	2.85462e-172	201.155	-0.528909	0	363.668	-1.00002
60839907	rs16892374	3.8037e-250	21.6195	-0.308113	0	74.3614	-0.711432
60840498	rs139724675	1.15679e-250	20.1211	-2.33129e-10	0	33.5496	-2.33129e-10
60842210	rs10053166	3.15022e-233	61.5667	-1.29987	0	114.959	-1.31089
60843344	rs146712951	8.951e-252	17.562	-2.33129e-10	0	24.3958	-2.33129e-10
60843553	rs57840635	5.24597e-222	86.1053	-2.33129e-10	0	170.07	-2.33129e-10
60843706	rs6898746	4.66391e-52	476.784	0.643204	2.07823e-159	941.25	-0.288876
60843924	rs12188685	3.14937e-171	203.529	-0.502305	0	368.594	-0.975041
60844069	rs77737456	6.51488e-251	19.5469	-2.33129e-10	0	33.9454	-2.33129e-10
60844213	rs12188710	3.87268e-169	208.356	-0.517669	0	370.001	-0.950546
60844874	rs10059353	3.81727e-205	124.882	0.0497841	0	228.223	1.3464
60845634	rs13190437	4.55673e-247	28.1553	0.244441	0	56.2751	-0.338984
60846044	rs138442341	3.71898e-259	-2.57512e-10	0.565604	0	-2.57512e-10	0.278323
60846319	rs79988488	1.48654e-254	12.4616	-1.30003	0	34.3988	-0.800419
60847019	rs1550816	1.13103e-240	44.4315	-1.3071	0	101.112	-1.21201
60847272	rs6890611	4.55869e-194	151.479	-1.04135	0	320.061	-0.71704
60847717	rs117217565	5.78201e-260	-2.57512e-10	-1.29568	0	-2.57512e-10	-1.31002
60848153	rs16892406	8.58536e-252	18.7522	-1.23189	0	38.2789	-1.15004
60848185	rs16892408	1.31345e-239	46.7473	-1.17083	0	53.6329	-0.267854
60848204	rs13164150	8.55513e-247	28.5604	0.469339	0	56.9306	-0.197792
60848409	rs16892410	9.19585e-255	11.9594	-1.27817	0	33.5333	-0.686301
60848497	rs13168452	5.38643e-246	30.3584	0.51127	0	61.4946	-0.166969
60848745	rs4582229	3.62725e-246	30.0059	0.468291	0	61.32	-0.203326
60848890	rs116988934	6.14763e-260	-2.57512e-10	-1.23436	0	-2.57512e-10	-1.18639
60849318	rs62366280	8.49992e-258	3.6948	-2.33129e-10	0	8.13676	-2.33129e-10
60849634	rs4627943	2.17321e-257	4.63353	-2.33129e-10	0	11.0613	-2.33129e-10
60849889	rs79853902	1.60489e-255	8.93555	-2.33129e-10	0	16.3735	-2.33129e-10
60850325	rs143656501	5.76753e-260	-2.57512e-10	-1.29818	0	-2.57512e-10	-1.29986
60850455	rs4416552	1.04904e-257	3.9052	-2.33129e-10	0	7.79908	-2.33129e-10
60850467	rs2084130	1.61218e-257	4.33491	-2.33129e-10	0	10.0164	-2.33129e-10
60850522	rs2084131	4.08068e-210	114.529	-1.04362	0	241.642	-0.696863
60852806	rs17339983	5.73469e-258	3.30127	-2.33129e-10	0	6.69474	-2.33129e-10
60852845	rs13189938	4.07528e-247	29.3676	-1.07951	0	30.6982	-0.286383
60853523	rs13177031	1.71703e-241	41.2022	0.0370364	0	96.9956	1.02454
60853668	rs13358774	1.31667e-257	4.13243	-2.33129e-10	0	9.73802	-2.33129e-10
60854745	rs13162934	8.98023e-255	10.6575	-2.33129e-10	0	32.013	-2.33129e-10
60854916	rs17340123	1.08592e-254	10.2023	0.645164	0	24.4314	-0.0346403
60855070	rs1445978	3.28585e-203	130.169	-0.782573	0	273.224	-0.368451
60855550	rs16892436	6.21677e-260	-2.57512e-10	-1.22318	0	-2.57512e-10	-1.18739
60856042	rs77253302	6.9042e-260	-2.57512e-10	-1.1183	0	-2.57512e-10	-1.18425
60856990	rs62366281	6.58897e-258	3.44014	-2.33129e-10	0	7.08359	-2.33129e-10
60857217	rs80324204	5.77975e-260	-2.57512e-10	-1.29607	0	-2.57512e-10	-1.26109
60857840	rs115797546	2.55131e-258	2.49135	-2.33129e-10	0	8.17077	-2.33129e-10
60858429	rs16892456	2.30116e-257	5.89359	-1.20285	0	10.2244	-1.13598
60858446	rs16892457	2.6129e-258	2.5152	-2.33129e-10	0	5.77662	-2.33129e-10
60858470	rs16892459	1.9881e-248	26.2202	-0.952453	0	24.4319	-0.0706583
60858543	rs10035484	3.73895e-258	2.87355	-2.33129e-10	0	6.24264	-2.33129e-10
60858682	rs150178086	5.47382e-257	5.5573	-2.33129e-10	0	16.9516	-2.33129e-10
60859416	rs10053423	2.83527e-259	1.42113	-1.12684	0	11.6139	-0.815893
60859700	rs62366282	1.11032e-257	3.96198	-2.33129e-10	0	2.93609	-2.33129e-10
60859751	rs147165215	5.15158e-259	0.891459	-2.33129e-10	0	6.19862	-2.33129e-10
60859949	rs62366283	1.63981e-249	22.7726	-2.33129e-10	0	26.8467	-2.33129e-10
60860451	rs1423326	3.48171e-259	1.72324	-1.22356	0	-0.109256	-1.28674
60860922	rs62366284	1.42838e-248	24.9371	-2.33129e-10	0	30.7746	-2.33129e-10
60860951	rs6449537	1.18656e-259	0.733172	-1.30995	0	15.6764	-1.20587
60861122	rs10042706	1.00864e-260	-1.82628	-1.21554	0	3.75803	-0.868024
60861407	rs1833832	8.02323e-261	-2.10391	-1.16676	0	-2.09651	-1.12565
60861439	rs74665531	5.74384e-260	-2.57512e-10	-1.3023	0	-2.57512e-10	-1.31011
60861517	rs1833831	1.38244e-255	8.78634	-2.33129e-10	0	18.8009	-2.33129e-10
60861551	rs11741170	1.53782e-258	-0.625964	2.61107	0	3.04391	1.77262
60861742	rs1582545	8.84267e-260	0.431423	-1.30226	0	14.6371	-1.16205
60861956	rs74506444	6.28904e-260	-2.57512e-10	-1.21162	0	-2.57512e-10	-1.16016
60862543	rs10059992	7.13204e-260	0.207495	-1.29333	0	13.545	-1.13144
60862917	rs933685	8.0487e-261	-2.09693	-1.17057	0	-2.10338	-1.1339
60863025	rs150859329	1.08793e-255	8.54678	-2.33129e-10	0	17.9139	-2.33129e-10
60863287	rs13164048	1.2114e-258	-0.769417	2.51594	0	2.79108	1.68833
60863370	rs7729672	1.10566e-255	8.56294	-2.33129e-10	0	18.5574	-2.33129e-10
60863384	rs117238720	1.64982e-259	-2.57512e-10	-0.24718	0	-2.57512e-10	0.415543
60863400	rs1971065	7.96692e-260	-2.57512e-10	-0.975132	0	-2.57512e-10	-0.996881
60863461	rs1971513	7.92841e-261	-2.10372	-1.17884	0	-2.09536	-1.14225
60864458	rs10064124	9.22459e-260	0.433716	-1.26227	0	6.39388	-1.22169
60864467	rs12518098	7.34504e-246	32.2843	-1.10448	0	71.8733	-0.927356
60864482	rs62366286	5.78743e-249	24.0337	-2.33129e-10	0	29.7776	-2.33129e-10
60864610	rs10072118	8.11106e-261	-2.08143	-1.17836	0	-2.03748	-1.1417
60864744	rs6877486	6.58939e-252	18.305	-1.04926	0	23.8218	-1.00175
60865427	rs116118760	3.08642e-260	-1.92342	-2.33129e-10	0	-1.86949	-2.33129e-10
60865570	rs11746516	9.522e-259	-0.750849	2.25661	0	2.84852	1.45927
60866192	rs6872620	8.03299e-261	-2.09303	-1.17643	0	-2.0589	-1.14187
60866414	rs139025911	6.54074e-260	-2.57512e-10	-1.17238	0	-2.57512e-10	-1.22311
60866493	rs76226881	1.4522e-257	4.23041	-2.33129e-10	0	11.3922	-2.33129e-10
60866604	rs186352892	2.64904e-260	-2.07623	-2.33129e-10	0	-1.39237	-2.33129e-10
60867273	rs16892523	2.63103e-245	32.4557	-2.33129e-10	0	51.7411	-2.33129e-10
60867365	rs10067201	8.85571e-260	-1.84186	0.972492	0	-0.760861	0.421606
60867691	rs116593612	2.98634e-257	4.95138	-2.33129e-10	0	14.6129	-2.33129e-10
60868531	rs79676188	5.84689e-260	-2.57512e-10	-1.28452	0	-2.57512e-10	-1.30243
60868661	rs34082374	8.38769e-261	-1.91584	-1.31041	0	-0.855397	-1.29853
60868713	rs111906234	1.48644e-244	34.1873	-2.33129e-10	0	42.2048	-2.33129e-10
60869603	rs72761471	2.59367e-259	1.04974	-0.844514	0	13.0864	-0.627235
60870130	rs13169225	6.51506e-260	-1.814	0.637691	0	-0.710212	0.131685
60870241	rs112402530	2.10943e-244	34.5374	-2.33129e-10	0	42.5915	-2.33129e-10
60870354	rs10050451	6.50904e-260	-1.77449	0.597252	0	-0.629747	0.09692
60870626	rs146471226	6.41915e-260	-2.57512e-10	-1.19114	0	-2.57512e-10	-1.04423
60870679	rs112903829	6.30451e-245	33.3296	-2.33129e-10	0	40.9997	-2.33129e-10
60870966	rs113070024	1.31858e-259	-0.471288	-2.33129e-10	0	1.98833	-2.33129e-10
60871157	rs11954764	6.37963e-257	5.05273	0.657705	0	5.34933	0.167365
60871279	rs151164352	6.07088e-260	-1.24693	-2.33129e-10	0	-1.84504	-2.33129e-10
60872012	rs145419903	1.39272e-253	13.3989	-2.33129e-10	0	57.5324	-2.33129e-10
60872038	rs77923644	1.05335e-259	-0.695868	-2.33129e-10	0	-1.98781	-2.33129e-10
60872053	rs10939907	4.13958e-260	-0.398237	-1.2316	0	0.839983	-1.2977
60872386	rs149206031	1.43409e-258	1.91527	-2.33129e-10	0	6.29187	-2.33129e-10
60872562	rs75180524	9.78238e-251	21.1058	-1.15237	0	42.6813	-1.17571
60874322	rs62364970	8.30522e-261	-2.06201	-1.17412	0	2.32319	-0.888938
60874578	rs9291728	9.64641e-260	0.525625	-1.30947	0	-0.131585	-1.29521
60874685	rs71630099	3.5759e-259	0.526372	-2.33129e-10	0	-1.33365	-2.33129e-10
60874787	rs75505926	6.25944e-260	-2.57512e-10	-1.21634	0	-2.57512e-10	-1.26773
60875403	rs115758622	1.55701e-259	-0.305075	-2.33129e-10	0	-1.85854	-2.33129e-10
60875695	rs13172200	1.09295e-256	6.24879	-2.33129e-10	0	16.7579	-2.33129e-10
60876529	rs16892584	9.50602e-261	-1.79468	-1.30641	0	-1.68858	-1.3096
60876664	rs2341235	7.15535e-261	-2.10225	-1.2829	0	-2.1039	-1.27722
60877222	rs76981775	2.63866e-251	18.6431	-2.33129e-10	0	21.1456	-2.33129e-10
60877639	rs1965035	1.33689e-259	0.852156	-1.30965	0	0.275269	-1.29392
60878424	rs13168127	1.25827e-259	0.791841	-1.30995	0	0.232819	-1.2934
60878805	rs62364974	4.80951e-251	20.487	-1.24354	0	31.5936	-1.28969
60878838	rs181241763	6.26182e-257	5.6918	-2.33129e-10	0	7.27384	-2.33129e-10
60879086	rs59352967	1.54839e-251	18.1101	-2.33129e-10	0	20.5811	-2.33129e-10
60879560	rs10939908	1.2233e-259	0.764311	-1.3106	0	0.208094	-1.27914
60879731	rs11748120	1.48414e-254	11.1599	-2.33129e-10	0	16.9807	-2.33129e-10
60879854	rs11951472	1.40607e-259	0.903307	-1.31035	0	0.333056	-1.27628
60880207	rs78016813	2.17083e-251	18.4479	-2.33129e-10	0	20.939	-2.33129e-10
60880292	rs150227347	5.9476e-260	-1.26744	-2.33129e-10	0	-0.820013	-2.33129e-10
60880373	rs71630100	1.38932e-259	-0.419027	-2.33129e-10	0	-1.92004	-2.33129e-10
60880550	rs117352084	7.64573e-260	-2.57512e-10	-1.01628	0	-2.57512e-10	-0.935539
60880890	rs72761474	1.5764e-255	8.91764	-2.33129e-10	0	17.5066	-2.33129e-10
60882295	rs116663054	3.53382e-257	5.11971	-2.33129e-10	0	12.1357	-2.33129e-10
60883078	rs79103373	9.68318e-260	-0.780039	-2.33129e-10	0	0.920027	-2.33129e-10
60883190	rs10058219	7.20552e-239	48.5452	-1.26654	0	88.6115	-1.30891
60883593	rs863088	1.36761e-253	14.6759	-1.29518	0	33.6875	-1.30534
60883817	rs12514047	3.05816e-260	-1.93262	-2.33129e-10	0	-0.38778	-2.33129e-10
60884054	rs75334440	1.89838e-247	28.6355	-1.11129	0	57.8073	-1.1231
60884182	rs10060358	1.49289e-257	5.08506	-0.827021	0	11.8524	-0.833841
60884572	rs442374	6.17217e-258	4.54544	-1.17065	0	-0.13367	-1.12611
60885148	rs113226216	1.01766e-258	1.57224	-2.33129e-10	0	3.23186	-2.33129e-10
60885166	rs11746233	1.15778e-255	8.609	-2.33129e-10	0	21.2553	-2.33129e-10
60885180	rs11743162	1.39832e-236	53.7468	-1.19988	0	92.5081	-1.26301
60885635	rs383455	4.12311e-258	4.20662	-1.23527	0	-1.46291	-1.19804
60885663	rs2084134	2.44942e-238	49.7254	-1.22311	0	85.1705	-1.27892
60885700	rs2084135	2.72125e-238	49.8326	-1.22508	0	85.3096	-1.279
60885865	rs139501275	1.50369e-254	11.173	-2.33129e-10	0	26.8673	-2.33129e-10
60886299	rs420518	5.48849e-258	4.53452	-1.27712	0	-0.139611	-1.25101
60886576	rs76566646	2.35495e-248	25.4371	-2.33129e-10	0	41.5967	-2.33129e-10
60887170	rs74473266	4.31422e-259	0.714072	-2.33129e-10	0	2.58252	-2.33129e-10
60887485	rs10064174	3.89546e-238	50.1789	-1.21262	0	85.7587	-1.26678
60887571	rs111685108	4.88597e-260	-1.46406	-2.33129e-10	0	-1.6902	-2.33129e-10
60888310	rs253185	5.48525e-258	4.49749	-1.24069	0	-1.36797	-1.20644
60888353	rs117268899	1.13798e-259	-2.57512e-10	-0.618587	0	-2.57512e-10	-0.535853
60890409	rs7713549	1.98264e-235	56.4308	-1.23213	0	98.6285	-1.28426
60890943	rs76782131	1.59576e-257	4.32467	-2.33129e-10	0	14.7096	-2.33129e-10
60891381	rs77389569	3.91147e-259	0.61607	-2.33129e-10	0	2.45588	-2.33129e-10
60891515	rs62364976	5.88444e-258	3.32705	-2.33129e-10	0	14.4905	-2.33129e-10
60891575	rs62364977	2.86264e-260	-1.99869	-2.33129e-10	0	-1.47623	-2.33129e-10
60891915	rs117856319	6.89177e-260	-2.57512e-10	-1.1201	0	-2.57512e-10	-1.06865
60892043	rs412649	6.42543e-241	43.7926	-1.23368	0	92.5804	-1.27022
60892191	rs79985418	7.1655e-260	-2.57512e-10	-1.08115	0	-2.57512e-10	-1.02498
60892205	rs381034	6.32472e-241	43.7926	-1.24948	0	92.5804	-1.28143
60893168	rs13356781	3.03447e-259	1.64472	-1.28253	0	4.02401	-1.30826
60893356	rs374682	1.55047e-239	47.0402	-1.29776	0	77.4005	-1.31088
60893693	rs76734393	5.97933e-260	-2.57512e-10	-1.26212	0	-2.57512e-10	-1.21128
60893800	rs114375335	2.59475e-260	-2.09694	-2.33129e-10	0	-1.77797	-2.33129e-10
60894246	rs972187	6.56397e-260	-2.57512e-10	-1.16883	0	-2.57512e-10	-1.12911
60894261	rs422771	3.42949e-238	50.1449	-1.30603	0	84.2284	-1.30824
60894552	rs447427	9.36456e-238	51.1463	-1.30289	0	86.3014	-1.30988
60894557	rs191934991	6.44047e-260	-2.57512e-10	-1.18783	0	-2.57512e-10	-1.21644
60897109	rs117409644	1.39767e-259	-2.57512e-10	-0.413036	0	-2.57512e-10	-0.0269377
60897484	rs696887	4.95257e-259	2.07716	-1.2251	0	-2.10393	-1.21532
60897489	rs11951778	1.08261e-259	-0.668472	-2.33129e-10	0	1.49586	-2.33129e-10
60897497	rs79519933	3.54254e-260	-1.78558	-2.33129e-10	0	-2.03087	-2.33129e-10
60897649	rs701470	4.51402e-259	1.98137	-1.22203	0	-2.10357	-1.21132
60897763	rs185228	1.52077e-238	49.3291	-1.30345	0	82.3605	-1.31087
60898157	rs696888	5.76875e-253	16.0859	-1.26575	0	38.8396	-1.25858
60898435	rs253186	6.50371e-260	-1.17806	-2.33129e-10	0	-2.05518	-2.33129e-10
60898560	rs253187	6.12195e-260	-1.23855	-2.33129e-10	0	-2.04004	-2.33129e-10
60898708	rs696161	6.14886e-260	-2.57512e-10	-1.23416	0	-2.57512e-10	-1.2249
60899361	rs199638343	1.79532e-254	12.2811	-0.930824	0	36.2851	-1.01802
60900104	rs10078642	1.52352e-236	53.9415	-1.30886	0	79.6526	-1.3088
60900435	rs78064124	2.80692e-258	2.58683	-2.33129e-10	0	11.2439	-2.33129e-10
60900447	rs116208763	3.77685e-254	12.094	-2.33129e-10	0	18.3282	-2.33129e-10
60901605	rs410386	1.46521e-237	51.4364	-1.14536	0	101.591	-1.19771
60901869	rs701471	8.88924e-261	-1.99145	-1.17672	0	5.623	-1.16673
60902046	rs253497	3.64877e-237	52.5131	-1.30966	0	90.144	-1.2972
60902091	rs701472	8.92263e-261	-1.98497	-1.17945	0	5.67602	-1.16956
60902176	rs253499	4.6062e-237	52.7457	-1.30924	0	90.4462	-1.29386
60902270	rs701473	9.90086e-261	-1.89313	-1.16726	0	6.40723	-1.15153
60902342	rs253503	3.29029e-235	56.8661	-1.16097	0	118.43	-1.20953
60902527	rs701474	8.96974e-261	-1.98351	-1.17565	0	5.76568	-1.16037
60902859	rs116029312	1.3287e-258	1.83894	-2.33129e-10	0	9.66807	-2.33129e-10
60903201	rs173780	2.57692e-244	35.8942	-1.15671	0	66.3356	-1.16061
60903264	rs696889	4.55429e-241	43.1875	-0.972744	0	67.9743	-0.914459
60903398	rs112828198	3.4057e-260	-1.82498	-2.33129e-10	0	-0.932112	-2.33129e-10
60903450	rs117019341	6.46493e-260	-2.57512e-10	-1.18404	0	-2.57512e-10	-1.14957
60903646	rs153385	4.19543e-251	19.1068	-2.33129e-10	0	46.9622	-2.33129e-10
60903676	rs9885124	3.23708e-260	-1.87576	-2.33129e-10	0	-0.508441	-2.33129e-10
60903731	rs16892819	1.35091e-258	1.85552	-2.33129e-10	0	9.6967	-2.33129e-10
60903988	rs76964011	2.68205e-259	0.238736	-2.33129e-10	0	0.26297	-2.33129e-10
60904141	rs145868773	3.14353e-259	0.397501	-2.33129e-10	0	3.81373	-2.33129e-10
60904164	rs696890	1.48427e-242	39.9092	-1.11819	0	76.8706	-1.16142
60904429	rs36084	7.28105e-242	41.5678	-1.18638	0	95.4281	-1.23122
60904561	rs696891	4.10866e-254	13.4844	-1.30626	0	37.6853	-1.30987
60904769	rs40348	7.80585e-260	-0.995555	-2.33129e-10	0	-2.08228	-2.33129e-10
60904910	rs10074348	6.90872e-259	1.90558	-0.720635	0	5.95797	-0.602388
60905732	rs139108012	5.74321e-260	-2.57512e-10	-1.30241	0	-2.57512e-10	-1.28534
60906047	rs116507965	2.47331e-258	2.4603	-2.33129e-10	0	10.7252	-2.33129e-10
60906114	rs6899122	5.89342e-259	1.02599	-2.33129e-10	0	8.22926	-2.33129e-10
60906140	rs13190528	7.52754e-254	13.923	-1.13937	0	32.6757	-1.14079
60906203	rs13172871	6.68043e-260	-1.15125	-2.33129e-10	0	-1.38032	-2.33129e-10
60906287	rs76457092	5.10499e-259	0.882374	-2.33129e-10	0	1.27442	-2.33129e-10
60906394	rs62365007	1.18217e-254	10.9324	-2.33129e-10	0	31.325	-2.33129e-10
60906664	rs77975443	3.12752e-252	17.8122	-1.30169	0	36.6372	-1.30536
60907364	rs11746072	3.9876e-255	9.84569	-2.33129e-10	0	24.161	-2.33129e-10
60907379	rs6869001	4.44585e-259	0.744126	-2.33129e-10	0	7.71168	-2.33129e-10
60907422	rs40151	7.59708e-260	-1.02266	-2.33129e-10	0	-2.0783	-2.33129e-10
60907480	rs36086	8.28419e-260	-0.93608	-2.33129e-10	0	-2.08971	-2.33129e-10
60907505	rs36087	8.28419e-260	-0.93608	-2.33129e-10	0	-2.08971	-2.33129e-10
60907760	rs55816286	4.77536e-259	0.815626	-2.33129e-10	0	1.2034	-2.33129e-10
60907801	rs895381	3.79572e-244	36.3102	-1.18537	0	68.4065	-1.21516
60907983	rs57608949	6.25773e-260	-1.21661	-2.33129e-10	0	-1.48727	-2.33129e-10
60908030	rs895382	5.71125e-243	39.0235	-1.18751	0	73.1468	-1.2174
60908182	rs57766303	6.15088e-260	-1.23383	-2.33129e-10	0	-1.50162	-2.33129e-10
60908855	rs42314	7.27663e-260	-1.06576	-2.33129e-10	0	-2.05098	-2.33129e-10
60909708	rs6880967	3.47089e-244	36.2347	-1.19938	0	68.3043	-1.22735
60909926	rs56257445	3.04905e-254	13.1906	-1.31066	0	35.5282	-1.30954
60910078	rs4699977	3.04837e-254	13.1906	-1.31088	0	35.5282	-1.31062
60910236	rs253183	7.04968e-260	-1.09745	-2.33129e-10	0	-2.04352	-2.33129e-10
60910890	rs253184	1.99724e-231	65.4814	-1.06508	0	138.832	-1.10904
60912128	rs80215756	6.69596e-260	-1.14892	-2.33129e-10	0	-1.43064	-2.33129e-10
60912151	rs12517746	7.36178e-254	14.0627	-1.30133	0	37.7059	-1.2963
60912533	rs140549449	2.2697e-259	0.0718042	-2.33129e-10	0	-1.34265	-2.33129e-10
60912736	rs2455386	1.01553e-234	57.898	-1.06583	0	122.217	-1.10244
60913434	rs144881081	6.10557e-260	-2.57512e-10	-1.24123	0	-2.57512e-10	-1.16021
60913439	rs74553869	6.52319e-260	-1.17507	-2.33129e-10	0	-1.45256	-2.33129e-10
60913855	rs76722243	3.8725e-259	0.606056	-2.33129e-10	0	0.980096	-2.33129e-10
60915216	rs4699978	8.70725e-256	9.53646	-1.21239	0	27.4032	-1.19973
60915534	rs253181	2.62329e-260	-2.086	-2.33129e-10	0	-1.62057	-2.33129e-10
60915601	rs34412127	8.19244e-256	8.26312	-2.33129e-10	0	19.8892	-2.33129e-10
60915618	rs71631903	5.51987e-260	-1.34208	-2.33129e-10	0	-0.712913	-2.33129e-10
60915652	rs79102123	7.22472e-260	-1.07292	-2.33129e-10	0	-1.36659	-2.33129e-10
60916032	rs2030892	6.42835e-250	23.1466	-1.31044	0	61.7407	-1.31019
60916900	rs253182	2.66764e-260	-2.06924	-2.33129e-10	0	-2.10394	-2.33129e-10
60917134	rs183900864	6.05069e-260	-2.57512e-10	-1.25026	0	-2.57512e-10	-1.20161
60917320	rs7735020	2.67018e-260	-2.06828	-2.33129e-10	0	-2.07274	-2.33129e-10
60918143	rs12518216	2.73497e-260	-1.68873	-0.35558	0	-1.32949	-0.31553
60918227	rs73760095	5.86128e-256	8.5103	-0.58202	0	30.3932	-0.614664
60918657	rs6861818	1.24728e-259	-0.599226	0.0723435	0	5.0784	-0.00538802
60918742	rs62365009	1.15332e-257	3.99997	-2.33129e-10	0	11.9836	-2.33129e-10
60918763	rs409912	8.38907e-261	-1.94944	-1.27664	0	-0.634659	-1.274
60919222	rs62365010	1.25541e-257	4.08479	-2.33129e-10	0	12.1123	-2.33129e-10
60919296	rs10053221	7.30093e-258	2.63064	0.912108	0	10.2599	0.813265
60919329	rs62365011	1.25541e-257	4.08479	-2.33129e-10	0	12.1123	-2.33129e-10
60919382	rs116800643	2.65722e-260	-2.07315	-2.33129e-10	0	-2.09188	-2.33129e-10
60919428	rs56300029	7.03677e-259	1.48752	-0.28421	0	7.20483	-0.255717
60920490	rs10063473	4.53389e-259	0.763735	-2.33129e-10	0	6.35205	-2.33129e-10
60920644	rs62365012	3.07554e-258	2.67822	-2.33129e-10	0	8.69849	-2.33129e-10
60920832	rs9291730	2.98627e-260	-2.06274	0.106338	0	-1.92825	0.105913
60921680	rs11951145	6.80753e-259	0.167545	1.00264	0	4.046	0.909124
60921861	rs11951156	1.68111e-259	-1.41613	1.18774	0	-0.0622021	1.07604
60922316	rs6883945	1.71314e-259	-1.41613	1.20662	0	-0.0622021	1.10903
60922355	rs6449539	1.79073e-259	-1.36417	1.19895	0	0.0266444	1.1015
60922674	rs142767720	1.85297e-257	4.47411	-2.33129e-10	0	15.9261	-2.33129e-10
60922922	rs77997006	1.997e-259	-2.57512e-10	-0.0561992	0	-2.57512e-10	0.16164
60923182	rs17426483	2.18516e-259	-0.65831	0.692153	0	2.5721	0.605205
60923475	rs36091	2.5627e-259	-0.210081	0.4033	0	1.62424	0.316241
60923990	rs36090	1.31008e-260	-1.48086	-1.29949	0	-1.51466	-1.29613
60925028	rs4413488	1.57756e-259	-1.4408	1.14884	0	-0.104868	1.05238
60925195	rs42881	2.95377e-257	5.42277	-0.48236	0	14.9377	-0.470154
60925427	rs138702446	2.6528e-260	-2.07481	-2.33129e-10	0	-2.0927	-2.33129e-10
60925532	rs36089	3.45524e-257	5.54419	-0.446971	0	15.1202	-0.434508
60925543	rs62365013	2.79274e-258	2.58176	-2.33129e-10	0	8.55327	-2.33129e-10
60925638	rs6871345	3.36727e-259	-0.729223	1.19548	0	1.83647	1.09811
60925717	rs56241055	2.14572e-258	1.26285	1.05536	0	7.06987	0.960775
60925743	rs141924830	2.69402e-260	-1.90752	-0.151875	0	0.877866	-0.154899
60925938	rs42880	1.93804e-259	-0.37209	0.285924	0	1.38454	0.201938
60926230	rs62365014	2.66358e-258	2.53441	-2.33129e-10	0	8.48179	-2.33129e-10
60926357	rs113176167	2.02482e-258	1.26285	0.997365	0	7.06987	0.903956
60927193	rs16893130	2.76284e-260	-2.03417	-2.33129e-10	0	-2.08709	-2.33129e-10
60928329	rs7727255	5.11602e-259	0.304985	0.579547	0	5.32143	0.495106
60928553	rs62365017	2.22308e-258	2.35363	-2.33129e-10	0	8.20778	-2.33129e-10
60928771	rs26914	1.50695e-260	-1.71698	-0.923362	0	0.5272	-0.891315
60928947	rs9291731	2.95366e-260	-1.9277	-0.0396823	0	0.797649	-0.0368827
60929864	rs116122638	1.17936e-259	-0.582873	-2.33129e-10	0	-1.19871	-2.33129e-10
60929982	rs26913	1.37957e-260	-1.88252	-0.846136	0	0.34105	-0.824872
60930305	rs36088	1.32795e-260	-1.77746	-0.98934	0	-0.154687	-0.956411
60930584	rs1910026	6.70189e-259	0.124771	1.02977	0	4.19016	0.942866
60930758	rs147834268	3.42404e-260	-1.81961	-2.33129e-10	0	-1.63082	-2.33129e-10
60930951	rs57300882	1.29214e-259	-1.70782	1.21628	0	-0.708625	1.13222
60931484	rs139021571	1.23031e-257	4.0646	-2.33129e-10	0	14.3151	-2.33129e-10
60931649	rs62365019	2.83568e-258	2.59702	-2.33129e-10	0	8.57628	-2.33129e-10
60932347	rs76375961	2.5551e-259	-2.57512e-10	0.190247	0	-2.57512e-10	0.438549
60932673	rs62365020	1.27076e-259	-1.74202	1.23379	0	-0.77348	1.13567
60932726	rs149610341	3.95879e-259	-2.57512e-10	0.628093	0	-2.57512e-10	0.500246
60933255	rs1354138	3.6469e-259	-0.576434	1.12247	0	2.11374	1.019
60933494	rs116584776	9.91325e-252	17.6641	-2.33129e-10	0	41.3236	-2.33129e-10
60934459	rs10073941	1.6234e-259	-1.40973	1.14641	0	-0.0367889	1.07203
60934902	rs146679984	1.08498e-258	1.6363	-2.33129e-10	0	6.70492	-2.33129e-10
60935028	rs62365021	2.57006e-258	2.49867	-2.33129e-10	0	8.42777	-2.33129e-10
60935451	rs17348492	7.7465e-259	0.393637	0.90576	0	4.91782	0.830603
60935907	rs12514870	1.15589e-257	5.15078	-1.14858	0	20.4412	-1.14926
60936095	rs26912	1.42463e-260	-2.06486	-0.63166	0	-1.38601	-0.738268
60936191	rs10514913	1.10929e-258	1.65846	-2.33129e-10	0	3.08197	-2.33129e-10
60936230	rs76091073	6.8318e-260	0.142328	-1.27117	0	1.68992	-1.30142
60936255	rs10514914	1.83296e-257	5.55182	-1.08856	0	4.21032	-1.08083
60936296	rs7715669	2.34405e-260	-1.03254	-1.16601	0	-1.97735	-1.15535
60936894	rs396712	4.29474e-260	-0.837958	-0.75508	0	1.86657	-0.847779
60936935	rs1867732	9.81639e-261	-2.02731	-1.04165	0	-1.47976	-1.009
60937072	rs55821052	7.42528e-259	0.757321	0.499725	0	0.714965	0.498315
60937921	rs78764712	7.28128e-260	-2.57512e-10	-1.06512	0	-2.57512e-10	-1.06766
60937931	rs62365023	2.13343e-260	-1.94027	-0.35243	0	-1.78458	-0.242448
60937964	rs16893212	5.78677e-260	-0.865305	-0.42955	0	0.593216	-0.540312
60938249	rs13174785	2.36576e-260	-1.85267	-0.336659	0	-2.06144	-0.186026
60939019	rs2455404	1.24293e-257	3.67524	0.399557	0	8.89454	0.237721
60939264	rs2441136	1.16243e-260	-2.00088	-0.899044	0	-2.04091	-1.0313
60939334	rs2455388	8.98081e-261	-2.09051	-1.06742	0	-2.10121	-1.01446
60939407	rs2463066	1.23285e-260	-2.01258	-0.828522	0	-2.03113	-0.977591
60939890	rs2455403	1.25051e-260	-2.00088	-0.826002	0	-2.04091	-0.973037
60939977	rs57617820	1.66786e-257	4.95952	-0.590648	0	13.0807	-0.566345
60940496	rs2937840	1.21599e-260	-2.0831	-0.771778	0	-1.86869	-0.927537
60940644	rs142514247	5.69479e-260	-2.57512e-10	-1.31088	0	-2.57512e-10	-1.31086
60940718	rs6899064	3.79732e-260	-2.10306	0.386932	0	-1.86245	0.281149
60940751	rs1880849	1.62813e-258	3.0874	-1.04523	0	7.9821	-1.0714
60940776	rs6880041	3.60234e-260	-2.10163	0.332785	0	-1.88022	0.22873
60941007	rs1569022	7.84952e-258	4.25968	-0.644482	0	10.8016	-0.621386
60941042	rs116690622	3.8787e-258	2.91024	-2.33129e-10	0	4.1596	-2.33129e-10
60941930	rs379212	1.13654e-260	-2.10375	-0.81869	0	-1.74807	-0.96163
60942192	rs444797	8.67915e-261	-2.09243	-1.09966	0	-2.05359	-1.05377
60942348	rs147696086	3.50583e-260	-1.796	-2.33129e-10	0	0.617391	-2.33129e-10
60942423	rs72761500	2.63674e-260	-2.08089	-2.33129e-10	0	-1.53645	-2.33129e-10
60944461	rs253486	1.25541e-260	-1.97477	-0.848197	0	-2.0587	-0.98879
60944590	rs253487	8.96028e-261	-2.10261	-1.0576	0	-2.08466	-0.998896
60944734	rs12654033	7.0141e-259	1.8755	-0.675418	0	7.10805	-0.658753
60944760	rs194139	7.62347e-259	2.40777	-1.12439	0	7.01434	-1.16265
60944856	rs12658207	5.73787e-259	1.68077	-0.681522	0	6.76045	-0.664937
60945612	rs253177	8.40087e-261	-2.07525	-1.14943	0	-2.0776	-1.09528
60946622	rs141033303	6.91739e-260	-2.57512e-10	-1.11639	0	-2.57512e-10	-1.1209
60947302	rs7728181	4.83898e-260	-2.09648	0.622758	0	-2.0311	0.52863
60947483	rs1501841	1.70153e-259	1.02469	-1.241	0	7.39764	-1.22225
60948989	rs403043	2.67098e-259	0.878034	-0.643434	0	2.22121	-0.607536
60949167	rs446275	2.34529e-259	0.74245	-0.637885	0	2.0576	-0.601841
60949237	rs7714841	2.02023e-260	-2.06778	-0.27944	0	-2.04215	-0.355705
60949939	rs13172214	7.74343e-260	-0.719837	-0.283748	0	0.662502	-0.350109
60949968	rs438600	3.23236e-259	1.08955	-0.66418	0	3.1072	-0.62314
60950211	rs11738335	2.1129e-260	-2.05283	-0.24954	0	-1.98089	-0.326924
60950429	rs12654405	1.9569e-259	1.06073	-1.13721	0	5.07959	-1.10844
60950489	rs138055741	7.26686e-260	-2.57512e-10	-1.0671	0	-2.57512e-10	-1.09204
60951124	rs424876	2.95017e-259	0.909719	-0.5757	0	2.71143	-0.531984
60951464	rs116750306	2.98568e-260	-1.9566	-2.33129e-10	0	-1.74096	-2.33129e-10
60951652	rs79828896	7.63694e-259	-2.57512e-10	1.28515	0	-2.57512e-10	1.36226
60951976	rs112532617	2.58044e-260	-2.10247	-2.33129e-10	0	-2.08976	-2.33129e-10
60952547	rs11750531	2.03625e-260	-2.04996	-0.289361	0	-1.97646	-0.373188
60952718	rs62365864	3.29323e-260	-1.85856	-2.33129e-10	0	-2.07373	-2.33129e-10
60953099	rs16893320	2.01708e-260	-2.04398	-0.304795	0	-1.96736	-0.387972
60953257	rs141195264	7.0556e-259	1.20598	-2.33129e-10	0	2.78441	-2.33129e-10
60953327	rs16893322	1.98737e-260	-2.03319	-0.330429	0	-1.95129	-0.412517
60953377	rs145597103	6.74562e-259	1.16105	-2.33129e-10	0	-0.251432	-2.33129e-10
60954719	rs16893327	5.41952e-259	1.98994	-1.04778	0	6.75637	-1.00949
60955488	rs115627623	2.72718e-258	2.55801	-2.33129e-10	0	9.2915	-2.33129e-10
60956220	rs35438183	1.52541e-260	-2.01198	-0.616185	0	-1.92079	-0.666847
60956627	rs554052	2.79714e-259	0.927813	-0.64706	0	2.71322	-0.608701
60956901	rs12522477	4.51155e-259	1.85003	-1.09123	0	6.57811	-1.05901
60956930	rs144806714	8.71737e-260	-2.57512e-10	-0.885111	0	-2.57512e-10	-0.930459
60957135	rs430637	1.5911e-260	-2.10246	-0.483546	0	-1.74708	-0.581456
60957472	rs16875007	3.16313e-259	1.49682	-1.0931	0	6.08079	-1.06101
60958376	rs143556834	3.9271e-260	-1.68253	-2.33129e-10	0	-1.9961	-2.33129e-10
60958406	rs117217701	2.5619e-259	-2.57512e-10	0.192906	0	-2.57512e-10	0.177087
60959461	rs2280686	9.85157e-259	2.62216	-1.08238	0	8.44034	-1.05824
60959491	rs40148	1.12711e-258	2.33354	-0.659135	0	5.47529	-0.624045
60959722	rs77316617	6.90546e-259	1.91772	-0.733251	0	1.00549	-0.709801
60959834	rs80009853	5.86068e-260	-2.57512e-10	-1.28216	0	-2.57512e-10	-1.25907
60960063	rs4700422	8.12246e-259	2.44034	-1.09355	0	8.16788	-1.07438
60960544	rs36032	8.58015e-261	-1.97953	-1.22403	0	-2.09013	-1.22767
60960545	rs77062879	1.05926e-259	-2.57512e-10	-0.690276	0	-2.57512e-10	-0.701505
60960727	rs36033	9.71485e-259	1.52062	0.00519166	0	4.10177	-0.0524643
60960764	rs4700423	8.06339e-259	2.44034	-1.10085	0	8.16788	-1.082
60961055	rs72763310	2.6186e-260	-2.08779	-2.33129e-10	0	-2.1039	-2.33129e-10
60961396	rs40345	1.44302e-260	-2.10048	-0.583216	0	-1.92645	-0.675684
60961978	rs41180	1.24385e-258	2.33354	-0.560583	0	5.47529	-0.516927
60962479	rs36035	3.01788e-260	-1.94588	-2.33129e-10	0	-0.471899	-2.33129e-10
60962703	rs16893398	9.22867e-259	2.65388	-1.17941	0	8.4877	-1.16084
60962766	rs13175381	9.9427e-261	-1.98531	-1.07086	0	-1.84945	-1.11695
60962948	rs2441134	1.70409e-260	-2.10235	-0.415043	0	-1.9101	-0.532985
60962986	rs6883938	9.64987e-261	-1.98531	-1.10076	0	-1.84945	-1.14372
60963231	rs2455486	8.05737e-259	1.44336	-0.104612	0	3.98332	-0.159783
60963675	rs4700424	9.40219e-261	-2.00691	-1.10516	0	-1.93881	-1.15473
60963676	rs115121272	1.88409e-257	4.49077	-2.33129e-10	0	5.5582	-2.33129e-10
60963848	rs1467350	5.8995e-259	1.13582	-0.108793	0	3.3611	-0.16651
60964335	rs1664960	1.10379e-258	2.15754	-0.504054	0	5.23184	-0.46182
60964939	rs2280687	8.64826e-259	2.60433	-1.19482	0	8.45247	-1.18165
60965517	rs414976	6.69621e-259	1.36209	-0.208397	0	3.90613	-0.263641
60965868	rs388585	2.63632e-260	-2.08104	-2.33129e-10	0	-1.21998	-2.33129e-10
60965899	rs446248	1.09201e-258	2.17084	-0.528073	0	5.27678	-0.486464
60966232	rs149976632	6.82793e-260	-1.12941	-2.33129e-10	0	-1.51345	-2.33129e-10
60967801	rs11741636	9.68997e-261	-1.92269	-1.15923	0	-1.76081	-1.19537
60968475	rs36049	1.0057e-260	-1.95018	-1.09457	0	-2.07931	-1.10034
60968762	rs26911	1.99213e-258	2.74978	-0.505839	0	6.33569	-0.479543
60968872	rs16893470	8.5057e-259	2.63282	-1.23993	0	8.49511	-1.22955
60969943	rs36072	7.03485e-259	1.75764	-0.554607	0	5.49336	-0.534667
60970937	rs148839574	6.40057e-260	-2.57512e-10	-1.19404	0	-2.57512e-10	-1.23244
60971051	rs12523615	6.82874e-259	2.17042	-0.997121	0	8.48248	-0.935346
60971119	rs12518552	1.49586e-259	0.870248	-1.21539	0	6.43839	-1.20905
60971732	rs432733	1.88422e-260	-2.08791	-0.329011	0	-1.46985	-0.351788
60971778	rs410850	1.32009e-260	-1.92392	-0.848813	0	-2.08894	-0.840002
60971822	rs7704929	8.48149e-261	-2.09797	-1.11716	0	-2.09688	-1.13965
60972283	rs11746049	9.45291e-261	-1.92403	-1.18266	0	-1.79977	-1.19328
60972390	rs389441	3.10016e-258	0.159266	2.52693	0	1.77466	2.65368
60973066	rs115251332	2.59019e-260	-2.0987	-2.33129e-10	0	-2.07853	-2.33129e-10
60973115	rs147265953	2.9348e-260	-1.97379	-2.33129e-10	0	-1.30079	-2.33129e-10
60973167	rs12659270	7.06651e-260	-2.57512e-10	-1.09506	0	-2.57512e-10	-1.10259
60973297	rs391101	8.3085e-261	-2.01703	-1.2187	0	-1.74743	-1.19908
60973577	rs11747208	9.12218e-261	-1.91849	-1.22382	0	-1.79257	-1.2301
60974063	rs11750644	9.49973e-261	-1.91285	-1.1889	0	-1.78528	-1.19798
60974357	rs6880870	3.60627e-260	-0.714622	-1.05313	0	1.54859	-1.01353
60974920	rs16893553	9.5821e-261	-1.89008	-1.20304	0	-1.75606	-1.21157
60975484	rs6896690	9.66935e-261	-1.87077	-1.21329	0	-1.66709	-1.22692
60976083	rs10514916	5.01165e-260	-0.713469	-0.725196	0	1.96259	-0.688695
60976610	rs1501845	9.11074e-261	-1.95413	-1.18943	0	-1.85038	-1.19958
60976677	rs72647204	1.05864e-260	-2.10382	-0.88962	0	-1.66692	-0.906944
60977098	rs13156487	9.17413e-261	-1.94902	-1.1876	0	-1.84375	-1.19783
60977920	rs39695	2.50859e-260	-2.02088	-0.109828	0	-2.03555	-0.16722
60978374	rs4700425	5.08272e-260	-0.729885	-0.694698	0	1.93448	-0.657273
60978500	rs16893642	5.08272e-260	-0.729885	-0.694698	0	1.93448	-0.657273
60978590	rs73111252	1.39464e-258	-1.05359	2.94096	0	-1.23842	3.0196
60979230	rs4700426	3.05506e-260	-2.07761	0.143981	0	-1.3848	0.18479
60979340	rs4700427	5.21785e-260	-0.716322	-0.682023	0	1.93695	-0.644221
60980549	rs4145723	5.14756e-260	-0.729885	-0.682023	0	1.93448	-0.644221
60981186	rs16893676	1.6082e-258	-1.0148	3.04465	0	-1.20318	3.12424
60981850	rs16893680	5.35398e-260	-0.696954	-0.675636	0	1.9908	-0.637645
60982103	rs201559987	6.6635e-260	-2.57512e-10	-1.15378	0	-2.57512e-10	-1.1602
60982578	rs16893684	5.44368e-260	-0.680339	-0.675636	0	2.0191	-0.637645
60982612	rs74405117	1.79105e-259	-0.165041	-2.33129e-10	0	2.33742	-2.33129e-10
60982841	rs16893687	1.03111e-260	-2.09673	-0.923056	0	-1.82094	-0.939671
60983027	rs13188780	2.96133e-260	-2.07761	0.112818	0	-1.3848	0.132726
60983430	rs6882777	2.96133e-260	-2.07761	0.112818	0	-1.3848	0.132726
60983499	rs76767126	6.75772e-260	-2.57512e-10	-1.13974	0	-2.57512e-10	-1.14644
60983692	rs60167838	1.62276e-258	-0.995143	3.03401	0	-1.1853	3.1135
60983838	rs402996	3.98128e-260	-2.01389	0.345067	0	-2.04163	0.375317
60983945	rs16893701	5.00986e-260	-0.762419	-0.676603	0	1.87856	-0.631679
60984143	rs76879835	5.29504e-260	-0.713469	-0.670191	0	1.96259	-0.625044
60984261	rs377667	4.04359e-260	-2.01389	0.360596	0	-2.04163	0.390987
60985047	rs73111286	2.11455e-258	-0.974322	3.27791	0	-1.16634	3.36954
60985418	rs58983571	5.12452e-260	-0.746201	-0.670191	0	1.90647	-0.625044
60985473	rs112211019	1.29343e-258	1.81203	-2.33129e-10	0	1.84373	-2.33129e-10
60985699	rs13175459	1.10596e-260	-1.92219	-1.02753	0	-1.80928	-0.994531
60985739	rs116504822	5.32663e-258	3.22746	-2.33129e-10	0	10.9989	-2.33129e-10
60986143	rs381182	3.98455e-260	-2.0368	0.368799	0	-2.01949	0.399265
60986181	rs1501844	5.40344e-260	-0.764555	-0.598839	0	1.87488	-0.551286
60986193	rs1501843	5.44031e-260	-0.764555	-0.592037	0	1.87488	-0.544262
60986646	rs409465	4.0924e-260	-2.03401	0.392708	0	-2.02257	0.423388
60986698	rs58324429	2.22866e-258	-0.964341	3.32048	0	-1.15724	3.41254
60987340	rs11743540	3.19636e-260	-2.05597	0.16755	0	-1.28532	0.187836
60988124	rs79069878	7.0944e-260	-2.57512e-10	-1.09112	0	-2.57512e-10	-1.09872
60988406	rs1393176	2.20878e-258	-0.995143	3.34232	0	-1.1853	3.43459
60988579	rs1393175	2.27582e-258	-0.954317	3.3314	0	-1.1481	3.42356
60988939	rs4472220	2.28236e-258	-0.98426	3.36421	0	-1.17539	3.4567
60988963	rs181044913	3.83487e-259	0.596292	-2.33129e-10	0	0.103067	-2.33129e-10
60989166	rs55680328	5.18634e-260	-0.746201	-0.6582	0	1.90647	-0.612639
60989252	rs1604441	5.18634e-260	-0.746201	-0.6582	0	1.90647	-0.612639
60989461	rs1604440	5.27166e-260	-0.729885	-0.6582	0	1.93448	-0.612639
60989543	rs1580860	4.33276e-260	-1.96408	0.379855	0	-2.03532	0.41042
60989596	rs1580859	1.12491e-260	-2.09389	-0.838836	0	-1.83703	-0.860856
60990307	rs59222977	2.38275e-258	-0.995143	3.41814	0	-1.1853	3.51115
60990426	rs73113106	2.35667e-258	-0.995143	3.40713	0	-1.1853	3.50004
60990953	rs11740126	1.08734e-260	-1.91085	-1.05585	0	-1.79489	-1.0245
60991072	rs2937830	3.25709e-260	-2.06924	0.199645	0	-1.3435	0.22015
60991282	rs140341403	8.90958e-260	-0.863302	-2.33129e-10	0	0.188573	-2.33129e-10
60991392	rs1393174	3.38286e-260	-2.06924	0.237533	0	-1.3435	0.258292
60992170	rs2937831	4.94301e-260	-0.761921	-0.690533	0	1.87942	-0.646097
60992275	rs115475530	9.96469e-260	-0.751381	-2.33129e-10	0	-1.61434	-2.33129e-10
60992367	rs2950219	5.04194e-260	-0.730144	-0.702494	0	1.93403	-0.658481
60992452	rs7722134	1.07302e-260	-1.91656	-1.06339	0	-1.80213	-1.03249
60992571	rs12654255	6.78961e-260	-2.57512e-10	-1.13504	0	-2.57512e-10	-1.14183
60992779	rs34055564	6.6784e-260	-1.15155	-2.33129e-10	0	0.858201	-2.33129e-10
60992856	rs12654292	1.11455e-257	0.514914	3.45087	0	0.999751	3.53092
60993594	rs2030888	3.28826e-260	-1.66513	-0.194936	0	-0.123997	-0.065674
60993656	rs153384	6.33065e-260	-1.27595	0.070919	0	-1.83141	-0.0127268
60994164	rs2950220	6.23054e-260	-0.920546	-0.300421	0	0.955951	-0.175387
60994493	rs74428954	6.87035e-260	-2.57512e-10	-1.12321	0	-2.57512e-10	-1.13023
60994693	rs76567284	2.51357e-258	-1.33806	3.81451	0	-2.02649	3.9494
60994698	rs79474763	2.44449e-258	-1.36593	3.81451	0	-2.03518	3.9494
60994816	rs2937832	3.80802e-260	-2.01838	0.305059	0	-1.19695	0.239329
60994828	rs11743702	1.03185e-260	-1.99026	-1.02881	0	-1.95015	-0.998007
60994867	rs11747263	1.03646e-260	-1.98581	-1.02881	0	-1.94497	-0.998007
60995037	rs13186555	1.02183e-260	-1.98126	-1.04757	0	-1.93971	-1.01778
60995113	rs74782763	2.44449e-258	-1.36593	3.81451	0	-2.03518	3.9494
60995211	rs2950221	4.50686e-260	-0.777569	-0.767259	0	1.00748	-0.708441
60995261	rs2974452	6.47214e-260	-0.874139	-0.308784	0	1.0303	-0.193252
60995351	rs253180	3.41472e-260	-2.02088	0.198548	0	-2.03555	0.145529
60995530	rs4700429	9.90471e-261	-2.00312	-1.05688	0	-1.96517	-1.02939
60995876	rs6870236	9.86056e-261	-1.99492	-1.06955	0	-1.95969	-1.04274
60996142	rs13163936	9.72971e-261	-2.00339	-1.07444	0	-1.96946	-1.04789
60996988	rs253531	3.19852e-260	-1.88774	-2.33129e-10	0	-1.92458	-2.33129e-10
60997309	rs4700430	9.77889e-261	-2.00079	-1.072	0	-1.9171	-1.04532
60997459	rs115586823	4.9903e-258	3.16224	-2.33129e-10	0	5.6642	-2.33129e-10
60997490	rs253532	3.55009e-260	-1.50109	-0.282369	0	0.233986	-0.326052
60997641	rs253533	3.0719e-260	-1.92813	-2.33129e-10	0	-1.96439	-2.33129e-10
60998088	rs253534	2.57718e-260	-2.10373	-2.33129e-10	0	-1.94266	-2.33129e-10
60998679	rs11748959	9.54595e-261	-2.0126	-1.08429	0	-1.93312	-1.05829
60998732	rs16893881	2.79841e-260	-2.02138	-2.33129e-10	0	-0.696898	-2.33129e-10
60998978	rs253535	2.21158e-260	-1.46091	-0.795813	0	0.312478	-0.862939
60999030	rs12517109	9.47671e-261	-2.00079	-1.10339	0	-1.9171	-1.07848
60999190	rs973471	8.66025e-261	-2.10255	-1.09172	0	-1.67878	-1.14907
60999360	rs12520360	9.35377e-261	-2.00483	-1.11241	0	-1.92713	-1.08802
60999768	rs436696	3.62274e-260	-1.7632	-2.33129e-10	0	-1.74668	-2.33129e-10
60999961	rs74835233	6.93787e-260	-2.57512e-10	-1.11344	0	-2.57512e-10	-1.12064
61001389	rs13156637	1.03201e-260	-2.04169	-0.977226	0	-1.9778	-0.916566
61001546	rs153377	1.04793e-260	-1.94463	-1.05898	0	-2.08117	-1.09555
61002359	rs153378	1.38105e-260	-1.50321	-1.22438	0	0.212689	-1.24522
61002384	rs112982560	3.10812e-260	-1.91641	-2.33129e-10	0	-1.76477	-2.33129e-10
61002694	rs1032750	1.08265e-259	-1.42774	0.759305	0	-0.441323	0.963135
61002747	rs1501842	5.79302e-260	-1.94856	0.654789	0	-1.61548	0.841798
61002805	rs153379	4.33594e-260	-1.58349	-2.33129e-10	0	-1.50659	-2.33129e-10
61003342	rs4699979	9.71833e-261	-2.03501	-1.044	0	-1.96835	-0.996133
61003422	rs4699980	9.75411e-261	-2.0206	-1.05472	0	-1.94843	-1.00779
61003594	rs145150374	1.07455e-259	-0.67594	-2.33129e-10	0	-1.15089	-2.33129e-10
61003632	rs116834412	1.07784e-257	3.93229	-2.33129e-10	0	12.3104	-2.33129e-10
61003695	rs4700432	9.65998e-261	-2.03839	-1.04663	0	-1.97312	-0.998997
61004103	rs153380	4.10698e-260	-1.63774	-2.33129e-10	0	-1.57155	-2.33129e-10
61004249	rs74354172	6.37461e-260	-2.57512e-10	-1.19811	0	-2.57512e-10	-1.18773
61004446	rs17429209	1.04202e-260	-2.02798	-0.981295	0	-1.95856	-0.928327
61005429	rs13170002	9.93568e-261	-2.01289	-1.044	0	-1.93795	-0.996133
61005501	rs4700433	9.96203e-261	-2.01289	-1.04135	0	-1.93795	-0.993257
61005570	rs139242753	6.40594e-260	-2.57512e-10	-1.1932	0	-2.57512e-10	-1.18261
61005815	rs7381041	6.56732e-260	-1.95395	0.785624	0	-1.62506	0.978618
61006279	rs142112157	2.7605e-260	-2.03502	-2.33129e-10	0	-1.30562	-2.33129e-10
61006885	rs11738494	1.03776e-260	-2.03501	-0.978359	0	-1.96835	-0.925163
61007266	rs860648	3.33236e-259	0.455836	-2.33129e-10	0	1.14927	-2.33129e-10
61007313	rs138312191	5.77681e-260	-2.57512e-10	-1.29658	0	-2.57512e-10	-1.27656
61007335	rs77191465	6.70778e-258	-0.667996	4.126	0	-1.66203	4.12071
61007446	rs13160822	2.21524e-260	-1.33971	-0.915355	0	-1.16971	-0.857518
61007721	rs12519720	2.21524e-260	-1.33971	-0.915355	0	-1.16971	-0.857518
61007823	rs12519709	2.20705e-260	-1.3505	-0.908273	0	-1.18164	-0.855463
61007830	rs12522405	2.2148e-260	-1.31791	-0.937352	0	-1.14563	-0.886425
61008306	rs6872706	2.05931e-260	-1.38346	-0.944598	0	-1.21815	-0.888866
61008687	rs78790340	5.05866e-258	-0.676195	3.85204	0	-1.66657	3.85802
61008937	rs77551024	2.97313e-259	0.341772	-2.33129e-10	0	-1.30722	-2.33129e-10
61010558	rs79592822	2.1339e-257	5.26898	-0.653701	0	13.2201	-0.559962
61010605	rs1123763	2.31053e-260	-1.32885	-0.884098	0	-1.15771	-0.827001
61010938	rs12521924	2.28146e-260	-1.31791	-0.907701	0	-1.14563	-0.852154
61011059	rs153375	1.30718e-260	-1.53244	-1.25012	0	0.154922	-1.26815
61011112	rs13159935	2.14466e-260	-1.3666	-0.920848	0	-1.19946	-0.866185
61011200	rs12514378	2.14466e-260	-1.3666	-0.920848	0	-1.19946	-0.866185
61011419	rs149080	1.29951e-260	-1.53244	-1.256	0	0.154922	-1.27306
61011817	rs76533674	6.77099e-260	-1.13778	-2.33129e-10	0	3.17083	-2.33129e-10
61011863	rs72763351	1.55571e-259	-0.305912	-2.33129e-10	0	-0.715538	-2.33129e-10
61012159	rs2937626	1.28096e-259	-1.66724	1.16701	0	-0.934878	1.38956
61012342	rs153428	9.16095e-261	-1.92573	-1.21233	0	-2.08759	-1.23573
61012655	rs78104792	9.03202e-258	-0.868346	4.62386	0	-1.76982	4.63028
61012775	rs251895	2.72951e-259	0.858357	-0.602078	0	1.78214	-0.652911
61012890	rs166142	1.27309e-260	-1.54203	-1.26695	0	0.135825	-1.28205
61013268	rs13154578	2.28719e-260	-1.32885	-0.894252	0	-1.15771	-0.837816
61013371	rs12651926	6.0244e-260	-2.57512e-10	-1.25461	0	-2.57512e-10	-1.24722
61013420	rs149856525	6.06468e-260	-2.57512e-10	-1.24795	0	-2.57512e-10	-1.24014
61013725	rs16894149	1.04572e-257	-0.745286	4.64731	0	-1.70443	4.65374
61013730	rs79724801	5.74115e-258	3.3024	-2.33129e-10	0	5.77327	-2.33129e-10
61013776	rs11738462	2.33597e-260	-1.31791	-0.884089	0	-1.14563	-0.82699
61014119	rs74288889	1.06563e-257	-0.836155	4.75704	0	-1.75298	4.76353
61014425	rs9291733	1.66402e-259	-1.65903	1.42042	0	-0.937021	1.62258
61015098	rs7447792	8.8065e-260	-2.10265	1.22771	0	-2.04724	1.46978
61016374	rs436985	3.29686e-260	-0.56843	-1.28903	0	3.49549	-1.26296
61016822	rs75608659	1.37383e-258	1.87234	-2.33129e-10	0	7.43611	-2.33129e-10
61017073	rs425209	1.82782e-260	-1.37843	-1.06887	0	-1.04325	-1.10444
61017131	rs2202118	2.82583e-260	-1.33015	-0.681482	0	2.77669	-0.596776
61017508	rs436685	1.81764e-260	-1.37843	-1.07445	0	-1.04325	-1.10959
61017763	rs13186290	2.79506e-260	-1.3411	-0.681482	0	2.74913	-0.596776
61018382	rs77436227	2.62417e-260	-2.08566	-2.33129e-10	0	-2.02298	-2.33129e-10
61018620	rs116393446	3.70714e-258	2.865	-2.33129e-10	0	5.27289	-2.33129e-10
61018787	rs112014854	2.58212e-258	2.50335	-2.33129e-10	0	4.83075	-2.33129e-10
61018790	rs113801601	3.25944e-258	2.7363	-2.33129e-10	0	5.11588	-2.33129e-10
61018803	rs78901512	2.48733e-258	2.46595	-2.33129e-10	0	4.78484	-2.33129e-10
61019045	rs834262	1.75564e-260	-1.38936	-1.09823	0	-1.05648	-1.13148
61019225	rs13154864	2.74327e-260	-1.35197	-0.689314	0	2.72166	-0.605121
61019282	rs147726259	3.76737e-258	2.88112	-2.33129e-10	0	2.87668	-2.33129e-10
61019309	rs834261	1.77571e-260	-1.37843	-1.0978	0	-1.04325	-1.12746
61019422	rs863069	1.49922e-260	-1.54463	-1.10085	0	-1.36542	-1.13389
61019449	rs148929935	4.48242e-260	-1.55027	-2.33129e-10	0	-1.75022	-2.33129e-10
61019612	rs514754	2.56087e-260	-1.00147	-1.10861	0	-1.05173	-1.14101
61019728	rs75712000	3.14974e-258	2.70206	-2.33129e-10	0	5.07405	-2.33129e-10
61019894	rs77564789	3.14974e-258	2.70206	-2.33129e-10	0	5.07405	-2.33129e-10
61020097	rs75272172	3.14974e-258	2.70206	-2.33129e-10	0	5.07405	-2.33129e-10
61020250	rs60256764	5.96258e-260	-2.57512e-10	-1.26493	0	-2.57512e-10	-1.28719
61020329	rs6449548	8.80857e-260	-2.09713	1.22242	0	-1.94376	1.48113
61020372	rs78401138	3.11084e-258	2.68963	-2.33129e-10	0	5.05887	-2.33129e-10
61020428	rs80125237	7.60461e-260	-2.57512e-10	-1.02168	0	-2.57512e-10	-0.98486
61020766	rs113999872	3.70714e-258	2.865	-2.33129e-10	0	5.27289	-2.33129e-10
61020822	rs10514917	7.62564e-260	-2.57512e-10	-1.01891	0	-2.57512e-10	-0.981927
61020933	rs418524	1.76316e-260	-1.37904	-1.10429	0	-1.03156	-1.13704
61020947	rs62365884	3.51662e-260	-1.79293	-2.33129e-10	0	-1.63984	-2.33129e-10
61020971	rs116408217	4.94131e-260	-1.4528	-2.33129e-10	0	-1.67153	-2.33129e-10
61021050	rs1550822	2.66211e-260	-1.39466	-0.676652	0	2.61255	-0.591632
61021148	rs75518630	3.03087e-258	2.66359	-2.33129e-10	0	5.02702	-2.33129e-10
61021202	rs377054	1.78645e-260	-1.36852	-1.10168	0	-1.03128	-1.13465
61021217	rs377870	3.1589e-260	-1.90021	-2.33129e-10	0	-1.55192	-2.33129e-10
61021276	rs79396374	2.99358e-258	2.65121	-2.33129e-10	0	5.01188	-2.33129e-10
61021332	rs421579	1.78645e-260	-1.36852	-1.10168	0	-1.03128	-1.13465
61021402	rs432999	8.3506e-261	-2.06214	-1.16854	0	-2.03182	-1.19549
61021440	rs78516540	2.16613e-259	-2.57512e-10	0.025097	0	-2.57512e-10	0.286959
61021484	rs446297	1.88201e-258	2.18708	-2.33129e-10	0	0.46338	-2.33129e-10
61021808	rs428890	2.31781e-258	2.39536	-2.33129e-10	0	0.648703	-2.33129e-10
61021907	rs472106	8.33442e-261	-2.06214	-1.17048	0	-2.03182	-1.19723
61022033	rs144776692	3.5657e-258	2.8261	-2.33129e-10	0	5.22547	-2.33129e-10
61022039	rs436969	1.75231e-260	-1.36852	-1.12097	0	-1.03128	-1.15232
61022057	rs376924	1.93638e-258	2.21556	-2.33129e-10	0	0.485422	-2.33129e-10
61022650	rs115752065	1.30535e-257	4.81929	-0.695491	0	12.5847	-0.646121
61022652	rs1466011	8.31162e-261	-2.05643	-1.17893	0	-2.02437	-1.20483
61022763	rs1466012	1.80942e-260	-1.34626	-1.11117	0	-1.00442	-1.14335
61022962	rs116688467	1.26525e-257	4.79794	-0.705339	0	12.5536	-0.656358
61023201	rs7446832	1.0165e-259	-2.10024	1.36875	0	-1.96063	1.63465
61023320	rs16894269	7.10974e-260	-2.57512e-10	-1.08896	0	-2.57512e-10	-1.05658
61023736	rs1077766	2.88115e-258	2.61293	-2.33129e-10	0	4.96504	-2.33129e-10
61023981	rs153381	1.91495e-260	-1.30071	-1.10003	0	-0.949692	-1.13313
61024461	rs67223734	3.5816e-260	-1.77462	-2.33129e-10	0	2.10345	-2.33129e-10
61024554	rs149328	1.86666e-260	-1.32365	-1.10263	0	-0.977225	-1.13552
61024594	rs149127	1.91946e-260	-1.30071	-1.09767	0	-0.949692	-1.13097
61024764	rs79269796	6.98913e-260	-2.57512e-10	-1.10607	0	-2.57512e-10	-1.07492
61025082	rs4699982	2.74246e-260	-1.44087	-0.600704	0	2.65979	-0.510893
61025254	rs153382	2.027e-260	-1.26567	-1.07821	0	-0.907759	-1.10175
61025371	rs153383	2.19962e-258	2.34302	-2.33129e-10	0	0.3951	-2.33129e-10
61025914	rs72763363	2.65524e-260	-2.07389	-2.33129e-10	0	-1.98248	-2.33129e-10
61025943	rs2937834	8.80118e-260	0.29178	-1.16732	0	-1.13525	-1.18575
61025954	rs2937835	8.7632e-260	0.29178	-1.17165	0	-1.13525	-1.18979
61026060	rs116591423	5.72412e-258	3.97556	-0.676135	0	10.7082	-0.62601
61026362	rs10037329	5.69615e-258	3.29453	-2.33129e-10	0	5.855	-2.33129e-10
61026409	rs185227	6.27662e-260	-1.2136	-2.33129e-10	0	-2.06978	-2.33129e-10
61026502	rs1472616	5.77193e-258	3.30775	-2.33129e-10	0	5.87104	-2.33129e-10
61026589	rs253179	6.36239e-260	-1.20003	-2.33129e-10	0	-2.06708	-2.33129e-10
61027025	rs62365886	2.93208e-260	-1.97472	-2.33129e-10	0	-2.10251	-2.33129e-10
61027042	rs2950218	1.0858e-260	-2.05912	-0.908995	0	-1.17859	-0.837918
61027143	rs834535	6.59668e-260	-1.16386	-2.33129e-10	0	-2.05699	-2.33129e-10
61027198	rs115677291	5.15916e-258	3.19551	-2.33129e-10	0	5.67443	-2.33129e-10
61027287	rs2937836	6.59668e-260	-1.16386	-2.33129e-10	0	-2.05699	-2.33129e-10
61027506	rs75406627	4.39871e-258	3.03605	-2.33129e-10	0	5.48098	-2.33129e-10
61027674	rs2937624	2.33019e-258	2.40069	-2.33129e-10	0	0.240879	-2.33129e-10
61028302	rs141165539	4.34293e-258	3.02329	-2.33129e-10	0	5.46548	-2.33129e-10
61028333	rs78750435	4.76244e-258	3.1155	-2.33129e-10	0	5.57743	-2.33129e-10
61028528	rs376874	3.98043e-258	2.93613	-2.33129e-10	0	0.827516	-2.33129e-10
61028529	rs396169	3.86049e-258	2.90554	-2.33129e-10	0	0.804195	-2.33129e-10
61028575	rs1880851	3.82224e-260	-1.12723	-0.582365	0	0.784585	-0.491437
61028857	rs114854022	3.59331e-258	2.83381	-2.33129e-10	0	5.23487	-2.33129e-10
61029525	rs6873285	3.11974e-260	-1.3556	-0.557078	0	1.03396	-0.464631
61029813	rs16894355	7.60004e-260	-2.57512e-10	-1.02228	0	-2.57512e-10	-0.985498
61029814	rs79923003	1.6291e-259	-0.259816	-2.33129e-10	0	4.72776	-2.33129e-10
61029912	rs76153370	3.07143e-257	0.42056	4.55891	0	2.37184	4.68058
61030356	rs6897695	3.22451e-257	0.405836	4.62227	0	2.35223	4.74459
61030432	rs6449549	5.70874e-255	7.28292	2.92157	0	16.6876	2.95038
61030558	rs2880045	3.58679e-260	-1.28232	-0.490851	0	1.18223	-0.394544
61030954	rs2974454	1.09132e-259	0.459318	-1.11977	0	-1.02178	-1.14308
61031124	rs168802	3.39381e-258	2.77669	-2.33129e-10	0	0.706226	-2.33129e-10
61031368	rs112111105	2.89338e-260	-1.988	-2.33129e-10	0	-2.09222	-2.33129e-10
61032137	rs111603762	3.0924e-258	2.68369	-2.33129e-10	0	3.58968	-2.33129e-10
61033393	rs1979016	1.64e-259	-2.10296	1.84981	0	-1.57486	2.04477
61033487	rs1983049	2.01615e-258	3.37374	-1.1178	0	4.36756	-1.05406
61033627	rs79448121	3.53255e-260	-1.78841	-2.33129e-10	0	-0.675713	-2.33129e-10
61034313	rs6449550	2.08786e-257	0.13123	4.46223	0	0.789652	4.65526
61034668	rs6449551	3.71515e-257	0.462487	4.70726	0	2.97155	4.9043
61035450	rs17430144	1.50895e-257	5.57855	-1.30981	0	11.5058	-1.3105
61035590	rs921038	6.67134e-259	2.45967	-1.3097	0	6.353	-1.31026
61035802	rs4700434	9.13551e-261	-2.04855	-1.0923	0	1.61395	-1.07918
61036023	rs116251515	1.5641e-257	5.61406	-1.30943	0	11.5531	-1.31026
61036436	rs16894458	1.82063e-257	-0.147291	4.6038	0	1.60376	4.79916
61037631	rs13172013	8.62285e-261	-2.04041	-1.15819	0	2.09593	-1.13552
61038369	rs34404532	8.07377e-261	-1.97101	-1.29339	0	-1.8971	-1.28885
61038380	rs116653632	1.34022e-259	-0.455009	-2.33129e-10	0	-0.208886	-2.33129e-10
61038510	rs13177369	9.22897e-261	-1.98875	-1.14191	0	1.80949	-1.11811
61038945	rs116436091	3.13703e-258	3.73248	-1.03447	0	9.07245	-0.995166
61039041	rs149961455	1.88297e-257	5.7999	-1.30972	0	11.7999	-1.31045
61039227	rs75609533	2.87846e-258	2.612	-2.33129e-10	0	2.12791	-2.33129e-10
61039326	rs6890547	3.28536e-257	0.378837	4.66797	0	2.31623	4.86437
61039466	rs74543735	1.991e-257	5.85568	-1.30972	0	11.8739	-1.31045
61039870	rs1002115	1.49193e-260	-1.41726	-1.23309	0	5.62131	-1.21669
61040028	rs76026093	1.36853e-259	-0.434106	-2.33129e-10	0	-1.14456	-2.33129e-10
61042082	rs116748621	2.18548e-257	5.94966	-1.3105	0	11.9983	-1.31085
61042352	rs1037106	1.0837e-259	0.399412	-1.06688	0	-1.56966	-1.04447
61042594	rs77425774	8.01528e-260	-2.57512e-10	-0.969079	0	-2.57512e-10	-0.929152
61042855	rs11745987	2.31155e-257	6.00593	-1.31068	0	12.0727	-1.31049
61043057	rs16894565	8.04219e-260	-2.57512e-10	-0.965728	0	-2.57512e-10	-0.925612
61043308	rs6873040	1.38334e-260	-1.66162	-1.06431	0	-1.79142	-1.02201
61043431	rs149909559	4.76199e-260	-1.48976	-2.33129e-10	0	2.53955	-2.33129e-10
61043566	rs1847015	9.83288e-261	-2.06079	-1.00649	0	1.68049	-0.950421
61043596	rs1501848	9.66253e-260	0.27178	-1.05395	0	-1.63509	-1.04509
61043851	rs146663012	6.53524e-258	3.43195	-2.33129e-10	0	10.6676	-2.33129e-10
61044083	rs16894569	1.393e-257	-0.119649	4.30843	0	1.64177	4.49889
61044410	rs2937623	4.93901e-260	-2.03336	0.580093	0	-1.95619	0.708811
61045161	rs117015787	2.4498e-257	6.0642	-1.31087	0	12.1498	-1.31089
61045224	rs2937622	5.08348e-260	-2.02538	0.60095	0	-1.94474	0.730364
61045934	rs187574	8.93088e-260	-1.37292	0.512003	0	-2.05968	0.634723
61046023	rs153376	9.31578e-260	-1.33072	0.512003	0	-2.06933	0.634723
61046180	rs116755756	2.1239e-259	0.0054102	-2.33129e-10	0	0.73011	-2.33129e-10
61046423	rs114921108	2.27716e-257	5.99114	-1.31088	0	12.0532	-1.31083
61046595	rs116044944	2.23247e-257	5.97127	-1.31083	0	12.0269	-1.31072
61047495	rs72763369	2.7462e-260	-2.04021	-2.33129e-10	0	-2.02527	-2.33129e-10
61047818	rs1446001	1.60476e-260	-1.60566	-0.971793	0	3.83926	-0.918105
61047911	rs2937621	5.26385e-260	-1.74653	0.356967	0	-1.94919	0.47444
61048432	rs115977975	1.75337e-257	5.72921	-1.31034	0	11.7061	-1.31005
61048767	rs2030891	4.64869e-260	-2.01979	0.505947	0	-1.93683	0.632158
61048992	rs13165769	1.75898e-260	-1.4912	-0.994488	0	4.33011	-0.94256
61049055	rs2030890	2.43092e-259	0.0896249	0.0508023	0	-1.87036	0.142937
61049167	rs2030889	2.05244e-260	-1.40059	-0.930812	0	-1.27578	-0.917816
61049408	rs138066341	5.84396e-260	-1.28502	-2.33129e-10	0	-1.63308	-2.33129e-10
61049723	rs144089157	7.22925e-260	-2.57512e-10	-1.07229	0	-2.57512e-10	-1.03875
61050434	rs117874831	5.98775e-260	-2.57512e-10	-1.26071	0	-2.57512e-10	-1.28675
61050656	rs114833624	3.17671e-258	2.71059	-2.33129e-10	0	8.64724	-2.33129e-10
61050837	rs6864793	3.43849e-258	-0.0574437	2.84722	0	2.596	3.01992
61051392	rs366254	9.67826e-260	-0.780547	-2.33129e-10	0	-1.66611	-2.33129e-10
61052112	rs141712261	3.08324e-259	-2.57512e-10	0.378136	0	-2.57512e-10	0.422668
61052260	rs7733491	1.04643e-260	-2.00528	-0.999768	0	-1.20957	-0.980743
61052263	rs7733076	9.79563e-261	-2.08583	-0.985253	0	-1.90483	-0.965507
61052608	rs6875778	1.32142e-260	-2.08854	-0.68318	0	-1.99822	-0.646224
61052618	rs6895115	1.61068e-260	-1.54569	-1.02808	0	-1.98803	-1.01717
61052969	rs73760504	3.69867e-259	-0.637678	1.19781	0	-0.026046	1.35014
61052988	rs722173	2.52444e-259	-2.57512e-10	0.178175	0	-2.57512e-10	0.220006
61053123	rs2077786	1.1773e-260	-1.65288	-1.23433	0	-1.99767	-1.2246
61053708	rs73104124	2.26962e-259	-2.57512e-10	0.0717703	0	-2.57512e-10	0.112089
61053812	rs73104128	2.20018e-259	-2.57512e-10	0.0406962	0	-2.57512e-10	0.0805626
61054357	rs6449552	1.72263e-260	-1.44872	-1.05785	0	-1.90312	-1.04013
61054994	rs59121816	2.02831e-259	-2.57512e-10	-0.0406405	0	-2.57512e-10	-0.00198332
61055110	rs1880850	1.367e-260	-1.51526	-1.22255	0	-1.87986	-1.21881
61055207	rs6449553	1.30961e-260	-1.98624	-0.794457	0	-2.10388	-0.757302
61055384	rs6862305	1.33644e-260	-1.98282	-0.777602	0	-2.1039	-0.737898
61055557	rs1501847	1.47592e-260	-1.55076	-1.11038	0	-1.9501	-1.10323
61055934	rs113750468	1.6923e-259	-2.57512e-10	-0.221757	0	-2.57512e-10	-0.18594
61055943	rs1501846	2.19077e-260	-1.2068	-1.05938	0	-1.69081	-1.05137
61056528	rs2937838	1.46703e-260	-1.55076	-1.11642	0	-1.9501	-1.10938
61056964	rs1830177	1.50519e-260	-1.54005	-1.10146	0	-1.94442	-1.09415
61057015	rs1830176	1.70284e-260	-2.00088	-0.517256	0	-2.0956	-0.469897
61057347	rs145727107	1.87592e-259	-2.57512e-10	-0.118746	0	-2.57512e-10	-0.0812873
61057454	rs78021154	4.13141e-260	-1.63181	-2.33129e-10	0	-2.0087	-2.33129e-10
61058159	rs80237211	2.71802e-260	-2.05053	-2.33129e-10	0	-1.99793	-2.33129e-10
61058278	rs1984883	2.81964e-259	0.120548	0.168219	0	-0.0860459	0.208119
61059337	rs117259326	1.41518e-259	-2.57512e-10	-0.400587	0	-2.57512e-10	-0.511137
61060545	rs79552304	2.28946e-259	-0.999154	1.07963	0	-0.461223	1.25096
61060663	rs895383	2.79605e-259	0.150478	0.129886	0	-0.0446637	0.173261
61060715	rs73104146	1.10402e-260	-2.09551	-0.855956	0	-2.03015	-0.832706
61061202	rs2937661	1.56513e-260	-1.63166	-0.970792	0	-1.99076	-0.940609
61061963	rs414568	9.40449e-259	1.49334	-2.33129e-10	0	0.709127	-2.33129e-10
61062526	rs1446002	1.36061e-260	-1.93325	-0.80925	0	-2.10389	-0.768827
61062625	rs991386	1.36061e-260	-1.93325	-0.80925	0	-2.10389	-0.768827
61063208	rs141200011	1.61391e-259	-2.57512e-10	-0.269182	0	-2.57512e-10	-0.234148
61063602	rs1374065	1.25192e-260	-1.83574	-0.99001	0	-2.07759	-0.957196
61064463	rs10514920	3.55264e-260	-1.06402	-0.718719	0	-1.10373	-0.692233
61064740	rs147316752	1.55047e-259	-2.57512e-10	-0.309289	0	-2.57512e-10	-0.27493
61065085	rs79954948	4.89678e-260	-1.46185	-2.33129e-10	0	-0.317117	-2.33129e-10
61065097	rs10514921	5.59605e-260	-1.32837	-2.33129e-10	0	0.73221	-2.33129e-10
61065205	rs117911601	6.72027e-260	-2.57512e-10	-1.1453	0	-2.57512e-10	-1.11115
61066604	rs60937014	1.3995e-259	-2.57512e-10	-0.411732	0	-2.57512e-10	-0.379162
61066652	rs117499453	6.0771e-260	-2.57512e-10	-1.2459	0	-2.57512e-10	-1.28485
61066916	rs990728	1.74243e-260	-1.74328	-0.751868	0	-2.03955	-0.704707
61067244	rs73104179	1.27775e-259	-2.57512e-10	-0.502744	0	-2.57512e-10	-0.471852
61068401	rs115581904	1.04232e-258	1.46723	0.128963	0	4.6722	0.0835024
61068509	rs141573640	5.00466e-260	-1.44006	-2.33129e-10	0	-1.28444	-2.33129e-10
61068608	rs150885513	1.4816e-259	-2.57512e-10	-0.35472	0	-2.57512e-10	-0.321142
61068691	rs113077588	2.68341e-260	-2.06334	-2.33129e-10	0	-2.05567	-2.33129e-10
61070028	rs2950223	1.51504e-260	-1.74328	-0.891704	0	-2.03955	-0.854685
61070091	rs2950222	1.55232e-260	-1.73357	-0.877109	0	-2.03541	-0.839465
61070106	rs188220546	5.85957e-260	-1.28235	-2.33129e-10	0	-1.56295	-2.33129e-10
61070907	rs10072456	7.58893e-260	-1.02374	-2.33129e-10	0	1.38128	-2.33129e-10
61071777	rs58243859	1.44644e-259	-2.57512e-10	-0.378739	0	-2.57512e-10	-0.345583
61071912	rs10471519	1.87488e-260	-1.39831	-1.02358	0	-1.80885	-0.989297
61072029	rs10471520	3.54122e-259	0.56713	-0.0505042	0	0.517758	-0.00650187
61072878	rs59231306	1.44977e-259	-2.57512e-10	-0.376442	0	-2.57512e-10	-0.343245
61073762	rs74502718	4.69662e-260	-1.50359	-2.33129e-10	0	-2.00896	-2.33129e-10
61074493	rs77861837	9.20902e-260	-0.830246	-2.33129e-10	0	-2.10358	-2.33129e-10
61074968	rs144586471	9.38547e-260	-2.57512e-10	-0.811266	0	-2.57512e-10	-0.870168
61075772	rs4133155	1.84128e-260	-1.35716	-1.08281	0	-1.78204	-1.05502
61076083	rs151147156	1.42045e-259	-2.57512e-10	-0.396868	0	-2.57512e-10	-0.364033
61076783	rs9291737	1.84128e-260	-1.35716	-1.08281	0	-1.78204	-1.05502
61076857	rs10066181	1.57932e-260	-1.68002	-0.91342	0	-1.97146	-0.873503
61077134	rs6861444	1.56463e-260	-1.68002	-0.922767	0	-1.97146	-0.883311
61077330	rs73105811	1.45897e-259	-2.57512e-10	-0.370116	0	-2.57512e-10	-0.336808
61077467	rs73760507	9.3693e-259	1.4532	0.03639	0	4.65288	-0.00757333
61077667	rs149386959	3.31669e-260	-1.85146	-2.33129e-10	0	-1.59061	-2.33129e-10
61077682	rs115458574	3.35544e-260	-1.83985	-2.33129e-10	0	-1.5741	-2.33129e-10
61078159	rs141816247	1.97412e-259	-2.57512e-10	-0.067721	0	-2.57512e-10	-0.0294751
61078275	rs10805376	1.41254e-260	-1.55884	-1.1462	0	-1.9619	-1.125
61078421	rs150800721	2.64338e-260	-2.07837	-2.33129e-10	0	-1.96959	-2.33129e-10
61079024	rs6449554	9.04984e-261	-2.10236	-1.0479	0	-1.85747	-1.0319
61079032	rs6872704	1.77785e-260	-1.35716	-1.11786	0	-1.78204	-1.09497
61079174	rs113882965	2.9232e-260	-1.97775	-2.33129e-10	0	-1.96448	-2.33129e-10
61079700	rs73105820	2.14214e-259	-2.57512e-10	0.0139595	0	-2.57512e-10	0.0534325
61079822	rs11957497	1.74824e-258	2.11335	-2.33129e-10	0	2.86836	-2.33129e-10
61080390	rs6882661	1.5863e-260	-1.65884	-0.930184	0	-1.9595	-0.890999
61080599	rs6449555	1.68973e-260	-1.39831	-1.12756	0	-1.80885	-1.10523
61081176	rs34803252	2.92865e-259	-0.0734807	0.400177	0	0.637273	0.545592
61081211	rs4418051	1.53739e-260	-1.48775	-1.1326	0	-1.88471	-1.1041
61081734	rs3924739	1.45908e-260	-1.66891	-1.00372	0	-2.0031	-0.963576
61081801	rs6449556	1.49221e-260	-1.63416	-1.01602	0	-1.96766	-0.97666
61081845	rs10076599	1.46388e-260	-1.53674	-1.1326	0	-1.93246	-1.1041
61081952	rs6889177	9.31818e-261	-1.97265	-1.14839	0	-2.06143	-1.12114
61082105	rs138187439	2.07987e-259	-2.57512e-10	-0.0155389	0	-2.57512e-10	0.0234955
61082381	rs116708596	2.10831e-259	-2.57512e-10	-0.00195983	0	-2.57512e-10	0.0372771
61082397	rs4640743	1.37529e-260	-1.80731	-0.924458	0	-2.05894	-0.8772
61082607	rs116491646	2.26603e-259	-2.57512e-10	0.0701845	0	-2.57512e-10	0.11048
61083057	rs147211484	2.63316e-260	-2.08225	-2.33129e-10	0	-1.93175	-2.33129e-10
61083318	rs114557525	9.58521e-259	1.52317	-0.0107899	0	4.74917	-0.0539701
61083439	rs6859773	2.56873e-260	-1.12267	-0.98435	0	-1.28235	-0.943
61084523	rs114788108	3.2093e-260	-1.3926	-0.491779	0	-1.39264	-0.46068
61084790	rs4235487	8.1199e-260	-2.57512e-10	-0.956111	0	-2.57512e-10	-0.897285
61085116	rs75831462	1.3995e-259	-2.57512e-10	-0.411727	0	-2.57512e-10	-0.379157
61085298	rs6449557	1.44653e-260	-1.7117	-0.969566	0	-2.09669	-0.925575
61085324	rs75097391	2.98944e-260	-1.46449	-0.490856	0	-1.46453	-0.459739
61085339	rs111327682	2.61638e-260	-2.08864	-2.33129e-10	0	-2.09281	-2.33129e-10
61085552	rs6449558	8.79996e-260	-0.581609	-0.294072	0	-0.0259815	-0.235298
61086423	rs115451943	4.72868e-260	-1.49678	-2.33129e-10	0	-1.06031	-2.33129e-10
61086436	rs77105535	1.41848e-259	-0.398257	-2.33129e-10	0	2.42581	-2.33129e-10
61087408	rs146174257	1.47044e-259	-0.362286	-2.33129e-10	0	-0.395828	-2.33129e-10
61087569	rs73105835	9.90826e-260	-0.315043	-0.442017	0	2.35796	-0.430534
61088150	rs76680925	4.91834e-258	3.85469	-0.706981	0	12.8949	-0.713057
61088598	rs73105838	1.69214e-257	4.38332	-2.33129e-10	0	4.62833	-2.33129e-10
61089512	rs189862524	7.64246e-260	-2.57512e-10	-1.01671	0	-2.57512e-10	-0.96943
61090075	rs56208678	4.57437e-255	10.0953	-0.112362	0	18.0034	-0.108208
61091380	rs140412600	3.98525e-260	-1.66783	-2.33129e-10	0	-1.43014	-2.33129e-10
61092022	rs56926544	1.52374e-254	11.3363	-0.150087	0	21.7789	-0.141706
61092064	rs77301520	3.71653e-258	-2.57512e-10	2.86753	0	-2.57512e-10	2.80415
61092389	rs73760508	1.30474e-259	-0.359902	-0.121936	0	0.133421	-0.16483
61092625	rs12516216	1.36735e-259	-0.360337	-0.0746347	0	0.132928	-0.111246
61092881	rs12521396	2.99627e-258	3.44553	-0.793419	0	4.55748	-0.815422
61093227	rs66527929	7.60549e-259	0.7404	0.540625	0	1.9939	0.469064
61093745	rs10075600	1.11407e-259	-0.639823	-2.33129e-10	0	-1.69629	-2.33129e-10
61093914	rs35862959	2.41492e-258	3.18624	-0.749839	0	4.27311	-0.772759
61094008	rs17456510	3.16913e-254	12.0479	-0.129376	0	23.8896	-0.112865
61094859	rs56084736	3.03893e-255	9.5807	-0.00669787	0	19.1815	0.0106465
61095181	rs56098416	1.32943e-256	6.63472	-0.190058	0	16.5289	-0.173975
61096098	rs12519781	1.28395e-259	-0.331583	-0.166319	0	0.222832	-0.208397
61096191	rs77704453	1.24838e-256	6.63472	-0.252959	0	16.5289	-0.237332
61096445	rs17352800	1.28946e-254	11.0493	-0.0299863	0	19.1163	-0.012797
61096648	rs111509711	2.23279e-259	1.0692	-1.01379	0	6.62657	-1.04969
61096682	rs79705408	2.01511e-257	4.558	-2.33129e-10	0	4.92792	-2.33129e-10
61097055	rs17456587	2.82037e-254	11.8645	-0.0625596	0	22.4	-0.0455895
61097555	rs78308368	1.55386e-256	6.81888	-0.218231	0	16.7974	-0.20235
61098274	rs10514922	1.76944e-254	11.3398	-0.00410275	0	19.4849	0.0132588
61098400	rs73105860	1.80797e-254	11.3688	-0.0115014	0	19.4519	0.00581109
61098446	rs74733629	3.20239e-254	11.9987	-0.0697215	0	22.4967	-0.0528
61098865	rs2342074	1.79318e-259	-2.57512e-10	-0.163851	0	-2.57512e-10	-0.0916785
61098932	rs116077245	2.78501e-259	0.276407	-2.33129e-10	0	3.46311	-2.33129e-10
61099076	rs953040	1.50588e-254	11.2	-0.0254989	0	19.2382	-0.00827959
61099252	rs4700437	9.24021e-257	6.28933	-0.208437	0	16.023	-0.192486
61099375	rs4700438	8.81842e-255	10.636	0.00331768	0	18.6588	0.0207283
61099376	rs4700439	8.09423e-255	10.5503	0.00331768	0	18.5494	0.0207283
61099447	rs112910953	1.53356e-257	4.28492	-2.33129e-10	0	4.64728	-2.33129e-10
61099496	rs78211764	2.60541e-260	-2.09284	-2.33129e-10	0	0.301025	-2.33129e-10
61099768	rs4700440	9.65945e-256	8.35981	0.0680333	0	10.2407	0.085866
61100192	rs78827610	1.29117e-255	8.74145	-0.0234068	0	12.3012	-0.00617351
61100269	rs72765203	5.90408e-260	-2.57512e-10	-1.27479	0	-2.57512e-10	-1.29101
61100642	rs73105866	8.3889e-257	5.82906	0.155178	0	8.00559	0.16001
61100975	rs59740657	8.88852e-257	6.08366	-0.0415745	0	8.35499	-0.0244628
61101470	rs6861457	9.60447e-256	8.20549	0.216649	0	12.1631	0.213022
61101476	rs10461469	9.56697e-257	6.15061	-0.0349676	0	8.43064	-0.0178116
61101577	rs73105870	8.43642e-257	5.81181	0.178075	0	8.04743	0.182945
61101963	rs10461470	1.48951e-256	6.43906	0.119299	0	10.2616	0.124072
61102255	rs72765207	5.87573e-260	-2.57512e-10	-1.2796	0	-2.57512e-10	-1.29454
61102598	rs10514923	6.462e-260	-0.750103	-0.434387	0	-0.206314	-0.47116
61102781	rs77652464	7.91178e-260	-0.982076	-2.33129e-10	0	6.99577	-2.33129e-10
61103080	rs79987937	5.81782e-260	-2.57512e-10	-1.2895	0	-2.57512e-10	-1.29255
61103410	rs56150211	3.68434e-257	5.40009	-0.238672	0	8.55196	-0.222941
61103479	rs56363905	5.86104e-260	-2.57512e-10	-1.2821	0	-2.57512e-10	-1.29633
61103484	rs75037884	2.78607e-259	1.29073	-1.01394	0	7.02876	-1.05914
61103495	rs56261580	2.24178e-255	9.49236	-0.222592	0	13.1646	-0.218428
61103661	rs55969352	1.19342e-256	6.53298	-0.196245	0	8.86204	-0.180207
61103824	rs78088444	6.79455e-260	-2.57512e-10	-1.13431	0	-2.57512e-10	-1.18995
61103862	rs56073771	1.82139e-257	4.61615	-0.159223	0	7.73511	-0.151496
61104461	rs74436178	2.29721e-257	4.68902	-2.33129e-10	0	5.06251	-2.33129e-10
61104560	rs6859872	2.38538e-259	1.17286	-1.05134	0	6.83476	-1.08482
61105134	rs118055125	6.51963e-260	-2.57512e-10	-1.17561	0	-2.57512e-10	-1.20793
61105357	rs17352975	1.23147e-255	8.75956	-0.0888591	0	12.8136	-0.104094
61106070	rs6895749	1.24305e-259	0.301849	-0.832128	0	-0.443399	-0.846997
61106090	rs115893447	1.39129e-257	4.18756	-2.33129e-10	0	4.54718	-2.33129e-10
61106657	rs16895276	2.04341e-259	1.10577	-1.139	0	6.70539	-1.17901
61106895	rs185534905	7.39723e-260	-2.57512e-10	-1.04932	0	-2.57512e-10	-1.00922
61107013	rs4700441	1.35717e-259	0.65092	-1.09336	0	-0.579547	-1.10423
61107095	rs12656124	5.84209e-260	-2.57512e-10	-1.28534	0	-2.57512e-10	-1.29861
61107132	rs75250422	5.97467e-260	-2.57512e-10	-1.2629	0	-2.57512e-10	-1.28754
61107460	rs6449559	1.27821e-259	0.626299	-1.12869	0	-0.597847	-1.13589
61108632	rs78711094	2.88257e-260	-1.65644	-0.335304	0	-1.74637	-0.301118
61108988	rs6872207	1.28183e-259	0.657837	-1.15739	0	-0.562589	-1.164
61109124	rs6872402	1.65666e-260	-1.34487	-1.20076	0	-1.93125	-1.20037
61109215	rs6872575	8.08761e-260	-0.33757	-0.622527	0	0.158706	-0.707485
61109605	rs145782992	7.05873e-260	-2.57512e-10	-1.09616	0	-2.57512e-10	-1.14055
61110388	rs56326965	1.54659e-259	0.839185	-1.15098	0	1.26739	-1.14978
61110482	rs114112497	1.55225e-257	4.29703	-2.33129e-10	0	4.65973	-2.33129e-10
61110916	rs61596462	6.83883e-260	-0.400068	-0.727746	0	0.718403	-0.765699
61111747	rs12658967	8.94238e-261	-1.88731	-1.27491	0	0.0570598	-1.2192
61111866	rs6449560	3.36418e-260	-1.16948	-0.667769	0	-1.12646	-0.635904
61112152	rs60143966	1.80219e-260	-1.8002	-0.661226	0	-2.0612	-0.606952
61113093	rs72765216	3.02522e-259	1.39529	-1.03615	0	4.5703	-1.07757
61113114	rs1500216	9.46929e-257	5.84345	0.26193	0	8.989	0.396842
61113301	rs140678165	5.74151e-260	-2.57512e-10	-1.30271	0	-2.57512e-10	-1.30604
61114231	rs79259762	2.32028e-260	-1.65681	-0.551931	0	3.1471	-0.618071
61114781	rs138402454	6.33977e-260	-2.57512e-10	-1.20359	0	-2.57512e-10	-1.20837
61115439	rs7720585	2.84381e-257	4.60828	0.294187	0	7.73087	0.433696
61116102	rs76056675	5.73382e-259	-2.57512e-10	0.998538	0	-2.57512e-10	0.971269
61116287	rs72765218	4.23229e-260	-1.60769	-2.33129e-10	0	-1.92799	-2.33129e-10
61117208	rs77443222	9.91062e-260	-0.0263868	-0.730436	0	2.3971	-0.585708
61117272	rs4700442	2.38906e-257	4.40937	0.318861	0	7.48977	0.456143
61117417	rs4700443	6.83091e-259	-1.98821	3.16182	0	-1.71446	3.09453
61119308	rs7724203	6.63938e-260	-0.914831	-0.242579	0	-0.801908	-0.0978225
61120592	rs4700445	1.78571e-257	4.2653	0.171842	0	7.31476	0.307106
61120698	rs11746125	4.98012e-260	-1.19839	-0.246587	0	-1.49981	-0.102093
61120825	rs16895507	9.21886e-260	0.0308145	-0.859992	0	2.48111	-0.736339
61121370	rs79640874	2.70113e-260	-1.44515	-0.611607	0	3.82282	-0.675033
```
