## Supplementary material for "Characterization of shared and ancestry-specific signals driving complex traits using multi-ancestry fine-mapping": susiex_nc3.cs80.summary

```
# chr5:60121839-61121839
CS_ID	CS_LENGTH	CS_PURITY	MAX_PIP_SNP	BP	REF_ALLELE	ALT_ALLELE	REF_FRQ	BETA	SE	-LOG10P	MAX_PIP	POST-HOC_PROB_POP1	POST-HOC_PROB_POP2
1	1	1	rs4583848	60601434	C,C	A,A	0.532803,0.781746	0.0316106,0.0106391	0.00396284,0.0103488	14.8232,0.517231	0.995891	1	0.607806
2	1	1	rs4352559	60586625	C,C	T,T	0.507952,0.534722	0.0307313,-0.00302692	0.0039548,0.00857004	14.1074,0.140297	1	1	0.517022
```
