## Supplementary material for "Characterization of shared and ancestry-specific signals driving complex traits using multi-ancestry fine-mapping": susiex_nc1.cs80.cs

```
CS_ID	SNP	BP	REF_ALLELE	ALT_ALLELE	REF_FRQ	BETA	SE	-LOG10P	CS_PIP	OVRL_PIP
1	chr5:61512059:T:C	61512059	C,C	T,T	1,1	-inf,-inf	inf,inf	2.38468,5.20926	0.426436	0.426436
1	chr5:61469760:T:C	61469760	C,C	T,T	1,1	-inf,-inf	inf,inf	2.29154,5.0096	0.233162	0.233162
1	chr5:60892115:C:A	60892115	NA,A	NA,C	NA,1	NA,inf	NA,inf	NA,5.72707	0.108371	0.108371
1	chr5:61261030:T:A	61261030	NA,A	NA,T	NA,1	NA,inf	NA,inf	NA,5.2952	0.0434243	0.0434243
```
