## Supplementary material for "Characterization of shared and ancestry-specific signals driving complex traits using multi-ancestry fine-mapping": susiex_nc1.cs80.snp

```
BP	SNP	PIP(CS1)	LogBF(CS1,Pop1)	LogBF(CS1,Pop2)
60429743	chr5:60429743:C:T	2.05915e-06	-7.75999e-11	-1.56354
60429840	chr5:60429840:T:G	8.0752e-07	-1.17773	-1.32189
60429945	chr5:60429945:A:G	5.97399e-07	-1.21771	-1.5833
60429954	chr5:60429954:G:A	4.09291e-06	-7.75999e-11	-0.87658
60430040	chr5:60430040:C:T	2.27293e-06	-7.75999e-11	-1.46477
60430620	chr5:60430620:G:A	6.48454e-07	-1.26662	-1.45238
60430637	chr5:60430637:A:C	2.81463e-06	-1.25101	-5.69151e-10
60431057	chr5:60431057:G:A	2.1914e-06	-7.75999e-11	-1.50129
60431082	chr5:60431082:C:G	3.8916e-06	-0.927016	-5.69151e-10
60431121	chr5:60431121:G:A	3.65105e-06	-7.75999e-11	-0.990823
60431354	chr5:60431354:G:C	1.5248e-05	-7.75999e-11	0.438614
60431557	chr5:60431557:C:T	6.11519e-07	-1.31613	-1.46152
60431956	chr5:60431956:G:A	2.02683e-06	-7.75999e-11	-1.57936
60432077	chr5:60432077:G:A	3.70701e-06	-7.75999e-11	-0.975612
60432249	chr5:60432249:C:G	3.63531e-06	-7.75999e-11	-0.995142
60432354	chr5:60432354:G:T	6.53595e-07	-1.3203	-1.39081
60432437	chr5:60432437:C:T	3.71256e-06	-7.75999e-11	-0.974115
60432514	chr5:60432514:T:C	2.03536e-06	-7.75999e-11	-1.57516
60432820	chr5:60432820:G:A	1.41972e-06	-0.756695	-1.17868
60432916	chr5:60432916:T:C	5.82908e-07	-1.25454	-1.57103
60433380	chr5:60433380:C:T	2.8174e-06	-7.75999e-11	-1.25002
60433519	chr5:60433519:C:A	1.60516e-05	-7.75999e-11	0.489972
60433777	chr5:60433777:T:A	2.5147e-06	-1.19313	-0.170556
60435139	chr5:60435139:A:C	5.9336e-07	-1.23348	-1.57431
60435495	chr5:60435495:T:G	2.65836e-06	-1.30813	-5.69151e-10
60435814	chr5:60435814:C:T	8.50636e-07	-1.35336	-1.09425
60435989	chr5:60435989:G:A	2.56107e-06	-1.2061	-0.139313
60436496	chr5:60436496:T:C	3.34043e-06	-0.682849	-0.396888
60437045	chr5:60437045:C:T	2.72145e-06	-1.22121	-0.0634602
60437082	chr5:60437082:T:C	2.02745e-06	-7.75999e-11	-1.57906
60437131	chr5:60437131:T:A	2.7008e-06	-7.75999e-11	-1.29229
60437538	chr5:60437538:G:T	2.39017e-06	-0.497913	-0.91656
60438134	chr5:60438134:T:C	8.34879e-07	-1.36791	-1.0984
60438177	chr5:60438177:A:G	2.78761e-06	-7.75999e-11	-1.26065
60438297	chr5:60438297:G:A	2.49718e-06	-7.75999e-11	-1.37068
60438432	chr5:60438432:T:G	1.73461e-06	-1.37859	-0.356464
60438541	chr5:60438541:C:T	1.08945e-06	-1.29301	-0.907156
60438674	chr5:60438674:T:G	2.64045e-06	-7.75999e-11	-1.31489
60438773	chr5:60438773:G:A	6.67446e-07	-1.25268	-1.43746
60438962	chr5:60438962:G:A	5.86149e-07	-1.38723	-1.43279
60439029	chr5:60439029:G:T	2.21529e-06	-7.75999e-11	-1.49045
60439279	chr5:60439279:TG:T	5.84532e-07	-1.30745	-1.51533
60439509	chr5:60439509:A:G	2.74038e-06	-1.27774	-5.69151e-10
60439972	chr5:60439972:C:T	6.40691e-07	-1.34459	-1.38646
60440038	chr5:60440038:T:C	7.32866e-07	-1.38441	-1.21222
60440143	chr5:60440143:C:T	2.71576e-06	-1.28677	-5.69151e-10
60440212	chr5:60440212:T:C	4.13215e-06	-7.75999e-11	-0.867039
60440258	chr5:60440258:A:G	5.85659e-07	-1.2375	-1.58335
60440350	chr5:60440350:A:G	9.09465e-07	-1.31164	-1.06909
60440408	chr5:60440408:G:A	2.22296e-06	-7.75999e-11	-1.487
60440514	chr5:60440514:C:T	9.76199e-07	-1.37261	-0.937315
60440541	chr5:60440541:T:C	2.65292e-06	-1.31018	-5.69151e-10
60440644	chr5:60440644:T:C	5.12558e-06	-7.75999e-11	-0.651594
60440760	chr5:60440760:T:C	2.63839e-06	-7.75999e-11	-1.31567
60440876	chr5:60440876:G:T	2.67161e-06	-1.30315	-5.69151e-10
60440946	chr5:60440946:A:T	9.41302e-07	-1.31472	-1.03161
60441239	chr5:60441239:A:G	1.07658e-05	-7.75999e-11	0.0905422
60441640	chr5:60441640:G:A	7.30063e-07	-1.25066	-1.3498
60441931	chr5:60441931:C:G	5.424e-06	0.742928	-1.33793
60441953	chr5:60441953:A:T	1.60626e-06	-0.485917	-1.32601
60442364	chr5:60442364:T:C	9.65351e-07	-1.30664	-1.01446
60442503	chr5:60442503:C:T	1.20333e-05	-7.75999e-11	0.201844
60442649	chr5:60442649:T:C	8.93691e-07	-1.32005	-1.07818
60442796	chr5:60442796:A:G	2.65089e-06	-1.31094	-5.69151e-10
60443359	chr5:60443359:C:T	8.28868e-07	-1.31239	-1.16114
60443555	chr5:60443555:G:A	2.33286e-06	-7.75999e-11	-1.43874
60443708	chr5:60443708:C:G	1.53128e-06	-0.455172	-1.40456
60444019	chr5:60444019:A:G	2.77681e-06	-7.75999e-11	-1.26453
60444477	chr5:60444477:C:T	3.50492e-06	-7.75999e-11	-1.03167
60445376	chr5:60445376:G:A	2.37394e-06	-7.75999e-11	-1.42128
60445487	chr5:60445487:T:A	2.84347e-06	-7.75999e-11	-1.24081
60446057	chr5:60446057:T:C	2.05345e-06	-7.75999e-11	-1.56632
60447098	chr5:60447098:G:A	1.12981e-06	-0.672383	-1.49141
60447099	chr5:60447099:T:TG	2.22307e-06	-7.75999e-11	-1.48695
60447743	chr5:60447743:C:A	8.15312e-07	-0.966546	-1.52347
60448017	chr5:60448017:TCTCA:T	2.3134e-06	-7.75999e-11	-1.44712
60448192	chr5:60448192:T:A	2.06285e-06	-0.767046	-0.7947
60448301	chr5:60448301:C:G	2.90431e-06	-7.75999e-11	-1.21964
60448645	chr5:60448645:T:C	2.60001e-06	-1.33032	-5.69151e-10
60449658	chr5:60449658:TA:T	8.30894e-07	-1.004	-1.46709
60449938	chr5:60449938:T:C	2.18611e-06	-7.75999e-11	-1.50371
60450021	chr5:60450021:A:G	1.38854e-06	-0.517398	-1.44018
60450217	chr5:60450217:G:T	3.9842e-06	-7.75999e-11	-0.903501
60450600	chr5:60450600:T:C	9.4604e-07	-1.38756	-0.95375
60450669	chr5:60450669:T:A	2.04515e-06	-7.75999e-11	-1.57037
60451077	chr5:60451077:C:T	1.04047e-05	0.0564197	-5.69151e-10
60451093	chr5:60451093:C:T	1.14609e-06	-1.00678	-1.1427
60451143	chr5:60451143:C:T	9.14373e-07	-1.38454	-0.990812
60451545	chr5:60451545:C:T	2.22966e-06	-7.75999e-11	-1.48399
60451594	chr5:60451594:G:T	4.40031e-06	-7.75999e-11	-0.804163
60451670	chr5:60451670:A:G	3.29803e-06	-7.75999e-11	-1.09251
60452311	chr5:60452311:T:C	9.47858e-07	-1.39161	-0.947773
60452574	chr5:60452574:T:G	2.04272e-06	-7.75999e-11	-1.57155
60452926	chr5:60452926:G:C	2.95702e-06	-7.75999e-11	-1.20165
60453057	chr5:60453057:G:T	1.30296e-06	-0.53619	-1.48501
60454100	chr5:60454100:G:A	9.77924e-07	-1.3773	-0.930859
60454155	chr5:60454155:C:T	1.20577e-06	-1.0456	-1.05312
60454273	chr5:60454273:A:G	5.58742e-06	-0.565319	-5.69151e-10
60454341	chr5:60454341:C:T	5.24177e-06	-7.75999e-11	-0.629178
60454343	chr5:60454343:C:T	2.18374e-06	-7.75999e-11	-1.5048
60454659	chr5:60454659:G:A	3.01894e-06	-7.75999e-11	-1.18093
60454867	chr5:60454867:C:T	2.03577e-06	-7.75999e-11	-1.57496
60455078	chr5:60455078:T:A	2.92281e-06	-7.75999e-11	-1.21329
60455378	chr5:60455378:C:A	3.13306e-06	-1.14383	-5.69151e-10
60455454	chr5:60455454:T:C	3.02305e-06	-7.75999e-11	-1.17957
60455559	chr5:60455559:A:G	6.99737e-07	-1.14879	-1.4941
60455813	chr5:60455813:T:G	6.66765e-07	-1.20013	-1.49102
60455835	chr5:60455835:C:T	4.78762e-06	-7.75999e-11	-0.719804
60455969	chr5:60455969:TC:T	3.0452e-06	-7.75999e-11	-1.17227
60456008	chr5:60456008:A:C	2.17058e-06	-7.75999e-11	-1.51084
60456367	chr5:60456367:C:T	3.8295e-06	-7.75999e-11	-0.943103
60456699	chr5:60456699:C:T	7.88801e-07	-0.952772	-1.57031
60456775	chr5:60456775:C:T	6.2693e-07	-1.39034	-1.36242
60456813	chr5:60456813:C:T	2.00441e-06	-0.112158	-1.47833
60456871	chr5:60456871:A:T	2.76408e-06	-7.75999e-11	-1.26913
60457002	chr5:60457002:C:T	2.19028e-06	-7.75999e-11	-1.50181
60457128	chr5:60457128:T:C	2.1681e-06	-7.75999e-11	-1.51198
60457148	chr5:60457148:C:T	6.67274e-07	-1.18649	-1.5039
60458110	chr5:60458110:T:C	6.49937e-07	-1.16523	-1.55148
60458155	chr5:60458155:C:T	3.10724e-06	-7.75999e-11	-1.1521
60458241	chr5:60458241:G:A	2.94709e-06	-7.75999e-11	-1.20502
60458310	chr5:60458310:C:T	3.17829e-06	-7.75999e-11	-1.12949
60458424	chr5:60458424:A:AATGTGTG	1.55571e-06	-0.425237	-1.41867
60458478	chr5:60458478:G:A	2.176e-06	-7.75999e-11	-1.50835
60458796	chr5:60458796:C:T	2.91747e-06	-7.75999e-11	-1.21512
60459023	chr5:60459023:T:C	6.82497e-07	-1.16555	-1.50229
60459147	chr5:60459147:A:T	1.81483e-06	-0.379154	-1.31069
60459863	chr5:60459863:C:T	3.04861e-06	-7.75999e-11	-1.17115
60460003	chr5:60460003:A:G	6.56626e-06	-7.75999e-11	-0.403892
60460336	chr5:60460336:C:A	2.91229e-06	-7.75999e-11	-1.2169
60460755	chr5:60460755:C:T	2.61334e-06	-1.32521	-5.69151e-10
60460901	chr5:60460901:A:G	2.2244e-06	-7.75999e-11	-1.48635
60460966	chr5:60460966:G:C	2.06757e-06	-7.75999e-11	-1.55946
60461346	chr5:60461346:G:A	4.03769e-06	-7.75999e-11	-0.890164
60461670	chr5:60461670:T:C	5.11053e-07	-1.38681	-1.5703
60461984	chr5:60461984:G:A	1.16314e-06	-0.890875	-1.24383
60462192	chr5:60462192:T:C	2.58732e-06	-1.33522	-5.69151e-10
60463215	chr5:60463215:T:C	3.07636e-06	-7.75999e-11	-1.16209
60463268	chr5:60463268:C:G	1.14929e-06	-0.941692	-1.205
60463712	chr5:60463712:G:A	2.28688e-06	-7.75999e-11	-1.45865
60463830	chr5:60463830:C:T	3.84069e-06	-0.0630725	-0.877112
60464497	chr5:60464497:A:G	8.97349e-07	-0.812029	-1.58212
60464714	chr5:60464714:A:G	6.27735e-07	-1.20035	-1.55112
60464755	chr5:60464755:A:G	2.13895e-06	-7.75999e-11	-1.52552
60464871	chr5:60464871:G:A	4.4308e-06	-0.588617	-0.20864
60464954	chr5:60464954:T:C	9.92486e-06	-7.75999e-11	0.00920542
60465065	chr5:60465065:C:T	1.36855e-06	-0.490896	-1.48119
60465595	chr5:60465595:G:A	3.0452e-06	-7.75999e-11	-1.17227
60465869	chr5:60465869:C:T	3.23385e-06	-7.75999e-11	-1.11216
60466050	chr5:60466050:G:A	2.65559e-06	-1.30917	-5.69151e-10
60466315	chr5:60466315:A:G	2.66904e-06	-1.30412	-5.69151e-10
60466811	chr5:60466811:G:C	2.52015e-06	-1.36152	-5.69151e-10
60467002	chr5:60467002:T:C	8.36167e-07	-1.18722	-1.27754
60467051	chr5:60467051:T:G	2.15961e-06	-7.75999e-11	-1.51591
60467226	chr5:60467226:G:A	2.19352e-06	-7.75999e-11	-1.50033
60467572	chr5:60467572:G:A	6.05376e-07	-1.39597	-1.39177
60468280	chr5:60468280:AGGTGAGT:A	2.56272e-06	-1.34477	-5.69151e-10
60468563	chr5:60468563:T:C	1.19768e-06	-0.914777	-1.19067
60468632	chr5:60468632:G:A	2.60964e-06	-1.32662	-5.69151e-10
60469149	chr5:60469149:G:A	1.15161e-06	-0.898178	-1.2465
60469421	chr5:60469421:A:G	2.35083e-06	-0.315733	-1.11533
60470483	chr5:60470483:C:T	3.84664e-06	-0.938637	-5.69151e-10
60470613	chr5:60470613:T:C	3.04192e-06	-7.75999e-11	-1.17335
60471097	chr5:60471097:G:A	2.5851e-06	-1.33607	-5.69151e-10
60472287	chr5:60472287:C:A	1.40011e-06	-0.493285	-1.456
60472471	chr5:60472471:C:G	2.54263e-06	-1.35264	-5.69151e-10
60472499	chr5:60472499:G:A	3.37469e-06	-7.75999e-11	-1.06953
60472954	chr5:60472954:C:T	5.34224e-06	-0.610191	-5.69151e-10
60473012	chr5:60473012:C:T	8.04844e-07	-1.14281	-1.36013
60473193	chr5:60473193:AAAAG:A	2.03366e-06	-7.75999e-11	-1.576
60473232	chr5:60473232:GAAGGAAGGAAGGA:G	3.48611e-06	-7.75999e-11	-1.03705
60473669	chr5:60473669:C:T	4.66648e-06	-7.75999e-11	-0.745432
60473844	chr5:60473844:A:T	5.97742e-06	-7.75999e-11	-0.497848
60473895	chr5:60473895:AG:A	7.59789e-06	-7.75999e-11	-0.257966
60473999	chr5:60473999:T:C	2.3981e-06	-7.75999e-11	-1.41116
60474262	chr5:60474262:C:T	7.33601e-07	-1.02215	-1.57348
60474369	chr5:60474369:G:A	2.56126e-06	-1.34534	-5.69151e-10
60474848	chr5:60474848:G:A	2.59834e-06	-1.33097	-5.69151e-10
60475500	chr5:60475500:C:T	4.2627e-06	-7.75999e-11	-0.835935
60475516	chr5:60475516:T:C	1.21433e-06	-1.38432	-0.707321
60475896	chr5:60475896:A:G	1.83045e-06	-0.472809	-1.20847
60475971	chr5:60475971:CT:C	6.55e-07	-1.16912	-1.53984
60476054	chr5:60476054:A:G	3.21372e-06	-7.75999e-11	-1.11841
60476169	chr5:60476169:T:C	2.1619e-06	-7.75999e-11	-1.51485
60476667	chr5:60476667:G:A	2.83097e-06	-1.24522	-5.69151e-10
60476858	chr5:60476858:G:A	2.02979e-06	-7.75999e-11	-1.5779
60477054	chr5:60477054:C:T	2.11499e-06	-7.75999e-11	-1.53679
60477521	chr5:60477521:C:T	3.86876e-06	-7.75999e-11	-0.932902
60477755	chr5:60477755:T:C	4.59524e-05	1.54177	-5.69151e-10
60477784	chr5:60477784:G:A	6.54158e-07	-1.16989	-1.54036
60477841	chr5:60477841:T:C	1.24475e-06	-1.37309	-0.693816
60478019	chr5:60478019:T:C	7.02247e-06	-7.75999e-11	-0.336721
60478815	chr5:60478815:G:A	2.51342e-06	-1.36419	-5.69151e-10
60478848	chr5:60478848:A:G	9.29484e-07	-0.775385	-1.58358
60479055	chr5:60479055:C:T	6.88098e-07	-1.12324	-1.53642
60479219	chr5:60479219:C:G	3.19917e-06	-7.75999e-11	-1.12295
60479309	chr5:60479309:G:A	6.15861e-07	-1.39182	-1.37875
60479908	chr5:60479908:T:G	1.3446e-06	-1.35537	-0.634371
60480062	chr5:60480062:T:C	5.71854e-06	-7.75999e-11	-0.542124
60480137	chr5:60480137:C:T	7.91826e-07	-0.949376	-1.56987
60480186	chr5:60480186:T:C	6.50649e-07	-1.20083	-1.51479
60480252	chr5:60480252:T:A	7.86101e-07	-0.950148	-1.57636
60480567	chr5:60480567:GA:G	1.04709e-06	-0.957153	-1.28267
60481304	chr5:60481304:G:C	2.17774e-06	-7.75999e-11	-1.50755
60481465	chr5:60481465:T:C	2.44814e-06	-1.39051	-5.69151e-10
60481975	chr5:60481975:G:A	2.18283e-06	-7.75999e-11	-1.50522
60482029	chr5:60482029:G:T	4.43904e-06	-7.75999e-11	-0.795398
60482109	chr5:60482109:A:G	5.96486e-07	-1.39464	-1.40789
60482555	chr5:60482555:C:T	1.67291e-06	-0.486859	-1.28441
60482570	chr5:60482570:A:G	1.86608e-06	-0.477559	-1.18444
60482911	chr5:60482911:G:C	1.44375e-05	0.383995	-5.69151e-10
60482960	chr5:60482960:C:T	2.92607e-06	-1.21218	-5.69151e-10
60483173	chr5:60483173:G:T	2.13546e-06	-7.75999e-11	-1.52715
60483178	chr5:60483178:G:A	7.76114e-07	-0.956769	-1.58252
60483246	chr5:60483246:A:T	1.08409e-06	-0.782001	-1.42309
60483311	chr5:60483311:G:A	3.21534e-06	-7.75999e-11	-1.1179
60484738	chr5:60484738:T:G	8.25265e-07	-1.37835	-1.09954
60484812	chr5:60484812:CATA:C	7.77732e-07	-0.956814	-1.5804
60484817	chr5:60484817:T:C	3.54155e-06	-7.75999e-11	-1.02127
60484984	chr5:60484984:G:C	2.61099e-06	-7.75999e-11	-1.32611
60485262	chr5:60485262:C:T	4.21223e-06	-7.75999e-11	-0.847844
60486715	chr5:60486715:T:C	2.83868e-06	-1.2425	-5.69151e-10
60487490	chr5:60487490:C:T	9.36813e-07	-0.772465	-1.57864
60487597	chr5:60487597:T:C	2.0202e-06	-7.75999e-11	-1.58264
60487714	chr5:60487714:A:G	7.92946e-07	-0.934617	-1.58322
60488477	chr5:60488477:T:G	3.50819e-06	-1.03074	-5.69151e-10
60489092	chr5:60489092:CTAAAA:C	2.23213e-06	-7.75999e-11	-1.48288
60489101	chr5:60489101:G:A	5.34926e-06	-7.75999e-11	-0.608878
60489269	chr5:60489269:G:A	1.41983e-06	-1.36837	-0.566931
60489657	chr5:60489657:A:G	3.42608e-06	-7.75999e-11	-1.05442
60490434	chr5:60490434:G:A	2.00555e-05	-7.75999e-11	0.712666
60490531	chr5:60490531:C:T	4.14905e-06	-7.75999e-11	-0.862958
60491723	chr5:60491723:TC:T	2.47235e-06	-1.38067	-5.69151e-10
60492092	chr5:60492092:G:A	3.42387e-06	-7.75999e-11	-1.05506
60492352	chr5:60492352:C:T	3.4402e-06	-7.75999e-11	-1.05031
60493373	chr5:60493373:T:C	2.48879e-06	-1.37404	-5.69151e-10
60494005	chr5:60494005:C:T	3.78741e-06	-0.954155	-5.69151e-10
60494629	chr5:60494629:A:T	5.26588e-07	-1.34454	-1.58264
60495158	chr5:60495158:C:A	1.00398e-06	-1.18987	-1.092
60495521	chr5:60495521:T:C	8.97649e-07	-1.03946	-1.35435
60496505	chr5:60496505:A:G	1.54789e-05	-7.75999e-11	0.45364
60496753	chr5:60496753:T:C	8.92953e-06	-7.75999e-11	-0.0964726
60496898	chr5:60496898:T:A	2.65821e-06	-1.30818	-5.69151e-10
60497708	chr5:60497708:C:T	1.5104e-06	-0.73193	-1.14153
60498403	chr5:60498403:G:T	2.51344e-06	-1.04056	-0.323624
60498997	chr5:60498997:T:C	6.98843e-07	-1.10148	-1.54269
60499171	chr5:60499171:C:T	2.47322e-06	-1.38031	-5.69151e-10
60499176	chr5:60499176:A:G	4.17398e-06	-7.75999e-11	-0.856966
60499398	chr5:60499398:T:C	2.2108e-06	-7.75999e-11	-1.49248
60499877	chr5:60499877:T:A	1.06137e-06	-1.27362	-0.952655
60500200	chr5:60500200:A:G	2.0314e-06	-7.75999e-11	-1.57711
60500443	chr5:60500443:T:C	4.02535e-06	-7.75999e-11	-0.893224
60500721	chr5:60500721:T:C	2.82006e-06	-1.24908	-5.69151e-10
60500781	chr5:60500781:G:T	9.10146e-07	-0.81901	-1.56098
60500907	chr5:60500907:G:A	2.56044e-06	-1.09038	-0.255276
60500908	chr5:60500908:A:G	2.4939e-06	-1.08477	-0.287219
60501112	chr5:60501112:T:C	2.42576e-06	-7.75999e-11	-1.39969
60501393	chr5:60501393:T:C	1.62318e-06	-0.764031	-1.03742
60501875	chr5:60501875:C:T	5.4766e-06	0.250021	-0.835373
60502253	chr5:60502253:A:G	2.6166e-06	-0.915168	-0.408794
60502487	chr5:60502487:A:C	6.72482e-05	1.92255	-5.69151e-10
60502511	chr5:60502511:TTAAAG:T	7.92545e-05	2.08683	-5.69151e-10
60502517	chr5:60502517:T:C	8.53419e-07	-0.897765	-1.54658
60502862	chr5:60502862:G:A	8.39119e-07	-0.894711	-1.56653
60503158	chr5:60503158:A:G	5.74554e-07	-1.34517	-1.49483
60503406	chr5:60503406:A:G	4.58386e-06	-7.75999e-11	-0.763295
60503682	chr5:60503682:T:C	6.08831e-07	-1.32317	-1.45888
60505339	chr5:60505339:T:C	5.29552e-06	-7.75999e-11	-0.618976
60505527	chr5:60505527:G:A	4.66767e-06	-7.75999e-11	-0.745176
60505816	chr5:60505816:T:C	2.02334e-06	-7.75999e-11	-1.58109
60506058	chr5:60506058:T:C	8.01575e-07	-0.971682	-1.53533
60506448	chr5:60506448:G:T	5.96022e-07	-1.34332	-1.46
60506518	chr5:60506518:A:G	7.88735e-06	-0.220576	-5.69151e-10
60506526	chr5:60506526:G:A	5.60351e-06	-7.75999e-11	-0.562443
60506541	chr5:60506541:T:C	2.64529e-06	-1.31306	-5.69151e-10
60506868	chr5:60506868:TC:T	3.69694e-06	-1.1049	0.126565
60506956	chr5:60506956:T:C	6.9524e-06	0.256241	-0.602991
60507148	chr5:60507148:C:T	2.48676e-05	-7.75999e-11	0.927728
60507662	chr5:60507662:C:A	2.48081e-06	-1.37725	-5.69151e-10
60507980	chr5:60507980:G:T	7.01546e-07	-1.19449	-1.44582
60508361	chr5:60508361:T:A	6.99745e-07	-1.08381	-1.55907
60508374	chr5:60508374:C:T	2.03965e-06	-7.75999e-11	-1.57306
60509140	chr5:60509140:A:G	1.88396e-06	-0.922638	-0.729825
60509640	chr5:60509640:C:T	3.26544e-06	0.160111	-1.26255
60509644	chr5:60509644:C:T	2.1001e-06	-7.75999e-11	-1.54385
60509651	chr5:60509651:G:A	3.0899e-06	-7.75999e-11	-1.1577
60509903	chr5:60509903:C:T	8.05234e-06	-0.56598	0.366106
60510363	chr5:60510363:T:A	2.65488e-06	-1.30944	-5.69151e-10
60510585	chr5:60510585:T:C	5.00425e-07	-1.39455	-1.58358
60510947	chr5:60510947:C:T	4.35835e-06	-7.75999e-11	-0.813743
60510961	chr5:60510961:T:C	5.26008e-07	-1.39513	-1.53314
60511149	chr5:60511149:C:T	3.31139e-06	-7.75999e-11	-1.08847
60511354	chr5:60511354:A:T	9.06333e-06	-0.0637469	-0.0178529
60512153	chr5:60512153:T:C	1.94718e-06	-0.771413	-0.848041
60512428	chr5:60512428:A:G	5.00542e-07	-1.39565	-1.58225
60512977	chr5:60512977:C:T	5.45437e-06	-0.906327	0.316907
60513007	chr5:60513007:A:T	1.07719e-06	-1.18845	-1.02304
60513579	chr5:60513579:A:G	1.61638e-06	-1.19526	-0.610391
60513727	chr5:60513727:T:C	2.60769e-06	-1.32737	-5.69151e-10
60513831	chr5:60513831:T:G	1.98399e-06	-0.759981	-0.840744
60515497	chr5:60515497:C:T	4.52276e-06	-0.776714	-5.69151e-10
60515525	chr5:60515525:A:G	5.21292e-07	-1.39203	-1.54525
60515688	chr5:60515688:C:T	1.20948e-05	0.206939	-5.69151e-10
60516091	chr5:60516091:A:G	6.49296e-06	-7.75999e-11	-0.415119
60516165	chr5:60516165:A:C	2.07657e-06	-7.75999e-11	-1.55512
60516246	chr5:60516246:T:A	4.17253e-06	-7.75999e-11	-0.857314
60516774	chr5:60516774:A:AT	5.99529e-07	-1.21605	-1.5814
60516848	chr5:60516848:C:T	7.1231e-06	-7.75999e-11	-0.322494
60517026	chr5:60517026:C:A	2.52863e-06	-1.35816	-5.69151e-10
60517130	chr5:60517130:C:T	3.68618e-06	-0.235704	-0.745542
60517177	chr5:60517177:C:T	2.55619e-06	-1.34732	-5.69151e-10
60517659	chr5:60517659:CTT:C	9.45382e-07	-1.25183	-1.09017
60518123	chr5:60518123:T:A	4.57835e-06	-0.764499	-5.69151e-10
60518150	chr5:60518150:T:G	1.47418e-06	-1.1745	-0.72323
60518487	chr5:60518487:G:A	1.35095e-06	-1.2299	-0.755129
60518762	chr5:60518762:G:T	2.05479e-06	-7.75999e-11	-1.56566
60518955	chr5:60518955:G:A	1.43255e-06	-1.0909	-0.835479
60519016	chr5:60519016:A:G	2.1159e-06	-1.12022	-0.416132
60519684	chr5:60519684:G:A	2.05552e-06	-7.75999e-11	-1.56531
60519707	chr5:60519707:T:C	6.50515e-07	-1.26582	-1.45001
60519877	chr5:60519877:C:A	1.34087e-06	-1.09788	-0.894632
60519917	chr5:60519917:G:A	2.78219e-06	-7.75999e-11	-1.2626
60520136	chr5:60520136:T:C	2.86618e-06	-1.23286	-5.69151e-10
60520477	chr5:60520477:T:C	1.22301e-06	-1.0704	-1.01413
60520610	chr5:60520610:G:A	1.3568e-05	-7.75999e-11	0.321879
60520680	chr5:60520680:A:G	1.55368e-06	-1.06277	-0.782447
60520967	chr5:60520967:A:G	1.11133e-06	-0.695645	-1.48463
60521151	chr5:60521151:G:C	1.05826e-06	-0.675775	-1.55343
60521273	chr5:60521273:A:T	4.78028e-06	-0.721338	-5.69151e-10
60521310	chr5:60521310:G:A	4.56456e-06	-0.767514	-5.69151e-10
60521569	chr5:60521569:T:G	1.39775e-06	-1.07749	-0.87348
60522035	chr5:60522035:C:T	9.68896e-07	-0.971424	-1.34601
60522061	chr5:60522061:T:C	4.38367e-06	-7.75999e-11	-0.80795
60522209	chr5:60522209:C:T	3.52249e-06	-1.02667	-5.69151e-10
60522419	chr5:60522419:T:C	1.15796e-06	-0.621598	-1.51758
60522621	chr5:60522621:TAGTC:T	1.05935e-06	-0.955986	-1.2722
60522792	chr5:60522792:C:T	1.35724e-06	-1.08098	-0.899404
60522848	chr5:60522848:T:C	1.28737e-06	-1.07883	-0.954404
60522922	chr5:60522922:G:A	5.15185e-06	-0.646481	-5.69151e-10
60522951	chr5:60522951:G:A	1.03955e-06	-1.34751	-0.899541
60522977	chr5:60522977:A:G	1.34754e-06	-1.08307	-0.90448
60522983	chr5:60522983:G:A	2.81332e-06	-7.75999e-11	-1.25147
60523087	chr5:60523087:A:G	1.36755e-06	-1.04855	-0.92426
60523151	chr5:60523151:A:G	7.08173e-06	-7.75999e-11	-0.328318
60523227	chr5:60523227:T:C	2.37243e-06	-7.75999e-11	-1.42192
60523278	chr5:60523278:G:A	1.36369e-06	-1.05938	-0.916258
60523439	chr5:60523439:T:C	1.46127e-06	-1.04401	-0.862528
60523866	chr5:60523866:C:A	2.11035e-06	-7.75999e-11	-1.53898
60524034	chr5:60524034:C:T	1.45208e-06	-1.03088	-0.881959
60524113	chr5:60524113:T:C	4.21805e-06	-0.36299	-0.483474
60524174	chr5:60524174:T:G	5.812e-07	-1.39396	-1.43453
60524181	chr5:60524181:G:A	2.02252e-06	-7.75999e-11	-1.58149
60524318	chr5:60524318:G:A	2.11073e-06	-7.75999e-11	-1.5388
60524352	chr5:60524352:C:A	5.54601e-07	-1.39546	-1.47988
60524382	chr5:60524382:G:A	1.42976e-06	-1.03261	-0.895719
60524574	chr5:60524574:C:T	2.0719e-06	-7.75999e-11	-1.55737
60525011	chr5:60525011:C:T	3.35181e-06	-7.75999e-11	-1.07634
60525155	chr5:60525155:T:G	2.11035e-06	-7.75999e-11	-1.53898
60525390	chr5:60525390:C:T	1.67092e-06	-1.06832	-0.704146
60525406	chr5:60525406:T:C	2.56806e-06	-1.0873	-0.255387
60525771	chr5:60525771:A:G	1.42925e-06	-1.26698	-0.661707
60525884	chr5:60525884:G:A	2.30647e-06	-7.75999e-11	-1.45012
60526058	chr5:60526058:T:C	1.57619e-06	-0.994059	-0.836765
60526333	chr5:60526333:CCT:C	5.17969e-06	-0.641092	-5.69151e-10
60526366	chr5:60526366:C:T	1.72379e-06	-0.885845	-0.855467
60526623	chr5:60526623:T:C	7.54782e-06	-7.75999e-11	-0.264578
60527001	chr5:60527001:C:CA	2.14515e-06	-7.75999e-11	-1.52263
60527176	chr5:60527176:G:A	9.27765e-07	-1.0497	-1.31111
60527310	chr5:60527310:G:A	2.52818e-06	-1.35834	-5.69151e-10
60527371	chr5:60527371:T:C	1.04451e-06	-1.34722	-0.89506
60527423	chr5:60527423:G:A	1.22268e-06	-1.29449	-0.790302
60527785	chr5:60527785:C:T	2.07087e-06	-7.75999e-11	-1.55787
60527797	chr5:60527797:A:G	2.26221e-06	-7.75999e-11	-1.4695
60527815	chr5:60527815:G:A	2.2726e-06	-7.75999e-11	-1.46491
60527935	chr5:60527935:G:A	8.23764e-06	-7.75999e-11	-0.177123
60527964	chr5:60527964:C:T	1.13155e-06	-0.640997	-1.52125
60528043	chr5:60528043:A:C	1.15539e-06	-1.35025	-0.791149
60529473	chr5:60529473:T:C	1.037e-05	0.0729087	-0.0198268
60529534	chr5:60529534:A:G	9.15129e-07	-1.05655	-1.31797
60529658	chr5:60529658:G:A	1.45206e-06	-1.04456	-0.868291
60529725	chr5:60529725:C:T	2.07938e-06	-7.75999e-11	-1.55377
60530185	chr5:60530185:C:T	8.65745e-07	-1.05014	-1.37986
60530932	chr5:60530932:G:A	2.44363e-06	-7.75999e-11	-1.39235
60531293	chr5:60531293:G:A	2.36207e-06	-7.75999e-11	-1.4263
60531386	chr5:60531386:G:A	1.30861e-06	-0.809488	-1.20739
60531660	chr5:60531660:A:G	2.07647e-06	-7.75999e-11	-1.55517
60531952	chr5:60531952:G:A	2.43871e-06	-1.39437	-5.69151e-10
60532091	chr5:60532091:C:T	2.03734e-06	-7.75999e-11	-1.57419
60532773	chr5:60532773:A:C	2.09683e-06	-7.75999e-11	-1.54541
60532997	chr5:60532997:G:A	3.63655e-06	-0.994802	-5.69151e-10
60533052	chr5:60533052:G:A	1.38017e-06	-1.3374	-0.626228
60533183	chr5:60533183:T:G	2.2238e-06	-7.75999e-11	-1.48662
60533241	chr5:60533241:C:G	1.32266e-06	-0.993264	-1.01293
60533314	chr5:60533314:T:C	2.52365e-06	-0.824746	-0.535383
60533615	chr5:60533615:A:G	2.2332e-06	-7.75999e-11	-1.4824
60533638	chr5:60533638:C:T	1.39382e-06	-1.33881	-0.614981
60534754	chr5:60534754:G:A	8.94979e-07	-1.04423	-1.35256
60535271	chr5:60535271:C:G	1.53403e-06	-1.27618	-0.581752
60535603	chr5:60535603:A:G	6.51048e-06	-0.412424	-5.69151e-10
60536061	chr5:60536061:A:G	2.09726e-06	-7.75999e-11	-1.54521
60536120	chr5:60536120:G:A	5.22302e-06	-7.75999e-11	-0.632762
60536549	chr5:60536549:A:C	1.10026e-06	-1.3557	-0.834584
60537721	chr5:60537721:A:G	5.88107e-06	-7.75999e-11	-0.514099
60537727	chr5:60537727:G:A	1.12961e-06	-1.21574	-0.94823
60538105	chr5:60538105:TAC:T	8.35907e-06	0.0436672	-0.206157
60538116	chr5:60538116:A:C	1.31476e-06	-1.33479	-0.677392
60538157	chr5:60538157:A:G	3.06257e-06	-7.75999e-11	-1.16658
60538434	chr5:60538434:C:T	1.2974e-06	-1.38714	-0.638332
60538776	chr5:60538776:T:A	1.28489e-06	-1.38071	-0.654453
60538793	chr5:60538793:T:C	5.09474e-07	-1.39425	-1.56596
60539241	chr5:60539241:T:A	7.59435e-07	-0.978432	-1.58259
60539619	chr5:60539619:C:A	7.4939e-07	-0.990831	-1.5835
60539722	chr5:60539722:A:G	1.29954e-06	-1.33025	-0.693578
60540260	chr5:60540260:C:G	1.696e-06	-1.04897	-0.708595
60541157	chr5:60541157:C:T	2.67178e-06	-7.75999e-11	-1.30309
60541649	chr5:60541649:G:A	6.18872e-06	-1.30479	0.841683
60541764	chr5:60541764:C:T	3.98944e-06	-0.459246	-0.44294
60541807	chr5:60541807:A:T	3.4043e-06	-1.19392	0.133122
60541940	chr5:60541940:A:G	5.33677e-07	-1.33022	-1.58358
60543562	chr5:60543562:G:A	6.67804e-07	-1.12301	-1.56659
60543737	chr5:60543737:A:G	2.04689e-06	-7.75999e-11	-1.56951
60543821	chr5:60543821:G:A	2.43672e-06	-1.39519	-5.69151e-10
60545534	chr5:60545534:A:G	1.09994e-06	-0.621913	-1.56866
60545847	chr5:60545847:A:G	9.70784e-07	-0.796638	-1.51885
60546456	chr5:60546456:T:C	2.58511e-06	-7.75999e-11	-1.33607
60547424	chr5:60547424:T:C	1.31642e-06	-0.999687	-1.01123
60547564	chr5:60547564:G:A	1.31181e-06	-1.04399	-0.970441
60547632	chr5:60547632:A:C	2.26768e-06	-7.75999e-11	-1.46708
60547832	chr5:60547832:A:G	2.30723e-06	-1.10149	-0.348304
60547844	chr5:60547844:T:A	2.91217e-06	-1.21694	-5.69151e-10
60548252	chr5:60548252:C:T	5.60552e-06	-0.0943108	-0.467774
60548503	chr5:60548503:A:C	2.02331e-06	-7.75999e-11	-1.5811
60548636	chr5:60548636:A:G	2.13579e-06	-7.75999e-11	-1.527
60549156	chr5:60549156:A:T	1.13545e-06	-0.578757	-1.58005
60549785	chr5:60549785:C:T	2.02746e-06	-7.75999e-11	-1.57905
60550136	chr5:60550136:T:A	1.51023e-06	-0.773571	-1.10001
60550183	chr5:60550183:T:C	2.02971e-06	-7.75999e-11	-1.57794
60550659	chr5:60550659:C:A	2.02775e-06	-7.75999e-11	-1.57891
60550844	chr5:60550844:T:C	2.95869e-06	-1.20109	-5.69151e-10
60551231	chr5:60551231:T:A	2.22235e-06	-7.75999e-11	-1.48727
60551303	chr5:60551303:T:C	3.33639e-06	-7.75999e-11	-1.08095
60551376	chr5:60551376:A:G	2.02693e-06	-7.75999e-11	-1.57931
60551711	chr5:60551711:T:C	9.94535e-07	-0.717328	-1.57399
60551785	chr5:60551785:T:C	2.02465e-06	-7.75999e-11	-1.58044
60551927	chr5:60551927:C:T	2.02826e-06	-7.75999e-11	-1.57866
60553571	chr5:60553571:A:G	2.85988e-06	-7.75999e-11	-1.23506
60553622	chr5:60553622:T:C	2.83148e-06	-7.75999e-11	-1.24504
60553660	chr5:60553660:G:C	1.76021e-06	-0.591359	-1.12905
60553719	chr5:60553719:G:C	3.01027e-06	-7.75999e-11	-1.18381
60553796	chr5:60553796:A:AT	1.4576e-06	-0.805631	-1.10341
60554367	chr5:60554367:A:C	1.42217e-06	-1.25886	-0.674798
60554397	chr5:60554397:A:G	6.30606e-06	-0.000734583	-0.443592
60554445	chr5:60554445:G:A	2.01836e-06	-7.75999e-11	-1.58355
60554692	chr5:60554692:G:C	2.85475e-06	-1.23685	-5.69151e-10
60554777	chr5:60554777:T:C	2.0532e-06	-7.75999e-11	-1.56644
60554833	chr5:60554833:A:T	2.05343e-06	-7.75999e-11	-1.56632
60555674	chr5:60555674:G:A	2.57997e-06	-1.33806	-5.69151e-10
60555737	chr5:60555737:G:T	1.75162e-05	-7.75999e-11	0.577288
60555816	chr5:60555816:T:C	2.6306e-06	-1.36874	0.0501103
60555975	chr5:60555975:T:G	3.18633e-06	-7.75999e-11	-1.12697
60556146	chr5:60556146:G:A	1.07713e-06	-0.814839	-1.3967
60556193	chr5:60556193:C:T	1.47842e-06	-0.817096	-1.07776
60556394	chr5:60556394:C:T	2.06298e-06	-7.75999e-11	-1.56168
60556433	chr5:60556433:C:T	1.52226e-06	-0.833742	-1.0319
60556809	chr5:60556809:C:T	9.28077e-06	-0.00563515	-0.0522567
60556967	chr5:60556967:A:C	2.57911e-06	-1.33839	-5.69151e-10
60556992	chr5:60556992:C:G	1.72853e-06	-0.211424	-1.52714
60557047	chr5:60557047:C:T	1.76501e-06	-0.196964	-1.52072
60557076	chr5:60557076:T:C	3.756e-06	-7.75999e-11	-0.962481
60557218	chr5:60557218:G:A	3.11792e-06	-7.75999e-11	-1.14867
60557265	chr5:60557265:G:A	3.13408e-06	-7.75999e-11	-1.1435
60557392	chr5:60557392:A:G	1.70258e-06	-0.251781	-1.50191
60557596	chr5:60557596:A:G	2.0533e-06	-7.75999e-11	-1.56639
60557692	chr5:60557692:C:G	2.08457e-06	-7.75999e-11	-1.55128
60557752	chr5:60557752:C:A	2.56368e-06	-1.34439	-5.69151e-10
60557787	chr5:60557787:C:A	1.61357e-06	-0.273913	-1.53347
60557857	chr5:60557857:C:T	3.40134e-06	-1.06167	-5.69151e-10
60557860	chr5:60557860:A:G	3.20398e-06	-1.12144	-5.69151e-10
60557879	chr5:60557879:T:C	2.28973e-06	-7.75999e-11	-1.4574
60558123	chr5:60558123:A:T	2.02686e-06	-7.75999e-11	-1.57935
60558189	chr5:60558189:AC:A	2.54946e-06	-1.34995	-5.69151e-10
60558237	chr5:60558237:A:G	2.03227e-06	-7.75999e-11	-1.57668
60558327	chr5:60558327:C:T	3.99362e-06	0.323336	-1.22447
60558492	chr5:60558492:G:A	2.57169e-06	-1.34127	-5.69151e-10
60558655	chr5:60558655:C:A	5.43303e-07	-1.39338	-1.50254
60559012	chr5:60559012:C:T	2.05695e-06	-7.75999e-11	-1.56461
60559099	chr5:60559099:C:A	3.06844e-06	-7.75999e-11	-1.16467
60559165	chr5:60559165:A:C	2.55002e-06	-1.34973	-5.69151e-10
60559205	chr5:60559205:G:C	9.57556e-06	0.05561	-0.0822328
60559537	chr5:60559537:A:G	1.72907e-06	-0.215323	-1.52293
60559594	chr5:60559594:T:G	9.54443e-05	2.27271	-5.69151e-10
60559736	chr5:60559736:A:C	2.04279e-06	-7.75999e-11	-1.57152
60559894	chr5:60559894:T:C	6.448e-07	-1.26114	-1.46351
60560032	chr5:60560032:C:T	4.03376e-06	0.538943	-1.43008
60560177	chr5:60560177:A:G	2.58116e-06	-1.3376	-5.69151e-10
60560196	chr5:60560196:A:G	3.39848e-06	0.382711	-1.44522
60560463	chr5:60560463:A:G	2.85992e-06	-7.75999e-11	-1.23504
60560514	chr5:60560514:G:A	1.22503e-06	-1.38073	-0.702138
60560604	chr5:60560604:GC:G	2.31861e-06	-7.75999e-11	-1.44487
60560943	chr5:60560943:A:G	3.64246e-06	-0.993178	-5.69151e-10
60561059	chr5:60561059:G:A	2.58089e-06	-1.3377	-5.69151e-10
60561066	chr5:60561066:T:C	1.04426e-06	-1.38724	-0.85529
60561286	chr5:60561286:T:C	3.20479e-06	-7.75999e-11	-1.12119
60561781	chr5:60561781:C:T	1.76458e-05	-7.75999e-11	0.584663
60563041	chr5:60563041:T:G	4.20653e-06	0.259436	-1.10864
60563604	chr5:60563604:T:A	1.88176e-06	-0.163546	-1.49008
60563750	chr5:60563750:C:T	3.24788e-06	-7.75999e-11	-1.10784
60564008	chr5:60564008:G:C	2.58783e-06	-1.33502	-5.69151e-10
60564272	chr5:60564272:T:C	3.32468e-06	-1.08446	-5.69151e-10
60565898	chr5:60565898:C:T	3.80487e-06	-7.75999e-11	-0.949555
60566286	chr5:60566286:G:C	2.92872e-06	-7.75999e-11	-1.21127
60566626	chr5:60566626:C:T	3.08757e-06	-1.38176	0.223307
60566916	chr5:60566916:A:G	5.27558e-07	-1.38488	-1.54045
60567033	chr5:60567033:T:G	9.93928e-06	-7.75999e-11	0.010658
60567092	chr5:60567092:C:A	3.41023e-06	-7.75999e-11	-1.05906
60567127	chr5:60567127:G:A	2.09141e-06	-7.75999e-11	-1.548
60567464	chr5:60567464:C:T	3.33843e-06	-7.75999e-11	-1.08033
60567518	chr5:60567518:T:A	2.05133e-06	-7.75999e-11	-1.56735
60567821	chr5:60567821:C:A	9.92147e-07	-1.18192	-1.1118
60567882	chr5:60567882:A:G	2.39404e-06	-7.75999e-11	-1.41285
60567928	chr5:60567928:C:T	2.78042e-06	-7.75999e-11	-1.26324
60568759	chr5:60568759:T:C	2.73119e-06	-1.37374	0.0926452
60568843	chr5:60568843:T:C	2.04434e-06	-7.75999e-11	-1.57076
60569117	chr5:60569117:A:T	6.34524e-07	-1.35967	-1.38105
60569136	chr5:60569136:C:G	2.19333e-06	-7.75999e-11	-1.50042
60569349	chr5:60569349:T:A	2.18802e-06	-7.75999e-11	-1.50284
60569697	chr5:60569697:C:T	2.47316e-06	-1.38034	-5.69151e-10
60569815	chr5:60569815:C:T	2.04362e-06	-7.75999e-11	-1.57111
60569928	chr5:60569928:G:A	1.12084e-06	-1.38364	-0.788124
60569999	chr5:60569999:T:C	2.91268e-06	-1.21676	-5.69151e-10
60571566	chr5:60571566:T:C	2.31846e-06	-7.75999e-11	-1.44493
60571715	chr5:60571715:G:A	2.51637e-06	-7.75999e-11	-1.36302
60572195	chr5:60572195:T:C	5.21494e-06	-0.634309	-5.69151e-10
60572447	chr5:60572447:G:A	5.01332e-06	-0.673739	-5.69151e-10
60572526	chr5:60572526:G:T	1.81951e-06	-0.150125	-1.53715
60572720	chr5:60572720:C:T	2.13385e-06	-1.3246	-0.203312
60572761	chr5:60572761:C:T	2.83863e-06	-1.35048	0.107967
60573886	chr5:60573886:C:T	2.35148e-06	-7.75999e-11	-1.43079
60574260	chr5:60574260:C:G	2.43558e-06	-7.75999e-11	-1.39565
60574273	chr5:60574273:A:T	4.23426e-06	-7.75999e-11	-0.842629
60574290	chr5:60574290:C:T	1.6819e-06	-0.737988	-1.02793
60574297	chr5:60574297:C:T	2.35514e-06	-7.75999e-11	-1.42924
60574321	chr5:60574321:G:A	2.52178e-06	-1.36087	-5.69151e-10
60574341	chr5:60574341:G:A	2.11823e-06	-7.75999e-11	-1.53526
60574707	chr5:60574707:T:G	1.5896e-05	0.617312	-0.137081
60574727	chr5:60574727:C:A	3.21736e-06	-1.11727	-5.69151e-10
60574787	chr5:60574787:G:A	2.91964e-06	-7.75999e-11	-1.21438
60574923	chr5:60574923:G:A	2.27456e-05	0.838533	-5.69151e-10
60575052	chr5:60575052:T:A	1.08352e-05	0.0375029	0.0594577
60575534	chr5:60575534:TTTTG:T	3.15114e-06	-7.75999e-11	-1.13807
60575575	chr5:60575575:G:C	2.05096e-06	-7.75999e-11	-1.56753
60575998	chr5:60575998:G:A	5.20509e-07	-1.38815	-1.55064
60576003	chr5:60576003:A:G	2.05608e-06	-7.75999e-11	-1.56504
60576011	chr5:60576011:A:G	4.00715e-06	-1.38405	0.486295
60576054	chr5:60576054:G:A	2.35421e-06	-0.162177	-1.26745
60576529	chr5:60576529:C:G	2.03604e-06	-7.75999e-11	-1.57483
60576565	chr5:60576565:G:A	1.05868e-06	-1.37788	-0.850938
60576572	chr5:60576572:T:C	1.61318e-06	-0.771642	-1.03598
60576579	chr5:60576579:C:T	5.16122e-07	-1.39185	-1.5554
60576587	chr5:60576587:A:G	5.25009e-07	-1.38706	-1.54311
60576832	chr5:60576832:T:C	2.07634e-06	-7.75999e-11	-1.55523
60577635	chr5:60577635:C:T	2.52284e-06	-1.34509	-0.015358
60577711	chr5:60577711:A:AT	2.40383e-06	-7.75999e-11	-1.40878
60577882	chr5:60577882:A:G	1.92605e-06	-1.33596	-0.294407
60578635	chr5:60578635:C:T	1.8394e-06	-0.762686	-0.91371
60579145	chr5:60579145:T:A	3.51786e-06	-7.75999e-11	-1.02798
60579724	chr5:60579724:G:A	5.45347e-06	-7.75999e-11	-0.589584
60580106	chr5:60580106:C:G	2.85491e-06	-1.38155	0.144759
60580577	chr5:60580577:A:G	2.65164e-06	-7.75999e-11	-1.31066
60580888	chr5:60580888:A:G	5.1948e-07	-1.38718	-1.55359
60580922	chr5:60580922:C:T	1.11636e-05	0.133557	-0.00673514
60581113	chr5:60581113:C:G	2.88829e-06	-1.34251	0.117339
60581364	chr5:60581364:A:T	8.97419e-06	-0.0535958	-0.0378883
60581687	chr5:60581687:G:T	3.14656e-06	-7.75999e-11	-1.13953
60582048	chr5:60582048:G:A	1.92502e-06	-0.0476053	-1.5833
60584660	chr5:60584660:T:C	2.56641e-06	-1.34333	-5.69151e-10
60584860	chr5:60584860:C:T	9.95106e-07	-1.17843	-1.11232
60585134	chr5:60585134:G:A	2.56187e-06	-1.3451	-5.69151e-10
60585198	chr5:60585198:G:T	3.56083e-06	-7.75999e-11	-1.01584
60585357	chr5:60585357:T:C	2.05489e-06	-7.75999e-11	-1.56561
60585809	chr5:60585809:CT:C	4.1887e-06	-7.75999e-11	-0.853447
60586118	chr5:60586118:G:A	1.57159e-06	-0.799297	-1.03445
60586313	chr5:60586313:G:A	5.37025e-07	-1.35801	-1.54954
60586717	chr5:60586717:GA:G	1.27278e-06	-1.0135	-1.03113
60588406	chr5:60588406:C:G	1.03186e-06	-1.17119	-1.08328
60588490	chr5:60588490:C:T	1.90226e-06	-1.33703	-0.305766
60588926	chr5:60588926:G:T	2.78475e-06	-1.37065	0.108974
60588946	chr5:60588946:G:A	2.13411e-06	-7.75999e-11	-1.52779
60589330	chr5:60589330:A:G	2.01847e-06	-7.75999e-11	-1.5835
60589795	chr5:60589795:A:C	2.62586e-06	-7.75999e-11	-1.32043
60589807	chr5:60589807:G:T	1.72922e-06	-0.818683	-0.919484
60589971	chr5:60589971:C:A	3.03405e-06	-1.34346	0.167523
60590465	chr5:60590465:C:T	2.65164e-06	-7.75999e-11	-1.31066
60590533	chr5:60590533:C:T	6.29078e-07	-1.34365	-1.40568
60591124	chr5:60591124:G:C	2.57051e-06	-1.34173	-5.69151e-10
60591126	chr5:60591126:G:A	2.54767e-06	-1.35066	-5.69151e-10
60592577	chr5:60592577:T:C	2.63452e-06	-1.31713	-5.69151e-10
60593444	chr5:60593444:G:A	1.67907e-06	-0.827667	-0.939929
60594451	chr5:60594451:A:G	1.9936e-06	-1.32055	-0.275343
60595322	chr5:60595322:T:G	2.45008e-06	-1.38972	-5.69151e-10
60595477	chr5:60595477:C:T	3.00325e-06	-1.28614	0.100004
60595639	chr5:60595639:A:G	1.58215e-06	-0.254136	-1.57292
60595955	chr5:60595955:C:T	2.95153e-06	-1.34334	0.139823
60596562	chr5:60596562:G:A	3.45956e-06	-7.75999e-11	-1.0447
60597313	chr5:60597313:T:C	2.18494e-06	-7.75999e-11	-1.50425
60598135	chr5:60598135:T:C	2.60122e-06	-1.32986	-5.69151e-10
60599383	chr5:60599383:TTTGA:T	2.66365e-06	-7.75999e-11	-1.30614
60599401	chr5:60599401:T:C	2.56491e-06	-1.34391	-5.69151e-10
60599456	chr5:60599456:C:T	2.23462e-06	-0.262464	-1.2193
60599673	chr5:60599673:G:A	9.07944e-07	-1.23057	-1.15184
60599699	chr5:60599699:A:G	1.58307e-06	-0.80806	-1.01841
60600101	chr5:60600101:C:T	5.23678e-07	-1.37398	-1.55874
60600103	chr5:60600103:C:T	2.68382e-06	-7.75999e-11	-1.2986
60601693	chr5:60601693:G:A	2.35514e-06	-7.75999e-11	-1.42924
60604126	chr5:60604126:T:C	3.41307e-06	-7.75999e-11	-1.05822
60604593	chr5:60604593:C:T	2.05215e-06	-0.719676	-0.847272
60604877	chr5:60604877:A:G	2.75905e-06	-1.27095	-5.69151e-10
60604881	chr5:60604881:A:C	2.50282e-06	-1.36842	-5.69151e-10
60605099	chr5:60605099:T:C	2.85538e-06	-7.75999e-11	-1.23663
60605594	chr5:60605594:C:A	5.50828e-07	-1.33284	-1.54933
60606838	chr5:60606838:C:T	2.04572e-06	-7.75999e-11	-1.57009
60607245	chr5:60607245:A:G	3.42718e-06	-7.75999e-11	-1.0541
60608144	chr5:60608144:C:T	2.74366e-06	-1.37244	0.0958977
60608355	chr5:60608355:C:A	1.68212e-06	-0.311165	-1.45462
60608652	chr5:60608652:T:TA	1.90118e-06	-1.30961	-0.333749
60609510	chr5:60609510:G:A	2.21468e-06	-7.75999e-11	-1.49073
60610392	chr5:60610392:C:T	2.13332e-06	-7.75999e-11	-1.52816
60610568	chr5:60610568:T:C	9.75895e-06	0.0230694	-0.0307215
60610760	chr5:60610760:T:C	1.56444e-06	-0.758629	-1.07968
60610845	chr5:60610845:G:T	3.25571e-06	-7.75999e-11	-1.10543
60612382	chr5:60612382:C:T	2.45753e-06	-7.75999e-11	-1.38668
60612404	chr5:60612404:C:T	2.6114e-06	-1.32595	-5.69151e-10
60612881	chr5:60612881:T:G	2.68853e-06	-7.75999e-11	-1.29684
60613176	chr5:60613176:G:A	5.4675e-07	-1.35291	-1.53669
60613318	chr5:60613318:A:T	2.03118e-06	-7.75999e-11	-1.57722
60613702	chr5:60613702:G:A	1.27259e-06	-1.15571	-0.889073
60615350	chr5:60615350:T:C	2.51308e-06	-1.36433	-5.69151e-10
60615532	chr5:60615532:C:T	2.48638e-06	-7.75999e-11	-1.37501
60615609	chr5:60615609:A:G	1.17997e-06	-1.38186	-0.738496
60615762	chr5:60615762:A:T	3.213e-06	-7.75999e-11	-1.11863
60615853	chr5:60615853:G:A	2.8343e-06	-7.75999e-11	-1.24404
60616133	chr5:60616133:C:T	1.1276e-06	-1.15513	-1.01061
60617346	chr5:60617346:T:C	0.00231668	-7.75999e-11	5.46206
60617481	chr5:60617481:T:C	2.57102e-06	-1.34153	-5.69151e-10
60617899	chr5:60617899:C:T	6.0546e-06	-7.75999e-11	-0.485018
60617932	chr5:60617932:G:A	3.78094e-06	-1.3621	0.406232
60617942	chr5:60617942:T:C	5.52782e-07	-1.37146	-1.50717
60618327	chr5:60618327:C:CA	2.59882e-06	-1.33078	-5.69151e-10
60618431	chr5:60618431:T:C	1.80424e-06	-0.266964	-1.42874
60618907	chr5:60618907:G:A	5.1577e-06	-0.645346	-5.69151e-10
60618989	chr5:60618989:A:C	2.21436e-06	-7.75999e-11	-1.49087
60619032	chr5:60619032:A:G	2.04066e-06	-7.75999e-11	-1.57256
60619205	chr5:60619205:A:C	2.43611e-06	-1.39543	-5.69151e-10
60619241	chr5:60619241:T:C	2.60632e-06	-7.75999e-11	-1.3279
60619539	chr5:60619539:A:G	1.91637e-06	-0.52706	-1.10834
60619758	chr5:60619758:A:G	1.94911e-06	-0.0357481	-1.58272
60619907	chr5:60619907:C:A	3.3496e-06	-7.75999e-11	-1.077
60619949	chr5:60619949:C:T	3.19033e-06	-7.75999e-11	-1.12571
60620065	chr5:60620065:G:C	1.10458e-06	-1.15003	-1.03635
60620219	chr5:60620219:C:T	4.67268e-06	-7.75999e-11	-0.744105
60620328	chr5:60620328:C:A	3.07631e-06	-1.35793	0.195824
60620516	chr5:60620516:G:A	1.04855e-05	0.0153297	0.0488313
60620661	chr5:60620661:G:A	3.61577e-06	-7.75999e-11	-1.00053
60621157	chr5:60621157:A:T	5.39156e-07	-1.36231	-1.54128
60621338	chr5:60621338:T:C	2.00811e-06	-0.604198	-0.984444
60621359	chr5:60621359:C:A	3.59549e-06	-7.75999e-11	-1.00616
60621851	chr5:60621851:C:A	1.09053e-06	-1.16343	-1.03574
60622270	chr5:60622270:T:G	2.90502e-06	-7.75999e-11	-1.2194
60622399	chr5:60622399:C:T	2.79497e-06	-7.75999e-11	-1.25802
60622749	chr5:60622749:A:G	1.91437e-06	-0.542273	-1.09418
60622953	chr5:60622953:T:C	2.07173e-06	-7.75999e-11	-1.55745
60622976	chr5:60622976:C:T	1.60735e-06	-0.707064	-1.10419
60623013	chr5:60623013:A:G	3.62809e-06	0.16363	-1.16076
60623110	chr5:60623110:T:C	1.22322e-06	-1.13646	-0.947886
60623207	chr5:60623207:T:A	1.48629e-06	-0.309782	-1.57977
60624780	chr5:60624780:G:A	1.04753e-06	-1.14666	-1.09274
60624883	chr5:60624883:A:G	6.05291e-07	-1.2802	-1.50768
60625881	chr5:60625881:T:C	2.57585e-06	-1.33966	-5.69151e-10
60626291	chr5:60626291:C:T	2.56762e-06	-1.34286	-5.69151e-10
60626664	chr5:60626664:T:G	2.58805e-06	-1.33493	-5.69151e-10
60626882	chr5:60626882:C:G	2.85285e-06	-1.36276	0.125236
60627923	chr5:60627923:G:C	2.28899e-06	-7.75999e-11	-1.45772
60629066	chr5:60629066:T:G	2.59316e-06	-1.33296	-5.69151e-10
60629082	chr5:60629082:A:C	2.73025e-06	-1.38031	0.0988648
60631084	chr5:60631084:C:T	3.28281e-06	-1.36116	0.264021
60631707	chr5:60631707:T:C	2.74899e-06	-7.75999e-11	-1.2746
60633047	chr5:60633047:G:A	2.16288e-06	-7.75999e-11	-1.5144
60633121	chr5:60633121:A:G	3.39195e-06	-1.37634	0.311911
60633910	chr5:60633910:G:A	1.58624e-06	-0.712302	-1.11217
60634171	chr5:60634171:A:G	2.40458e-06	-7.75999e-11	-1.40846
60634444	chr5:60634444:G:A	8.40098e-06	-0.171975	0.0144872
60634469	chr5:60634469:G:A	9.78357e-06	0.0295504	-0.0346824
60634735	chr5:60634735:T:C	2.18057e-06	-7.75999e-11	-1.50625
60636171	chr5:60636171:T:C	3.81701e-06	-7.75999e-11	-0.946371
60636189	chr5:60636189:C:A	2.58307e-06	-1.33686	-5.69151e-10
60636616	chr5:60636616:A:G	2.03503e-06	-7.75999e-11	-1.57533
60637241	chr5:60637241:T:C	1.96648e-06	-0.589008	-1.02058
60639905	chr5:60639905:C:A	2.44318e-06	-1.39254	-5.69151e-10
60639912	chr5:60639912:G:A	2.00766e-06	-0.484803	-1.10407
60640062	chr5:60640062:C:T	2.01917e-06	-7.75999e-11	-1.58315
60640143	chr5:60640143:T:C	2.05315e-06	-7.75999e-11	-1.56646
60640920	chr5:60640920:CT:C	1.11849e-06	-1.15376	-1.0201
60641594	chr5:60641594:G:A	2.881e-06	-1.2277	-5.69151e-10
60641704	chr5:60641704:T:C	2.043e-06	-7.75999e-11	-1.57142
60642049	chr5:60642049:A:G	2.05971e-06	-7.75999e-11	-1.56327
60642664	chr5:60642664:A:G	3.25946e-06	-7.75999e-11	-1.10427
60642774	chr5:60642774:T:G	2.15538e-06	-7.75999e-11	-1.51787
60643129	chr5:60643129:T:C	2.84225e-06	-7.75999e-11	-1.24124
60643319	chr5:60643319:T:C	1.22416e-06	-1.16263	-0.920946
60643342	chr5:60643342:G:A	2.67367e-06	-7.75999e-11	-1.30239
60643540	chr5:60643540:G:A	2.02857e-06	-0.457273	-1.12123
60643868	chr5:60643868:G:A	2.02748e-06	-7.75999e-11	-1.57904
60643877	chr5:60643877:C:A	1.61215e-06	-0.728321	-1.07995
60644251	chr5:60644251:T:A	2.61207e-06	-1.32569	-5.69151e-10
60644594	chr5:60644594:C:G	2.6597e-06	-1.30762	-5.69151e-10
60644829	chr5:60644829:C:T	2.33942e-06	-7.75999e-11	-1.43594
60644964	chr5:60644964:A:G	2.01872e-06	-0.469825	-1.11355
60645121	chr5:60645121:A:G	2.58967e-06	-7.75999e-11	-1.3343
60645659	chr5:60645659:C:T	8.56469e-06	-0.138188	-5.69151e-10
60646302	chr5:60646302:C:T	5.54956e-06	-1.29984	0.727722
60646482	chr5:60646482:T:C	1.17175e-06	-1.23855	-0.888786
60646573	chr5:60646573:G:A	9.88391e-06	0.0722147	-0.0671434
60646586	chr5:60646586:T:C	3.84631e-06	-7.75999e-11	-0.938722
60646684	chr5:60646684:A:G	2.0335e-06	-7.75999e-11	-1.57608
60647129	chr5:60647129:G:A	3.31658e-06	-7.75999e-11	-1.0869
60648473	chr5:60648473:C:T	1.21471e-05	1.19363	-0.982378
60649537	chr5:60649537:T:C	3.7704e-06	-7.75999e-11	-0.958657
60650294	chr5:60650294:T:C	2.02307e-06	-7.75999e-11	-1.58122
60650654	chr5:60650654:A:T	2.02394e-06	-7.75999e-11	-1.58079
60650707	chr5:60650707:C:T	2.66247e-06	-1.30658	-5.69151e-10
60651251	chr5:60651251:G:A	2.96858e-06	-7.75999e-11	-1.19775
60651356	chr5:60651356:C:T	2.04317e-06	-7.75999e-11	-1.57133
60653710	chr5:60653710:T:C	3.65571e-06	-1.37824	0.388692
60653903	chr5:60653903:T:A	2.9963e-06	-1.18846	-5.69151e-10
60654418	chr5:60654418:A:G	1.1889e-05	0.18978	-5.69151e-10
60655312	chr5:60655312:T:C	4.02104e-05	-7.75999e-11	1.40829
60656480	chr5:60656480:TTGA:T	2.6546e-06	-1.30954	-5.69151e-10
60656754	chr5:60656754:C:T	2.7206e-06	-1.28498	-5.69151e-10
60658230	chr5:60658230:C:T	1.76337e-05	0.121359	0.462615
60658370	chr5:60658370:T:C	1.58632e-05	1.61129	-1.13312
60658581	chr5:60658581:T:TG	4.90928e-06	-1.3408	0.64609
60658617	chr5:60658617:T:A	1.47655e-06	-1.14128	-0.754855
60658889	chr5:60658889:A:G	1.65071e-06	-1.32151	-0.463121
60659391	chr5:60659391:C:T	3.00645e-06	-7.75999e-11	-1.18508
60659520	chr5:60659520:C:T	5.51265e-05	1.72379	-5.69151e-10
60659889	chr5:60659889:C:T	4.98115e-06	-1.37767	0.697497
60660332	chr5:60660332:G:C	1.4897e-06	-1.14982	-0.737446
60660974	chr5:60660974:C:T	5.37178e-06	-1.37027	0.765592
60661246	chr5:60661246:A:C	1.79237e-06	-1.31075	-0.391548
60661721	chr5:60661721:G:A	2.43869e-06	-7.75999e-11	-1.39438
60662293	chr5:60662293:C:T	2.61353e-06	-1.32514	-5.69151e-10
60662313	chr5:60662313:G:A	2.53685e-06	-1.35491	-5.69151e-10
60662545	chr5:60662545:T:C	5.25629e-06	-0.626412	-5.69151e-10
60662919	chr5:60662919:G:A	2.80304e-06	-7.75999e-11	-1.25513
60663212	chr5:60663212:G:A	3.63637e-05	1.43586	-0.128121
60663940	chr5:60663940:T:C	1.70655e-06	-1.32081	-0.43055
60664542	chr5:60664542:T:C	3.13014e-06	-7.75999e-11	-1.14476
60665314	chr5:60665314:A:G	2.94872e-06	-1.20447	-5.69151e-10
60665716	chr5:60665716:G:A	1.63359e-05	0.0867376	0.42079
60666170	chr5:60666170:G:A	2.77257e-06	-1.26606	-5.69151e-10
60666484	chr5:60666484:T:C	2.13325e-06	-7.75999e-11	-1.52819
60666954	chr5:60666954:G:C	2.86336e-06	-7.75999e-11	-1.23384
60667753	chr5:60667753:A:G	2.57419e-05	0.962282	-5.69151e-10
60668289	chr5:60668289:T:G	3.38403e-06	-7.75999e-11	-1.06677
60668492	chr5:60668492:C:A	1.99613e-06	-0.0141738	-1.58046
60668653	chr5:60668653:C:T	2.02532e-06	-7.75999e-11	-1.58011
60669796	chr5:60669796:GGA:G	2.33854e-06	-7.75999e-11	-1.43631
60670241	chr5:60670241:G:A	2.02597e-06	-7.75999e-11	-1.57979
60670256	chr5:60670256:C:T	2.55081e-06	-1.34943	-5.69151e-10
60670258	chr5:60670258:C:T	1.23905e-05	1.16018	-0.92909
60670985	chr5:60670985:T:C	3.34499e-06	-7.75999e-11	-1.07837
60670990	chr5:60670990:A:C	1.94953e-06	-1.28279	-0.335456
60671553	chr5:60671553:A:G	1.86335e-05	1.60047	-0.961353
60671889	chr5:60671889:A:C	1.74837e-05	0.0934946	0.481937
60673188	chr5:60673188:T:C	1.88457e-05	0.174442	0.476006
60673710	chr5:60673710:C:T	2.68251e-06	-1.29908	-5.69151e-10
60673878	chr5:60673878:G:A	1.2862e-05	1.16848	-0.900039
60673957	chr5:60673957:C:T	2.12383e-06	-7.75999e-11	-1.53262
60674376	chr5:60674376:T:C	2.13248e-06	-7.75999e-11	-1.52855
60675165	chr5:60675165:G:C	1.36981e-05	1.26274	-0.931323
60675306	chr5:60675306:A:AT	1.95772e-05	1.62007	-0.931539
60675308	chr5:60675308:A:T	1.94178e-05	1.61273	-0.932374
60676121	chr5:60676121:G:A	3.44856e-06	-7.75999e-11	-1.04788
60676129	chr5:60676129:AC:A	2.61254e-06	-7.75999e-11	-1.32551
60676398	chr5:60676398:T:C	3.24258e-06	-7.75999e-11	-1.10947
60676879	chr5:60676879:A:G	2.63364e-06	-7.75999e-11	-1.31747
60677334	chr5:60677334:T:A	1.14495e-06	-0.615317	-1.53516
60677336	chr5:60677336:T:A	1.09806e-06	-0.616932	-1.57536
60677342	chr5:60677342:T:A	5.05805e-05	1.63773	-5.69151e-10
60678079	chr5:60678079:G:T	1.13865e-05	1.19057	-1.04398
60678271	chr5:60678271:G:C	6.41465e-06	-1.35138	0.924131
60678576	chr5:60678576:T:C	2.67772e-06	-1.30087	-5.69151e-10
60678658	chr5:60678658:A:G	3.35631e-06	-7.75999e-11	-1.07499
60679180	chr5:60679180:C:T	1.21833e-05	1.13637	-0.922138
60679214	chr5:60679214:T:C	2.67568e-06	-1.30163	-5.69151e-10
60679237	chr5:60679237:T:C	1.92105e-05	0.278622	0.390999
60679457	chr5:60679457:A:G	3.2496e-06	-1.1073	-5.69151e-10
60680219	chr5:60680219:T:C	2.6947e-06	-1.29455	-5.69151e-10
60680865	chr5:60680865:A:AT	2.02396e-06	-7.75999e-11	-1.58078
60681231	chr5:60681231:G:A	1.93553e-05	0.26294	0.414192
60681482	chr5:60681482:T:C	5.18643e-06	-0.639791	-5.69151e-10
60681576	chr5:60681576:T:C	2.37333e-06	-7.75999e-11	-1.42154
60682499	chr5:60682499:A:C	1.87195e-05	1.58473	-0.941007
60682579	chr5:60682579:A:G	1.32942e-06	-1.10796	-0.893136
60682730	chr5:60682730:T:C	3.79732e-06	-7.75999e-11	-0.951542
60682751	chr5:60682751:A:C	2.67386e-06	-1.30232	-5.69151e-10
60683277	chr5:60683277:A:T	2.27402e-06	-7.75999e-11	-1.46429
60683305	chr5:60683305:G:A	2.04489e-06	-7.75999e-11	-1.57049
60684842	chr5:60684842:G:A	2.3431e-06	-7.75999e-11	-1.43436
60685121	chr5:60685121:T:C	2.98594e-06	-7.75999e-11	-1.19192
60685258	chr5:60685258:C:A	3.69778e-05	0.132917	1.19156
60685737	chr5:60685737:G:C	1.08827e-05	1.05328	-0.951941
60686239	chr5:60686239:C:G	2.67024e-06	-1.30367	-5.69151e-10
60686337	chr5:60686337:C:T	1.64446e-05	1.61848	-1.10432
60686606	chr5:60686606:A:G	1.68523e-06	-0.218989	-1.54495
60686698	chr5:60686698:AG:A	3.6372e-06	-7.75999e-11	-0.994623
60687654	chr5:60687654:T:A	1.83254e-05	0.211636	0.410813
60687746	chr5:60687746:G:A	2.16248e-06	-7.75999e-11	-1.51458
60687808	chr5:60687808:G:C	1.09003e-05	0.345653	-0.242703
60688417	chr5:60688417:A:T	3.63712e-06	-1.36256	0.367911
60689853	chr5:60689853:G:C	2.6691e-06	-1.3041	-5.69151e-10
60690239	chr5:60690239:A:G	6.92424e-06	-0.350809	-5.69151e-10
60691282	chr5:60691282:G:A	2.02461e-06	-7.75999e-11	-1.58046
60691855	chr5:60691855:C:G	4.69022e-06	-1.36696	0.626607
60692034	chr5:60692034:C:T	2.01839e-06	-7.75999e-11	-1.58353
60692464	chr5:60692464:C:T	1.62002e-05	1.45314	-0.95395
60692720	chr5:60692720:G:A	2.99783e-05	-1.11877	2.2334
60692900	chr5:60692900:A:T	1.74778e-05	1.63306	-1.05796
60693201	chr5:60693201:T:C	1.88563e-05	1.6022	-0.951183
60694015	chr5:60694015:A:G	1.54173e-05	1.54058	-1.09092
60694492	chr5:60694492:T:C	1.77532e-05	1.56045	-0.969718
60695884	chr5:60695884:C:T	3.32801e-06	-7.75999e-11	-1.08346
60696452	chr5:60696452:T:C	1.42448e-05	0.630361	-0.259808
60696901	chr5:60696901:T:C	3.7312e-06	-7.75999e-11	-0.969107
60697441	chr5:60697441:T:C	1.67427e-05	0.102308	0.429815
60698253	chr5:60698253:C:T	2.48098e-06	-7.75999e-11	-1.37718
60698271	chr5:60698271:C:T	9.3646e-06	0.976077	-1.02498
60699092	chr5:60699092:C:T	8.82892e-06	-0.107804	-5.69151e-10
60699614	chr5:60699614:C:T	3.22627e-06	-1.35302	0.238509
60699857	chr5:60699857:C:T	2.61494e-06	-1.3246	-5.69151e-10
60699915	chr5:60699915:C:A	5.42847e-07	-1.37343	-1.52333
60699993	chr5:60699993:G:C	1.37879e-06	-1.14959	-0.815037
60700257	chr5:60700257:C:A	1.36035e-05	1.43994	-1.11545
60700274	chr5:60700274:C:G	3.63068e-06	-1.37292	0.376503
60701097	chr5:60701097:G:A	6.78696e-07	-1.39289	-1.28053
60701294	chr5:60701294:G:A	2.64342e-06	-1.31376	-5.69151e-10
60701585	chr5:60701585:T:C	1.19408e-05	1.26759	-1.07347
60701749	chr5:60701749:A:G	1.53041e-05	1.35487	-0.912591
60701971	chr5:60701971:A:G	1.41612e-06	-1.14335	-0.794566
60702059	chr5:60702059:A:C	1.43701e-06	-1.15525	-0.768017
60702102	chr5:60702102:G:A	1.43323e-06	-1.14537	-0.780536
60702409	chr5:60702409:A:G	1.45239e-06	-1.11395	-0.798676
60702474	chr5:60702474:G:A	1.40141e-06	-1.14567	-0.80269
60702828	chr5:60702828:A:T	3.02547e-06	-1.35757	0.178803
60702842	chr5:60702842:A:G	1.47727e-05	1.31974	-0.912798
60702977	chr5:60702977:C:T	1.56182e-06	-0.257085	-1.5829
60703123	chr5:60703123:G:A	1.38753e-06	-1.15417	-0.804148
60703191	chr5:60703191:C:A	2.46903e-06	-1.38201	-5.69151e-10
60703533	chr5:60703533:C:T	1.42735e-06	-1.13884	-0.791184
60703610	chr5:60703610:G:A	1.36888e-06	-1.1585	-0.813349
60703924	chr5:60703924:GAAA:G	1.39119e-06	-1.15272	-0.802958
60704360	chr5:60704360:CTTT:C	8.77501e-06	1.02779	-1.14172
60704781	chr5:60704781:C:T	1.37621e-06	-1.14027	-0.82623
60705225	chr5:60705225:T:C	1.25653e-05	1.3568	-1.1117
60705295	chr5:60705295:C:T	6.61114e-06	-1.28984	0.892763
60708633	chr5:60708633:C:T	1.73794e-06	-1.20944	-0.523698
60709058	chr5:60709058:A:C	1.58105e-06	-1.11842	-0.709328
60709909	chr5:60709909:G:A	1.43735e-06	-1.15984	-0.763194
60710038	chr5:60710038:T:C	3.36357e-06	-7.75999e-11	-1.07283
60710039	chr5:60710039:T:G	1.4867e-06	-1.1261	-0.763178
60710171	chr5:60710171:G:A	2.17972e-06	-7.75999e-11	-1.50664
60710704	chr5:60710704:C:T	2.95305e-06	-7.75999e-11	-1.203
60710731	chr5:60710731:T:A	2.64087e-06	-7.75999e-11	-1.31473
60711234	chr5:60711234:C:T	2.14065e-06	-1.17595	-0.348779
60711275	chr5:60711275:T:G	2.04875e-06	-7.75999e-11	-1.56861
60711594	chr5:60711594:T:A	1.96793e-06	-1.19615	-0.412708
60711641	chr5:60711641:T:C	2.16502e-06	-7.75999e-11	-1.51341
60712272	chr5:60712272:G:T	2.56019e-06	-1.34576	-5.69151e-10
60712352	chr5:60712352:TTGTTTG:T	1.89497e-06	-1.17509	-0.471543
60712364	chr5:60712364:T:A	1.91696e-06	-1.19743	-0.437666
60712530	chr5:60712530:G:A	1.95626e-06	-1.19129	-0.423516
60712655	chr5:60712655:C:G	2.0666e-06	-7.75999e-11	-1.55993
60712993	chr5:60712993:C:T	1.94184e-05	2.16494	-1.48456
60713017	chr5:60713017:C:T	1.98327e-06	-1.2086	-0.392492
60713236	chr5:60713236:G:A	2.0007e-06	-1.20765	-0.384693
60713262	chr5:60713262:T:C	2.51719e-06	-1.3627	-5.69151e-10
60713291	chr5:60713291:G:A	2.0313e-06	-7.75999e-11	-1.57716
60713337	chr5:60713337:G:A	2.03597e-06	-1.19444	-0.380423
60713505	chr5:60713505:G:A	6.00021e-06	-1.35935	0.865305
60713826	chr5:60713826:A:C	1.66164e-06	-1.17084	-0.607198
60713875	chr5:60713875:T:C	1.87576e-06	-1.23055	-0.426268
60713980	chr5:60713980:G:T	3.10418e-06	-1.27507	0.121984
60714122	chr5:60714122:C:G	2.05969e-06	-1.20209	-0.361194
60714123	chr5:60714123:A:C	1.96296e-06	-1.20376	-0.407626
60714461	chr5:60714461:G:A	1.99032e-06	-1.2128	-0.384744
60714747	chr5:60714747:C:G	2.12435e-06	-1.19685	-0.335522
60715090	chr5:60715090:G:A	2.051e-06	-1.1995	-0.368008
60715168	chr5:60715168:G:A	2.93874e-06	-1.27694	0.069081
60715446	chr5:60715446:T:C	1.95204e-06	-1.23478	-0.382181
60715695	chr5:60715695:C:T	7.27983e-07	-1.02645	-1.57687
60715809	chr5:60715809:G:A	5.41753e-07	-1.31993	-1.57886
60715823	chr5:60715823:C:A	1.30651e-06	-0.443386	-1.57509
60715849	chr5:60715849:T:A	1.96492e-06	-1.19608	-0.414308
60716284	chr5:60716284:A:G	1.38139e-06	-0.442761	-1.51999
60716408	chr5:60716408:T:C	2.93144e-06	-1.31946	0.109114
60716721	chr5:60716721:C:T	2.55362e-06	-7.75999e-11	-1.34832
60717117	chr5:60717117:T:C	1.63811e-06	-1.18547	-0.606819
60718086	chr5:60718086:T:C	6.01066e-06	-1.37273	0.880426
60718553	chr5:60718553:A:G	2.29235e-06	-7.75999e-11	-1.45626
60718976	chr5:60718976:A:G	2.53776e-06	-1.35456	-5.69151e-10
60719256	chr5:60719256:A:G	2.19257e-06	-7.75999e-11	-1.50076
60720174	chr5:60720174:G:A	2.64003e-06	-7.75999e-11	-1.31505
60720971	chr5:60720971:A:G	1.56919e-06	-1.18979	-0.645489
60721576	chr5:60721576:T:TAAA	2.39387e-06	-7.75999e-11	-1.41293
60722328	chr5:60722328:C:T	2.58357e-06	-1.33666	-5.69151e-10
60723455	chr5:60723455:A:C	2.18088e-06	-7.75999e-11	-1.50611
60723666	chr5:60723666:G:A	1.81321e-05	0.611848	-5.69151e-10
60724251	chr5:60724251:C:T	1.87195e-06	-1.1999	-0.458953
60724693	chr5:60724693:C:T	2.10115e-05	2.20206	-1.44283
60724818	chr5:60724818:G:T	2.11796e-06	-1.18876	-0.346624
60724900	chr5:60724900:G:GT	1.39798e-06	-0.369061	-1.58175
60725059	chr5:60725059:A:G	2.08895e-06	-7.75999e-11	-1.54918
60725688	chr5:60725688:C:T	2.94819e-06	-1.20464	-5.69151e-10
60725760	chr5:60725760:T:G	2.54821e-06	-1.35045	-5.69151e-10
60725806	chr5:60725806:T:G	1.91378e-06	-1.32412	-0.312638
60725861	chr5:60725861:C:T	6.40747e-06	-7.75999e-11	-0.428372
60726261	chr5:60726261:C:G	2.47562e-06	-1.37935	-5.69151e-10
60726353	chr5:60726353:C:T	2.07623e-06	-7.75999e-11	-1.55528
60726384	chr5:60726384:A:G	2.00154e-06	-1.17246	-0.419459
60726514	chr5:60726514:G:T	2.25291e-06	-7.75999e-11	-1.47362
60727171	chr5:60727171:G:A	2.02054e-06	-7.75999e-11	-1.58247
60727207	chr5:60727207:C:T	2.20231e-06	-7.75999e-11	-1.49633
60727599	chr5:60727599:G:A	3.91455e-06	-7.75999e-11	-0.921137
60728061	chr5:60728061:C:T	1.11631e-06	-1.10268	-1.07313
60728264	chr5:60728264:A:G	1.27848e-05	-0.282928	0.545348
60728313	chr5:60728313:G:T	2.06961e-06	-7.75999e-11	-1.55848
60728726	chr5:60728726:G:A	1.69259e-06	-1.18112	-0.578459
60728814	chr5:60728814:G:A	1.97864e-06	-1.34357	-0.259854
60728985	chr5:60728985:C:T	1.89184e-05	0.655637	-0.00133652
60729284	chr5:60729284:C:T	5.77089e-06	-0.53301	-5.69151e-10
60729325	chr5:60729325:A:G	4.15281e-06	-1.36101	0.498957
60729349	chr5:60729349:G:A	2.51276e-06	-7.75999e-11	-1.36446
60729552	chr5:60729552:C:T	1.76054e-06	-1.15113	-0.569089
60729573	chr5:60729573:A:C	2.51887e-06	-1.36202	-5.69151e-10
60729762	chr5:60729762:C:T	4.04032e-06	-7.75999e-11	-0.889512
60730409	chr5:60730409:T:C	2.43973e-06	-1.31994	-0.0740145
60730940	chr5:60730940:C:T	2.02375e-06	-7.75999e-11	-1.58089
60731364	chr5:60731364:T:C	2.87231e-06	-7.75999e-11	-1.23072
60731405	chr5:60731405:GT:G	2.34975e-06	-7.75999e-11	-1.43153
60731451	chr5:60731451:C:T	2.54399e-06	-1.3521	-5.69151e-10
60731634	chr5:60731634:C:T	1.73768e-06	-1.17657	-0.556718
60731925	chr5:60731925:C:T	5.68883e-07	-1.27123	-1.57868
60731951	chr5:60731951:G:A	4.60131e-05	1.54309	-5.69151e-10
60732331	chr5:60732331:G:A	5.18075e-06	-1.36114	0.720258
60733572	chr5:60733572:C:T	2.07039e-06	-7.75999e-11	-1.5581
60733755	chr5:60733755:ATGT:A	2.34407e-06	-7.75999e-11	-1.43395
60733993	chr5:60733993:C:T	2.171e-06	-7.75999e-11	-1.51065
60734386	chr5:60734386:C:CATG	1.22148e-05	1.55328	-1.33647
60734544	chr5:60734544:G:A	2.54596e-06	-7.75999e-11	-1.35133
60734721	chr5:60734721:A:G	3.92093e-06	-7.75999e-11	-0.919508
60734964	chr5:60734964:T:A	4.81999e-05	1.80733	-0.217805
60735327	chr5:60735327:T:C	3.49105e-05	1.26695	-5.69151e-10
60735422	chr5:60735422:T:C	1.6161e-06	-1.1685	-0.637315
60735534	chr5:60735534:C:T	2.1226e-06	-1.18663	-0.346567
60735840	chr5:60735840:A:G	1.58598e-06	-1.17206	-0.652569
60736324	chr5:60736324:T:G	1.85681e-06	-1.17618	-0.490795
60736544	chr5:60736544:C:T	2.84608e-06	-1.35203	0.112132
60736586	chr5:60736586:T:C	1.76261e-06	-1.18034	-0.538701
60736702	chr5:60736702:A:G	2.48102e-06	-1.37717	-5.69151e-10
60736772	chr5:60736772:G:A	2.88923e-06	-1.34796	0.123114
60736926	chr5:60736926:G:A	1.58681e-05	0.478477	-5.69151e-10
60737405	chr5:60737405:C:T	1.87425e-06	-1.19327	-0.464362
60737602	chr5:60737602:C:T	4.38505e-06	-7.75999e-11	-0.807636
60738648	chr5:60738648:G:A	1.57121e-06	-1.19525	-0.638737
60738721	chr5:60738721:A:G	0.000556259	-7.75999e-11	4.0354
60738848	chr5:60738848:T:G	1.84109e-06	-1.15425	-0.521232
60738976	chr5:60738976:G:A	2.14096e-06	-7.75999e-11	-1.52458
60738997	chr5:60738997:G:A	1.99496e-06	-1.15349	-0.441725
60739059	chr5:60739059:C:T	2.04001e-06	-1.13263	-0.440249
60739180	chr5:60739180:T:C	1.96425e-06	-1.13642	-0.47431
60739216	chr5:60739216:G:A	2.52869e-06	-1.35814	-5.69151e-10
60739395	chr5:60739395:C:T	2.04083e-06	-1.11396	-0.458516
60739593	chr5:60739593:C:G	1.5465e-06	-1.27484	-0.575001
60739813	chr5:60739813:A:G	1.75529e-06	-1.15101	-0.572194
60740113	chr5:60740113:G:A	4.23237e-06	-0.843075	-5.69151e-10
60740388	chr5:60740388:T:G	1.71448e-06	-0.969974	-0.776756
60740550	chr5:60740550:A:G	2.19244e-06	-0.957119	-0.543705
60740924	chr5:60740924:T:C	1.8261e-06	-1.39259	-0.291065
60740993	chr5:60740993:A:C	2.07574e-06	-1.0085	-0.547017
60741307	chr5:60741307:T:A	2.02577e-06	-7.75999e-11	-1.57989
60741858	chr5:60741858:C:T	4.51164e-06	-7.75999e-11	-0.779175
60742396	chr5:60742396:ATG:A	2.20129e-06	-7.75999e-11	-1.49679
60742398	chr5:60742398:G:A	2.89942e-06	-0.91416	-0.307165
60742822	chr5:60742822:C:A	2.56314e-06	-1.3446	-5.69151e-10
60742880	chr5:60742880:T:C	2.02017e-06	-7.75999e-11	-1.58266
60743445	chr5:60743445:G:A	2.66063e-06	-7.75999e-11	-1.30728
60743746	chr5:60743746:G:C	2.61683e-06	-7.75999e-11	-1.32387
60744220	chr5:60744220:C:G	2.37282e-06	-0.983279	-0.43848
60744233	chr5:60744233:A:T	2.3068e-06	-0.998689	-0.451288
60744640	chr5:60744640:G:A	2.07931e-06	-0.997653	-0.556148
60744809	chr5:60744809:A:G	1.59481e-06	-1.0521	-0.766983
60745207	chr5:60745207:G:C	2.81738e-06	-1.39597	0.14594
60745382	chr5:60745382:C:T	4.81053e-06	0.433816	-1.14885
60745524	chr5:60745524:A:G	7.37238e-07	-1.38297	-1.20771
60746497	chr5:60746497:C:T	8.36177e-07	-0.918463	-1.54629
60746660	chr5:60746660:T:C	1.14843e-05	-7.75999e-11	0.155142
60747239	chr5:60747239:G:A	1.3799e-05	-7.75999e-11	0.338757
60747588	chr5:60747588:C:T	7.91935e-07	-1.38663	-1.13248
60747622	chr5:60747622:G:A	3.25547e-06	-7.75999e-11	-1.1055
60747926	chr5:60747926:A:T	2.13195e-06	-7.75999e-11	-1.5288
60748530	chr5:60748530:T:C	6.25526e-06	0.610295	-1.06271
60749043	chr5:60749043:T:G	7.34167e-07	-1.38156	-1.21329
60749240	chr5:60749240:C:T	2.14875e-06	-7.75999e-11	-1.52095
60749293	chr5:60749293:C:T	8.77288e-07	-0.936904	-1.47985
60750023	chr5:60750023:C:T	2.52396e-06	-1.36001	-5.69151e-10
60750115	chr5:60750115:A:G	8.07771e-06	-7.75999e-11	-0.196728
60750279	chr5:60750279:C:T	2.36861e-06	-7.75999e-11	-1.42353
60751005	chr5:60751005:C:T	1.50223e-05	0.067038	0.356663
60751596	chr5:60751596:A:G	7.40878e-06	0.260011	-0.543182
60752051	chr5:60752051:A:G	2.83478e-06	-7.75999e-11	-1.24387
60752147	chr5:60752147:T:A	4.86927e-06	-0.8246	0.121708
60752201	chr5:60752201:G:A	6.52879e-06	0.675735	-1.08535
60753155	chr5:60753155:T:C	2.11233e-06	-7.75999e-11	-1.53805
60753292	chr5:60753292:T:C	5.03193e-07	-1.39485	-1.57777
60753750	chr5:60753750:G:C	5.36114e-06	-0.81773	0.211071
60753926	chr5:60753926:G:A	2.64518e-06	-7.75999e-11	-1.3131
60755773	chr5:60755773:G:A	2.556e-06	-1.3474	-5.69151e-10
60755777	chr5:60755777:C:G	3.81187e-06	-0.947717	-5.69151e-10
60756010	chr5:60756010:T:C	2.53495e-06	-1.35566	-5.69151e-10
60756132	chr5:60756132:AG:A	5.19747e-07	-1.38364	-1.55661
60756164	chr5:60756164:C:A	2.58474e-06	-7.75999e-11	-1.33621
60756245	chr5:60756245:TAAATAC:T	2.5077e-06	-1.36647	-5.69151e-10
60756423	chr5:60756423:A:T	2.18508e-06	-7.75999e-11	-1.50418
60756742	chr5:60756742:C:A	5.39371e-07	-1.32022	-1.58297
60756816	chr5:60756816:G:A	1.31827e-06	-0.573613	-1.43591
60757280	chr5:60757280:A:T	2.03164e-06	-7.75999e-11	-1.57699
60757395	chr5:60757395:C:T	3.85091e-06	-7.75999e-11	-0.937528
60759104	chr5:60759104:C:G	6.493e-06	0.716505	-1.13162
60759719	chr5:60759719:C:T	2.52899e-06	-7.75999e-11	-1.35802
60759784	chr5:60759784:T:C	8.7312e-07	-0.971235	-1.45028
60759817	chr5:60759817:T:A	5.57131e-07	-1.33505	-1.53574
60760028	chr5:60760028:C:T	9.33826e-07	-0.802423	-1.55188
60760699	chr5:60760699:C:T	2.59329e-06	-7.75999e-11	-1.33291
60760762	chr5:60760762:C:T	8.5465e-07	-1.39158	-1.05132
60761156	chr5:60761156:G:A	9.05501e-07	-0.918579	-1.46652
60761173	chr5:60761173:T:A	8.92579e-07	-0.903924	-1.49555
60761572	chr5:60761572:C:A	2.55542e-06	-1.34762	-5.69151e-10
60761699	chr5:60761699:A:G	9.06873e-07	-0.928469	-1.45512
60761891	chr5:60761891:C:T	3.93606e-06	0.0519118	-0.967567
60762009	chr5:60762009:T:C	5.9116e-06	0.671623	-1.18054
60762046	chr5:60762046:T:C	5.01271e-07	-1.39574	-1.58071
60762105	chr5:60762105:A:G	5.56508e-07	-1.38178	-1.49013
60762166	chr5:60762166:G:C	6.35021e-06	0.64225	-1.0796
60762213	chr5:60762213:C:T	2.8597e-06	-7.75999e-11	-1.23512
60762255	chr5:60762255:C:T	2.11795e-06	-7.75999e-11	-1.53539
60762426	chr5:60762426:C:T	3.69668e-06	0.267506	-1.24591
60762463	chr5:60762463:T:C	3.3067e-06	-1.08989	-5.69151e-10
60762571	chr5:60762571:C:T	5.58172e-07	-1.38419	-1.48473
60763031	chr5:60763031:C:T	4.88028e-06	0.216779	-0.917413
60763160	chr5:60763160:A:G	5.17778e-07	-1.38502	-1.55903
60763230	chr5:60763230:G:A	2.79298e-06	-7.75999e-11	-1.25873
60763305	chr5:60763305:T:C	5.14296e-07	-1.38456	-1.56623
60764446	chr5:60764446:G:C	7.78533e-06	-7.75999e-11	-0.233595
60764636	chr5:60764636:T:C	2.0966e-06	-7.75999e-11	-1.54552
60764870	chr5:60764870:C:T	1.295e-05	1.56197	-1.28671
60765135	chr5:60765135:G:C	5.4723e-06	-7.75999e-11	-0.586138
60765190	chr5:60765190:A:C	2.96192e-06	-7.75999e-11	-1.2
60765659	chr5:60765659:C:T	5.04657e-06	0.732136	-1.39926
60765727	chr5:60765727:T:C	8.24901e-07	-0.976087	-1.50224
60765729	chr5:60765729:G:C	4.60775e-06	-0.893554	0.135456
60766103	chr5:60766103:C:T	8.68474e-07	-0.912452	-1.5144
60766332	chr5:60766332:G:A	8.6389e-07	-0.90045	-1.5317
60766797	chr5:60766797:C:A	5.30643e-07	-1.38212	-1.53739
60766841	chr5:60766841:C:T	5.34068e-07	-1.3718	-1.54127
60766913	chr5:60766913:G:A	3.80666e-06	-7.75999e-11	-0.949085
60766918	chr5:60766918:T:C	1.64757e-05	0.0246039	0.491444
60767185	chr5:60767185:T:C	8.81685e-07	-0.889363	-1.52239
60767369	chr5:60767369:C:A	2.08549e-06	-7.75999e-11	-1.55083
60767485	chr5:60767485:C:T	8.64905e-07	-0.937731	-1.49324
60767684	chr5:60767684:G:T	8.55883e-07	-0.913954	-1.52751
60767749	chr5:60767749:G:A	1.9412e-05	0.115732	0.564322
60767936	chr5:60767936:A:C	2.64543e-06	-7.75999e-11	-1.313
60768021	chr5:60768021:G:A	2.14014e-06	-7.75999e-11	-1.52497
60768126	chr5:60768126:C:T	1.69476e-05	0.0228333	0.521455
60768510	chr5:60768510:G:A	9.01291e-07	-0.875995	-1.51377
60768558	chr5:60768558:C:T	5.27582e-07	-1.37943	-1.54585
60768805	chr5:60768805:CT:C	9.50867e-07	-0.889106	-1.44711
60769017	chr5:60769017:A:G	5.88843e-07	-1.37945	-1.43598
60769211	chr5:60769211:G:A	9.00884e-07	-0.875815	-1.5144
60769309	chr5:60769309:C:T	2.67835e-06	-1.30064	-5.69151e-10
60769692	chr5:60769692:G:A	1.1312e-06	-1.12131	-1.04125
60769858	chr5:60769858:T:C	2.28244e-06	-7.75999e-11	-1.46059
60770029	chr5:60770029:T:C	7.76733e-07	-1.03454	-1.50395
60770114	chr5:60770114:G:T	5.24114e-07	-1.38706	-1.54483
60770498	chr5:60770498:C:G	9.42295e-07	-0.827949	-1.51733
60770669	chr5:60770669:T:A	8.88323e-07	-0.894932	-1.50933
60770683	chr5:60770683:A:C	6.74608e-06	0.253492	-0.630368
60770839	chr5:60770839:G:A	6.44122e-06	0.634011	-1.05713
60771017	chr5:60771017:A:G	8.53e-07	-0.937044	-1.50779
60771023	chr5:60771023:C:T	5.84913e-06	0.607296	-1.12684
60771723	chr5:60771723:C:T	6.84144e-06	0.693055	-1.05589
60772520	chr5:60772520:G:A	6.93651e-07	-1.38518	-1.26645
60772528	chr5:60772528:T:C	2.85441e-06	-1.21313	-0.0238419
60772807	chr5:60772807:T:C	8.07915e-07	-0.91927	-1.57987
60773040	chr5:60773040:G:A	2.48439e-06	-1.37581	-5.69151e-10
60773230	chr5:60773230:C:T	1.93119e-06	-0.551131	-1.07657
60773612	chr5:60773612:C:T	4.87414e-06	0.306382	-1.00828
60774094	chr5:60774094:A:C	1.91699e-05	-7.75999e-11	0.667505
60774107	chr5:60774107:G:A	0.000273954	-0.347905	3.67503
60775784	chr5:60775784:G:A	5.8021e-06	-0.527616	-5.69151e-10
60775824	chr5:60775824:T:G	3.07806e-06	-7.75999e-11	-1.16154
60776650	chr5:60776650:A:G	1.18241e-06	-1.39444	-0.723837
60776952	chr5:60776952:A:G	4.59142e-06	0.662296	-1.42394
60777311	chr5:60777311:T:C	2.21416e-06	-7.75999e-11	-1.49097
60777398	chr5:60777398:A:T	4.9823e-06	0.737332	-1.41728
60777880	chr5:60777880:A:C	6.49241e-06	-0.415203	-5.69151e-10
60778173	chr5:60778173:T:C	0.000600593	-0.537137	4.64922
60778368	chr5:60778368:C:G	3.1847e-06	-7.75999e-11	-1.12748
60779260	chr5:60779260:G:T	2.27335e-06	-7.75999e-11	-1.46458
60779366	chr5:60779366:C:T	2.98566e-06	-1.10677	-0.0852476
60779481	chr5:60779481:A:T	2.1845e-06	-7.75999e-11	-1.50445
60779501	chr5:60779501:C:T	0.000386408	-0.516873	4.18793
60779688	chr5:60779688:T:C	2.0489e-06	-7.75999e-11	-1.56854
60780189	chr5:60780189:G:A	5.53014e-06	0.881937	-1.45756
60780531	chr5:60780531:C:T	2.57754e-06	-7.75999e-11	-1.339
60780717	chr5:60780717:G:T	3.41635e-06	-1.05726	-5.69151e-10
60781012	chr5:60781012:C:A	3.34701e-06	-7.75999e-11	-1.07777
60781096	chr5:60781096:G:T	2.17791e-06	-7.75999e-11	-1.50747
60782085	chr5:60782085:T:G	0.000378562	-0.512971	4.16351
60782585	chr5:60782585:C:T	0.000322833	-0.533994	4.02529
60783554	chr5:60783554:A:G	2.46251e-06	-1.38466	-5.69151e-10
60783995	chr5:60783995:C:A	2.2893e-06	-7.75999e-11	-1.45759
60784300	chr5:60784300:C:T	2.29333e-06	-7.75999e-11	-1.45583
60784354	chr5:60784354:G:A	1.53398e-06	-0.718099	-1.13987
60784509	chr5:60784509:T:C	5.19345e-06	-7.75999e-11	-0.638438
60784547	chr5:60784547:A:G	1.24565e-06	-1.39582	-0.670359
60784591	chr5:60784591:G:T	1.21922e-06	-1.39596	-0.691661
60784596	chr5:60784596:C:T	6.33909e-06	0.978228	-1.41733
60785028	chr5:60785028:T:C	2.27749e-06	-7.75999e-11	-1.46276
60785052	chr5:60785052:C:T	3.13123e-06	-7.75999e-11	-1.14441
60785198	chr5:60785198:C:T	5.95624e-06	0.921804	-1.4232
60785469	chr5:60785469:T:C	1.41755e-06	-1.39578	-0.541123
60785491	chr5:60785491:T:C	5.62684e-06	0.849562	-1.40785
60785981	chr5:60785981:T:C	3.37157e-05	0.475585	0.756542
60786222	chr5:60786222:G:A	2.29202e-06	-7.75999e-11	-1.45641
60786390	chr5:60786390:C:T	2.99317e-06	-1.1895	-5.69151e-10
60786814	chr5:60786814:T:C	0.000232262	-0.91703	4.07906
60786975	chr5:60786975:G:A	4.99893e-06	-7.75999e-11	-0.676612
60787741	chr5:60787741:A:G	4.82393e-06	-7.75999e-11	-0.712248
60788076	chr5:60788076:A:G	3.7712e-06	-0.984548	0.0261038
60788664	chr5:60788664:AC:A	3.56827e-06	-1.04793	0.0341728
60789662	chr5:60789662:A:G	3.27102e-06	-1.10073	-5.69151e-10
60789936	chr5:60789936:G:A	3.82983e-06	-0.98588	0.0428638
60790554	chr5:60790554:C:T	6.06944e-06	-0.48257	-5.69151e-10
60790633	chr5:60790633:T:C	2.82344e-06	-7.75999e-11	-1.24788
60790850	chr5:60790850:T:G	2.00818e-06	-0.11286	-1.47575
60790923	chr5:60790923:A:G	2.44311e-06	-1.39256	-5.69151e-10
60791073	chr5:60791073:C:T	8.5816e-06	-0.715945	0.579728
60791509	chr5:60791509:G:A	5.67438e-07	-1.27218	-1.58028
60791700	chr5:60791700:T:C	2.43571e-06	-1.3956	-5.69151e-10
60792123	chr5:60792123:G:A	2.4415e-06	-1.39322	-5.69151e-10
60792321	chr5:60792321:A:G	2.71735e-06	-1.00729	-0.278889
60792423	chr5:60792423:C:T	2.72239e-06	-0.997922	-0.286405
60792428	chr5:60792428:T:C	2.5954e-06	-1.00541	-0.326688
60792967	chr5:60792967:A:G	2.38744e-06	-0.927286	-0.48833
60793321	chr5:60793321:C:T	2.02796e-06	-7.75999e-11	-1.57881
60793442	chr5:60793442:G:T	2.43606e-06	-1.39546	-5.69151e-10
60793609	chr5:60793609:T:G	1.38615e-06	-1.39309	-0.566217
60793907	chr5:60793907:C:A	2.05767e-06	-7.75999e-11	-1.56426
60793952	chr5:60793952:G:A	2.0301e-06	-7.75999e-11	-1.57775
60794056	chr5:60794056:G:A	2.19139e-06	-7.75999e-11	-1.5013
60794140	chr5:60794140:A:C	2.61247e-06	-7.75999e-11	-1.32554
60794224	chr5:60794224:T:A	2.02877e-06	-7.75999e-11	-1.57841
60794517	chr5:60794517:GGGAA:G	4.61499e-06	-7.75999e-11	-0.756528
60794524	chr5:60794524:A:T	4.45118e-06	-7.75999e-11	-0.792668
60794525	chr5:60794525:C:CTTG	4.43772e-06	-7.75999e-11	-0.795696
60795124	chr5:60795124:C:G	3.05283e-06	-0.958105	-0.211662
60795219	chr5:60795219:C:T	2.79771e-06	-0.933571	-0.323466
60795293	chr5:60795293:G:C	1.0008e-05	-7.75999e-11	0.0175469
60795365	chr5:60795365:C:G	3.62306e-06	-0.937758	-0.0607615
60795496	chr5:60795496:G:A	1.85163e-05	1.99819	-1.36538
60795503	chr5:60795503:T:C	3.66206e-06	-0.957779	-0.0300336
60795729	chr5:60795729:A:G	3.48794e-06	-0.976773	-0.0597528
60795846	chr5:60795846:AAG:A	3.6638e-06	-0.956017	-0.0313183
60795991	chr5:60795991:T:C	4.88796e-06	-0.936986	0.237924
60796504	chr5:60796504:C:G	4.12472e-06	-7.75999e-11	-0.868839
60796623	chr5:60796623:C:T	2.55958e-06	-7.75999e-11	-1.34599
60797190	chr5:60797190:G:A	5.70139e-06	-0.545127	-5.69151e-10
60797268	chr5:60797268:T:C	8.91743e-06	-0.462978	0.365148
60797275	chr5:60797275:G:A	2.44904e-06	-1.39014	-5.69151e-10
60797560	chr5:60797560:C:T	3.72981e-06	-0.966997	-0.00248289
60797785	chr5:60797785:A:G	3.6149e-06	-0.954605	-0.0461668
60797809	chr5:60797809:C:T	2.05925e-06	-7.75999e-11	-1.56349
60798063	chr5:60798063:T:G	2.43785e-06	-1.39472	-5.69151e-10
60798313	chr5:60798313:T:C	3.52355e-06	-7.75999e-11	-1.02637
60798345	chr5:60798345:C:T	2.03343e-06	-7.75999e-11	-1.57611
60798412	chr5:60798412:C:T	2.07758e-06	-7.75999e-11	-1.55464
60798439	chr5:60798439:G:T	9.76079e-06	-0.46126	0.453796
60799177	chr5:60799177:T:C	6.86074e-05	1.44087	0.501689
60799248	chr5:60799248:A:T	2.02621e-06	-7.75999e-11	-1.57967
60799445	chr5:60799445:G:A	3.09378e-06	-0.631935	-0.524509
60799546	chr5:60799546:A:T	3.88541e-06	-7.75999e-11	-0.928609
60799557	chr5:60799557:C:T	2.51205e-06	-1.36474	-5.69151e-10
60799758	chr5:60799758:C:T	2.06548e-06	-7.75999e-11	-1.56047
60799841	chr5:60799841:T:C	2.03814e-06	-1.04423	-0.529574
60799899	chr5:60799899:T:C	1.93863e-06	-1.00605	-0.617808
60799908	chr5:60799908:A:G	3.21733e-06	-7.75999e-11	-1.11728
60800400	chr5:60800400:G:A	3.80402e-06	-7.75999e-11	-0.94978
60800670	chr5:60800670:T:C	1.8238e-06	-0.976815	-0.7081
60800722	chr5:60800722:G:A	4.12223e-06	-0.869443	-5.69151e-10
60800778	chr5:60800778:TC:T	1.70868e-05	2.02786	-1.47539
60801324	chr5:60801324:C:CA	2.44548e-06	-1.3916	-5.69151e-10
60801364	chr5:60801364:A:C	2.08374e-06	-7.75999e-11	-1.55167
60801506	chr5:60801506:A:AG	2.44969e-06	-1.38988	-5.69151e-10
60801584	chr5:60801584:A:T	2.0787e-06	-7.75999e-11	-1.55409
60801877	chr5:60801877:A:T	2.0659e-06	-7.75999e-11	-1.56027
60802440	chr5:60802440:A:G	4.23709e-06	-0.870625	0.0286647
60803631	chr5:60803631:G:A	6.36274e-06	-7.75999e-11	-0.435378
60803976	chr5:60803976:T:C	1.55557e-05	1.90984	-1.45125
60804562	chr5:60804562:A:G	2.02637e-06	-7.75999e-11	-1.57959
60805904	chr5:60805904:CAT:C	2.07685e-06	-7.75999e-11	-1.55499
60806488	chr5:60806488:C:G	2.03338e-06	-7.75999e-11	-1.57614
60807625	chr5:60807625:C:T	3.63521e-06	-0.0897446	-0.905425
60807665	chr5:60807665:A:G	1.8306e-06	-0.992376	-0.688815
60807737	chr5:60807737:C:T	3.6618e-06	-0.0904839	-0.897399
60807771	chr5:60807771:A:G	1.237e-05	-0.200885	0.430322
60807827	chr5:60807827:G:A	1.48084e-05	1.91498	-1.50562
60808330	chr5:60808330:T:C	2.54024e-06	-7.75999e-11	-1.35358
60808408	chr5:60808408:A:G	2.44346e-06	-1.39242	-5.69151e-10
60808675	chr5:60808675:G:GT	3.45687e-06	-7.75999e-11	-1.04547
60809409	chr5:60809409:T:C	4.14913e-06	-0.00499247	-0.857946
60809800	chr5:60809800:C:T	2.04757e-06	-7.75999e-11	-1.56918
60810179	chr5:60810179:G:A	4.23979e-06	-0.0820533	-0.75927
60810237	chr5:60810237:T:C	3.18745e-06	-7.75999e-11	-1.12662
60812031	chr5:60812031:C:T	2.55876e-06	-1.34632	-5.69151e-10
60812230	chr5:60812230:T:C	2.44697e-06	-1.39099	-5.69151e-10
60813097	chr5:60813097:C:G	4.10983e-06	-0.0812687	-0.791186
60813134	chr5:60813134:A:G	4.47606e-05	1.02516	0.490335
60813620	chr5:60813620:C:G	2.07158e-06	-7.75999e-11	-1.55752
60813695	chr5:60813695:T:A	4.47844e-06	-0.0531115	-0.733451
60813775	chr5:60813775:A:T	5.09676e-06	-7.75999e-11	-0.657231
60814182	chr5:60814182:A:C	2.08106e-06	-7.75999e-11	-1.55296
60815014	chr5:60815014:A:G	3.86519e-06	-7.75999e-11	-0.933826
60815464	chr5:60815464:C:T	4.98818e-06	-7.75999e-11	-0.678765
60815752	chr5:60815752:A:G	9.41084e-05	1.56525	0.693362
60816088	chr5:60816088:T:C	9.87459e-07	-1.14766	-1.15079
60816122	chr5:60816122:A:G	1.28228e-05	-0.434611	0.699995
60816209	chr5:60816209:A:G	5.80143e-06	-0.43952	-0.0882117
60816610	chr5:60816610:T:C	2.36364e-06	-7.75999e-11	-1.42563
60817824	chr5:60817824:A:G	2.12938e-06	-7.75999e-11	-1.53
60817850	chr5:60817850:A:G	4.22037e-05	0.241636	1.21504
60818433	chr5:60818433:A:T	2.03221e-05	2.12907	-1.4032
60819374	chr5:60819374:G:A	2.06992e-06	-7.75999e-11	-1.55833
60819601	chr5:60819601:G:A	2.60829e-06	-7.75999e-11	-1.32714
60819840	chr5:60819840:G:A	2.12167e-06	-7.75999e-11	-1.53363
60820330	chr5:60820330:C:A	6.23673e-06	-7.75999e-11	-0.455381
60820706	chr5:60820706:C:T	1.11543e-06	-1.26655	-0.910052
60821053	chr5:60821053:C:T	3.06332e-06	-0.141056	-1.02528
60821375	chr5:60821375:A:T	2.0126e-06	-0.995451	-0.590961
60821654	chr5:60821654:T:C	3.39641e-06	-1.06312	-5.69151e-10
60821679	chr5:60821679:A:G	8.27289e-06	-0.426171	0.253318
60823134	chr5:60823134:T:A	1.11736e-06	-1.39339	-0.781475
60823135	chr5:60823135:GAAGT:G	1.89798e-05	1.92786	-1.27033
60823910	chr5:60823910:A:G	2.07811e-06	-0.968759	-0.585621
60824295	chr5:60824295:C:G	2.81561e-06	-0.498368	-0.75229
60824410	chr5:60824410:T:C	2.08722e-06	-7.75999e-11	-1.55
60824456	chr5:60824456:A:G	2.01909e-06	-7.75999e-11	-1.58319
60824867	chr5:60824867:T:A	5.43606e-06	-7.75999e-11	-0.592783
60824963	chr5:60824963:T:TC	2.41097e-05	2.21993	-1.32315
60825171	chr5:60825171:G:A	2.93357e-06	-7.75999e-11	-1.20962
60825270	chr5:60825270:A:G	3.98819e-06	-0.0108496	-0.891649
60825411	chr5:60825411:C:T	1.92855e-05	1.9777	-1.30419
60825444	chr5:60825444:T:C	1.0816e-05	1.43225	-1.33706
60825482	chr5:60825482:C:T	2.44402e-06	-1.39219	-5.69151e-10
60825535	chr5:60825535:G:C	7.5479e-06	-0.417938	0.153371
60825643	chr5:60825643:A:T	6.68232e-06	0.762249	-1.14862
60825647	chr5:60825647:G:A	2.44456e-06	-1.39197	-5.69151e-10
60826374	chr5:60826374:T:A	1.96496e-05	1.99991	-1.30769
60826809	chr5:60826809:C:T	2.89439e-06	-7.75999e-11	-1.22306
60827077	chr5:60827077:C:T	4.05472e-06	-7.75999e-11	-0.885955
60828013	chr5:60828013:AC:A	2.87144e-06	-0.495043	-0.735982
60828644	chr5:60828644:G:A	2.41724e-06	-7.75999e-11	-1.40321
60829199	chr5:60829199:G:A	2.46627e-06	-1.38313	-5.69151e-10
60829503	chr5:60829503:A:G	2.08403e-06	-7.75999e-11	-1.55153
60830439	chr5:60830439:T:C	2.78243e-06	-0.678448	-0.584065
60830475	chr5:60830475:A:T	1.44709e-06	-0.532524	-1.38376
60830613	chr5:60830613:T:C	3.35927e-06	-1.33901	0.264899
60830641	chr5:60830641:A:AT	2.24213e-06	-7.75999e-11	-1.47841
60831232	chr5:60831232:G:C	2.45699e-06	-1.3869	-5.69151e-10
60831623	chr5:60831623:T:A	2.09271e-06	-7.75999e-11	-1.54738
60831897	chr5:60831897:T:C	0.00218315	-0.754732	6.15742
60832366	chr5:60832366:T:C	2.45414e-06	-1.38806	-5.69151e-10
60832813	chr5:60832813:G:A	1.90825e-05	-7.75999e-11	0.662934
60833186	chr5:60833186:T:C	8.8164e-06	-0.109224	-5.69151e-10
60833240	chr5:60833240:T:C	3.41905e-06	-1.05647	-5.69151e-10
60833501	chr5:60833501:G:A	2.44266e-06	-1.39275	-5.69151e-10
60833534	chr5:60833534:A:G	3.64477e-06	-0.646105	-0.346437
60833868	chr5:60833868:T:C	2.44729e-05	-7.75999e-11	0.911728
60834164	chr5:60834164:C:T	2.43486e-06	-1.39595	-5.69151e-10
60834171	chr5:60834171:T:A	2.04513e-06	-7.75999e-11	-1.57038
60835467	chr5:60835467:A:G	3.4283e-06	-7.75999e-11	-1.05377
60835824	chr5:60835824:C:T	4.21084e-05	1.86113	-0.406715
60836057	chr5:60836057:T:C	3.59884e-05	1.82831	-0.530947
60836119	chr5:60836119:A:C	3.40692e-06	-7.75999e-11	-1.06003
60836421	chr5:60836421:T:C	4.45018e-06	-7.75999e-11	-0.792892
60837118	chr5:60837118:T:C	2.21106e-06	-7.75999e-11	-1.49236
60837465	chr5:60837465:G:A	2.01873e-06	-7.75999e-11	-1.58337
60837866	chr5:60837866:C:T	9.86717e-06	-7.75999e-11	0.00337663
60837880	chr5:60837880:A:G	9.34784e-07	-0.769699	-1.58358
60838303	chr5:60838303:G:A	2.1891e-06	-7.75999e-11	-1.50235
60838541	chr5:60838541:C:T	2.59403e-06	-1.33262	-5.69151e-10
60838811	chr5:60838811:G:A	7.54897e-07	-1.2561	-1.31091
60838950	chr5:60838950:G:A	2.79741e-06	-7.75999e-11	-1.25714
60839355	chr5:60839355:G:A	2.34667e-06	-1.28322	-0.14962
60840099	chr5:60840099:T:C	2.1011e-06	-7.75999e-11	-1.54337
60840132	chr5:60840132:G:C	4.13062e-06	-7.75999e-11	-0.86741
60840135	chr5:60840135:G:A	0.000222593	-0.994407	4.11392
60840158	chr5:60840158:A:G	1.75155e-05	0.123052	0.454198
60840627	chr5:60840627:C:T	0.000286038	-1.01503	4.38532
60840741	chr5:60840741:A:T	7.12947e-06	-7.75999e-11	-0.3216
60840799	chr5:60840799:G:A	6.06381e-06	0.510426	-0.993925
60841309	chr5:60841309:A:G	3.6138e-06	-7.75999e-11	-1.00108
60841341	chr5:60841341:A:T	1.05792e-06	-0.702253	-1.52728
60841561	chr5:60841561:G:A	2.43512e-06	-1.39584	-5.69151e-10
60841778	chr5:60841778:T:C	3.52462e-06	-7.75999e-11	-1.02606
60842003	chr5:60842003:G:C	1.11732e-06	-0.660708	-1.51419
60842032	chr5:60842032:C:A	1.08681e-06	-0.680085	-1.5225
60842146	chr5:60842146:A:C	2.27901e-06	-7.75999e-11	-1.46209
60842763	chr5:60842763:C:T	1.80874e-06	-1.30522	-0.387986
60843022	chr5:60843022:C:T	4.04558e-06	-0.888212	-5.69151e-10
60843056	chr5:60843056:C:G	6.52914e-06	-0.824279	0.414717
60843211	chr5:60843211:G:C	2.30857e-06	-7.75999e-11	-1.44921
60843233	chr5:60843233:G:A	3.0815e-06	-1.16042	-5.69151e-10
60843259	chr5:60843259:C:T	2.65678e-06	-7.75999e-11	-1.30872
60843641	chr5:60843641:G:T	2.93145e-06	-1.21034	-5.69151e-10
60843721	chr5:60843721:C:T	0.000312474	-0.979169	4.43785
60844054	chr5:60844054:A:G	1.81438e-05	-0.00808534	0.620576
60844188	chr5:60844188:G:A	4.47739e-06	-0.786797	-5.69151e-10
60844234	chr5:60844234:T:C	4.79004e-06	0.668419	-1.38772
60844250	chr5:60844250:C:T	3.57268e-06	0.261597	-1.27412
60844357	chr5:60844357:C:T	3.84502e-06	-7.75999e-11	-0.939057
60844627	chr5:60844627:A:T	1.89121e-06	-0.972388	-0.676231
60845640	chr5:60845640:A:T	8.11911e-06	-0.756999	0.565384
60846009	chr5:60846009:G:T	2.18125e-06	-7.75999e-11	-1.50594
60846854	chr5:60846854:T:C	2.18643e-06	-7.75999e-11	-1.50357
60847081	chr5:60847081:G:C	4.85561e-06	-0.705703	-5.69151e-10
60847424	chr5:60847424:A:G	0.000132388	-0.881831	3.48173
60847655	chr5:60847655:A:AAG	0.00466244	-0.429646	6.5911
60848696	chr5:60848696:A:C	2.10346e-06	-7.75999e-11	-1.54225
60849610	chr5:60849610:GA:G	2.17919e-06	-7.75999e-11	-1.50688
60849939	chr5:60849939:T:A	1.12687e-05	-7.75999e-11	0.136188
60849990	chr5:60849990:G:A	9.82893e-07	-1.37331	-0.929784
60850163	chr5:60850163:T:C	5.24844e-06	-0.871268	0.243362
60850747	chr5:60850747:A:G	2.45568e-06	-1.38743	-5.69151e-10
60851365	chr5:60851365:A:G	2.4661e-06	-7.75999e-11	-1.3832
60851423	chr5:60851423:G:A	5.43245e-06	-7.75999e-11	-0.593447
60851621	chr5:60851621:GAAGAA:G	1.09806e-05	-7.75999e-11	0.110296
60851927	chr5:60851927:G:A	2.54976e-06	-7.75999e-11	-1.34984
60852270	chr5:60852270:A:T	6.28062e-06	-0.850193	0.401824
60852371	chr5:60852371:G:A	2.33702e-06	-7.75999e-11	-1.43696
60852465	chr5:60852465:C:T	4.13861e-06	-0.865477	-5.69151e-10
60852565	chr5:60852565:G:A	2.32029e-06	-7.75999e-11	-1.44415
60853345	chr5:60853345:G:A	4.20412e-06	-0.849771	-5.69151e-10
60853414	chr5:60853414:C:T	2.02195e-06	-7.75999e-11	-1.58177
60853461	chr5:60853461:T:A	2.47103e-06	-7.75999e-11	-1.3812
60854399	chr5:60854399:A:C	7.38684e-06	-7.75999e-11	-0.286137
60854764	chr5:60854764:A:G	5.91499e-06	-0.836796	0.328449
60855191	chr5:60855191:C:T	2.66308e-06	-1.30635	-5.69151e-10
60855954	chr5:60855954:C:T	3.94486e-06	-0.913424	-5.69151e-10
60856005	chr5:60856005:G:A	2.36553e-06	-7.75999e-11	-1.42483
60857027	chr5:60857027:C:T	0.000193779	1.32973	1.65115
60857331	chr5:60857331:TG:T	1.44583e-05	-7.75999e-11	0.385429
60857559	chr5:60857559:C:T	3.39047e-06	-7.75999e-11	-1.06487
60857576	chr5:60857576:C:T	1.15082e-05	-7.75999e-11	0.157227
60857876	chr5:60857876:C:T	3.54764e-06	-7.75999e-11	-1.01955
60857960	chr5:60857960:C:G	1.83042e-05	-7.75999e-11	0.621294
60858289	chr5:60858289:C:T	4.0853e-06	-0.878441	-5.69151e-10
60859157	chr5:60859157:T:A	0.00271907	0.998098	4.62411
60859161	chr5:60859161:G:T	4.18609e-06	-0.854071	-5.69151e-10
60859289	chr5:60859289:C:A	6.16849e-06	-0.857563	0.39118
60859852	chr5:60859852:G:T	6.77736e-06	-7.75999e-11	-0.372249
60860234	chr5:60860234:A:G	1.20863e-06	-0.969969	-1.12638
60860290	chr5:60860290:G:A	0.000235024	-0.944934	4.11878
60860368	chr5:60860368:G:A	2.11421e-06	-7.75999e-11	-1.53716
60860396	chr5:60860396:G:A	1.8401e-05	1.97105	-1.34448
60860426	chr5:60860426:C:T	3.4169e-06	-1.0571	-5.69151e-10
60860546	chr5:60860546:A:G	6.28907e-05	0.0586616	1.7969
60860588	chr5:60860588:C:T	6.74689e-06	-7.75999e-11	-0.376755
60860708	chr5:60860708:C:T	2.24091e-05	0.823632	-5.69151e-10
60860791	chr5:60860791:T:G	4.12011e-06	-0.869956	-5.69151e-10
60861226	chr5:60861226:G:T	0.000253816	-0.960948	4.21172
60861254	chr5:60861254:C:T	2.41245e-06	-7.75999e-11	-1.40519
60861327	chr5:60861327:ACT:A	3.51014e-06	-7.75999e-11	-1.03018
60861543	chr5:60861543:T:C	5.9865e-07	-1.3628	-1.43612
60861576	chr5:60861576:G:A	1.26059e-06	-0.973829	-1.08043
60861797	chr5:60861797:G:A	0.000377468	-0.957361	4.60501
60861871	chr5:60861871:G:A	2.28721e-06	-7.75999e-11	-1.4585
60862012	chr5:60862012:G:T	8.91866e-06	-7.75999e-11	-0.0976914
60862276	chr5:60862276:A:C	2.60219e-05	1.59864	-0.625541
60862278	chr5:60862278:A:G	4.50483e-05	1.80116	-0.279263
60862280	chr5:60862280:T:C	3.82319e-05	1.65918	-0.301343
60862369	chr5:60862369:C:T	2.43299e-06	-7.75999e-11	-1.39671
60862811	chr5:60862811:T:C	0.0143211	-7.75999e-11	7.28365
60862886	chr5:60862886:C:A	3.91889e-06	-7.75999e-11	-0.920028
60863286	chr5:60863286:G:C	3.51844e-06	-7.75999e-11	-1.02782
60863659	chr5:60863659:A:G	2.67104e-06	-1.30337	-5.69151e-10
60864144	chr5:60864144:T:C	3.34925e-05	1.69803	-0.472542
60864188	chr5:60864188:A:C	2.25275e-06	-7.75999e-11	-1.47368
60864251	chr5:60864251:G:A	2.42867e-06	-7.75999e-11	-1.39849
60864899	chr5:60864899:T:C	2.37493e-06	-7.75999e-11	-1.42087
60865033	chr5:60865033:T:C	3.47569e-05	1.71481	-0.452267
60865067	chr5:60865067:A:G	6.3974e-06	-0.772084	0.342139
60865068	chr5:60865068:G:A	6.06013e-06	-0.898293	0.414188
60865222	chr5:60865222:G:T	3.62812e-06	-7.75999e-11	-0.997123
60865630	chr5:60865630:G:A	8.81313e-06	-7.75999e-11	-0.109594
60865885	chr5:60865885:A:T	2.47484e-06	-7.75999e-11	-1.37966
60865948	chr5:60865948:T:G	3.97756e-06	-0.905169	-5.69151e-10
60865992	chr5:60865992:C:T	3.69551e-05	1.79245	-0.468583
60866088	chr5:60866088:A:G	2.24755e-06	-7.75999e-11	-1.476
60866367	chr5:60866367:C:G	5.71709e-07	-1.36155	-1.48341
60866384	chr5:60866384:T:C	1.3935e-06	-1.02786	-0.926154
60866856	chr5:60866856:T:G	1.75017e-05	1.78962	-1.21316
60867071	chr5:60867071:C:T	0.0305399	-7.75999e-11	8.04095
60867080	chr5:60867080:T:C	1.24458e-06	-1.03585	-1.03119
60867725	chr5:60867725:C:T	2.66024e-06	-1.30742	-5.69151e-10
60867843	chr5:60867843:C:G	1.2028e-06	-1.01383	-1.08736
60868857	chr5:60868857:A:G	1.89279e-05	-7.75999e-11	0.654799
60868949	chr5:60868949:C:T	0.00032758	-0.947224	4.45312
60869147	chr5:60869147:G:A	1.19101e-05	-7.75999e-11	0.191554
60869555	chr5:60869555:T:C	4.19152e-06	-0.852774	-5.69151e-10
60869819	chr5:60869819:AAAGTG:A	1.19162e-05	-7.75999e-11	0.192061
60869875	chr5:60869875:C:A	2.5034e-06	-7.75999e-11	-1.36819
60870355	chr5:60870355:G:A	2.44309e-06	-1.39257	-5.69151e-10
60870360	chr5:60870360:C:G	3.47487e-06	-0.701888	-0.338391
60870523	chr5:60870523:G:A	8.91392e-06	-7.75999e-11	-0.098223
60870618	chr5:60870618:C:T	1.07805e-06	-0.693095	-1.51759
60870981	chr5:60870981:C:A	2.28243e-06	-0.678588	-0.78201
60871082	chr5:60871082:C:T	4.11348e-06	-0.871567	-5.69151e-10
60871193	chr5:60871193:A:C	1.37139e-06	-1.01817	-0.951839
60871380	chr5:60871380:C:T	2.58249e-06	-7.75999e-11	-1.33708
60872084	chr5:60872084:G:A	2.60259e-06	-7.75999e-11	-1.32933
60872338	chr5:60872338:A:C	7.28908e-06	-0.0278734	-0.271586
60872810	chr5:60872810:G:C	2.28626e-06	-7.75999e-11	-1.45892
60873068	chr5:60873068:G:A	2.06148e-06	-7.75999e-11	-1.56241
60873145	chr5:60873145:A:G	2.08735e-05	1.91519	-1.16255
60873287	chr5:60873287:C:T	1.23724e-06	-1.00554	-1.06741
60873324	chr5:60873324:T:C	2.08379e-05	2.04783	-1.2969
60873500	chr5:60873500:C:T	9.37111e-06	-7.75999e-11	-0.0482057
60873578	chr5:60873578:T:G	6.70338e-05	0.10615	1.81321
60874032	chr5:60874032:A:G	2.52667e-06	-7.75999e-11	-1.35894
60874096	chr5:60874096:G:T	6.48846e-06	-7.75999e-11	-0.415811
60874157	chr5:60874157:A:G	2.47884e-06	-1.37805	-5.69151e-10
60874176	chr5:60874176:C:A	1.19853e-05	-7.75999e-11	0.197843
60874378	chr5:60874378:A:G	2.25329e-06	-7.75999e-11	-1.47344
60874579	chr5:60874579:G:A	2.57999e-06	-7.75999e-11	-1.33805
60874731	chr5:60874731:T:C	1.02838e-06	-1.36159	-0.896259
60874778	chr5:60874778:T:C	0.000478911	-0.989413	4.87509
60875007	chr5:60875007:G:C	6.74008e-06	-7.75999e-11	-0.377765
60875015	chr5:60875015:T:C	4.67888e-06	-0.742778	-5.69151e-10
60875150	chr5:60875150:C:T	4.13629e-06	-0.866038	-5.69151e-10
60875340	chr5:60875340:C:G	2.15288e-06	-7.75999e-11	-1.51903
60875603	chr5:60875603:C:T	3.88799e-06	-7.75999e-11	-0.927943
60875711	chr5:60875711:T:C	1.09408e-05	-7.75999e-11	0.106666
60875858	chr5:60875858:G:T	2.26568e-06	-7.75999e-11	-1.46796
60875963	chr5:60875963:T:C	2.28362e-06	-7.75999e-11	-1.46007
60876759	chr5:60876759:C:T	3.99759e-06	-7.75999e-11	-0.900144
60876787	chr5:60876787:G:C	2.20395e-06	-7.75999e-11	-1.49559
60876990	chr5:60876990:C:A	9.05388e-06	-7.75999e-11	-0.0826434
60877688	chr5:60877688:A:G	4.16873e-05	1.44436	-5.69151e-10
60877792	chr5:60877792:A:T	6.16513e-06	-0.790626	0.323698
60878480	chr5:60878480:G:A	2.45453e-06	-7.75999e-11	-1.3879
60878507	chr5:60878507:T:C	2.91218e-06	-7.75999e-11	-1.21693
60878733	chr5:60878733:T:TA	1.83787e-05	1.96043	-1.33507
60878875	chr5:60878875:C:G	1.0871e-05	-7.75999e-11	0.10026
60879180	chr5:60879180:T:C	2.48193e-06	-7.75999e-11	-1.3768
60879203	chr5:60879203:T:A	4.073e-06	-0.881458	-5.69151e-10
60879205	chr5:60879205:C:A	0.000336112	-0.981362	4.51297
60879748	chr5:60879748:C:G	2.59898e-06	-7.75999e-11	-1.33072
60879907	chr5:60879907:G:T	3.45443e-05	1.78601	-0.529609
60880162	chr5:60880162:A:C	3.07881e-06	-7.75999e-11	-1.16129
60880297	chr5:60880297:C:T	2.62112e-06	-7.75999e-11	-1.32223
60880372	chr5:60880372:T:C	2.04471e-06	-7.75999e-11	-1.57058
60880409	chr5:60880409:C:T	3.6646e-05	1.76034	-0.444869
60880674	chr5:60880674:A:G	2.75304e-06	-7.75999e-11	-1.27313
60880684	chr5:60880684:C:T	9.81116e-06	-7.75999e-11	-0.00231677
60880725	chr5:60880725:A:T	1.32258e-06	-0.968087	-1.03816
60880865	chr5:60880865:C:T	4.01619e-06	-0.895503	-5.69151e-10
60880947	chr5:60880947:T:C	2.31854e-06	-7.75999e-11	-1.4449
60880967	chr5:60880967:G:T	5.45238e-07	-1.38641	-1.50596
60880968	chr5:60880968:C:T	5.45046e-07	-1.38673	-1.50599
60881025	chr5:60881025:C:T	2.31896e-06	-7.75999e-11	-1.44472
60881263	chr5:60881263:C:G	2.5337e-06	-1.35616	-5.69151e-10
60881288	chr5:60881288:A:G	5.83259e-06	-7.75999e-11	-0.522375
60881328	chr5:60881328:G:C	2.58448e-06	-7.75999e-11	-1.33631
60881510	chr5:60881510:A:T	2.85436e-06	-7.75999e-11	-1.23699
60881613	chr5:60881613:T:C	2.25275e-06	-7.75999e-11	-1.47368
60881624	chr5:60881624:T:C	3.2927e-06	-7.75999e-11	-1.09413
60881643	chr5:60881643:G:A	5.87858e-05	-0.0811311	1.86919
60881752	chr5:60881752:G:A	2.02195e-06	-7.75999e-11	-1.58178
60881796	chr5:60881796:C:T	2.45808e-06	-7.75999e-11	-1.38646
60882010	chr5:60882010:T:G	2.57763e-06	-7.75999e-11	-1.33897
60883002	chr5:60883002:CACAT:C	2.6631e-06	-7.75999e-11	-1.30635
60883023	chr5:60883023:G:A	4.00407e-06	-0.898526	-5.69151e-10
60883227	chr5:60883227:G:A	9.06268e-06	-7.75999e-11	-0.0816715
60883421	chr5:60883421:T:A	2.88075e-06	-1.22778	-5.69151e-10
60883474	chr5:60883474:A:G	2.40389e-06	-0.943461	-0.465288
60884173	chr5:60884173:C:T	3.9461e-06	-0.91311	-5.69151e-10
60884252	chr5:60884252:G:A	8.83586e-06	-7.75999e-11	-0.107018
60884424	chr5:60884424:C:T	0.00020389	-0.9791	4.01085
60884647	chr5:60884647:C:T	6.03155e-07	-1.37546	-1.41595
60884786	chr5:60884786:T:C	1.50421e-05	-7.75999e-11	0.425015
60885039	chr5:60885039:A:ACAGG	3.70161e-06	-7.75999e-11	-0.977069
60885040	chr5:60885040:T:TGACTATA	3.72446e-06	-7.75999e-11	-0.970914
60885221	chr5:60885221:G:A	2.56383e-06	-7.75999e-11	-1.34433
60885673	chr5:60885673:T:C	3.10672e-05	1.68229	-0.531974
60885861	chr5:60885861:G:A	2.45322e-06	-7.75999e-11	-1.38844
60886395	chr5:60886395:G:A	2.40041e-05	0.416365	0.476021
60886497	chr5:60886497:T:C	3.35384e-05	-0.803184	2.03004
60886571	chr5:60886571:G:A	2.48648e-06	-7.75999e-11	-1.37497
60886651	chr5:60886651:A:G	1.33337e-06	-1.01816	-0.979965
60886687	chr5:60886687:T:G	1.33602e-06	-0.945791	-1.05035
60887717	chr5:60887717:T:C	4.08836e-06	-0.877693	-5.69151e-10
60887847	chr5:60887847:G:A	1.17721e-05	-7.75999e-11	0.179894
60888402	chr5:60888402:T:C	2.57695e-06	-7.75999e-11	-1.33923
60888701	chr5:60888701:T:A	2.21551e-06	-7.75999e-11	-1.49035
60889069	chr5:60889069:C:T	1.22252e-06	-0.756872	-1.32805
60889519	chr5:60889519:T:C	3.91578e-06	-0.920822	-5.69151e-10
60890425	chr5:60890425:A:T	2.60494e-06	-7.75999e-11	-1.32843
60890517	chr5:60890517:CCA:C	2.75401e-06	-7.75999e-11	-1.27278
60891148	chr5:60891148:C:A	1.70649e-06	-0.987709	-0.76369
60892115	chr5:60892115:C:A	0.108371	-7.75999e-11	9.30747
60892395	chr5:60892395:C:T	6.08676e-06	0.91691	-1.39663
60892921	chr5:60892921:G:A	1.18394e-05	-7.75999e-11	0.185599
60893199	chr5:60893199:G:C	1.09853e-06	-1.33625	-0.855621
60894070	chr5:60894070:C:T	5.85586e-07	-1.36919	-1.45179
60894603	chr5:60894603:G:GA	6.71033e-06	-7.75999e-11	-0.382189
60894767	chr5:60894767:A:G	1.78871e-05	1.82941	-1.23117
60895387	chr5:60895387:T:C	2.34377e-06	-7.75999e-11	-1.43407
60896007	chr5:60896007:C:T	2.54342e-06	-7.75999e-11	-1.35233
60896377	chr5:60896377:A:AT	6.7738e-06	-7.75999e-11	-0.372774
60896442	chr5:60896442:C:T	0.000368462	-0.981913	4.60541
60896840	chr5:60896840:T:C	1.13089e-05	-7.75999e-11	0.139757
60896926	chr5:60896926:C:G	6.15019e-06	-7.75999e-11	-0.469354
60897253	chr5:60897253:G:A	2.67329e-06	-7.75999e-11	-1.30253
60897469	chr5:60897469:A:G	3.65713e-06	-7.75999e-11	-0.989157
60897511	chr5:60897511:A:G	4.13189e-06	-0.867102	-5.69151e-10
60897512	chr5:60897512:T:C	0.000291991	-0.956822	4.34771
60897527	chr5:60897527:A:G	4.13946e-06	-0.865271	-5.69151e-10
60897593	chr5:60897593:A:C	1.8943e-05	-0.162196	0.817793
60898742	chr5:60898742:C:A	2.40764e-06	-7.75999e-11	-1.40719
60898842	chr5:60898842:A:G	2.44181e-06	-1.3931	-5.69151e-10
60899178	chr5:60899178:A:G	2.44171e-06	-7.75999e-11	-1.39314
60899818	chr5:60899818:T:C	2.35092e-06	-7.75999e-11	-1.43103
60899933	chr5:60899933:A:C	3.02123e-06	-7.75999e-11	-1.18017
60899950	chr5:60899950:C:T	2.4624e-06	-7.75999e-11	-1.3847
60900187	chr5:60900187:T:C	2.46523e-06	-7.75999e-11	-1.38355
60900383	chr5:60900383:G:C	4.16084e-06	-0.860121	-5.69151e-10
60900401	chr5:60900401:C:T	4.02692e-06	-0.892835	-5.69151e-10
60900538	chr5:60900538:T:A	6.16016e-07	-1.35774	-1.41258
60900605	chr5:60900605:C:T	1.93327e-05	2.00691	-1.33095
60901273	chr5:60901273:T:C	1.69876e-06	-0.99501	-0.760929
60901692	chr5:60901692:C:T	2.59919e-06	-1.33064	-5.69151e-10
60901888	chr5:60901888:C:T	1.25122e-06	-0.99053	-1.07119
60901963	chr5:60901963:AT:A	2.19206e-06	-7.75999e-11	-1.501
60902686	chr5:60902686:G:A	3.91355e-06	-0.921391	-5.69151e-10
60903536	chr5:60903536:C:T	4.9601e-06	0.741684	-1.42609
60903694	chr5:60903694:T:C	2.95889e-06	-7.75999e-11	-1.20102
60904838	chr5:60904838:A:G	1.91925e-05	1.80469	-1.136
60904915	chr5:60904915:T:C	2.61358e-06	-1.32512	-5.69151e-10
60905029	chr5:60905029:A:T	2.43796e-06	-1.39468	-5.69151e-10
60905300	chr5:60905300:A:G	2.90498e-06	-7.75999e-11	-1.21941
60905498	chr5:60905498:T:C	0.0001063	-7.75999e-11	2.38042
60905950	chr5:60905950:C:G	3.21321e-06	-7.75999e-11	-1.11857
60906350	chr5:60906350:T:G	0.000271057	-1.00117	4.31766
60906420	chr5:60906420:A:T	8.60499e-05	-1.22921	3.3983
60906587	chr5:60906587:G:T	2.12586e-06	-7.75999e-11	-1.53166
60906912	chr5:60906912:T:C	1.31454e-05	0.290235	-5.69151e-10
60907079	chr5:60907079:A:G	1.47913e-06	-0.986395	-0.907985
60907168	chr5:60907168:C:A	1.15268e-05	-7.75999e-11	0.15884
60907186	chr5:60907186:A:G	2.58974e-06	-1.33428	-5.69151e-10
60907303	chr5:60907303:C:T	2.35673e-06	-7.75999e-11	-1.42856
60907532	chr5:60907532:T:A	3.9394e-06	-0.914808	-5.69151e-10
60907543	chr5:60907543:A:G	4.7888e-06	0.739553	-1.45911
60908310	chr5:60908310:C:A	4.40902e-06	-0.802184	-5.69151e-10
60908359	chr5:60908359:G:C	3.37734e-06	-7.75999e-11	-1.06875
60908586	chr5:60908586:T:A	3.12489e-06	-7.75999e-11	-1.14644
60908704	chr5:60908704:CATT:C	3.13288e-06	-7.75999e-11	-1.14388
60908769	chr5:60908769:C:T	0.000299325	-0.986035	4.40173
60908891	chr5:60908891:A:T	2.881e-06	-7.75999e-11	-1.2277
60910086	chr5:60910086:A:G	2.41404e-06	-7.75999e-11	-1.40453
60910298	chr5:60910298:A:G	1.84263e-05	0.627943	-5.69151e-10
60911304	chr5:60911304:T:C	0.000365036	-0.984102	4.59826
60911355	chr5:60911355:G:A	3.04515e-06	-7.75999e-11	-1.17229
60911397	chr5:60911397:T:C	2.45355e-06	-1.3883	-5.69151e-10
60911774	chr5:60911774:GT:G	8.73223e-07	-1.37475	-1.04665
60912498	chr5:60912498:C:T	3.56884e-05	1.28899	-5.69151e-10
60912769	chr5:60912769:A:C	4.09123e-06	-7.75999e-11	-0.87699
60912978	chr5:60912978:G:T	1.71339e-06	-0.963933	-0.783431
60913285	chr5:60913285:A:C	5.38729e-06	-7.75999e-11	-0.601794
60913335	chr5:60913335:C:T	0.00015419	2.75235	-5.69151e-10
60913339	chr5:60913339:G:T	2.28408e-06	-7.75999e-11	-1.45987
60914204	chr5:60914204:C:T	8.37075e-06	-7.75999e-11	-0.161093
60914304	chr5:60914304:G:T	3.02327e-05	1.67375	-0.550664
60914595	chr5:60914595:G:A	1.14235e-06	-0.668107	-1.48465
60914605	chr5:60914605:G:A	2.35456e-06	-7.75999e-11	-1.42948
60914713	chr5:60914713:G:A	2.35593e-06	-7.75999e-11	-1.4289
60915002	chr5:60915002:A:C	4.14153e-06	-0.864772	-5.69151e-10
60915109	chr5:60915109:A:G	2.5955e-06	-0.935124	-0.396934
60915194	chr5:60915194:G:T	3.45786e-06	-7.75999e-11	-1.04519
60915598	chr5:60915598:T:C	4.36661e-06	0.656063	-1.46791
60915669	chr5:60915669:A:G	5.42193e-06	0.747823	-1.34321
60915819	chr5:60915819:C:A	2.19845e-06	-7.75999e-11	-1.49808
60916507	chr5:60916507:A:G	3.49373e-06	-7.75999e-11	-1.03487
60918526	chr5:60918526:T:G	2.39538e-06	-7.75999e-11	-1.41229
60918920	chr5:60918920:A:C	1.00338e-05	-7.75999e-11	0.0201225
60919089	chr5:60919089:C:T	2.08751e-06	-7.75999e-11	-1.54986
60920089	chr5:60920089:G:A	3.13004e-06	-7.75999e-11	-1.14479
60920216	chr5:60920216:T:C	0.00036356	-0.941694	4.5518
60920757	chr5:60920757:C:T	4.02136e-06	-0.894217	-5.69151e-10
60920806	chr5:60920806:C:T	9.39435e-07	-1.33549	-1.01282
60921001	chr5:60921001:C:T	6.91814e-06	-7.75999e-11	-0.35169
60921150	chr5:60921150:C:T	4.70765e-06	-0.736649	-5.69151e-10
60921211	chr5:60921211:G:A	1.44609e-06	-0.954417	-0.962559
60921600	chr5:60921600:T:C	4.01553e-06	-7.75999e-11	-0.895668
60921660	chr5:60921660:T:C	2.50484e-06	-7.75999e-11	-1.36761
60921824	chr5:60921824:A:C	9.26936e-07	-1.36409	-0.997621
60922398	chr5:60922398:A:C	2.36728e-06	-7.75999e-11	-1.42409
60922592	chr5:60922592:G:A	4.05683e-06	-0.885436	-5.69151e-10
60923653	chr5:60923653:A:C	5.51264e-07	-1.39465	-1.48673
60923669	chr5:60923669:A:T	2.94474e-06	-7.75999e-11	-1.20582
60923919	chr5:60923919:A:G	4.11044e-06	-0.872307	-5.69151e-10
60923973	chr5:60923973:G:A	1.86084e-05	0.346191	0.291587
60924267	chr5:60924267:C:T	6.7369e-06	-7.75999e-11	-0.378237
60924923	chr5:60924923:T:C	2.91004e-06	-7.75999e-11	-1.21767
60925102	chr5:60925102:C:T	2.22963e-06	-7.75999e-11	-1.484
60925467	chr5:60925467:G:A	6.28183e-07	-1.34367	-1.4071
60926013	chr5:60926013:C:T	2.02292e-06	-7.75999e-11	-1.58129
60926077	chr5:60926077:G:A	3.17883e-06	-7.75999e-11	-1.12932
60926132	chr5:60926132:T:C	2.58487e-06	-1.33616	-5.69151e-10
60926384	chr5:60926384:A:T	3.15855e-06	-7.75999e-11	-1.13572
60926632	chr5:60926632:T:C	3.0175e-06	-1.18141	-5.69151e-10
60927470	chr5:60927470:C:T	2.34567e-06	-7.75999e-11	-1.43327
60927695	chr5:60927695:C:T	2.93921e-06	-1.2077	-5.69151e-10
60927706	chr5:60927706:T:C	4.12524e-06	-0.868712	-5.69151e-10
60928029	chr5:60928029:C:G	1.73314e-05	1.74806	-1.18138
60928715	chr5:60928715:C:T	4.03476e-06	-0.89089	-5.69151e-10
60929465	chr5:60929465:G:A	1.17157e-05	-7.75999e-11	0.175095
60929696	chr5:60929696:A:G	2.82355e-06	-0.076222	-1.17162
60930214	chr5:60930214:A:G	3.93839e-06	0.572341	-1.48741
60930759	chr5:60930759:T:C	4.7504e-06	0.752826	-1.48043
60930926	chr5:60930926:G:A	2.56178e-06	-1.34514	-5.69151e-10
60931977	chr5:60931977:T:C	2.42267e-06	-7.75999e-11	-1.40097
60932096	chr5:60932096:A:G	2.79387e-06	-1.01996	-0.238454
60932189	chr5:60932189:A:C	5.08123e-07	-1.38593	-1.57694
60932627	chr5:60932627:A:G	2.25275e-06	-7.75999e-11	-1.47368
60933642	chr5:60933642:T:G	8.04134e-06	-7.75999e-11	-0.201241
60933772	chr5:60933772:T:C	2.30315e-06	-7.75999e-11	-1.45156
60934487	chr5:60934487:T:C	2.57936e-06	-7.75999e-11	-1.3383
60934494	chr5:60934494:G:A	1.72183e-05	1.71807	-1.15794
60934523	chr5:60934523:T:C	6.7714e-06	-7.75999e-11	-0.373129
60934758	chr5:60934758:A:T	4.35922e-06	-0.813543	-5.69151e-10
60935104	chr5:60935104:G:T	2.12586e-06	-7.75999e-11	-1.53166
60935161	chr5:60935161:C:T	2.64712e-06	-1.31236	-5.69151e-10
60935259	chr5:60935259:G:A	4.02782e-06	-0.892611	-5.69151e-10
60935867	chr5:60935867:C:A	8.36053e-06	-7.75999e-11	-0.162315
60936496	chr5:60936496:T:G	2.37656e-06	-7.75999e-11	-1.42018
60936515	chr5:60936515:A:G	2.1676e-05	2.13086	-1.34049
60936710	chr5:60936710:C:T	9.32909e-07	-1.37492	-0.980364
60936928	chr5:60936928:C:T	1.12032e-05	-7.75999e-11	0.130361
60936942	chr5:60936942:T:C	2.17489e-06	-7.75999e-11	-1.50886
60937148	chr5:60937148:G:A	2.74865e-06	-7.75999e-11	-1.27473
60938011	chr5:60938011:G:A	2.15084e-06	-7.75999e-11	-1.51998
60938095	chr5:60938095:T:A	2.43509e-06	-7.75999e-11	-1.39585
60938339	chr5:60938339:T:C	4.34487e-06	-0.803162	-0.01368
60938415	chr5:60938415:A:G	1.66294e-05	-0.955675	1.48101
60938502	chr5:60938502:T:C	4.46487e-06	0.691603	-1.4812
60938602	chr5:60938602:T:C	9.04238e-07	-1.37459	-1.01191
60938909	chr5:60938909:G:A	2.45312e-06	-7.75999e-11	-1.38848
60939005	chr5:60939005:G:T	5.13195e-06	0.712548	-1.3629
60939076	chr5:60939076:G:C	2.46732e-06	-7.75999e-11	-1.38271
60939413	chr5:60939413:G:A	1.65169e-05	1.67807	-1.15952
60939554	chr5:60939554:G:C	1.36514e-05	0.328005	-5.69151e-10
60939639	chr5:60939639:C:T	1.76159e-05	-7.75999e-11	0.582966
60939645	chr5:60939645:C:T	2.64852e-06	-1.31184	-5.69151e-10
60939656	chr5:60939656:C:T	0.000398793	-0.967541	4.67015
60939762	chr5:60939762:C:T	2.58211e-06	-7.75999e-11	-1.33723
60940199	chr5:60940199:C:T	2.1003e-06	-7.75999e-11	-1.54376
60940379	chr5:60940379:A:G	8.87488e-07	-1.37177	-1.03343
60940511	chr5:60940511:GAGAA:G	2.19224e-06	-7.75999e-11	-1.50091
60940515	chr5:60940515:A:ATTCT	2.1895e-06	-7.75999e-11	-1.50216
60940522	chr5:60940522:A:C	2.1746e-06	-7.75999e-11	-1.50899
60940606	chr5:60940606:T:C	2.75245e-06	-7.75999e-11	-1.27334
60940848	chr5:60940848:G:A	2.17539e-06	-7.75999e-11	-1.50863
60940909	chr5:60940909:G:A	1.92449e-05	0.386728	0.284681
60941869	chr5:60941869:G:T	2.15313e-05	2.00479	-1.22112
60942299	chr5:60942299:T:C	3.99628e-06	-0.900473	-5.69151e-10
60942425	chr5:60942425:A:T	1.96622e-05	0.394605	0.298255
60942680	chr5:60942680:A:C	5.44594e-06	-7.75999e-11	-0.590967
60942763	chr5:60942763:A:G	1.86331e-05	0.338574	0.300529
60942831	chr5:60942831:G:A	5.10904e-06	-0.654825	-5.69151e-10
60942869	chr5:60942869:C:G	4.64172e-06	0.726761	-1.47751
60942908	chr5:60942908:A:T	6.70709e-06	-7.75999e-11	-0.382671
60943038	chr5:60943038:AG:A	3.05472e-06	-7.75999e-11	-1.16915
60943616	chr5:60943616:G:A	4.5455e-06	0.711364	-1.48306
60943871	chr5:60943871:C:G	4.61563e-06	0.722876	-1.47926
60944016	chr5:60944016:C:T	2.90248e-06	-7.75999e-11	-1.22027
60944135	chr5:60944135:ATC:A	2.43061e-06	-7.75999e-11	-1.39769
60945141	chr5:60945141:G:C	2.93316e-06	-7.75999e-11	-1.20976
60945159	chr5:60945159:A:G	3.01363e-05	1.75144	-0.631545
60945315	chr5:60945315:G:A	5.12104e-06	0.832532	-1.48501
60945414	chr5:60945414:G:C	4.0078e-06	-0.897594	-5.69151e-10
60945441	chr5:60945441:G:A	1.71843e-06	-1.0042	-0.740223
60945623	chr5:60945623:C:T	3.97614e-06	-0.905526	-5.69151e-10
60945740	chr5:60945740:A:G	1.1917e-05	-7.75999e-11	0.192131
60945746	chr5:60945746:A:G	2.17105e-06	-7.75999e-11	-1.51063
60945916	chr5:60945916:C:A	1.21051e-05	-7.75999e-11	0.207793
60946119	chr5:60946119:T:G	4.49087e-06	0.710383	-1.49417
60946414	chr5:60946414:A:C	2.17416e-06	-7.75999e-11	-1.5092
60946889	chr5:60946889:AG:A	2.75686e-06	-7.75999e-11	-1.27174
60947235	chr5:60947235:C:A	2.13015e-06	-7.75999e-11	-1.52964
60947457	chr5:60947457:C:A	2.579e-06	-1.33844	-5.69151e-10
60947791	chr5:60947791:A:C	1.31994e-05	-7.75999e-11	0.294332
60948714	chr5:60948714:T:C	3.23976e-06	-7.75999e-11	-1.11034
60949005	chr5:60949005:C:A	2.29507e-06	-7.75999e-11	-1.45507
60949127	chr5:60949127:C:G	8.60464e-06	-0.133535	-5.69151e-10
60949250	chr5:60949250:T:C	1.42658e-05	-7.75999e-11	0.372026
60949289	chr5:60949289:T:C	3.99919e-06	-0.899744	-5.69151e-10
60949318	chr5:60949318:A:G	1.4099e-06	-0.98062	-0.961694
60949706	chr5:60949706:G:A	4.86295e-06	0.777397	-1.48159
60949771	chr5:60949771:T:G	2.58988e-06	-0.653866	-0.68036
60949805	chr5:60949805:T:C	2.2748e-06	-7.75999e-11	-1.46395
60949957	chr5:60949957:C:G	4.05962e-06	-7.75999e-11	-0.884746
60950476	chr5:60950476:C:T	4.24157e-06	-0.840903	-5.69151e-10
60950515	chr5:60950515:G:C	3.09859e-06	-7.75999e-11	-1.15489
60950582	chr5:60950582:G:A	3.19523e-05	1.82459	-0.646181
60950642	chr5:60950642:T:G	2.38329e-05	0.885231	-5.69151e-10
60950853	chr5:60950853:A:G	3.89079e-06	-0.927224	-5.69151e-10
60951093	chr5:60951093:G:A	4.01123e-06	-0.896738	-5.69151e-10
60951950	chr5:60951950:T:C	1.16931e-05	-7.75999e-11	0.17316
60951988	chr5:60951988:G:A	5.14926e-06	-0.0232011	-0.623783
60952215	chr5:60952215:C:T	7.45762e-06	-7.75999e-11	-0.2766
60952487	chr5:60952487:A:G	2.02581e-05	2.07581	-1.35309
60952806	chr5:60952806:T:A	1.87246e-05	1.99184	-1.34784
60952963	chr5:60952963:A:G	6.76321e-06	-7.75999e-11	-0.374339
60953888	chr5:60953888:C:T	5.47056e-06	-7.75999e-11	-0.586455
60954235	chr5:60954235:A:G	2.55967e-06	-1.34596	-5.69151e-10
60954420	chr5:60954420:TC:T	5.88596e-06	-7.75999e-11	-0.513267
60954424	chr5:60954424:A:T	5.88504e-06	-7.75999e-11	-0.513424
60954523	chr5:60954523:G:A	4.98039e-06	-7.75999e-11	-0.680329
60954735	chr5:60954735:G:A	3.06711e-06	-7.75999e-11	-1.1651
60955380	chr5:60955380:G:T	1.3384e-06	-1.0172	-0.977161
60955418	chr5:60955418:A:G	2.43957e-06	-1.39402	-5.69151e-10
60955977	chr5:60955977:C:T	2.21521e-06	-0.958566	-0.531925
60956655	chr5:60956655:A:G	0.000265329	-0.651789	3.94692
60956668	chr5:60956668:A:G	0.000533158	-0.900418	4.8934
60956962	chr5:60956962:C:CTT	1.80775e-05	1.74447	-1.13564
60957137	chr5:60957137:ACT:A	3.94378e-06	-0.913698	-5.69151e-10
60958043	chr5:60958043:A:G	0.000243096	-0.919266	4.12689
60958549	chr5:60958549:C:A	1.03839e-05	-7.75999e-11	0.0544159
60960217	chr5:60960217:G:C	2.03285e-06	-7.75999e-11	-1.5764
60960229	chr5:60960229:G:T	2.53585e-05	2.2962	-1.34892
60960712	chr5:60960712:T:C	2.22673e-05	2.07405	-1.25677
60960805	chr5:60960805:G:A	2.02394e-05	1.96497	-1.24317
60960938	chr5:60960938:C:T	2.74534e-06	-7.75999e-11	-1.27593
60961179	chr5:60961179:G:A	4.01087e-06	-7.75999e-11	-0.896829
60961273	chr5:60961273:A:G	0.000241693	-0.886445	4.08828
60961623	chr5:60961623:A:G	2.12464e-05	2.00837	-1.23802
60961979	chr5:60961979:A:G	2.19837e-06	-7.75999e-11	-1.49812
60962075	chr5:60962075:G:A	2.39227e-06	-7.75999e-11	-1.4136
60962448	chr5:60962448:T:A	3.2397e-06	-7.75999e-11	-1.11036
60962983	chr5:60962983:T:G	2.18303e-06	-7.75999e-11	-1.50512
60963011	chr5:60963011:G:A	2.0905e-06	-7.75999e-11	-1.54843
60963153	chr5:60963153:A:G	3.61302e-06	0.545429	-1.54672
60963682	chr5:60963682:G:A	2.32201e-06	-7.75999e-11	-1.4434
60963701	chr5:60963701:A:G	2.37902e-06	-7.75999e-11	-1.41915
60964527	chr5:60964527:C:T	2.22462e-06	-7.75999e-11	-1.48625
60964783	chr5:60964783:C:A	1.16403e-05	-7.75999e-11	0.168638
60965029	chr5:60965029:AG:A	3.14364e-06	-7.75999e-11	-1.14046
60966358	chr5:60966358:G:A	2.16908e-06	-7.75999e-11	-1.51154
60966469	chr5:60966469:T:C	7.92444e-06	-0.215885	-5.69151e-10
60966716	chr5:60966716:G:A	2.28648e-06	-7.75999e-11	-1.45882
60967399	chr5:60967399:G:A	2.29598e-05	2.09174	-1.24383
60967401	chr5:60967401:G:A	1.2108e-05	0.208033	-5.69151e-10
60967939	chr5:60967939:T:A	0.000257236	-0.901778	4.16593
60967991	chr5:60967991:G:C	0.000221807	-0.942051	4.05802
60968176	chr5:60968176:A:G	0.000116516	-0.654898	3.12709
60968283	chr5:60968283:A:G	2.98628e-06	-1.19181	-5.69151e-10
60968605	chr5:60968605:T:C	1.44725e-06	-0.983439	-0.932735
60969273	chr5:60969273:C:T	3.63127e-06	-0.996256	-5.69151e-10
60969281	chr5:60969281:A:C	1.61255e-05	1.80623	-1.31167
60970655	chr5:60970655:C:T	2.40792e-06	-7.75999e-11	-1.40708
60970839	chr5:60970839:G:C	4.77571e-06	0.813315	-1.53561
60971048	chr5:60971048:G:A	3.54145e-05	2.02275	-0.741461
60971081	chr5:60971081:G:A	3.17387e-06	-7.75999e-11	-1.13089
60971475	chr5:60971475:A:G	7.07399e-07	-1.37227	-1.25973
60972097	chr5:60972097:C:T	2.41256e-06	-7.75999e-11	-1.40515
60972098	chr5:60972098:G:A	2.60075e-06	-7.75999e-11	-1.33004
60972945	chr5:60972945:C:A	6.71834e-06	-7.75999e-11	-0.380995
60973216	chr5:60973216:T:C	2.31477e-06	-7.75999e-11	-1.44653
60973278	chr5:60973278:G:A	8.50888e-07	-1.27424	-1.17307
60973363	chr5:60973363:G:T	3.91466e-06	-0.921107	-5.69151e-10
60973713	chr5:60973713:T:A	5.53662e-06	0.787425	-1.36188
60973874	chr5:60973874:G:A	3.45688e-06	-7.75999e-11	-1.04547
60975008	chr5:60975008:C:T	1.94054e-05	-0.756696	1.43641
60975426	chr5:60975426:C:T	5.99839e-06	-0.494346	-5.69151e-10
60975571	chr5:60975571:G:A	2.44907e-06	-7.75999e-11	-1.39013
60976178	chr5:60976178:TAAAG:T	5.70945e-06	-7.75999e-11	-0.543714
60976341	chr5:60976341:T:G	4.0596e-06	-0.884752	-5.69151e-10
60976715	chr5:60976715:G:A	1.56125e-05	0.415815	0.0464178
60976943	chr5:60976943:A:G	0.000224336	-0.931212	4.05852
60977163	chr5:60977163:C:T	1.9682e-05	-0.743606	1.43748
60977256	chr5:60977256:C:T	2.73496e-05	1.88066	-0.857796
60977425	chr5:60977425:A:AG	4.29276e-05	-7.75999e-11	1.47368
60977450	chr5:60977450:G:A	3.29809e-06	-7.75999e-11	-1.09249
60977587	chr5:60977587:G:C	0.000231753	-0.886247	4.04608
60977917	chr5:60977917:C:T	2.78784e-06	-7.75999e-11	-1.26057
60978096	chr5:60978096:C:A	7.41673e-07	-1.37502	-1.20966
60978111	chr5:60978111:T:C	4.12849e-06	-7.75999e-11	-0.867925
60978256	chr5:60978256:TG:T	1.23447e-06	-1.02548	-1.04972
60978520	chr5:60978520:G:A	1.24353e-06	-1.02245	-1.04544
60978569	chr5:60978569:A:G	1.15385e-05	-7.75999e-11	0.159851
60979867	chr5:60979867:C:T	0.000193026	-0.945516	3.92251
60979967	chr5:60979967:CAG:C	2.16242e-06	-7.75999e-11	-1.51461
60980150	chr5:60980150:C:A	0.000225469	-0.932926	4.06527
60981049	chr5:60981049:C:G	3.57768e-06	-1.01112	-5.69151e-10
60981284	chr5:60981284:A:G	4.61106e-06	0.781443	-1.53882
60981421	chr5:60981421:A:G	4.66483e-06	0.79882	-1.5446
60981546	chr5:60981546:T:A	0.000119734	-0.653737	3.15317
60981554	chr5:60981554:T:C	2.94278e-05	1.90832	-0.812221
60981767	chr5:60981767:A:G	8.73051e-06	-7.75999e-11	-0.119013
60982049	chr5:60982049:T:A	4.08945e-06	-0.877427	-5.69151e-10
60982295	chr5:60982295:A:G	2.1675e-06	-7.75999e-11	-1.51226
60982381	chr5:60982381:C:T	1.10576e-05	-7.75999e-11	0.117282
60982447	chr5:60982447:G:A	2.047e-06	-7.75999e-11	-1.56946
60982681	chr5:60982681:A:G	6.48183e-06	-7.75999e-11	-0.416834
60982969	chr5:60982969:C:T	4.53525e-06	-0.773957	-5.69151e-10
60983009	chr5:60983009:C:A	4.19631e-06	-0.851632	-5.69151e-10
60983933	chr5:60983933:A:G	2.41915e-06	-7.75999e-11	-1.40242
60984081	chr5:60984081:A:G	1.20177e-05	-7.75999e-11	0.200546
60984163	chr5:60984163:A:G	2.04382e-06	-7.75999e-11	-1.57101
60984215	chr5:60984215:T:G	1.45994e-05	0.354297	0.0408468
60984380	chr5:60984380:G:A	1.39747e-05	0.359504	-0.00809309
60984493	chr5:60984493:T:C	2.51661e-06	-7.75999e-11	-1.36292
60984496	chr5:60984496:C:G	6.07763e-06	-0.481223	-5.69151e-10
60984519	chr5:60984519:A:T	0.000105435	-0.648644	3.0209
60985158	chr5:60985158:G:C	4.17504e-06	-0.856713	-5.69151e-10
60985167	chr5:60985167:C:G	3.2397e-06	-7.75999e-11	-1.11036
60985209	chr5:60985209:T:C	1.42229e-06	-0.471354	-1.46221
60985702	chr5:60985702:G:A	1.12633e-05	-7.75999e-11	0.135712
60986173	chr5:60986173:A:G	2.2601e-06	-7.75999e-11	-1.47043
60986398	chr5:60986398:A:G	2.80462e-06	-7.75999e-11	-1.25457
60986586	chr5:60986586:C:T	8.73259e-06	-7.75999e-11	-0.118775
60986704	chr5:60986704:G:A	2.29397e-06	-7.75999e-11	-1.45555
60986857	chr5:60986857:A:T	1.0436e-06	-1.11039	-1.13277
60986901	chr5:60986901:T:C	4.4126e-06	0.745629	-1.547
60986959	chr5:60986959:A:T	4.57353e-06	-0.765552	-5.69151e-10
60987248	chr5:60987248:A:G	2.58719e-06	-7.75999e-11	-1.33526
60988000	chr5:60988000:A:T	2.20036e-06	-7.75999e-11	-1.49721
60988019	chr5:60988019:A:G	2.81498e-06	-7.75999e-11	-1.25088
60988418	chr5:60988418:A:G	2.19927e-06	-7.75999e-11	-1.49771
60988462	chr5:60988462:A:G	2.19876e-06	-7.75999e-11	-1.49795
60988719	chr5:60988719:C:G	2.3761e-06	-7.75999e-11	-1.42038
60988782	chr5:60988782:A:G	2.89944e-06	-1.22132	-5.69151e-10
60989104	chr5:60989104:A:G	3.9873e-06	-7.75999e-11	-0.902721
60989133	chr5:60989133:A:G	4.067e-06	-0.882932	-5.69151e-10
60989169	chr5:60989169:G:A	1.23306e-06	-1.02031	-1.05603
60989310	chr5:60989310:A:G	2.65227e-05	1.80001	-0.807849
60989582	chr5:60989582:C:T	2.53146e-06	-1.35704	-5.69151e-10
60989946	chr5:60989946:T:C	1.13168e-05	-7.75999e-11	0.140455
60990009	chr5:60990009:A:C	1.48556e-05	0.398389	0.014154
60990175	chr5:60990175:AGTT:A	1.17796e-05	-7.75999e-11	0.18053
60990270	chr5:60990270:T:C	2.18561e-05	-0.734894	1.53354
60990478	chr5:60990478:G:A	3.84559e-06	-7.75999e-11	-0.938909
60990513	chr5:60990513:T:A	2.35911e-06	-7.75999e-11	-1.42755
60990556	chr5:60990556:G:A	4.7216e-06	0.797875	-1.53156
60990800	chr5:60990800:T:C	2.88357e-06	-7.75999e-11	-1.22681
60990898	chr5:60990898:C:T	2.17416e-06	-7.75999e-11	-1.5092
60991108	chr5:60991108:G:A	3.80766e-06	-7.75999e-11	-0.948821
60991135	chr5:60991135:T:G	6.65535e-06	-7.75999e-11	-0.390416
60991175	chr5:60991175:A:C	7.62592e-06	0.137121	-0.391405
60992461	chr5:60992461:C:T	5.41088e-06	-0.597425	-5.69151e-10
60992596	chr5:60992596:T:C	2.40394e-06	-7.75999e-11	-1.40873
60992880	chr5:60992880:T:C	1.26587e-06	-0.992962	-1.05711
60993642	chr5:60993642:C:T	2.41362e-06	-7.75999e-11	-1.40471
60993696	chr5:60993696:A:C	2.23522e-06	-0.984926	-0.49657
60993723	chr5:60993723:C:T	2.77906e-06	-7.75999e-11	-1.26372
60994271	chr5:60994271:C:T	1.46039e-05	0.41389	-0.018442
60994310	chr5:60994310:G:A	2.1601e-06	-7.75999e-11	-1.51568
60994372	chr5:60994372:G:A	4.49694e-06	0.752452	-1.53489
60994702	chr5:60994702:A:T	2.38425e-06	-7.75999e-11	-1.41695
60994976	chr5:60994976:A:G	2.75501e-05	1.28875	-0.258584
60995593	chr5:60995593:A:G	3.79896e-06	-0.951109	-5.69151e-10
60995834	chr5:60995834:C:T	1.44873e-05	0.359205	0.0282307
60995949	chr5:60995949:C:T	1.45153e-05	0.348346	0.0410225
60995950	chr5:60995950:A:T	1.44302e-05	0.342461	0.0410225
60996196	chr5:60996196:G:A	2.43918e-06	-7.75999e-11	-1.39418
60996457	chr5:60996457:T:C	2.67965e-05	1.80043	-0.797993
60996589	chr5:60996589:T:A	2.61899e-06	-7.75999e-11	-1.32305
60996599	chr5:60996599:G:T	5.5829e-06	0.727194	-1.29332
60996752	chr5:60996752:T:G	1.16323e-05	-7.75999e-11	0.167947
60996931	chr5:60996931:A:G	0.000236447	-0.923553	4.10344
60997198	chr5:60997198:T:C	2.17852e-06	-7.75999e-11	-1.50719
60997399	chr5:60997399:A:G	2.63934e-06	-7.75999e-11	-1.31531
60997771	chr5:60997771:T:G	1.11666e-05	-7.75999e-11	0.127091
60997884	chr5:60997884:G:C	2.76869e-06	-7.75999e-11	-1.26746
60997941	chr5:60997941:T:C	3.05567e-06	-7.75999e-11	-1.16884
60998314	chr5:60998314:G:C	2.17262e-06	-7.75999e-11	-1.5099
60998610	chr5:60998610:G:A	3.2397e-06	-7.75999e-11	-1.11036
60998813	chr5:60998813:TTTA:T	9.75035e-05	-0.597267	2.89132
60999184	chr5:60999184:CATTGAA:C	3.88625e-06	-0.928393	-5.69151e-10
60999185	chr5:60999185:A:G	8.36559e-06	-7.75999e-11	-0.161709
60999222	chr5:60999222:G:A	1.24855e-06	-0.998061	-1.0658
60999484	chr5:60999484:G:A	1.23128e-06	-0.994018	-1.08376
60999753	chr5:60999753:T:A	2.83204e-05	1.88783	-0.830088
60999754	chr5:60999754:T:C	2.60549e-06	-7.75999e-11	-1.32821
60999877	chr5:60999877:C:A	2.36189e-06	-7.75999e-11	-1.42637
61000515	chr5:61000515:A:G	4.01997e-06	-0.894563	-5.69151e-10
61000653	chr5:61000653:TAAG:T	4.82522e-06	0.822208	-1.53419
61001534	chr5:61001534:A:G	1.26417e-05	-7.75999e-11	0.251165
61001597	chr5:61001597:G:A	4.71792e-06	0.797619	-1.53209
61001673	chr5:61001673:A:G	5.57942e-07	-1.35536	-1.51398
61001765	chr5:61001765:G:A	4.05642e-06	-0.885536	-5.69151e-10
61001948	chr5:61001948:A:G	2.64091e-06	-7.75999e-11	-1.31471
61002012	chr5:61002012:G:A	2.29319e-06	-7.75999e-11	-1.4559
61002045	chr5:61002045:A:G	2.01859e-06	-7.75999e-11	-1.58344
61002533	chr5:61002533:A:G	4.5576e-06	0.768509	-1.53755
61002633	chr5:61002633:T:C	2.6521e-05	2.21057	-1.21847
61002715	chr5:61002715:A:G	3.95637e-06	-0.910511	-5.69151e-10
61003007	chr5:61003007:T:G	9.06268e-06	-7.75999e-11	-0.0816715
61003245	chr5:61003245:G:A	4.72295e-06	0.805481	-1.53888
61004078	chr5:61004078:A:G	9.81229e-05	-0.650648	2.95103
61004082	chr5:61004082:T:C	1.12291e-06	-0.978545	-1.19137
61004119	chr5:61004119:A:C	4.02096e-06	-0.894315	-5.69151e-10
61004187	chr5:61004187:T:C	4.94575e-06	-7.75999e-11	-0.687309
61004808	chr5:61004808:G:C	1.6176e-06	-1.0082	-0.796698
61005287	chr5:61005287:A:G	2.43883e-06	-1.39432	-5.69151e-10
61005517	chr5:61005517:T:A	0.000183326	-0.880658	3.80608
61005601	chr5:61005601:T:G	2.90735e-06	-1.2186	-5.69151e-10
61005658	chr5:61005658:A:T	3.34438e-06	-7.75999e-11	-1.07855
61005983	chr5:61005983:T:G	1.51172e-05	0.415521	0.014474
61006615	chr5:61006615:C:G	9.63359e-05	-0.658914	2.94092
61006673	chr5:61006673:G:A	2.70641e-06	-7.75999e-11	-1.29021
61006879	chr5:61006879:C:A	5.94074e-06	0.858543	-1.36255
61006972	chr5:61006972:T:C	1.13746e-06	-1.00611	-1.15093
61007339	chr5:61007339:A:T	4.63202e-06	0.778161	-1.531
61007340	chr5:61007340:G:T	4.73335e-06	0.798038	-1.52924
61007435	chr5:61007435:G:A	1.16334e-06	-0.984699	-1.14984
61007696	chr5:61007696:T:C	1.16627e-06	-1.02215	-1.10988
61008046	chr5:61008046:G:A	9.6698e-07	-1.07028	-1.24913
61008262	chr5:61008262:C:T	2.59016e-06	-7.75999e-11	-1.33412
61008639	chr5:61008639:G:T	4.60681e-06	-7.75999e-11	-0.7583
61009206	chr5:61009206:A:C	2.90034e-06	-7.75999e-11	-1.22101
61009298	chr5:61009298:G:A	6.44182e-06	-7.75999e-11	-0.423026
61009746	chr5:61009746:A:G	6.11105e-06	-7.75999e-11	-0.475738
61010460	chr5:61010460:T:C	1.7892e-05	1.9669	-1.36838
61010510	chr5:61010510:A:C	2.99815e-06	-7.75999e-11	-1.18784
61010699	chr5:61010699:A:G	2.96191e-06	-7.75999e-11	-1.2
61010778	chr5:61010778:C:T	3.09555e-06	-7.75999e-11	-1.15587
61010859	chr5:61010859:G:A	2.76886e-06	-7.75999e-11	-1.2674
61011020	chr5:61011020:C:T	2.21024e-06	-7.75999e-11	-1.49274
61011099	chr5:61011099:A:G	1.40377e-05	-7.75999e-11	0.35591
61011108	chr5:61011108:A:C	2.90427e-06	-7.75999e-11	-1.21966
61011250	chr5:61011250:G:A	2.1069e-06	-7.75999e-11	-1.54062
61011254	chr5:61011254:C:T	2.13425e-06	-7.75999e-11	-1.52772
61011841	chr5:61011841:T:C	3.06353e-06	-7.75999e-11	-1.16627
61012077	chr5:61012077:A:G	4.63745e-06	-0.216055	-0.535618
61012137	chr5:61012137:A:G	6.25769e-06	-1.16723	0.715208
61012220	chr5:61012220:A:G	6.58086e-06	-1.1917	0.790024
61012290	chr5:61012290:GC:G	4.33582e-06	0.757112	-1.57604
61012414	chr5:61012414:A:G	3.06576e-06	-7.75999e-11	-1.16554
61012447	chr5:61012447:C:T	0.000114082	-0.102776	2.55385
61013009	chr5:61013009:A:G	1.05107e-06	-1.3952	-0.840831
61013583	chr5:61013583:T:C	2.93274e-06	-7.75999e-11	-1.2099
61014107	chr5:61014107:C:T	0.000129786	-0.0779469	2.658
61014688	chr5:61014688:C:G	2.30284e-05	-7.75999e-11	0.850893
61015093	chr5:61015093:C:T	2.85044e-05	1.06422	-5.69151e-10
61016046	chr5:61016046:C:T	3.04745e-06	-7.75999e-11	-1.17153
61016299	chr5:61016299:C:T	4.08396e-06	-7.75999e-11	-0.878769
61016378	chr5:61016378:T:A	6.89424e-07	-1.30558	-1.35216
61016885	chr5:61016885:T:C	2.90339e-06	-7.75999e-11	-1.21996
61016918	chr5:61016918:A:G	2.07511e-06	-7.75999e-11	-1.55582
61017184	chr5:61017184:G:A	4.11606e-06	-0.87094	-5.69151e-10
61017187	chr5:61017187:C:T	2.95674e-06	-7.75999e-11	-1.20175
61017188	chr5:61017188:T:C	9.78444e-07	-1.30347	-1.00415
61017728	chr5:61017728:G:A	9.75197e-07	-1.31021	-1.00074
61018560	chr5:61018560:T:A	3.85083e-06	-7.75999e-11	-0.937548
61018572	chr5:61018572:A:G	6.96682e-07	-1.29886	-1.3484
61018639	chr5:61018639:T:G	2.88054e-06	-7.75999e-11	-1.22786
61019123	chr5:61019123:C:T	2.25691e-06	-7.75999e-11	-1.47184
61019401	chr5:61019401:A:G	4.17641e-06	-0.856385	-5.69151e-10
61019641	chr5:61019641:C:T	3.14666e-06	-7.75999e-11	-1.1395
61019653	chr5:61019653:T:A	5.93463e-06	-7.75999e-11	-0.505033
61019996	chr5:61019996:T:C	0.000288893	-0.131578	3.5118
61020659	chr5:61020659:C:G	2.21971e-06	-7.75999e-11	-1.48846
61020823	chr5:61020823:G:A	2.83847e-06	-7.75999e-11	-1.24257
61021073	chr5:61021073:C:G	2.29528e-05	1.69743	-0.849829
61021351	chr5:61021351:ATCTGTCGC:A	4.8587e-06	0.773814	-1.47888
61021594	chr5:61021594:A:G	4.42046e-06	-0.799592	-5.69151e-10
61021606	chr5:61021606:T:C	3.11075e-05	1.88513	-0.733521
61022105	chr5:61022105:C:T	2.01878e-06	-7.75999e-11	-1.58334
61022154	chr5:61022154:A:G	2.6852e-06	-7.75999e-11	-1.29808
61022188	chr5:61022188:A:G	5.13054e-06	0.34896	-0.999586
61022238	chr5:61022238:T:G	2.84379e-06	-7.75999e-11	-1.2407
61022676	chr5:61022676:G:A	0.000251643	-0.482904	3.72508
61022793	chr5:61022793:T:C	3.74441e-06	-7.75999e-11	-0.965572
61023146	chr5:61023146:A:G	0.000358726	-0.50479	4.10151
61023625	chr5:61023625:A:G	2.72577e-06	-7.75999e-11	-1.28309
61023629	chr5:61023629:C:T	2.22183e-06	-7.75999e-11	-1.4875
61024330	chr5:61024330:A:G	2.20929e-06	-0.696893	-0.796273
61024935	chr5:61024935:T:C	2.2239e-06	-7.75999e-11	-1.48657
61026515	chr5:61026515:CTT:C	2.90478e-06	-7.75999e-11	-1.21948
61027292	chr5:61027292:C:T	7.4547e-06	-0.9498	0.672808
61028134	chr5:61028134:A:G	2.98391e-06	-7.75999e-11	-1.1926
61028147	chr5:61028147:G:A	7.24571e-06	-0.305428	-5.69151e-10
61028254	chr5:61028254:C:T	1.12801e-06	-1.38311	-0.78227
61028291	chr5:61028291:C:T	3.19005e-06	-7.75999e-11	-1.1258
61028769	chr5:61028769:C:T	0.000530441	-0.295562	4.28343
61030061	chr5:61030061:T:C	1.04711e-06	-1.38915	-0.850649
61030357	chr5:61030357:A:G	2.285e-06	-7.75999e-11	-1.45947
61030621	chr5:61030621:G:A	2.83082e-06	-7.75999e-11	-1.24527
61030643	chr5:61030643:ATC:A	2.27247e-06	-7.75999e-11	-1.46497
61030884	chr5:61030884:G:A	7.29168e-07	-1.31734	-1.28435
61031006	chr5:61031006:A:T	3.21653e-06	-7.75999e-11	-1.11753
61031479	chr5:61031479:A:G	9.37426e-06	-7.75999e-11	-0.0478695
61032053	chr5:61032053:T:C	2.19768e-05	1.47467	-0.67052
61032382	chr5:61032382:A:G	3.4696e-06	-1.0418	-5.69151e-10
61032438	chr5:61032438:C:T	7.27171e-06	-7.75999e-11	-0.301846
61032749	chr5:61032749:C:A	2.04527e-06	-7.75999e-11	-1.57031
61032899	chr5:61032899:A:G	2.73943e-06	-7.75999e-11	-1.27809
61032961	chr5:61032961:C:G	2.83992e-06	-7.75999e-11	-1.24206
61033303	chr5:61033303:C:A	2.9111e-06	-7.75999e-11	-1.2173
61033463	chr5:61033463:C:T	7.38624e-06	0.610788	-0.897006
61033797	chr5:61033797:C:T	5.33185e-05	1.67185	0.0185988
61033986	chr5:61033986:A:G	2.45936e-06	-1.38594	-5.69151e-10
61034039	chr5:61034039:G:C	3.40352e-05	1.4943	-0.252745
61034338	chr5:61034338:A:G	1.96651e-06	-1.35539	-0.254188
61034437	chr5:61034437:C:T	3.93839e-06	-0.915066	-5.69151e-10
61035982	chr5:61035982:C:T	3.88636e-06	-0.928363	-5.69151e-10
61036654	chr5:61036654:A:G	2.235e-06	-7.75999e-11	-1.4816
61037105	chr5:61037105:G:T	3.94676e-06	-0.912943	-5.69151e-10
61037115	chr5:61037115:A:G	2.74173e-06	-7.75999e-11	-1.27725
61037958	chr5:61037958:A:C	5.12637e-06	-1.19128	0.539837
61038584	chr5:61038584:G:A	4.49886e-05	-0.327949	1.84852
61039013	chr5:61039013:G:C	3.32728e-06	-7.75999e-11	-1.08368
61039290	chr5:61039290:A:G	1.06386e-06	-1.38408	-0.839861
61040523	chr5:61040523:C:A	5.02173e-06	-7.75999e-11	-0.672062
61040652	chr5:61040652:C:T	7.39708e-07	-1.31606	-1.27128
61042547	chr5:61042547:T:C	2.27837e-06	-7.75999e-11	-1.46237
61042759	chr5:61042759:A:G	3.23165e-06	-7.75999e-11	-1.11284
61043017	chr5:61043017:C:G	0.000388948	-0.428831	4.10644
61043176	chr5:61043176:C:T	2.25396e-06	-1.05462	-0.418526
61043422	chr5:61043422:TGTATA:T	5.50898e-06	0.75791	-1.33737
61043728	chr5:61043728:CATCTAT:C	4.21e-06	0.488472	-1.33685
61043779	chr5:61043779:C:G	4.29126e-06	0.574863	-1.40412
61044248	chr5:61044248:A:G	2.2798e-06	-7.75999e-11	-1.46175
61044308	chr5:61044308:C:T	2.17111e-06	-7.75999e-11	-1.5106
61045755	chr5:61045755:T:G	2.10944e-06	-7.75999e-11	-1.53941
61045981	chr5:61045981:A:G	2.45757e-06	-1.38666	-5.69151e-10
61046169	chr5:61046169:T:C	0.00202	-0.681571	6.00659
61046175	chr5:61046175:A:T	4.80047e-06	0.685608	-1.40273
61046586	chr5:61046586:A:G	6.01979e-06	-0.490784	-5.69151e-10
61046902	chr5:61046902:A:G	2.72963e-06	-1.28167	-5.69151e-10
61047144	chr5:61047144:CTTATGATGAT:C	2.72795e-06	-7.75999e-11	-1.28228
61047275	chr5:61047275:C:G	3.06429e-06	-7.75999e-11	-1.16602
61047691	chr5:61047691:C:T	2.64261e-06	-7.75999e-11	-1.31407
61047915	chr5:61047915:A:G	2.91229e-06	-7.75999e-11	-1.2169
61048572	chr5:61048572:T:C	4.68153e-06	0.60121	-1.34342
61048628	chr5:61048628:C:T	4.57838e-06	0.603282	-1.36777
61048750	chr5:61048750:A:G	2.53565e-05	1.59213	-0.644937
61048902	chr5:61048902:A:G	3.20508e-06	-7.75999e-11	-1.1211
61048993	chr5:61048993:T:C	2.78028e-06	-7.75999e-11	-1.26329
61049678	chr5:61049678:T:C	3.94513e-06	-0.913354	-5.69151e-10
61049924	chr5:61049924:C:T	1.48291e-05	1.86926	-1.45851
61049947	chr5:61049947:CTT:C	3.4592e-06	-7.75999e-11	-1.0448
61050133	chr5:61050133:T:A	3.35388e-06	-1.07572	-5.69151e-10
61050499	chr5:61050499:T:G	2.87218e-06	-7.75999e-11	-1.23077
61050998	chr5:61050998:A:G	0.000407931	-0.311077	4.03634
61051054	chr5:61051054:C:T	4.56394e-05	2.30499	-0.770056
61051488	chr5:61051488:G:A	3.77197e-06	-7.75999e-11	-0.958238
61051674	chr5:61051674:G:A	6.53886e-06	-7.75999e-11	-0.408074
61051682	chr5:61051682:A:G	2.43927e-06	-1.39414	-5.69151e-10
61051745	chr5:61051745:G:A	7.58388e-07	-1.3161	-1.2463
61052022	chr5:61052022:G:A	2.33246e-06	-7.75999e-11	-1.43891
61052069	chr5:61052069:A:T	2.1117e-06	-7.75999e-11	-1.53834
61052100	chr5:61052100:ATATAATTACCCCACTAGAGCACTTGTGGTCATACCCCTAAGCTTCTTGGTAGTCAGTCCAGAAAAGGAAACAGTTGGTCGCACAAC:A	3.36862e-06	-1.07133	-5.69151e-10
61052219	chr5:61052219:G:A	2.28848e-05	1.49434	-0.649705
61052803	chr5:61052803:A:T	3.28004e-06	-7.75999e-11	-1.09798
61052888	chr5:61052888:G:A	1.73892e-06	-1.32927	-0.403297
61053069	chr5:61053069:TC:T	3.80538e-06	-0.949421	-5.69151e-10
61053176	chr5:61053176:A:G	1.98782e-05	2.02137	-1.31759
61053381	chr5:61053381:A:C	2.2857e-06	-7.75999e-11	-1.45917
61053793	chr5:61053793:T:C	0.00037076	-0.321198	3.95092
61053883	chr5:61053883:A:G	2.68019e-06	-7.75999e-11	-1.29995
61054529	chr5:61054529:G:A	1.60873e-05	0.492194	-5.69151e-10
61054660	chr5:61054660:G:A	2.4056e-05	1.52572	-0.63117
61054838	chr5:61054838:A:G	0.000481398	-0.28305	4.17391
61055077	chr5:61055077:T:G	2.19745e-05	0.804046	-5.69151e-10
61055134	chr5:61055134:A:G	5.1875e-07	-1.35949	-1.58268
61055540	chr5:61055540:A:G	3.19502e-06	-7.75999e-11	-1.12424
61056037	chr5:61056037:G:A	4.20762e-06	-0.848939	-5.69151e-10
61056510	chr5:61056510:A:G	4.66904e-06	-0.744884	-5.69151e-10
61056756	chr5:61056756:C:T	0.0004908	-0.0552243	3.96543
61056797	chr5:61056797:G:A	2.59685e-06	-1.33154	-5.69151e-10
61057484	chr5:61057484:A:G	3.8084e-06	-0.948627	-5.69151e-10
61058066	chr5:61058066:C:T	2.05012e-06	-7.75999e-11	-1.56794
61058156	chr5:61058156:G:A	3.36743e-05	0.0408426	1.19005
61058596	chr5:61058596:G:A	2.03748e-06	-7.75999e-11	-1.57412
61058695	chr5:61058695:C:T	1.46745e-05	1.71608	-1.31581
61058781	chr5:61058781:TTAAG:T	4.28307e-06	-0.831167	-5.69151e-10
61059072	chr5:61059072:T:C	3.2655e-06	-7.75999e-11	-1.10243
61059453	chr5:61059453:A:G	2.03573e-06	-7.75999e-11	-1.57498
61059457	chr5:61059457:G:A	0.000362325	-0.557944	4.16465
61059631	chr5:61059631:A:G	7.93386e-07	-1.37649	-1.14079
61059759	chr5:61059759:A:G	1.03478e-06	-0.774871	-1.47678
61060284	chr5:61060284:T:C	2.22411e-06	-7.75999e-11	-1.48648
61060596	chr5:61060596:C:T	5.17465e-06	-0.642065	-5.69151e-10
61060646	chr5:61060646:A:G	3.49625e-06	-7.75999e-11	-1.03414
61060656	chr5:61060656:T:C	2.20999e-06	-1.38209	-0.110756
61061755	chr5:61061755:G:A	3.57054e-06	-1.01312	-5.69151e-10
61062042	chr5:61062042:A:C	1.37857e-06	-0.451918	-1.51287
61062105	chr5:61062105:G:A	2.4077e-06	-7.75999e-11	-1.40717
61062268	chr5:61062268:A:G	2.02931e-06	-7.75999e-11	-1.57814
61062286	chr5:61062286:C:T	5.81523e-06	-7.75999e-11	-0.525357
61062698	chr5:61062698:A:G	1.15798e-05	0.163422	-5.69151e-10
61062881	chr5:61062881:A:G	0.000309011	-0.222812	3.67035
61063883	chr5:61063883:A:G	0.000434753	-0.184738	3.97368
61063988	chr5:61063988:G:A	3.39917e-06	-1.06231	-5.69151e-10
61064331	chr5:61064331:C:T	0.000173311	0.742476	2.12678
61064368	chr5:61064368:G:C	3.48353e-06	-1.03779	-5.69151e-10
61064557	chr5:61064557:C:T	2.22158e-06	-7.75999e-11	-1.48762
61065723	chr5:61065723:C:T	0.000321222	-0.195567	3.68186
61065827	chr5:61065827:A:G	7.73962e-07	-1.36911	-1.17296
61066170	chr5:61066170:A:G	2.09669e-06	-7.75999e-11	-1.54548
61067086	chr5:61067086:T:C	7.63807e-07	-1.37067	-1.18461
61067698	chr5:61067698:T:C	2.05383e-06	-7.75999e-11	-1.56613
61068278	chr5:61068278:G:A	3.35965e-06	-7.75999e-11	-1.074
61068292	chr5:61068292:T:C	3.68148e-06	-0.982522	-5.69151e-10
61068715	chr5:61068715:C:T	2.29605e-06	-7.75999e-11	-1.45464
61068888	chr5:61068888:G:A	2.25858e-06	-7.75999e-11	-1.4711
61068906	chr5:61068906:A:G	7.34756e-06	-7.75999e-11	-0.291468
61069186	chr5:61069186:C:G	2.04244e-06	-7.75999e-11	-1.57169
61069591	chr5:61069591:G:A	3.23967e-06	-7.75999e-11	-1.11037
61069745	chr5:61069745:C:T	2.40603e-06	-7.75999e-11	-1.40786
61069947	chr5:61069947:C:T	7.65073e-07	-1.37358	-1.18004
61070016	chr5:61070016:A:G	2.23483e-06	-7.75999e-11	-1.48167
61070048	chr5:61070048:T:C	0.000301348	0.811647	2.61078
61070701	chr5:61070701:C:T	5.38003e-05	-0.44458	2.14402
61070707	chr5:61070707:A:G	3.9094e-06	-0.922453	-5.69151e-10
61071063	chr5:61071063:A:C	2.24654e-06	-7.75999e-11	-1.47645
61071428	chr5:61071428:A:G	2.75718e-06	-7.75999e-11	-1.27163
61071712	chr5:61071712:C:T	6.1456e-06	-7.75999e-11	-0.470101
61072194	chr5:61072194:A:G	3.65355e-06	-0.990137	-5.69151e-10
61072449	chr5:61072449:T:G	2.07464e-06	-7.75999e-11	-1.55605
61072548	chr5:61072548:T:C	4.51929e-06	-0.777482	-5.69151e-10
61072722	chr5:61072722:G:T	2.29042e-06	-7.75999e-11	-1.4571
61072954	chr5:61072954:T:G	1.09479e-06	-0.860591	-1.33468
61073055	chr5:61073055:C:T	2.2152e-06	-7.75999e-11	-1.4905
61073256	chr5:61073256:A:G	0.000212705	0.73227	2.3418
61074155	chr5:61074155:G:A	2.27148e-06	-7.75999e-11	-1.46541
61074210	chr5:61074210:G:A	7.65941e-07	-1.38312	-1.16937
61074479	chr5:61074479:C:T	3.10857e-06	-1.15167	-5.69151e-10
61074748	chr5:61074748:G:A	2.26059e-06	-7.75999e-11	-1.47021
61074836	chr5:61074836:C:T	2.2808e-05	0.950544	-0.10927
61075510	chr5:61075510:T:A	2.04954e-06	-7.75999e-11	-1.56822
61076241	chr5:61076241:TG:T	3.68634e-06	-0.981202	-5.69151e-10
61076245	chr5:61076245:T:G	2.07293e-06	-7.75999e-11	-1.55687
61076468	chr5:61076468:G:A	5.4722e-06	-7.75999e-11	-0.586157
61076755	chr5:61076755:G:A	7.9462e-07	-1.36045	-1.15528
61078218	chr5:61078218:G:C	1.41816e-06	-0.44119	-1.49528
61078535	chr5:61078535:G:A	2.0356e-06	-7.75999e-11	-1.57505
61079085	chr5:61079085:A:G	1.59909e-05	1.79531	-1.30912
61079436	chr5:61079436:A:C	2.23823e-06	-7.75999e-11	-1.48015
61079541	chr5:61079541:C:T	6.286e-06	-7.75999e-11	-0.447512
61079569	chr5:61079569:A:G	1.00646e-06	-0.810864	-1.46854
61079770	chr5:61079770:T:G	2.7996e-06	-1.25636	-5.69151e-10
61080474	chr5:61080474:G:C	1.23431e-06	-0.827666	-1.24766
61081317	chr5:61081317:C:G	5.44405e-06	-0.591313	-5.69151e-10
61082274	chr5:61082274:T:C	2.04989e-06	-7.75999e-11	-1.56805
61082377	chr5:61082377:C:T	5.32802e-07	-1.39475	-1.52069
61083009	chr5:61083009:C:T	8.07581e-06	-7.75999e-11	-0.196964
61083188	chr5:61083188:C:T	3.91567e-05	0.115647	1.26609
61083556	chr5:61083556:G:C	2.04142e-06	-7.75999e-11	-1.57219
61083628	chr5:61083628:C:T	3.5462e-06	-7.75999e-11	-1.01996
61084140	chr5:61084140:C:T	3.29379e-06	-1.0938	-5.69151e-10
61084229	chr5:61084229:TTA:T	0.00230772	-0.219232	5.67741
61084382	chr5:61084382:A:G	2.24909e-06	-7.75999e-11	-1.47531
61086175	chr5:61086175:A:G	2.77929e-06	-7.75999e-11	-1.26364
61087146	chr5:61087146:G:A	0.000524234	-0.168921	4.14502
61087562	chr5:61087562:T:C	6.34742e-07	-1.38773	-1.35265
61087705	chr5:61087705:G:A	2.70799e-06	0.0510938	-1.34072
61087970	chr5:61087970:T:A	2.04273e-06	-7.75999e-11	-1.57155
61088269	chr5:61088269:C:T	2.26402e-05	0.981508	-0.147616
61088344	chr5:61088344:T:C	2.1585e-05	1.01062	-0.224457
61088369	chr5:61088369:G:A	3.88277e-05	0.0469565	1.32634
61089068	chr5:61089068:A:T	2.22779e-06	-7.75999e-11	-1.48482
61089793	chr5:61089793:T:C	3.87292e-05	0.0569845	1.31377
61089911	chr5:61089911:G:A	5.06589e-07	-1.38236	-1.58354
61090069	chr5:61090069:C:A	1.65448e-05	1.74134	-1.22111
61090262	chr5:61090262:A:C	2.19137e-06	-7.75999e-11	-1.50131
61090668	chr5:61090668:A:G	9.98788e-07	-0.881489	-1.40556
61090826	chr5:61090826:C:T	0.000544428	-0.262759	4.27666
61091045	chr5:61091045:C:T	4.04171e-05	0.0571956	1.35622
61091366	chr5:61091366:A:G	2.06587e-06	-7.75999e-11	-1.56029
61091810	chr5:61091810:C:T	2.79198e-06	-7.75999e-11	-1.25909
61092216	chr5:61092216:A:G	2.57861e-06	-1.33859	-5.69151e-10
61092256	chr5:61092256:C:T	2.22828e-06	-7.75999e-11	-1.4846
61092486	chr5:61092486:A:T	2.24399e-05	0.910102	-0.0850964
61092921	chr5:61092921:C:T	1.06738e-06	-0.807052	-1.41358
61093038	chr5:61093038:G:A	0.000403575	-0.260138	3.97466
61093436	chr5:61093436:A:G	2.16791e-06	-7.75999e-11	-1.51207
61093668	chr5:61093668:T:C	1.15286e-06	-1.37417	-0.769423
61093861	chr5:61093861:A:G	3.71834e-05	0.0295072	1.30052
61094263	chr5:61094263:A:C	1.99508e-06	-1.37354	-0.22161
61094337	chr5:61094337:G:A	2.07958e-06	-7.75999e-11	-1.55367
61095052	chr5:61095052:G:A	3.67003e-06	-7.75999e-11	-0.985637
61095168	chr5:61095168:G:A	3.75506e-06	-0.962733	-5.69151e-10
61095415	chr5:61095415:C:G	3.5023e-06	-1.03242	-5.69151e-10
61095538	chr5:61095538:G:C	4.67656e-06	-0.743274	-5.69151e-10
61095582	chr5:61095582:G:GA	0.000372132	-0.269077	3.90249
61095746	chr5:61095746:T:C	2.24372e-06	-7.75999e-11	-1.4777
61096427	chr5:61096427:C:T	2.67265e-06	-7.75999e-11	-1.30277
61096795	chr5:61096795:C:T	0.000432461	-0.276445	4.0601
61096939	chr5:61096939:G:A	1.7581e-06	-1.37301	-0.348592
61097219	chr5:61097219:G:T	3.91224e-05	-7.75999e-11	1.38086
61097513	chr5:61097513:GAC:G	3.77565e-06	-0.957263	-5.69151e-10
61097653	chr5:61097653:A:C	2.04922e-06	-7.75999e-11	-1.56838
61098141	chr5:61098141:A:G	3.61261e-05	0.0233552	1.27782
61098879	chr5:61098879:T:A	6.23633e-07	-1.39025	-1.36779
61098975	chr5:61098975:A:T	3.60245e-06	-1.00422	-5.69151e-10
61099192	chr5:61099192:T:G	2.46014e-06	-1.38562	-5.69151e-10
61099462	chr5:61099462:T:A	1.90227e-06	-1.37534	-0.267444
61099840	chr5:61099840:A:G	2.75731e-06	-7.75999e-11	-1.27158
61099916	chr5:61099916:G:A	0.000273049	0.806194	2.51762
61100122	chr5:61100122:TG:T	3.7533e-05	0.0418252	1.29756
61101819	chr5:61101819:C:T	7.7797e-07	-1.36588	-1.17102
61102118	chr5:61102118:T:C	3.7675e-05	0.0908693	1.25229
61102147	chr5:61102147:A:G	2.05655e-06	-7.75999e-11	-1.56481
61102330	chr5:61102330:G:A	2.12486e-06	-1.37634	-0.155789
61102467	chr5:61102467:A:G	0.000311736	-0.232956	3.68928
61103248	chr5:61103248:G:C	0.000261493	0.770825	2.50975
61103403	chr5:61103403:C:T	2.03808e-06	-7.75999e-11	-1.57383
61103488	chr5:61103488:A:G	3.79801e-05	-7.75999e-11	1.35123
61103697	chr5:61103697:C:A	2.19549e-06	-7.75999e-11	-1.49943
61104082	chr5:61104082:A:T	2.03051e-06	-7.75999e-11	-1.57755
61104167	chr5:61104167:C:T	2.20947e-06	-7.75999e-11	-1.49309
61104263	chr5:61104263:C:T	3.94725e-05	-7.75999e-11	1.38977
61104335	chr5:61104335:T:G	3.70422e-06	-0.976363	-5.69151e-10
61105021	chr5:61105021:G:A	3.41071e-05	0.0473038	1.19636
61105076	chr5:61105076:T:G	3.80244e-05	-7.75999e-11	1.35239
61105261	chr5:61105261:T:C	3.68271e-06	-0.982188	-5.69151e-10
61105395	chr5:61105395:A:T	0.000722011	0.798203	3.498
61105512	chr5:61105512:G:A	7.39141e-06	-7.75999e-11	-0.285518
61105779	chr5:61105779:A:G	6.59342e-07	-1.38089	-1.32146
61105909	chr5:61105909:A:C	1.0591e-06	-1.17367	-1.05475
61106085	chr5:61106085:T:C	2.02236e-06	-7.75999e-11	-1.58157
61106383	chr5:61106383:A:G	5.1676e-07	-1.37067	-1.57535
61106963	chr5:61106963:G:T	1.5515e-06	-0.474401	-1.37221
61107016	chr5:61107016:T:C	0.000494731	-0.531941	4.45012
61107419	chr5:61107419:T:C	6.18984e-05	-7.75999e-11	1.83966
61107427	chr5:61107427:T:G	9.70016e-05	0.0820984	2.20679
61107616	chr5:61107616:T:C	2.52885e-06	-1.35807	-5.69151e-10
61107913	chr5:61107913:G:A	3.82641e-06	-0.943909	-5.69151e-10
61108017	chr5:61108017:T:C	6.65324e-07	-1.3805	-1.31282
61109055	chr5:61109055:G:A	3.09821e-05	0.0491455	1.09843
61109250	chr5:61109250:T:C	1.09228e-05	0.10502	-5.69151e-10
61109287	chr5:61109287:G:A	5.70115e-06	-7.75999e-11	-0.545168
61109698	chr5:61109698:T:C	2.4502e-06	-1.38967	-5.69151e-10
61109865	chr5:61109865:T:A	3.62571e-06	-0.997787	-5.69151e-10
61110042	chr5:61110042:C:G	2.36024e-06	-7.75999e-11	-1.42707
61110380	chr5:61110380:C:T	3.51961e-06	-7.75999e-11	-1.02749
61110582	chr5:61110582:C:A	2.03313e-06	-7.75999e-11	-1.57626
61111181	chr5:61111181:G:A	2.74223e-06	-7.75999e-11	-1.27706
61111199	chr5:61111199:T:C	2.47709e-06	-1.37875	-5.69151e-10
61111341	chr5:61111341:G:A	3.7377e-06	-0.967366	-5.69151e-10
61111400	chr5:61111400:T:C	6.00489e-06	-7.75999e-11	-0.493263
61111916	chr5:61111916:C:A	2.51158e-06	-7.75999e-11	-1.36492
61112141	chr5:61112141:T:A	3.69252e-06	-0.979526	-5.69151e-10
61112363	chr5:61112363:A:G	2.14145e-06	-7.75999e-11	-1.52436
61112744	chr5:61112744:A:G	2.0556e-06	-7.75999e-11	-1.56527
61113007	chr5:61113007:C:T	2.1174e-06	-7.75999e-11	-1.53565
61113109	chr5:61113109:A:G	8.48872e-05	-0.168753	2.32424
61113250	chr5:61113250:T:C	3.79049e-05	0.114467	1.23478
61113461	chr5:61113461:C:G	2.882e-06	-7.75999e-11	-1.22735
61114577	chr5:61114577:G:A	7.84355e-05	-0.141761	2.2182
61114603	chr5:61114603:G:A	3.43121e-06	-1.05292	-5.69151e-10
61114984	chr5:61114984:T:C	2.07435e-06	-7.75999e-11	-1.55619
61115072	chr5:61115072:G:A	1.75284e-06	-1.32213	-0.402472
61115090	chr5:61115090:A:G	1.28345e-06	-0.500705	-1.53558
61115115	chr5:61115115:G:A	5.26146e-06	-7.75999e-11	-0.625429
61115184	chr5:61115184:C:T	2.66111e-06	-1.30709	-5.69151e-10
61115455	chr5:61115455:G:A	6.30941e-07	-1.39164	-1.35474
61115829	chr5:61115829:A:T	2.1363e-06	-7.75999e-11	-1.52676
61116005	chr5:61116005:A:G	0.00131066	-0.543175	5.43563
61116042	chr5:61116042:A:G	2.06478e-06	-7.75999e-11	-1.56081
61116534	chr5:61116534:T:C	2.66238e-06	-1.30662	-5.69151e-10
61116992	chr5:61116992:C:T	4.54366e-06	0.525259	-1.29736
61117301	chr5:61117301:C:G	0.00021321	0.754829	2.32161
61117565	chr5:61117565:A:G	5.48616e-07	-1.34248	-1.54371
61118572	chr5:61118572:A:C	7.50941e-05	-0.14141	2.17431
61118573	chr5:61118573:AGTTATATT:A	2.66222e-06	-7.75999e-11	-1.30667
61120064	chr5:61120064:T:C	8.24779e-06	-7.75999e-11	-0.175891
61120385	chr5:61120385:T:C	2.75665e-06	-7.75999e-11	-1.27182
61120739	chr5:61120739:C:CAT	1.97622e-06	-0.442619	-1.16203
61121180	chr5:61121180:T:C	7.97124e-06	-7.75999e-11	-0.209997
61121569	chr5:61121569:A:G	5.79556e-05	-0.254569	2.02841
61122112	chr5:61122112:T:C	5.79228e-07	-1.35754	-1.47435
61122187	chr5:61122187:C:G	6.42793e-07	-1.38977	-1.338
61122876	chr5:61122876:A:G	5.89279e-07	-1.33232	-1.48237
61123275	chr5:61123275:T:C	1.61022e-06	-1.36368	-0.445785
61123362	chr5:61123362:A:G	3.00079e-06	-7.75999e-11	-1.18696
61123550	chr5:61123550:T:C	1.49193e-06	-1.36163	-0.524138
61123895	chr5:61123895:GA:G	2.53813e-06	-1.36998	0.0155741
61123906	chr5:61123906:G:A	2.25738e-06	-7.75999e-11	-1.47163
61123924	chr5:61123924:T:A	3.2585e-05	0.0968727	1.10114
61124955	chr5:61124955:G:C	0.000220126	0.818277	2.29009
61125340	chr5:61125340:A:G	2.64062e-06	-7.75999e-11	-1.31482
61126378	chr5:61126378:A:C	2.5227e-06	-7.75999e-11	-1.36051
61126440	chr5:61126440:C:T	3.26784e-06	-7.75999e-11	-1.10171
61126608	chr5:61126608:A:G	5.3029e-06	-7.75999e-11	-0.617583
61126684	chr5:61126684:A:T	2.65471e-06	-7.75999e-11	-1.3095
61127045	chr5:61127045:A:G	5.42365e-06	-0.595068	-5.69151e-10
61127153	chr5:61127153:C:T	5.58153e-06	-7.75999e-11	-0.566374
61127543	chr5:61127543:C:T	2.69282e-06	-7.75999e-11	-1.29525
61127548	chr5:61127548:T:C	7.5161e-05	-0.157981	2.19178
61127696	chr5:61127696:G:A	2.07617e-06	-7.75999e-11	-1.55531
61128936	chr5:61128936:C:A	2.25008e-06	-7.75999e-11	-1.47487
61129145	chr5:61129145:C:T	2.25085e-06	-7.75999e-11	-1.47453
61129149	chr5:61129149:C:T	2.62509e-06	-0.132863	-1.18786
61129176	chr5:61129176:C:T	2.49934e-06	-7.75999e-11	-1.36981
61129307	chr5:61129307:A:C	3.84646e-06	-7.75999e-11	-0.938683
61129751	chr5:61129751:C:T	1.86416e-05	0.63956	-5.69151e-10
61130433	chr5:61130433:T:C	0.000252203	0.826626	2.41777
61131106	chr5:61131106:A:G	2.05949e-06	-7.75999e-11	-1.56338
61131167	chr5:61131167:A:G	5.77219e-07	-1.35159	-1.48378
61131217	chr5:61131217:G:A	1.51967e-05	1.80348	-1.36824
61131667	chr5:61131667:A:G	2.09784e-06	-7.75999e-11	-1.54493
61131887	chr5:61131887:T:TG	0.00024497	0.833564	2.38173
61132260	chr5:61132260:A:G	5.37641e-06	-7.75999e-11	-0.603817
61132267	chr5:61132267:A:G	2.37771e-06	-7.75999e-11	-1.4197
61132954	chr5:61132954:G:A	2.95444e-05	0.0313399	1.06872
61132985	chr5:61132985:C:T	5.66096e-07	-1.35914	-1.49569
61133257	chr5:61133257:A:G	2.04268e-06	-7.75999e-11	-1.57158
61133829	chr5:61133829:T:C	3.6882e-05	0.142448	1.17944
61133868	chr5:61133868:A:C	5.78402e-07	-1.34972	-1.48361
61133996	chr5:61133996:T:A	6.63653e-07	-1.38753	-1.3083
61134259	chr5:61134259:CAG:C	6.1991e-05	-0.0852712	1.92642
61134279	chr5:61134279:CAGGT:C	5.42633e-07	-1.35962	-1.53754
61134412	chr5:61134412:G:A	5.43361e-06	-7.75999e-11	-0.593234
61134513	chr5:61134513:A:G	3.67626e-05	0.132882	1.18576
61134529	chr5:61134529:C:CA	2.67414e-06	-7.75999e-11	-1.30221
61134940	chr5:61134940:G:A	2.61715e-06	-7.75999e-11	-1.32375
61135128	chr5:61135128:CAT:C	5.36369e-07	-1.377	-1.53177
61135579	chr5:61135579:G:C	4.23106e-06	-7.75999e-11	-0.843385
61136417	chr5:61136417:G:C	3.74695e-06	-7.75999e-11	-0.964895
61137420	chr5:61137420:A:G	2.06217e-06	-7.75999e-11	-1.56208
61137440	chr5:61137440:G:A	0.000265321	0.926925	2.36818
61137446	chr5:61137446:A:G	2.05635e-06	-7.75999e-11	-1.5649
61137722	chr5:61137722:A:C	4.47657e-06	-7.75999e-11	-0.78698
61138086	chr5:61138086:G:T	2.72567e-06	-1.28312	-5.69151e-10
61138229	chr5:61138229:T:G	2.07293e-06	-7.75999e-11	-1.55687
61138622	chr5:61138622:T:C	2.08359e-06	-7.75999e-11	-1.55174
61138933	chr5:61138933:A:T	6.17361e-07	-1.38451	-1.38363
61139073	chr5:61139073:A:C	2.62739e-06	-7.75999e-11	-1.31985
61139316	chr5:61139316:G:A	3.73004e-06	-0.969417	-5.69151e-10
61139437	chr5:61139437:C:T	3.07561e-06	-7.75999e-11	-1.16233
61139523	chr5:61139523:T:G	5.78448e-07	-1.35147	-1.48177
61140250	chr5:61140250:G:A	2.9953e-06	-7.75999e-11	-1.18879
61140425	chr5:61140425:A:G	3.77492e-06	-0.957458	-5.69151e-10
61141554	chr5:61141554:A:G	6.38697e-05	2.8629	-0.991893
61141733	chr5:61141733:G:T	3.80603e-06	-0.949251	-5.69151e-10
61141749	chr5:61141749:G:T	3.77181e-06	-0.958282	-5.69151e-10
61141926	chr5:61141926:T:C	1.37694e-05	-7.75999e-11	0.336609
61142901	chr5:61142901:C:T	2.07309e-06	-7.75999e-11	-1.5568
61143753	chr5:61143753:G:A	3.49151e-05	0.0749684	1.19211
61144544	chr5:61144544:T:C	5.69925e-06	-7.75999e-11	-0.545501
61145572	chr5:61145572:A:G	2.02344e-06	-7.75999e-11	-1.58104
61146260	chr5:61146260:A:G	3.73526e-05	0.158884	1.17568
61146571	chr5:61146571:G:T	2.0782e-06	-7.75999e-11	-1.55433
61146883	chr5:61146883:T:A	2.08245e-06	-7.75999e-11	-1.55229
61147600	chr5:61147600:A:G	1.32404e-05	1.67977	-1.38234
61148444	chr5:61148444:T:C	1.79638e-06	-1.39483	-0.305235
61148449	chr5:61148449:G:A	0.000215114	0.743589	2.34174
61148575	chr5:61148575:C:T	5.69827e-07	-1.36352	-1.48474
61149464	chr5:61149464:A:G	5.41015e-06	-7.75999e-11	-0.59756
61149928	chr5:61149928:T:C	2.10842e-06	-7.75999e-11	-1.5399
61149939	chr5:61149939:G:A	2.11952e-06	-7.75999e-11	-1.53465
61149976	chr5:61149976:T:C	0.000208943	0.825011	2.23121
61150244	chr5:61150244:A:C	5.82069e-07	-1.3441	-1.4829
61150805	chr5:61150805:G:T	3.66806e-06	-0.986174	-5.69151e-10
61151388	chr5:61151388:T:C	3.60873e-06	-1.00248	-5.69151e-10
61151595	chr5:61151595:A:G	0.000552422	-0.49392	4.52239
61151998	chr5:61151998:A:G	2.6967e-06	-1.29381	-5.69151e-10
61152054	chr5:61152054:G:A	5.72113e-07	-1.36029	-1.48396
61152745	chr5:61152745:A:T	2.24976e-06	-7.75999e-11	-1.47501
61152907	chr5:61152907:T:C	3.47721e-06	-7.75999e-11	-1.03961
61153120	chr5:61153120:G:A	3.61563e-05	0.146835	1.15518
61154131	chr5:61154131:A:G	7.14773e-06	-7.75999e-11	-0.319042
61154202	chr5:61154202:T:A	5.30412e-06	-7.75999e-11	-0.617352
61154280	chr5:61154280:A:C	2.05706e-06	-7.75999e-11	-1.56456
61154375	chr5:61154375:C:T	1.86042e-05	0.976974	-0.339422
61155421	chr5:61155421:T:C	0.00187017	-0.363355	5.6113
61155950	chr5:61155950:A:G	5.72368e-06	-7.75999e-11	-0.541225
61156306	chr5:61156306:C:A	5.72647e-07	-1.35948	-1.48384
61156785	chr5:61156785:TGGGA:T	4.77106e-05	0.132377	1.44694
61157061	chr5:61157061:T:C	5.5373e-07	-1.35551	-1.5214
61157331	chr5:61157331:T:C	3.85669e-05	0.179323	1.18723
61157335	chr5:61157335:C:T	5.86024e-05	-0.117912	1.90285
61157794	chr5:61157794:C:G	2.05607e-06	-7.75999e-11	-1.56504
61160141	chr5:61160141:C:T	8.23417e-06	-7.75999e-11	-0.177544
61160202	chr5:61160202:G:A	1.23645e-05	0.228989	-5.69151e-10
61160280	chr5:61160280:C:T	2.07158e-06	-7.75999e-11	-1.55753
61160504	chr5:61160504:T:C	7.12037e-06	-0.322876	-5.69151e-10
61160978	chr5:61160978:T:A	2.07962e-06	-7.75999e-11	-1.55365
61161000	chr5:61161000:G:C	2.34755e-06	-7.75999e-11	-1.43247
61161800	chr5:61161800:C:T	1.84898e-06	-1.37133	-0.299877
61162806	chr5:61162806:C:T	2.06573e-06	-7.75999e-11	-1.56036
61163084	chr5:61163084:A:G	5.83517e-06	-0.521934	-5.69151e-10
61163347	chr5:61163347:A:C	9.05779e-05	-0.0587415	2.27912
61163578	chr5:61163578:G:A	5.56314e-06	-7.75999e-11	-0.569675
61164790	chr5:61164790:G:A	3.89713e-05	0.242943	1.13405
61164951	chr5:61164951:TG:T	2.76826e-06	-7.75999e-11	-1.26762
61165528	chr5:61165528:C:G	5.27669e-06	-7.75999e-11	-0.622539
61166012	chr5:61166012:T:C	0.000234936	0.833458	2.34002
61166639	chr5:61166639:T:A	1.65908e-05	0.523011	-5.69151e-10
61166807	chr5:61166807:T:TG	5.97291e-07	-1.33563	-1.46555
61167428	chr5:61167428:G:A	2.01891e-06	-7.75999e-11	-1.58328
61167600	chr5:61167600:G:A	5.5409e-06	-7.75999e-11	-0.573681
61167705	chr5:61167705:A:G	2.05538e-06	-7.75999e-11	-1.56537
61167762	chr5:61167762:G:A	5.00726e-06	-7.75999e-11	-0.674947
61167897	chr5:61167897:T:C	8.09998e-06	-0.193975	-5.69151e-10
61167997	chr5:61167997:C:T	4.62917e-05	0.207617	1.34151
61168066	chr5:61168066:C:T	3.73016e-06	-7.75999e-11	-0.969385
61168572	chr5:61168572:T:C	3.4573e-06	-1.04535	-5.69151e-10
61169296	chr5:61169296:G:C	2.43048e-06	-7.75999e-11	-1.39775
61169407	chr5:61169407:A:G	7.36184e-06	-7.75999e-11	-0.289526
61169495	chr5:61169495:G:C	5.70477e-07	-1.36408	-1.48304
61169922	chr5:61169922:G:A	2.13741e-06	-7.75999e-11	-1.52624
61170099	chr5:61170099:G:A	5.69839e-06	-7.75999e-11	-0.545654
61170194	chr5:61170194:T:G	2.09294e-06	-7.75999e-11	-1.54727
61170266	chr5:61170266:G:A	5.65914e-06	-0.552564	-5.69151e-10
61170353	chr5:61170353:GT:G	1.21559e-06	-0.567918	-1.52269
61170432	chr5:61170432:A:G	4.15167e-06	-0.862327	-5.69151e-10
61170442	chr5:61170442:C:T	6.0865e-07	-1.38872	-1.39363
61170461	chr5:61170461:C:T	2.05944e-06	-7.75999e-11	-1.5634
61170985	chr5:61170985:G:A	2.08332e-06	-7.75999e-11	-1.55187
61171762	chr5:61171762:A:C	5.81003e-07	-1.35035	-1.47848
61171904	chr5:61171904:C:T	7.83191e-05	-0.0629367	2.13789
61172054	chr5:61172054:T:C	2.43823e-06	-7.75999e-11	-1.39456
61172122	chr5:61172122:T:G	7.35608e-06	-7.75999e-11	-0.290309
61172304	chr5:61172304:T:C	6.39109e-06	-0.430932	-5.69151e-10
61172325	chr5:61172325:G:A	2.26019e-05	-7.75999e-11	0.832197
61172393	chr5:61172393:T:G	2.12308e-06	-7.75999e-11	-1.53297
61172856	chr5:61172856:C:T	1.41258e-05	1.76031	-1.39814
61172922	chr5:61172922:G:A	2.53997e-06	-7.75999e-11	-1.35369
61172924	chr5:61172924:G:A	2.54088e-06	-7.75999e-11	-1.35333
61172965	chr5:61172965:A:C	4.49714e-05	0.203195	1.317
61173417	chr5:61173417:G:T	2.43984e-05	-7.75999e-11	0.908679
61173530	chr5:61173530:C:T	3.4932e-06	-1.03502	-5.69151e-10
61173979	chr5:61173979:G:A	2.10394e-06	-7.75999e-11	-1.54203
61174085	chr5:61174085:T:C	3.12307e-05	0.0996767	1.05589
61174358	chr5:61174358:A:G	2.05786e-06	-7.75999e-11	-1.56417
61174361	chr5:61174361:G:A	2.64845e-06	-7.75999e-11	-1.31186
61174589	chr5:61174589:A:G	2.06639e-06	-7.75999e-11	-1.56003
61174951	chr5:61174951:A:G	2.59668e-06	-7.75999e-11	-1.3316
61175253	chr5:61175253:T:C	2.46965e-06	-1.36467	-0.0170871
61175560	chr5:61175560:G:A	3.67249e-06	-0.984966	-5.69151e-10
61176481	chr5:61176481:C:G	6.13561e-07	-1.38232	-1.39199
61177039	chr5:61177039:A:G	5.9337e-07	-1.34031	-1.46746
61177224	chr5:61177224:A:G	0.000218339	0.903495	2.19672
61177578	chr5:61177578:A:G	2.46463e-06	-1.38379	-5.69151e-10
61177581	chr5:61177581:G:A	5.88339e-07	-1.34748	-1.46881
61178248	chr5:61178248:A:G	2.09162e-06	-7.75999e-11	-1.5479
61178473	chr5:61178473:G:A	2.45742e-06	-1.38672	-5.69151e-10
61178754	chr5:61178754:A:T	1.83469e-06	-1.36873	-0.310228
61180052	chr5:61180052:AGGGGTATTATGTGT:A	7.09303e-05	-0.174367	2.15023
61180167	chr5:61180167:T:C	2.06687e-06	-7.75999e-11	-1.5598
61180225	chr5:61180225:G:A	8.02024e-06	-7.75999e-11	-0.203868
61180305	chr5:61180305:A:G	5.94956e-07	-1.33629	-1.46881
61180399	chr5:61180399:T:G	4.41273e-06	-1.35191	0.550569
61180878	chr5:61180878:A:G	5.88904e-05	-0.180556	1.9704
61180949	chr5:61180949:A:G	4.31556e-05	-0.170173	1.64915
61181047	chr5:61181047:G:A	5.78419e-07	-1.35008	-1.48321
61181093	chr5:61181093:T:C	2.02842e-06	-7.75999e-11	-1.57858
61181264	chr5:61181264:A:G	2.58406e-06	-0.540294	-0.796181
61182113	chr5:61182113:TA:T	3.35593e-05	0.099713	1.12776
61182214	chr5:61182214:T:C	2.05705e-06	-7.75999e-11	-1.56456
61182457	chr5:61182457:T:C	2.24976e-06	-7.75999e-11	-1.47501
61182664	chr5:61182664:A:G	3.03892e-05	0.151237	0.977014
61182731	chr5:61182731:C:T	4.76655e-05	-0.280987	1.85936
61182744	chr5:61182744:C:T	5.09349e-06	-0.657873	-5.69151e-10
61183000	chr5:61183000:A:T	3.37714e-06	-1.06881	-5.69151e-10
61183493	chr5:61183493:C:T	2.9204e-06	-1.3597	0.145585
61183497	chr5:61183497:A:T	1.46393e-05	1.75349	-1.35561
61183500	chr5:61183500:G:A	0.00777308	-7.75999e-11	6.67258
61184388	chr5:61184388:T:G	3.05539e-06	-7.75999e-11	-1.16893
61184745	chr5:61184745:A:C	1.53187e-06	-1.39379	-0.465556
61184901	chr5:61184901:T:C	5.24097e-07	-1.35131	-1.5806
61185581	chr5:61185581:G:A	8.95824e-05	-0.166055	2.37538
61185697	chr5:61185697:A:G	2.17513e-06	-7.75999e-11	-1.50875
61186015	chr5:61186015:G:C	3.55861e-06	-7.75999e-11	-1.01647
61186164	chr5:61186164:C:A	2.56848e-06	-7.75999e-11	-1.34252
61186277	chr5:61186277:A:G	0.000191998	0.813681	2.15797
61186359	chr5:61186359:C:T	3.41638e-06	-1.05726	-5.69151e-10
61186523	chr5:61186523:T:C	3.23436e-06	-7.75999e-11	-1.112
61186868	chr5:61186868:G:A	2.77739e-06	-1.27722	0.0129
61186971	chr5:61186971:G:T	5.07888e-07	-1.38313	-1.5802
61187039	chr5:61187039:A:G	2.16953e-06	-7.75999e-11	-1.51133
61187720	chr5:61187720:A:G	1.79619e-06	-1.32622	-0.373942
61188086	chr5:61188086:G:A	7.95914e-07	-1.31964	-1.19446
61188108	chr5:61188108:C:G	4.13407e-05	2.09767	-0.661659
61188260	chr5:61188260:G:A	4.16441e-06	-1.29045	0.431188
61188300	chr5:61188300:A:G	2.01913e-06	-7.75999e-11	-1.58317
61188352	chr5:61188352:C:T	3.71916e-06	-0.104541	-0.867798
61188387	chr5:61188387:C:T	7.0449e-07	-1.38583	-1.25028
61188797	chr5:61188797:G:T	2.67961e-06	-1.30016	-5.69151e-10
61188833	chr5:61188833:A:G	1.57371e-06	-0.270723	-1.56168
61189053	chr5:61189053:C:T	6.61358e-06	-7.75999e-11	-0.396711
61189900	chr5:61189900:T:C	2.1625e-06	-7.75999e-11	-1.51457
61190059	chr5:61190059:T:C	6.41769e-07	-1.35185	-1.37751
61190603	chr5:61190603:G:GA	1.60812e-06	-1.35765	-0.453123
61190688	chr5:61190688:A:G	3.31956e-05	-0.863414	2.08
61191495	chr5:61191495:G:A	4.79414e-06	-0.718442	-5.69151e-10
61191845	chr5:61191845:G:T	6.52242e-07	-1.37724	-1.33594
61192023	chr5:61192023:C:A	3.61495e-06	-1.3435	0.342741
61192260	chr5:61192260:G:A	6.39076e-07	-1.36774	-1.36583
61192340	chr5:61192340:A:G	7.04567e-07	-1.08505	-1.55096
61192470	chr5:61192470:T:C	2.56899e-06	-0.787701	-0.554625
61192552	chr5:61192552:G:C	7.14783e-07	-1.05299	-1.56863
61192997	chr5:61192997:A:G	7.88075e-06	-0.221413	-5.69151e-10
61193441	chr5:61193441:C:T	3.32578e-06	-1.08413	-5.69151e-10
61193706	chr5:61193706:G:A	7.26228e-07	-1.34144	-1.26429
61194227	chr5:61194227:A:G	2.05654e-06	-7.75999e-11	-1.56481
61194236	chr5:61194236:C:A	6.45459e-07	-1.35749	-1.36614
61196159	chr5:61196159:A:G	4.33007e-06	-0.820254	-5.69151e-10
61196317	chr5:61196317:C:T	2.56357e-06	-1.34443	-5.69151e-10
61197079	chr5:61197079:C:T	3.3608e-06	-7.75999e-11	-1.07366
61197127	chr5:61197127:G:A	4.20747e-06	-7.75999e-11	-0.848976
61197373	chr5:61197373:G:C	7.20834e-07	-1.12018	-1.49301
61197868	chr5:61197868:A:G	9.30294e-07	-1.28149	-1.0766
61198729	chr5:61198729:G:A	3.76759e-06	-0.959401	-5.69151e-10
61198774	chr5:61198774:C:T	2.76503e-06	-7.75999e-11	-1.26878
61199225	chr5:61199225:G:A	6.36524e-07	-1.36483	-1.37274
61199593	chr5:61199593:G:A	2.49571e-06	-1.37126	-5.69151e-10
61199699	chr5:61199699:T:C	2.07456e-06	-7.75999e-11	-1.55609
61199774	chr5:61199774:A:G	4.63462e-06	-0.752283	-5.69151e-10
61199888	chr5:61199888:A:G	1.91043e-06	-0.0933705	-1.54514
61199922	chr5:61199922:G:T	5.6536e-06	-0.553544	-5.69151e-10
61200432	chr5:61200432:C:T	6.19977e-06	-7.75999e-11	-0.461324
61200565	chr5:61200565:C:T	1.75296e-06	-0.290016	-1.43452
61200567	chr5:61200567:G:A	3.61056e-06	-1.00198	-5.69151e-10
61201030	chr5:61201030:C:T	3.25014e-06	-1.10714	-5.69151e-10
61201153	chr5:61201153:A:G	1.75108e-06	-0.298437	-1.42717
61201186	chr5:61201186:T:G	4.12809e-05	-7.75999e-11	1.43456
61202625	chr5:61202625:T:C	3.34529e-06	-0.266953	-0.81133
61203358	chr5:61203358:A:G	7.14068e-06	0.238198	-0.558227
61203369	chr5:61203369:A:T	4.18823e-06	-1.24077	0.38721
61203378	chr5:61203378:T:TG	3.56764e-06	-1.2449	0.23097
61203460	chr5:61203460:A:G	6.86221e-07	-1.38779	-1.2746
61203734	chr5:61203734:C:T	2.47323e-06	-7.75999e-11	-1.38031
61203970	chr5:61203970:A:G	2.11227e-06	-7.75999e-11	-1.53807
61204348	chr5:61204348:A:G	2.01849e-06	-7.75999e-11	-1.58349
61204364	chr5:61204364:A:G	7.62609e-06	0.0772017	-0.331463
61204446	chr5:61204446:A:G	8.92663e-06	0.133893	-0.230691
61204517	chr5:61204517:A:G	1.24048e-06	-0.964049	-1.10629
61204822	chr5:61204822:C:T	5.94763e-07	-1.33879	-1.46664
61205122	chr5:61205122:C:T	2.04871e-06	-7.75999e-11	-1.56863
61205131	chr5:61205131:G:A	3.49813e-06	-1.03361	-5.69151e-10
61205286	chr5:61205286:C:T	2.03723e-06	-7.75999e-11	-1.57425
61205768	chr5:61205768:G:A	2.85459e-06	-0.328477	-0.908431
61206019	chr5:61206019:T:C	2.13366e-06	-7.75999e-11	-1.528
61206183	chr5:61206183:C:T	0.000114827	-0.110864	2.56845
61206726	chr5:61206726:C:T	2.07767e-06	-7.75999e-11	-1.55459
61206756	chr5:61206756:G:A	4.06443e-06	-1.22487	0.341311
61207306	chr5:61207306:G:A	5.05217e-06	0.0562467	-0.722266
61207476	chr5:61207476:G:T	3.39116e-06	-1.22166	0.157
61207727	chr5:61207727:T:G	2.45993e-06	-7.75999e-11	-1.3857
61208560	chr5:61208560:CTCTA:C	2.68707e-06	-7.75999e-11	-1.29738
61208775	chr5:61208775:C:T	1.23067e-06	-0.835331	-1.24295
61209370	chr5:61209370:G:A	4.04208e-06	-0.889078	-5.69151e-10
61209466	chr5:61209466:G:A	3.70254e-06	-7.75999e-11	-0.976817
61209921	chr5:61209921:TTTTA:T	8.24671e-06	0.0501337	-0.226157
61209972	chr5:61209972:T:C	2.06827e-06	-7.75999e-11	-1.55913
61209988	chr5:61209988:T:C	8.28119e-06	0.0207047	-0.192555
61210123	chr5:61210123:ATTTTC:A	1.37108e-06	-0.91229	-1.05795
61210344	chr5:61210344:G:A	6.04448e-07	-1.39185	-1.39743
61210758	chr5:61210758:C:T	2.69824e-06	-1.29324	-5.69151e-10
61210815	chr5:61210815:T:G	0.00379368	-7.75999e-11	5.95525
61210870	chr5:61210870:A:G	3.52167e-06	-1.0269	-5.69151e-10
61211033	chr5:61211033:CA:C	2.12029e-06	-7.75999e-11	-1.53428
61211165	chr5:61211165:C:T	4.1139e-05	-7.75999e-11	1.43112
61211331	chr5:61211331:A:C	1.84279e-06	-0.267693	-1.40686
61211503	chr5:61211503:GT:G	5.78608e-06	0.167409	-0.697791
61211946	chr5:61211946:C:T	3.91491e-06	-1.20625	0.285202
61212144	chr5:61212144:T:C	1.24018e-06	-0.98288	-1.0877
61212233	chr5:61212233:T:A	3.03274e-06	-7.75999e-11	-1.17637
61212853	chr5:61212853:A:G	3.63112e-06	-0.996295	-5.69151e-10
61212960	chr5:61212960:C:A	3.64387e-06	-0.99279	-5.69151e-10
61213039	chr5:61213039:T:C	3.46227e-06	-7.75999e-11	-1.04391
61213045	chr5:61213045:G:A	3.51625e-06	-7.75999e-11	-1.02844
61213085	chr5:61213085:C:T	1.25947e-06	-0.989142	-1.06601
61213155	chr5:61213155:C:T	4.4192e-06	-0.799879	-5.69151e-10
61213217	chr5:61213217:C:T	1.56155e-05	-7.75999e-11	0.462429
61213932	chr5:61213932:T:A	3.5079e-06	-1.03082	-5.69151e-10
61214083	chr5:61214083:A:G	3.73516e-06	-0.143898	-0.824149
61214621	chr5:61214621:C:T	8.02209e-06	-7.75999e-11	-0.203637
61214740	chr5:61214740:A:G	2.09423e-06	-7.75999e-11	-1.54665
61214982	chr5:61214982:T:C	3.94042e-06	-0.91455	-5.69151e-10
61215059	chr5:61215059:A:G	1.42055e-06	-0.897227	-1.03756
61215502	chr5:61215502:C:A	3.36841e-06	-1.0714	-5.69151e-10
61215600	chr5:61215600:A:G	3.67331e-06	-1.25704	0.272299
61215698	chr5:61215698:G:A	1.34665e-06	-0.91662	-1.0716
61215781	chr5:61215781:T:C	7.4921e-06	-7.75999e-11	-0.271988
61215901	chr5:61215901:G:A	2.02669e-06	-7.75999e-11	-1.57943
61215969	chr5:61215969:T:C	2.75083e-06	-7.75999e-11	-1.27393
61216392	chr5:61216392:T:C	1.33588e-06	-0.912222	-1.08402
61217121	chr5:61217121:AT:A	1.29341e-06	-0.943882	-1.08467
61217263	chr5:61217263:C:T	2.66542e-06	-1.30547	-5.69151e-10
61217292	chr5:61217292:T:A	6.15147e-07	-1.38733	-1.3844
61217631	chr5:61217631:CA:C	1.18947e-06	-0.98248	-1.12985
61217674	chr5:61217674:A:G	1.03022e-05	0.205253	-0.158729
61217739	chr5:61217739:C:T	7.86141e-06	0.0489361	-0.272807
61218357	chr5:61218357:G:A	2.57412e-06	-7.75999e-11	-1.34033
61218575	chr5:61218575:A:G	2.01839e-06	-7.75999e-11	-1.58353
61218944	chr5:61218944:G:A	2.6472e-06	-1.31233	-5.69151e-10
61219208	chr5:61219208:T:C	3.72321e-05	-7.75999e-11	1.33133
61220107	chr5:61220107:G:A	1.34343e-06	-0.907541	-1.08307
61220292	chr5:61220292:G:A	8.41694e-06	0.116182	-0.271772
61220390	chr5:61220390:G:A	4.50194e-05	1.52126	-5.69151e-10
61220796	chr5:61220796:G:T	2.066e-06	-7.75999e-11	-1.56022
61221407	chr5:61221407:G:C	3.51241e-06	-1.02954	-5.69151e-10
61222068	chr5:61222068:C:A	2.30735e-06	-7.75999e-11	-1.44974
61222075	chr5:61222075:C:T	3.66677e-06	-0.986526	-5.69151e-10
61222494	chr5:61222494:C:A	1.2225e-06	-0.810782	-1.27415
61223728	chr5:61223728:A:T	2.47559e-06	-1.37936	-5.69151e-10
61223928	chr5:61223928:G:T	1.23804e-06	-0.936449	-1.13586
61225150	chr5:61225150:CTCA:C	6.01071e-07	-1.39459	-1.40029
61225772	chr5:61225772:G:A	3.83497e-06	-1.24437	0.302698
61225869	chr5:61225869:C:T	2.81461e-06	-7.75999e-11	-1.25101
61225870	chr5:61225870:G:A	2.45937e-06	-7.75999e-11	-1.38593
61225912	chr5:61225912:G:A	6.7333e-07	-1.39561	-1.28575
61225914	chr5:61225914:T:C	1.53763e-06	-1.28287	-0.572719
61226198	chr5:61226198:CT:C	5.28919e-07	-1.38716	-1.53559
61226587	chr5:61226587:A:G	7.13099e-07	-1.29565	-1.32832
61226625	chr5:61226625:T:C	6.1018e-06	0.317956	-0.795209
61226827	chr5:61226827:T:C	2.42077e-06	-7.75999e-11	-1.40175
61226896	chr5:61226896:T:G	1.26886e-06	-0.972997	-1.07472
61227009	chr5:61227009:C:T	2.06177e-06	-7.75999e-11	-1.56227
61227097	chr5:61227097:TCTTGGCCTTCTGC:T	2.65618e-06	-1.30895	-5.69151e-10
61227139	chr5:61227139:C:T	3.783e-06	-0.95532	-5.69151e-10
61227206	chr5:61227206:C:A	2.15783e-06	-7.75999e-11	-1.51673
61227854	chr5:61227854:C:T	3.61894e-06	-0.167816	-0.83184
61228193	chr5:61228193:C:T	4.51873e-06	-7.75999e-11	-0.777607
61228409	chr5:61228409:C:T	3.59877e-06	-1.00524	-5.69151e-10
61228443	chr5:61228443:G:A	3.7693e-06	-0.958946	-5.69151e-10
61228582	chr5:61228582:C:T	3.80673e-06	-7.75999e-11	-0.949066
61228703	chr5:61228703:C:G	6.81873e-06	0.363823	-0.729986
61228758	chr5:61228758:T:C	1.19747e-06	-0.896287	-1.20934
61228904	chr5:61228904:A:G	2.18684e-06	-0.108519	-1.39486
61229104	chr5:61229104:C:T	3.26836e-06	-7.75999e-11	-1.10155
61229198	chr5:61229198:G:A	2.46521e-06	-1.38356	-5.69151e-10
61229433	chr5:61229433:T:C	3.52874e-06	-1.0249	-5.69151e-10
61229711	chr5:61229711:T:G	2.19502e-06	-7.75999e-11	-1.49965
61230040	chr5:61230040:T:C	7.78962e-06	-7.75999e-11	-0.233044
61230499	chr5:61230499:T:C	1.07718e-05	0.24795	-0.156857
61230818	chr5:61230818:G:T	2.44255e-06	-1.39279	-5.69151e-10
61231008	chr5:61231008:T:C	2.05773e-06	-7.75999e-11	-1.56423
61231591	chr5:61231591:A:C	3.18076e-06	-1.23976	0.111044
61231594	chr5:61231594:A:T	3.1473e-06	-1.25033	0.111044
61231679	chr5:61231679:G:A	1.11457e-06	-1.2086	-0.96877
61231693	chr5:61231693:A:C	2.34171e-06	-0.143948	-1.29101
61232245	chr5:61232245:T:A	7.62824e-06	-7.75999e-11	-0.253979
61232300	chr5:61232300:A:G	5.13241e-07	-1.39383	-1.55902
61232345	chr5:61232345:A:G	6.15718e-06	-7.75999e-11	-0.468218
61232373	chr5:61232373:C:G	8.93654e-06	-7.75999e-11	-0.0956884
61233089	chr5:61233089:C:T	9.45428e-06	-7.75999e-11	-0.0393697
61233137	chr5:61233137:C:A	3.64433e-06	-0.992664	-5.69151e-10
61233623	chr5:61233623:C:A	1.28529e-05	0.233157	0.0345757
61233892	chr5:61233892:A:C	2.06244e-06	-7.75999e-11	-1.56195
61233937	chr5:61233937:C:T	3.43891e-05	-7.75999e-11	1.2519
61234327	chr5:61234327:G:A	2.04159e-06	-7.75999e-11	-1.57211
61234600	chr5:61234600:G:A	1.32321e-06	-0.898985	-1.10679
61234604	chr5:61234604:C:T	5.17864e-07	-1.38533	-1.55855
61235172	chr5:61235172:C:A	2.08023e-06	-7.75999e-11	-1.55336
61235424	chr5:61235424:A:G	3.81914e-05	-7.75999e-11	1.35677
61235611	chr5:61235611:C:T	2.01981e-06	-7.75999e-11	-1.58283
61235893	chr5:61235893:G:A	1.10843e-06	-0.899195	-1.2837
61236181	chr5:61236181:G:A	1.28945e-06	-0.945472	-1.08615
61237380	chr5:61237380:T:C	0.000136325	0.111717	2.51749
61237457	chr5:61237457:G:T	2.49437e-06	-7.75999e-11	-1.3718
61237703	chr5:61237703:T:C	3.4343e-06	-7.75999e-11	-1.05202
61237875	chr5:61237875:C:T	2.5179e-06	-7.75999e-11	-1.36241
61238155	chr5:61238155:T:C	1.0353e-05	0.268172	-0.216734
61238254	chr5:61238254:T:C	2.52349e-06	-1.36019	-5.69151e-10
61238337	chr5:61238337:C:T	6.22033e-06	-7.75999e-11	-0.458014
61238453	chr5:61238453:C:T	2.73508e-06	-7.75999e-11	-1.27967
61238513	chr5:61238513:C:T	1.25512e-05	-7.75999e-11	0.243982
61238708	chr5:61238708:G:A	4.85297e-06	-0.706245	-5.69151e-10
61238711	chr5:61238711:A:T	5.1605e-07	-1.38925	-1.55814
61238893	chr5:61238893:G:A	2.05673e-06	-0.111911	-1.45281
61238974	chr5:61238974:T:C	3.94635e-06	-0.913046	-5.69151e-10
61239040	chr5:61239040:C:T	9.87429e-06	-7.75999e-11	0.00409742
61239116	chr5:61239116:A:G	1.21283e-06	-0.964155	-1.12873
61239193	chr5:61239193:A:G	1.0575e-05	0.283164	-0.210505
61239275	chr5:61239275:T:A	3.40026e-05	-7.75999e-11	1.2406
61239514	chr5:61239514:T:G	1.03002e-06	-0.717568	-1.53869
61239909	chr5:61239909:G:GA	3.5729e-06	-1.01246	-5.69151e-10
61240482	chr5:61240482:G:C	2.25305e-06	-0.0674044	-1.40615
61240789	chr5:61240789:C:T	2.0609e-06	-7.75999e-11	-1.56269
61241095	chr5:61241095:A:G	2.39392e-06	-0.00616833	-1.40673
61241216	chr5:61241216:G:A	5.12278e-06	-7.75999e-11	-0.652139
61241574	chr5:61241574:A:T	9.63923e-06	0.277416	-0.297412
61242554	chr5:61242554:A:G	3.48444e-06	-7.75999e-11	-1.03753
61242769	chr5:61242769:G:A	2.07157e-06	-1.23779	-0.319737
61242781	chr5:61242781:G:A	1.05437e-06	-0.69343	-1.53946
61242791	chr5:61242791:C:T	5.12348e-07	-1.39401	-1.56057
61242817	chr5:61242817:A:T	5.17795e-07	-1.39561	-1.5484
61243023	chr5:61243023:T:C	3.70474e-06	-0.976224	-5.69151e-10
61243041	chr5:61243041:G:A	1.01826e-05	0.254975	-0.220129
61243651	chr5:61243651:C:T	2.58989e-06	-7.75999e-11	-1.33422
61243691	chr5:61243691:T:C	5.3971e-06	-7.75999e-11	-0.599975
61243694	chr5:61243694:C:G	3.60194e-05	-7.75999e-11	1.29822
61243857	chr5:61243857:G:A	2.28987e-06	-7.75999e-11	-1.45734
61243906	chr5:61243906:G:A	4.26556e-06	-7.75999e-11	-0.835264
61244030	chr5:61244030:A:AG	2.54212e-06	-1.35284	-5.69151e-10
61245009	chr5:61245009:A:G	2.05959e-06	-7.75999e-11	-1.56333
61245078	chr5:61245078:C:T	2.04688e-06	-7.75999e-11	-1.56952
61246659	chr5:61246659:A:G	5.09206e-07	-1.39481	-1.56593
61246703	chr5:61246703:C:T	3.53213e-06	-1.02394	-5.69151e-10
61246929	chr5:61246929:C:G	2.33832e-06	-7.75999e-11	-1.4364
61247104	chr5:61247104:T:A	3.55658e-06	-1.01704	-5.69151e-10
61247268	chr5:61247268:G:A	5.10318e-05	1.63493	0.0116819
61247709	chr5:61247709:T:A	2.50551e-06	-1.36734	-5.69151e-10
61247710	chr5:61247710:C:A	2.47937e-06	-1.37783	-5.69151e-10
61248495	chr5:61248495:C:T	2.25359e-06	-7.75999e-11	-1.47331
61248559	chr5:61248559:A:G	6.17471e-06	0.304909	-0.770284
61248794	chr5:61248794:G:A	2.02859e-06	-7.75999e-11	-1.57849
61248919	chr5:61248919:C:T	2.64909e-06	-7.75999e-11	-1.31162
61249180	chr5:61249180:T:C	2.54463e-06	-1.35185	-5.69151e-10
61249238	chr5:61249238:C:T	3.22568e-06	-1.20764	0.0929486
61249411	chr5:61249411:T:G	2.22089e-06	-7.75999e-11	-1.48793
61249645	chr5:61249645:G:A	3.33552e-06	-1.20941	0.128205
61249688	chr5:61249688:G:T	1.10074e-05	0.394902	-0.282167
61250009	chr5:61250009:G:A	7.46943e-06	-7.75999e-11	-0.275018
61250143	chr5:61250143:A:G	8.94724e-06	0.270606	-0.365098
61250347	chr5:61250347:G:A	1.22866e-06	-0.925557	-1.15436
61250431	chr5:61250431:T:C	1.2271e-06	-0.925968	-1.15521
61250720	chr5:61250720:C:T	5.96995e-05	-7.75999e-11	1.80349
61250855	chr5:61250855:GCCCACGCCTATGTC:G	2.06433e-06	-7.75999e-11	-1.56103
61251005	chr5:61251005:A:G	3.3792e-06	-1.0682	-5.69151e-10
61251188	chr5:61251188:T:G	2.2546e-06	-1.19078	-0.282083
61251240	chr5:61251240:G:A	2.02069e-06	-7.75999e-11	-1.5824
61251340	chr5:61251340:G:C	2.34618e-06	-7.75999e-11	-1.43305
61251753	chr5:61251753:C:T	4.26529e-06	-0.835327	-5.69151e-10
61253283	chr5:61253283:A:G	3.34489e-06	-0.0936983	-0.984704
61253506	chr5:61253506:C:T	2.12916e-05	-7.75999e-11	0.772477
61253709	chr5:61253709:AGGAGAGCTTG:A	2.35155e-06	-7.75999e-11	-1.43076
61254041	chr5:61254041:A:G	9.97481e-06	-7.75999e-11	0.0142262
61254214	chr5:61254214:T:C	1.12393e-05	0.170318	-0.0367414
61254741	chr5:61254741:A:G	2.63393e-06	-1.31736	-5.69151e-10
61255116	chr5:61255116:G:A	4.68429e-06	-0.170835	-0.570788
61255784	chr5:61255784:G:C	1.28686e-06	-1.39595	-0.63768
61255803	chr5:61255803:A:G	5.63286e-07	-1.33263	-1.52717
61255893	chr5:61255893:A:G	1.40804e-05	-7.75999e-11	0.358948
61255945	chr5:61255945:T:C	2.2056e-06	-7.75999e-11	-1.49484
61255977	chr5:61255977:G:C	1.1278e-06	-1.02112	-1.14444
61256238	chr5:61256238:G:C	2.12463e-05	-7.75999e-11	0.770345
61257354	chr5:61257354:C:T	7.69642e-07	-1.29485	-1.25282
61257450	chr5:61257450:C:T	3.67317e-06	-7.75999e-11	-0.984783
61257528	chr5:61257528:A:G	1.93777e-05	-7.75999e-11	0.678286
61258043	chr5:61258043:C:G	1.06926e-06	-1.36993	-0.848945
61258087	chr5:61258087:G:A	2.31116e-06	-7.75999e-11	-1.44809
61258127	chr5:61258127:C:T	6.61705e-07	-1.32464	-1.37414
61258186	chr5:61258186:T:A	2.15236e-05	-0.897891	1.6812
61258512	chr5:61258512:T:C	1.96176e-05	-0.945834	1.63642
61258535	chr5:61258535:A:G	6.87722e-06	-0.980101	0.622479
61258556	chr5:61258556:A:G	7.05952e-06	-1.01419	0.682733
61258830	chr5:61258830:T:C	7.06294e-06	-0.978405	0.647429
61258908	chr5:61258908:AAG:A	5.88371e-07	-1.3309	-1.48533
61259031	chr5:61259031:T:C	7.5532e-06	-0.983121	0.719255
61259107	chr5:61259107:C:T	5.50999e-07	-1.29853	-1.58333
61259263	chr5:61259263:T:C	3.15957e-06	-7.75999e-11	-1.1354
61259380	chr5:61259380:A:G	5.84666e-06	-0.21222	-0.307746
61259437	chr5:61259437:A:G	9.76687e-06	-0.645119	0.638279
61259561	chr5:61259561:C:A	5.08349e-06	-0.789958	0.13012
61259703	chr5:61259703:C:G	4.19579e-06	-7.75999e-11	-0.851756
61260011	chr5:61260011:C:A	2.0242e-06	-7.75999e-11	-1.58066
61260095	chr5:61260095:T:C	1.35024e-05	-0.70065	1.01768
61260216	chr5:61260216:A:C	4.18224e-06	-7.75999e-11	-0.85499
61260441	chr5:61260441:T:C	1.20334e-05	-0.731498	0.933343
61260510	chr5:61260510:G:C	7.65639e-07	-0.969465	-1.58342
61260549	chr5:61260549:G:A	1.33949e-05	-0.638053	0.94709
61260552	chr5:61260552:C:A	2.3384e-06	-7.75999e-11	-1.43637
61260650	chr5:61260650:C:T	5.18437e-06	-0.709564	0.0693749
61260678	chr5:61260678:G:A	6.71448e-07	-1.1018	-1.58235
61260890	chr5:61260890:T:G	3.50328e-06	-7.75999e-11	-1.03214
61260946	chr5:61260946:T:C	1.99165e-05	-0.671786	1.3775
61261029	chr5:61261029:A:T	6.02858e-07	-1.36031	-1.4316
61261030	chr5:61261030:T:A	0.0434243	-7.75999e-11	8.39294
61261221	chr5:61261221:A:C	1.20469e-06	-1.37178	-0.72783
61261477	chr5:61261477:GT:G	4.34545e-06	-0.728691	-0.0880166
61261637	chr5:61261637:C:T	4.77739e-06	-7.75999e-11	-0.721942
61261670	chr5:61261670:C:A	7.88944e-07	-0.941329	-1.58157
61262014	chr5:61262014:A:G	4.13171e-06	-7.75999e-11	-0.867146
61262394	chr5:61262394:G:GTTA	1.19589e-06	-1.37569	-0.731258
61262447	chr5:61262447:G:A	2.5284e-06	-7.75999e-11	-1.35825
61262455	chr5:61262455:T:C	4.06349e-06	-0.756394	-0.127402
61262583	chr5:61262583:G:A	1.64521e-05	-0.830429	1.34505
61262644	chr5:61262644:C:T	1.74338e-05	-0.82602	1.39859
61262677	chr5:61262677:T:C	4.13331e-06	-7.75999e-11	-0.866758
61262769	chr5:61262769:G:A	2.24625e-06	-7.75999e-11	-1.47658
61263213	chr5:61263213:C:T	1.05398e-05	-1.38581	1.45513
61263423	chr5:61263423:T:C	2.82256e-06	-1.24819	-5.69151e-10
61263916	chr5:61263916:A:C	9.10082e-07	-0.815687	-1.56437
61263954	chr5:61263954:G:A	3.23468e-06	-7.75999e-11	-1.11191
61264017	chr5:61264017:A:T	3.27109e-06	-1.26649	0.16578
61264232	chr5:61264232:C:G	8.6022e-07	-1.35123	-1.08518
61264332	chr5:61264332:GAA:G	3.42959e-06	-1.27557	0.222171
61265123	chr5:61265123:G:T	3.68187e-06	-7.75999e-11	-0.982416
61265694	chr5:61265694:G:T	1.41299e-06	-0.68782	-1.25231
61265725	chr5:61265725:GGAAATCCATTTT:G	4.57585e-06	-7.75999e-11	-0.765044
61265921	chr5:61265921:C:A	9.19174e-07	-0.80656	-1.56356
61265945	chr5:61265945:G:A	2.12933e-06	-7.75999e-11	-1.53003
61266113	chr5:61266113:G:T	6.98804e-06	-1.30294	0.961303
61266353	chr5:61266353:G:T	2.23568e-06	-7.75999e-11	-1.48129
61266456	chr5:61266456:C:T	2.08583e-06	-7.75999e-11	-1.55067
61266476	chr5:61266476:T:C	1.39314e-05	-0.886157	1.23446
61266513	chr5:61266513:G:T	2.30723e-05	-7.75999e-11	0.852798
61266521	chr5:61266521:G:A	2.14986e-06	-7.75999e-11	-1.52043
61266813	chr5:61266813:A:G	1.02287e-05	-1.37809	1.41744
61266824	chr5:61266824:A:G	9.97821e-07	-0.725699	-1.56232
61266984	chr5:61266984:T:A	9.39297e-06	-1.38461	1.33873
61267037	chr5:61267037:G:T	1.61642e-06	-0.594865	-1.21076
61267259	chr5:61267259:C:T	2.38411e-05	-7.75999e-11	0.885573
61267314	chr5:61267314:C:T	2.73531e-06	-1.27959	-5.69151e-10
61268071	chr5:61268071:T:C	2.4282e-06	-7.75999e-11	-1.39869
61268080	chr5:61268080:A:G	2.16216e-05	0.872481	-0.0846241
61268357	chr5:61268357:C:T	7.17996e-06	-0.0402232	-0.274321
61269139	chr5:61269139:T:C	4.51677e-06	-7.75999e-11	-0.77804
61269382	chr5:61269382:AAGAAAAGAAAGAAAG:A	8.12116e-05	-0.978184	3.08941
61269470	chr5:61269470:A:G	7.47041e-05	-0.968042	2.99574
61269585	chr5:61269585:A:G	2.60578e-05	-7.75999e-11	0.974481
61269909	chr5:61269909:C:G	3.54657e-06	-7.75999e-11	-1.01985
61270483	chr5:61270483:C:T	5.16638e-06	-7.75999e-11	-0.643664
61270530	chr5:61270530:G:A	2.65405e-06	-1.30975	-5.69151e-10
61270538	chr5:61270538:ACCTT:A	0.000103986	-0.530474	2.8889
61270563	chr5:61270563:TGCCA:T	8.72429e-07	-1.3078	-1.11451
61270615	chr5:61270615:C:T	1.09603e-05	-1.39342	1.50186
61270712	chr5:61270712:C:T	0.000178107	-0.701708	3.59825
61270807	chr5:61270807:G:C	4.31129e-06	-0.824599	-5.69151e-10
61270916	chr5:61270916:G:T	1.10441e-06	-1.28681	-0.899714
61270948	chr5:61270948:G:A	0.000192183	-0.517651	3.49026
61270962	chr5:61270962:T:A	0.000161678	-0.852515	3.65229
61271414	chr5:61271414:G:C	1.77594e-06	-1.17034	-0.541168
61271615	chr5:61271615:T:A	2.21101e-06	-7.75999e-11	-1.49239
61271790	chr5:61271790:A:G	8.09749e-06	0.11674	-0.311023
61272509	chr5:61272509:C:T	3.93246e-06	-7.75999e-11	-0.916572
61272591	chr5:61272591:G:C	3.67168e-06	-7.75999e-11	-0.985188
61272957	chr5:61272957:A:G	5.35148e-07	-1.37732	-1.53373
61273380	chr5:61273380:C:A	2.49695e-06	-1.37077	-5.69151e-10
61273453	chr5:61273453:C:T	2.19264e-05	-0.644494	1.44635
61273592	chr5:61273592:T:C	0.0066214	-7.75999e-11	6.51223
61274140	chr5:61274140:A:G	1.46879e-06	-1.15015	-0.751254
61274238	chr5:61274238:T:C	3.34165e-05	-7.75999e-11	1.22321
61274254	chr5:61274254:C:T	2.55868e-06	-1.34635	-5.69151e-10
61274264	chr5:61274264:C:T	2.48025e-06	-1.37748	-5.69151e-10
61274277	chr5:61274277:T:C	9.02671e-06	0.123639	-0.209287
61274300	chr5:61274300:A:G	0.00657601	-7.75999e-11	6.50535
61274408	chr5:61274408:T:A	2.34627e-06	-7.75999e-11	-1.43301
61274951	chr5:61274951:A:G	4.28746e-06	-7.75999e-11	-0.830143
61274964	chr5:61274964:A:T	8.62584e-06	-0.616023	0.484948
61275323	chr5:61275323:G:A	2.3199e-06	-7.75999e-11	-1.44431
61275549	chr5:61275549:T:G	8.51288e-06	-0.231124	0.0868672
61275588	chr5:61275588:G:A	2.5557e-06	-1.34751	-5.69151e-10
61276209	chr5:61276209:G:A	7.07152e-07	-1.34484	-1.2875
61276292	chr5:61276292:G:A	1.89441e-06	-1.17982	-0.467114
61276343	chr5:61276343:A:C	4.98044e-06	-7.75999e-11	-0.680319
61276496	chr5:61276496:C:T	2.92048e-06	-7.75999e-11	-1.21409
61276706	chr5:61276706:A:G	2.27211e-06	-1.24175	-0.223381
61277320	chr5:61277320:C:G	1.05557e-05	0.297253	-0.226422
61277454	chr5:61277454:A:C	7.16309e-07	-1.3319	-1.28758
61277712	chr5:61277712:G:A	2.07208e-06	-1.22481	-0.332475
61278111	chr5:61278111:G:C	2.8001e-06	-1.25618	-5.69151e-10
61278193	chr5:61278193:A:T	2.73826e-06	-7.75999e-11	-1.27851
61278550	chr5:61278550:C:T	8.71034e-06	0.136578	-0.257904
61278792	chr5:61278792:G:A	8.30314e-06	0.0756133	-0.244816
61278798	chr5:61278798:T:TG	5.1978e-05	-0.661547	2.32653
61279033	chr5:61279033:C:T	2.0705e-06	-1.18416	-0.373887
61279079	chr5:61279079:C:T	9.84857e-07	-0.9924	-1.3087
61279161	chr5:61279161:A:G	4.63088e-06	-7.75999e-11	-0.753091
61279462	chr5:61279462:G:T	6.61144e-06	-7.75999e-11	-0.397035
61279474	chr5:61279474:A:C	5.98721e-06	-7.75999e-11	-0.496212
61279532	chr5:61279532:G:T	2.83999e-05	-0.719548	1.7801
61279571	chr5:61279571:G:T	6.74294e-07	-1.33399	-1.34594
61279673	chr5:61279673:T:C	2.55422e-05	-7.75999e-11	0.954495
61279710	chr5:61279710:C:G	6.78442e-07	-1.32818	-1.34561
61279937	chr5:61279937:G:A	2.51461e-06	-7.75999e-11	-1.36372
61280032	chr5:61280032:C:T	1.34236e-06	-1.30179	-0.689612
61280043	chr5:61280043:T:C	4.20628e-06	-7.75999e-11	-0.849259
61280283	chr5:61280283:C:A	2.60933e-06	-7.75999e-11	-1.32674
61280451	chr5:61280451:C:T	1.69293e-06	-0.640573	-1.1188
61280839	chr5:61280839:G:A	2.78071e-05	-0.191279	1.23073
61281333	chr5:61281333:C:A	5.23896e-06	-7.75999e-11	-0.629715
61281587	chr5:61281587:C:T	2.75988e-06	-7.75999e-11	-1.27065
61283437	chr5:61283437:TG:T	3.17015e-06	-7.75999e-11	-1.13206
61283661	chr5:61283661:C:T	2.05921e-06	-7.75999e-11	-1.56351
61284901	chr5:61284901:G:A	5.41001e-07	-1.34682	-1.55335
61285134	chr5:61285134:T:C	1.15715e-06	-0.871987	-1.26789
61285544	chr5:61285544:T:C	2.55757e-05	-0.297357	1.25316
61286016	chr5:61286016:C:T	4.9391e-06	-7.75999e-11	-0.688654
61286213	chr5:61286213:C:T	6.42205e-05	-0.698591	2.57508
61286230	chr5:61286230:T:C	2.09096e-06	-0.868742	-0.679472
61286320	chr5:61286320:T:G	2.3364e-06	-1.20369	-0.233531
61286523	chr5:61286523:GC:G	2.12005e-06	-7.75999e-11	-1.5344
61286966	chr5:61286966:G:C	3.23213e-05	-0.717579	1.90747
61287064	chr5:61287064:C:A	6.69775e-07	-1.34457	-1.34208
61287619	chr5:61287619:T:C	3.21941e-06	-7.75999e-11	-1.11664
61287733	chr5:61287733:G:A	3.23493e-05	-0.80369	1.99445
61287737	chr5:61287737:C:T	2.04625e-06	-7.75999e-11	-1.56983
61287805	chr5:61287805:C:G	2.4981e-06	-1.3703	-5.69151e-10
61287998	chr5:61287998:G:A	4.96928e-06	-7.75999e-11	-0.682561
61288593	chr5:61288593:C:T	5.03828e-06	-7.75999e-11	-0.668773
61289081	chr5:61289081:G:A	4.21119e-06	-7.75999e-11	-0.848093
61289181	chr5:61289181:T:C	2.71644e-06	-1.28651	-5.69151e-10
61290024	chr5:61290024:A:G	2.85154e-06	-7.75999e-11	-1.23798
61290062	chr5:61290062:T:C	8.08753e-06	0.24278	-0.438293
61290245	chr5:61290245:G:A	5.01802e-06	-0.672802	-5.69151e-10
61290493	chr5:61290493:G:A	2.18429e-06	-7.75999e-11	-1.50455
61290798	chr5:61290798:T:C	0.000253172	4.10265	-0.854414
61291155	chr5:61291155:T:C	3.8005e-05	-1.39593	2.74781
61291396	chr5:61291396:C:T	3.07814e-06	-1.16151	-5.69151e-10
61291499	chr5:61291499:G:A	2.67679e-06	-7.75999e-11	-1.30122
61291812	chr5:61291812:T:A	2.67657e-06	-1.3013	-5.69151e-10
61292119	chr5:61292119:T:G	2.67679e-06	-7.75999e-11	-1.30122
61292249	chr5:61292249:T:C	6.61198e-06	-7.75999e-11	-0.396954
61292745	chr5:61292745:C:G	0.000276196	-1.06732	4.4026
61293173	chr5:61293173:G:T	2.27132e-06	-7.75999e-11	-1.46548
61293659	chr5:61293659:C:A	1.00615e-05	-0.977983	1.00087
61293708	chr5:61293708:G:C	3.37344e-05	-1.38882	2.6215
61293912	chr5:61293912:C:T	0.000336864	1.72121	1.81263
61294606	chr5:61294606:G:A	1.71208e-06	-1.07266	-0.675467
61294761	chr5:61294761:T:C	4.36284e-06	-7.75999e-11	-0.812715
61294764	chr5:61294764:C:T	0.000446295	-1.08944	4.90458
61295376	chr5:61295376:T:C	1.07936e-06	-0.843092	-1.36638
61295932	chr5:61295932:C:A	2.44978e-06	-7.75999e-11	-1.38984
61296558	chr5:61296558:A:G	2.03722e-06	-7.75999e-11	-1.57425
61296964	chr5:61296964:G:A	1.89786e-06	-0.895231	-0.74988
61297030	chr5:61297030:A:G	7.77505e-06	-0.986822	0.751905
61297259	chr5:61297259:A:G	2.44626e-05	-7.75999e-11	0.91131
61297371	chr5:61297371:C:T	1.57754e-05	-1.36348	1.83609
61297385	chr5:61297385:G:A	1.73124e-06	-0.968922	-0.768076
61297915	chr5:61297915:T:G	5.56074e-05	-7.75999e-11	1.73248
61298430	chr5:61298430:C:T	2.76584e-06	-1.26849	-5.69151e-10
61298516	chr5:61298516:G:A	1.64393e-06	-0.943276	-0.845472
61298926	chr5:61298926:G:A	2.093e-06	-7.75999e-11	-1.54724
61299143	chr5:61299143:C:T	2.08261e-06	-7.75999e-11	-1.55222
61299274	chr5:61299274:C:T	2.08055e-06	-7.75999e-11	-1.55321
61299612	chr5:61299612:A:G	1.72717e-05	-1.36404	1.92728
61299705	chr5:61299705:A:G	4.6624e-06	-0.429714	-0.316593
61299707	chr5:61299707:G:A	2.75378e-06	-1.27286	-5.69151e-10
61301300	chr5:61301300:C:G	1.53245e-06	-0.95449	-0.904482
61301458	chr5:61301458:A:G	8.41403e-06	-7.75999e-11	-0.155936
61301529	chr5:61301529:AG:A	0.000111615	-1.11019	3.53941
61301642	chr5:61301642:A:G	2.56406e-05	-7.75999e-11	0.958341
61302716	chr5:61302716:A:G	4.03718e-05	1.56134	-0.149041
61303183	chr5:61303183:T:C	1.91001e-06	-0.894568	-0.74416
61303283	chr5:61303283:A:G	2.16325e-06	-1.28773	-0.226496
61304697	chr5:61304697:C:T	1.73773e-06	-0.959426	-0.773829
61304924	chr5:61304924:T:C	1.50585e-05	-7.75999e-11	0.426108
61305358	chr5:61305358:A:G	2.48418e-06	-7.75999e-11	-1.37589
61305508	chr5:61305508:G:A	1.54393e-06	-0.970927	-0.880578
61305607	chr5:61305607:A:C	4.13835e-05	1.58296	-0.145916
61306172	chr5:61306172:AT:A	2.99955e-06	-7.75999e-11	-1.18737
61306247	chr5:61306247:C:T	1.75291e-06	-0.934254	-0.790307
61306527	chr5:61306527:G:C	2.05117e-06	-7.75999e-11	-1.56743
61307334	chr5:61307334:G:T	9.57449e-06	-1.36423	1.3375
61307635	chr5:61307635:G:A	6.45486e-07	-1.39157	-1.33202
61307816	chr5:61307816:G:A	1.33664e-05	-1.37456	1.68147
61307869	chr5:61307869:A:G	1.60707e-06	-1.01111	-0.80031
61307903	chr5:61307903:A:G	1.65069e-06	-0.973637	-0.811007
61308026	chr5:61308026:T:G	1.7493e-06	-0.941231	-0.78539
61308129	chr5:61308129:A:G	1.40123e-06	-1.01838	-0.930103
61308565	chr5:61308565:G:C	1.44721e-05	-1.36891	1.7553
61308638	chr5:61308638:C:A	4.81405e-06	-7.75999e-11	-0.714297
61309360	chr5:61309360:G:A	2.75691e-06	-1.27173	-5.69151e-10
61310603	chr5:61310603:G:T	2.05156e-06	-7.75999e-11	-1.56723
61310606	chr5:61310606:G:T	8.93148e-06	-7.75999e-11	-0.0962553
61310645	chr5:61310645:C:T	4.00634e-06	-7.75999e-11	-0.897959
61310655	chr5:61310655:G:A	3.04201e-06	-0.662389	-0.51093
61311116	chr5:61311116:C:T	1.67966e-06	-0.99109	-0.776155
61311128	chr5:61311128:C:T	1.10164e-05	-7.75999e-11	0.113546
61311292	chr5:61311292:TG:T	2.17104e-06	-7.75999e-11	-1.51063
61311307	chr5:61311307:G:A	1.75982e-06	-0.961445	-0.759182
61311851	chr5:61311851:C:T	1.67549e-06	-0.89748	-0.872254
61312335	chr5:61312335:T:A	2.79711e-06	-0.796209	-0.461041
61312704	chr5:61312704:C:CA	5.07253e-06	-7.75999e-11	-0.661997
61312782	chr5:61312782:A:G	2.05197e-06	-7.75999e-11	-1.56704
61312784	chr5:61312784:T:G	1.66233e-05	-1.1929	1.71787
61313295	chr5:61313295:T:C	2.09649e-06	-0.683805	-0.861769
61314475	chr5:61314475:A:G	3.18085e-06	-7.75999e-11	-1.12869
61315666	chr5:61315666:AT:A	7.7226e-06	-7.75999e-11	-0.241686
61315699	chr5:61315699:G:A	2.01895e-06	-7.75999e-11	-1.58326
61315818	chr5:61315818:C:A	2.01878e-06	-7.75999e-11	-1.58334
61315997	chr5:61315997:T:C	2.36114e-06	-7.75999e-11	-1.42669
61316129	chr5:61316129:G:A	2.0391e-06	-7.75999e-11	-1.57333
61316775	chr5:61316775:G:A	2.97467e-06	-0.235051	-0.960651
61317023	chr5:61317023:A:C	2.43624e-06	-1.39538	-5.69151e-10
61317263	chr5:61317263:G:A	5.8772e-06	-0.514757	-5.69151e-10
61318284	chr5:61318284:T:C	2.49746e-06	-7.75999e-11	-1.37056
61318302	chr5:61318302:T:C	3.49159e-05	-7.75999e-11	1.26711
61318648	chr5:61318648:C:G	2.1146e-06	-7.75999e-11	-1.53697
61318724	chr5:61318724:T:A	7.3873e-06	-7.75999e-11	-0.286075
61318759	chr5:61318759:T:A	5.92796e-07	-1.39597	-1.41278
61319030	chr5:61319030:C:G	3.32064e-05	2.78547	-1.56856
61319052	chr5:61319052:G:T	8.57518e-05	1.95737	0.208254
61319821	chr5:61319821:C:T	7.56464e-06	-0.134327	-0.128025
61320035	chr5:61320035:T:C	2.1272e-06	-7.75999e-11	-1.53103
61320059	chr5:61320059:A:G	0.000242372	2.52963	0.675009
61320698	chr5:61320698:T:C	0.000165119	4.29696	-1.47613
61321758	chr5:61321758:T:A	1.11546e-06	-1.18277	-0.993793
61321949	chr5:61321949:G:A	1.0088e-06	-1.22085	-1.05623
61322360	chr5:61322360:G:A	2.03687e-06	-7.75999e-11	-1.57442
61322400	chr5:61322400:T:C	2.49394e-06	-1.37197	-5.69151e-10
61323880	chr5:61323880:A:G	5.84488e-06	-7.75999e-11	-0.520271
61323976	chr5:61323976:C:T	2.08752e-06	-7.75999e-11	-1.54986
61324429	chr5:61324429:C:T	4.55719e-05	-7.75999e-11	1.53345
61324906	chr5:61324906:G:A	2.16553e-06	-7.75999e-11	-1.51317
61324998	chr5:61324998:G:A	2.02361e-06	-7.75999e-11	-1.58095
61325153	chr5:61325153:T:C	9.75067e-05	2.34351	-0.0494261
61325421	chr5:61325421:T:C	2.63908e-06	-7.75999e-11	-1.3154
61325647	chr5:61325647:C:G	1.36926e-06	-0.574993	-1.39658
61326137	chr5:61326137:T:C	2.80611e-06	-1.25404	-5.69151e-10
61326847	chr5:61326847:T:C	2.96804e-06	-1.19794	-5.69151e-10
61327817	chr5:61327817:C:G	2.91874e-06	-7.75999e-11	-1.21468
61328457	chr5:61328457:A:G	5.12114e-06	-0.65246	-5.69151e-10
61330048	chr5:61330048:A:G	2.30369e-06	-1.31382	-0.1375
61331084	chr5:61331084:G:A	2.38481e-06	-7.75999e-11	-1.41672
61331174	chr5:61331174:C:A	3.23219e-05	1.18991	-5.69151e-10
61331212	chr5:61331212:G:A	2.77408e-06	-7.75999e-11	-1.26552
61331227	chr5:61331227:T:C	2.87803e-06	-7.75999e-11	-1.22873
61332235	chr5:61332235:C:T	1.13027e-05	-7.75999e-11	0.139205
61332587	chr5:61332587:G:T	6.32642e-07	-1.2021	-1.54159
61333117	chr5:61333117:C:T	2.02043e-06	-7.75999e-11	-1.58252
61333306	chr5:61333306:G:T	0.000605977	4.121	-5.69151e-10
61333652	chr5:61333652:TGGC:T	1.7599e-06	-0.333706	-1.38687
61334076	chr5:61334076:T:G	2.56735e-05	-7.75999e-11	0.959621
61336012	chr5:61336012:C:T	3.40761e-06	-7.75999e-11	-1.05982
61336323	chr5:61336323:T:C	1.32878e-06	-1.38353	-0.618046
61336329	chr5:61336329:A:C	2.05731e-06	-7.75999e-11	-1.56444
61338521	chr5:61338521:T:C	2.27613e-06	-7.75999e-11	-1.46336
61338791	chr5:61338791:G:A	9.55334e-07	-1.18918	-1.14235
61338941	chr5:61338941:T:C	2.78948e-06	-7.75999e-11	-1.25998
61339516	chr5:61339516:CTTTAT:C	1.04622e-06	-1.39527	-0.845388
61339950	chr5:61339950:G:A	2.17756e-06	-7.75999e-11	-1.50763
61340160	chr5:61340160:A:G	3.48094e-06	-7.75999e-11	-1.03853
61340325	chr5:61340325:T:C	3.038e-06	-1.17464	-5.69151e-10
61340590	chr5:61340590:C:G	2.76969e-06	-7.75999e-11	-1.2671
61340632	chr5:61340632:C:T	2.02133e-06	-7.75999e-11	-1.58208
61340686	chr5:61340686:T:C	2.27565e-06	-7.75999e-11	-1.46357
61341001	chr5:61341001:C:T	1.55819e-06	-1.39328	-0.449031
61341245	chr5:61341245:T:TG	7.27572e-07	-1.39475	-1.20913
61341738	chr5:61341738:A:G	3.95595e-06	-0.910616	-5.69151e-10
61342043	chr5:61342043:C:A	2.48042e-05	-7.75999e-11	0.925178
61342121	chr5:61342121:C:T	6.47798e-06	-7.75999e-11	-0.417428
61342848	chr5:61342848:AC:A	1.5618e-06	-1.39526	-0.444742
61343053	chr5:61343053:A:G	2.18231e-06	-1.16079	-0.344668
61345648	chr5:61345648:T:G	2.74753e-06	-7.75999e-11	-1.27513
61345743	chr5:61345743:G:A	4.86786e-05	-7.75999e-11	1.5994
61346005	chr5:61346005:C:T	1.70992e-06	-0.316346	-1.43305
61346520	chr5:61346520:G:A	0.000162719	2.65833	0.147859
61347623	chr5:61347623:T:C	4.55394e-05	-7.75999e-11	1.53274
61347662	chr5:61347662:C:A	2.48065e-06	-1.37732	-5.69151e-10
61347686	chr5:61347686:T:C	0.000153786	2.62687	0.122849
61347804	chr5:61347804:G:A	2.25903e-05	-7.75999e-11	0.831684
61347832	chr5:61347832:C:T	3.11633e-06	-1.17	0.0208199
61348435	chr5:61348435:C:G	9.35562e-06	-0.0498592	-5.69151e-10
61348474	chr5:61348474:A:G	2.48213e-06	-7.75999e-11	-1.37672
61348576	chr5:61348576:C:G	2.43614e-06	-1.39542	-5.69151e-10
61348700	chr5:61348700:T:C	2.04112e-06	-7.75999e-11	-1.57234
61349537	chr5:61349537:C:T	4.99353e-05	-7.75999e-11	1.62489
61350135	chr5:61350135:G:A	2.85088e-06	-7.75999e-11	-1.23821
61353343	chr5:61353343:A:G	2.19501e-06	-7.75999e-11	-1.49965
61353641	chr5:61353641:G:A	0.000135811	2.50044	0.12499
61353906	chr5:61353906:A:G	2.07445e-06	-1.16094	-0.395196
61354303	chr5:61354303:A:C	2.69918e-06	-7.75999e-11	-1.29289
61354441	chr5:61354441:C:T	6.38041e-07	-1.19721	-1.53798
61355064	chr5:61355064:A:T	2.94869e-06	-1.20448	-5.69151e-10
61356328	chr5:61356328:G:A	4.10964e-06	-0.872501	-5.69151e-10
61356928	chr5:61356928:A:G	8.53676e-05	3.04277	-0.881642
61356962	chr5:61356962:C:T	0.000118782	-7.75999e-11	2.49146
61356991	chr5:61356991:A:G	3.86545e-05	-7.75999e-11	1.36883
61357781	chr5:61357781:C:CATCCTTTTA	0.000119222	-7.75999e-11	2.49515
61358162	chr5:61358162:A:G	2.72032e-06	-7.75999e-11	-1.28509
61358731	chr5:61358731:T:C	2.51963e-06	-1.36172	-5.69151e-10
61359877	chr5:61359877:A:G	2.71491e-06	-7.75999e-11	-1.28708
61360435	chr5:61360435:G:A	3.0648e-06	-7.75999e-11	-1.16585
61361090	chr5:61361090:C:T	2.80278e-06	-7.75999e-11	-1.25522
61361676	chr5:61361676:C:G	2.03579e-06	-7.75999e-11	-1.57495
61363481	chr5:61363481:G:A	2.2849e-06	-7.75999e-11	-1.45951
61364209	chr5:61364209:C:T	2.45256e-06	-1.3887	-5.69151e-10
61364501	chr5:61364501:A:T	4.25369e-05	-7.75999e-11	1.46454
61364574	chr5:61364574:G:A	0.000138437	2.49972	0.144862
61364837	chr5:61364837:T:C	2.21942e-06	-7.75999e-11	-1.48859
61365084	chr5:61365084:C:T	2.7883e-06	-7.75999e-11	-1.26041
61365115	chr5:61365115:A:G	0.000126259	2.40284	0.149662
61366339	chr5:61366339:C:T	7.88073e-05	3.66224	-1.58107
61367872	chr5:61367872:A:G	4.47209e-06	-1.38797	0.59999
61367945	chr5:61367945:G:A	6.58024e-07	-1.17512	-1.52923
61367949	chr5:61367949:T:TC	3.97735e-06	-0.90522	-5.69151e-10
61368196	chr5:61368196:G:A	2.03399e-06	-7.75999e-11	-1.57584
61368369	chr5:61368369:A:G	1.05268e-05	-7.75999e-11	0.0680831
61368462	chr5:61368462:T:A	2.31311e-06	-1.10722	-0.340022
61368529	chr5:61368529:C:T	4.04496e-06	-1.13019	0.241827
61369454	chr5:61369454:T:C	5.07519e-06	-0.661474	-5.69151e-10
61369612	chr5:61369612:G:A	2.33476e-06	-1.10238	-0.335548
61369925	chr5:61369925:G:C	1.3168e-06	-0.620562	-1.39007
61369956	chr5:61369956:A:G	4.97233e-06	-7.75999e-11	-0.681949
61370402	chr5:61370402:A:G	7.98456e-06	-0.208327	-5.69151e-10
61370833	chr5:61370833:A:G	1.02019e-05	0.036733	-5.69151e-10
61370940	chr5:61370940:G:A	3.57306e-06	-1.14418	0.131762
61371463	chr5:61371463:T:A	4.89365e-06	-7.75999e-11	-0.697899
61372031	chr5:61372031:T:A	1.57152e-06	-1.12895	-0.704847
61372721	chr5:61372721:C:G	2.19401e-06	-7.75999e-11	-1.5001
61372923	chr5:61372923:G:GTT	2.06866e-06	-7.75999e-11	-1.55894
61372948	chr5:61372948:A:G	3.04403e-06	-1.22091	0.048256
61373431	chr5:61373431:G:A	2.43634e-06	-1.39534	-5.69151e-10
61373778	chr5:61373778:A:G	1.8389e-06	-0.2986	-1.37807
61374468	chr5:61374468:A:G	2.14592e-06	-7.75999e-11	-1.52227
61374857	chr5:61374857:G:A	2.04229e-06	-7.75999e-11	-1.57176
61375211	chr5:61375211:C:G	3.14451e-06	-7.75999e-11	-1.14018
61376439	chr5:61376439:G:A	1.73112e-05	-0.923613	1.48913
61377244	chr5:61377244:T:A	2.96826e-06	-1.19786	-5.69151e-10
61377394	chr5:61377394:A:G	2.17999e-06	-1.15603	-0.350489
61377992	chr5:61377992:G:A	3.90856e-06	-1.15924	0.236574
61379315	chr5:61379315:C:T	6.41755e-06	-7.75999e-11	-0.426801
61380182	chr5:61380182:T:G	7.12936e-06	-7.75999e-11	-0.321615
61380977	chr5:61380977:G:A	2.69245e-05	-1.30472	2.31192
61381084	chr5:61381084:A:G	2.04593e-06	-7.75999e-11	-1.56998
61381383	chr5:61381383:A:C	9.6502e-06	-7.75999e-11	-0.0188587
61381609	chr5:61381609:TTC:T	2.01915e-06	-7.75999e-11	-1.58316
61381947	chr5:61381947:C:G	1.8469e-05	0.0475028	0.582752
61382540	chr5:61382540:A:G	7.35686e-06	-7.75999e-11	-0.290203
61382688	chr5:61382688:C:G	2.72278e-06	-7.75999e-11	-1.28418
61383528	chr5:61383528:T:A	2.08039e-06	-7.75999e-11	-1.55328
61384417	chr5:61384417:G:A	2.22562e-06	-1.11917	-0.366631
61386843	chr5:61386843:T:C	2.19365e-06	-7.75999e-11	-1.50027
61387104	chr5:61387104:G:A	1.1464e-06	-1.13418	-1.01503
61387296	chr5:61387296:C:T	2.26586e-06	-1.12786	-0.340022
61387701	chr5:61387701:A:C	6.59463e-06	-7.75999e-11	-0.399581
61387803	chr5:61387803:C:T	1.38575e-06	-0.542553	-1.41704
61389020	chr5:61389020:A:G	4.17434e-06	-0.856882	-5.69151e-10
61389421	chr5:61389421:G:A	2.04061e-06	-7.75999e-11	-1.57259
61389439	chr5:61389439:T:C	3.61545e-06	-1.29184	0.291224
61389446	chr5:61389446:T:C	4.94011e-05	-7.75999e-11	1.61414
61389532	chr5:61389532:G:T	5.28167e-06	-0.621594	-5.69151e-10
61389930	chr5:61389930:A:G	0.000100951	1.33606	0.992741
61390067	chr5:61390067:T:C	2.22039e-06	-7.75999e-11	-1.48815
61390547	chr5:61390547:T:G	2.79146e-06	-7.75999e-11	-1.25927
61391354	chr5:61391354:A:G	3.03059e-06	-1.17708	-5.69151e-10
61391622	chr5:61391622:T:G	2.02424e-06	-7.75999e-11	-1.58064
61391811	chr5:61391811:G:A	9.71378e-06	-7.75999e-11	-0.012291
61392111	chr5:61392111:G:C	9.36539e-06	-0.0488157	-5.69151e-10
61392705	chr5:61392705:C:T	3.16285e-06	-1.17741	0.0430485
61393236	chr5:61393236:C:T	7.00739e-06	-0.338872	-5.69151e-10
61393325	chr5:61393325:C:T	3.01785e-06	-1.14051	-0.0407821
61394643	chr5:61394643:G:A	2.17577e-06	-7.75999e-11	-1.50845
61395246	chr5:61395246:A:C	2.13756e-06	-1.14104	-0.385136
61395603	chr5:61395603:ATG:A	2.0418e-06	-7.75999e-11	-1.57201
61396111	chr5:61396111:A:G	2.78302e-06	-7.75999e-11	-1.2623
61396164	chr5:61396164:A:G	1.46117e-06	-0.480029	-1.42657
61398047	chr5:61398047:T:C	6.49575e-07	-1.18577	-1.5315
61398222	chr5:61398222:G:A	8.97971e-06	-0.0908691	-5.69151e-10
61398554	chr5:61398554:C:T	1.79542e-05	0.0439203	0.558069
61398866	chr5:61398866:G:A	2.83686e-06	-7.75999e-11	-1.24314
61399171	chr5:61399171:C:T	2.10231e-06	-7.75999e-11	-1.5428
61399344	chr5:61399344:G:A	2.40186e-06	-1.13177	-0.277829
61400026	chr5:61400026:G:A	4.22148e-06	-1.22526	0.379606
61400093	chr5:61400093:G:C	2.44541e-06	-1.39162	-5.69151e-10
61400464	chr5:61400464:G:T	1.4885e-06	-0.476158	-1.41191
61400496	chr5:61400496:A:G	0.000527886	4.28038	-0.297338
61400598	chr5:61400598:C:T	3.62833e-06	-1.15147	0.154402
61401345	chr5:61401345:G:A	4.75648e-05	1.57626	-5.69151e-10
61403447	chr5:61403447:A:AT	2.07012e-06	-7.75999e-11	-1.55823
61403746	chr5:61403746:C:A	3.39561e-06	-1.13219	0.0688371
61404144	chr5:61404144:A:G	3.70114e-06	-7.75999e-11	-0.977197
61404412	chr5:61404412:C:G	2.86693e-06	-1.15908	-0.0735189
61405093	chr5:61405093:A:G	6.77336e-06	-7.75999e-11	-0.372839
61405540	chr5:61405540:TTTAAAAA:T	2.44201e-06	-1.39302	-5.69151e-10
61405886	chr5:61405886:A:G	4.89802e-06	-0.697006	-5.69151e-10
61406316	chr5:61406316:G:A	0.000158697	2.78116	-5.69151e-10
61406852	chr5:61406852:A:G	1.40479e-06	-0.5276	-1.41835
61406923	chr5:61406923:G:C	2.03775e-06	-7.75999e-11	-1.57399
61407011	chr5:61407011:C:G	2.18363e-06	-1.14582	-0.359028
61407122	chr5:61407122:T:C	4.14461e-06	-7.75999e-11	-0.864029
61407600	chr5:61407600:A:C	2.46014e-06	-1.38562	-5.69151e-10
61408984	chr5:61408984:C:G	1.17918e-06	-1.39597	-0.725043
61408986	chr5:61408986:C:G	2.97125e-06	-1.1447	-0.0521513
61409883	chr5:61409883:A:G	1.47009e-05	-0.0555161	0.457588
61410064	chr5:61410064:T:A	1.40692e-06	-0.549372	-1.39506
61410482	chr5:61410482:G:A	7.46328e-06	-7.75999e-11	-0.275842
61410599	chr5:61410599:T:C	1.3312e-05	-0.267689	0.570515
61411618	chr5:61411618:C:G	9.07598e-07	-1.09974	-1.28305
61411648	chr5:61411648:A:G	2.43757e-06	-1.39483	-5.69151e-10
61413053	chr5:61413053:G:T	2.28843e-06	-1.1244	-0.33357
61413431	chr5:61413431:A:C	5.05145e-06	-1.39565	0.729484
61413440	chr5:61413440:G:C	4.84978e-06	-1.39509	0.688185
61414520	chr5:61414520:A:T	9.00318e-07	-0.820777	-1.57007
61414546	chr5:61414546:C:A	4.94525e-06	-7.75999e-11	-0.687409
61414849	chr5:61414849:C:A	2.35467e-06	-7.75999e-11	-1.42944
61415484	chr5:61415484:C:T	2.24094e-06	-7.75999e-11	-1.47894
61415805	chr5:61415805:C:A	1.0874e-05	-0.293019	0.393556
61416385	chr5:61416385:G:A	1.02979e-05	-0.313387	0.359489
61418536	chr5:61418536:G:A	1.55007e-06	-0.450055	-1.39748
61418924	chr5:61418924:C:T	0.0019798	5.30492	-5.69151e-10
61419619	chr5:61419619:C:T	1.32935e-05	-0.0837799	0.385215
61420804	chr5:61420804:G:C	1.25536e-05	-0.109145	0.353314
61420857	chr5:61420857:A:G	1.5912e-06	-0.419488	-1.40186
61420978	chr5:61420978:G:A	1.57459e-05	-7.75999e-11	0.470746
61421187	chr5:61421187:T:C	7.66449e-06	-7.75999e-11	-0.249239
61422881	chr5:61422881:A:G	1.46814e-06	-0.502786	-1.39905
61423245	chr5:61423245:A:G	4.80605e-06	-0.715961	-5.69151e-10
61423768	chr5:61423768:A:G	2.03297e-06	-7.75999e-11	-1.57634
61424708	chr5:61424708:G:A	6.54066e-06	-0.407798	-5.69151e-10
61424855	chr5:61424855:A:G	0.0180763	2.28686	5.22966
61424873	chr5:61424873:G:A	1.17735e-05	-0.200013	0.380029
61425738	chr5:61425738:A:C	6.17983e-07	-1.18944	-1.5777
61425784	chr5:61425784:T:C	1.43057e-06	-0.531725	-1.39604
61426817	chr5:61426817:T:C	9.35657e-06	-0.353504	0.303746
61427253	chr5:61427253:C:T	4.87935e-06	-0.700826	-5.69151e-10
61427318	chr5:61427318:G:A	4.79575e-05	-7.75999e-11	1.58448
61427327	chr5:61427327:A:G	8.72152e-05	3.76611	-1.58356
61427797	chr5:61427797:A:G	9.00136e-06	-0.0884609	-5.69151e-10
61427806	chr5:61427806:T:C	1.25997e-06	-0.665241	-1.38951
61427983	chr5:61427983:T:C	5.95827e-06	-7.75999e-11	-0.501056
61428389	chr5:61428389:G:A	5.01603e-06	-7.75999e-11	-0.673197
61428514	chr5:61428514:C:T	3.15474e-06	-7.75999e-11	-1.13693
61429465	chr5:61429465:C:T	8.91426e-06	-7.75999e-11	-0.0981842
61429998	chr5:61429998:A:G	1.86743e-05	0.641312	-5.69151e-10
61431461	chr5:61431461:A:G	8.3587e-06	-7.75999e-11	-0.162534
61431633	chr5:61431633:TACTCGGGAGGCTGAGGCAGGAGAATGGCCTGA:T	1.97993e-05	-0.0060622	0.705873
61431891	chr5:61431891:G:A	2.68814e-06	-7.75999e-11	-1.29699
61432163	chr5:61432163:T:C	9.08195e-05	2.30497	-0.0819357
61433014	chr5:61433014:A:G	1.51552e-06	-0.457391	-1.41269
61433868	chr5:61433868:T:C	2.96005e-06	-1.20063	-5.69151e-10
61434060	chr5:61434060:TATA:T	1.61159e-06	-0.569119	-1.23949
61434497	chr5:61434497:C:G	2.92371e-06	-1.21298	-5.69151e-10
61434561	chr5:61434561:G:A	0.0141318	-7.75999e-11	7.27035
61434788	chr5:61434788:G:A	3.51889e-06	-1.02769	-5.69151e-10
61435086	chr5:61435086:A:G	2.47005e-06	-1.3816	-5.69151e-10
61435631	chr5:61435631:G:C	0.000108598	2.23834	0.163472
61435859	chr5:61435859:G:A	9.27254e-06	-0.0587792	-5.69151e-10
61436071	chr5:61436071:C:T	2.4813e-06	-1.37706	-5.69151e-10
61436725	chr5:61436725:C:A	8.08571e-06	-0.304533	0.108794
61437209	chr5:61437209:G:C	2.21563e-06	-7.75999e-11	-1.4903
61438263	chr5:61438263:C:T	2.03334e-06	-7.75999e-11	-1.57616
61439566	chr5:61439566:A:G	1.01648e-06	-1.22323	-1.04626
61439703	chr5:61439703:T:C	2.41478e-05	-0.368601	1.26696
61440984	chr5:61440984:G:A	2.22798e-06	-7.75999e-11	-1.48474
61441122	chr5:61441122:A:G	0.000201311	3.85473	-0.835714
61441191	chr5:61441191:C:T	2.21327e-06	-7.75999e-11	-1.49137
61441218	chr5:61441218:C:T	2.71062e-06	-1.28866	-5.69151e-10
61443225	chr5:61443225:A:G	2.73848e-05	-0.400122	1.42427
61444040	chr5:61444040:G:A	6.80855e-06	-0.367658	-5.69151e-10
61444415	chr5:61444415:C:T	6.35461e-07	-1.38864	-1.3506
61445852	chr5:61445852:A:G	2.61442e-06	-1.3248	-5.69151e-10
61446378	chr5:61446378:G:A	0.000105327	2.21559	0.155649
61447175	chr5:61447175:G:C	2.24629e-06	-7.75999e-11	-1.47656
61447280	chr5:61447280:T:C	2.76232e-06	-7.75999e-11	-1.26977
61447591	chr5:61447591:C:T	9.71059e-07	-0.81666	-1.49854
61448132	chr5:61448132:G:A	0.000188149	-7.75999e-11	2.95139
61448263	chr5:61448263:G:A	2.19098e-06	-7.75999e-11	-1.50149
61448273	chr5:61448273:G:A	7.47999e-06	-0.273605	-5.69151e-10
61448947	chr5:61448947:G:A	2.21566e-06	-7.75999e-11	-1.49029
61449618	chr5:61449618:G:T	3.19126e-06	-1.12542	-5.69151e-10
61449789	chr5:61449789:G:A	5.83478e-06	-0.522001	-5.69151e-10
61450504	chr5:61450504:G:A	2.03755e-06	-7.75999e-11	-1.57409
61450583	chr5:61450583:G:A	2.72754e-06	-7.75999e-11	-1.28244
61451657	chr5:61451657:G:A	1.22317e-06	-1.22416	-0.860229
61452286	chr5:61452286:T:C	6.72866e-06	-7.75999e-11	-0.379461
61453499	chr5:61453499:C:T	6.91425e-07	-1.21742	-1.43742
61453967	chr5:61453967:A:T	1.97432e-05	-0.379739	1.07671
61454340	chr5:61454340:C:T	8.62383e-06	-0.131308	-5.69151e-10
61454508	chr5:61454508:C:T	2.90745e-05	-7.75999e-11	1.08403
61454650	chr5:61454650:T:C	1.61437e-05	-0.450848	0.946538
61455697	chr5:61455697:A:T	1.17942e-05	-0.239996	0.42177
61455705	chr5:61455705:C:T	3.90287e-05	-7.75999e-11	1.37846
61455836	chr5:61455836:C:G	8.89441e-05	2.20217	-5.69151e-10
61456310	chr5:61456310:A:G	2.09963e-06	-7.75999e-11	-1.54408
61457038	chr5:61457038:A:T	2.06792e-06	-7.75999e-11	-1.55929
61457360	chr5:61457360:A:G	2.07907e-06	-7.75999e-11	-1.55392
61457653	chr5:61457653:C:G	2.31918e-05	2.43156	-1.57359
61458232	chr5:61458232:A:G	0.000171952	2.86138	-5.69151e-10
61458309	chr5:61458309:A:G	3.23631e-06	-1.18771	0.0763032
61458370	chr5:61458370:G:A	2.11253e-06	-7.75999e-11	-1.53795
61458592	chr5:61458592:A:G	0.000177835	2.53086	0.364165
61458603	chr5:61458603:C:T	2.0634e-06	-7.75999e-11	-1.56148
61458659	chr5:61458659:C:G	8.75751e-06	-0.115925	-5.69151e-10
61458834	chr5:61458834:T:C	2.58053e-05	-0.27732	1.24206
61459203	chr5:61459203:C:G	0.000107261	-7.75999e-11	2.38943
61459318	chr5:61459318:C:A	1.41944e-06	-0.503511	-1.43207
61459586	chr5:61459586:C:T	1.95622e-06	-0.196924	-1.4179
61460638	chr5:61460638:G:A	2.14503e-06	-7.75999e-11	-1.52268
61461661	chr5:61461661:C:T	0.00456518	-7.75999e-11	6.14038
61461817	chr5:61461817:A:G	2.0422e-06	-7.75999e-11	-1.57181
61461974	chr5:61461974:C:T	2.93083e-06	-7.75999e-11	-1.21055
61462366	chr5:61462366:ATTTCT:A	2.58121e-06	-1.33758	-5.69151e-10
61463020	chr5:61463020:C:A	1.96832e-05	-0.331159	1.02509
61463688	chr5:61463688:C:T	3.48335e-05	-7.75999e-11	1.26474
61463771	chr5:61463771:C:A	2.18696e-06	-1.21932	-0.284002
61464652	chr5:61464652:C:T	2.07359e-06	-7.75999e-11	-1.55656
61464873	chr5:61464873:T:C	1.26178e-05	-0.147826	0.3971
61465935	chr5:61465935:C:T	2.45275e-06	-7.75999e-11	-1.38863
61466245	chr5:61466245:G:A	2.08911e-05	-0.253314	1.0068
61466328	chr5:61466328:C:CA	2.24852e-06	-7.75999e-11	-1.47556
61467724	chr5:61467724:C:G	5.43215e-07	-1.31421	-1.58188
61467850	chr5:61467850:CT:C	5.17275e-06	-1.17087	0.528441
61467984	chr5:61467984:C:T	5.54105e-06	-0.573653	-5.69151e-10
61467988	chr5:61467988:C:A	1.0128e-05	0.0294669	-5.69151e-10
61468694	chr5:61468694:C:T	2.07887e-06	-7.75999e-11	-1.55401
61469382	chr5:61469382:G:A	5.32298e-06	-0.573006	-0.0407978
61469426	chr5:61469426:C:T	3.68967e-05	-7.75999e-11	1.32228
61469760	chr5:61469760:T:C	0.233162	2.28373	7.78992
61469992	chr5:61469992:C:T	2.07825e-06	-7.75999e-11	-1.55431
61470193	chr5:61470193:C:T	2.4606e-06	-1.38543	-5.69151e-10
61470392	chr5:61470392:T:C	3.44985e-06	-1.04751	-5.69151e-10
61470814	chr5:61470814:C:G	7.58954e-06	-7.75999e-11	-0.259066
61471066	chr5:61471066:A:G	1.65828e-05	-0.302438	0.824969
61471300	chr5:61471300:G:C	7.69028e-06	-7.75999e-11	-0.24588
61473172	chr5:61473172:T:C	2.48908e-06	-1.37393	-5.69151e-10
61473584	chr5:61473584:T:C	1.28214e-05	-0.0438455	0.309125
61473764	chr5:61473764:T:G	3.82182e-05	-7.75999e-11	1.35748
61473779	chr5:61473779:A:T	1.09244e-05	0.105161	-5.69151e-10
61473894	chr5:61473894:T:C	1.34976e-05	-0.0461595	0.362831
61474677	chr5:61474677:A:G	5.8475e-05	-7.75999e-11	1.78276
61475006	chr5:61475006:G:GCA	2.72105e-06	-7.75999e-11	-1.28482
61475861	chr5:61475861:C:G	2.04884e-05	-0.135864	0.869885
61476542	chr5:61476542:AGTTAAT:A	6.70082e-06	-7.75999e-11	-0.383607
61477402	chr5:61477402:C:T	1.82417e-05	-0.321769	0.93964
61478141	chr5:61478141:G:A	1.80546e-05	-0.30916	0.916723
61478186	chr5:61478186:G:A	1.14226e-06	-1.16843	-0.984394
61478323	chr5:61478323:A:AT	2.10367e-06	-7.75999e-11	-1.54215
61478596	chr5:61478596:A:G	1.39755e-06	-0.523341	-1.42777
61480195	chr5:61480195:A:G	2.12246e-06	-7.75999e-11	-1.53326
61480445	chr5:61480445:T:C	2.66951e-06	-7.75999e-11	-1.30394
61481518	chr5:61481518:C:A	1.84303e-05	-0.355703	0.983864
61482287	chr5:61482287:G:C	1.19524e-06	-1.19396	-0.913531
61482363	chr5:61482363:TA:T	4.27943e-06	-1.1673	0.335287
61482584	chr5:61482584:A:G	2.12259e-06	-7.75999e-11	-1.5332
61482795	chr5:61482795:G:A	0.00020806	-7.75999e-11	3.05199
61482864	chr5:61482864:A:C	3.8922e-05	-7.75999e-11	1.37572
61483179	chr5:61483179:G:T	7.5299e-06	-0.266955	-5.69151e-10
61483734	chr5:61483734:G:A	1.01625e-05	0.032872	-5.69151e-10
61484020	chr5:61484020:T:G	4.70055e-06	-7.75999e-11	-0.738158
61484039	chr5:61484039:T:C	2.01845e-06	-7.75999e-11	-1.58351
61484454	chr5:61484454:A:T	6.77096e-06	-7.75999e-11	-0.373194
61484476	chr5:61484476:A:G	2.96656e-06	-1.19843	-5.69151e-10
61484870	chr5:61484870:G:A	6.48479e-06	-7.75999e-11	-0.416377
61485167	chr5:61485167:T:A	7.43887e-06	-0.279118	-5.69151e-10
61485605	chr5:61485605:G:A	2.18165e-05	-0.323759	1.12059
61486394	chr5:61486394:GT:G	3.0307e-06	-1.17704	-5.69151e-10
61486397	chr5:61486397:ATATAAC:A	3.01375e-06	-1.18265	-5.69151e-10
61487673	chr5:61487673:A:T	1.92905e-05	-0.365353	1.03913
61487694	chr5:61487694:C:T	7.50045e-06	-0.270873	-5.69151e-10
61487818	chr5:61487818:C:T	2.8124e-06	-7.75999e-11	-1.2518
61487954	chr5:61487954:C:T	3.84617e-05	-7.75999e-11	1.36383
61488170	chr5:61488170:A:G	2.84381e-06	-1.24069	-5.69151e-10
61488286	chr5:61488286:T:A	3.93148e-05	-7.75999e-11	1.38576
61488829	chr5:61488829:T:C	8.57962e-06	-0.136447	-5.69151e-10
61489032	chr5:61489032:T:C	7.65358e-06	-7.75999e-11	-0.250663
61489880	chr5:61489880:G:T	1.23083e-06	-0.505554	-1.5726
61491053	chr5:61491053:C:T	0.000135589	2.52379	0.0999993
61491218	chr5:61491218:AGT:A	4.88863e-06	-0.698926	-5.69151e-10
61492972	chr5:61492972:G:T	2.32894e-06	-7.75999e-11	-1.44042
61493218	chr5:61493218:C:T	1.93139e-05	-0.319813	0.994801
61493660	chr5:61493660:T:C	2.71591e-06	-7.75999e-11	-1.28671
61493693	chr5:61493693:A:T	1.90152e-05	-0.428817	1.08822
61495450	chr5:61495450:C:T	5.20833e-05	-7.75999e-11	1.66701
61495766	chr5:61495766:C:G	1.58208e-05	0.47549	-5.69151e-10
61495798	chr5:61495798:T:C	1.35588e-05	-7.75999e-11	0.321201
61495916	chr5:61495916:TAGAG:T	2.17098e-06	-7.75999e-11	-1.51066
61497080	chr5:61497080:A:G	2.34153e-06	-7.75999e-11	-1.43503
61497601	chr5:61497601:C:CA	7.43089e-06	-7.75999e-11	-0.280192
61497898	chr5:61497898:A:G	2.02943e-06	-7.75999e-11	-1.57808
61498081	chr5:61498081:A:C	2.33141e-06	-7.75999e-11	-1.43936
61499482	chr5:61499482:A:T	1.25397e-06	-1.15669	-0.902831
61499658	chr5:61499658:T:C	1.70513e-05	-0.330557	0.880945
61499842	chr5:61499842:G:C	1.2543e-06	-1.15643	-0.902831
61499965	chr5:61499965:C:A	2.08511e-05	-0.170959	0.922528
61500329	chr5:61500329:C:T	1.93411e-05	-0.218826	0.895219
61500373	chr5:61500373:A:G	1.67737e-05	-0.369353	0.903327
61500464	chr5:61500464:G:T	1.80319e-05	-0.383614	0.989921
61500693	chr5:61500693:C:T	6.71875e-06	-7.75999e-11	-0.380935
61501220	chr5:61501220:G:A	2.0503e-06	-7.75999e-11	-1.56785
61501931	chr5:61501931:G:C	2.10288e-05	0.760058	-5.69151e-10
61502111	chr5:61502111:C:A	7.37675e-06	-0.287504	-5.69151e-10
61503059	chr5:61503059:G:A	1.75828e-05	-0.411657	0.99274
61503123	chr5:61503123:C:T	4.15962e-05	-7.75999e-11	1.44217
61503843	chr5:61503843:G:A	0.00182179	-7.75999e-11	5.22174
61504312	chr5:61504312:C:T	2.3554e-06	-7.75999e-11	-1.42913
61504509	chr5:61504509:A:G	0.00222408	5.79101	-0.369746
61504647	chr5:61504647:C:T	1.17641e-06	-0.730859	-1.39251
61504648	chr5:61504648:G:A	2.73123e-06	-7.75999e-11	-1.28108
61504787	chr5:61504787:TA:T	2.73084e-06	-7.75999e-11	-1.28123
61504957	chr5:61504957:A:G	2.7742e-06	-7.75999e-11	-1.26547
61504970	chr5:61504970:TA:T	2.32857e-06	-7.75999e-11	-1.44058
61504979	chr5:61504979:G:A	1.43207e-06	-1.14157	-0.785144
61505130	chr5:61505130:G:A	9.98681e-06	-0.377897	0.393326
61505495	chr5:61505495:C:T	8.04496e-06	-0.200791	-5.69151e-10
61505843	chr5:61505843:G:A	4.45393e-06	-0.740369	-0.0516806
61506146	chr5:61506146:A:G	2.67954e-06	-7.75999e-11	-1.30019
61506202	chr5:61506202:G:A	9.10186e-06	-0.0773576	-5.69151e-10
61506348	chr5:61506348:C:T	3.69867e-06	-0.977864	-5.69151e-10
61506349	chr5:61506349:G:A	8.41861e-06	-0.155392	-5.69151e-10
61506712	chr5:61506712:T:C	2.22775e-06	-7.75999e-11	-1.48485
61506836	chr5:61506836:C:T	2.06588e-06	-7.75999e-11	-1.56028
61507589	chr5:61507589:A:G	3.69745e-06	-0.978192	-5.69151e-10
61507921	chr5:61507921:A:AAAATACAT	5.10615e-06	-0.655392	-5.69151e-10
61509003	chr5:61509003:G:A	2.0518e-06	-7.75999e-11	-1.56712
61509253	chr5:61509253:T:C	7.78235e-06	-0.233978	-5.69151e-10
61509302	chr5:61509302:CT:C	1.90511e-05	-0.443784	1.10507
61509450	chr5:61509450:G:A	8.88459e-06	-0.291174	0.189655
61510192	chr5:61510192:C:T	2.36843e-05	-0.123564	1.00254
61510938	chr5:61510938:A:G	8.98254e-06	-0.0905541	-5.69151e-10
61510972	chr5:61510972:C:T	2.98083e-06	-1.19364	-5.69151e-10
61511492	chr5:61511492:A:AC	2.73598e-06	-7.75999e-11	-1.27935
61511829	chr5:61511829:G:A	6.04712e-06	-7.75999e-11	-0.486254
61512059	chr5:61512059:T:C	0.426436	2.46605	8.21133
61513268	chr5:61513268:A:C	2.22628e-06	-7.75999e-11	-1.4855
61513778	chr5:61513778:A:G	2.67678e-06	-7.75999e-11	-1.30122
61513817	chr5:61513817:A:G	1.96469e-06	-1.18234	-0.42816
61513957	chr5:61513957:C:A	1.06478e-06	-0.803042	-1.42002
61514294	chr5:61514294:T:G	4.12031e-05	-7.75999e-11	1.43268
61514696	chr5:61514696:C:T	2.73032e-06	-7.75999e-11	-1.28142
61514783	chr5:61514783:G:T	9.76094e-06	-0.435526	0.428078
61515853	chr5:61515853:C:T	2.98546e-06	-7.75999e-11	-1.19208
61517777	chr5:61517777:A:ATTT	1.41239e-05	-7.75999e-11	0.362034
61518609	chr5:61518609:G:A	2.46285e-06	-7.75999e-11	-1.38452
61518694	chr5:61518694:T:C	1.90472e-05	0.661086	-5.69151e-10
61518943	chr5:61518943:T:C	9.00886e-06	-0.0876283	-5.69151e-10
61519237	chr5:61519237:A:G	2.59543e-06	-7.75999e-11	-1.33208
61519238	chr5:61519238:T:C	2.94441e-06	-7.75999e-11	-1.20593
61519286	chr5:61519286:A:G	9.35887e-06	-0.0495124	-5.69151e-10
61519480	chr5:61519480:T:C	2.69124e-06	-1.29584	-5.69151e-10
61519566	chr5:61519566:TTTG:T	1.27237e-06	-1.18628	-0.858673
61519940	chr5:61519940:T:C	2.3674e-05	-0.177746	1.05629
61520182	chr5:61520182:A:G	2.06655e-06	-7.75999e-11	-1.55996
61520215	chr5:61520215:T:G	2.0295e-06	-7.75999e-11	-1.57805
61520541	chr5:61520541:T:C	6.4217e-06	-0.426154	-5.69151e-10
61520802	chr5:61520802:T:C	7.65347e-06	-7.75999e-11	-0.250678
61521038	chr5:61521038:T:C	9.54671e-07	-1.19948	-1.13275
61521248	chr5:61521248:C:T	8.40045e-06	-0.157552	-5.69151e-10
61521840	chr5:61521840:C:G	1.0958e-06	-0.751721	-1.44263
61522241	chr5:61522241:A:G	7.5244e-06	-0.267685	-5.69151e-10
61522281	chr5:61522281:T:C	1.90493e-06	-0.258408	-1.38298
61522495	chr5:61522495:T:C	6.52444e-06	-0.410281	-5.69151e-10
61523036	chr5:61523036:T:C	2.10896e-05	-0.194652	0.957597
61523593	chr5:61523593:T:C	3.45675e-06	-1.04551	-5.69151e-10
61523648	chr5:61523648:T:C	1.99064e-05	-0.295406	1.00061
61524006	chr5:61524006:A:G	1.30478e-06	-1.14833	-0.87147
61524118	chr5:61524118:G:T	7.8754e-06	-0.222093	-5.69151e-10
61524617	chr5:61524617:G:A	1.88802e-06	-1.19314	-0.45717
61524704	chr5:61524704:C:T	0.000140212	-7.75999e-11	2.65732
61526765	chr5:61526765:C:T	1.12573e-06	-0.58465	-1.58275
61526805	chr5:61526805:G:A	2.81807e-06	-7.75999e-11	-1.24978
61527170	chr5:61527170:C:T	1.63279e-05	-0.405262	0.9123
61527343	chr5:61527343:G:T	2.0511e-05	-0.465296	1.20042
61527481	chr5:61527481:G:A	2.73098e-06	-7.75999e-11	-1.28118
61528408	chr5:61528408:G:C	4.20725e-06	-0.621722	-0.227306
61529026	chr5:61529026:A:G	2.60612e-06	-1.32798	-5.69151e-10
61530545	chr5:61530545:CTAGTT:C	1.10023e-05	-7.75999e-11	0.112265
61531086	chr5:61531086:G:A	1.804e-05	-7.75999e-11	0.606752
61531129	chr5:61531129:G:A	0.000107653	2.36496	0.0281144
61531912	chr5:61531912:T:G	2.28503e-05	-0.258844	1.10197
61532142	chr5:61532142:T:C	8.66815e-05	0.0276829	2.14872
61532543	chr5:61532543:T:C	2.95742e-06	-1.20152	-5.69151e-10
61532775	chr5:61532775:T:A	1.03517e-05	0.0513097	-5.69151e-10
61533796	chr5:61533796:A:G	2.042e-06	-7.75999e-11	-1.57191
61534186	chr5:61534186:T:G	3.38862e-05	-7.75999e-11	1.23717
61534689	chr5:61534689:CT:C	1.78202e-06	-0.305281	-1.40281
61535089	chr5:61535089:A:G	1.16683e-05	0.171038	-5.69151e-10
61535306	chr5:61535306:C:T	1.1284e-06	-1.23295	-0.93209
61535754	chr5:61535754:T:G	1.92769e-05	-0.297139	0.970209
61535912	chr5:61535912:G:A	9.30016e-06	-0.0558053	-5.69151e-10
61536071	chr5:61536071:C:T	2.33575e-06	-7.75999e-11	-1.4375
61536901	chr5:61536901:A:T	6.35208e-07	-1.36555	-1.37409
61537253	chr5:61537253:A:C	1.95823e-05	-0.356933	1.04572
61537671	chr5:61537671:G:A	2.43883e-06	-1.39432	-5.69151e-10
61538437	chr5:61538437:T:G	2.96617e-06	-7.75999e-11	-1.19857
61538505	chr5:61538505:C:T	9.08905e-06	-0.107023	0.0282566
61540724	chr5:61540724:AAG:A	1.08534e-06	-1.24546	-0.958478
61540824	chr5:61540824:G:A	4.394e-06	-7.75999e-11	-0.805598
61541243	chr5:61541243:G:A	3.79057e-05	-7.75999e-11	1.34927
61541562	chr5:61541562:GT:G	1.07944e-05	-0.118425	0.211619
61541752	chr5:61541752:T:C	2.86765e-06	-1.23235	-5.69151e-10
61541820	chr5:61541820:C:T	2.57394e-05	-7.75999e-11	0.962187
61543227	chr5:61543227:C:CT	1.50189e-06	-0.872341	-1.00677
61544080	chr5:61544080:C:A	1.01542e-05	0.0320503	-5.69151e-10
61544671	chr5:61544671:A:T	8.36623e-05	2.14095	-5.69151e-10
61546383	chr5:61546383:A:G	6.33693e-07	-1.35232	-1.3897
61546683	chr5:61546683:T:TA	1.10653e-06	-0.795038	-1.38957
61547120	chr5:61547120:T:C	2.62501e-06	-7.75999e-11	-1.32075
61547517	chr5:61547517:C:T	2.98632e-06	-1.19179	-5.69151e-10
61547879	chr5:61547879:T:A	8.25725e-05	2.094	0.0338376
61548242	chr5:61548242:T:G	5.15093e-07	-1.3677	-1.58155
61548386	chr5:61548386:G:A	9.57806e-07	-1.16155	-1.16739
61549039	chr5:61549039:TGTTA:T	2.25989e-06	-7.75999e-11	-1.47052
61549042	chr5:61549042:TAG:T	2.08962e-06	-7.75999e-11	-1.54886
61549045	chr5:61549045:TTA:T	2.0759e-06	-7.75999e-11	-1.55544
61549807	chr5:61549807:G:C	1.29188e-06	-0.593301	-1.43644
61550175	chr5:61550175:G:A	0.000100903	-7.75999e-11	2.32832
61550394	chr5:61550394:TAA:T	2.02245e-06	-7.75999e-11	-1.58152
61550492	chr5:61550492:C:T	3.12828e-05	2.71479	-1.55756
61551192	chr5:61551192:T:C	9.58359e-06	1.47991	-1.5057
61551445	chr5:61551445:T:G	0.000240499	2.72228	0.474602
61551593	chr5:61551593:GAT:G	4.55668e-05	1.53334	-5.69151e-10
61551669	chr5:61551669:G:GTTCGCATGTCTGTATGTCTGTATATAGGTT	2.04126e-06	-7.75999e-11	-1.57227
61552100	chr5:61552100:G:T	2.02655e-06	-7.75999e-11	-1.5795
61552358	chr5:61552358:C:T	1.77805e-05	2.17505	-1.58279
61552377	chr5:61552377:G:T	9.58446e-07	-0.7943	-1.53398
61552582	chr5:61552582:A:G	4.20369e-05	2.9912	-1.53849
61552918	chr5:61552918:C:T	5.42658e-07	-1.35345	-1.54366
61553491	chr5:61553491:C:T	5.81752e-06	-0.524963	-5.69151e-10
61553513	chr5:61553513:C:G	2.0199e-06	-7.75999e-11	-1.58279
61553807	chr5:61553807:A:G	3.12143e-06	-1.03504	-0.112501
61554069	chr5:61554069:C:T	2.01833e-06	-7.75999e-11	-1.58356
61554368	chr5:61554368:T:G	2.7923e-06	-7.75999e-11	-1.25897
61554616	chr5:61554616:A:G	2.01832e-06	-7.75999e-11	-1.58357
61554628	chr5:61554628:G:A	6.10661e-06	-0.476464	-5.69151e-10
61554640	chr5:61554640:T:C	6.02864e-07	-1.23313	-1.55877
61554695	chr5:61554695:A:G	1.8273e-05	1.89664	-1.27705
61555048	chr5:61555048:T:G	3.10406e-06	-7.75999e-11	-1.15313
61555778	chr5:61555778:G:T	2.39732e-06	-7.75999e-11	-1.41149
61555949	chr5:61555949:T:C	3.78815e-06	-7.75999e-11	-0.953958
61557018	chr5:61557018:A:G	2.485e-05	2.50828	-1.58126
61557122	chr5:61557122:AC:A	2.01832e-06	-7.75999e-11	-1.58357
61557696	chr5:61557696:T:A	0.000102663	3.03146	-0.685846
61557841	chr5:61557841:A:T	6.1918e-07	-1.21807	-1.54713
61558623	chr5:61558623:A:C	2.74133e-06	-7.75999e-11	-1.27739
61558727	chr5:61558727:T:G	2.35651e-06	-7.75999e-11	-1.42865
61559089	chr5:61559089:C:T	7.34492e-07	-1.18546	-1.40895
61559118	chr5:61559118:A:G	4.58281e-06	-7.75999e-11	-0.763524
61559310	chr5:61559310:A:G	2.24149e-06	-7.75999e-11	-1.4787
61559723	chr5:61559723:G:C	4.29262e-06	-0.82894	-5.69151e-10
61559905	chr5:61559905:T:G	2.03445e-06	-7.75999e-11	-1.57561
61560248	chr5:61560248:A:G	2.7839e-06	-7.75999e-11	-1.26199
61560440	chr5:61560440:A:G	3.56751e-06	-7.75999e-11	-1.01397
61560941	chr5:61560941:T:TTATC	2.62497e-06	-7.75999e-11	-1.32077
61561163	chr5:61561163:G:A	1.09451e-06	-0.643403	-1.55212
61561976	chr5:61561976:C:T	2.19804e-06	-7.75999e-11	-1.49827
61562013	chr5:61562013:G:A	2.43614e-06	-1.39542	-5.69151e-10
61562560	chr5:61562560:C:T	7.40861e-06	-7.75999e-11	-0.283194
61562595	chr5:61562595:C:T	4.28962e-05	-7.75999e-11	1.47295
61562602	chr5:61562602:C:T	1.15819e-06	-1.04774	-1.09124
61562619	chr5:61562619:C:G	1.69758e-06	-1.00603	-0.750601
61562643	chr5:61562643:T:C	6.54288e-06	1.16925	-1.57671
61562716	chr5:61562716:C:A	1.15914e-06	-1.04727	-1.09089
61562855	chr5:61562855:C:T	2.51856e-06	-1.36215	-5.69151e-10
61562949	chr5:61562949:C:A	2.05752e-06	-7.75999e-11	-1.56433
61563172	chr5:61563172:T:G	2.0185e-06	-7.75999e-11	-1.58348
61564122	chr5:61564122:G:A	5.12031e-07	-1.3856	-1.56961
61564624	chr5:61564624:G:T	1.15989e-06	-0.56388	-1.57363
61565109	chr5:61565109:C:T	2.02594e-06	-7.75999e-11	-1.5798
61565124	chr5:61565124:T:C	5.8117e-07	-1.31101	-1.51754
61565295	chr5:61565295:A:G	6.53512e-07	-1.38298	-1.32825
61565690	chr5:61565690:A:G	5.77325e-07	-1.34543	-1.48975
61565724	chr5:61565724:C:A	5.31287e-06	0.882246	-1.49795
61565915	chr5:61565915:G:A	5.8215e-07	-1.3164	-1.51046
61566147	chr5:61566147:C:T	2.0199e-06	-7.75999e-11	-1.58279
61566494	chr5:61566494:A:G	3.0944e-06	-7.75999e-11	-1.15624
61567460	chr5:61567460:T:A	6.58409e-06	0.954447	-1.35563
61567543	chr5:61567543:G:A	5.3869e-07	-1.37872	-1.52573
61567821	chr5:61567821:A:G	2.01915e-06	-7.75999e-11	-1.58316
61568344	chr5:61568344:A:G	2.19718e-06	-7.75999e-11	-1.49866
61568631	chr5:61568631:C:G	5.90174e-07	-1.38043	-1.43274
61568655	chr5:61568655:C:T	5.23935e-07	-1.34884	-1.58339
61568783	chr5:61568783:T:C	2.02342e-06	-7.75999e-11	-1.58105
61568917	chr5:61568917:T:A	6.88952e-07	-1.2479	-1.41053
61569238	chr5:61569238:T:C	2.45721e-06	-7.75999e-11	-1.38681
61569697	chr5:61569697:C:T	2.18922e-06	-7.75999e-11	-1.50229
61569743	chr5:61569743:A:G	6.66516e-06	0.751989	-1.14093
61570053	chr5:61570053:T:A	2.23773e-06	-7.75999e-11	-1.48037
61570072	chr5:61570072:C:T	2.45678e-06	-7.75999e-11	-1.38699
61570127	chr5:61570127:T:A	2.39107e-06	-7.75999e-11	-1.41409
61570152	chr5:61570152:A:T	2.19119e-06	-7.75999e-11	-1.50139
61570567	chr5:61570567:G:C	2.31755e-06	-7.75999e-11	-1.44533
61570666	chr5:61570666:A:G	7.37894e-07	-1.04217	-1.54762
61570761	chr5:61570761:A:AG	7.45253e-07	-1.39159	-1.18827
61571086	chr5:61571086:A:G	2.01914e-06	-7.75999e-11	-1.58317
61571559	chr5:61571559:G:A	1.03619e-05	-7.75999e-11	0.0522997
61571864	chr5:61571864:T:C	2.66022e-06	-1.30743	-5.69151e-10
61572684	chr5:61572684:TC:T	2.02931e-06	-7.75999e-11	-1.57814
61572746	chr5:61572746:G:A	2.04365e-06	-7.75999e-11	-1.5711
61572886	chr5:61572886:G:A	5.76786e-07	-1.32713	-1.50899
61572920	chr5:61572920:G:T	2.09427e-06	-7.75999e-11	-1.54663
61573102	chr5:61573102:A:G	2.06531e-06	-7.75999e-11	-1.56056
61573710	chr5:61573710:G:A	2.08912e-06	-7.75999e-11	-1.5491
61573776	chr5:61573776:A:G	1.86963e-06	-0.715386	-0.944711
61574303	chr5:61574303:T:G	4.23047e-06	0.269574	-1.1131
61574318	chr5:61574318:C:T	3.04502e-06	-7.75999e-11	-1.17233
61574412	chr5:61574412:G:A	2.23077e-06	-7.75999e-11	-1.48349
61574528	chr5:61574528:C:A	2.0222e-06	-7.75999e-11	-1.58165
61574852	chr5:61574852:A:G	6.36001e-07	-1.35457	-1.38382
61574956	chr5:61574956:G:A	2.01988e-06	-7.75999e-11	-1.5828
61575098	chr5:61575098:T:C	2.04633e-06	-7.75999e-11	-1.56979
61575130	chr5:61575130:G:A	2.88688e-06	-7.75999e-11	-1.22566
61575139	chr5:61575139:C:G	2.45076e-06	-1.38944	-5.69151e-10
61575330	chr5:61575330:G:A	0.000318614	0.449663	3.02848
61575520	chr5:61575520:G:T	4.09522e-06	-7.75999e-11	-0.876018
61575948	chr5:61575948:A:C	8.31102e-05	-7.75999e-11	2.13433
61576185	chr5:61576185:C:T	2.70746e-06	-1.28982	-5.69151e-10
61576226	chr5:61576226:G:A	5.45424e-06	0.114007	-0.703451
61576559	chr5:61576559:C:T	2.4653e-06	-1.38352	-5.69151e-10
61577402	chr5:61577402:T:C	2.45683e-06	-7.75999e-11	-1.38696
61577548	chr5:61577548:G:A	2.19361e-06	-7.75999e-11	-1.50029
61577923	chr5:61577923:G:T	2.36729e-06	-7.75999e-11	-1.42409
61578495	chr5:61578495:A:G	2.13086e-06	-1.29754	-0.231776
61578571	chr5:61578571:A:G	2.36191e-06	-7.75999e-11	-1.42637
61578751	chr5:61578751:A:G	6.62644e-06	-0.0363224	-0.358447
61578755	chr5:61578755:C:G	2.04967e-06	-7.75999e-11	-1.56816
61578985	chr5:61578985:A:G	2.42172e-06	-7.75999e-11	-1.40136
61579188	chr5:61579188:C:T	2.51729e-06	-7.75999e-11	-1.36265
61579358	chr5:61579358:AC:A	2.07458e-06	-7.75999e-11	-1.55608
61579576	chr5:61579576:C:G	6.92282e-07	-1.21117	-1.44243
61579710	chr5:61579710:A:T	2.04304e-06	-7.75999e-11	-1.5714
61579868	chr5:61579868:T:A	1.43448e-05	0.377553	-5.69151e-10
61580702	chr5:61580702:T:G	3.16072e-06	-1.13504	-5.69151e-10
61580748	chr5:61580748:C:T	2.07291e-06	-7.75999e-11	-1.55688
61580837	chr5:61580837:C:T	3.64198e-06	-7.75999e-11	-0.99331
61581033	chr5:61581033:TAA:T	7.16878e-06	0.547247	-0.863348
61581106	chr5:61581106:T:C	2.37096e-06	-7.75999e-11	-1.42254
61581337	chr5:61581337:G:A	2.01842e-06	-7.75999e-11	-1.58352
61581395	chr5:61581395:C:T	5.34117e-07	-1.3329	-1.58008
61581441	chr5:61581441:T:C	2.06196e-06	-7.75999e-11	-1.56218
61581522	chr5:61581522:ATACCTG:A	2.07501e-06	-7.75999e-11	-1.55587
61581812	chr5:61581812:A:G	5.12185e-06	-0.00548609	-0.646834
61582415	chr5:61582415:G:A	2.54756e-06	-7.75999e-11	-1.3507
61582597	chr5:61582597:G:A	3.67608e-06	0.114706	-1.0987
61582978	chr5:61582978:A:G	4.05084e-06	-0.853234	-0.0336783
61583011	chr5:61583011:A:T	2.81372e-06	-1.25133	-5.69151e-10
61583259	chr5:61583259:G:C	5.48979e-07	-1.3105	-1.57503
61583733	chr5:61583733:A:C	3.38653e-06	0.0142549	-1.08029
61583883	chr5:61583883:C:G	2.02908e-06	-7.75999e-11	-1.57826
61583904	chr5:61583904:G:C	5.29345e-07	-1.39255	-1.5294
61584199	chr5:61584199:A:G	2.29779e-06	-7.75999e-11	-1.45389
61584380	chr5:61584380:C:T	5.35505e-07	-1.32689	-1.5835
61584546	chr5:61584546:C:T	7.59285e-07	-1.17308	-1.38814
61584698	chr5:61584698:A:G	2.25629e-06	-7.75999e-11	-1.47212
61585063	chr5:61585063:C:T	4.75817e-06	-0.725974	-5.69151e-10
61585633	chr5:61585633:G:C	2.32377e-06	-7.75999e-11	-1.44265
61586097	chr5:61586097:T:C	2.02805e-06	-7.75999e-11	-1.57876
61586588	chr5:61586588:G:A	2.06618e-06	-7.75999e-11	-1.56014
61587251	chr5:61587251:G:A	6.65658e-07	-1.1259	-1.56691
61587363	chr5:61587363:T:C	4.4842e-06	0.789253	-1.57453
61587606	chr5:61587606:A:G	3.10442e-06	-7.75999e-11	-1.15301
61587616	chr5:61587616:G:A	6.27122e-06	-7.75999e-11	-0.449865
61587766	chr5:61587766:G:A	1.08923e-05	0.154225	-0.0520058
61588227	chr5:61588227:C:T	1.03665e-06	-0.987772	-1.26207
61588355	chr5:61588355:T:C	3.41379e-06	-0.4838	-0.574215
61588416	chr5:61588416:G:T	1.38739e-05	-7.75999e-11	0.344172
61588546	chr5:61588546:G:A	4.79234e-06	-7.75999e-11	-0.718818
61589105	chr5:61589105:T:C	5.93668e-07	-1.24411	-1.56316
61589321	chr5:61589321:T:C	2.97446e-06	-1.19577	-5.69151e-10
61589339	chr5:61589339:A:G	4.07487e-06	-0.880999	-5.69151e-10
61589353	chr5:61589353:T:C	3.75847e-06	0.621567	-1.58339
61589383	chr5:61589383:A:G	6.28265e-06	-7.75999e-11	-0.448046
61589836	chr5:61589836:T:A	1.82705e-06	-0.102711	-1.58042
61589873	chr5:61589873:T:C	1.86466e-06	-0.0821099	-1.58065
61589935	chr5:61589935:A:G	4.40244e-06	0.510595	-1.31427
61590038	chr5:61590038:C:T	2.43618e-06	-1.39541	-5.69151e-10
61590340	chr5:61590340:G:A	2.02944e-06	-7.75999e-11	-1.57808
61590472	chr5:61590472:A:C	3.09924e-06	-7.75999e-11	-1.15468
61590607	chr5:61590607:C:T	1.03306e-05	-7.75999e-11	0.0492716
61590625	chr5:61590625:A:C	5.72954e-07	-1.27168	-1.57111
61590749	chr5:61590749:G:A	2.48087e-06	-1.37723	-5.69151e-10
61591009	chr5:61591009:G:A	5.54049e-06	-7.75999e-11	-0.573755
61591273	chr5:61591273:T:G	6.65136e-06	-7.75999e-11	-0.391015
61591343	chr5:61591343:C:T	6.85299e-07	-1.39091	-1.27282
61591722	chr5:61591722:C:A	2.83422e-06	-7.75999e-11	-1.24407
61591744	chr5:61591744:T:C	8.05379e-07	-1.33651	-1.16577
61592362	chr5:61592362:T:A	6.13089e-06	-7.75999e-11	-0.472497
61592844	chr5:61592844:A:G	6.05424e-07	-1.2214	-1.56626
61593466	chr5:61593466:A:G	5.43353e-07	-1.31495	-1.58088
61593478	chr5:61593478:A:T	2.97915e-06	-7.75999e-11	-1.1942
61594145	chr5:61594145:T:C	2.0263e-06	-7.75999e-11	-1.57962
61594217	chr5:61594217:C:T	2.15686e-06	-7.75999e-11	-1.51718
61594218	chr5:61594218:T:G	5.94855e-07	-1.24399	-1.56129
61594422	chr5:61594422:C:T	3.89438e-06	-7.75999e-11	-0.926303
61594498	chr5:61594498:G:A	3.08196e-06	-7.75999e-11	-1.16027
61594582	chr5:61594582:G:A	1.97636e-06	-0.152101	-1.45248
61594602	chr5:61594602:G:A	6.98052e-07	-1.27089	-1.3744
61594858	chr5:61594858:T:C	7.02579e-07	-1.23778	-1.40105
61595116	chr5:61595116:G:A	3.63172e-06	-0.99613	-5.69151e-10
61595411	chr5:61595411:C:T	2.95126e-06	-7.75999e-11	-1.2036
61595505	chr5:61595505:C:T	3.57593e-06	-7.75999e-11	-1.01161
61595554	chr5:61595554:G:A	5.64812e-07	-1.39535	-1.46175
61595688	chr5:61595688:T:C	6.50688e-07	-1.15429	-1.56127
61595748	chr5:61595748:A:T	2.48096e-06	-1.37719	-5.69151e-10
61595948	chr5:61595948:T:G	6.82093e-06	-7.75999e-11	-0.36584
61596216	chr5:61596216:C:T	3.13797e-06	0.31954	-1.4618
61596281	chr5:61596281:T:A	2.02644e-06	-7.75999e-11	-1.57956
61596378	chr5:61596378:G:A	3.09633e-06	0.290444	-1.44606
61597529	chr5:61597529:T:C	1.22163e-06	-0.534031	-1.55162
61597683	chr5:61597683:CT:C	3.9014e-06	-0.924503	-5.69151e-10
61597776	chr5:61597776:T:C	2.4527e-06	-7.75999e-11	-1.38865
61597801	chr5:61597801:C:T	3.66798e-06	-7.75999e-11	-0.986197
61597857	chr5:61597857:T:C	4.10573e-06	-7.75999e-11	-0.873454
61598072	chr5:61598072:TA:T	2.06222e-06	-7.75999e-11	-1.56205
61598606	chr5:61598606:G:T	2.11638e-06	-7.75999e-11	-1.53613
61599347	chr5:61599347:A:G	2.45634e-06	-7.75999e-11	-1.38716
61599741	chr5:61599741:G:A	4.56545e-06	-7.75999e-11	-0.76732
61599769	chr5:61599769:CT:C	3.78917e-06	-7.75999e-11	-0.95369
61601657	chr5:61601657:C:T	2.12256e-06	-7.75999e-11	-1.53321
61601662	chr5:61601662:G:A	6.93614e-06	-0.349092	-5.69151e-10
61601670	chr5:61601670:G:T	9.98518e-07	-1.29528	-0.99204
61601822	chr5:61601822:C:T	2.12943e-06	-7.75999e-11	-1.52998
61601951	chr5:61601951:A:G	2.21968e-06	-7.75999e-11	-1.48847
61602330	chr5:61602330:A:G	2.41055e-06	-7.75999e-11	-1.40598
61602382	chr5:61602382:G:A	2.39626e-06	-7.75999e-11	-1.41193
61602395	chr5:61602395:C:T	2.09845e-06	-7.75999e-11	-1.54464
61602486	chr5:61602486:C:T	2.35488e-06	-7.75999e-11	-1.42935
61602608	chr5:61602608:C:T	2.48535e-06	-1.37543	-5.69151e-10
61602733	chr5:61602733:T:A	2.50715e-06	-1.36669	-5.69151e-10
61602881	chr5:61602881:C:T	2.01993e-06	-7.75999e-11	-1.58277
61603420	chr5:61603420:C:A	2.60512e-06	-7.75999e-11	-1.32836
61603533	chr5:61603533:TG:T	9.58042e-07	-0.944153	-1.38455
61603631	chr5:61603631:C:T	2.16531e-06	-7.75999e-11	-1.51327
61604277	chr5:61604277:A:G	1.11222e-06	-0.627992	-1.55148
61604290	chr5:61604290:C:T	2.05994e-06	-7.75999e-11	-1.56316
61604608	chr5:61604608:C:T	2.40727e-06	-0.210705	-1.19664
61604620	chr5:61604620:G:A	2.53401e-06	-1.35603	-5.69151e-10
61605496	chr5:61605496:CAA:C	2.09539e-06	-0.109174	-1.43692
61605778	chr5:61605778:T:C	1.32198e-06	-0.44812	-1.55859
61606042	chr5:61606042:A:G	2.02772e-06	-7.75999e-11	-1.57893
61606264	chr5:61606264:T:C	1.46959e-06	-1.20986	-0.690997
61606349	chr5:61606349:C:T	1.48196e-06	-0.32577	-1.5667
61606443	chr5:61606443:T:A	2.01921e-06	-7.75999e-11	-1.58313
61606515	chr5:61606515:T:G	2.47794e-06	0.195651	-1.57406
61606700	chr5:61606700:C:T	2.05545e-06	-7.75999e-11	-1.56534
61606990	chr5:61606990:C:T	2.13532e-06	-7.75999e-11	-1.52722
61607032	chr5:61607032:C:T	1.21337e-06	-0.882772	-1.20966
61607355	chr5:61607355:A:G	3.44582e-06	-7.75999e-11	-1.04867
61607437	chr5:61607437:G:C	6.89136e-07	-1.11483	-1.54332
61607571	chr5:61607571:G:T	2.4353e-06	-1.39577	-5.69151e-10
61607819	chr5:61607819:A:T	2.90484e-05	2.33836	-1.25524
61608161	chr5:61608161:A:G	5.47745e-07	-1.32666	-1.56113
61608314	chr5:61608314:G:A	7.31744e-06	-0.295576	-5.69151e-10
61608602	chr5:61608602:A:G	2.29546e-06	0.0516769	-1.50658
61608734	chr5:61608734:A:G	7.65403e-07	-1.13062	-1.42257
61608756	chr5:61608756:A:G	2.55876e-06	-1.34632	-5.69151e-10
61608942	chr5:61608942:T:C	7.90806e-07	-1.26121	-1.25933
61608949	chr5:61608949:A:T	2.20473e-06	-7.75999e-11	-1.49523
61609083	chr5:61609083:G:A	2.38372e-06	0.0184335	-1.43561
61609132	chr5:61609132:C:T	2.48766e-06	-1.37449	-5.69151e-10
61609566	chr5:61609566:T:C	2.25075e-06	-7.75999e-11	-1.47457
61609637	chr5:61609637:T:C	3.68561e-06	-7.75999e-11	-0.9814
61610220	chr5:61610220:G:A	3.2745e-06	0.462749	-1.56242
61610287	chr5:61610287:A:G	2.07284e-06	-0.305009	-1.25191
61610313	chr5:61610313:A:G	7.52057e-07	-1.0283	-1.54248
61610460	chr5:61610460:A:G	7.11093e-07	-1.28856	-1.33823
61611552	chr5:61611552:A:G	1.67446e-06	-0.279466	-1.49088
61611595	chr5:61611595:G:A	6.65101e-07	-1.24543	-1.44822
61611678	chr5:61611678:C:T	1.66598e-06	-1.26662	-0.50881
61611717	chr5:61611717:G:A	2.25075e-06	-7.75999e-11	-1.47457
61611844	chr5:61611844:A:AAGTC	2.04682e-06	-7.75999e-11	-1.56955
61611933	chr5:61611933:T:C	8.40102e-07	-1.28544	-1.17463
61611974	chr5:61611974:T:C	1.07332e-06	-0.80684	-1.40824
61612156	chr5:61612156:C:T	4.16249e-06	-1.38197	0.522248
61612187	chr5:61612187:T:C	2.25165e-06	-7.75999e-11	-1.47417
61612203	chr5:61612203:C:T	1.12185e-06	-0.747273	-1.42358
61612355	chr5:61612355:C:T	4.2591e-06	-1.37774	0.540958
61612406	chr5:61612406:T:C	2.25708e-06	-7.75999e-11	-1.47176
61612455	chr5:61612455:G:GA	2.55439e-06	-1.34802	-5.69151e-10
61613016	chr5:61613016:C:T	7.29179e-06	-7.75999e-11	-0.299087
61613188	chr5:61613188:G:A	6.65758e-06	-7.75999e-11	-0.390081
61613555	chr5:61613555:T:G	2.02503e-06	-7.75999e-11	-1.58025
61613630	chr5:61613630:G:A	2.01915e-06	-7.75999e-11	-1.58316
61613881	chr5:61613881:A:G	1.011e-06	-0.836171	-1.43872
61614099	chr5:61614099:G:A	8.12951e-07	-1.07726	-1.41566
61614125	chr5:61614125:T:C	6.9999e-06	-7.75999e-11	-0.339941
61614251	chr5:61614251:G:A	8.26425e-07	-1.0709	-1.40558
61614409	chr5:61614409:G:A	2.54421e-06	-1.35202	-5.69151e-10
61614453	chr5:61614453:G:A	8.57641e-06	-7.75999e-11	-0.136821
61614860	chr5:61614860:A:G	2.02181e-06	-7.75999e-11	-1.58184
61615997	chr5:61615997:T:C	4.21343e-06	-7.75999e-11	-0.847559
61616040	chr5:61616040:T:C	4.13296e-06	-7.75999e-11	-0.866842
61616063	chr5:61616063:G:A	2.29952e-06	-7.75999e-11	-1.45314
61616301	chr5:61616301:C:T	3.54091e-06	-1.39292	0.371468
61616498	chr5:61616498:T:C	2.52946e-06	-7.75999e-11	-1.35783
61616643	chr5:61616643:A:G	5.20135e-06	-7.75999e-11	-0.636919
61616709	chr5:61616709:A:G	2.82899e-06	-7.75999e-11	-1.24592
61616909	chr5:61616909:A:G	2.88068e-06	0.331805	-1.55961
61617546	chr5:61617546:C:G	5.89067e-06	-7.75999e-11	-0.512467
61617586	chr5:61617586:A:G	4.21343e-06	-7.75999e-11	-0.847559
61617612	chr5:61617612:C:T	3.58888e-06	-1.38687	0.378874
61618028	chr5:61618028:G:A	7.51551e-07	-1.30265	-1.26881
61618248	chr5:61618248:C:T	2.27429e-06	-7.75999e-11	-1.46417
61619287	chr5:61619287:A:G	7.59525e-06	-7.75999e-11	-0.258314
61619389	chr5:61619389:G:T	8.81628e-07	-0.828348	-1.58347
61619707	chr5:61619707:C:A	2.49326e-06	-1.37225	-5.69151e-10
61619791	chr5:61619791:G:A	4.05709e-06	-0.885371	-5.69151e-10
61619825	chr5:61619825:A:G	1.17521e-05	-1.35858	1.53677
61620205	chr5:61620205:A:G	1.14952e-06	-0.599982	-1.54651
61620312	chr5:61620312:C:T	4.19118e-06	-7.75999e-11	-0.852854
61620360	chr5:61620360:G:A	2.45142e-06	-1.38917	-5.69151e-10
61620862	chr5:61620862:T:C	2.03432e-06	-7.75999e-11	-1.57567
61621428	chr5:61621428:C:T	2.64703e-06	-7.75999e-11	-1.3124
61622316	chr5:61622316:A:T	7.6788e-07	-1.18584	-1.36412
61622358	chr5:61622358:TA:T	2.43532e-06	-1.39576	-5.69151e-10
61622360	chr5:61622360:A:C	2.43539e-06	-1.39573	-5.69151e-10
61622623	chr5:61622623:G:A	3.52612e-06	-7.75999e-11	-1.02564
61622631	chr5:61622631:C:T	3.78094e-06	-7.75999e-11	-0.955863
61622699	chr5:61622699:C:T	2.0374e-06	-7.75999e-11	-1.57416
61622830	chr5:61622830:C:T	1.00818e-05	0.47153	-0.446637
61622915	chr5:61622915:T:C	2.49604e-06	-1.37113	-5.69151e-10
61622936	chr5:61622936:A:G	5.61213e-07	-1.30829	-1.5552
61623029	chr5:61623029:C:T	3.42398e-06	-7.75999e-11	-1.05503
61623057	chr5:61623057:C:T	2.13983e-06	-7.75999e-11	-1.52511
61623502	chr5:61623502:T:G	2.47708e-06	-1.37876	-5.69151e-10
61623555	chr5:61623555:A:G	2.4574e-06	-1.38673	-5.69151e-10
61623680	chr5:61623680:A:T	2.33578e-06	-7.75999e-11	-1.43749
61623817	chr5:61623817:C:T	2.43422e-06	-7.75999e-11	-1.39621
61624493	chr5:61624493:C:T	2.02297e-06	-7.75999e-11	-1.58127
61624663	chr5:61624663:T:C	2.18886e-06	-0.114961	-1.3875
61624817	chr5:61624817:C:G	2.48254e-06	-1.37655	-5.69151e-10
61625005	chr5:61625005:C:G	5.63735e-07	-1.36757	-1.49144
61625566	chr5:61625566:G:A	3.48444e-06	-7.75999e-11	-1.03753
61625584	chr5:61625584:C:A	2.01951e-06	-7.75999e-11	-1.58298
61625673	chr5:61625673:G:T	2.01988e-06	-7.75999e-11	-1.5828
61625733	chr5:61625733:C:T	3.36496e-06	-7.75999e-11	-1.07242
61625806	chr5:61625806:G:A	2.02259e-06	-7.75999e-11	-1.58146
61625853	chr5:61625853:G:A	3.49139e-06	-0.177318	-0.858219
61626034	chr5:61626034:C:T	1.78514e-06	-0.835894	-0.870446
61626086	chr5:61626086:A:T	3.38269e-06	-7.75999e-11	-1.06717
61626327	chr5:61626327:G:A	2.68655e-06	-7.75999e-11	-1.29758
61626489	chr5:61626489:C:T	1.78175e-06	-0.84897	-0.85927
61627648	chr5:61627648:G:A	8.04757e-07	-1.08309	-1.41996
61627978	chr5:61627978:T:C	3.50121e-06	-7.75999e-11	-1.03273
61628025	chr5:61628025:G:A	4.53835e-06	-7.75999e-11	-0.773273
61628163	chr5:61628163:C:T	5.83641e-07	-1.37016	-1.45415
61629153	chr5:61629153:T:C	3.85663e-06	-7.75999e-11	-0.936044
61629201	chr5:61629201:G:A	1.76272e-06	-0.839169	-0.87981
61629368	chr5:61629368:T:C	6.39413e-07	-1.15159	-1.58145
61629705	chr5:61629705:G:A	5.69045e-07	-1.27544	-1.5742
61629716	chr5:61629716:G:A	2.4698e-06	-1.3817	-5.69151e-10
61629890	chr5:61629890:G:A	1.90456e-06	-0.41422	-1.22737
61629916	chr5:61629916:A:T	7.38174e-07	-1.14074	-1.44867
61629952	chr5:61629952:A:G	3.29191e-06	-7.75999e-11	-1.09437
61630111	chr5:61630111:G:A	8.00685e-07	-1.0176	-1.49052
61630403	chr5:61630403:G:C	2.44989e-06	-1.38979	-5.69151e-10
61630404	chr5:61630404:T:C	4.03584e-06	-7.75999e-11	-0.890621
61630472	chr5:61630472:G:A	1.46433e-06	-0.885323	-1.01912
61630480	chr5:61630480:C:G	1.411e-06	-0.892332	-1.0492
61630936	chr5:61630936:G:A	2.18962e-06	-7.75999e-11	-1.50211
61631366	chr5:61631366:A:G	2.44431e-06	-1.39207	-5.69151e-10
61631562	chr5:61631562:C:T	3.91615e-06	-7.75999e-11	-0.920728
61631782	chr5:61631782:G:A	2.02806e-06	-7.75999e-11	-1.57876
61632245	chr5:61632245:G:A	3.84492e-06	-7.75999e-11	-0.939084
61632502	chr5:61632502:A:G	2.3684e-06	-0.300196	-1.12343
61632726	chr5:61632726:C:T	2.44487e-06	-1.39185	-5.69151e-10
61632944	chr5:61632944:T:C	6.3699e-07	-1.32375	-1.41309
61632961	chr5:61632961:G:A	2.10423e-06	-7.75999e-11	-1.54189
61633120	chr5:61633120:C:G	7.76913e-07	-1.09964	-1.43862
61633146	chr5:61633146:T:C	2.0202e-06	-7.75999e-11	-1.58264
61634155	chr5:61634155:C:T	6.63628e-07	-1.31148	-1.38439
61634478	chr5:61634478:A:G	2.01261e-06	-1.23428	-0.352118
61634757	chr5:61634757:C:T	2.10167e-06	-0.29924	-1.24387
61634792	chr5:61634792:C:T	3.78724e-06	-7.75999e-11	-0.9542
61634923	chr5:61634923:G:A	2.43611e-06	-7.75999e-11	-1.39543
61634931	chr5:61634931:T:C	1.01073e-05	0.0274214	-5.69151e-10
61634952	chr5:61634952:A:G	3.07942e-06	-7.75999e-11	-1.1611
61635124	chr5:61635124:C:T	1.50956e-06	-0.758295	-1.11573
61635567	chr5:61635567:G:A	2.36273e-06	-7.75999e-11	-1.42602
61635657	chr5:61635657:C:T	4.13818e-06	-0.86558	-5.69151e-10
61635822	chr5:61635822:T:C	2.48684e-06	-1.37482	-5.69151e-10
61635868	chr5:61635868:G:GT	3.5947e-06	-7.75999e-11	-1.00638
61636846	chr5:61636846:C:T	1.69434e-06	-0.90931	-0.849231
61637085	chr5:61637085:A:G	4.21993e-06	-7.75999e-11	-0.846018
61637667	chr5:61637667:A:G	2.92555e-06	-1.21235	-5.69151e-10
61638358	chr5:61638358:G:A	2.23629e-06	-7.75999e-11	-1.48102
61638538	chr5:61638538:T:TATAGAAATCATG	2.46257e-06	-1.38463	-5.69151e-10
61638934	chr5:61638934:GT:G	3.70705e-06	-7.75999e-11	-0.975599
61639110	chr5:61639110:T:C	3.21921e-06	-1.1167	-5.69151e-10
61639557	chr5:61639557:C:T	2.21679e-06	-7.75999e-11	-1.48978
61639707	chr5:61639707:A:T	2.04174e-06	-7.75999e-11	-1.57204
61640080	chr5:61640080:C:G	2.06362e-06	-7.75999e-11	-1.56138
61640119	chr5:61640119:T:C	6.31353e-06	-7.75999e-11	-0.443142
61640268	chr5:61640268:T:C	9.46172e-07	-0.758666	-1.5825
61640326	chr5:61640326:C:T	4.36347e-06	-7.75999e-11	-0.812569
61640345	chr5:61640345:T:C	4.14318e-06	-7.75999e-11	-0.864374
61640364	chr5:61640364:C:T	1.26633e-06	-1.39361	-0.656102
61640403	chr5:61640403:G:C	8.55217e-07	-0.985798	-1.45644
61640422	chr5:61640422:A:G	2.05984e-06	-7.75999e-11	-1.56321
61640469	chr5:61640469:G:A	7.33493e-07	-1.25966	-1.33612
61640541	chr5:61640541:T:C	2.01835e-06	-7.75999e-11	-1.58356
61641067	chr5:61641067:T:C	5.29307e-07	-1.34136	-1.58066
61641108	chr5:61641108:T:G	7.64835e-07	-1.38017	-1.17376
61641164	chr5:61641164:G:C	2.06689e-06	-7.75999e-11	-1.55979
61641245	chr5:61641245:G:A	5.2563e-07	-1.36617	-1.56282
61641890	chr5:61641890:T:C	1.08755e-05	-7.75999e-11	0.100679
61642104	chr5:61642104:T:C	2.59902e-06	-0.627632	-0.703072
61642511	chr5:61642511:TCTC:T	1.72918e-06	-0.655613	-1.08258
61643192	chr5:61643192:G:A	1.30995e-06	-0.634521	-1.38133
61643507	chr5:61643507:T:A	1.29014e-06	-1.38062	-0.650468
61643580	chr5:61643580:T:C	5.23779e-07	-1.39549	-1.53703
61644150	chr5:61644150:G:A	1.62195e-06	-0.44696	-1.35525
61644286	chr5:61644286:A:G	2.45644e-06	-7.75999e-11	-1.38712
61644402	chr5:61644402:T:C	2.5561e-06	-7.75999e-11	-1.34735
61644621	chr5:61644621:T:C	3.05088e-06	-7.75999e-11	-1.17041
61644669	chr5:61644669:C:G	5.7211e-07	-1.39587	-1.44839
61644817	chr5:61644817:C:T	2.95508e-06	-1.20231	-5.69151e-10
61644891	chr5:61644891:G:A	1.74603e-06	-1.37852	-0.349974
61645180	chr5:61645180:C:G	1.11787e-06	-0.705418	-1.46899
61645215	chr5:61645215:G:A	2.50549e-06	-1.36735	-5.69151e-10
61645979	chr5:61645979:A:G	2.07634e-06	-7.75999e-11	-1.55523
61646081	chr5:61646081:A:C	9.28509e-06	-7.75999e-11	-0.0574271
61646103	chr5:61646103:A:G	5.30578e-07	-1.37694	-1.54268
61646365	chr5:61646365:A:T	1.64583e-06	-1.3525	-0.43509
61646521	chr5:61646521:A:G	6.02602e-06	-0.48975	-5.69151e-10
61646557	chr5:61646557:T:C	2.04924e-06	-7.75999e-11	-1.56837
61646652	chr5:61646652:C:T	2.028e-06	-7.75999e-11	-1.57879
61647665	chr5:61647665:A:G	2.46207e-06	-7.75999e-11	-1.38483
61648420	chr5:61648420:C:T	1.10828e-05	-7.75999e-11	0.119558
61648634	chr5:61648634:T:A	6.06214e-07	-1.39458	-1.39178
61648678	chr5:61648678:C:T	1.08913e-06	-1.29435	-0.906104
61648763	chr5:61648763:C:T	2.69279e-06	-1.36383	0.0685644
61648907	chr5:61648907:A:T	1.96619e-06	-0.175365	-1.43437
61649029	chr5:61649029:C:A	1.62341e-06	-0.340113	-1.4612
61649785	chr5:61649785:A:G	2.74971e-06	-1.3291	0.0547606
61650363	chr5:61650363:C:T	2.01857e-06	-7.75999e-11	-1.58345
61651120	chr5:61651120:C:T	3.4236e-06	-7.75999e-11	-1.05514
61651497	chr5:61651497:T:A	3.15841e-06	-7.75999e-11	-1.13577
61651656	chr5:61651656:A:G	2.42499e-06	-0.855512	-0.544497
61651975	chr5:61651975:G:T	2.04804e-06	-7.75999e-11	-1.56895
61652156	chr5:61652156:G:A	2.85069e-06	-7.75999e-11	-1.23828
61652185	chr5:61652185:C:T	2.54575e-06	-7.75999e-11	-1.35141
61653162	chr5:61653162:C:T	7.43868e-07	-1.3945	-1.18722
61653410	chr5:61653410:A:G	7.8737e-07	-1.35247	-1.17242
61653631	chr5:61653631:A:G	2.10165e-06	-7.75999e-11	-1.54312
61654112	chr5:61654112:A:T	1.16471e-06	-0.707129	-1.42624
61654141	chr5:61654141:G:A	6.16717e-07	-1.39533	-1.37385
61654602	chr5:61654602:A:G	1.54603e-06	-1.22211	-0.628036
61654770	chr5:61654770:T:C	4.83982e-06	-7.75999e-11	-0.70896
61655297	chr5:61655297:G:A	6.29576e-07	-1.39547	-1.35308
61655637	chr5:61655637:A:G	2.6753e-06	-1.30178	-5.69151e-10
61656094	chr5:61656094:C:T	2.34793e-06	-7.75999e-11	-1.4323
61656149	chr5:61656149:G:A	2.46883e-06	-1.38209	-5.69151e-10
61656210	chr5:61656210:TG:T	1.26337e-06	-1.37747	-0.674582
61656865	chr5:61656865:A:G	4.84805e-06	-7.75999e-11	-0.707261
61656891	chr5:61656891:G:A	2.57748e-06	-1.33902	-5.69151e-10
61657430	chr5:61657430:G:A	3.1969e-06	-1.12366	-5.69151e-10
61657500	chr5:61657500:G:C	1.46575e-06	-1.37137	-0.532098
61657550	chr5:61657550:A:G	6.51633e-05	1.89106	-5.69151e-10
61657781	chr5:61657781:A:T	2.23178e-06	-7.75999e-11	-1.48304
61658358	chr5:61658358:C:A	2.75831e-06	-7.75999e-11	-1.27122
61658455	chr5:61658455:T:C	1.42185e-06	-1.3834	-0.550482
61658862	chr5:61658862:A:AG	6.70188e-07	-1.1744	-1.51164
61658892	chr5:61658892:T:C	6.285e-07	-1.20293	-1.54733
61659661	chr5:61659661:T:G	2.77452e-06	-1.26536	-5.69151e-10
61660207	chr5:61660207:G:C	4.50598e-06	-7.75999e-11	-0.780433
61660272	chr5:61660272:G:A	6.91018e-06	-7.75999e-11	-0.352841
61660393	chr5:61660393:G:T	1.24383e-06	-1.31825	-0.749391
61660800	chr5:61660800:G:C	5.63393e-07	-1.39384	-1.46577
61661141	chr5:61661141:G:A	2.02897e-06	-7.75999e-11	-1.57831
61661308	chr5:61661308:T:C	7.56191e-07	-1.30591	-1.25938
61662315	chr5:61662315:C:T	9.84559e-06	-7.75999e-11	0.0011865
61662549	chr5:61662549:C:T	6.98286e-07	-1.06995	-1.57502
61662568	chr5:61662568:A:G	3.98717e-06	-7.75999e-11	-0.902756
61662871	chr5:61662871:C:A	4.35604e-05	-7.75999e-11	1.48831
61663005	chr5:61663005:T:C	3.8204e-05	-7.75999e-11	1.3571
61663308	chr5:61663308:T:C	2.28789e-06	-7.75999e-11	-1.45821
61663392	chr5:61663392:G:A	6.3366e-07	-1.31337	-1.42871
61663895	chr5:61663895:T:G	1.32727e-06	-0.969377	-1.03333
61664206	chr5:61664206:C:T	3.51274e-06	-7.75999e-11	-1.02944
61664218	chr5:61664218:G:A	2.17217e-05	-7.75999e-11	0.792475
61664236	chr5:61664236:G:A	7.80588e-07	-1.24628	-1.28727
61664717	chr5:61664717:T:G	6.00789e-07	-1.36125	-1.4341
61664818	chr5:61664818:G:A	2.40413e-06	-7.75999e-11	-1.40865
61664900	chr5:61664900:T:C	5.72426e-07	-1.37032	-1.47339
61664937	chr5:61664937:A:G	8.2702e-07	-1.24337	-1.2324
61665228	chr5:61665228:C:T	2.4386e-06	-1.39441	-5.69151e-10
61665619	chr5:61665619:C:T	2.10018e-06	-7.75999e-11	-1.54382
61666073	chr5:61666073:G:C	3.40434e-06	-7.75999e-11	-1.06078
61666151	chr5:61666151:G:A	6.99507e-07	-1.39202	-1.25119
61666652	chr5:61666652:T:G	3.81742e-06	-1.35766	0.411402
61666790	chr5:61666790:T:C	2.14943e-05	-7.75999e-11	0.781949
61666876	chr5:61666876:T:A	1.46715e-06	-1.15661	-0.745899
61666939	chr5:61666939:A:G	5.32678e-07	-1.39374	-1.52193
61667308	chr5:61667308:T:C	2.10744e-06	-7.75999e-11	-1.54036
61667849	chr5:61667849:G:A	4.89729e-06	-0.697155	-5.69151e-10
61667880	chr5:61667880:A:T	2.08378e-06	-7.75999e-11	-1.55165
61668021	chr5:61668021:A:T	7.86748e-07	-1.37359	-1.15209
61668459	chr5:61668459:T:C	3.09153e-05	-7.75999e-11	1.14541
61668508	chr5:61668508:A:G	5.41029e-07	-1.36792	-1.5322
61669112	chr5:61669112:A:G	8.69152e-07	-1.18725	-1.23882
61669149	chr5:61669149:G:A	2.02004e-06	-7.75999e-11	-1.58272
61670041	chr5:61670041:A:G	4.14061e-06	-1.36159	0.496593
61670072	chr5:61670072:C:T	5.16181e-07	-1.36963	-1.57751
61670275	chr5:61670275:A:G	3.37817e-05	-7.75999e-11	1.23408
61670330	chr5:61670330:C:G	3.26791e-05	-7.75999e-11	1.2009
61670345	chr5:61670345:G:C	4.17903e-05	-7.75999e-11	1.44683
61670350	chr5:61670350:A:G	2.03841e-06	-7.75999e-11	-1.57367
61671199	chr5:61671199:A:G	3.37617e-05	-7.75999e-11	1.23349
61671699	chr5:61671699:A:G	2.84383e-06	-7.75999e-11	-1.24069
61671861	chr5:61671861:G:T	2.7798e-06	-7.75999e-11	-1.26346
61671974	chr5:61671974:G:A	7.37667e-07	-1.39517	-1.19493
61672409	chr5:61672409:A:G	1.18528e-05	-7.75999e-11	0.186723
61672935	chr5:61672935:A:G	7.15969e-07	-1.37608	-1.24388
61673045	chr5:61673045:T:C	8.8472e-07	-1.20958	-1.19874
61673678	chr5:61673678:G:T	3.52736e-06	-7.75999e-11	-1.02529
61673820	chr5:61673820:T:C	2.31365e-06	-7.75999e-11	-1.44701
61674116	chr5:61674116:T:C	1.06148e-06	-1.32745	-0.89872
61674520	chr5:61674520:C:G	2.04183e-06	-7.75999e-11	-1.57199
61674581	chr5:61674581:C:T	2.06744e-06	-7.75999e-11	-1.55953
61674586	chr5:61674586:T:C	2.01953e-06	-7.75999e-11	-1.58297
61675224	chr5:61675224:A:G	8.07853e-06	-0.579094	0.382467
61675292	chr5:61675292:G:A	5.50468e-07	-1.32707	-1.55576
61675387	chr5:61675387:A:G	2.50011e-06	-7.75999e-11	-1.3695
61675905	chr5:61675905:G:A	1.04111e-06	-1.33344	-0.912108
61675995	chr5:61675995:A:G	6.62412e-07	-1.3879	-1.3098
61676253	chr5:61676253:T:G	3.26482e-06	-7.75999e-11	-1.10263
61676451	chr5:61676451:C:T	2.23811e-06	-7.75999e-11	-1.48021
61676456	chr5:61676456:C:T	7.91372e-07	-1.35217	-1.16765
61676562	chr5:61676562:C:T	2.41157e-06	-7.75999e-11	-1.40556
61676563	chr5:61676563:A:G	5.15475e-07	-1.3955	-1.553
61676587	chr5:61676587:T:A	3.34388e-06	-7.75999e-11	-1.07871
61676599	chr5:61676599:A:C	9.47359e-06	-7.75999e-11	-0.0373292
61676999	chr5:61676999:A:G	2.10876e-06	-7.75999e-11	-1.53974
61677288	chr5:61677288:C:A	1.2465e-05	0.237089	-5.69151e-10
61677470	chr5:61677470:T:G	9.81347e-07	-1.10743	-1.19723
61677750	chr5:61677750:G:C	6.63867e-07	-1.26723	-1.42828
61677997	chr5:61677997:T:A	9.83726e-05	-7.75999e-11	2.30293
61678062	chr5:61678062:C:T	6.64584e-07	-1.29653	-1.3979
61678236	chr5:61678236:T:C	6.03618e-07	-1.30409	-1.48656
61678530	chr5:61678530:G:T	1.05682e-06	-1.38524	-0.845339
61678825	chr5:61678825:G:A	1.32556e-05	0.298587	-5.69151e-10
61679081	chr5:61679081:G:A	4.12245e-06	-7.75999e-11	-0.86939
61679093	chr5:61679093:C:G	6.96311e-07	-1.26133	-1.38646
61679114	chr5:61679114:G:A	5.66599e-06	-7.75999e-11	-0.551356
61679182	chr5:61679182:C:T	3.46838e-06	-7.75999e-11	-1.04215
61679284	chr5:61679284:G:A	3.25706e-06	-7.75999e-11	-1.10501
61679657	chr5:61679657:C:T	6.32239e-07	-1.33913	-1.40519
61679822	chr5:61679822:T:C	1.02011e-05	-7.75999e-11	0.0366607
61680256	chr5:61680256:A:G	2.24933e-06	-1.23921	-0.235994
61680724	chr5:61680724:A:C	5.26087e-06	-7.75999e-11	-0.625541
61680783	chr5:61680783:A:G	6.02669e-07	-1.33356	-1.45867
61680849	chr5:61680849:C:T	5.73602e-05	-7.75999e-11	1.76351
61680850	chr5:61680850:C:T	8.32814e-07	-1.37923	-1.08955
61681032	chr5:61681032:C:A	2.60812e-05	-7.75999e-11	0.975376
```
