## Supplementary material for "Characterization of shared and ancestry-specific signals driving complex traits using multi-ancestry fine-mapping": susiex_nc2.cs80.cs

```
CS_ID	SNP	BP	REF_ALLELE	ALT_ALLELE	REF_FRQ	BETA	SE	-LOG10P	CS_PIP	OVRL_PIP
1	chr5:61512059:T:C	61512059	C,C	T,T	1,1	-inf,-inf	inf,inf	2.38468,5.20926	0.536527	0.536534
1	chr5:61469760:T:C	61469760	C,C	T,T	1,1	-inf,-inf	inf,inf	2.29154,5.0096	0.298932	0.298941
2	chr5:60892115:C:A	60892115	NA,A	NA,C	NA,1	NA,inf	NA,inf	NA,5.72707	0.229476	0.229665
2	chr5:61418924:C:T	61418924	T,NA	C,NA	1,NA	-inf,NA	inf,NA	3.8019,NA	0.110266	0.111021
2	chr5:60867071:C:T	60867071	NA,T	NA,C	NA,1	NA,inf	NA,inf	NA,5.12858	0.0841514	0.0843114
2	chr5:61261030:T:A	61261030	NA,A	NA,T	NA,1	NA,inf	NA,inf	NA,5.2952	0.0835464	0.0837257
2	chr5:60862811:T:C	60862811	NA,C	NA,T	NA,1	NA,inf	NA,inf	NA,4.76923	0.0389581	0.0390361
2	chr5:61434561:G:A	61434561	NA,A	NA,G	NA,1	NA,inf	NA,inf	NA,4.76291	0.0356939	0.0358373
2	chr5:61333306:G:T	61333306	T,NA	G,NA	1,NA	-inf,NA	inf,NA	3.21681,NA	0.0278127	0.0281564
2	chr5:61183500:G:A	61183500	NA,A	NA,G	NA,1	NA,inf	NA,inf	NA,4.47831	0.0224929	0.022553
2	chr5:61273592:T:C	61273592	NA,C	NA,T	NA,1	NA,inf	NA,inf	NA,4.40181	0.0175099	0.0175725
2	chr5:61274300:A:G	61274300	NA,G	NA,A	NA,1	NA,inf	NA,inf	NA,4.39853	0.0174056	0.0174679
2	chr5:61461661:C:T	61461661	NA,T	NA,C	NA,1	NA,inf	NA,inf	NA,4.22413	0.0124809	0.0125653
2	chr5:61210815:T:G	61210815	NA,G	NA,T	NA,1	NA,inf	NA,inf	NA,4.13552	0.0120572	0.0121067
2	chr5:60617346:T:C	60617346	NA,C	NA,T	NA,1	NA,inf	NA,inf	NA,3.89891	0.011106	0.0111776
2	chr5:61320698:T:C	61320698	C,C	T,T	1,1	-inf,inf	inf,inf	3.3042,0.196617	0.00938778	0.00951062
2	chr5:61427327:A:G	61427327	G,G	A,A	1,1	-inf,inf	inf,inf	3.04001,0.00206531	0.0061938	0.00625208
2	chr5:61406316:G:A	61406316	A,NA	G,NA	1,NA	-inf,NA	inf,NA	2.54483,NA	0.00594818	0.00607646
2	chr5:61366339:C:T	61366339	T,T	C,C	1,1	-inf,-inf	inf,inf	2.98813,0.0258098	0.00578038	0.00583399
2	chr5:61550175:G:A	61550175	NA,A	NA,G	NA,1	NA,inf	NA,inf	NA,2.36842	0.00337048	0.00372592
2	chr5:60738721:A:G	60738721	NA,G	NA,A	NA,1	NA,inf	NA,inf	NA,3.20914	0.00259835	0.00262301
2	chr5:61356928:A:G	61356928	G,G	A,A	1,1	-inf,inf	inf,inf	2.6771,0.645411	0.00236129	0.00243205
2	chr5:60502511:TTAAAG:T	60502511	T,NA	TTAAAG,NA	1,NA	inf,NA	inf,NA	2.19052,NA	0.00213507	0.00237325
2	chr5:61557018:A:G	61557018	G,G	A,A	1,1	-inf,inf	inf,inf	2.4062,0.0247609	0.00199286	0.00203489
2	chr5:61552358:C:T	61552358	T,T	C,C	1,1	-inf,-inf	inf,inf	2.23584,0.0143288	0.00191217	0.00194226
2	chr5:60502487:A:C	60502487	C,NA	A,NA	1,NA	inf,NA	inf,NA	2.10586,NA	0.00179182	0.00199449
2	chr5:61107419:T:C	61107419	NA,C	NA,T	NA,1	NA,-inf	NA,inf	NA,2.12298	0.00178214	0.00195993
2	chr5:61319030:C:G	61319030	G,G	C,C	1,1	-inf,inf	inf,inf	2.54702,0.0657489	0.00163849	0.00166996
2	chr5:61677997:T:A	61677997	NA,A	NA,T	NA,1	NA,inf	NA,inf	NA,2.35573	0.00163609	0.00199681
2	chr5:60659520:C:T	60659520	T,NA	C,NA	1,NA	inf,NA	inf,NA	2.00293,NA	0.00144272	0.00160967
2	chr5:60735327:T:C	60735327	C,NA	T,NA	1,NA	-inf,NA	inf,NA	1.76391,NA	0.0013517	0.00145704
2	chr5:61457653:C:G	61457653	G,G	C,C	1,1	-inf,inf	inf,inf	2.36708,0.0529377	0.00131862	0.0013391
2	chr5:61562595:C:T	61562595	NA,T	NA,C	NA,1	NA,inf	NA,inf	NA,1.93679	0.0012939	0.00144461
2	chr5:61575330:G:A	61575330	A,A	G,G	1,1	-inf,-inf	inf,inf	1.32452,2.71588	0.00126337	0.00206259
2	chr5:61575948:A:C	61575948	NA,C	NA,A	NA,1	NA,inf	NA,inf	NA,2.27131	0.00120863	0.00128036
2	chr5:60913335:C:T	60913335	T,NA	C,NA	1,NA	-inf,NA	inf,NA	2.53023,NA	0.00115488	0.00168346
2	chr5:60477755:T:C	60477755	C,NA	T,NA	1,NA	inf,NA	inf,NA	1.90814,NA	0.00110854	0.00124858
2	chr5:60912498:C:T	60912498	T,NA	C,NA	1,NA	inf,NA	inf,NA	1.77553,NA	0.0010082	0.00111662
2	chr5:61458232:A:G	61458232	G,NA	A,NA	1,NA	-inf,NA	inf,NA	2.58545,NA	0.00100494	0.00159845
2	chr5:60731951:G:A	60731951	A,NA	G,NA	1,NA	-inf,NA	inf,NA	1.90882,NA	0.000995362	0.00106896
2	chr5:61680849:C:T	61680849	NA,T	NA,C	NA,1	NA,inf	NA,inf	NA,2.08448	0.00095431	0.00116327
2	chr5:61015093:C:T	61015093	T,NA	C,NA	1,NA	inf,NA	inf,NA	1.65655,NA	0.00079639	0.0008834
2	chr5:60559594:T:G	60559594	G,NA	T,NA	1,NA	-inf,NA	inf,NA	2.28589,NA	0.000796047	0.00112199
2	chr5:60905498:T:C	60905498	NA,C	NA,T	NA,1	NA,inf	NA,inf	NA,2.39443	0.00079201	0.00082983
2	chr5:61657550:A:G	61657550	G,NA	A,NA	1,NA	-inf,NA	inf,NA	2.08959,NA	0.000761579	0.000984541
2	chr5:61670345:G:C	61670345	NA,C	NA,G	NA,1	NA,inf	NA,inf	NA,1.92345	0.000745832	0.00089735
2	chr5:60859157:T:A	60859157	A,A	T,T	1,1	-inf,-inf	inf,inf	1.62133,3.49486	0.000729937	0.00356769
2	chr5:61662871:C:A	61662871	NA,A	NA,C	NA,1	NA,inf	NA,inf	NA,1.94463	0.000710201	0.000853389
2	chr5:61455836:C:G	61455836	G,NA	C,NA	1,NA	-inf,NA	inf,NA	2.24975,NA	0.000708012	0.00101002
2	chr5:61501931:G:C	61501931	C,NA	G,NA	1,NA	-inf,NA	inf,NA	1.49361,NA	0.000668956	0.000695398
2	chr5:60813134:A:G	60813134	G,G	A,A	1,1	-inf,inf	inf,inf	1.63575,1.42565	0.000653003	0.000726219
2	chr5:61247268:G:A	61247268	A,A	G,G	1,1	-inf,inf	inf,inf	1.95672,1.16674	0.000646908	0.000721258
2	chr5:61670275:A:G	61670275	NA,G	NA,A	NA,1	NA,inf	NA,inf	NA,1.81437	0.000637761	0.000761084
2	chr5:60712993:C:T	60712993	T,T	C,C	1,1	-inf,inf	inf,inf	2.23065,0.187437	0.000635903	0.000662175
2	chr5:61671199:A:G	61671199	NA,G	NA,A	NA,1	NA,inf	NA,inf	NA,1.81407	0.000630849	0.000753797
2	chr5:61663005:T:C	61663005	NA,C	NA,T	NA,1	NA,inf	NA,inf	NA,1.87754	0.000626379	0.000751606
2	chr5:61172325:G:A	61172325	NA,A	NA,G	NA,1	NA,-inf	NA,inf	NA,1.60596	0.000624626	0.000691299
2	chr5:61544671:A:T	61544671	T,NA	A,NA	1,NA	-inf,NA	inf,NA	2.21833,NA	0.00061848	0.000904316
2	chr5:61670330:C:G	61670330	NA,G	NA,C	NA,1	NA,inf	NA,inf	NA,1.79729	0.00061668	0.000736034
2	chr5:60847655:A:AAG	60847655	AAG,AAG	A,A	1,1	inf,inf	inf,inf	0.820088,4.43945	0.000612186	0.00435926
2	chr5:61518694:T:C	61518694	C,NA	T,NA	1,NA	-inf,NA	inf,NA	1.44004,NA	0.000598001	0.000622589
2	chr5:60845640:A:T	60845640	T,T	A,A	1,1	inf,inf	inf,inf	0.613862,1.46551	0.000570533	0.000598354
2	chr5:60860708:C:T	60860708	T,NA	C,NA	1,NA	inf,NA	inf,NA	1.52787,NA	0.00055906	0.000628724
2	chr5:60677342:T:A	60677342	A,NA	T,NA	1,NA	-inf,NA	inf,NA	1.95818,NA	0.000552587	0.000724703
2	chr5:60785981:T:C	60785981	C,C	T,T	1,1	-inf,inf	inf,inf	1.33877,1.56633	0.000546139	0.000608375
2	chr5:60667753:A:G	60667753	G,NA	A,NA	1,NA	-inf,NA	inf,NA	1.6022,NA	0.000535497	0.000584112
2	chr5:61053176:A:G	61053176	G,G	A,A	1,1	-inf,inf	inf,inf	2.15683,0.34072	0.000519447	0.000545944
2	chr5:61668459:T:C	61668459	NA,C	NA,T	NA,1	NA,inf	NA,inf	NA,1.76868	0.000516885	0.000627698
2	chr5:60910298:A:G	60910298	G,NA	A,NA	1,NA	-inf,NA	inf,NA	1.42203,NA	0.00050492	0.000533246
2	chr5:60862278:A:G	60862278	G,G	A,A	1,1	-inf,-inf	inf,inf	2.04307,1.00417	0.000491305	0.00060981
2	chr5:60817850:A:G	60817850	G,G	A,A	1,1	-inf,inf	inf,inf	1.20918,1.80457	0.000489628	0.000590334
2	chr5:60994976:A:G	60994976	G,G	A,A	1,1	-inf,inf	inf,inf	1.7754,1.0159	0.000486029	0.000527032
2	chr5:61105395:A:T	61105395	T,T	A,A	1,1	inf,inf	inf,inf	1.51418,2.94669	0.000482946	0.00148967
2	chr5:60724693:C:T	60724693	T,T	C,C	1,1	-inf,inf	inf,inf	2.24969,0.230691	0.000465568	0.000499449
2	chr5:60764870:C:T	60764870	T,T	C,C	1,1	-inf,inf	inf,inf	1.91868,0.365206	0.000456202	0.000475758
2	chr5:61201186:T:G	61201186	NA,G	NA,T	NA,1	NA,-inf	NA,inf	NA,1.91718	0.000456042	0.000571664
2	chr5:61211165:C:T	61211165	NA,T	NA,C	NA,1	NA,-inf	NA,inf	NA,1.91542	0.000454999	0.00057092
2	chr5:61681032:C:A	61681032	NA,A	NA,C	NA,1	NA,inf	NA,inf	NA,1.68061	0.000453132	0.000549396
2	chr5:61104263:C:T	61104263	NA,T	NA,C	NA,1	NA,-inf	NA,inf	NA,1.89427	0.000436841	0.000547458
2	chr5:61517777:A:ATTT	61517777	NA,ATTT	NA,A	NA,1	NA,inf	NA,inf	NA,1.35709	0.000436144	0.000486246
2	chr5:60843056:C:G	60843056	G,G	C,C	1,1	inf,inf	inf,inf	0.569045,1.38531	0.000435018	0.000457392
2	chr5:61054529:G:A	61054529	A,NA	G,NA	1,NA	-inf,NA	inf,NA	1.34788,NA	0.000434489	0.000459897
2	chr5:60865067:A:G	60865067	G,G	A,A	1,1	inf,inf	inf,inf	0.603906,1.34641	0.000433286	0.000455151
2	chr5:61097219:G:T	61097219	NA,T	NA,G	NA,1	NA,-inf	NA,inf	NA,1.88971	0.000433067	0.000542776
2	chr5:61619825:A:G	61619825	G,G	A,A	1,1	-inf,inf	inf,inf	0.109166,1.96933	0.000428598	0.000469417
2	chr5:60862280:T:C	60862280	C,C	T,T	1,1	-inf,-inf	inf,inf	1.96934,0.991626	0.000428575	0.000529282
2	chr5:60482911:G:C	60482911	C,NA	G,NA	1,NA	inf,NA	inf,NA	1.28831,NA	0.000424963	0.000470347
2	chr5:61105076:T:G	61105076	NA,G	NA,T	NA,1	NA,-inf	NA,inf	NA,1.87513	0.000422572	0.000529268
2	chr5:61103488:A:G	61103488	NA,G	NA,A	NA,1	NA,-inf	NA,inf	NA,1.87453	0.000422229	0.000528804
2	chr5:61235424:A:G	61235424	NA,G	NA,A	NA,1	NA,-inf	NA,inf	NA,1.87737	0.000422189	0.00052945
2	chr5:61562643:T:C	61562643	C,C	T,T	1,1	-inf,-inf	inf,inf	1.71228,0.0434878	0.00041764	0.000430629
2	chr5:61473779:A:T	61473779	T,NA	A,NA	1,NA	-inf,NA	inf,NA	1.13244,NA	0.000416894	0.000453725
2	chr5:60852270:A:T	60852270	T,T	A,A	1,1	inf,inf	inf,inf	0.551479,1.37841	0.00041614	0.000437741
2	chr5:61219208:T:C	61219208	NA,C	NA,T	NA,1	NA,-inf	NA,inf	NA,1.86433	0.00041421	0.000518817
2	chr5:61666790:T:C	61666790	NA,C	NA,T	NA,1	NA,inf	NA,inf	NA,1.57965	0.000407518	0.000465862
2	chr5:60859289:C:A	60859289	A,A	C,C	1,1	inf,inf	inf,inf	0.546449,1.37271	0.000406732	0.000427949
2	chr5:61243694:C:G	61243694	NA,G	NA,C	NA,1	NA,-inf	NA,inf	NA,1.84734	0.000399716	0.000501042
2	chr5:61401345:G:A	61401345	A,NA	G,NA	1,NA	-inf,NA	inf,NA	1.92614,NA	0.000399489	0.000561303
2	chr5:60877792:A:T	60877792	T,T	A,A	1,1	inf,inf	inf,inf	0.591597,1.33649	0.000396599	0.000417648
2	chr5:60865068:G:A	60865068	A,A	G,G	1,1	inf,inf	inf,inf	0.518362,1.38502	0.000395335	0.000416219
2	chr5:60880409:C:T	60880409	T,T	C,C	1,1	-inf,-inf	inf,inf	2.0219,0.909182	0.000389459	0.000488097
2	chr5:60854764:A:G	60854764	G,G	A,A	1,1	inf,inf	inf,inf	0.560583,1.33905	0.000387648	0.000407957
2	chr5:61579868:T:A	61579868	A,NA	T,NA	1,NA	-inf,NA	inf,NA	1.28474,NA	0.000384672	0.00043366
2	chr5:61233937:C:T	61233937	NA,T	NA,C	NA,1	NA,-inf	NA,inf	NA,1.82354	0.000383752	0.000480621
2	chr5:60865992:C:T	60865992	T,T	C,C	1,1	-inf,-inf	inf,inf	2.03855,0.895401	0.000383504	0.000483303
2	chr5:61255893:A:G	61255893	NA,G	NA,A	NA,1	NA,-inf	NA,inf	NA,1.35543	0.000382792	0.000425362
2	chr5:61664218:G:A	61664218	NA,A	NA,G	NA,1	NA,inf	NA,inf	NA,1.58517	0.000380998	0.000458935
2	chr5:61239275:T:A	61239275	NA,A	NA,T	NA,1	NA,-inf	NA,inf	NA,1.81773	0.000379501	0.000475326
```
