## Supplementary material for "Characterization of shared and ancestry-specific signals driving complex traits using multi-ancestry fine-mapping": susiex_nc2.cs80.snp

```
BP	SNP	PIP(CS1)	LogBF(CS1,Pop1)	LogBF(CS1,Pop2)	PIP(CS2)	LogBF(CS2,Pop1)	LogBF(CS2,Pop2)
60429743	chr5:60429743:C:T	6.85454e-06	-7.75999e-11	-1.56752	3.45434e-05	-7.75999e-11	-1.58159
60429840	chr5:60429840:T:G	2.70987e-06	-1.1609	-1.33463	1.26991e-05	-1.35893	-1.22335
60429945	chr5:60429945:A:G	2.0304e-06	-1.20276	-1.58144	8.74652e-06	-1.37564	-1.57952
60429954	chr5:60429954:G:A	1.25563e-05	-7.75999e-11	-0.962209	4.8289e-05	-7.75999e-11	-1.24661
60430040	chr5:60430040:C:T	7.72604e-06	-7.75999e-11	-1.44783	3.4493e-05	-7.75999e-11	-1.58305
60430620	chr5:60430620:G:A	2.15192e-06	-1.23808	-1.48799	1.41255e-05	-1.03182	-1.44401
60430637	chr5:60430637:A:C	9.47573e-06	-1.2437	-5.69151e-10	5.03553e-05	-1.20471	-5.69151e-10
60431057	chr5:60431057:G:A	7.24537e-06	-7.75999e-11	-1.51207	4.11463e-05	-7.75999e-11	-1.40668
60431082	chr5:60431082:C:G	1.31472e-05	-0.916224	-5.69151e-10	6.23791e-05	-0.99058	-5.69151e-10
60431121	chr5:60431121:G:A	1.12557e-05	-7.75999e-11	-1.07156	4.47636e-05	-7.75999e-11	-1.32241
60431354	chr5:60431354:G:C	4.75263e-05	-7.75999e-11	0.368852	0.000178762	-7.75999e-11	0.0622455
60431557	chr5:60431557:C:T	2.029e-06	-1.29344	-1.49144	1.23091e-05	-1.1175	-1.49597
60431956	chr5:60431956:G:A	6.76302e-06	-7.75999e-11	-1.58096	3.58388e-05	-7.75999e-11	-1.54478
60432077	chr5:60432077:G:A	1.30548e-05	-7.75999e-11	-0.923276	8.58692e-05	-7.75999e-11	-0.670985
60432249	chr5:60432249:C:G	1.27827e-05	-7.75999e-11	-0.94434	8.35492e-05	-7.75999e-11	-0.698374
60432354	chr5:60432354:G:T	2.13719e-06	-1.29782	-1.43512	1.34822e-05	-1.13035	-1.39209
60432437	chr5:60432437:C:T	1.14534e-05	-7.75999e-11	-1.05415	4.52344e-05	-7.75999e-11	-1.31195
60432514	chr5:60432514:T:C	6.77991e-06	-7.75999e-11	-1.57847	3.5503e-05	-7.75999e-11	-1.55419
60432820	chr5:60432820:G:A	5.09585e-06	-0.640622	-1.22338	2.62848e-05	-0.719702	-1.13512
60432916	chr5:60432916:T:C	1.98992e-06	-1.24124	-1.56309	8.81316e-06	-1.3866	-1.56097
60433380	chr5:60433380:C:T	9.56309e-06	-7.75999e-11	-1.23452	4.99661e-05	-7.75999e-11	-1.21246
60433519	chr5:60433519:C:A	5.00613e-05	-7.75999e-11	0.420816	0.000188724	-7.75999e-11	0.116476
60433777	chr5:60433777:T:A	7.29294e-06	-1.21335	-0.292171	3.15819e-05	-1.0243	-0.646928
60435139	chr5:60435139:A:C	2.02551e-06	-1.2192	-1.56741	8.82474e-06	-1.38058	-1.56567
60435495	chr5:60435495:T:G	8.85742e-06	-1.31118	-5.69151e-10	4.76777e-05	-1.25934	-5.69151e-10
60435814	chr5:60435814:C:T	2.58063e-06	-1.33405	-1.21034	1.32674e-05	-1.23839	-1.30011
60435989	chr5:60435989:G:A	7.42535e-06	-1.22558	-0.26195	3.19091e-05	-1.0424	-0.618522
60436496	chr5:60436496:T:C	1.06562e-05	-0.658398	-0.467894	3.29292e-05	-1.02238	-0.607067
60437045	chr5:60437045:C:T	7.87116e-06	-1.23994	-0.189288	3.32943e-05	-1.06305	-0.555376
60437082	chr5:60437082:T:C	6.75982e-06	-7.75999e-11	-1.58144	3.58742e-05	-7.75999e-11	-1.54379
60437131	chr5:60437131:T:A	8.7937e-06	-7.75999e-11	-1.3184	4.79222e-05	-7.75999e-11	-1.25423
60437538	chr5:60437538:G:T	8.17019e-06	-0.539874	-0.852065	1.6464e-05	-0.95937	-1.36327
60438134	chr5:60438134:T:C	2.53591e-06	-1.37493	-1.18695	1.09755e-05	-1.29849	-1.42965
60438177	chr5:60438177:A:G	9.04732e-06	-7.75999e-11	-1.28996	4.95197e-05	-7.75999e-11	-1.22144
60438297	chr5:60438297:G:A	8.62043e-06	-7.75999e-11	-1.3383	5.79921e-05	-7.75999e-11	-1.0635
60438432	chr5:60438432:T:G	4.93879e-06	-1.38374	-0.511575	1.91143e-05	-1.33298	-0.840395
60438541	chr5:60438541:C:T	3.25949e-06	-1.26181	-1.04905	1.65117e-05	-1.13699	-1.18275
60438674	chr5:60438674:T:G	8.56032e-06	-7.75999e-11	-1.34529	3.68613e-05	-7.75999e-11	-1.51665
60438773	chr5:60438773:G:A	2.13501e-06	-1.26959	-1.46437	1.3051e-05	-1.09757	-1.45737
60438962	chr5:60438962:G:A	1.89887e-06	-1.38956	-1.46161	9.18548e-06	-1.37066	-1.53553
60439029	chr5:60439029:G:T	7.5796e-06	-7.75999e-11	-1.46697	4.3737e-05	-7.75999e-11	-1.34562
60439279	chr5:60439279:TG:T	2.01809e-06	-1.29688	-1.4934	9.83947e-06	-1.39571	-1.4417
60439509	chr5:60439509:A:G	9.12643e-06	-1.28126	-5.69151e-10	4.95268e-05	-1.2213	-5.69151e-10
60439972	chr5:60439972:C:T	2.06474e-06	-1.32189	-1.44554	1.20259e-05	-1.22692	-1.40983
60440038	chr5:60440038:T:C	2.29147e-06	-1.37152	-1.29172	1.28263e-05	-1.32474	-1.24758
60440143	chr5:60440143:C:T	9.04518e-06	-1.2902	-5.69151e-10	4.8939e-05	-1.23324	-5.69151e-10
60440212	chr5:60440212:T:C	1.3306e-05	-7.75999e-11	-0.90422	5.51427e-05	-7.75999e-11	-1.11389
60440258	chr5:60440258:A:G	1.98844e-06	-1.22346	-1.58162	8.67195e-06	-1.3815	-1.58222
60440350	chr5:60440350:A:G	2.80134e-06	-1.28318	-1.17915	1.50828e-05	-1.16906	-1.2412
60440408	chr5:60440408:G:A	7.60868e-06	-7.75999e-11	-1.46314	4.39528e-05	-7.75999e-11	-1.34069
60440514	chr5:60440514:C:T	2.94435e-06	-1.35524	-1.05731	1.47076e-05	-1.29879	-1.13666
60440541	chr5:60440541:T:C	8.83956e-06	-1.31319	-5.69151e-10	4.75637e-05	-1.26174	-5.69151e-10
60440644	chr5:60440644:T:C	1.61486e-05	-7.75999e-11	-0.710598	6.02195e-05	-7.75999e-11	-1.02581
60440760	chr5:60440760:T:C	9.14066e-06	-7.75999e-11	-1.2797	6.12997e-05	-7.75999e-11	-1.00803
60440876	chr5:60440876:G:T	8.90078e-06	-1.30629	-5.69151e-10	4.79825e-05	-1.25297	-5.69151e-10
60440946	chr5:60440946:A:T	2.88775e-06	-1.28676	-1.14519	1.54685e-05	-1.1742	-1.21081
60441239	chr5:60441239:A:G	3.37886e-05	-7.75999e-11	0.0276932	0.000127683	-7.75999e-11	-0.274259
60441640	chr5:60441640:G:A	2.32132e-06	-1.26732	-1.38297	1.24961e-05	-1.10935	-1.48904
60441931	chr5:60441931:C:G	1.78347e-05	0.751453	-1.36274	0.000118994	0.957254	-1.30199
60441953	chr5:60441953:A:T	6.00163e-06	-0.340383	-1.36002	2.83144e-05	-0.444879	-1.33556
60442364	chr5:60442364:T:C	2.90205e-06	-1.27743	-1.14959	1.51616e-05	-1.1597	-1.24534
60442503	chr5:60442503:C:T	3.76978e-05	-7.75999e-11	0.137169	0.000140977	-7.75999e-11	-0.175211
60442649	chr5:60442649:T:C	2.75348e-06	-1.29274	-1.18682	1.47286e-05	-1.18579	-1.24822
60442796	chr5:60442796:A:G	8.83292e-06	-1.31395	-5.69151e-10	4.75114e-05	-1.26284	-5.69151e-10
60443359	chr5:60443359:C:T	2.54265e-06	-1.28421	-1.27502	1.35059e-05	-1.16973	-1.35096
60443555	chr5:60443555:G:A	8.02248e-06	-7.75999e-11	-1.41018	4.71407e-05	-7.75999e-11	-1.27067
60443708	chr5:60443708:C:G	5.75579e-06	-0.308242	-1.43398	2.82266e-05	-0.411099	-1.37245
60444019	chr5:60444019:A:G	9.37899e-06	-7.75999e-11	-1.25396	3.84608e-05	-7.75999e-11	-1.47417
60444477	chr5:60444477:C:T	1.10535e-05	-7.75999e-11	-1.08968	4.62751e-05	-7.75999e-11	-1.28921
60445376	chr5:60445376:G:A	8.00419e-06	-7.75999e-11	-1.41247	4.1266e-05	-7.75999e-11	-1.40377
60445487	chr5:60445487:T:A	9.23782e-06	-7.75999e-11	-1.26913	4.34286e-05	-7.75999e-11	-1.35269
60446057	chr5:60446057:T:C	6.82068e-06	-7.75999e-11	-1.57247	3.47008e-05	-7.75999e-11	-1.57705
60447098	chr5:60447098:G:A	3.52584e-06	-0.725426	-1.50689	2.96785e-05	-0.346537	-1.38685
60447099	chr5:60447099:T:TG	7.48202e-06	-7.75999e-11	-1.47993	3.85064e-05	-7.75999e-11	-1.47299
60447743	chr5:60447743:C:A	2.88182e-06	-0.932926	-1.50108	9.60622e-06	-1.27977	-1.58163
60448017	chr5:60448017:TCTCA:T	7.79528e-06	-7.75999e-11	-1.43891	4.01404e-05	-7.75999e-11	-1.43143
60448192	chr5:60448192:T:A	6.1434e-06	-0.827143	-0.849911	4.42708e-05	-0.546509	-0.786975
60448301	chr5:60448301:C:G	9.59281e-06	-7.75999e-11	-1.23142	4.56524e-05	-7.75999e-11	-1.30275
60448645	chr5:60448645:T:C	8.66777e-06	-1.33282	-5.69151e-10	4.64794e-05	-1.2848	-5.69151e-10
60449658	chr5:60449658:TA:T	2.95643e-06	-0.971825	-1.43662	9.60736e-06	-1.29755	-1.56373
60449938	chr5:60449938:T:C	7.22773e-06	-7.75999e-11	-1.51451	4.09375e-05	-7.75999e-11	-1.41176
60450021	chr5:60450021:A:G	4.29112e-06	-0.576329	-1.45955	3.84489e-05	-0.156977	-1.3175
60450217	chr5:60450217:G:T	1.2718e-05	-7.75999e-11	-0.949412	5.99632e-05	-7.75999e-11	-1.03008
60450600	chr5:60450600:T:C	3.04961e-06	-1.38258	-0.994837	1.29919e-05	-1.37855	-1.18094
60450669	chr5:60450669:T:A	6.79975e-06	-7.75999e-11	-1.57555	3.47494e-05	-7.75999e-11	-1.57565
60451077	chr5:60451077:C:T	3.51275e-05	0.0665529	-5.69151e-10	0.000131411	-0.245479	-5.69151e-10
60451093	chr5:60451093:C:T	3.53032e-06	-1.04066	-1.19038	1.97955e-05	-0.944663	-1.19369
60451143	chr5:60451143:C:T	2.95216e-06	-1.37889	-1.031	1.24664e-05	-1.37416	-1.22661
60451545	chr5:60451545:C:T	7.50664e-06	-7.75999e-11	-1.47664	3.87269e-05	-7.75999e-11	-1.46728
60451594	chr5:60451594:G:T	1.43778e-05	-7.75999e-11	-0.826743	6.06626e-05	-7.75999e-11	-1.01848
60451670	chr5:60451670:A:G	1.08985e-05	-7.75999e-11	-1.1038	4.95565e-05	-7.75999e-11	-1.2207
60452311	chr5:60452311:T:C	3.04988e-06	-1.38787	-0.989459	1.2979e-05	-1.38471	-1.17577
60452574	chr5:60452574:T:G	6.79269e-06	-7.75999e-11	-1.57658	3.48364e-05	-7.75999e-11	-1.57315
60452926	chr5:60452926:G:C	9.99756e-06	-7.75999e-11	-1.19009	4.01241e-05	-7.75999e-11	-1.43183
60453057	chr5:60453057:G:T	4.0431e-06	-0.594375	-1.50105	3.52805e-05	-0.18021	-1.38027
60454100	chr5:60454100:G:A	3.15773e-06	-1.37012	-0.972453	1.34443e-05	-1.36496	-1.1603
60454155	chr5:60454155:C:T	3.71392e-06	-1.07768	-1.10266	2.08895e-05	-0.98377	-1.10079
60454273	chr5:60454273:A:G	1.33357e-05	-0.90199	-5.69151e-10	0.000123326	-0.308978	-5.69151e-10
60454341	chr5:60454341:C:T	1.65132e-05	-7.75999e-11	-0.688274	6.15454e-05	-7.75999e-11	-1.00403
60454343	chr5:60454343:C:T	7.21885e-06	-7.75999e-11	-1.51574	4.09022e-05	-7.75999e-11	-1.41263
60454659	chr5:60454659:G:A	9.96539e-06	-7.75999e-11	-1.19331	4.72386e-05	-7.75999e-11	-1.2686
60454867	chr5:60454867:C:T	6.82214e-06	-7.75999e-11	-1.57226	3.47977e-05	-7.75999e-11	-1.57426
60455078	chr5:60455078:T:A	9.88017e-06	-7.75999e-11	-1.2019	3.98329e-05	-7.75999e-11	-1.43912
60455378	chr5:60455378:C:A	1.03744e-05	-1.15309	-5.69151e-10	4.80737e-05	-1.25107	-5.69151e-10
60455454	chr5:60455454:T:C	9.9787e-06	-7.75999e-11	-1.19198	4.72947e-05	-7.75999e-11	-1.26741
60455559	chr5:60455559:A:G	2.21153e-06	-1.17552	-1.52322	1.16285e-05	-1.11033	-1.56002
60455813	chr5:60455813:T:G	2.11211e-06	-1.22387	-1.52088	1.10172e-05	-1.16616	-1.55819
60455835	chr5:60455835:C:T	1.52267e-05	-7.75999e-11	-0.769381	0.000167009	-7.75999e-11	-0.00576234
60455969	chr5:60455969:TC:T	1.02269e-05	-7.75999e-11	-1.16741	6.47154e-05	-7.75999e-11	-0.953811
60456008	chr5:60456008:A:C	7.29981e-06	-7.75999e-11	-1.50458	3.76216e-05	-7.75999e-11	-1.49623
60456367	chr5:60456367:C:T	1.29597e-05	-7.75999e-11	-0.930589	8.41728e-05	-7.75999e-11	-0.690938
60456699	chr5:60456699:C:T	2.71578e-06	-0.917264	-1.57609	1.23098e-05	-1.2631	-1.35031
60456775	chr5:60456775:C:T	1.93245e-06	-1.38208	-1.45156	1.16795e-05	-1.29216	-1.37381
60456813	chr5:60456813:C:T	6.58593e-06	-0.159876	-1.44762	1.5744e-05	-0.78722	-1.58013
60456871	chr5:60456871:A:T	9.10623e-06	-7.75999e-11	-1.28347	5.65703e-05	-7.75999e-11	-1.08833
60457002	chr5:60457002:C:T	7.3688e-06	-7.75999e-11	-1.49518	3.79947e-05	-7.75999e-11	-1.48636
60457128	chr5:60457128:T:C	7.29111e-06	-7.75999e-11	-1.50578	3.75738e-05	-7.75999e-11	-1.4975
60457148	chr5:60457148:C:T	2.11742e-06	-1.21105	-1.53118	1.11198e-05	-1.15121	-1.56387
60458110	chr5:60458110:T:C	2.08199e-06	-1.19104	-1.56807	1.11657e-05	-1.12813	-1.58283
60458155	chr5:60458155:C:T	1.02534e-05	-7.75999e-11	-1.16483	4.83822e-05	-7.75999e-11	-1.24468
60458241	chr5:60458241:G:A	9.61692e-06	-7.75999e-11	-1.22891	4.46561e-05	-7.75999e-11	-1.32482
60458310	chr5:60458310:C:T	1.10791e-05	-7.75999e-11	-1.08737	7.04958e-05	-7.75999e-11	-0.868256
60458424	chr5:60458424:A:AATGTGTG	4.78356e-06	-0.487429	-1.43982	4.42378e-05	-0.0496965	-1.28453
60458478	chr5:60458478:G:A	7.32072e-06	-7.75999e-11	-1.50172	3.77551e-05	-7.75999e-11	-1.49269
60458796	chr5:60458796:C:T	9.86189e-06	-7.75999e-11	-1.20375	3.97868e-05	-7.75999e-11	-1.44027
60459023	chr5:60459023:T:C	2.16179e-06	-1.19133	-1.53016	1.13722e-05	-1.1284	-1.56424
60459147	chr5:60459147:A:T	5.53163e-06	-0.442747	-1.3392	5.38026e-05	0.00414072	-1.14263
60459863	chr5:60459863:C:T	1.00642e-05	-7.75999e-11	-1.18345	4.75861e-05	-7.75999e-11	-1.26127
60460003	chr5:60460003:A:G	2.05198e-05	-7.75999e-11	-0.47104	7.26594e-05	-7.75999e-11	-0.838027
60460336	chr5:60460336:C:A	1.01549e-05	-7.75999e-11	-1.17448	7.29655e-05	-7.75999e-11	-0.833824
60460755	chr5:60460755:C:T	8.71178e-06	-1.32776	-5.69151e-10	4.67912e-05	-1.27811	-5.69151e-10
60460901	chr5:60460901:A:G	7.36104e-06	-7.75999e-11	-1.49623	4.32003e-05	-7.75999e-11	-1.35796
60460966	chr5:60460966:G:C	6.96036e-06	-7.75999e-11	-1.5522	3.52987e-05	-7.75999e-11	-1.55996
60461346	chr5:60461346:G:A	1.33118e-05	-7.75999e-11	-0.903778	6.10864e-05	-7.75999e-11	-1.01152
60461670	chr5:60461670:T:C	1.7086e-06	-1.38962	-1.56713	9.11164e-06	-1.37682	-1.53744
60461984	chr5:60461984:G:A	3.49757e-06	-0.943652	-1.29671	2.14755e-05	-0.719931	-1.33697
60462192	chr5:60462192:T:C	8.62648e-06	-1.33759	-5.69151e-10	4.61657e-05	-1.29157	-5.69151e-10
60463215	chr5:60463215:T:C	1.07047e-05	-7.75999e-11	-1.12174	6.75853e-05	-7.75999e-11	-0.910419
60463268	chr5:60463268:C:G	3.46009e-06	-0.991794	-1.25934	2.08829e-05	-0.776624	-1.30826
60463712	chr5:60463712:G:A	7.58457e-06	-7.75999e-11	-1.46632	3.59064e-05	-7.75999e-11	-1.54289
60463830	chr5:60463830:C:T	1.41275e-05	0.0884417	-0.932753	9.61267e-05	0.115776	-0.673919
60464497	chr5:60464497:A:G	3.13217e-06	-0.771696	-1.57901	1.17192e-05	-1.18462	-1.47795
60464714	chr5:60464714:A:G	2.01627e-06	-1.22407	-1.56712	1.07621e-05	-1.16617	-1.58161
60464755	chr5:60464755:A:G	7.18888e-06	-7.75999e-11	-1.5199	3.7031e-05	-7.75999e-11	-1.51205
60464871	chr5:60464871:G:A	1.42384e-05	-0.564611	-0.271875	4.02596e-05	-0.996706	-0.431754
60464954	chr5:60464954:T:C	3.5508e-05	-7.75999e-11	0.077326	0.000243538	-7.75999e-11	0.371462
60465065	chr5:60465065:C:T	4.23839e-06	-0.550706	-1.49754	3.73673e-05	-0.128185	-1.37483
60465595	chr5:60465595:G:A	1.02269e-05	-7.75999e-11	-1.16741	6.47154e-05	-7.75999e-11	-0.953811
60465869	chr5:60465869:C:T	1.09784e-05	-7.75999e-11	-1.0965	5.61232e-05	-7.75999e-11	-1.09626
60466050	chr5:60466050:G:A	8.84987e-06	-1.31203	-5.69151e-10	4.77413e-05	-1.25801	-5.69151e-10
60466315	chr5:60466315:A:G	8.89398e-06	-1.30706	-5.69151e-10	4.80429e-05	-1.25172	-5.69151e-10
60466811	chr5:60466811:G:C	8.44288e-06	-1.35911	-5.69151e-10	4.23326e-05	-1.37825	-5.69151e-10
60467002	chr5:60467002:T:C	2.79433e-06	-1.11772	-1.34712	1.33712e-05	-1.15555	-1.37515
60467051	chr5:60467051:T:G	7.26156e-06	-7.75999e-11	-1.50984	3.74256e-05	-7.75999e-11	-1.50145
60467226	chr5:60467226:G:A	7.21166e-06	-7.75999e-11	-1.51673	3.45033e-05	-7.75999e-11	-1.58275
60467572	chr5:60467572:G:A	1.87035e-06	-1.39398	-1.47233	1.09998e-05	-1.33175	-1.39419
60468280	chr5:60468280:AGGTGAGT:A	8.54616e-06	-1.34695	-5.69151e-10	4.55861e-05	-1.30421	-5.69151e-10
60468563	chr5:60468563:T:C	3.59241e-06	-0.966527	-1.24708	2.1868e-05	-0.744914	-1.29387
60468632	chr5:60468632:G:A	8.69979e-06	-1.32913	-5.69151e-10	4.67051e-05	-1.27996	-5.69151e-10
60469149	chr5:60469149:G:A	3.47442e-06	-0.950899	-1.2961	2.15103e-05	-0.725123	-1.33016
60469421	chr5:60469421:A:G	8.61445e-06	-0.17848	-1.16051	5.52387e-05	-0.157764	-0.954383
60470483	chr5:60470483:C:T	1.29743e-05	-0.929464	-5.69151e-10	6.08999e-05	-1.01458	-5.69151e-10
60470613	chr5:60470613:T:C	1.02158e-05	-7.75999e-11	-1.16849	6.46283e-05	-7.75999e-11	-0.955157
60471097	chr5:60471097:G:A	8.61952e-06	-1.3384	-5.69151e-10	4.614e-05	-1.29213	-5.69151e-10
60472287	chr5:60472287:C:A	4.32386e-06	-0.553157	-1.47513	3.86935e-05	-0.131045	-1.33709
60472471	chr5:60472471:C:G	8.4807e-06	-1.35464	-5.69151e-10	4.51036e-05	-1.31485	-5.69151e-10
60472499	chr5:60472499:G:A	1.18116e-05	-7.75999e-11	-1.02335	7.59818e-05	-7.75999e-11	-0.793315
60472954	chr5:60472954:C:T	1.82199e-05	-0.589919	-5.69151e-10	9.08732e-05	-0.614345	-5.69151e-10
60473012	chr5:60473012:C:T	2.74244e-06	-1.06662	-1.41697	1.31894e-05	-1.10988	-1.43451
60473193	chr5:60473193:AAAAG:A	6.7751e-06	-7.75999e-11	-1.57918	3.59441e-05	-7.75999e-11	-1.54184
60473232	chr5:60473232:GAAGGAAGGAAGGA:G	1.22941e-05	-7.75999e-11	-0.983312	9.23805e-05	-7.75999e-11	-0.597894
60473669	chr5:60473669:C:T	1.48246e-05	-7.75999e-11	-0.796144	6.91384e-05	-7.75999e-11	-0.887699
60473844	chr5:60473844:A:T	1.87283e-05	-7.75999e-11	-0.562396	6.74563e-05	-7.75999e-11	-0.91233
60473895	chr5:60473895:AG:A	2.38574e-05	-7.75999e-11	-0.320338	0.000176464	-7.75999e-11	0.0493093
60473999	chr5:60473999:T:C	7.85016e-06	-7.75999e-11	-1.4319	5.87432e-05	-7.75999e-11	-1.05063
60474262	chr5:60474262:C:T	2.52069e-06	-0.98942	-1.57848	1.16808e-05	-1.29994	-1.36592
60474369	chr5:60474369:G:A	8.54166e-06	-1.34748	-5.69151e-10	4.55726e-05	-1.3045	-5.69151e-10
60474848	chr5:60474848:G:A	8.66267e-06	-1.33341	-5.69151e-10	4.64392e-05	-1.28567	-5.69151e-10
60475500	chr5:60475500:C:T	1.35759e-05	-7.75999e-11	-0.884132	6.36441e-05	-7.75999e-11	-0.970504
60475516	chr5:60475516:T:C	4.16047e-06	-1.38531	-0.681491	2.73592e-05	-1.36011	-0.454648
60475896	chr5:60475896:A:G	6.67819e-06	-0.344642	-1.24894	4.19795e-05	-0.323069	-1.06356
60475971	chr5:60475971:CT:C	2.09376e-06	-1.19475	-1.55872	1.11729e-05	-1.13236	-1.57796
60476054	chr5:60476054:A:G	1.0907e-05	-7.75999e-11	-1.10303	5.57104e-05	-7.75999e-11	-1.10364
60476169	chr5:60476169:T:C	7.1598e-06	-7.75999e-11	-1.52395	4.02179e-05	-7.75999e-11	-1.4295
60476667	chr5:60476667:G:A	9.61008e-06	-1.22962	-5.69151e-10	4.6317e-05	-1.2883	-5.69151e-10
60476858	chr5:60476858:G:A	6.76196e-06	-7.75999e-11	-1.58112	3.50645e-05	-7.75999e-11	-1.56662
60477054	chr5:60477054:C:T	7.13796e-06	-7.75999e-11	-1.527	3.47547e-05	-7.75999e-11	-1.57549
60477521	chr5:60477521:C:T	1.21249e-05	-7.75999e-11	-0.997171	4.94307e-05	-7.75999e-11	-1.22324
60477755	chr5:60477755:T:C	0.000140197	1.45062	-5.69151e-10	0.00110854	1.88699	-5.69151e-10
60477784	chr5:60477784:G:A	2.09144e-06	-1.1955	-1.55908	1.11619e-05	-1.13315	-1.57815
60477841	chr5:60477841:T:C	4.26377e-06	-1.37448	-0.667798	2.82979e-05	-1.3415	-0.43952
60478019	chr5:60478019:T:C	2.19113e-05	-7.75999e-11	-0.405431	7.65537e-05	-7.75999e-11	-0.785818
60478815	chr5:60478815:G:A	8.41956e-06	-1.36187	-5.69151e-10	4.22523e-05	-1.38015	-5.69151e-10
60478848	chr5:60478848:A:G	3.23942e-06	-0.73433	-1.58271	1.23145e-05	-1.15916	-1.45388
60479055	chr5:60479055:C:T	2.19229e-06	-1.15137	-1.55611	1.1758e-05	-1.08261	-1.57667
60479219	chr5:60479219:C:G	1.12371e-05	-7.75999e-11	-1.07321	8.20915e-05	-7.75999e-11	-0.715975
60479309	chr5:60479309:G:A	1.88189e-06	-1.39549	-1.46467	1.06054e-05	-1.36073	-1.40172
60479908	chr5:60479908:T:G	4.60757e-06	-1.35725	-0.607479	3.1059e-05	-1.31574	-0.372181
60480062	chr5:60480062:T:C	1.78233e-05	-7.75999e-11	-0.611928	5.92061e-05	-7.75999e-11	-1.04278
60480137	chr5:60480137:C:T	2.72634e-06	-0.913676	-1.5758	1.23232e-05	-1.26147	-1.35085
60480186	chr5:60480186:T:C	2.0702e-06	-1.22459	-1.54019	1.08893e-05	-1.16654	-1.56949
60480252	chr5:60480252:T:A	2.71131e-06	-0.914531	-1.58047	1.1955e-05	-1.26188	-1.38078
60480567	chr5:60480567:GA:G	3.17608e-06	-1.00658	-1.33021	1.94144e-05	-0.794081	-1.36371
60481304	chr5:60481304:G:C	7.32467e-06	-7.75999e-11	-1.50118	3.77573e-05	-7.75999e-11	-1.49263
60481465	chr5:60481465:T:C	8.19532e-06	-1.38887	-5.69151e-10	4.32252e-05	-1.35739	-5.69151e-10
60481975	chr5:60481975:G:A	7.21799e-06	-7.75999e-11	-1.51585	4.07995e-05	-7.75999e-11	-1.41514
60482029	chr5:60482029:G:T	1.46461e-05	-7.75999e-11	-0.808258	6.53434e-05	-7.75999e-11	-0.944154
60482109	chr5:60482109:A:G	1.85459e-06	-1.38965	-1.48512	1.09921e-05	-1.31406	-1.41258
60482555	chr5:60482555:C:T	6.11625e-06	-0.360537	-1.32094	3.75267e-05	-0.343112	-1.15564
60482570	chr5:60482570:A:G	6.78805e-06	-0.350672	-1.2266	4.27636e-05	-0.333101	-1.03502
60482911	chr5:60482911:G:C	4.54036e-05	0.323159	-5.69151e-10	0.000424963	0.928192	-5.69151e-10
60482960	chr5:60482960:C:T	9.74511e-06	-1.21567	-5.69151e-10	4.64066e-05	-1.28637	-5.69151e-10
60483173	chr5:60483173:G:T	7.07265e-06	-7.75999e-11	-1.5362	3.9473e-05	-7.75999e-11	-1.44819
60483178	chr5:60483178:G:A	2.6843e-06	-0.921387	-1.58363	1.14344e-05	-1.26364	-1.42354
60483246	chr5:60483246:A:T	3.29559e-06	-0.84083	-1.45902	2.10257e-05	-0.595639	-1.48242
60483311	chr5:60483311:G:A	1.03261e-05	-7.75999e-11	-1.15775	4.01605e-05	-7.75999e-11	-1.43093
60484738	chr5:60484738:T:G	2.8245e-06	-1.37959	-1.07451	1.77369e-05	-1.34935	-0.898814
60484812	chr5:60484812:CATA:C	2.68613e-06	-0.921466	-1.58287	1.16588e-05	-1.26377	-1.40398
60484817	chr5:60484817:T:C	1.17105e-05	-7.75999e-11	-1.03195	5.13033e-05	-7.75999e-11	-1.18605
60484984	chr5:60484984:G:C	8.87839e-06	-7.75999e-11	-1.30881	4.77732e-05	-7.75999e-11	-1.25734
60485262	chr5:60485262:C:T	1.39121e-05	-7.75999e-11	-0.859675	6.22493e-05	-7.75999e-11	-0.992663
60486715	chr5:60486715:T:C	9.53486e-06	-1.23748	-5.69151e-10	4.55072e-05	-1.30594	-5.69151e-10
60487490	chr5:60487490:C:T	3.279e-06	-0.731099	-1.57379	1.18172e-05	-1.15598	-1.49827
60487597	chr5:60487597:T:C	6.74614e-06	-7.75999e-11	-1.58346	3.7338e-05	-7.75999e-11	-1.5038
60487714	chr5:60487714:A:G	2.74787e-06	-0.899981	-1.58162	1.1296e-05	-1.23944	-1.45993
60488477	chr5:60488477:T:G	1.18386e-05	-1.02107	-5.69151e-10	5.66409e-05	-1.08708	-5.69151e-10
60489092	chr5:60489092:CTAAAA:C	7.50994e-06	-7.75999e-11	-1.4762	3.88701e-05	-7.75999e-11	-1.46358
60489101	chr5:60489101:G:A	1.67995e-05	-7.75999e-11	-0.671081	6.11988e-05	-7.75999e-11	-1.00968
60489269	chr5:60489269:G:A	4.53033e-06	-1.37556	-0.606073	2.01213e-05	-1.37965	-0.742378
60489657	chr5:60489657:A:G	1.20909e-05	-7.75999e-11	-0.999982	8.92845e-05	-7.75999e-11	-0.631981
60490434	chr5:60490434:G:A	6.26884e-05	-7.75999e-11	0.645744	0.000220821	-7.75999e-11	0.273543
60490531	chr5:60490531:C:T	1.32485e-05	-7.75999e-11	-0.908547	6.21834e-05	-7.75999e-11	-0.993721
60491723	chr5:60491723:TC:T	8.23796e-06	-1.38368	-5.69151e-10	4.20932e-05	-1.38392	-5.69151e-10
60492092	chr5:60492092:G:A	1.17963e-05	-7.75999e-11	-1.02465	4.27986e-05	-7.75999e-11	-1.3673
60492352	chr5:60492352:C:T	1.21387e-05	-7.75999e-11	-0.996033	8.96541e-05	-7.75999e-11	-0.627851
60493373	chr5:60493373:T:C	8.30586e-06	-1.37547	-5.69151e-10	4.37697e-05	-1.34487	-5.69151e-10
60494005	chr5:60494005:C:T	1.26136e-05	-0.957653	-5.69151e-10	7.98091e-05	-0.744173	-5.69151e-10
60494629	chr5:60494629:A:T	1.79501e-06	-1.32973	-1.57769	8.8953e-06	-1.3954	-1.54289
60495158	chr5:60495158:C:A	3.02593e-06	-1.22088	-1.16433	1.63592e-05	-1.35286	-0.976155
60495521	chr5:60495521:T:C	3.21537e-06	-1.00794	-1.31655	9.37947e-06	-1.3119	-1.57339
60496505	chr5:60496505:A:G	4.76056e-05	-7.75999e-11	0.370519	0.000173613	-7.75999e-11	0.0330216
60496753	chr5:60496753:T:C	8.59143e-06	-7.75999e-11	-1.34167	0.000123571	-7.75999e-11	-0.306991
60496898	chr5:60496898:T:A	8.86049e-06	-1.31083	-5.69151e-10	4.29675e-05	-1.36337	-5.69151e-10
60497708	chr5:60497708:C:T	5.38205e-06	-0.779874	-1.02949	1.25722e-05	-1.05742	-1.5349
60498403	chr5:60498403:G:T	6.75309e-06	-1.07223	-0.510205	3.61485e-05	-1.1817	-0.354472
60498997	chr5:60498997:T:C	2.22526e-06	-1.10901	-1.58355	1.21413e-05	-1.2686	-1.3586
60499171	chr5:60499171:C:T	8.26659e-06	-1.38021	-5.69151e-10	4.15906e-05	-1.39594	-5.69151e-10
60499176	chr5:60499176:A:G	1.4159e-05	-7.75999e-11	-0.842079	7.39657e-05	-7.75999e-11	-0.820208
60499398	chr5:60499398:T:C	7.31106e-06	-7.75999e-11	-1.50304	3.48263e-05	-7.75999e-11	-1.57344
60499877	chr5:60499877:T:A	3.25925e-06	-1.26705	-1.04389	1.91288e-05	-1.15422	-1.01839
60500200	chr5:60500200:A:G	6.76638e-06	-7.75999e-11	-1.58047	3.52234e-05	-7.75999e-11	-1.5621
60500443	chr5:60500443:T:C	1.37527e-05	-7.75999e-11	-0.871198	7.56046e-05	-7.75999e-11	-0.798292
60500721	chr5:60500721:T:C	9.33796e-06	-1.25834	-5.69151e-10	4.35113e-05	-1.35079	-5.69151e-10
60500781	chr5:60500781:G:T	3.29474e-06	-0.8479	-1.4522	1.37433e-05	-0.927304	-1.57595
60500907	chr5:60500907:G:A	6.8592e-06	-1.11902	-0.447824	3.75941e-05	-1.22199	-0.274976
60500908	chr5:60500908:A:G	6.69546e-06	-1.11367	-0.47733	3.65623e-05	-1.21777	-0.307021
60501112	chr5:60501112:T:C	8.35107e-06	-7.75999e-11	-1.37004	5.77328e-05	-7.75999e-11	-1.06798
60501393	chr5:60501393:T:C	5.98824e-06	-0.72385	-0.978784	1.24911e-05	-1.15356	-1.44524
60501875	chr5:60501875:C:T	1.91489e-05	0.217097	-0.757283	1.94432e-05	-0.70067	-1.45564
60502253	chr5:60502253:A:G	6.98898e-06	-0.94963	-0.598466	3.24355e-05	-1.1572	-0.487361
60502487	chr5:60502487:A:C	0.000203037	1.82096	-5.69151e-10	0.00179182	2.36718	-5.69151e-10
60502511	chr5:60502511:TTAAAG:T	0.000238688	1.98273	-5.69151e-10	0.00213507	2.54244	-5.69151e-10
60502517	chr5:60502517:T:C	3.15619e-06	-0.922052	-1.42101	1.2653e-05	-1.00484	-1.58107
60502862	chr5:60502862:G:A	3.01719e-06	-0.9216	-1.4665	1.28936e-05	-0.995404	-1.57168
60503158	chr5:60503158:A:G	1.94204e-06	-1.3435	-1.48519	9.84581e-06	-1.39241	-1.44436
60503406	chr5:60503406:A:G	1.448e-05	-7.75999e-11	-0.819665	5.02758e-05	-7.75999e-11	-1.20629
60503682	chr5:60503682:T:C	2.0619e-06	-1.32116	-1.44764	1.0393e-05	-1.38549	-1.3972
60505339	chr5:60505339:T:C	7.80117e-06	-7.75999e-11	-1.43816	8.51574e-05	-7.75999e-11	-0.679308
60505527	chr5:60505527:G:A	1.59958e-05	-7.75999e-11	-0.720106	8.89545e-05	-7.75999e-11	-0.635685
60505816	chr5:60505816:T:C	6.75291e-06	-7.75999e-11	-1.58246	3.6424e-05	-7.75999e-11	-1.52858
60506058	chr5:60506058:T:C	2.9966e-06	-0.995641	-1.39931	1.18676e-05	-1.06767	-1.58233
60506448	chr5:60506448:G:T	2.03725e-06	-1.33543	-1.44541	1.08222e-05	-1.27206	-1.47016
60506518	chr5:60506518:A:G	2.65961e-05	-0.211668	-5.69151e-10	0.000104158	-0.477903	-5.69151e-10
60506526	chr5:60506526:G:A	1.72858e-05	-7.75999e-11	-0.642545	5.78047e-05	-7.75999e-11	-1.06674
60506541	chr5:60506541:T:C	8.85833e-06	-1.31107	-5.69151e-10	4.22163e-05	-1.381	-5.69151e-10
60506868	chr5:60506868:TC:T	9.61887e-06	-1.13297	-0.0957319	5.25871e-05	-1.23273	0.0713885
60506956	chr5:60506956:T:C	2.50786e-05	0.222994	-0.493411	2.83254e-05	-0.69026	-1.08979
60507148	chr5:60507148:C:T	7.61606e-05	-7.75999e-11	0.840412	0.000186678	-7.75999e-11	0.105575
60507662	chr5:60507662:C:A	8.29178e-06	-1.37717	-5.69151e-10	4.15919e-05	-1.3959	-5.69151e-10
60507980	chr5:60507980:G:T	2.80683e-06	-1.21106	-1.24932	9.9241e-06	-1.25889	-1.56995
60508361	chr5:60508361:T:A	2.45014e-06	-1.05419	-1.5421	9.27259e-06	-1.3316	-1.56514
60508374	chr5:60508374:C:T	6.87543e-06	-7.75999e-11	-1.56448	3.85324e-05	-7.75999e-11	-1.47231
60509140	chr5:60509140:A:G	5.41693e-06	-0.9495	-0.853403	1.85349e-05	-1.0246	-1.17955
60509640	chr5:60509640:C:T	1.12936e-05	0.127292	-1.19549	1.80544e-05	-0.693527	-1.53689
60509644	chr5:60509644:C:T	7.02051e-06	-7.75999e-11	-1.5436	3.527e-05	-7.75999e-11	-1.56078
60509651	chr5:60509651:G:A	1.08308e-05	-7.75999e-11	-1.11004	8.3228e-05	-7.75999e-11	-0.702226
60509903	chr5:60509903:C:T	2.53569e-05	-0.542284	0.282903	6.23295e-05	-1.00482	0.0134486
60510363	chr5:60510363:T:A	8.84306e-06	-1.3128	-5.69151e-10	4.40646e-05	-1.33815	-5.69151e-10
60510585	chr5:60510585:T:C	1.6715e-06	-1.39544	-1.58328	8.84997e-06	-1.39073	-1.55266
60510947	chr5:60510947:C:T	1.40026e-05	-7.75999e-11	-0.85319	0.000107281	-7.75999e-11	-0.448357
60510961	chr5:60510961:T:C	1.74236e-06	-1.39404	-1.54316	9.9261e-06	-1.37677	-1.45187
60511149	chr5:60511149:C:T	1.16393e-05	-7.75999e-11	-1.03804	0.0001007	-7.75999e-11	-0.511662
60511354	chr5:60511354:A:T	1.44356e-05	-0.0951228	-0.72761	2.22458e-05	-0.991377	-1.03028
60512153	chr5:60512153:T:C	5.50291e-06	-0.800742	-0.986412	2.57441e-05	-0.887544	-0.988061
60512428	chr5:60512428:A:G	1.67228e-06	-1.39489	-1.58336	9.08493e-06	-1.37961	-1.53758
60512977	chr5:60512977:C:T	2.11224e-05	-0.884643	0.442544	9.72104e-05	-1.12348	0.576547
60513007	chr5:60513007:A:T	3.34236e-06	-1.17274	-1.11301	1.82087e-05	-1.3722	-0.849712
60513579	chr5:60513579:A:G	4.87416e-06	-1.17974	-0.728743	2.87996e-05	-1.37414	-0.389306
60513727	chr5:60513727:T:C	8.82149e-06	-1.31524	-5.69151e-10	4.18426e-05	-1.3899	-5.69151e-10
60513831	chr5:60513831:T:G	5.62486e-06	-0.789376	-0.97586	2.61388e-05	-0.880459	-0.97993
60515497	chr5:60515497:C:T	1.56272e-05	-0.743418	-5.69151e-10	5.8628e-05	-1.0526	-5.69151e-10
60515525	chr5:60515525:A:G	1.73212e-06	-1.38994	-1.55315	9.8599e-06	-1.36617	-1.46916
60515688	chr5:60515688:C:T	3.89853e-05	0.170753	-5.69151e-10	0.000126538	-0.283267	-5.69151e-10
60516091	chr5:60516091:A:G	2.04215e-05	-7.75999e-11	-0.475841	8.19541e-05	-7.75999e-11	-0.717651
60516165	chr5:60516165:A:C	6.90275e-06	-7.75999e-11	-1.56051	3.51668e-05	-7.75999e-11	-1.56371
60516246	chr5:60516246:T:A	1.40109e-05	-7.75999e-11	-0.852596	5.45793e-05	-7.75999e-11	-1.12415
60516774	chr5:60516774:A:AT	2.04142e-06	-1.19565	-1.58314	1.03998e-05	-1.21467	-1.56735
60516848	chr5:60516848:C:T	2.21492e-05	-7.75999e-11	-0.394629	8.44105e-05	-7.75999e-11	-0.688118
60517026	chr5:60517026:C:A	8.52848e-06	-1.34902	-5.69151e-10	4.15938e-05	-1.39586	-5.69151e-10
60517130	chr5:60517130:C:T	1.00972e-05	-0.274724	-0.905451	4.39859e-05	-0.41916	-0.920781
60517177	chr5:60517177:C:T	8.6315e-06	-1.33701	-5.69151e-10	4.16453e-05	-1.39462	-5.69151e-10
60517659	chr5:60517659:CTT:C	3.44592e-06	-1.24152	-1.01372	1.91989e-05	-1.35913	-0.809825
60518123	chr5:60518123:T:A	1.58236e-05	-0.730929	-5.69151e-10	5.92565e-05	-1.04193	-5.69151e-10
60518150	chr5:60518150:T:G	4.3301e-06	-1.2181	-0.80874	1.79458e-05	-1.37027	-0.866184
60518487	chr5:60518487:G:A	4.00435e-06	-1.26726	-0.837786	1.71906e-05	-1.38656	-0.892892
60518762	chr5:60518762:G:T	6.82538e-06	-7.75999e-11	-1.57178	3.47197e-05	-7.75999e-11	-1.5765
60518955	chr5:60518955:G:A	4.17002e-06	-1.0894	-0.975114	1.95193e-05	-1.18409	-0.968319
60519016	chr5:60519016:A:G	6.11637e-06	-1.16936	-0.512104	2.40306e-05	-1.35134	-0.593143
60519684	chr5:60519684:G:A	6.8844e-06	-7.75999e-11	-1.56317	3.51868e-05	-7.75999e-11	-1.56314
60519707	chr5:60519707:T:C	2.25179e-06	-1.24833	-1.43238	1.06797e-05	-1.267	-1.48847
60519877	chr5:60519877:C:A	3.93314e-06	-1.09669	-1.0263	1.84281e-05	-1.19039	-1.01955
60519917	chr5:60519917:G:A	9.66486e-06	-7.75999e-11	-1.22393	7.67263e-05	-7.75999e-11	-0.783565
60520136	chr5:60520136:T:C	9.62868e-06	-1.22769	-5.69151e-10	5.30853e-05	-1.15191	-5.69151e-10
60520477	chr5:60520477:T:C	3.64222e-06	-1.06915	-1.13069	1.69068e-05	-1.16746	-1.12864
60520610	chr5:60520610:G:A	9.06418e-06	-7.75999e-11	-1.2881	0.000174807	-7.75999e-11	0.0398735
60520680	chr5:60520680:A:G	4.50688e-06	-1.06152	-0.92531	2.09927e-05	-1.16093	-0.918711
60520967	chr5:60520967:A:G	3.55264e-06	-0.64895	-1.57579	1.18537e-05	-1.06769	-1.58348
60521151	chr5:60521151:G:C	3.60726e-06	-0.628558	-1.58092	1.23016e-05	-1.05363	-1.56045
60521273	chr5:60521273:A:T	1.65399e-05	-0.686655	-5.69151e-10	6.12062e-05	-1.00956	-5.69151e-10
60521310	chr5:60521310:G:A	1.57749e-05	-0.734012	-5.69151e-10	5.9086e-05	-1.04482	-5.69151e-10
60521569	chr5:60521569:T:G	4.09128e-06	-1.07613	-1.00744	1.91771e-05	-1.17334	-0.996755
60522035	chr5:60522035:C:T	3.13547e-06	-0.949502	-1.40015	1.3965e-05	-1.27364	-1.21361
60522061	chr5:60522061:T:C	1.4021e-05	-7.75999e-11	-0.851878	6.09818e-05	-7.75999e-11	-1.01324
60522209	chr5:60522209:C:T	1.19647e-05	-1.01047	-5.69151e-10	5.26557e-05	-1.16004	-5.69151e-10
60522419	chr5:60522419:T:C	3.80168e-06	-0.574112	-1.58288	1.25814e-05	-1.01334	-1.57825
60522621	chr5:60522621:TAGTC:T	3.24807e-06	-0.95414	-1.36023	1.40445e-05	-1.07007	-1.41151
60522792	chr5:60522792:C:T	3.98315e-06	-1.0796	-1.03076	1.86964e-05	-1.17577	-1.01971
60522848	chr5:60522848:T:C	3.79909e-06	-1.07747	-1.0802	1.78086e-05	-1.17447	-1.06966
60522922	chr5:60522922:G:A	1.78588e-05	-0.609933	-5.69151e-10	6.483e-05	-0.952041	-5.69151e-10
60522951	chr5:60522951:G:A	3.92747e-06	-1.35247	-0.77196	3.27235e-05	-1.37463	-0.261083
60522977	chr5:60522977:A:G	3.95647e-06	-1.08174	-1.03534	1.85577e-05	-1.17799	-1.02493
60522983	chr5:60522983:G:A	9.55488e-06	-7.75999e-11	-1.23538	4.33349e-05	-7.75999e-11	-1.35485
60523087	chr5:60523087:A:G	4.02347e-06	-1.04715	-1.05314	1.87707e-05	-1.14902	-1.04249
60523151	chr5:60523151:A:G	2.24802e-05	-7.75999e-11	-0.379799	9.30954e-05	-7.75999e-11	-0.590185
60523227	chr5:60523227:T:C	8.24165e-06	-7.75999e-11	-1.38323	5.62199e-05	-7.75999e-11	-1.09454
60523278	chr5:60523278:G:A	4.00916e-06	-1.05797	-1.04588	1.87347e-05	-1.15815	-1.03528
60523439	chr5:60523439:T:C	4.25026e-06	-1.04259	-1.00286	1.98978e-05	-1.14518	-0.988025
60523866	chr5:60523866:C:A	7.07593e-06	-7.75999e-11	-1.53573	4.05271e-05	-7.75999e-11	-1.42184
60524034	chr5:60524034:C:T	4.23208e-06	-1.02944	-1.02029	1.97717e-05	-1.134	-1.00556
60524113	chr5:60524113:T:C	1.14517e-05	-0.302365	-0.751928	4.65368e-05	-0.814744	-0.468822
60524174	chr5:60524174:T:G	1.91423e-06	-1.3924	-1.45072	1.13856e-05	-1.37368	-1.31778
60524181	chr5:60524181:G:A	6.79516e-06	-7.75999e-11	-1.57622	3.74065e-05	-7.75999e-11	-1.50197
60524318	chr5:60524318:G:A	7.1575e-06	-7.75999e-11	-1.52427	3.65275e-05	-7.75999e-11	-1.52574
60524352	chr5:60524352:C:A	1.83004e-06	-1.39456	-1.49353	1.06018e-05	-1.37972	-1.38307
60524382	chr5:60524382:G:A	4.1729e-06	-1.03117	-1.03265	1.94928e-05	-1.13566	-1.01811
60524574	chr5:60524574:C:T	6.97081e-06	-7.75999e-11	-1.5507	3.51149e-05	-7.75999e-11	-1.56518
60525011	chr5:60525011:C:T	1.05235e-05	-7.75999e-11	-1.13882	4.02308e-05	-7.75999e-11	-1.42918
60525155	chr5:60525155:T:G	7.07593e-06	-7.75999e-11	-1.53573	4.05271e-05	-7.75999e-11	-1.42184
60525390	chr5:60525390:C:T	6.42431e-06	-1.06197	-0.570371	6.94371e-05	-0.996224	0.112835
60525406	chr5:60525406:T:C	7.46729e-06	-1.13942	-0.342477	3.71944e-05	-1.33669	-0.170959
60525771	chr5:60525771:A:G	5.76238e-06	-1.25233	-0.488748	5.15672e-05	-1.2862	0.10528
60525884	chr5:60525884:G:A	7.92157e-06	-7.75999e-11	-1.42284	4.93627e-05	-7.75999e-11	-1.22461
60526058	chr5:60526058:T:C	4.57278e-06	-0.99255	-0.97976	2.13171e-05	-1.10264	-0.961662
60526333	chr5:60526333:CCT:C	1.79577e-05	-0.604412	-5.69151e-10	6.50996e-05	-0.947891	-5.69151e-10
60526366	chr5:60526366:C:T	5.01214e-06	-0.884045	-0.996523	2.30524e-05	-1.00713	-0.978914
60526623	chr5:60526623:T:C	2.39523e-05	-7.75999e-11	-0.316369	9.90753e-05	-7.75999e-11	-0.527929
60527001	chr5:60527001:C:CA	7.33235e-06	-7.75999e-11	-1.50014	3.47138e-05	-7.75999e-11	-1.57667
60527176	chr5:60527176:G:A	2.9835e-06	-1.02996	-1.36938	1.40042e-05	-1.31399	-1.17047
60527310	chr5:60527310:G:A	8.45965e-06	-1.35712	-5.69151e-10	4.49417e-05	-1.31844	-5.69151e-10
60527371	chr5:60527371:T:C	3.99945e-06	-1.33801	-0.76826	3.62623e-05	-1.35688	-0.176148
60527423	chr5:60527423:G:A	4.67512e-06	-1.28602	-0.664154	4.54049e-05	-1.38089	0.0726999
60527785	chr5:60527785:C:T	6.99356e-06	-7.75999e-11	-1.54744	3.60872e-05	-7.75999e-11	-1.53787
60527797	chr5:60527797:A:G	7.75949e-06	-7.75999e-11	-1.44351	5.47487e-05	-7.75999e-11	-1.12106
60527815	chr5:60527815:G:A	7.84246e-06	-7.75999e-11	-1.43288	5.37649e-05	-7.75999e-11	-1.13919
60527935	chr5:60527935:G:A	2.63458e-05	-7.75999e-11	-0.221124	0.000202807	-7.75999e-11	0.188444
60527964	chr5:60527964:C:T	3.72783e-06	-0.593045	-1.58356	1.25726e-05	-1.03054	-1.56175
60528043	chr5:60528043:A:C	4.48042e-06	-1.34122	-0.65149	3.98753e-05	-1.35967	-0.0783814
60529473	chr5:60529473:T:C	1.63654e-05	0.020267	-0.717528	2.51811e-05	-0.926081	-0.971636
60529534	chr5:60529534:A:G	2.94453e-06	-1.03704	-1.37544	1.38232e-05	-1.3174	-1.18006
60529658	chr5:60529658:G:A	4.22673e-06	-1.04313	-1.00787	1.98113e-05	-1.14571	-0.991846
60529725	chr5:60529725:C:T	7.02735e-06	-7.75999e-11	-1.54262	3.62858e-05	-7.75999e-11	-1.53238
60530185	chr5:60530185:C:T	2.80722e-06	-1.03037	-1.42986	1.26194e-05	-1.31438	-1.27419
60530932	chr5:60530932:G:A	8.48481e-06	-7.75999e-11	-1.35415	3.45488e-05	-7.75999e-11	-1.58144
60531293	chr5:60531293:G:A	7.80297e-06	-7.75999e-11	-1.43793	4.86583e-05	-7.75999e-11	-1.23899
60531386	chr5:60531386:G:A	4.32984e-06	-0.7859	-1.241	1.31637e-05	-1.17734	-1.36901
60531660	chr5:60531660:A:G	7.02139e-06	-7.75999e-11	-1.54347	3.59039e-05	-7.75999e-11	-1.54296
60531952	chr5:60531952:G:A	8.16151e-06	-1.393	-5.69151e-10	4.23718e-05	-1.37733	-5.69151e-10
60532091	chr5:60532091:C:T	6.81139e-06	-7.75999e-11	-1.57384	3.61318e-05	-7.75999e-11	-1.53664
60532773	chr5:60532773:A:C	7.00482e-06	-7.75999e-11	-1.54583	3.80865e-05	-7.75999e-11	-1.48395
60532997	chr5:60532997:G:A	1.22068e-05	-0.990441	-5.69151e-10	5.29971e-05	-1.15357	-5.69151e-10
60533052	chr5:60533052:G:A	5.3351e-06	-1.33091	-0.487218	5.83873e-05	-1.39393	0.337217
60533183	chr5:60533183:T:G	7.61285e-06	-7.75999e-11	-1.46259	5.28282e-05	-7.75999e-11	-1.15676
60533241	chr5:60533241:C:G	3.8924e-06	-0.991754	-1.14165	1.87401e-05	-1.09933	-1.09382
60533314	chr5:60533314:T:C	6.71372e-06	-0.789816	-0.798462	3.72734e-05	-1.07476	-0.430771
60533615	chr5:60533615:A:G	7.68487e-06	-7.75999e-11	-1.45318	5.19675e-05	-7.75999e-11	-1.17319
60533638	chr5:60533638:C:T	5.39125e-06	-1.3324	-0.475258	5.92524e-05	-1.39418	0.352175
60534754	chr5:60534754:G:A	2.89259e-06	-1.02436	-1.40592	1.33305e-05	-1.31159	-1.22217
60535271	chr5:60535271:C:G	5.99629e-06	-1.26671	-0.434578	5.9795e-05	-1.37534	0.34245
60535603	chr5:60535603:A:G	2.27004e-05	-0.370047	-5.69151e-10	7.70515e-05	-0.779336	-5.69151e-10
60536061	chr5:60536061:A:G	7.10465e-06	-7.75999e-11	-1.53168	3.62573e-05	-7.75999e-11	-1.53317
60536120	chr5:60536120:G:A	1.75868e-05	-7.75999e-11	-0.625285	4.84859e-05	-7.75999e-11	-1.24254
60536549	chr5:60536549:A:C	4.22526e-06	-1.34707	-0.704278	3.95805e-05	-1.36649	-0.0789825
60537721	chr5:60537721:A:G	2.0914e-05	-7.75999e-11	-0.45201	6.93982e-05	-7.75999e-11	-0.883949
60537727	chr5:60537727:G:A	3.31316e-06	-1.21554	-1.07899	1.62946e-05	-1.27862	-1.05435
60538105	chr5:60538105:TAC:T	1.35753e-05	-0.00872134	-0.875455	2.12708e-05	-0.943807	-1.12267
60538116	chr5:60538116:A:C	5.13295e-06	-1.32428	-0.532474	4.7621e-05	-1.34832	0.0877819
60538157	chr5:60538157:A:G	9.91818e-06	-7.75999e-11	-1.19806	4.5003e-05	-7.75999e-11	-1.31708
60538434	chr5:60538434:C:T	5.05169e-06	-1.38295	-0.489756	4.79368e-05	-1.39099	0.137059
60538776	chr5:60538776:T:A	5.00333e-06	-1.37532	-0.507005	4.72215e-05	-1.38592	0.116958
60538793	chr5:60538793:T:C	1.69489e-06	-1.39525	-1.56957	9.4366e-06	-1.39182	-1.4874
60539241	chr5:60539241:T:A	2.59121e-06	-0.957021	-1.58329	1.03018e-05	-1.27647	-1.51502
60539619	chr5:60539619:C:A	2.56653e-06	-0.969801	-1.58007	1.00081e-05	-1.28317	-1.53724
60539722	chr5:60539722:A:G	5.07513e-06	-1.31932	-0.54876	4.67377e-05	-1.34409	0.0648305
60540260	chr5:60540260:C:G	4.84614e-06	-1.04754	-0.866712	2.28573e-05	-1.14818	-0.846357
60541157	chr5:60541157:C:T	9.05832e-06	-7.75999e-11	-1.28875	4.14874e-05	-7.75999e-11	-1.39842
60541649	chr5:60541649:G:A	1.86164e-05	-1.28688	0.718496	9.35526e-05	-1.38288	0.797598
60541764	chr5:60541764:C:T	1.05816e-05	-0.523141	-0.61017	2.21867e-05	-1.2872	-0.73712
60541807	chr5:60541807:A:T	9.58005e-06	-1.23762	0.00487282	3.90534e-05	-1.39325	-0.0656304
60541940	chr5:60541940:A:G	1.80857e-06	-1.32663	-1.57326	1.04085e-05	-1.26209	-1.51909
60543562	chr5:60543562:G:A	2.24686e-06	-1.10637	-1.57653	8.85421e-06	-1.36301	-1.5799
60543737	chr5:60543737:A:G	6.90053e-06	-7.75999e-11	-1.56083	3.45407e-05	-7.75999e-11	-1.58167
60543821	chr5:60543821:G:A	8.14262e-06	-1.39532	-5.69151e-10	4.16224e-05	-1.39517	-5.69151e-10
60545534	chr5:60545534:A:G	3.95095e-06	-0.584713	-1.53376	1.24587e-05	-1.17546	-1.42593
60545847	chr5:60545847:A:G	3.4669e-06	-0.776607	-1.47256	1.40545e-05	-1.07028	-1.41059
60546456	chr5:60546456:T:C	8.52232e-06	-7.75999e-11	-1.34974	3.9202e-05	-7.75999e-11	-1.45508
60547424	chr5:60547424:T:C	4.81108e-06	-1.00233	-0.919177	1.7316e-05	-1.10583	-1.16635
60547564	chr5:60547564:G:A	4.80813e-06	-1.0475	-0.874624	1.73936e-05	-1.1333	-1.1344
60547632	chr5:60547632:A:C	7.68791e-06	-7.75999e-11	-1.45278	3.96431e-05	-7.75999e-11	-1.44389
60547832	chr5:60547832:A:G	7.20368e-06	-1.07957	-0.43827	2.94053e-05	-1.31664	-0.425996
60547844	chr5:60547844:T:A	9.92084e-06	-1.19779	-5.69151e-10	4.39378e-05	-1.34103	-5.69151e-10
60548252	chr5:60548252:C:T	9.27747e-06	-0.152184	-1.11266	1.37537e-05	-1.1205	-1.382
60548503	chr5:60548503:A:C	6.79056e-06	-7.75999e-11	-1.5769	3.49125e-05	-7.75999e-11	-1.57096
60548636	chr5:60548636:A:G	6.96597e-06	-7.75999e-11	-1.55139	3.74179e-05	-7.75999e-11	-1.50166
60549156	chr5:60549156:A:T	3.59284e-06	-0.632176	-1.58131	1.34685e-05	-1.12898	-1.39448
60549785	chr5:60549785:C:T	6.81222e-06	-7.75999e-11	-1.57371	3.47855e-05	-7.75999e-11	-1.57461
60550136	chr5:60550136:T:A	3.61783e-06	-0.828089	-1.37847	1.15369e-05	-1.24438	-1.43388
60550183	chr5:60550183:T:C	6.82318e-06	-7.75999e-11	-1.57211	3.47356e-05	-7.75999e-11	-1.57605
60550659	chr5:60550659:C:A	6.81362e-06	-7.75999e-11	-1.57351	3.47787e-05	-7.75999e-11	-1.57481
60550844	chr5:60550844:T:C	1.00874e-05	-1.18114	-5.69151e-10	4.43319e-05	-1.33211	-5.69151e-10
60551231	chr5:60551231:T:A	7.52364e-06	-7.75999e-11	-1.47438	3.87682e-05	-7.75999e-11	-1.46621
60551303	chr5:60551303:T:C	1.04156e-05	-7.75999e-11	-1.14912	3.81037e-05	-7.75999e-11	-1.4835
60551376	chr5:60551376:A:G	6.80956e-06	-7.75999e-11	-1.5741	3.47993e-05	-7.75999e-11	-1.57421
60551711	chr5:60551711:T:C	3.1399e-06	-0.774414	-1.57383	1.02748e-05	-1.21165	-1.58247
60551785	chr5:60551785:T:C	6.79779e-06	-7.75999e-11	-1.57583	3.48637e-05	-7.75999e-11	-1.57236
60551927	chr5:60551927:C:T	6.81616e-06	-7.75999e-11	-1.57313	3.47669e-05	-7.75999e-11	-1.57514
60553571	chr5:60553571:A:G	9.41686e-06	-7.75999e-11	-1.24993	4.23806e-05	-7.75999e-11	-1.37712
60553622	chr5:60553622:T:C	8.96562e-06	-7.75999e-11	-1.29903	3.61561e-05	-7.75999e-11	-1.53596
60553660	chr5:60553660:G:C	6.34462e-06	-0.598498	-1.04633	2.27037e-05	-0.734941	-1.26634
60553719	chr5:60553719:G:C	1.04001e-05	-7.75999e-11	-1.15062	3.49651e-05	-7.75999e-11	-1.56946
60553796	chr5:60553796:A:AT	5.28014e-06	-0.808829	-1.01965	1.89929e-05	-0.937973	-1.24177
60554367	chr5:60554367:A:C	3.65735e-06	-1.28733	-0.908366	1.48628e-05	-1.39348	-1.03147
60554397	chr5:60554397:A:G	1.85678e-05	-0.0673212	-0.503679	0.000227804	0.478148	-0.173472
60554445	chr5:60554445:G:A	6.7508e-06	-7.75999e-11	-1.58277	3.53212e-05	-7.75999e-11	-1.55933
60554692	chr5:60554692:G:C	9.46253e-06	-1.24509	-5.69151e-10	4.40877e-05	-1.33763	-5.69151e-10
60554777	chr5:60554777:T:C	6.92987e-06	-7.75999e-11	-1.55659	3.4505e-05	-7.75999e-11	-1.58271
60554833	chr5:60554833:A:T	6.93091e-06	-7.75999e-11	-1.55644	3.45039e-05	-7.75999e-11	-1.58274
60555674	chr5:60555674:G:A	8.62705e-06	-1.33753	-5.69151e-10	5.22566e-05	-1.16764	-5.69151e-10
60555737	chr5:60555737:G:T	7.77072e-06	-7.75999e-11	-1.44207	0.000164038	-7.75999e-11	-0.0237093
60555816	chr5:60555816:T:C	5.98058e-06	-1.38078	-0.323137	1.91004e-05	-1.37554	-0.79856
60555975	chr5:60555975:T:G	1.02935e-05	-7.75999e-11	-1.16091	4.76122e-05	-7.75999e-11	-1.26072
60556146	chr5:60556146:G:A	3.79003e-06	-0.822579	-1.33748	1.56487e-05	-0.925405	-1.44802
60556193	chr5:60556193:C:T	5.34383e-06	-0.825128	-0.991361	1.96348e-05	-0.924326	-1.22218
60556394	chr5:60556394:C:T	6.97068e-06	-7.75999e-11	-1.55072	3.44793e-05	-7.75999e-11	-1.58345
60556433	chr5:60556433:C:T	5.52509e-06	-0.841628	-0.941504	2.05633e-05	-0.939932	-1.16037
60556809	chr5:60556809:C:T	1.3238e-05	-0.0674359	-0.841905	1.72207e-05	-1.08375	-1.19395
60556967	chr5:60556967:A:C	8.71705e-06	-1.32715	-5.69151e-10	4.16916e-05	-1.39351	-5.69151e-10
60556992	chr5:60556992:C:G	5.87011e-06	-0.17507	-1.54749	1.43186e-05	-0.880157	-1.58209
60557047	chr5:60557047:C:T	5.98773e-06	-0.16041	-1.54231	1.44731e-05	-0.870638	-1.58088
60557076	chr5:60557076:T:C	1.20763e-05	-7.75999e-11	-1.00118	9.78387e-05	-7.75999e-11	-0.54049
60557218	chr5:60557218:G:A	9.80714e-06	-7.75999e-11	-1.20932	3.75365e-05	-7.75999e-11	-1.4985
60557265	chr5:60557265:G:A	1.08046e-05	-7.75999e-11	-1.11246	3.54157e-05	-7.75999e-11	-1.55665
60557392	chr5:60557392:A:G	5.75222e-06	-0.216055	-1.52679	1.40308e-05	-0.906657	-1.5759
60557596	chr5:60557596:A:G	6.93032e-06	-7.75999e-11	-1.55653	3.45045e-05	-7.75999e-11	-1.58272
60557692	chr5:60557692:C:G	7.05884e-06	-7.75999e-11	-1.53815	4.24769e-05	-7.75999e-11	-1.37485
60557752	chr5:60557752:C:A	8.65992e-06	-1.33373	-5.69151e-10	4.16455e-05	-1.39462	-5.69151e-10
60557787	chr5:60557787:C:A	5.49335e-06	-0.238814	-1.55008	1.38883e-05	-0.918975	-1.57379
60557857	chr5:60557857:C:T	1.15626e-05	-1.04466	-5.69151e-10	5.056e-05	-1.20065	-5.69151e-10
60557860	chr5:60557860:A:G	1.08741e-05	-1.10605	-5.69151e-10	4.83462e-05	-1.24542	-5.69151e-10
60557879	chr5:60557879:T:C	7.57664e-06	-7.75999e-11	-1.46736	3.64037e-05	-7.75999e-11	-1.52914
60558123	chr5:60558123:A:T	6.81104e-06	-7.75999e-11	-1.57389	3.47818e-05	-7.75999e-11	-1.57471
60558189	chr5:60558189:AC:A	8.60703e-06	-1.33985	-5.69151e-10	4.16136e-05	-1.39538	-5.69151e-10
60558237	chr5:60558237:A:G	6.83901e-06	-7.75999e-11	-1.56979	3.4667e-05	-7.75999e-11	-1.57802
60558327	chr5:60558327:C:T	1.32676e-05	0.357239	-1.26434	2.25673e-05	-0.485837	-1.52147
60558492	chr5:60558492:G:A	8.68961e-06	-1.3303	-5.69151e-10	4.1668e-05	-1.39408	-5.69151e-10
60558655	chr5:60558655:C:A	1.73288e-06	-1.39258	-1.55006	8.79397e-06	-1.36631	-1.58344
60559012	chr5:60559012:C:T	6.8152e-06	-7.75999e-11	-1.57328	3.73428e-05	-7.75999e-11	-1.50367
60559099	chr5:60559099:C:A	1.05399e-05	-7.75999e-11	-1.13726	6.70235e-05	-7.75999e-11	-0.918766
60559165	chr5:60559165:A:C	8.60914e-06	-1.33961	-5.69151e-10	4.16142e-05	-1.39537	-5.69151e-10
60559205	chr5:60559205:G:C	1.37301e-05	-0.00745216	-0.865387	1.75504e-05	-1.05472	-1.20401
60559537	chr5:60559537:A:G	5.86688e-06	-0.179004	-1.5441	1.42948e-05	-0.882585	-1.58133
60559594	chr5:60559594:T:G	0.000326207	2.2951	-5.69151e-10	0.000796047	1.55585	-5.69151e-10
60559736	chr5:60559736:A:C	6.88502e-06	-7.75999e-11	-1.56308	3.45647e-05	-7.75999e-11	-1.58098
60559894	chr5:60559894:T:C	2.24645e-06	-1.24581	-1.43727	9.30943e-06	-1.36558	-1.5272
60560032	chr5:60560032:C:T	1.50532e-05	0.577811	-1.35865	2.91503e-05	-0.391329	-1.36001
60560177	chr5:60560177:A:G	8.72461e-06	-1.32628	-5.69151e-10	4.16985e-05	-1.39334	-5.69151e-10
60560196	chr5:60560196:A:G	1.25993e-05	0.419053	-1.37785	2.59856e-05	-0.486356	-1.37991
60560463	chr5:60560463:A:G	9.2118e-06	-7.75999e-11	-1.27195	3.89699e-05	-7.75999e-11	-1.46102
60560514	chr5:60560514:G:A	3.22031e-06	-1.38931	-0.933639	1.50243e-05	-1.36365	-1.05049
60560604	chr5:60560604:GC:G	7.6925e-06	-7.75999e-11	-1.45219	3.62694e-05	-7.75999e-11	-1.53284
60560943	chr5:60560943:A:G	1.19512e-05	-1.0116	-5.69151e-10	7.3607e-05	-0.82507	-5.69151e-10
60561059	chr5:60561059:G:A	8.72361e-06	-1.3264	-5.69151e-10	4.16976e-05	-1.39337	-5.69151e-10
60561066	chr5:60561066:T:C	2.81531e-06	-1.39334	-1.06402	1.35408e-05	-1.35357	-1.16453
60561286	chr5:60561286:T:C	1.03496e-05	-7.75999e-11	-1.15548	4.78722e-05	-7.75999e-11	-1.25528
60561781	chr5:60561781:C:T	7.78545e-06	-7.75999e-11	-1.44017	0.000165084	-7.75999e-11	-0.017355
60563041	chr5:60563041:T:G	1.39476e-05	0.302745	-1.15987	2.78743e-05	-0.532533	-1.26357
60563604	chr5:60563604:T:A	6.36376e-06	-0.126499	-1.51531	1.4921e-05	-0.848758	-1.57228
60563750	chr5:60563750:C:T	1.01874e-05	-7.75999e-11	-1.17128	3.82235e-05	-7.75999e-11	-1.48036
60564008	chr5:60564008:G:C	8.7492e-06	-1.32347	-5.69151e-10	4.17235e-05	-1.39275	-5.69151e-10
60564272	chr5:60564272:T:C	1.12947e-05	-1.06809	-5.69151e-10	4.97016e-05	-1.21777	-5.69151e-10
60565898	chr5:60565898:C:T	1.28674e-05	-7.75999e-11	-0.937737	4.27731e-05	-7.75999e-11	-1.3679
60566286	chr5:60566286:G:C	9.24531e-06	-7.75999e-11	-1.26832	3.66035e-05	-7.75999e-11	-1.52367
60566626	chr5:60566626:C:T	9.05264e-06	-1.39068	0.1013	5.7114e-05	-1.32215	0.243385
60566916	chr5:60566916:A:G	1.70585e-06	-1.38614	-1.57222	8.59036e-06	-1.39353	-1.57964
60567033	chr5:60567033:T:G	3.37205e-05	-7.75999e-11	0.0256736	7.33255e-05	-7.75999e-11	-0.828901
60567092	chr5:60567092:C:A	1.06517e-05	-7.75999e-11	-1.12672	3.91823e-05	-7.75999e-11	-1.45558
60567127	chr5:60567127:G:A	7.08402e-06	-7.75999e-11	-1.53459	3.44894e-05	-7.75999e-11	-1.58316
60567464	chr5:60567464:C:T	1.04424e-05	-7.75999e-11	-1.14656	3.87738e-05	-7.75999e-11	-1.46606
60567518	chr5:60567518:T:A	6.92028e-06	-7.75999e-11	-1.55798	3.45193e-05	-7.75999e-11	-1.58229
60567821	chr5:60567821:C:A	2.43059e-06	-1.21489	-1.3894	9.94071e-06	-1.38895	-1.43822
60567882	chr5:60567882:A:G	7.9084e-06	-7.75999e-11	-1.42451	3.75229e-05	-7.75999e-11	-1.49886
60567928	chr5:60567928:C:T	9.4043e-06	-7.75999e-11	-1.25126	4.91762e-05	-7.75999e-11	-1.2284
60568759	chr5:60568759:T:C	8.02252e-06	-1.38546	-0.024721	4.92993e-05	-1.33754	0.111638
60568843	chr5:60568843:T:C	6.89059e-06	-7.75999e-11	-1.56227	3.45647e-05	-7.75999e-11	-1.58098
60569117	chr5:60569117:A:T	2.16461e-06	-1.35074	-1.36945	1.13227e-05	-1.39596	-1.30104
60569136	chr5:60569136:C:G	7.23054e-06	-7.75999e-11	-1.51412	3.50319e-05	-7.75999e-11	-1.56755
60569349	chr5:60569349:T:A	7.1681e-06	-7.75999e-11	-1.52279	4.71506e-05	-7.75999e-11	-1.27046
60569697	chr5:60569697:C:T	8.23837e-06	-1.38363	-5.69151e-10	4.32591e-05	-1.3566	-5.69151e-10
60569815	chr5:60569815:C:T	6.88736e-06	-7.75999e-11	-1.56274	3.45674e-05	-7.75999e-11	-1.5809
60569928	chr5:60569928:G:A	2.98318e-06	-1.39119	-1.00825	1.40628e-05	-1.35906	-1.12122
60569999	chr5:60569999:T:C	9.77072e-06	-1.21304	-5.69151e-10	5.6572e-05	-1.0883	-5.69151e-10
60571566	chr5:60571566:T:C	7.69481e-06	-7.75999e-11	-1.45189	3.62171e-05	-7.75999e-11	-1.53428
60571715	chr5:60571715:G:A	8.2661e-06	-7.75999e-11	-1.38027	4.16093e-05	-7.75999e-11	-1.39549
60572195	chr5:60572195:T:C	1.70359e-05	-0.657106	-5.69151e-10	6.86847e-05	-0.894283	-5.69151e-10
60572447	chr5:60572447:G:A	1.6855e-05	-0.667784	-5.69151e-10	0.000137568	-0.199689	-5.69151e-10
60572526	chr5:60572526:G:T	6.20614e-06	-0.113087	-1.55381	1.50482e-05	-0.837543	-1.57501
60572720	chr5:60572720:C:T	4.7424e-06	-1.34249	-0.593398	1.72782e-05	-1.38748	-0.88689
60572761	chr5:60572761:C:T	6.10263e-06	-1.36663	-0.31708	2.26186e-05	-1.38663	-0.618408
60573886	chr5:60573886:C:T	7.79205e-06	-7.75999e-11	-1.43933	3.93344e-05	-7.75999e-11	-1.45171
60574260	chr5:60574260:C:G	7.75516e-06	-7.75999e-11	-1.44407	3.73784e-05	-7.75999e-11	-1.50272
60574273	chr5:60574273:A:T	1.35305e-05	-7.75999e-11	-0.887485	5.44649e-05	-7.75999e-11	-1.12625
60574290	chr5:60574290:C:T	6.08062e-06	-0.746515	-0.94081	2.18711e-05	-0.85495	-1.1837
60574297	chr5:60574297:C:T	7.80386e-06	-7.75999e-11	-1.43781	3.93916e-05	-7.75999e-11	-1.45026
60574321	chr5:60574321:G:A	8.49444e-06	-1.35302	-5.69151e-10	4.15909e-05	-1.39593	-5.69151e-10
60574341	chr5:60574341:G:A	7.08256e-06	-7.75999e-11	-1.5348	3.87068e-05	-7.75999e-11	-1.46779
60574707	chr5:60574707:T:G	5.09204e-05	0.654106	-0.216274	8.0001e-05	-0.257165	-0.484607
60574727	chr5:60574727:C:A	1.09206e-05	-1.10178	-5.69151e-10	4.84952e-05	-1.24235	-5.69151e-10
60574787	chr5:60574787:G:A	1.00825e-05	-7.75999e-11	-1.18163	3.47327e-05	-7.75999e-11	-1.57613
60574923	chr5:60574923:G:A	7.87872e-05	0.874319	-5.69151e-10	0.000200209	0.175554	-5.69151e-10
60575052	chr5:60575052:T:A	1.4919e-05	-0.0252472	-0.764546	1.86432e-05	-1.06336	-1.13497
60575534	chr5:60575534:TTTTG:T	9.88724e-06	-7.75999e-11	-1.20119	3.78267e-05	-7.75999e-11	-1.4908
60575575	chr5:60575575:G:C	6.919e-06	-7.75999e-11	-1.55816	3.45213e-05	-7.75999e-11	-1.58223
60575998	chr5:60575998:G:A	1.69232e-06	-1.3892	-1.57713	8.64211e-06	-1.39157	-1.57559
60576003	chr5:60576003:A:G	6.94057e-06	-7.75999e-11	-1.55505	3.44999e-05	-7.75999e-11	-1.58285
60576011	chr5:60576011:A:G	1.16742e-05	-1.39205	0.356999	7.37192e-05	-1.31672	0.493176
60576054	chr5:60576054:G:A	7.71977e-06	-0.125005	-1.32364	1.72307e-05	-0.847056	-1.43006
60576529	chr5:60576529:C:G	6.85359e-06	-7.75999e-11	-1.56766	3.4644e-05	-7.75999e-11	-1.57868
60576565	chr5:60576565:G:A	2.84124e-06	-1.3874	-1.06079	1.33029e-05	-1.36758	-1.16824
60576572	chr5:60576572:T:C	5.82989e-06	-0.779948	-0.949486	2.10761e-05	-0.885371	-1.1903
60576579	chr5:60576579:C:T	1.68318e-06	-1.39259	-1.57915	8.69829e-06	-1.3876	-1.57309
60576587	chr5:60576587:A:G	1.7043e-06	-1.38562	-1.57365	8.99177e-06	-1.34897	-1.57853
60576832	chr5:60576832:T:C	6.93669e-06	-7.75999e-11	-1.55561	3.44742e-05	-7.75999e-11	-1.5836
60577635	chr5:60577635:C:T	5.51592e-06	-1.36227	-0.422521	2.06035e-05	-1.38904	-0.709316
60577711	chr5:60577711:A:AT	7.66846e-06	-7.75999e-11	-1.45532	3.7056e-05	-7.75999e-11	-1.51138
60577882	chr5:60577882:A:G	5.53774e-06	-1.35544	-0.425404	2.7076e-05	-1.37567	-0.449492
60578635	chr5:60578635:C:T	6.71211e-06	-0.771147	-0.817371	2.4153e-05	-0.87821	-1.06119
60579145	chr5:60579145:T:A	1.13317e-05	-7.75999e-11	-1.06483	9.0474e-05	-7.75999e-11	-0.618747
60579724	chr5:60579724:G:A	1.74959e-05	-7.75999e-11	-0.630466	0.000131345	-7.75999e-11	-0.245983
60580106	chr5:60580106:C:G	8.39212e-06	-1.39055	0.025416	5.2707e-05	-1.32257	0.163509
60580577	chr5:60580577:A:G	9.17652e-06	-7.75999e-11	-1.27578	3.69796e-05	-7.75999e-11	-1.51344
60580888	chr5:60580888:A:G	1.69208e-06	-1.38831	-1.57816	8.64689e-06	-1.39219	-1.57442
60580922	chr5:60580922:C:T	1.56311e-05	0.068739	-0.811909	1.89076e-05	-1.01625	-1.168
60581113	chr5:60581113:C:G	6.20102e-06	-1.36017	-0.307548	2.27237e-05	-1.38986	-0.610548
60581364	chr5:60581364:A:T	1.2739e-05	-0.114188	-0.833579	1.69906e-05	-1.10677	-1.18438
60581687	chr5:60581687:G:T	9.87612e-06	-7.75999e-11	-1.20231	3.77818e-05	-7.75999e-11	-1.49198
60582048	chr5:60582048:G:A	6.70647e-06	-0.00922282	-1.58014	1.62453e-05	-0.76851	-1.56749
60584660	chr5:60584660:T:C	8.67017e-06	-1.33254	-5.69151e-10	4.1653e-05	-1.39444	-5.69151e-10
60584860	chr5:60584860:C:T	2.43457e-06	-1.21295	-1.38971	9.97241e-06	-1.38763	-1.43635
60585134	chr5:60585134:G:A	8.65333e-06	-1.33449	-5.69151e-10	4.16409e-05	-1.39473	-5.69151e-10
60585198	chr5:60585198:G:T	1.16667e-05	-7.75999e-11	-1.03569	4.6999e-05	-7.75999e-11	-1.27368
60585357	chr5:60585357:T:C	6.93567e-06	-7.75999e-11	-1.55575	3.45056e-05	-7.75999e-11	-1.58269
60585809	chr5:60585809:CT:C	1.47427e-05	-7.75999e-11	-0.801682	4.47067e-05	-7.75999e-11	-1.32369
60586118	chr5:60586118:G:A	5.6834e-06	-0.807556	-0.947325	2.05961e-05	-0.910818	-1.18789
60586313	chr5:60586313:G:A	1.8211e-06	-1.34881	-1.54418	9.08527e-06	-1.39595	-1.52121
60586717	chr5:60586717:GA:G	4.60701e-06	-1.02081	-0.944039	1.7108e-05	-1.09684	-1.18742
60588406	chr5:60588406:C:G	2.50119e-06	-1.20493	-1.37073	1.0184e-05	-1.38689	-1.41611
60588490	chr5:60588490:C:T	5.46991e-06	-1.35697	-0.436196	2.67834e-05	-1.37627	-0.459754
60588926	chr5:60588926:G:T	8.17216e-06	-1.3833	-0.00839732	4.96974e-05	-1.34236	0.124499
60588946	chr5:60588946:G:A	7.22917e-06	-7.75999e-11	-1.51431	3.48212e-05	-7.75999e-11	-1.57358
60589330	chr5:60589330:A:G	6.74726e-06	-7.75999e-11	-1.58329	3.45796e-05	-7.75999e-11	-1.58055
60589795	chr5:60589795:A:C	9.08337e-06	-7.75999e-11	-1.28599	3.67736e-05	-7.75999e-11	-1.51903
60589807	chr5:60589807:G:T	6.31055e-06	-0.826735	-0.823473	2.2809e-05	-0.92897	-1.06768
60589971	chr5:60589971:C:A	6.45675e-06	-1.36092	-0.266381	2.36478e-05	-1.38952	-0.571014
60590465	chr5:60590465:C:T	9.17652e-06	-7.75999e-11	-1.27578	3.69796e-05	-7.75999e-11	-1.51344
60590533	chr5:60590533:C:T	2.14898e-06	-1.33296	-1.39448	1.07302e-05	-1.39449	-1.35625
60591124	chr5:60591124:G:C	8.68536e-06	-1.33079	-5.69151e-10	4.16639e-05	-1.39417	-5.69151e-10
60591126	chr5:60591126:G:A	8.6005e-06	-1.34061	-5.69151e-10	4.16105e-05	-1.39546	-5.69151e-10
60592577	chr5:60592577:T:C	8.92085e-06	-1.30404	-5.69151e-10	4.19388e-05	-1.3876	-5.69151e-10
60593444	chr5:60593444:G:A	6.1213e-06	-0.835682	-0.844975	2.22433e-05	-0.937404	-1.08436
60594451	chr5:60594451:A:G	5.71159e-06	-1.34265	-0.407281	2.73447e-05	-1.38333	-0.431953
60595322	chr5:60595322:T:G	8.2091e-06	-1.38719	-5.69151e-10	4.31637e-05	-1.35881	-5.69151e-10
60595477	chr5:60595477:C:T	6.37737e-06	-1.31451	-0.325171	2.23575e-05	-1.39522	-0.62143
60595639	chr5:60595639:A:G	5.53109e-06	-0.218804	-1.56324	1.46223e-05	-0.905998	-1.53526
60595955	chr5:60595955:C:T	8.57311e-06	-1.36401	0.0202125	5.03902e-05	-1.37186	0.167847
60596562	chr5:60596562:G:A	1.07994e-05	-7.75999e-11	-1.11294	3.94287e-05	-7.75999e-11	-1.44932
60597313	chr5:60597313:T:C	7.3081e-06	-7.75999e-11	-1.50345	3.6381e-05	-7.75999e-11	-1.52976
60598135	chr5:60598135:T:C	8.72453e-06	-1.32629	-5.69151e-10	5.29726e-05	-1.15404	-5.69151e-10
60599383	chr5:60599383:TTTGA:T	8.37924e-06	-7.75999e-11	-1.36667	3.47106e-05	-7.75999e-11	-1.57677
60599401	chr5:60599401:T:C	8.66459e-06	-1.33319	-5.69151e-10	4.16479e-05	-1.39456	-5.69151e-10
60599456	chr5:60599456:C:T	7.30125e-06	-0.226906	-1.27748	1.66835e-05	-0.912645	-1.39674
60599673	chr5:60599673:G:A	2.26632e-06	-1.25959	-1.41468	9.68758e-06	-1.39501	-1.45796
60599699	chr5:60599699:A:G	5.73589e-06	-0.816223	-0.929465	2.0717e-05	-0.918451	-1.1744
60600101	chr5:60600101:C:T	1.7387e-06	-1.37293	-1.56637	1.33868e-05	-1.24405	-1.28549
60600103	chr5:60600103:C:T	8.8324e-06	-7.75999e-11	-1.314	4.0219e-05	-7.75999e-11	-1.42947
60601693	chr5:60601693:G:A	7.80386e-06	-7.75999e-11	-1.43781	3.93916e-05	-7.75999e-11	-1.45026
60604126	chr5:60604126:T:C	1.0656e-05	-7.75999e-11	-1.1263	3.91755e-05	-7.75999e-11	-1.45576
60604593	chr5:60604593:C:T	7.51425e-06	-0.728199	-0.747431	2.66022e-05	-0.838707	-1.00411
60604877	chr5:60604877:A:G	9.27626e-06	-1.26497	-5.69151e-10	4.26014e-05	-1.37192	-5.69151e-10
60604881	chr5:60604881:A:C	8.43198e-06	-1.3604	-5.69151e-10	4.15967e-05	-1.39579	-5.69151e-10
60605099	chr5:60605099:T:C	9.78145e-06	-7.75999e-11	-1.21194	6.11619e-05	-7.75999e-11	-1.01028
60605594	chr5:60605594:C:A	1.87261e-06	-1.32115	-1.54395	9.12058e-06	-1.39234	-1.52093
60606838	chr5:60606838:C:T	6.82199e-06	-7.75999e-11	-1.57228	3.46499e-05	-7.75999e-11	-1.57852
60607245	chr5:60607245:A:G	1.0697e-05	-7.75999e-11	-1.12247	3.92315e-05	-7.75999e-11	-1.45433
60608144	chr5:60608144:C:T	8.05075e-06	-1.38495	-0.0217128	4.94603e-05	-1.33799	0.115351
60608355	chr5:60608355:C:A	5.62669e-06	-0.276462	-1.48845	1.38363e-05	-0.945943	-1.55057
60608652	chr5:60608652:T:TA	5.45359e-06	-1.33343	-0.462723	2.58358e-05	-1.38571	-0.486333
60609510	chr5:60609510:G:A	7.46997e-06	-7.75999e-11	-1.48154	4.21363e-05	-7.75999e-11	-1.3829
60610392	chr5:60610392:C:T	7.22615e-06	-7.75999e-11	-1.51473	3.48266e-05	-7.75999e-11	-1.57343
60610568	chr5:60610568:T:C	1.37939e-05	-0.0399076	-0.828297	1.75514e-05	-1.07798	-1.1807
60610760	chr5:60610760:T:C	5.63034e-06	-0.767365	-0.996897	2.04711e-05	-0.875412	-1.22938
60610845	chr5:60610845:G:T	1.13062e-05	-7.75999e-11	-1.06708	3.55668e-05	-7.75999e-11	-1.5524
60612382	chr5:60612382:C:T	8.46421e-06	-7.75999e-11	-1.35658	3.56973e-05	-7.75999e-11	-1.54873
60612404	chr5:60612404:C:T	8.83653e-06	-1.31354	-5.69151e-10	4.18107e-05	-1.39066	-5.69151e-10
60612881	chr5:60612881:T:G	8.74103e-06	-7.75999e-11	-1.3244	4.08817e-05	-7.75999e-11	-1.41313
60613176	chr5:60613176:G:A	1.85691e-06	-1.34314	-1.53037	9.23928e-06	-1.3957	-1.50465
60613318	chr5:60613318:A:T	6.78853e-06	-7.75999e-11	-1.5772	3.55892e-05	-7.75999e-11	-1.55177
60613702	chr5:60613702:G:A	2.89531e-06	-1.19088	-1.23846	1.14808e-05	-1.385	-1.29814
60615350	chr5:60615350:T:C	8.36295e-06	-1.36862	-5.69151e-10	4.48649e-05	-1.32016	-5.69151e-10
60615532	chr5:60615532:C:T	7.8941e-06	-7.75999e-11	-1.42632	3.78668e-05	-7.75999e-11	-1.48974
60615609	chr5:60615609:A:G	3.11465e-06	-1.39031	-0.965999	1.45902e-05	-1.36091	-1.08255
60615762	chr5:60615762:A:T	1.03721e-05	-7.75999e-11	-1.15331	4.7485e-05	-7.75999e-11	-1.2634
60615853	chr5:60615853:G:A	9.14024e-06	-7.75999e-11	-1.27974	3.85179e-05	-7.75999e-11	-1.47269
60616133	chr5:60616133:C:T	2.65904e-06	-1.19173	-1.32274	1.0598e-05	-1.38417	-1.37897
60617346	chr5:60617346:T:C	7.24256e-05	-7.75999e-11	0.790129	0.011106	-7.75999e-11	4.19143
60617481	chr5:60617481:T:C	8.68728e-06	-1.33057	-5.69151e-10	4.16653e-05	-1.39414	-5.69151e-10
60617899	chr5:60617899:C:T	2.12685e-05	-7.75999e-11	-0.435206	6.35539e-05	-7.75999e-11	-0.971922
60617932	chr5:60617932:G:A	8.20656e-06	-1.37579	-0.0117054	2.42498e-05	-1.37899	-0.556412
60617942	chr5:60617942:T:C	1.76254e-06	-1.37346	-1.55222	8.53555e-06	-1.39596	-1.58361
60618327	chr5:60618327:C:CA	8.78988e-06	-1.31883	-5.69151e-10	4.17638e-05	-1.39178	-5.69151e-10
60618431	chr5:60618431:T:C	6.01541e-06	-0.231337	-1.46677	1.44904e-05	-0.91651	-1.53381
60618907	chr5:60618907:G:A	1.74622e-05	-0.632392	-5.69151e-10	0.000116066	-0.36965	-5.69151e-10
60618989	chr5:60618989:A:C	7.46885e-06	-7.75999e-11	-1.48169	4.21271e-05	-7.75999e-11	-1.38312
60619032	chr5:60619032:A:G	6.87412e-06	-7.75999e-11	-1.56467	3.45955e-05	-7.75999e-11	-1.58009
60619205	chr5:60619205:A:C	8.13809e-06	-1.39588	-5.69151e-10	4.19716e-05	-1.38682	-5.69151e-10
60619241	chr5:60619241:T:C	8.21885e-06	-7.75999e-11	-1.386	3.4601e-05	-7.75999e-11	-1.57993
60619539	chr5:60619539:A:G	6.99129e-06	-0.53838	-1.00939	2.24608e-05	-0.670597	-1.34144
60619758	chr5:60619758:A:G	5.97309e-06	-0.124327	-1.58084	1.58167e-05	-0.966872	-1.39587
60619907	chr5:60619907:C:A	1.04782e-05	-7.75999e-11	-1.14314	3.87988e-05	-7.75999e-11	-1.46542
60619949	chr5:60619949:C:T	9.99697e-06	-7.75999e-11	-1.19015	3.7945e-05	-7.75999e-11	-1.48767
60620065	chr5:60620065:G:C	2.62976e-06	-1.18565	-1.33989	1.04392e-05	-1.38382	-1.39442
60620219	chr5:60620219:C:T	1.59061e-05	-7.75999e-11	-0.725729	5.39023e-05	-7.75999e-11	-1.13664
60620328	chr5:60620328:C:A	6.89658e-06	-1.37252	-0.188883	2.19683e-05	-1.38182	-0.652387
60620516	chr5:60620516:G:A	1.44761e-05	-0.0474191	-0.772511	1.8215e-05	-1.08188	-1.13969
60620661	chr5:60620661:G:A	1.12444e-05	-7.75999e-11	-1.07256	4.03121e-05	-7.75999e-11	-1.42716
60621157	chr5:60621157:A:T	1.74196e-06	-1.36469	-1.57273	8.5796e-06	-1.39521	-1.57921
60621338	chr5:60621338:T:C	7.42346e-06	-0.614993	-0.872794	2.32804e-05	-0.742273	-1.23392
60621359	chr5:60621359:C:A	1.11873e-05	-7.75999e-11	-1.07765	4.01646e-05	-7.75999e-11	-1.43082
60621851	chr5:60621851:C:A	2.59769e-06	-1.19802	-1.33979	1.0408e-05	-1.38664	-1.39459
60622270	chr5:60622270:T:G	9.49354e-06	-7.75999e-11	-1.24182	4.75088e-05	-7.75999e-11	-1.26289
60622399	chr5:60622399:C:T	9.00519e-06	-7.75999e-11	-1.29463	3.81692e-05	-7.75999e-11	-1.48178
60622749	chr5:60622749:A:G	6.9926e-06	-0.553496	-0.994083	2.23649e-05	-0.684377	-1.33194
60622953	chr5:60622953:T:C	6.84653e-06	-7.75999e-11	-1.56869	4.24896e-05	-7.75999e-11	-1.37455
60622976	chr5:60622976:C:T	5.76925e-06	-0.716149	-1.02374	2.10221e-05	-0.82871	-1.24952
60623013	chr5:60623013:A:G	1.197e-05	0.097951	-1.10798	1.26229e-05	-1.00857	-1.57973
60623110	chr5:60623110:T:C	2.82665e-06	-1.17305	-1.28029	1.11231e-05	-1.38066	-1.33413
60623207	chr5:60623207:T:A	5.12415e-06	-0.275225	-1.58324	1.34633e-05	-0.943697	-1.58014
60624780	chr5:60624780:G:A	2.53881e-06	-1.18251	-1.37822	1.01525e-05	-1.38309	-1.423
60624883	chr5:60624883:A:G	1.92947e-06	-1.28465	-1.55053	8.82222e-06	-1.36353	-1.58301
60625881	chr5:60625881:T:C	8.70513e-06	-1.32852	-5.69151e-10	4.168e-05	-1.39379	-5.69151e-10
60626291	chr5:60626291:C:T	8.6747e-06	-1.33202	-5.69151e-10	4.16561e-05	-1.39436	-5.69151e-10
60626664	chr5:60626664:T:G	8.75019e-06	-1.32336	-5.69151e-10	4.17219e-05	-1.39278	-5.69151e-10
60626882	chr5:60626882:C:G	8.34192e-06	-1.37765	0.00651121	5.03313e-05	-1.3492	0.144021
60627923	chr5:60627923:G:C	7.56045e-06	-7.75999e-11	-1.4695	3.64056e-05	-7.75999e-11	-1.52909
60629066	chr5:60629066:T:G	8.76904e-06	-1.3212	-5.69151e-10	4.1741e-05	-1.39233	-5.69151e-10
60629082	chr5:60629082:A:C	6.16521e-06	-1.38904	-0.28447	1.99961e-05	-1.36013	-0.768143
60631084	chr5:60631084:C:T	6.91941e-06	-1.37554	-0.182562	2.5658e-05	-1.37998	-0.498974
60631707	chr5:60631707:T:C	8.86473e-06	-7.75999e-11	-1.31035	3.78218e-05	-7.75999e-11	-1.49092
60633047	chr5:60633047:G:A	7.31004e-06	-7.75999e-11	-1.50318	3.45711e-05	-7.75999e-11	-1.58079
60633121	chr5:60633121:A:G	7.46558e-06	-1.38633	-0.0957999	2.30236e-05	-1.36548	-0.621807
60633910	chr5:60633910:G:A	5.69463e-06	-0.721172	-1.03173	2.07437e-05	-0.833496	-1.25807
60634171	chr5:60634171:A:G	7.66896e-06	-7.75999e-11	-1.45525	3.6857e-05	-7.75999e-11	-1.51677
60634444	chr5:60634444:G:A	1.17817e-05	-0.230731	-0.795156	1.64136e-05	-1.16736	-1.15833
60634469	chr5:60634469:G:A	1.38543e-05	-0.0332663	-0.830567	1.75608e-05	-1.07578	-1.18236
60634735	chr5:60634735:T:C	7.40339e-06	-7.75999e-11	-1.49049	3.45908e-05	-7.75999e-11	-1.58022
60636171	chr5:60636171:T:C	1.28992e-05	-7.75999e-11	-0.935269	4.2965e-05	-7.75999e-11	-1.36342
60636189	chr5:60636189:C:A	8.7318e-06	-1.32546	-5.69151e-10	4.1704e-05	-1.39321	-5.69151e-10
60636616	chr5:60636616:A:G	6.78478e-06	-7.75999e-11	-1.57775	3.45078e-05	-7.75999e-11	-1.58262
60637241	chr5:60637241:T:C	7.24215e-06	-0.599865	-0.912648	2.29831e-05	-0.727939	-1.26111
60639905	chr5:60639905:C:A	8.15352e-06	-1.39398	-5.69151e-10	4.23064e-05	-1.37887	-5.69151e-10
60639912	chr5:60639912:G:A	7.32467e-06	-0.496217	-1.00497	2.34008e-05	-0.632195	-1.33884
60640062	chr5:60640062:C:T	6.74621e-06	-7.75999e-11	-1.58345	3.56046e-05	-7.75999e-11	-1.55133
60640143	chr5:60640143:T:C	6.92815e-06	-7.75999e-11	-1.55684	3.45136e-05	-7.75999e-11	-1.58246
60640920	chr5:60640920:CT:C	2.6436e-06	-1.19049	-1.3298	1.05429e-05	-1.38386	-1.3845
60641594	chr5:60641594:G:A	9.64661e-06	-1.22582	-5.69151e-10	5.28824e-05	-1.15574	-5.69151e-10
60641704	chr5:60641704:T:C	6.82504e-06	-7.75999e-11	-1.57183	3.71457e-05	-7.75999e-11	-1.50896
60642049	chr5:60642049:A:G	6.95717e-06	-7.75999e-11	-1.55266	3.44901e-05	-7.75999e-11	-1.58314
60642664	chr5:60642664:A:G	1.12742e-05	-7.75999e-11	-1.06992	3.5777e-05	-7.75999e-11	-1.5465
60642774	chr5:60642774:T:G	7.26238e-06	-7.75999e-11	-1.50972	4.0623e-05	-7.75999e-11	-1.41948
60643129	chr5:60643129:T:C	9.72094e-06	-7.75999e-11	-1.21815	6.08433e-05	-7.75999e-11	-1.01551
60643319	chr5:60643319:T:C	2.81109e-06	-1.19726	-1.26159	1.12432e-05	-1.38643	-1.31762
60643342	chr5:60643342:G:A	9.25998e-06	-7.75999e-11	-1.26673	3.71032e-05	-7.75999e-11	-1.51011
60643540	chr5:60643540:G:A	7.3803e-06	-0.469898	-1.02372	2.37104e-05	-0.606201	-1.3517
60643868	chr5:60643868:G:A	6.75572e-06	-7.75999e-11	-1.58204	3.63622e-05	-7.75999e-11	-1.53028
60643877	chr5:60643877:C:A	5.80246e-06	-0.737277	-0.996872	2.10886e-05	-0.848364	-1.22671
60644251	chr5:60644251:T:A	8.83856e-06	-1.31331	-5.69151e-10	4.18198e-05	-1.39044	-5.69151e-10
60644594	chr5:60644594:C:G	9.01266e-06	-1.2938	-5.69151e-10	4.20632e-05	-1.38464	-5.69151e-10
60644829	chr5:60644829:C:T	7.75216e-06	-7.75999e-11	-1.44446	3.91686e-05	-7.75999e-11	-1.45593
60644964	chr5:60644964:A:G	7.35804e-06	-0.481535	-1.0151	2.35783e-05	-0.618265	-1.34522
60645121	chr5:60645121:A:G	8.71522e-06	-7.75999e-11	-1.32736	3.69641e-05	-7.75999e-11	-1.51386
60645659	chr5:60645659:C:T	2.68415e-05	-0.202483	-5.69151e-10	0.000231547	0.320973	-5.69151e-10
60646302	chr5:60646302:C:T	1.58874e-05	-1.32223	0.595328	0.000155279	-0.800709	0.722125
60646482	chr5:60646482:T:C	2.68276e-06	-1.26667	-1.23891	1.13768e-05	-1.39593	-1.2963
60646573	chr5:60646573:G:A	1.41107e-05	0.00839878	-0.853899	1.76054e-05	-1.0553	-1.2003
60646586	chr5:60646586:T:C	1.24108e-05	-7.75999e-11	-0.973867	5.45686e-05	-7.75999e-11	-1.12435
60646684	chr5:60646684:A:G	6.84711e-06	-7.75999e-11	-1.5686	3.46324e-05	-7.75999e-11	-1.57902
60647129	chr5:60647129:G:A	1.03758e-05	-7.75999e-11	-1.15296	3.85539e-05	-7.75999e-11	-1.47175
60648473	chr5:60648473:C:T	2.38334e-05	0.5677	-0.889044	0.000234739	1.48697	-1.1523
60649537	chr5:60649537:T:C	1.30159e-05	-7.75999e-11	-0.926263	9.16533e-05	-7.75999e-11	-0.605796
60650294	chr5:60650294:T:C	6.79337e-06	-7.75999e-11	-1.57648	3.48666e-05	-7.75999e-11	-1.57228
60650654	chr5:60650654:A:T	6.79833e-06	-7.75999e-11	-1.57575	3.48353e-05	-7.75999e-11	-1.57318
60650707	chr5:60650707:C:T	9.02284e-06	-1.29267	-5.69151e-10	4.2073e-05	-1.3844	-5.69151e-10
60651251	chr5:60651251:G:A	1.01659e-05	-7.75999e-11	-1.17339	6.43433e-05	-7.75999e-11	-0.959577
60651356	chr5:60651356:C:T	6.86091e-06	-7.75999e-11	-1.56659	3.51138e-05	-7.75999e-11	-1.56522
60653710	chr5:60653710:T:C	8.03736e-06	-1.38745	-0.0208759	3.01864e-05	-1.11162	-0.604803
60653903	chr5:60653903:T:A	1.01953e-05	-1.17051	-5.69151e-10	4.46392e-05	-1.3252	-5.69151e-10
60654418	chr5:60654418:A:G	3.84454e-05	0.156807	-5.69151e-10	0.00012135	-0.325131	-5.69151e-10
60655312	chr5:60655312:T:C	1.11471e-05	-7.75999e-11	-1.08125	0.000326082	-7.75999e-11	0.663338
60656480	chr5:60656480:TTGA:T	8.99416e-06	-1.29586	-5.69151e-10	4.20287e-05	-1.38546	-5.69151e-10
60656754	chr5:60656754:C:T	9.23397e-06	-1.26954	-5.69151e-10	4.24325e-05	-1.3759	-5.69151e-10
60658230	chr5:60658230:C:T	2.16789e-05	0.0556877	-0.471782	2.37546e-05	-1.03639	-0.919643
60658370	chr5:60658370:T:C	3.0189e-05	0.946638	-1.03159	0.000287893	1.89499	-1.35621
60658581	chr5:60658581:T:TG	1.04303e-05	-1.35804	0.210327	4.12803e-05	-1.02023	-0.383195
60658617	chr5:60658617:T:A	3.22875e-06	-1.17778	-1.14255	1.25874e-05	-1.38273	-1.20839
60658889	chr5:60658889:A:G	4.16866e-06	-1.34175	-0.72309	2.64869e-05	-0.978164	-0.868993
60659391	chr5:60659391:C:T	9.46409e-06	-7.75999e-11	-1.24493	3.69693e-05	-7.75999e-11	-1.51372
60659520	chr5:60659520:C:T	0.000167197	1.62674	-5.69151e-10	0.00144272	2.15047	-5.69151e-10
60659889	chr5:60659889:C:T	1.00343e-05	-1.38682	0.200389	4.56837e-05	-1.127	-0.175071
60660332	chr5:60660332:G:C	3.2412e-06	-1.18579	-1.1307	1.27034e-05	-1.38436	-1.19759
60660974	chr5:60660974:C:T	1.06958e-05	-1.38144	0.258859	4.93734e-05	-1.10386	-0.12054
60661246	chr5:60661246:A:C	4.47842e-06	-1.33249	-0.660673	2.87825e-05	-0.953112	-0.810931
60661721	chr5:60661721:G:A	8.06451e-06	-7.75999e-11	-1.40496	3.73785e-05	-7.75999e-11	-1.50271
60662293	chr5:60662293:C:T	8.84405e-06	-1.31269	-5.69151e-10	4.18195e-05	-1.39045	-5.69151e-10
60662313	chr5:60662313:G:A	8.55972e-06	-1.34536	-5.69151e-10	4.15941e-05	-1.39585	-5.69151e-10
60662545	chr5:60662545:T:C	1.7309e-05	-0.641203	-5.69151e-10	6.74813e-05	-0.911959	-5.69151e-10
60662919	chr5:60662919:G:A	9.21238e-06	-7.75999e-11	-1.27188	4.09533e-05	-7.75999e-11	-1.41138
60663212	chr5:60663212:G:A	0.00011745	1.48818	-0.2146	0.00020358	0.552236	-0.359989
60663940	chr5:60663940:T:C	4.29041e-06	-1.34113	-0.694916	2.72836e-05	-0.976326	-0.841197
60664542	chr5:60664542:T:C	1.00362e-05	-7.75999e-11	-1.18623	4.12436e-05	-7.75999e-11	-1.40431
60665314	chr5:60665314:A:G	9.781e-06	-1.21199	-5.69151e-10	4.68466e-05	-1.27693	-5.69151e-10
60665716	chr5:60665716:G:A	2.03257e-05	0.0219996	-0.502544	2.28515e-05	-1.0527	-0.942099
60666170	chr5:60666170:G:A	9.1985e-06	-1.27339	-5.69151e-10	5.41823e-05	-1.13146	-5.69151e-10
60666484	chr5:60666484:T:C	7.22575e-06	-7.75999e-11	-1.51478	3.48271e-05	-7.75999e-11	-1.57341
60666954	chr5:60666954:G:C	9.36482e-06	-7.75999e-11	-1.25547	4.70315e-05	-7.75999e-11	-1.27299
60667753	chr5:60667753:A:G	4.86409e-05	0.392034	-5.69151e-10	0.000535497	1.15939	-5.69151e-10
60668289	chr5:60668289:T:G	1.05343e-05	-7.75999e-11	-1.1378	3.89522e-05	-7.75999e-11	-1.46147
60668492	chr5:60668492:C:A	6.08874e-06	-0.1034	-1.58259	1.73665e-05	-0.956979	-1.31229
60668653	chr5:60668653:C:T	6.75052e-06	-7.75999e-11	-1.58281	4.28154e-05	-7.75999e-11	-1.36691
60669796	chr5:60669796:GGA:G	7.71567e-06	-7.75999e-11	-1.44918	3.69071e-05	-7.75999e-11	-1.51541
60670241	chr5:60670241:G:A	6.8094e-06	-7.75999e-11	-1.57413	3.47778e-05	-7.75999e-11	-1.57483
60670256	chr5:60670256:C:T	8.55316e-06	-1.34613	-5.69151e-10	5.10844e-05	-1.19033	-5.69151e-10
60670258	chr5:60670258:C:T	2.44464e-05	0.537448	-0.833396	0.000236259	1.44853	-1.10741
60670985	chr5:60670985:T:C	1.04542e-05	-7.75999e-11	-1.14543	3.8789e-05	-7.75999e-11	-1.46567
60670990	chr5:60670990:A:C	6.58899e-06	-1.26732	-0.339708	4.46415e-05	-1.37396	0.048814
60671553	chr5:60671553:A:G	3.61482e-05	0.938056	-0.842859	0.000326867	1.88136	-1.21562
60671889	chr5:60671889:A:C	2.14002e-05	0.0284533	-0.457485	2.36893e-05	-1.04977	-0.909016
60673188	chr5:60673188:T:C	2.30619e-05	0.10765	-0.461898	2.45692e-05	-1.01025	-0.912067
60673710	chr5:60673710:C:T	9.09569e-06	-1.28463	-5.69151e-10	4.21924e-05	-1.38157	-5.69151e-10
60673878	chr5:60673878:G:A	2.54118e-05	0.545069	-0.802284	0.000244327	1.45692	-1.08222
60673957	chr5:60673957:C:T	7.07243e-06	-7.75999e-11	-1.53623	3.4737e-05	-7.75999e-11	-1.576
60674376	chr5:60674376:T:C	7.22301e-06	-7.75999e-11	-1.51516	3.48327e-05	-7.75999e-11	-1.57325
60675165	chr5:60675165:G:C	2.66544e-05	0.62655	-0.836027	0.000262757	1.55762	-1.1102
60675306	chr5:60675306:A:AT	3.79816e-05	0.955314	-0.810643	0.00034076	1.90177	-1.1944
60675308	chr5:60675308:A:T	3.77112e-05	0.948835	-0.81131	0.000338512	1.89428	-1.19353
60676121	chr5:60676121:G:A	1.07562e-05	-7.75999e-11	-1.11695	3.93564e-05	-7.75999e-11	-1.45115
60676129	chr5:60676129:AC:A	8.60489e-06	-7.75999e-11	-1.3401	3.94582e-05	-7.75999e-11	-1.44857
60676398	chr5:60676398:T:C	1.01567e-05	-7.75999e-11	-1.17429	3.8204e-05	-7.75999e-11	-1.48087
60676879	chr5:60676879:A:G	8.89317e-06	-7.75999e-11	-1.30715	4.5724e-05	-7.75999e-11	-1.30119
60677334	chr5:60677334:T:A	4.03513e-06	-0.585683	-1.51171	1.30621e-05	-1.12024	-1.43385
60677336	chr5:60677336:T:A	3.75582e-06	-0.587434	-1.58169	1.12822e-05	-1.1236	-1.57698
60677342	chr5:60677342:T:A	0.000172211	1.65629	-5.69151e-10	0.000552587	1.1908	-5.69151e-10
60678079	chr5:60678079:G:T	2.2236e-05	0.563857	-0.954575	0.000217421	1.47531	-1.21728
60678271	chr5:60678271:G:C	1.33184e-05	-1.36676	0.463476	4.95555e-05	-1.04867	-0.17205
60678576	chr5:60678576:T:C	9.0783e-06	-1.28654	-5.69151e-10	4.21612e-05	-1.38231	-5.69151e-10
60678658	chr5:60678658:A:G	1.049e-05	-7.75999e-11	-1.14201	3.88199e-05	-7.75999e-11	-1.46488
60679180	chr5:60679180:C:T	2.41211e-05	0.516823	-0.826169	0.000230277	1.41783	-1.10236
60679214	chr5:60679214:T:C	9.07088e-06	-1.28736	-5.69151e-10	4.21488e-05	-1.3826	-5.69151e-10
60679237	chr5:60679237:T:C	2.39905e-05	0.209504	-0.524279	2.46864e-05	-0.957973	-0.959585
60679457	chr5:60679457:A:G	1.1033e-05	-1.09154	-5.69151e-10	4.87758e-05	-1.23658	-5.69151e-10
60680219	chr5:60680219:T:C	9.14001e-06	-1.27977	-5.69151e-10	4.2265e-05	-1.37985	-5.69151e-10
60680865	chr5:60680865:A:AT	6.79563e-06	-7.75999e-11	-1.57615	3.487e-05	-7.75999e-11	-1.57218
60681231	chr5:60681231:G:A	2.40321e-05	0.194232	-0.507272	2.48076e-05	-0.965786	-0.946876
60681482	chr5:60681482:T:C	1.74398e-05	-0.633677	-5.69151e-10	0.000144756	-0.148764	-5.69151e-10
60681576	chr5:60681576:T:C	7.82506e-06	-7.75999e-11	-1.4351	3.72711e-05	-7.75999e-11	-1.50559
60682499	chr5:60682499:A:C	3.64186e-05	0.924433	-0.821786	0.000324454	1.85783	-1.19949
60682579	chr5:60682579:A:G	3.01658e-06	-1.14693	-1.24137	1.15776e-05	-1.37434	-1.3004
60682730	chr5:60682730:T:C	1.2255e-05	-7.75999e-11	-0.986497	5.40902e-05	-7.75999e-11	-1.13316
60682751	chr5:60682751:A:C	9.06427e-06	-1.28809	-5.69151e-10	4.21382e-05	-1.38285	-5.69151e-10
60683277	chr5:60683277:A:T	7.34593e-06	-7.75999e-11	-1.49829	3.68448e-05	-7.75999e-11	-1.5171
60683305	chr5:60683305:G:A	6.89604e-06	-7.75999e-11	-1.56148	4.02832e-05	-7.75999e-11	-1.42788
60684842	chr5:60684842:G:A	7.73005e-06	-7.75999e-11	-1.44732	3.69568e-05	-7.75999e-11	-1.51406
60685121	chr5:60685121:T:C	9.40273e-06	-7.75999e-11	-1.25143	3.68712e-05	-7.75999e-11	-1.51638
60685258	chr5:60685258:C:A	3.89966e-05	0.0671192	0.103924	4.21859e-05	-1.02946	-0.352264
60685737	chr5:60685737:G:C	2.17454e-05	0.44481	-0.857839	0.000205707	1.32925	-1.12661
60686239	chr5:60686239:C:G	9.05109e-06	-1.28955	-5.69151e-10	4.2116e-05	-1.38338	-5.69151e-10
60686337	chr5:60686337:C:T	3.13748e-05	0.952999	-0.999423	0.00029442	1.8958	-1.3346
60686606	chr5:60686606:A:G	5.75067e-06	-0.182937	-1.56018	1.42733e-05	-0.886192	-1.57923
60686698	chr5:60686698:AG:A	1.17044e-05	-7.75999e-11	-1.03246	9.4776e-05	-7.75999e-11	-0.572294
60687654	chr5:60687654:T:A	2.27984e-05	0.143915	-0.509656	2.41158e-05	-0.991598	-0.949346
60687746	chr5:60687746:G:A	7.33997e-06	-7.75999e-11	-1.4991	3.4641e-05	-7.75999e-11	-1.57877
60687808	chr5:60687808:G:C	3.51692e-05	0.379165	-0.311424	6.22741e-05	-0.413106	-0.579159
60688417	chr5:60688417:A:T	7.98864e-06	-1.37566	-0.038752	3.18041e-05	-1.08251	-0.581709
60689853	chr5:60689853:G:C	9.04696e-06	-1.29	-5.69151e-10	4.21105e-05	-1.38351	-5.69151e-10
60690239	chr5:60690239:A:G	2.19508e-05	-0.40363	-5.69151e-10	0.000188905	0.117434	-5.69151e-10
60691282	chr5:60691282:G:A	6.78095e-06	-7.75999e-11	-1.57831	3.68267e-05	-7.75999e-11	-1.51759
60691855	chr5:60691855:C:G	1.00311e-05	-1.37906	0.192322	3.77045e-05	-1.09557	-0.398464
60692034	chr5:60692034:C:T	6.74813e-06	-7.75999e-11	-1.58317	3.50814e-05	-7.75999e-11	-1.56614
60692464	chr5:60692464:C:T	3.20151e-05	0.80856	-0.834782	0.00028057	1.72049	-1.20747
60692720	chr5:60692720:G:A	5.13656e-05	-1.06382	1.51036	6.44511e-05	-1.38991	0.432002
60692900	chr5:60692900:A:T	3.34268e-05	0.966285	-0.949359	0.00030878	1.9108	-1.30198
60693201	chr5:60693201:T:C	3.6618e-05	0.939889	-0.831782	0.000328659	1.87633	-1.20512
60694015	chr5:60694015:A:G	2.97065e-05	0.884607	-0.985671	0.000273782	1.81417	-1.32565
60694492	chr5:60694492:T:C	3.45732e-05	0.90302	-0.852372	0.000310343	1.83304	-1.21917
60695884	chr5:60695884:C:T	1.04065e-05	-7.75999e-11	-1.15	3.86801e-05	-7.75999e-11	-1.46848
60696452	chr5:60696452:T:C	4.57792e-05	0.667347	-0.335948	7.16879e-05	-0.249994	-0.601494
60696901	chr5:60696901:T:C	1.2967e-05	-7.75999e-11	-0.930025	9.18163e-05	-7.75999e-11	-0.60402
60697441	chr5:60697441:T:C	2.07777e-05	0.0370244	-0.495575	2.31262e-05	-1.04605	-0.936798
60698253	chr5:60698253:C:T	8.47948e-06	-7.75999e-11	-1.35478	4.06162e-05	-7.75999e-11	-1.41964
60698271	chr5:60698271:C:T	1.88016e-05	0.37802	-0.936509	0.000178006	1.24734	-1.18933
60699092	chr5:60699092:C:T	1.70067e-05	-0.658826	-5.69151e-10	0.000216219	0.252484	-5.69151e-10
60699614	chr5:60699614:C:T	7.2025e-06	-1.36809	-0.149909	2.98891e-05	-1.05376	-0.672559
60699857	chr5:60699857:C:T	8.84904e-06	-1.31212	-5.69151e-10	4.18274e-05	-1.39026	-5.69151e-10
60699915	chr5:60699915:C:A	1.74117e-06	-1.3754	-1.56247	8.54086e-06	-1.39591	-1.58304
60699993	chr5:60699993:G:C	3.0665e-06	-1.18542	-1.18648	1.20522e-05	-1.38474	-1.24983
60700257	chr5:60700257:C:A	2.65395e-05	0.795837	-1.00963	0.00024202	1.70905	-1.34383
60700274	chr5:60700274:C:G	7.98604e-06	-1.38475	-0.0299831	3.16702e-05	-1.06186	-0.606572
60701097	chr5:60701097:G:A	2.34592e-06	-1.39211	-1.24765	9.19446e-06	-1.32659	-1.57861
60701294	chr5:60701294:G:A	8.95331e-06	-1.30041	-5.69151e-10	4.19674e-05	-1.38692	-5.69151e-10
60701585	chr5:60701585:T:C	2.38812e-05	0.644965	-0.964303	0.000207842	1.52925	-1.31629
60701749	chr5:60701749:A:G	3.07946e-05	0.722302	-0.787392	0.00026064	1.61862	-1.17929
60701971	chr5:60701971:A:G	3.13032e-06	-1.17973	-1.17157	1.22476e-05	-1.38326	-1.23522
60702059	chr5:60702059:A:C	3.15634e-06	-1.19074	-1.15228	1.24308e-05	-1.3858	-1.21783
60702102	chr5:60702102:G:A	3.15637e-06	-1.18161	-1.1614	1.23562e-05	-1.3837	-1.22596
60702409	chr5:60702409:A:G	3.20735e-06	-1.15249	-1.17449	1.23054e-05	-1.37601	-1.23776
60702474	chr5:60702474:G:A	3.10527e-06	-1.18188	-1.17745	1.21725e-05	-1.38376	-1.24087
60702828	chr5:60702828:A:T	8.94832e-06	-1.37148	0.0705112	7.9085e-05	-0.958624	0.205338
60702842	chr5:60702842:A:G	2.98504e-05	0.691367	-0.787599	0.000251224	1.58199	-1.17945
60702977	chr5:60702977:C:T	5.40462e-06	-0.221682	-1.5835	1.39521e-05	-0.910802	-1.57738
60703123	chr5:60703123:G:A	3.07771e-06	-1.18973	-1.17851	1.21394e-05	-1.38558	-1.24177
60703191	chr5:60703191:C:A	8.23842e-06	-1.38362	-5.69151e-10	4.58515e-05	-1.2984	-5.69151e-10
60703533	chr5:60703533:C:T	3.1511e-06	-1.17556	-1.16912	1.22876e-05	-1.38222	-1.233
60703610	chr5:60703610:G:A	3.04555e-06	-1.19362	-1.18513	1.20548e-05	-1.38644	-1.24791
60703924	chr5:60703924:GAAA:G	3.08453e-06	-1.18837	-1.17766	1.21517e-05	-1.38527	-1.24107
60704360	chr5:60704360:CTTT:C	1.73716e-05	0.422413	-1.06001	0.000168853	1.30475	-1.29953
60704781	chr5:60704781:C:T	3.06845e-06	-1.17689	-1.19437	1.19977e-05	-1.38256	-1.25654
60705225	chr5:60705225:T:C	2.47496e-05	0.723097	-1.00672	0.000222236	1.62306	-1.34313
60705295	chr5:60705295:C:T	1.90914e-05	-1.31419	0.770993	0.000195869	-0.774249	0.927887
60708633	chr5:60708633:C:T	3.59999e-06	-1.24523	-0.96627	1.49716e-05	-1.38758	-1.03007
60709058	chr5:60709058:A:C	3.41795e-06	-1.15655	-1.10684	1.32511e-05	-1.37706	-1.16267
60709909	chr5:60709909:G:A	3.15864e-06	-1.1949	-1.14739	1.26647e-05	-1.38653	-1.19846
60710038	chr5:60710038:T:C	1.05016e-05	-7.75999e-11	-1.1409	3.85773e-05	-7.75999e-11	-1.47115
60710039	chr5:60710039:T:G	3.26323e-06	-1.16343	-1.14628	1.27586e-05	-1.37944	-1.19817
60710171	chr5:60710171:G:A	7.44808e-06	-7.75999e-11	-1.48447	3.54412e-05	-7.75999e-11	-1.55593
60710704	chr5:60710704:C:T	9.64424e-06	-7.75999e-11	-1.22607	4.05862e-05	-7.75999e-11	-1.42038
60710731	chr5:60710731:T:A	9.09674e-06	-7.75999e-11	-1.28452	3.44755e-05	-7.75999e-11	-1.58356
60711234	chr5:60711234:C:T	4.14506e-06	-1.21213	-0.858384	1.5239e-05	-1.39178	-1.00817
60711275	chr5:60711275:T:G	6.81568e-06	-7.75999e-11	-1.57321	3.57608e-05	-7.75999e-11	-1.54696
60711594	chr5:60711594:T:A	3.87104e-06	-1.23054	-0.908367	1.45791e-05	-1.39415	-1.05007
60711641	chr5:60711641:T:C	7.22109e-06	-7.75999e-11	-1.51542	4.16033e-05	-7.75999e-11	-1.39563
60712272	chr5:60712272:G:T	8.64999e-06	-1.33487	-5.69151e-10	4.16077e-05	-1.39552	-5.69151e-10
60712352	chr5:60712352:TTGTTTG:T	3.7771e-06	-1.21132	-0.952154	1.40407e-05	-1.39164	-1.09021
60712364	chr5:60712364:T:A	3.79029e-06	-1.23173	-0.928257	1.43157e-05	-1.39426	-1.0682
60712530	chr5:60712530:G:A	3.85672e-06	-1.22617	-0.916445	1.44781e-05	-1.39367	-1.05751
60712655	chr5:60712655:C:G	6.89992e-06	-7.75999e-11	-1.56092	3.82792e-05	-7.75999e-11	-1.4789
60712993	chr5:60712993:C:T	2.62891e-05	1.23688	-1.46016	0.000635903	2.70524	-1.37401
60713017	chr5:60713017:C:T	3.88766e-06	-1.24189	-0.892735	1.47463e-05	-1.39516	-1.03766
60713236	chr5:60713236:G:A	3.9148e-06	-1.241	-0.886667	1.48202e-05	-1.3951	-1.03272
60713262	chr5:60713262:T:C	8.48834e-06	-1.35374	-5.69151e-10	4.16078e-05	-1.39552	-5.69151e-10
60713291	chr5:60713291:G:A	6.77508e-06	-7.75999e-11	-1.57918	3.48753e-05	-7.75999e-11	-1.57203
60713337	chr5:60713337:G:A	3.97437e-06	-1.229	-0.883563	1.48858e-05	-1.39399	-1.02942
60713505	chr5:60713505:G:A	1.61701e-05	-1.3723	0.663037	6.98811e-05	-0.936332	0.059318
60713826	chr5:60713826:A:C	3.4271e-06	-1.20751	-1.05321	1.29008e-05	-1.3909	-1.17562
60713875	chr5:60713875:T:C	3.71699e-06	-1.26131	-0.918209	1.43891e-05	-1.39596	-1.06138
60713980	chr5:60713980:G:T	6.82175e-06	-1.2996	-0.272717	4.57416e-05	-0.871166	-0.429635
60714122	chr5:60714122:C:G	4.00474e-06	-1.23595	-0.869002	1.50695e-05	-1.39468	-1.01646
60714123	chr5:60714123:A:C	3.85914e-06	-1.23746	-0.904524	1.46116e-05	-1.39481	-1.04718
60714461	chr5:60714461:G:A	3.89595e-06	-1.24566	-0.88683	1.48203e-05	-1.3954	-1.03241
60714747	chr5:60714747:C:G	4.10457e-06	-1.23119	-0.84914	1.53492e-05	-1.39421	-0.998542
60715090	chr5:60715090:G:A	3.99394e-06	-1.2336	-0.874056	1.50038e-05	-1.39446	-1.02104
60715168	chr5:60715168:G:A	6.50456e-06	-1.30123	-0.318695	4.47765e-05	-0.875222	-0.446904
60715446	chr5:60715446:T:C	3.82683e-06	-1.26548	-0.884918	1.48334e-05	-1.39594	-1.03099
60715695	chr5:60715695:C:T	2.4733e-06	-1.0065	-1.58038	1.00411e-05	-1.23352	-1.58361
60715809	chr5:60715809:G:A	1.85892e-06	-1.32165	-1.55078	8.65307e-06	-1.38516	-1.58074
60715823	chr5:60715823:C:A	4.48808e-06	-0.409493	-1.58151	1.19851e-05	-1.05776	-1.58238
60715849	chr5:60715849:T:A	3.86705e-06	-1.23049	-0.909453	1.45471e-05	-1.39415	-1.05227
60716284	chr5:60716284:A:G	4.66614e-06	-0.40889	-1.54321	1.20929e-05	-1.05788	-1.57331
60716408	chr5:60716408:T:C	6.48353e-06	-1.33869	-0.284473	4.10517e-05	-0.967977	-0.441001
60716721	chr5:60716721:C:T	8.56126e-06	-7.75999e-11	-1.34518	3.54169e-05	-7.75999e-11	-1.55662
60717117	chr5:60717117:T:C	3.36954e-06	-1.22082	-1.05684	1.23036e-05	-1.39307	-1.22085
60718086	chr5:60718086:T:C	1.62255e-05	-1.38276	0.67691	6.67628e-05	-0.986694	0.0640297
60718553	chr5:60718553:A:G	7.5687e-06	-7.75999e-11	-1.46841	3.56382e-05	-7.75999e-11	-1.55039
60718976	chr5:60718976:A:G	8.56606e-06	-1.34462	-5.69151e-10	4.15896e-05	-1.39596	-5.69151e-10
60719256	chr5:60719256:A:G	7.44079e-06	-7.75999e-11	-1.48545	3.60535e-05	-7.75999e-11	-1.53881
60720174	chr5:60720174:G:A	8.57754e-06	-7.75999e-11	-1.34328	4.05346e-05	-7.75999e-11	-1.42165
60720971	chr5:60720971:A:G	3.26252e-06	-1.22471	-1.08522	1.20005e-05	-1.39355	-1.24531
60721576	chr5:60721576:T:TAAA	7.82205e-06	-7.75999e-11	-1.43549	3.77201e-05	-7.75999e-11	-1.49362
60722328	chr5:60722328:C:T	8.73684e-06	-1.32488	-5.69151e-10	4.1657e-05	-1.39434	-5.69151e-10
60723455	chr5:60723455:A:C	7.27326e-06	-7.75999e-11	-1.50823	4.20984e-05	-7.75999e-11	-1.3838
60723666	chr5:60723666:G:A	6.26278e-05	0.644777	-5.69151e-10	0.000168582	0.00361032	-5.69151e-10
60724251	chr5:60724251:C:T	3.72657e-06	-1.23403	-0.942919	1.41137e-05	-1.39437	-1.08229
60724693	chr5:60724693:C:T	3.3897e-05	1.41742	-1.38652	0.000465568	2.40989	-1.39044
60724818	chr5:60724818:G:T	4.10113e-06	-1.2238	-0.857374	1.52319e-05	-1.39339	-1.00703
60724900	chr5:60724900:G:GT	4.83084e-06	-0.333782	-1.58363	1.26011e-05	-1.01358	-1.57644
60725059	chr5:60725059:A:G	6.87159e-06	-7.75999e-11	-1.56504	3.67512e-05	-7.75999e-11	-1.51964
60725688	chr5:60725688:C:T	9.92941e-06	-1.19693	-5.69151e-10	4.36103e-05	-1.34852	-5.69151e-10
60725760	chr5:60725760:T:G	8.60513e-06	-1.34007	-5.69151e-10	4.15932e-05	-1.39587	-5.69151e-10
60725806	chr5:60725806:T:G	4.45511e-06	-1.34269	-0.65569	2.9941e-05	-0.978534	-0.746046
60725861	chr5:60725861:C:T	1.29752e-05	-7.75999e-11	-0.92939	5.77963e-05	-7.75999e-11	-1.06688
60726261	chr5:60726261:C:G	8.24445e-06	-1.38289	-5.69151e-10	4.15973e-05	-1.39577	-5.69151e-10
60726353	chr5:60726353:C:T	6.97504e-06	-7.75999e-11	-1.55009	3.50038e-05	-7.75999e-11	-1.56835
60726384	chr5:60726384:A:G	3.88569e-06	-1.20891	-0.926219	1.41812e-05	-1.39145	-1.08044
60726514	chr5:60726514:G:T	7.41285e-06	-7.75999e-11	-1.48922	3.45675e-05	-7.75999e-11	-1.58089
60727171	chr5:60727171:G:A	6.74603e-06	-7.75999e-11	-1.58348	3.72825e-05	-7.75999e-11	-1.50528
60727207	chr5:60727207:C:T	7.54978e-06	-7.75999e-11	-1.47091	3.53114e-05	-7.75999e-11	-1.5596
60727599	chr5:60727599:G:A	1.24597e-05	-7.75999e-11	-0.969931	4.72548e-05	-7.75999e-11	-1.26826
60728061	chr5:60728061:C:T	2.6493e-06	-1.14503	-1.3731	9.92612e-06	-1.37474	-1.4539
60728264	chr5:60728264:A:G	1.53868e-05	-0.342848	-0.416076	1.98447e-05	-1.24811	-0.887768
60728313	chr5:60728313:G:T	6.9097e-06	-7.75999e-11	-1.55951	3.83947e-05	-7.75999e-11	-1.47589
60728726	chr5:60728726:G:A	3.41282e-06	-1.21685	-1.04804	1.22615e-05	-1.3927	-1.22464
60728814	chr5:60728814:G:A	4.55819e-06	-1.35884	-0.616665	2.79096e-05	-1.02625	-0.768586
60728985	chr5:60728985:C:T	6.039e-05	0.692481	-0.0840879	8.86641e-05	-0.242337	-0.396617
60729284	chr5:60729284:C:T	1.83617e-05	-0.582164	-5.69151e-10	0.000151808	-0.10119	-5.69151e-10
60729325	chr5:60729325:A:G	1.21423e-05	-1.37358	0.377846	0.000100213	-0.946263	0.429752
60729349	chr5:60729349:G:A	8.61676e-06	-7.75999e-11	-1.33872	3.46164e-05	-7.75999e-11	-1.57948
60729552	chr5:60729552:C:T	3.53189e-06	-1.18941	-1.04119	1.23865e-05	-1.38817	-1.21903
60729573	chr5:60729573:A:C	8.49478e-06	-1.35298	-5.69151e-10	4.16045e-05	-1.3956	-5.69151e-10
60729762	chr5:60729762:C:T	1.28456e-05	-7.75999e-11	-0.939432	4.83271e-05	-7.75999e-11	-1.24582
60730409	chr5:60730409:T:C	5.4667e-06	-1.33905	-0.454706	3.47003e-05	-0.967604	-0.609458
60730940	chr5:60730940:C:T	6.75414e-06	-7.75999e-11	-1.58228	3.46553e-05	-7.75999e-11	-1.57836
60731364	chr5:60731364:T:C	9.38856e-06	-7.75999e-11	-1.25294	4.14607e-05	-7.75999e-11	-1.39906
60731405	chr5:60731405:GT:G	8.02185e-06	-7.75999e-11	-1.41026	3.52288e-05	-7.75999e-11	-1.56195
60731451	chr5:60731451:C:T	8.58946e-06	-1.3419	-5.69151e-10	4.15912e-05	-1.39592	-5.69151e-10
60731634	chr5:60731634:C:T	3.48817e-06	-1.21273	-1.03033	1.28939e-05	-1.39201	-1.17505
60731925	chr5:60731925:C:T	1.95579e-06	-1.27345	-1.54819	8.86872e-06	-1.36211	-1.57917
60731951	chr5:60731951:G:A	7.36691e-05	0.807153	-5.69151e-10	0.000995362	1.7793	-5.69151e-10
60732331	chr5:60732331:G:A	1.50582e-05	-1.37371	0.593198	0.000123966	-0.947371	0.643572
60733572	chr5:60733572:C:T	6.8283e-06	-7.75999e-11	-1.57136	3.63107e-05	-7.75999e-11	-1.5317
60733755	chr5:60733755:ATGT:A	7.92621e-06	-7.75999e-11	-1.42226	4.48341e-05	-7.75999e-11	-1.32084
60733993	chr5:60733993:C:T	7.32493e-06	-7.75999e-11	-1.50115	3.44786e-05	-7.75999e-11	-1.58347
60734386	chr5:60734386:C:CATG	2.05272e-05	0.819857	-1.29054	0.000306676	1.78505	-1.18307
60734544	chr5:60734544:G:A	8.29497e-06	-7.75999e-11	-1.37678	3.90021e-05	-7.75999e-11	-1.4602
60734721	chr5:60734721:A:G	1.2143e-05	-7.75999e-11	-0.995679	4.19359e-05	-7.75999e-11	-1.38767
60734964	chr5:60734964:T:A	0.000149965	1.66129	-0.14332	4.94774e-05	0.0462917	-1.26859
60735327	chr5:60735327:T:C	0.000105485	1.16614	-5.69151e-10	0.0013517	2.08531	-5.69151e-10
60735422	chr5:60735422:T:C	3.30731e-06	-1.20536	-1.09094	1.18554e-05	-1.39097	-1.26006
60735534	chr5:60735534:C:T	4.05281e-06	-1.22193	-0.871095	1.48651e-05	-1.39328	-1.03151
60735840	chr5:60735840:A:G	3.2601e-06	-1.20862	-1.10205	1.17388e-05	-1.39148	-1.26943
60736324	chr5:60736324:T:G	3.63765e-06	-1.21241	-0.988684	1.27427e-05	-1.39208	-1.18677
60736544	chr5:60736544:C:T	6.25555e-06	-1.36624	-0.292725	3.70359e-05	-1.04952	-0.462401
60736586	chr5:60736586:T:C	3.5149e-06	-1.21621	-1.01921	1.25706e-05	-1.39258	-1.19987
60736702	chr5:60736702:A:G	8.34896e-06	-1.37029	-5.69151e-10	4.17713e-05	-1.3916	-5.69151e-10
60736772	chr5:60736772:G:A	6.34423e-06	-1.36287	-0.282013	3.77885e-05	-1.03824	-0.453571
60736926	chr5:60736926:G:A	5.09646e-05	0.4387	-5.69151e-10	0.000156209	-0.0726135	-5.69151e-10
60737405	chr5:60737405:C:T	3.68988e-06	-1.22793	-0.958905	1.37561e-05	-1.39395	-1.10837
60737602	chr5:60737602:C:T	1.39e-05	-7.75999e-11	-0.860545	5.11847e-05	-7.75999e-11	-1.18837
60738648	chr5:60738648:G:A	3.22656e-06	-1.22972	-1.0913	1.18205e-05	-1.39429	-1.25969
60738721	chr5:60738721:A:G	2.47288e-05	-7.75999e-11	-0.284464	0.00259835	-7.75999e-11	2.73882
60738848	chr5:60738848:T:G	3.66109e-06	-1.19223	-1.00244	1.33562e-05	-1.3888	-1.14303
60738976	chr5:60738976:G:A	7.07609e-06	-7.75999e-11	-1.53571	3.45449e-05	-7.75999e-11	-1.58155
60738997	chr5:60738997:G:A	3.89229e-06	-1.19223	-0.941206	1.40727e-05	-1.38758	-1.09199
60739059	chr5:60739059:C:T	3.97077e-06	-1.17219	-0.941282	1.41164e-05	-1.38477	-1.0917
60739180	chr5:60739180:T:C	3.85594e-06	-1.17583	-0.96699	1.37991e-05	-1.38538	-1.11383
60739216	chr5:60739216:G:A	8.52703e-06	-1.34919	-5.69151e-10	4.17125e-05	-1.39301	-5.69151e-10
60739395	chr5:60739395:C:T	3.98429e-06	-1.15546	-0.954616	1.40203e-05	-1.37987	-1.10344
60739593	chr5:60739593:C:G	3.16402e-06	-1.30144	-1.03915	1.2852e-05	-1.39404	-1.17627
60739813	chr5:60739813:A:G	3.54065e-06	-1.18852	-1.0396	1.2939e-05	-1.38645	-1.17711
60740113	chr5:60740113:G:A	1.41765e-05	-0.840844	-5.69151e-10	6.63447e-05	-0.928946	-5.69151e-10
60740388	chr5:60740388:T:G	3.61145e-06	-1.02119	-1.18713	1.13975e-05	-1.33929	-1.35112
60740550	chr5:60740550:A:G	4.33982e-06	-1.00922	-1.01538	1.36402e-05	-1.33405	-1.17674
60740924	chr5:60740924:T:C	4.34317e-06	-1.38692	-0.636902	2.07942e-05	-1.28803	-0.801103
60740993	chr5:60740993:A:C	4.12476e-06	-1.05724	-1.01818	1.33824e-05	-1.35228	-1.17759
60741307	chr5:60741307:T:A	6.74866e-06	-7.75999e-11	-1.58309	3.63732e-05	-7.75999e-11	-1.52998
60741858	chr5:60741858:C:T	1.55385e-05	-7.75999e-11	-0.749114	0.000106455	-7.75999e-11	-0.456086
60742396	chr5:60742396:ATG:A	7.16551e-06	-7.75999e-11	-1.52315	3.93112e-05	-7.75999e-11	-1.4523
60742398	chr5:60742398:G:A	5.86654e-06	-0.968547	-0.754619	1.56075e-05	-1.31745	-1.05861
60742822	chr5:60742822:C:A	8.66109e-06	-1.33359	-5.69151e-10	4.16118e-05	-1.39543	-5.69151e-10
60742880	chr5:60742880:T:C	6.77339e-06	-7.75999e-11	-1.57943	3.81542e-05	-7.75999e-11	-1.48217
60743445	chr5:60743445:G:A	8.67644e-06	-7.75999e-11	-1.33182	4.03911e-05	-7.75999e-11	-1.4252
60743746	chr5:60743746:G:C	8.54054e-06	-7.75999e-11	-1.34761	3.99067e-05	-7.75999e-11	-1.43727
60744220	chr5:60744220:C:G	4.60141e-06	-1.03379	-0.932276	1.47558e-05	-1.34363	-1.08855
60744233	chr5:60744233:A:T	4.49242e-06	-1.04825	-0.941788	1.45369e-05	-1.34896	-1.09815
60744640	chr5:60744640:G:A	4.14114e-06	-1.04727	-1.02419	1.33453e-05	-1.34875	-1.18389
60744809	chr5:60744809:A:G	3.36783e-06	-1.09797	-1.18019	1.11597e-05	-1.36678	-1.34472
60745207	chr5:60745207:G:C	6.30558e-06	-1.39458	-0.256418	3.05906e-05	-1.24646	-0.456661
60745382	chr5:60745382:C:T	1.15066e-05	0.00886138	-1.05838	7.8022e-05	0.232097	-0.998916
60745524	chr5:60745524:A:G	1.96394e-06	-1.36755	-1.44993	1.02422e-05	-1.26718	-1.53011
60746497	chr5:60746497:C:T	2.71755e-06	-1.05141	-1.4413	1.67333e-05	-0.812819	-1.49359
60746660	chr5:60746660:T:C	3.63677e-05	-7.75999e-11	0.101249	0.000302971	-7.75999e-11	0.589827
60747239	chr5:60747239:G:A	4.32208e-05	-7.75999e-11	0.273891	0.000370141	-7.75999e-11	0.790074
60747588	chr5:60747588:C:T	2.04883e-06	-1.37308	-1.40208	1.06383e-05	-1.28029	-1.47905
60747622	chr5:60747622:G:A	1.05181e-05	-7.75999e-11	-1.13933	8.2871e-05	-7.75999e-11	-0.706525
60747926	chr5:60747926:A:T	7.06666e-06	-7.75999e-11	-1.53704	3.4881e-05	-7.75999e-11	-1.57187
60748530	chr5:60748530:T:C	1.23106e-05	0.0138143	-0.995787	0.000160846	0.80104	-0.844405
60749043	chr5:60749043:T:G	1.96541e-06	-1.36552	-1.45121	1.04382e-05	-1.26339	-1.51494
60749240	chr5:60749240:C:T	7.286e-06	-7.75999e-11	-1.50648	3.47571e-05	-7.75999e-11	-1.57543
60749293	chr5:60749293:C:T	2.99931e-06	-1.06703	-1.32702	1.78744e-05	-0.832832	-1.40761
60750023	chr5:60750023:C:T	8.51488e-06	-1.35062	-5.69151e-10	4.15917e-05	-1.39591	-5.69151e-10
60750115	chr5:60750115:A:G	2.86985e-05	-7.75999e-11	-0.135587	7.50954e-05	-7.75999e-11	-0.805051
60750279	chr5:60750279:C:T	7.92715e-06	-7.75999e-11	-1.42214	3.46608e-05	-7.75999e-11	-1.5782
60751005	chr5:60751005:C:T	1.87651e-05	-0.00355549	-0.556879	1.96403e-05	-1.12609	-1.02014
60751596	chr5:60751596:A:G	1.79871e-05	-0.153522	-0.449256	0.000148187	0.0844166	-0.209752
60752051	chr5:60752051:A:G	9.16125e-06	-7.75999e-11	-1.27745	4.22803e-05	-7.75999e-11	-1.37949
60752147	chr5:60752147:T:A	1.36386e-05	-0.869083	-0.010443	8.07589e-05	-0.126812	-0.60553
60752201	chr5:60752201:G:A	1.26937e-05	0.0686046	-1.01993	0.000167461	0.869804	-0.872865
60753155	chr5:60753155:T:C	7.04127e-06	-7.75999e-11	-1.54064	3.4524e-05	-7.75999e-11	-1.58216
60753292	chr5:60753292:T:C	1.74779e-06	-1.39455	-1.53953	8.82467e-06	-1.36291	-1.58334
60753750	chr5:60753750:G:C	1.49477e-05	-0.862331	0.0744578	8.8935e-05	-0.116868	-0.519035
60753926	chr5:60753926:G:A	8.56184e-06	-7.75999e-11	-1.34512	3.7121e-05	-7.75999e-11	-1.50963
60755773	chr5:60755773:G:A	8.63449e-06	-1.33667	-5.69151e-10	4.16014e-05	-1.39568	-5.69151e-10
60755777	chr5:60755777:C:G	1.283e-05	-0.940647	-5.69151e-10	5.25257e-05	-1.16251	-5.69151e-10
60756010	chr5:60756010:T:C	8.55566e-06	-1.34584	-5.69151e-10	4.159e-05	-1.39595	-5.69151e-10
60756132	chr5:60756132:AG:A	1.69034e-06	-1.38449	-1.58302	8.94186e-06	-1.39488	-1.53819
60756164	chr5:60756164:C:A	8.4031e-06	-7.75999e-11	-1.36383	3.88977e-05	-7.75999e-11	-1.46287
60756245	chr5:60756245:TAAATAC:T	8.45234e-06	-1.35799	-5.69151e-10	4.16319e-05	-1.39494	-5.69151e-10
60756423	chr5:60756423:A:T	7.42173e-06	-7.75999e-11	-1.48802	3.45937e-05	-7.75999e-11	-1.58014
60756742	chr5:60756742:C:A	1.85143e-06	-1.31777	-1.55871	1.02171e-05	-1.22094	-1.57881
60756816	chr5:60756816:G:A	4.38876e-06	-0.752834	-1.26055	2.81434e-05	-0.446271	-1.34023
60757280	chr5:60757280:A:T	6.83909e-06	-7.75999e-11	-1.56978	3.48829e-05	-7.75999e-11	-1.57181
60757395	chr5:60757395:C:T	1.31485e-05	-7.75999e-11	-0.91612	8.81845e-05	-7.75999e-11	-0.644378
60759104	chr5:60759104:C:G	1.25036e-05	0.102814	-1.06923	0.00016542	0.912479	-0.927798
60759719	chr5:60759719:C:T	8.59374e-06	-7.75999e-11	-1.3414	4.22638e-05	-7.75999e-11	-1.37988
60759784	chr5:60759784:T:C	3.04925e-06	-1.096	-1.28154	1.80299e-05	-0.87028	-1.3615
60759817	chr5:60759817:T:A	1.79728e-06	-1.33845	-1.56771	8.66177e-06	-1.38766	-1.57723
60760028	chr5:60760028:C:T	3.16009e-06	-0.776749	-1.56508	9.81475e-06	-1.25876	-1.58116
60760699	chr5:60760699:C:T	8.44133e-06	-7.75999e-11	-1.35929	3.95139e-05	-7.75999e-11	-1.44716
60760762	chr5:60760762:C:T	2.14189e-06	-1.38141	-1.34933	1.08687e-05	-1.29994	-1.43798
60761156	chr5:60761156:G:A	3.11006e-06	-1.05151	-1.30628	1.87102e-05	-0.81209	-1.38265
60761173	chr5:60761173:T:A	3.00774e-06	-1.03906	-1.35218	1.81893e-05	-0.795539	-1.42744
60761572	chr5:60761572:C:A	8.63233e-06	-1.33692	-5.69151e-10	4.16007e-05	-1.39569	-5.69151e-10
60761699	chr5:60761699:A:G	3.1386e-06	-1.05978	-1.28888	1.87858e-05	-0.822816	-1.36789
60761891	chr5:60761891:C:T	1.29216e-05	0.0924849	-1.02601	3.20965e-05	-0.581656	-1.07341
60762009	chr5:60762009:T:C	1.14255e-05	0.0652716	-1.12185	0.000148369	0.864878	-0.988986
60762046	chr5:60762046:T:C	1.73003e-06	-1.39559	-1.54871	8.78215e-06	-1.36932	-1.58177
60762105	chr5:60762105:A:G	1.73447e-06	-1.38272	-1.55901	9.39891e-06	-1.39546	-1.48775
60762166	chr5:60762166:G:C	1.24177e-05	0.0405123	-1.01382	0.000162742	0.834919	-0.866564
60762213	chr5:60762213:C:T	9.23891e-06	-7.75999e-11	-1.26901	4.24272e-05	-7.75999e-11	-1.37602
60762255	chr5:60762255:C:T	6.96192e-06	-7.75999e-11	-1.55198	4.48653e-05	-7.75999e-11	-1.32014
60762426	chr5:60762426:C:T	7.50253e-06	-0.281903	-1.19529	9.91043e-05	0.457375	-0.985012
60762463	chr5:60762463:T:C	1.08168e-05	-1.11133	-5.69151e-10	6.93106e-05	-0.885212	-5.69151e-10
60762571	chr5:60762571:C:T	1.7353e-06	-1.38506	-1.55619	9.44961e-06	-1.39487	-1.48297
60763031	chr5:60763031:C:T	1.6262e-05	0.143217	-0.846818	1.24392e-05	-1.05756	-1.5454
60763160	chr5:60763160:A:G	1.68753e-06	-1.38582	-1.58335	8.92318e-06	-1.39439	-1.54076
60763230	chr5:60763230:G:A	9.10165e-06	-7.75999e-11	-1.28398	4.21126e-05	-7.75999e-11	-1.38346
60763305	chr5:60763305:T:C	1.68789e-06	-1.38537	-1.58359	8.8014e-06	-1.3946	-1.5543
60764446	chr5:60764446:G:C	2.76332e-05	-7.75999e-11	-0.173415	7.29204e-05	-7.75999e-11	-0.834442
60764636	chr5:60764636:T:C	6.98168e-06	-7.75999e-11	-1.54914	3.45136e-05	-7.75999e-11	-1.58246
60764870	chr5:60764870:C:T	1.95647e-05	0.72201	-1.24071	0.000456202	2.04485	-1.04573
60765135	chr5:60765135:G:C	1.97082e-05	-7.75999e-11	-0.511396	4.78389e-05	-7.75999e-11	-1.25597
60765190	chr5:60765190:A:C	9.53725e-06	-7.75999e-11	-1.23723	4.37435e-05	-7.75999e-11	-1.34547
60765659	chr5:60765659:C:T	1.73343e-05	0.806223	-1.44597	2.21085e-05	-0.529295	-1.49855
60765727	chr5:60765727:T:C	2.80608e-06	-1.10006	-1.36059	1.66276e-05	-0.876209	-1.43653
60765729	chr5:60765729:G:C	1.28954e-05	-0.935199	-0.000364643	7.50022e-05	-0.230866	-0.575426
60766103	chr5:60766103:C:T	2.90314e-06	-1.04637	-1.38027	1.7561e-05	-0.805305	-1.45282
60766332	chr5:60766332:G:A	2.84401e-06	-1.03612	-1.41109	1.73511e-05	-0.792533	-1.47762
60766797	chr5:60766797:C:A	1.70081e-06	-1.38301	-1.57832	9.18766e-06	-1.39528	-1.51067
60766841	chr5:60766841:C:T	1.71572e-06	-1.37299	-1.57961	9.13178e-06	-1.39582	-1.51623
60766913	chr5:60766913:G:A	1.18513e-05	-7.75999e-11	-1.01999	4.08618e-05	-7.75999e-11	-1.41361
60766918	chr5:60766918:T:C	1.96374e-05	-0.0446029	-0.470395	2.06831e-05	-1.14414	-0.950354
60767185	chr5:60767185:T:C	2.92015e-06	-1.02668	-1.39412	1.78116e-05	-0.779953	-1.46401
60767369	chr5:60767369:C:A	7.07398e-06	-7.75999e-11	-1.53601	3.44746e-05	-7.75999e-11	-1.58359
60767485	chr5:60767485:C:T	2.94425e-06	-1.06773	-1.34484	1.76729e-05	-0.833733	-1.41804
60767684	chr5:60767684:G:T	2.83357e-06	-1.04762	-1.40327	1.72024e-05	-0.807542	-1.47122
60767749	chr5:60767749:G:A	2.26246e-05	0.0440032	-0.417398	2.24104e-05	-1.10464	-0.909647
60767936	chr5:60767936:A:C	8.57015e-06	-7.75999e-11	-1.34415	4.01212e-05	-7.75999e-11	-1.43191
60768021	chr5:60768021:G:A	7.15968e-06	-7.75999e-11	-1.52397	4.09155e-05	-7.75999e-11	-1.4123
60768126	chr5:60768126:C:T	2.00167e-05	-0.0464225	-0.44944	2.1037e-05	-1.14509	-0.932441
60768510	chr5:60768510:G:A	2.99754e-06	-1.01547	-1.37917	1.8292e-05	-0.765504	-1.45184
60768558	chr5:60768558:C:T	1.70078e-06	-1.38041	-1.58093	9.07896e-06	-1.39575	-1.5221
60768805	chr5:60768805:CT:C	3.29952e-06	-1.02641	-1.27225	1.96849e-05	-0.78026	-1.3637
60769017	chr5:60769017:A:G	1.79014e-06	-1.38046	-1.52967	9.95324e-06	-1.39581	-1.4301
60769211	chr5:60769211:G:A	2.99517e-06	-1.0151	-1.38033	1.82748e-05	-0.76559	-1.4527
60769309	chr5:60769309:C:T	8.8748e-06	-1.30922	-5.69151e-10	4.99284e-05	-1.21322	-5.69151e-10
60769692	chr5:60769692:G:A	3.41825e-06	-1.159	-1.1043	2.72873e-05	-0.604129	-1.21326
60769858	chr5:60769858:T:C	7.27534e-06	-7.75999e-11	-1.50794	3.76223e-05	-7.75999e-11	-1.49621
60770029	chr5:60770029:T:C	2.66469e-06	-1.14962	-1.36272	1.55068e-05	-0.950477	-1.43205
60770114	chr5:60770114:G:T	1.68879e-06	-1.38777	-1.58065	9.11544e-06	-1.39358	-1.52026
60770498	chr5:60770498:C:G	3.10481e-06	-0.97398	-1.3855	1.91787e-05	-0.71256	-1.45745
60770669	chr5:60770669:T:A	2.97206e-06	-1.03141	-1.37177	1.80095e-05	-0.786504	-1.4464
60770683	chr5:60770683:A:C	1.62848e-05	-0.159461	-0.542737	0.000132923	0.0783032	-0.312345
60770839	chr5:60770839:G:A	1.26259e-05	0.0337258	-0.990411	0.000165817	0.825725	-0.838649
60771017	chr5:60771017:A:G	2.8751e-06	-1.06719	-1.36916	1.72308e-05	-0.832725	-1.44438
60771023	chr5:60771023:C:T	1.14433e-05	0.0110057	-1.06603	0.000148805	0.797474	-0.91865
60771723	chr5:60771723:C:T	1.32841e-05	0.0831449	-0.989011	0.000176792	0.887648	-0.836483
60772520	chr5:60772520:G:A	1.9955e-06	-1.38601	-1.41553	1.19284e-05	-1.39451	-1.25037
60772528	chr5:60772528:T:C	8.2093e-06	-1.23993	-0.147231	3.89571e-05	-0.766976	-0.694373
60772807	chr5:60772807:T:C	2.50539e-06	-1.05287	-1.52112	1.56681e-05	-0.812396	-1.55979
60773040	chr5:60773040:G:A	8.36139e-06	-1.36881	-5.69151e-10	4.17505e-05	-1.3921	-5.69151e-10
60773230	chr5:60773230:C:T	9.6348e-06	-0.464395	-0.762655	1.04325e-05	-1.36694	-1.41195
60773612	chr5:60773612:C:T	1.60636e-05	0.350351	-1.06622	3.7683e-05	-0.387436	-1.10717
60774094	chr5:60774094:A:C	6.09387e-05	-7.75999e-11	0.617437	0.000198425	-7.75999e-11	0.1666
60774107	chr5:60774107:G:A	0.000309357	-0.229727	2.47179	0.000100285	-1.31401	0.798225
60775784	chr5:60775784:G:A	1.84596e-05	-0.576847	-5.69151e-10	0.000153265	-0.0916405	-5.69151e-10
60775824	chr5:60775824:T:G	1.03272e-05	-7.75999e-11	-1.15765	3.82397e-05	-7.75999e-11	-1.47994
60776650	chr5:60776650:A:G	2.96391e-06	-1.39337	-1.01255	1.24137e-05	-1.39179	-1.21321
60776952	chr5:60776952:A:G	1.5755e-05	0.735306	-1.47058	2.0402e-05	-0.590878	-1.5173
60777311	chr5:60777311:T:C	7.22794e-06	-7.75999e-11	-1.51448	3.44842e-05	-7.75999e-11	-1.58331
60777398	chr5:60777398:A:T	1.71275e-05	0.81166	-1.46341	2.15478e-05	-0.544677	-1.50886
60777880	chr5:60777880:A:C	2.13321e-05	-0.432219	-5.69151e-10	7.82231e-05	-0.764245	-5.69151e-10
60778173	chr5:60778173:T:C	0.000568594	-0.429396	3.28013	0.000154405	-1.36047	1.27624
60778368	chr5:60778368:C:G	1.01785e-05	-7.75999e-11	-1.17215	4.10018e-05	-7.75999e-11	-1.41019
60779260	chr5:60779260:G:T	7.39348e-06	-7.75999e-11	-1.49183	3.44934e-05	-7.75999e-11	-1.58304
60779366	chr5:60779366:C:T	8.46518e-06	-1.14479	-0.211677	4.01616e-05	-0.52675	-0.904147
60779481	chr5:60779481:A:T	7.1518e-06	-7.75999e-11	-1.52507	3.45042e-05	-7.75999e-11	-1.58273
60779501	chr5:60779501:C:T	0.000381122	-0.407844	2.85853	9.9853e-05	-1.35664	0.836529
60779688	chr5:60779688:T:C	6.79065e-06	-7.75999e-11	-1.57688	3.59301e-05	-7.75999e-11	-1.54224
60780189	chr5:60780189:G:A	1.91562e-05	0.958661	-1.49846	2.30266e-05	-0.451461	-1.5357
60780531	chr5:60780531:C:T	8.89007e-06	-7.75999e-11	-1.3075	3.52501e-05	-7.75999e-11	-1.56134
60780717	chr5:60780717:G:T	1.11627e-05	-1.07985	-5.69151e-10	7.26376e-05	-0.838327	-5.69151e-10
60781012	chr5:60781012:C:A	1.08076e-05	-7.75999e-11	-1.11218	7.06178e-05	-7.75999e-11	-0.866527
60781096	chr5:60781096:G:T	7.13323e-06	-7.75999e-11	-1.52767	3.45165e-05	-7.75999e-11	-1.58237
60782085	chr5:60782085:T:G	0.000384103	-0.403701	2.86218	0.000117003	-1.35547	0.993859
60782585	chr5:60782585:C:T	0.000332241	-0.426003	2.73943	0.000105897	-1.3599	0.898551
60783554	chr5:60783554:A:G	8.21905e-06	-1.38598	-5.69151e-10	4.24041e-05	-1.37656	-5.69151e-10
60783995	chr5:60783995:C:A	7.43921e-06	-7.75999e-11	-1.48567	3.45131e-05	-7.75999e-11	-1.58247
60784300	chr5:60784300:C:T	7.45124e-06	-7.75999e-11	-1.48405	3.4507e-05	-7.75999e-11	-1.58265
60784354	chr5:60784354:G:A	5.02008e-06	-0.689706	-1.18928	1.35627e-05	-1.21398	-1.30251
60784509	chr5:60784509:T:C	1.74384e-05	-7.75999e-11	-0.633758	4.62749e-05	-7.75999e-11	-1.28921
60784547	chr5:60784547:A:G	3.17706e-06	-1.39576	-0.940719	1.67976e-05	-1.36577	-0.936803
60784591	chr5:60784591:G:T	3.11764e-06	-1.39596	-0.959396	1.63844e-05	-1.37078	-0.956702
60784596	chr5:60784596:C:T	2.18596e-05	1.05648	-1.46427	2.51876e-05	-0.388875	-1.50858
60785028	chr5:60785028:T:C	7.40589e-06	-7.75999e-11	-1.49016	3.44891e-05	-7.75999e-11	-1.58317
60785052	chr5:60785052:C:T	1.00169e-05	-7.75999e-11	-1.18816	4.05936e-05	-7.75999e-11	-1.4202
60785198	chr5:60785198:C:T	2.05378e-05	0.99908	-1.46924	2.41896e-05	-0.425325	-1.51256
60785469	chr5:60785469:T:C	3.59339e-06	-1.39572	-0.817618	2.07459e-05	-1.36333	-0.728133
60785491	chr5:60785491:T:C	1.93344e-05	0.925727	-1.45627	2.33e-05	-0.472802	-1.50255
60785981	chr5:60785981:T:C	6.22702e-05	-0.202716	0.841767	0.000546139	0.946661	0.232402
60786222	chr5:60786222:G:A	7.44748e-06	-7.75999e-11	-1.48456	3.45054e-05	-7.75999e-11	-1.58269
60786390	chr5:60786390:C:T	1.00271e-05	-1.18714	-5.69151e-10	5.56913e-05	-1.10399	-5.69151e-10
60786814	chr5:60786814:T:C	0.000228252	-0.83568	2.7737	9.13248e-05	-1.39377	0.784382
60786975	chr5:60786975:G:A	1.51967e-05	-7.75999e-11	-0.77135	4.70296e-05	-7.75999e-11	-1.27303
60787741	chr5:60787741:A:G	1.63265e-05	-7.75999e-11	-0.699644	4.35497e-05	-7.75999e-11	-1.34991
60788076	chr5:60788076:A:G	1.06057e-05	-0.911904	-0.21914	1.32572e-05	-1.33144	-1.20783
60788664	chr5:60788664:AC:A	9.97241e-06	-0.98093	-0.211679	1.3697e-05	-1.30287	-1.20376
60789662	chr5:60789662:A:G	1.09819e-05	-1.09618	-5.69151e-10	4.8384e-05	-1.24464	-5.69151e-10
60789936	chr5:60789936:G:A	1.07546e-05	-0.913359	-0.203739	1.337e-05	-1.33095	-1.19985
60790554	chr5:60790554:C:T	1.98493e-05	-0.504264	-5.69151e-10	7.62621e-05	-0.789634	-5.69151e-10
60790633	chr5:60790633:T:C	8.69197e-06	-7.75999e-11	-1.33003	3.47573e-05	-7.75999e-11	-1.57542
60790850	chr5:60790850:T:G	6.77935e-06	-0.078447	-1.5001	1.33767e-05	-0.964454	-1.56584
60790923	chr5:60790923:A:G	8.1873e-06	-1.38985	-5.69151e-10	4.243e-05	-1.37595	-5.69151e-10
60791073	chr5:60791073:C:T	3.71114e-05	-0.621842	0.743333	1.52249e-05	-1.39514	-1.00574
60791509	chr5:60791509:G:A	1.91948e-06	-1.26841	-1.57197	1.3031e-05	-1.06992	-1.48656
60791700	chr5:60791700:T:C	8.15229e-06	-1.39413	-5.69151e-10	4.30296e-05	-1.36192	-5.69151e-10
60792123	chr5:60792123:G:A	8.18436e-06	-1.39021	-5.69151e-10	4.2553e-05	-1.37306	-5.69151e-10
60792321	chr5:60792321:A:G	7.70588e-06	-0.938623	-0.511824	1.29646e-05	-1.32426	-1.23733
60792423	chr5:60792423:C:T	7.73144e-06	-0.928427	-0.51871	1.28573e-05	-1.32825	-1.24164
60792428	chr5:60792428:T:C	7.39449e-06	-0.936545	-0.555151	1.26335e-05	-1.32514	-1.26232
60792967	chr5:60792967:A:G	6.94601e-06	-0.857564	-0.6967	1.12389e-05	-1.36046	-1.34397
60793321	chr5:60793321:C:T	6.74979e-06	-7.75999e-11	-1.58292	3.8108e-05	-7.75999e-11	-1.48339
60793442	chr5:60793442:G:T	8.15475e-06	-1.39383	-5.69151e-10	4.29766e-05	-1.36315	-5.69151e-10
60793609	chr5:60793609:T:G	3.53235e-06	-1.39329	-0.83718	2.00835e-05	-1.38272	-0.741196
60793907	chr5:60793907:C:A	6.90442e-06	-7.75999e-11	-1.56027	3.88129e-05	-7.75999e-11	-1.46506
60793952	chr5:60793952:G:A	6.80689e-06	-7.75999e-11	-1.5745	3.6231e-05	-7.75999e-11	-1.53389
60794056	chr5:60794056:G:A	7.51467e-06	-7.75999e-11	-1.47557	3.45496e-05	-7.75999e-11	-1.58141
60794140	chr5:60794140:A:C	8.44994e-06	-7.75999e-11	-1.35827	3.64309e-05	-7.75999e-11	-1.52839
60794224	chr5:60794224:T:A	6.76663e-06	-7.75999e-11	-1.58043	3.51486e-05	-7.75999e-11	-1.56422
60794517	chr5:60794517:GGGAA:G	1.4539e-05	-7.75999e-11	-0.815593	8.57681e-05	-7.75999e-11	-0.672163
60794524	chr5:60794524:A:T	1.40416e-05	-7.75999e-11	-0.850408	8.25731e-05	-7.75999e-11	-0.710126
60794525	chr5:60794525:C:CTTG	1.40006e-05	-7.75999e-11	-0.853329	8.23132e-05	-7.75999e-11	-0.713279
60795124	chr5:60795124:C:G	8.7882e-06	-0.883254	-0.435768	1.17675e-05	-1.34114	-1.31733
60795219	chr5:60795219:C:T	8.11673e-06	-0.856805	-0.541698	1.1058e-05	-1.34928	-1.37138
60795293	chr5:60795293:G:C	3.49245e-05	-7.75999e-11	0.0607562	8.87336e-05	-7.75999e-11	-0.638172
60795365	chr5:60795365:C:G	1.03145e-05	-0.861258	-0.297624	1.25518e-05	-1.34807	-1.24587
60795496	chr5:60795496:G:A	6.44604e-05	2.08693	-1.41331	4.56927e-05	0.205441	-1.50731
60795503	chr5:60795503:T:C	1.0384e-05	-0.88291	-0.269252	1.28242e-05	-1.34137	-1.23111
60795729	chr5:60795729:A:G	9.9e-06	-0.903438	-0.296459	1.27254e-05	-1.33454	-1.24567
60795846	chr5:60795846:AAG:A	1.03924e-05	-0.881002	-0.270359	1.27953e-05	-1.34195	-1.23278
60795991	chr5:60795991:T:C	1.36156e-05	-0.860435	-0.0207812	1.46153e-05	-1.3482	-1.09354
60796504	chr5:60796504:C:G	1.46852e-05	-7.75999e-11	-0.805591	3.94096e-05	-7.75999e-11	-1.4498
60796623	chr5:60796623:C:T	8.82423e-06	-7.75999e-11	-1.31493	3.5177e-05	-7.75999e-11	-1.56342
60797190	chr5:60797190:G:A	1.79736e-05	-0.603525	-5.69151e-10	0.000146617	-0.135986	-5.69151e-10
60797268	chr5:60797268:T:C	2.33683e-05	-0.528513	0.187461	0.00012672	0.51057	-0.792399
60797275	chr5:60797275:G:A	8.17002e-06	-1.39196	-5.69151e-10	4.25258e-05	-1.3737	-5.69151e-10
60797560	chr5:60797560:C:T	1.05453e-05	-0.892886	-0.243864	1.30221e-05	-1.33793	-1.21923
60797785	chr5:60797785:A:G	1.02675e-05	-0.87948	-0.283971	1.26931e-05	-1.3424	-1.24035
60797809	chr5:60797809:C:T	6.92712e-06	-7.75999e-11	-1.55699	3.72106e-05	-7.75999e-11	-1.50722
60798063	chr5:60798063:T:G	8.13856e-06	-1.39582	-5.69151e-10	4.40357e-05	-1.33881	-5.69151e-10
60798313	chr5:60798313:T:C	1.06777e-05	-7.75999e-11	-1.12427	3.48531e-05	-7.75999e-11	-1.57267
60798345	chr5:60798345:C:T	6.82129e-06	-7.75999e-11	-1.57238	3.63774e-05	-7.75999e-11	-1.52986
60798412	chr5:60798412:C:T	6.89271e-06	-7.75999e-11	-1.56197	3.44831e-05	-7.75999e-11	-1.58334
60798439	chr5:60798439:G:T	2.54038e-05	-0.527546	0.270014	0.000131642	0.500732	-0.744454
60799177	chr5:60799177:T:C	0.000221758	1.29405	0.615107	4.1821e-05	-0.407809	-0.982602
60799248	chr5:60799248:A:T	6.74811e-06	-7.75999e-11	-1.58317	3.80315e-05	-7.75999e-11	-1.4854
60799445	chr5:60799445:G:A	9.37867e-06	-0.532305	-0.721688	9.97094e-06	-1.39559	-1.42854
60799546	chr5:60799546:A:T	1.28268e-05	-7.75999e-11	-0.940896	4.78214e-05	-7.75999e-11	-1.25634
60799557	chr5:60799557:C:T	8.42299e-06	-1.36147	-5.69151e-10	4.17912e-05	-1.39112	-5.69151e-10
60799758	chr5:60799758:C:T	6.95488e-06	-7.75999e-11	-1.55299	3.7547e-05	-7.75999e-11	-1.49822
60799841	chr5:60799841:T:C	6.00173e-06	-0.9763	-0.724083	1.07383e-05	-1.30147	-1.44852
60799899	chr5:60799899:T:C	5.75829e-06	-0.934649	-0.807142	1.0172e-05	-1.31957	-1.48459
60799908	chr5:60799908:A:G	1.02814e-05	-7.75999e-11	-1.16209	4.02021e-05	-7.75999e-11	-1.42989
60800400	chr5:60800400:G:A	1.22431e-05	-7.75999e-11	-0.987466	8.26711e-05	-7.75999e-11	-0.708939
60800670	chr5:60800670:T:C	5.48517e-06	-0.902824	-0.887559	9.76327e-06	-1.3327	-1.51248
60800722	chr5:60800722:G:A	1.34035e-05	-0.896914	-5.69151e-10	9.10376e-05	-0.612537	-5.69151e-10
60800778	chr5:60800778:TC:T	6.04454e-05	2.11732	-1.50801	4.38344e-05	0.217754	-1.56115
60801324	chr5:60801324:C:CA	8.15227e-06	-1.39413	-5.69151e-10	4.47302e-05	-1.32316	-5.69151e-10
60801364	chr5:60801364:A:C	7.00903e-06	-7.75999e-11	-1.54523	3.61292e-05	-7.75999e-11	-1.53671
60801506	chr5:60801506:A:AG	8.16174e-06	-1.39297	-5.69151e-10	4.50259e-05	-1.31657	-5.69151e-10
60801584	chr5:60801584:A:T	6.99665e-06	-7.75999e-11	-1.547	3.81293e-05	-7.75999e-11	-1.48283
60801877	chr5:60801877:A:T	6.94839e-06	-7.75999e-11	-1.55392	3.7689e-05	-7.75999e-11	-1.49444
60802440	chr5:60802440:A:G	1.22109e-05	-0.788637	-0.201464	1.35136e-05	-1.3705	-1.14961
60803631	chr5:60803631:G:A	2.03478e-05	-7.75999e-11	-0.479458	0.000149468	-7.75999e-11	-0.116726
60803976	chr5:60803976:T:C	5.47251e-05	1.99764	-1.48775	4.06448e-05	0.130452	-1.54939
60804562	chr5:60804562:A:G	6.79084e-06	-7.75999e-11	-1.57686	3.60174e-05	-7.75999e-11	-1.53981
60805904	chr5:60805904:CAT:C	6.98386e-06	-7.75999e-11	-1.54883	3.59889e-05	-7.75999e-11	-1.5406
60806488	chr5:60806488:C:G	6.85556e-06	-7.75999e-11	-1.56737	3.68918e-05	-7.75999e-11	-1.51582
60807625	chr5:60807625:C:T	9.8837e-06	-0.182752	-1.01879	0.000126344	1.25563	-1.54043
60807665	chr5:60807665:A:G	5.48652e-06	-0.919805	-0.870332	9.8897e-06	-1.32547	-1.50685
60807737	chr5:60807737:C:T	9.95098e-06	-0.183285	-1.01148	0.000126436	1.25436	-1.53844
60807771	chr5:60807771:A:G	3.1757e-05	-0.276248	0.241929	0.000171522	0.879112	-0.85821
60807827	chr5:60807827:G:A	5.25602e-05	2.00393	-1.53441	3.89734e-05	0.119572	-1.5805
60808330	chr5:60808330:T:C	8.6679e-06	-7.75999e-11	-1.33281	5.2837e-05	-7.75999e-11	-1.1566
60808408	chr5:60808408:A:G	8.14804e-06	-1.39465	-5.69151e-10	4.45773e-05	-1.32658	-5.69151e-10
60808675	chr5:60808675:G:GT	1.11153e-05	-7.75999e-11	-1.08411	4.57654e-05	-7.75999e-11	-1.30028
60809409	chr5:60809409:T:C	1.1199e-05	-0.101134	-0.975472	0.000144272	1.37571	-1.52782
60809800	chr5:60809800:C:T	6.90301e-06	-7.75999e-11	-1.56047	3.7421e-05	-7.75999e-11	-1.50158
60810179	chr5:60810179:G:A	1.13816e-05	-0.175341	-0.885092	0.000133607	1.26761	-1.49652
60810237	chr5:60810237:T:C	1.01872e-05	-7.75999e-11	-1.1713	4.10097e-05	-7.75999e-11	-1.41
60812031	chr5:60812031:C:T	8.50063e-06	-1.35229	-5.69151e-10	4.66543e-05	-1.28104	-5.69151e-10
60812230	chr5:60812230:T:C	8.15553e-06	-1.39374	-5.69151e-10	4.48408e-05	-1.32069	-5.69151e-10
60813097	chr5:60813097:C:G	1.10536e-05	-0.174575	-0.915103	0.000132321	1.26949	-1.50807
60813134	chr5:60813134:A:G	7.32637e-05	0.228904	0.572731	0.000653003	1.57242	-0.21465
60813620	chr5:60813620:C:G	6.96996e-06	-7.75999e-11	-1.55082	3.79389e-05	-7.75999e-11	-1.48783
60813695	chr5:60813695:T:A	1.19613e-05	-0.14842	-0.862338	0.000141407	1.31713	-1.4893
60813775	chr5:60813775:A:T	1.80872e-05	-7.75999e-11	-0.597228	4.92685e-05	-7.75999e-11	-1.22653
60814182	chr5:60814182:A:C	7.01419e-06	-7.75999e-11	-1.5445	3.80966e-05	-7.75999e-11	-1.48368
60815014	chr5:60815014:A:G	1.24062e-05	-7.75999e-11	-0.974237	0.000106608	-7.75999e-11	-0.454651
60815464	chr5:60815464:C:T	1.68255e-05	-7.75999e-11	-0.669536	4.40461e-05	-7.75999e-11	-1.33857
60815752	chr5:60815752:A:G	0.000304784	1.41505	0.812118	4.98655e-05	-0.334825	-0.879655
60816088	chr5:60816088:T:C	3.13979e-06	-1.14028	-1.20799	1.94784e-05	-1.16117	-0.993332
60816122	chr5:60816122:A:G	3.28157e-05	-0.502861	0.501336	0.000161551	0.561803	-0.60079
60816209	chr5:60816209:A:G	1.52056e-05	-0.519846	-0.25092	0.000106487	0.707461	-1.16325
60816610	chr5:60816610:T:C	8.03893e-06	-7.75999e-11	-1.40814	4.7813e-05	-7.75999e-11	-1.25651
60817824	chr5:60817824:A:G	7.08834e-06	-7.75999e-11	-1.53398	3.46394e-05	-7.75999e-11	-1.57882
60817850	chr5:60817850:A:G	0.000100755	0.148745	0.97152	0.000489628	1.50102	-0.431186
60818433	chr5:60818433:A:T	7.10315e-05	2.21842	-1.44773	4.81858e-05	0.276106	-1.52485
60819374	chr5:60819374:G:A	6.96339e-06	-7.75999e-11	-1.55176	3.78556e-05	-7.75999e-11	-1.49003
60819601	chr5:60819601:G:A	8.28034e-06	-7.75999e-11	-1.37855	3.50538e-05	-7.75999e-11	-1.56693
60819840	chr5:60819840:G:A	7.12983e-06	-7.75999e-11	-1.52814	3.81073e-05	-7.75999e-11	-1.4834
60820330	chr5:60820330:C:A	1.95278e-05	-7.75999e-11	-0.520592	6.59126e-05	-7.75999e-11	-0.93548
60820706	chr5:60820706:C:T	3.40213e-06	-1.28914	-0.978893	2.2021e-05	-0.911766	-1.12005
60821053	chr5:60821053:C:T	8.24628e-06	-0.233268	-1.1494	0.000115878	1.19687	-1.56815
60821375	chr5:60821375:A:T	5.76666e-06	-0.923138	-0.817201	1.01599e-05	-1.32255	-1.48281
60821654	chr5:60821654:T:C	1.10943e-05	-1.086	-5.69151e-10	7.16306e-05	-0.852287	-5.69151e-10
60821679	chr5:60821679:A:G	2.09045e-05	-0.494656	0.0421881	0.000125906	0.574592	-0.862866
60823134	chr5:60823134:T:A	3.06082e-06	-1.39593	-0.977818	2.06892e-05	-0.560075	-1.53412
60823135	chr5:60823135:GAAGT:G	6.46069e-05	2.01418	-1.33829	4.59153e-05	0.141317	-1.43833
60823910	chr5:60823910:A:G	5.96981e-06	-0.894206	-0.81151	1.00903e-05	-1.33346	-1.47878
60824295	chr5:60824295:C:G	7.63429e-06	-0.576093	-0.883688	7.40118e-05	0.620191	-1.43978
60824410	chr5:60824410:T:C	7.03774e-06	-7.75999e-11	-1.54114	3.8299e-05	-7.75999e-11	-1.47839
60824456	chr5:60824456:A:G	6.74496e-06	-7.75999e-11	-1.58364	3.50867e-05	-7.75999e-11	-1.56599
60824867	chr5:60824867:T:A	1.72569e-05	-7.75999e-11	-0.64422	0.000162542	-7.75999e-11	-0.0328759
60824963	chr5:60824963:T:TC	8.28504e-05	2.30992	-1.38532	5.39604e-05	0.341626	-1.47719
60825171	chr5:60825171:G:A	1.00741e-05	-7.75999e-11	-1.18246	6.28075e-05	-7.75999e-11	-0.983736
60825270	chr5:60825270:A:G	1.15015e-05	-0.0933102	-0.956648	0.000171192	1.1191	-1.10012
60825411	chr5:60825411:C:T	6.59217e-05	2.06443	-1.36839	4.63046e-05	0.17514	-1.46371
60825444	chr5:60825444:T:C	3.6729e-05	1.51222	-1.40108	2.95751e-05	-0.220484	-1.51639
60825482	chr5:60825482:C:T	8.14919e-06	-1.39451	-5.69151e-10	4.46227e-05	-1.32557	-5.69151e-10
60825535	chr5:60825535:G:C	1.92164e-05	-0.486675	-0.0499912	0.000113355	0.58971	-0.982992
60825643	chr5:60825643:A:T	2.23286e-05	0.810732	-1.19729	4.57744e-05	-0.0574454	-1.24264
60825647	chr5:60825647:G:A	8.15031e-06	-1.39438	-5.69151e-10	4.46645e-05	-1.32463	-5.69151e-10
60826374	chr5:60826374:T:A	6.72445e-05	2.0873	-1.37139	4.68863e-05	0.188792	-1.46488
60826809	chr5:60826809:C:T	9.93428e-06	-7.75999e-11	-1.19644	6.1804e-05	-7.75999e-11	-0.999841
60827077	chr5:60827077:C:T	1.40947e-05	-7.75999e-11	-0.846631	9.44736e-05	-7.75999e-11	-0.57549
60828013	chr5:60828013:AC:A	7.77859e-06	-0.558179	-0.882878	6.20986e-05	0.449207	-1.44429
60828644	chr5:60828644:G:A	7.75638e-06	-7.75999e-11	-1.44392	3.4523e-05	-7.75999e-11	-1.58219
60829199	chr5:60829199:G:A	8.2032e-06	-1.38791	-5.69151e-10	4.60188e-05	-1.29476	-5.69151e-10
60829503	chr5:60829503:A:G	7.02475e-06	-7.75999e-11	-1.54299	3.83827e-05	-7.75999e-11	-1.4762
60830439	chr5:60830439:T:C	7.38428e-06	-0.737038	-0.756041	4.98842e-05	0.213124	-1.42723
60830475	chr5:60830475:A:T	4.56751e-06	-0.613106	-1.36036	9.5266e-06	-1.29265	-1.57707
60830613	chr5:60830613:T:C	1.13658e-05	-1.34969	0.28787	0.000118729	-1.19647	0.849501
60830641	chr5:60830641:A:AT	7.42016e-06	-7.75999e-11	-1.48823	3.47086e-05	-7.75999e-11	-1.57682
60831232	chr5:60831232:G:C	8.1793e-06	-1.39082	-5.69151e-10	4.55008e-05	-1.30608	-5.69151e-10
60831623	chr5:60831623:T:A	7.04296e-06	-7.75999e-11	-1.5404	3.63395e-05	-7.75999e-11	-1.5309
60831897	chr5:60831897:T:C	0.00155908	-0.661961	4.52138	0.000174822	-1.39588	1.43584
60832366	chr5:60832366:T:C	8.19197e-06	-1.38928	-5.69151e-10	4.26476e-05	-1.37084	-5.69151e-10
60832813	chr5:60832813:G:A	6.72519e-05	-7.75999e-11	0.716013	0.000132182	-7.75999e-11	-0.23963
60833186	chr5:60833186:T:C	3.01757e-05	-0.0853934	-5.69151e-10	8.29719e-05	-0.705307	-5.69151e-10
60833240	chr5:60833240:T:C	1.13117e-05	-1.06659	-5.69151e-10	4.73297e-05	-1.26667	-5.69151e-10
60833501	chr5:60833501:G:A	8.14637e-06	-1.39486	-5.69151e-10	4.45329e-05	-1.32758	-5.69151e-10
60833534	chr5:60833534:A:G	9.57544e-06	-0.706078	-0.527152	6.03525e-05	0.258936	-1.28254
60833868	chr5:60833868:T:C	8.69319e-05	-7.75999e-11	0.972694	0.000170477	-7.75999e-11	0.0147934
60834164	chr5:60834164:C:T	8.13839e-06	-1.39584	-5.69151e-10	4.24423e-05	-1.37566	-5.69151e-10
60834171	chr5:60834171:T:A	6.82273e-06	-7.75999e-11	-1.57217	3.45417e-05	-7.75999e-11	-1.58164
60835467	chr5:60835467:A:G	1.06507e-05	-7.75999e-11	-1.1268	3.85471e-05	-7.75999e-11	-1.47193
60835824	chr5:60835824:C:T	0.000133727	1.94634	-0.542967	0.000108459	0.0934391	-0.530875
60836057	chr5:60836057:T:C	0.00011511	1.91302	-0.659559	9.42303e-05	0.0710475	-0.649116
60836119	chr5:60836119:A:C	1.05955e-05	-7.75999e-11	-1.132	3.84785e-05	-7.75999e-11	-1.47371
60836421	chr5:60836421:T:C	1.51297e-05	-7.75999e-11	-0.775769	4.16006e-05	-7.75999e-11	-1.39569
60837118	chr5:60837118:T:C	7.49347e-06	-7.75999e-11	-1.4784	4.2567e-05	-7.75999e-11	-1.37273
60837465	chr5:60837465:G:A	6.74492e-06	-7.75999e-11	-1.58364	3.59613e-05	-7.75999e-11	-1.54137
60837866	chr5:60837866:C:T	2.97948e-05	-7.75999e-11	-0.0980962	0.000246242	-7.75999e-11	0.382506
60837880	chr5:60837880:A:G	2.97109e-06	-0.823636	-1.57987	4.50489e-05	0.126827	-1.44289
60838303	chr5:60838303:G:A	7.29172e-06	-7.75999e-11	-1.50569	4.16478e-05	-7.75999e-11	-1.39456
60838541	chr5:60838541:C:T	8.57194e-06	-1.34394	-5.69151e-10	5.12635e-05	-1.18683	-5.69151e-10
60838811	chr5:60838811:G:A	2.68126e-06	-1.25218	-1.25397	1.27428e-05	-1.00326	-1.57559
60838950	chr5:60838950:G:A	8.94986e-06	-7.75999e-11	-1.30079	7.70231e-05	-7.75999e-11	-0.779704
60839355	chr5:60839355:G:A	8.17221e-06	-1.29847	-0.0932195	0.000100856	-1.10112	0.591004
60840099	chr5:60840099:T:C	7.08206e-06	-7.75999e-11	-1.53487	3.89766e-05	-7.75999e-11	-1.46085
60840132	chr5:60840132:G:C	1.30695e-05	-7.75999e-11	-0.922147	4.81521e-05	-7.75999e-11	-1.24944
60840135	chr5:60840135:G:A	0.00019349	-0.914846	2.68764	4.92602e-05	-1.35195	0.125251
60840158	chr5:60840158:A:G	3.64645e-05	0.0284196	0.0754873	0.000190405	1.58305	-1.45771
60840627	chr5:60840627:C:T	0.000239736	-0.937477	2.92459	5.79174e-05	-1.34473	0.279938
60840741	chr5:60840741:A:T	1.98219e-05	-7.75999e-11	-0.505645	4.0072e-05	-7.75999e-11	-1.43313
60840799	chr5:60840799:G:A	2.00073e-05	0.554867	-1.0512	4.61158e-05	-0.223244	-1.06941
60841309	chr5:60841309:A:G	1.25412e-05	-7.75999e-11	-0.963414	9.88292e-05	-7.75999e-11	-0.530417
60841341	chr5:60841341:A:T	3.23745e-06	-0.764717	-1.55293	4.70408e-05	0.288795	-1.56159
60841561	chr5:60841561:G:A	8.13752e-06	-1.39595	-5.69151e-10	4.30298e-05	-1.36192	-5.69151e-10
60841778	chr5:60841778:T:C	1.12122e-05	-7.75999e-11	-1.07543	4.3646e-05	-7.75999e-11	-1.3477
60842003	chr5:60842003:G:C	3.40154e-06	-0.725137	-1.54307	4.98262e-05	0.353367	-1.56864
60842032	chr5:60842032:C:A	3.31817e-06	-0.743644	-1.54938	4.85649e-05	0.323515	-1.56442
60842146	chr5:60842146:A:C	7.55948e-06	-7.75999e-11	-1.46963	3.50029e-05	-7.75999e-11	-1.56838
60842763	chr5:60842763:C:T	4.8366e-06	-1.30416	-0.612062	0.000120666	-1.10491	0.774122
60843022	chr5:60843022:C:T	1.29406e-05	-0.932061	-5.69151e-10	0.000108422	-0.437781	-5.69151e-10
60843056	chr5:60843056:C:G	2.2383e-05	-0.870928	0.486801	0.000435018	-0.347627	1.29921
60843211	chr5:60843211:G:C	7.62708e-06	-7.75999e-11	-1.46073	3.59979e-05	-7.75999e-11	-1.54035
60843233	chr5:60843233:G:A	1.03394e-05	-1.15647	-5.69151e-10	4.58364e-05	-1.29873	-5.69151e-10
60843259	chr5:60843259:C:T	8.9339e-06	-7.75999e-11	-1.30258	4.8674e-05	-7.75999e-11	-1.23866
60843641	chr5:60843641:G:T	9.75571e-06	-1.21458	-5.69151e-10	4.54843e-05	-1.30644	-5.69151e-10
60843721	chr5:60843721:C:T	0.000266026	-0.898756	2.98992	5.89592e-05	-1.35519	0.308225
60844054	chr5:60844054:A:G	4.4391e-05	0.103724	0.196881	0.000174421	-1.17283	1.2105
60844188	chr5:60844188:G:A	1.45006e-05	-0.818241	-5.69151e-10	0.000101618	-0.502594	-5.69151e-10
60844234	chr5:60844234:T:C	1.6253e-05	0.716072	-1.42023	3.4071e-05	-0.145856	-1.44951
60844250	chr5:60844250:C:T	1.12625e-05	0.220567	-1.29152	9.54697e-05	0.782885	-1.34789
60844357	chr5:60844357:C:T	1.33694e-05	-7.75999e-11	-0.899466	0.000107604	-7.75999e-11	-0.445348
60844627	chr5:60844627:A:T	5.61779e-06	-1.01462	-0.751873	5.09942e-05	-0.218342	-0.973756
60845640	chr5:60845640:A:T	2.78368e-05	-0.806284	0.640211	0.000570533	-0.256675	1.47944
60846009	chr5:60846009:G:T	7.22751e-06	-7.75999e-11	-1.51454	3.49877e-05	-7.75999e-11	-1.56881
60846854	chr5:60846854:T:C	7.24391e-06	-7.75999e-11	-1.51227	3.503e-05	-7.75999e-11	-1.5676
60847081	chr5:60847081:G:C	1.5692e-05	-0.739283	-5.69151e-10	0.000112284	-0.402782	-5.69151e-10
60847424	chr5:60847424:A:G	0.000132195	-0.791873	2.18372	4.1178e-05	-1.37871	-0.0271926
60847655	chr5:60847655:A:AAG	0.00374937	-0.331969	5.06888	0.000612186	-1.34025	2.63348
60848696	chr5:60848696:A:C	7.09078e-06	-7.75999e-11	-1.53364	3.90854e-05	-7.75999e-11	-1.45806
60849610	chr5:60849610:GA:G	7.37553e-06	-7.75999e-11	-1.49426	4.11168e-05	-7.75999e-11	-1.40739
60849939	chr5:60849939:T:A	2.93165e-05	-7.75999e-11	-0.114282	4.25351e-05	-7.75999e-11	-1.37348
60849990	chr5:60849990:G:A	2.75953e-06	-1.37284	-1.10453	4.80999e-05	-1.24053	-0.010003
60850163	chr5:60850163:T:C	1.80187e-05	-0.916246	0.315223	0.000334777	-0.407941	1.0976
60850747	chr5:60850747:A:G	8.17593e-06	-1.39124	-5.69151e-10	4.52462e-05	-1.31169	-5.69151e-10
60851365	chr5:60851365:A:G	7.87521e-06	-7.75999e-11	-1.42871	3.45689e-05	-7.75999e-11	-1.58086
60851423	chr5:60851423:G:A	1.68178e-05	-7.75999e-11	-0.669996	0.000121114	-7.75999e-11	-0.327078
60851621	chr5:60851621:GAAGAA:G	3.31152e-05	-7.75999e-11	0.00756133	0.000273452	-7.75999e-11	0.487317
60851927	chr5:60851927:G:A	8.22011e-06	-7.75999e-11	-1.38585	3.51618e-05	-7.75999e-11	-1.56385
60852270	chr5:60852270:A:T	2.16092e-05	-0.89605	0.476736	0.00041614	-0.380325	1.28754
60852371	chr5:60852371:G:A	7.83881e-06	-7.75999e-11	-1.43334	4.6848e-05	-7.75999e-11	-1.2769
60852465	chr5:60852465:C:T	1.32214e-05	-0.910595	-5.69151e-10	0.000112163	-0.403861	-5.69151e-10
60852565	chr5:60852565:G:A	7.88044e-06	-7.75999e-11	-1.42805	4.48849e-05	-7.75999e-11	-1.31971
60853345	chr5:60853345:G:A	1.34216e-05	-0.895567	-5.69151e-10	0.000114578	-0.382556	-5.69151e-10
60853414	chr5:60853414:C:T	6.76434e-06	-7.75999e-11	-1.58077	3.60601e-05	-7.75999e-11	-1.53862
60853461	chr5:60853461:T:A	8.03688e-06	-7.75999e-11	-1.40839	3.66662e-05	-7.75999e-11	-1.52195
60854399	chr5:60854399:A:C	2.04301e-05	-7.75999e-11	-0.475424	4.04062e-05	-7.75999e-11	-1.42483
60854764	chr5:60854764:A:G	2.03166e-05	-0.883107	0.402112	0.000387648	-0.36232	1.19861
60855191	chr5:60855191:C:T	8.78029e-06	-1.31992	-5.69151e-10	5.37428e-05	-1.1396	-5.69151e-10
60855954	chr5:60855954:C:T	1.30108e-05	-0.926648	-5.69151e-10	5.95064e-05	-1.03773	-5.69151e-10
60856005	chr5:60856005:G:A	7.59439e-06	-7.75999e-11	-1.46502	3.44731e-05	-7.75999e-11	-1.58363
60857027	chr5:60857027:C:T	0.000327974	1.40202	0.898483	0.000339062	0.127113	0.575261
60857331	chr5:60857331:TG:T	3.68864e-05	-7.75999e-11	0.115412	4.64971e-05	-7.75999e-11	-1.28442
60857559	chr5:60857559:C:T	1.04764e-05	-7.75999e-11	-1.14331	3.6532e-05	-7.75999e-11	-1.52562
60857576	chr5:60857576:C:T	2.99076e-05	-7.75999e-11	-0.0943183	4.27877e-05	-7.75999e-11	-1.36756
60857876	chr5:60857876:C:T	1.23267e-05	-7.75999e-11	-0.980665	9.70732e-05	-7.75999e-11	-0.548344
60857960	chr5:60857960:C:G	6.40502e-05	-7.75999e-11	0.667235	0.000126878	-7.75999e-11	-0.280581
60858289	chr5:60858289:C:T	1.30586e-05	-0.922987	-5.69151e-10	0.000110189	-0.421617	-5.69151e-10
60859157	chr5:60859157:T:A	0.00283982	1.07036	3.3887	0.000729937	-0.148385	1.61753
60859161	chr5:60859161:G:T	1.33664e-05	-0.899685	-5.69151e-10	0.000113922	-0.388292	-5.69151e-10
60859289	chr5:60859289:C:A	2.12259e-05	-0.903102	0.465893	0.000406732	-0.390391	1.27474
60859852	chr5:60859852:G:T	1.88758e-05	-7.75999e-11	-0.554548	3.93002e-05	-7.75999e-11	-1.45258
60860234	chr5:60860234:A:G	3.66613e-06	-1.01314	-1.18016	3.54769e-05	-0.210602	-1.34432
60860290	chr5:60860290:G:A	0.000203149	-0.860585	2.68209	5.71401e-05	-1.36396	0.285654
60860368	chr5:60860368:G:A	7.07187e-06	-7.75999e-11	-1.53631	3.99093e-05	-7.75999e-11	-1.4372
60860396	chr5:60860396:G:A	6.29743e-05	2.05768	-1.40739	4.33344e-05	0.109254	-1.46412
60860426	chr5:60860426:C:T	1.10197e-05	-1.09274	-5.69151e-10	8.51195e-05	-0.679753	-5.69151e-10
60860546	chr5:60860546:A:G	8.6689e-05	0.142868	0.827027	3.43851e-05	-0.926447	-0.659739
60860588	chr5:60860588:C:T	1.88181e-05	-7.75999e-11	-0.557612	3.9198e-05	-7.75999e-11	-1.45518
60860708	chr5:60860708:C:T	6.9703e-05	0.751812	-5.69151e-10	0.00055906	1.20245	-5.69151e-10
60860791	chr5:60860791:T:G	1.31649e-05	-0.914879	-5.69151e-10	0.000111477	-0.409988	-5.69151e-10
60861226	chr5:60861226:G:T	0.000216243	-0.878068	2.76204	6.05589e-05	-1.35949	0.339296
60861254	chr5:60861254:C:T	8.21089e-06	-7.75999e-11	-1.38697	3.52328e-05	-7.75999e-11	-1.56183
60861327	chr5:60861327:ACT:A	1.21919e-05	-7.75999e-11	-0.991659	9.56745e-05	-7.75999e-11	-0.562857
60861543	chr5:60861543:T:C	1.87697e-06	-1.36222	-1.50055	2.54254e-05	-1.20707	-0.680996
60861576	chr5:60861576:G:A	3.81379e-06	-1.01667	-1.13714	3.63506e-05	-0.216201	-1.3144
60861797	chr5:60861797:G:A	0.000302132	-0.874253	3.09269	7.40933e-05	-1.36054	0.542053
60861871	chr5:60861871:G:A	7.56095e-06	-7.75999e-11	-1.46943	3.58158e-05	-7.75999e-11	-1.54542
60862012	chr5:60862012:G:T	2.70173e-05	-7.75999e-11	-0.195954	0.000220141	-7.75999e-11	0.270458
60862276	chr5:60862276:A:C	7.16235e-05	1.67522	-0.896231	0.000267765	0.390092	0.076209
60862278	chr5:60862278:A:G	0.000118563	1.88065	-0.597633	0.000491305	0.54709	0.526167
60862280	chr5:60862280:T:C	0.000100749	1.73666	-0.616452	0.000428575	0.436182	0.500474
60862369	chr5:60862369:C:T	8.36268e-06	-7.75999e-11	-1.36865	4.40861e-05	-7.75999e-11	-1.33766
60862811	chr5:60862811:T:C	8.10919e-05	-7.75999e-11	0.903152	0.0389581	-7.75999e-11	5.44643
60862886	chr5:60862886:C:A	1.35854e-05	-7.75999e-11	-0.883439	4.3493e-05	-7.75999e-11	-1.35121
60863286	chr5:60863286:G:C	1.22241e-05	-7.75999e-11	-0.989025	9.59727e-05	-7.75999e-11	-0.559746
60863659	chr5:60863659:A:G	8.80382e-06	-1.31725	-5.69151e-10	5.40174e-05	-1.1345	-5.69151e-10
60864144	chr5:60864144:T:C	9.04401e-05	1.77617	-0.76391	0.000355079	0.467229	0.281302
60864188	chr5:60864188:A:C	7.45182e-06	-7.75999e-11	-1.48397	3.55174e-05	-7.75999e-11	-1.55379
60864251	chr5:60864251:G:A	7.77009e-06	-7.75999e-11	-1.44215	3.45172e-05	-7.75999e-11	-1.58235
60864899	chr5:60864899:T:C	8.06865e-06	-7.75999e-11	-1.40444	4.66829e-05	-7.75999e-11	-1.28043
60865033	chr5:60865033:T:C	9.35436e-05	1.79303	-0.747033	0.000370067	0.480115	0.309758
60865067	chr5:60865067:A:G	2.18745e-05	-0.821207	0.414095	0.000433286	-0.276067	1.22365
60865068	chr5:60865068:G:A	2.08927e-05	-0.942035	0.489002	0.000395335	-0.446364	1.30229
60865222	chr5:60865222:G:T	1.26135e-05	-7.75999e-11	-0.957667	0.000100051	-7.75999e-11	-0.518134
60865630	chr5:60865630:G:A	2.67048e-05	-7.75999e-11	-0.207588	0.000216595	-7.75999e-11	0.254218
60865885	chr5:60865885:A:T	8.39191e-06	-7.75999e-11	-1.36516	3.44893e-05	-7.75999e-11	-1.58316
60865948	chr5:60865948:T:G	1.27292e-05	-0.948534	-5.69151e-10	0.000106208	-0.45841	-5.69151e-10
60865992	chr5:60865992:C:T	9.98382e-05	1.87178	-0.760659	0.000383504	0.540102	0.285437
60866088	chr5:60866088:A:G	7.43643e-06	-7.75999e-11	-1.48604	3.54947e-05	-7.75999e-11	-1.55442
60866367	chr5:60866367:C:G	1.8321e-06	-1.35984	-1.52713	2.27654e-05	-1.19842	-0.800143
60866384	chr5:60866384:T:C	4.19476e-06	-1.06772	-0.990874	3.70918e-05	-0.310853	-1.19956
60866856	chr5:60866856:T:G	5.89277e-05	1.87422	-1.29034	4.20069e-05	-0.00955675	-1.37642
60867071	chr5:60867071:C:T	0.000174631	-7.75999e-11	1.67024	0.0841514	-7.75999e-11	6.21656
60867080	chr5:60867080:T:C	3.76792e-06	-1.0754	-1.0905	3.38551e-05	-0.322513	-1.27921
60867725	chr5:60867725:C:T	8.81164e-06	-1.31636	-5.69151e-10	4.20073e-05	-1.38597	-5.69151e-10
60867843	chr5:60867843:C:G	3.64871e-06	-1.05456	-1.1435	3.37891e-05	-0.28284	-1.32083
60868857	chr5:60868857:A:G	6.6266e-05	-7.75999e-11	0.701246	0.000129809	-7.75999e-11	-0.257746
60868949	chr5:60868949:C:T	0.000267209	-0.863166	2.95877	6.69323e-05	-1.36278	0.442656
60869147	chr5:60869147:G:A	3.08604e-05	-7.75999e-11	-0.0629587	4.32856e-05	-7.75999e-11	-1.35599
60869555	chr5:60869555:T:C	1.3596e-05	-0.882659	-5.69151e-10	9.40536e-05	-0.579945	-5.69151e-10
60869819	chr5:60869819:AAAGTG:A	3.08773e-05	-7.75999e-11	-0.0624114	4.32876e-05	-7.75999e-11	-1.35594
60869875	chr5:60869875:C:A	7.97986e-06	-7.75999e-11	-1.41551	3.46367e-05	-7.75999e-11	-1.5789
60870355	chr5:60870355:G:A	8.16126e-06	-1.39303	-5.69151e-10	4.37605e-05	-1.34508	-5.69151e-10
60870360	chr5:60870360:C:G	1.44724e-05	-0.598473	-0.221717	9.5629e-06	-1.39575	-1.47017
60870523	chr5:60870523:G:A	2.35255e-05	-7.75999e-11	-0.334346	3.90446e-05	-7.75999e-11	-1.45911
60870618	chr5:60870618:C:T	3.53013e-06	-0.704808	-1.52629	2.07611e-05	-0.515826	-1.5749
60870981	chr5:60870981:C:A	7.32452e-06	-0.653279	-0.847925	1.58759e-05	-1.25977	-1.09923
60871082	chr5:60871082:C:T	1.31448e-05	-0.916408	-5.69151e-10	0.000111293	-0.411646	-5.69151e-10
60871193	chr5:60871193:A:C	4.13065e-06	-1.05871	-1.01528	3.70895e-05	-0.2895	-1.22098
60871380	chr5:60871380:C:T	8.31735e-06	-7.75999e-11	-1.37409	3.5298e-05	-7.75999e-11	-1.55998
60872084	chr5:60872084:G:A	8.83305e-06	-7.75999e-11	-1.31393	3.46791e-05	-7.75999e-11	-1.57767
60872338	chr5:60872338:A:C	1.60114e-05	-0.133514	-0.585616	0.000171008	1.59937	-1.58147
60872810	chr5:60872810:G:C	7.55752e-06	-7.75999e-11	-1.46989	3.57998e-05	-7.75999e-11	-1.54587
60873068	chr5:60873068:G:A	6.86756e-06	-7.75999e-11	-1.56562	3.44816e-05	-7.75999e-11	-1.58338
60873145	chr5:60873145:A:G	6.99293e-05	2.00116	-1.24611	4.724e-05	0.0724971	-1.34107
60873287	chr5:60873287:C:T	3.74715e-06	-1.04669	-1.12475	3.48497e-05	-0.266748	-1.30602
60873324	chr5:60873324:T:C	7.08558e-05	2.13523	-1.36702	4.71216e-05	0.161246	-1.43232
60873500	chr5:60873500:C:T	2.8341e-05	-7.75999e-11	-0.148123	0.000232579	-7.75999e-11	0.325422
60873578	chr5:60873578:T:G	9.25268e-05	0.191635	0.843432	3.55598e-05	-0.898985	-0.653609
60874032	chr5:60874032:A:G	8.6981e-06	-7.75999e-11	-1.32933	3.48873e-05	-7.75999e-11	-1.57169
60874096	chr5:60874096:G:T	1.81278e-05	-7.75999e-11	-0.594986	3.87112e-05	-7.75999e-11	-1.46768
60874157	chr5:60874157:A:G	8.3166e-06	-1.37418	-5.69151e-10	4.16031e-05	-1.39563	-5.69151e-10
60874176	chr5:60874176:C:A	2.93739e-05	-7.75999e-11	-0.112324	3.81717e-05	-7.75999e-11	-1.48171
60874378	chr5:60874378:A:G	7.45352e-06	-7.75999e-11	-1.48375	3.55215e-05	-7.75999e-11	-1.55367
60874579	chr5:60874579:G:A	8.76242e-06	-7.75999e-11	-1.32196	3.46283e-05	-7.75999e-11	-1.57914
60874731	chr5:60874731:T:C	2.87057e-06	-1.36104	-1.07689	5.22047e-05	-1.21066	0.042021
60874778	chr5:60874778:T:C	0.000374812	-0.909238	3.34323	9.47661e-05	-1.35034	0.777942
60875007	chr5:60875007:G:C	1.87722e-05	-7.75999e-11	-0.560052	3.91844e-05	-7.75999e-11	-1.45553
60875015	chr5:60875015:T:C	1.49877e-05	-0.785203	-5.69151e-10	0.000117697	-0.355699	-5.69151e-10
60875150	chr5:60875150:C:T	1.32141e-05	-0.911144	-5.69151e-10	0.00011207	-0.40469	-5.69151e-10
60875340	chr5:60875340:C:G	7.21335e-06	-7.75999e-11	-1.5165	4.14344e-05	-7.75999e-11	-1.3997
60875603	chr5:60875603:C:T	1.34747e-05	-7.75999e-11	-0.891618	4.33257e-05	-7.75999e-11	-1.35506
60875711	chr5:60875711:T:C	2.85539e-05	-7.75999e-11	-0.140638	4.20656e-05	-7.75999e-11	-1.38458
60875858	chr5:60875858:G:T	7.44349e-06	-7.75999e-11	-1.48509	3.51029e-05	-7.75999e-11	-1.56553
60875963	chr5:60875963:T:C	7.74217e-06	-7.75999e-11	-1.44575	4.41828e-05	-7.75999e-11	-1.33547
60876759	chr5:60876759:C:T	1.38661e-05	-7.75999e-11	-0.862985	4.40377e-05	-7.75999e-11	-1.33876
60876787	chr5:60876787:G:C	7.29911e-06	-7.75999e-11	-1.50468	3.51455e-05	-7.75999e-11	-1.56431
60876990	chr5:60876990:C:A	2.74131e-05	-7.75999e-11	-0.181411	0.000223837	-7.75999e-11	0.287107
60877688	chr5:60877688:A:G	0.000144535	1.48109	-5.69151e-10	0.000333419	0.685591	-5.69151e-10
60877792	chr5:60877792:A:T	2.10582e-05	-0.838963	0.393823	0.000396599	-0.294622	1.15374
60878480	chr5:60878480:G:A	7.84217e-06	-7.75999e-11	-1.43292	3.45491e-05	-7.75999e-11	-1.58143
60878507	chr5:60878507:T:C	9.34975e-06	-7.75999e-11	-1.25708	3.8745e-05	-7.75999e-11	-1.46681
60878733	chr5:60878733:T:TA	6.27625e-05	2.04666	-1.39974	4.32063e-05	0.102859	-1.46068
60878875	chr5:60878875:C:G	2.83835e-05	-7.75999e-11	-0.146624	4.19694e-05	-7.75999e-11	-1.38687
60879180	chr5:60879180:T:C	7.91934e-06	-7.75999e-11	-1.42312	3.45941e-05	-7.75999e-11	-1.58013
60879203	chr5:60879203:T:A	1.30209e-05	-0.925879	-5.69151e-10	0.000109718	-0.425894	-5.69151e-10
60879205	chr5:60879205:C:A	0.000271634	-0.900333	3.01236	7.05902e-05	-1.35284	0.485918
60879748	chr5:60879748:C:G	8.36634e-06	-7.75999e-11	-1.36821	3.53687e-05	-7.75999e-11	-1.55798
60879907	chr5:60879907:G:T	9.42189e-05	1.86517	-0.811979	0.00035603	0.536399	0.214806
60880162	chr5:60880162:A:C	9.9078e-06	-7.75999e-11	-1.19911	4.21103e-05	-7.75999e-11	-1.38352
60880297	chr5:60880297:C:T	8.43209e-06	-7.75999e-11	-1.36039	3.54648e-05	-7.75999e-11	-1.55527
60880372	chr5:60880372:T:C	6.88961e-06	-7.75999e-11	-1.56242	4.17075e-05	-7.75999e-11	-1.39313
60880409	chr5:60880409:C:T	9.86764e-05	1.83924	-0.739821	0.000389459	0.51584	0.32511
60880674	chr5:60880674:A:G	9.3406e-06	-7.75999e-11	-1.25806	6.24345e-05	-7.75999e-11	-0.989692
60880684	chr5:60880684:C:T	2.96188e-05	-7.75999e-11	-0.104021	0.000244516	-7.75999e-11	0.375472
60880725	chr5:60880725:A:T	3.99083e-06	-1.01128	-1.09715	3.79289e-05	-0.203636	-1.28446
60880865	chr5:60880865:C:T	1.28474e-05	-0.939292	-5.69151e-10	0.000107662	-0.444815	-5.69151e-10
60880947	chr5:60880947:T:C	7.86735e-06	-7.75999e-11	-1.42971	4.51593e-05	-7.75999e-11	-1.31361
60880967	chr5:60880967:G:T	1.77443e-06	-1.38791	-1.53105	1.01319e-05	-1.38241	-1.42571
60880968	chr5:60880968:C:T	1.77385e-06	-1.3882	-1.53108	1.01277e-05	-1.3828	-1.42574
60881025	chr5:60881025:C:T	7.87562e-06	-7.75999e-11	-1.42866	4.4854e-05	-7.75999e-11	-1.3204
60881263	chr5:60881263:C:G	8.52409e-06	-1.34953	-5.69151e-10	4.17695e-05	-1.39164	-5.69151e-10
60881288	chr5:60881288:A:G	1.95632e-05	-7.75999e-11	-0.518782	5.20129e-05	-7.75999e-11	-1.17232
60881328	chr5:60881328:G:C	8.77863e-06	-7.75999e-11	-1.32011	3.46337e-05	-7.75999e-11	-1.57898
60881510	chr5:60881510:A:T	9.40741e-06	-7.75999e-11	-1.25093	4.11044e-05	-7.75999e-11	-1.40769
60881613	chr5:60881613:T:C	7.45182e-06	-7.75999e-11	-1.48397	3.55174e-05	-7.75999e-11	-1.55379
60881624	chr5:60881624:T:C	1.01987e-05	-7.75999e-11	-1.17017	3.6207e-05	-7.75999e-11	-1.53456
60881643	chr5:60881643:G:A	0.000121144	-0.0930455	1.39759	9.54088e-05	0.259755	-0.825394
60881752	chr5:60881752:G:A	6.76431e-06	-7.75999e-11	-1.58077	3.60594e-05	-7.75999e-11	-1.53864
60881796	chr5:60881796:C:T	7.85232e-06	-7.75999e-11	-1.43162	3.45542e-05	-7.75999e-11	-1.58128
60882010	chr5:60882010:T:G	8.30267e-06	-7.75999e-11	-1.37585	3.5278e-05	-7.75999e-11	-1.56055
60883002	chr5:60883002:CACAT:C	9.11926e-06	-7.75999e-11	-1.28204	6.29563e-05	-7.75999e-11	-0.981369
60883023	chr5:60883023:G:A	1.28083e-05	-0.942338	-5.69151e-10	0.000107752	-0.443978	-5.69151e-10
60883227	chr5:60883227:G:A	2.7439e-05	-7.75999e-11	-0.180465	0.000224083	-7.75999e-11	0.288208
60883421	chr5:60883421:T:A	9.53021e-06	-1.23796	-5.69151e-10	4.43658e-05	-1.33134	-5.69151e-10
60883474	chr5:60883474:A:G	7.01452e-06	-0.990791	-0.553659	6.31481e-05	-0.158497	-0.81983
60884173	chr5:60884173:C:T	1.26325e-05	-0.956162	-5.69151e-10	0.000105195	-0.467996	-5.69151e-10
60884252	chr5:60884252:G:A	2.67748e-05	-7.75999e-11	-0.20497	0.000217833	-7.75999e-11	0.259919
60884424	chr5:60884424:C:T	0.000178247	-0.897866	2.58861	5.43542e-05	-1.35411	0.225821
60884647	chr5:60884647:C:T	2.1128e-06	-1.37399	-1.37043	1.00604e-05	-1.23224	-1.58296
60884786	chr5:60884786:T:C	3.82813e-05	-7.75999e-11	0.152531	4.7228e-05	-7.75999e-11	-1.26882
60885039	chr5:60885039:A:ACAGG	1.17041e-05	-7.75999e-11	-1.03249	4.59038e-05	-7.75999e-11	-1.29726
60885040	chr5:60885040:T:TGACTATA	1.17737e-05	-7.75999e-11	-1.02657	4.60881e-05	-7.75999e-11	-1.29325
60885221	chr5:60885221:G:A	8.26028e-06	-7.75999e-11	-1.38097	3.52312e-05	-7.75999e-11	-1.56188
60885673	chr5:60885673:T:C	8.44313e-05	1.75999	-0.816487	0.000324023	0.454634	0.20237
60885861	chr5:60885861:G:A	7.83862e-06	-7.75999e-11	-1.43337	3.4547e-05	-7.75999e-11	-1.58149
60886395	chr5:60886395:G:A	4.69448e-05	0.507304	-0.150762	3.64144e-05	-0.686742	-0.842102
60886497	chr5:60886497:T:C	4.83627e-05	-0.709251	1.09555	3.79294e-05	-1.39227	-0.0958094
60886571	chr5:60886571:G:A	8.19136e-06	-7.75999e-11	-1.38935	3.77034e-05	-7.75999e-11	-1.49406
60886651	chr5:60886651:A:G	4.02095e-06	-1.05879	-1.04212	3.61513e-05	-0.28926	-1.24684
60886687	chr5:60886687:T:G	4.02935e-06	-0.99022	-1.1086	3.87535e-05	-0.167503	-1.29909
60887717	chr5:60887717:T:C	1.30672e-05	-0.922325	-5.69151e-10	0.000110446	-0.419279	-5.69151e-10
60887847	chr5:60887847:G:A	3.056e-05	-7.75999e-11	-0.0727391	4.32458e-05	-7.75999e-11	-1.35691
60888402	chr5:60888402:T:C	8.30092e-06	-7.75999e-11	-1.37607	3.52754e-05	-7.75999e-11	-1.56062
60888701	chr5:60888701:T:A	7.24016e-06	-7.75999e-11	-1.51279	3.45295e-05	-7.75999e-11	-1.582
60889069	chr5:60889069:C:T	3.82895e-06	-0.766619	-1.38322	1.88828e-05	-0.614742	-1.57082
60889519	chr5:60889519:T:C	1.25399e-05	-0.963514	-5.69151e-10	0.000104065	-0.478794	-5.69151e-10
60890425	chr5:60890425:A:T	8.91685e-06	-7.75999e-11	-1.30449	5.43443e-05	-7.75999e-11	-1.12847
60890517	chr5:60890517:CCA:C	9.34406e-06	-7.75999e-11	-1.25769	6.24644e-05	-7.75999e-11	-0.989213
60891148	chr5:60891148:C:A	5.08988e-06	-1.02996	-0.835213	4.59137e-05	-0.238765	-1.05828
60892115	chr5:60892115:C:A	0.000244521	-7.75999e-11	2.00687	0.229476	-7.75999e-11	7.21975
60892395	chr5:60892395:C:T	2.01907e-05	1.01932	-1.50653	3.4545e-05	-0.324241	-1.25731
60892921	chr5:60892921:G:A	3.07235e-05	-7.75999e-11	-0.0674024	4.33428e-05	-7.75999e-11	-1.35467
60893199	chr5:60893199:G:C	3.05511e-06	-1.33551	-1.04011	5.15777e-05	-1.15838	-0.022341
60894070	chr5:60894070:C:T	2.04151e-06	-1.36751	-1.41123	1.03049e-05	-1.21412	-1.57708
60894603	chr5:60894603:G:GA	1.86983e-05	-7.75999e-11	-0.564001	3.91283e-05	-7.75999e-11	-1.45696
60894767	chr5:60894767:A:G	6.0342e-05	1.91418	-1.30658	4.25375e-05	0.0182185	-1.39164
60895387	chr5:60895387:T:C	7.9575e-06	-7.75999e-11	-1.41832	4.58435e-05	-7.75999e-11	-1.29858
60896007	chr5:60896007:C:T	8.31368e-06	-7.75999e-11	-1.37453	3.66116e-05	-7.75999e-11	-1.52345
60896377	chr5:60896377:A:AT	1.88592e-05	-7.75999e-11	-0.555432	3.92395e-05	-7.75999e-11	-1.45413
60896442	chr5:60896442:C:T	0.000293579	-0.900993	3.09071	7.46564e-05	-1.35314	0.542224
60896840	chr5:60896840:T:C	2.9417e-05	-7.75999e-11	-0.110859	4.25162e-05	-7.75999e-11	-1.37392
60896926	chr5:60896926:C:G	1.72715e-05	-7.75999e-11	-0.643373	3.80626e-05	-7.75999e-11	-1.48458
60897253	chr5:60897253:G:A	9.06343e-06	-7.75999e-11	-1.28818	5.99326e-05	-7.75999e-11	-1.03059
60897469	chr5:60897469:A:G	1.15663e-05	-7.75999e-11	-1.04433	4.55783e-05	-7.75999e-11	-1.30438
60897511	chr5:60897511:A:G	1.32008e-05	-0.912158	-5.69151e-10	0.000111894	-0.406257	-5.69151e-10
60897512	chr5:60897512:T:C	0.000244247	-0.873503	2.87925	6.54696e-05	-1.36072	0.418491
60897527	chr5:60897527:A:G	1.32239e-05	-0.910404	-5.69151e-10	0.000112159	-0.403888	-5.69151e-10
60897593	chr5:60897593:A:C	4.32561e-05	-0.173534	0.44824	5.50155e-05	0.173824	-1.29002
60898742	chr5:60898742:C:A	7.71266e-06	-7.75999e-11	-1.44957	3.44943e-05	-7.75999e-11	-1.58302
60898842	chr5:60898842:A:G	8.16788e-06	-1.39222	-5.69151e-10	4.42942e-05	-1.33296	-5.69151e-10
60899178	chr5:60899178:A:G	7.80691e-06	-7.75999e-11	-1.43742	3.45297e-05	-7.75999e-11	-1.58199
60899818	chr5:60899818:T:C	7.98299e-06	-7.75999e-11	-1.41512	4.60339e-05	-7.75999e-11	-1.29443
60899933	chr5:60899933:A:C	9.80575e-06	-7.75999e-11	-1.20946	4.11102e-05	-7.75999e-11	-1.40755
60899950	chr5:60899950:C:T	7.86436e-06	-7.75999e-11	-1.43009	3.45606e-05	-7.75999e-11	-1.58109
60900187	chr5:60900187:T:C	7.87238e-06	-7.75999e-11	-1.42907	3.45651e-05	-7.75999e-11	-1.58096
60900383	chr5:60900383:G:C	1.32894e-05	-0.905468	-5.69151e-10	0.000113002	-0.396406	-5.69151e-10
60900401	chr5:60900401:C:T	1.28801e-05	-0.936745	-5.69151e-10	0.000108043	-0.441281	-5.69151e-10
60900538	chr5:60900538:T:A	1.92065e-06	-1.35707	-1.4827	2.7524e-05	-1.19913	-0.609619
60900605	chr5:60900605:C:T	6.60328e-05	2.09367	-1.39595	4.48161e-05	0.135552	-1.45679
60901273	chr5:60901273:T:C	5.06777e-06	-1.03692	-0.832614	4.54548e-05	-0.25112	-1.05597
60901692	chr5:60901692:C:T	8.62062e-06	-1.33827	-5.69151e-10	4.17323e-05	-1.39253	-5.69151e-10
60901888	chr5:60901888:C:T	3.7869e-06	-1.03263	-1.12825	3.54298e-05	-0.242019	-1.31424
60901963	chr5:60901963:AT:A	7.17348e-06	-7.75999e-11	-1.52204	3.4619e-05	-7.75999e-11	-1.57941
60902686	chr5:60902686:G:A	1.25331e-05	-0.964055	-5.69151e-10	0.000104028	-0.479148	-5.69151e-10
60903536	chr5:60903536:C:T	1.6568e-05	0.840233	-1.52519	3.07591e-05	-0.442442	-1.25518
60903694	chr5:60903694:T:C	9.72876e-06	-7.75999e-11	-1.21734	4.17863e-05	-7.75999e-11	-1.39124
60904838	chr5:60904838:A:G	6.40391e-05	1.88903	-1.22197	4.47911e-05	0.000543998	-1.32234
60904915	chr5:60904915:T:C	8.63002e-06	-1.33718	-5.69151e-10	5.20296e-05	-1.172	-5.69151e-10
60905029	chr5:60905029:A:T	8.13891e-06	-1.39577	-5.69151e-10	4.36827e-05	-1.34686	-5.69151e-10
60905300	chr5:60905300:A:G	9.32839e-06	-7.75999e-11	-1.25937	3.86971e-05	-7.75999e-11	-1.46805
60905498	chr5:60905498:T:C	3.78493e-05	-7.75999e-11	0.141182	0.00079201	-7.75999e-11	1.55076
60905950	chr5:60905950:C:G	1.11047e-05	-7.75999e-11	-1.08507	8.26569e-05	-7.75999e-11	-0.709111
60906350	chr5:60906350:T:G	0.000226941	-0.921852	2.85411	6.50998e-05	-1.34653	0.398643
60906420	chr5:60906420:A:T	8.10406e-05	-1.17801	2.08052	4.35666e-05	-1.20902	-0.140496
60906587	chr5:60906587:G:T	7.0858e-06	-7.75999e-11	-1.53434	3.98057e-05	-7.75999e-11	-1.4398
60906912	chr5:60906912:T:C	2.17767e-05	-0.411589	-5.69151e-10	0.000347299	0.726376	-5.69151e-10
60907079	chr5:60907079:A:G	4.43324e-06	-1.02874	-0.974564	4.02274e-05	-0.234291	-1.19497
60907168	chr5:60907168:C:A	3.00113e-05	-7.75999e-11	-0.0908561	4.2905e-05	-7.75999e-11	-1.36482
60907186	chr5:60907186:A:G	8.60265e-06	-1.34036	-5.69151e-10	4.17176e-05	-1.39289	-5.69151e-10
60907303	chr5:60907303:C:T	7.56903e-06	-7.75999e-11	-1.46837	3.44729e-05	-7.75999e-11	-1.58364
60907532	chr5:60907532:T:A	1.26119e-05	-0.957793	-5.69151e-10	0.00010506	-0.469281	-5.69151e-10
60907543	chr5:60907543:A:G	1.62196e-05	0.838122	-1.54433	2.9365e-05	-0.443269	-1.30074
60908310	chr5:60908310:C:A	1.45379e-05	-0.81567	-5.69151e-10	5.52503e-05	-1.11194	-5.69151e-10
60908359	chr5:60908359:G:C	1.04378e-05	-7.75999e-11	-1.147	3.65223e-05	-7.75999e-11	-1.52589
60908586	chr5:60908586:T:A	9.64e-06	-7.75999e-11	-1.22651	3.52389e-05	-7.75999e-11	-1.56166
60908704	chr5:60908704:CATT:C	1.08159e-05	-7.75999e-11	-1.11141	7.98411e-05	-7.75999e-11	-0.743771
60908769	chr5:60908769:C:T	0.000247698	-0.90539	2.92517	6.81708e-05	-1.35164	0.449846
60908891	chr5:60908891:A:T	9.2341e-06	-7.75999e-11	-1.26953	3.91032e-05	-7.75999e-11	-1.4576
60910086	chr5:60910086:A:G	8.20877e-06	-7.75999e-11	-1.38723	4.7863e-05	-7.75999e-11	-1.25547
60910298	chr5:60910298:A:G	2.83411e-05	-0.148117	-5.69151e-10	0.00050492	1.10059	-5.69151e-10
60911304	chr5:60911304:T:C	0.00029467	-0.903324	3.09675	7.61702e-05	-1.3525	0.561662
60911355	chr5:60911355:G:A	9.92361e-06	-7.75999e-11	-1.19751	4.1331e-05	-7.75999e-11	-1.4022
60911397	chr5:60911397:T:C	8.18964e-06	-1.38956	-5.69151e-10	4.27758e-05	-1.36784	-5.69151e-10
60911774	chr5:60911774:GT:G	2.49808e-06	-1.37431	-1.2026	4.05117e-05	-1.24318	-0.179035
60912498	chr5:60912498:C:T	0.000108531	1.1946	-5.69151e-10	0.0010082	1.79211	-5.69151e-10
60912769	chr5:60912769:A:C	1.24674e-05	-7.75999e-11	-0.969316	3.93612e-05	-7.75999e-11	-1.45103
60912978	chr5:60912978:G:T	5.09885e-06	-1.00739	-0.856026	4.58929e-05	-0.194968	-1.10253
60913285	chr5:60913285:A:C	1.86029e-05	-7.75999e-11	-0.569113	4.55525e-05	-7.75999e-11	-1.30494
60913335	chr5:60913335:C:T	0.000529189	2.77891	-5.69151e-10	0.00115488	1.92794	-5.69151e-10
60913339	chr5:60913339:G:T	7.55329e-06	-7.75999e-11	-1.47045	3.57731e-05	-7.75999e-11	-1.54661
60914204	chr5:60914204:C:T	2.29623e-05	-7.75999e-11	-0.358576	4.23119e-05	-7.75999e-11	-1.37874
60914304	chr5:60914304:G:T	8.25337e-05	1.75149	-0.830714	0.00031619	0.449228	0.183306
60914595	chr5:60914595:G:A	3.82692e-06	-0.648113	-1.50226	1.92604e-05	-0.752079	-1.41368
60914605	chr5:60914605:G:A	7.56288e-06	-7.75999e-11	-1.46918	3.4473e-05	-7.75999e-11	-1.58363
60914713	chr5:60914713:G:A	7.5658e-06	-7.75999e-11	-1.46879	3.44729e-05	-7.75999e-11	-1.58364
60915002	chr5:60915002:A:C	1.32296e-05	-0.909973	-5.69151e-10	0.000112441	-0.401382	-5.69151e-10
60915109	chr5:60915109:A:G	7.56915e-06	-0.982823	-0.485528	6.74418e-05	-0.143888	-0.768657
60915194	chr5:60915194:G:T	1.1984e-05	-7.75999e-11	-1.00886	9.11781e-05	-7.75999e-11	-0.610995
60915598	chr5:60915598:T:C	1.48184e-05	0.752692	-1.54925	2.73237e-05	-0.49917	-1.31689
60915669	chr5:60915669:A:G	1.83267e-05	0.795997	-1.38007	3.74214e-05	-0.0916456	-1.40992
60915819	chr5:60915819:C:A	7.36982e-06	-7.75999e-11	-1.49504	4.28447e-05	-7.75999e-11	-1.36623
60916507	chr5:60916507:A:G	1.21127e-05	-7.75999e-11	-0.998179	9.24555e-05	-7.75999e-11	-0.597082
60918526	chr5:60918526:T:G	8.11404e-06	-7.75999e-11	-1.39884	4.71609e-05	-7.75999e-11	-1.27024
60918920	chr5:60918920:A:C	2.63127e-05	-7.75999e-11	-0.22238	4.1072e-05	-7.75999e-11	-1.40848
60919089	chr5:60919089:C:T	6.99302e-06	-7.75999e-11	-1.54752	3.87539e-05	-7.75999e-11	-1.46658
60920089	chr5:60920089:G:A	9.98544e-06	-7.75999e-11	-1.1913	4.11702e-05	-7.75999e-11	-1.4061
60920216	chr5:60920216:T:C	0.000296429	-0.856991	3.05637	7.33289e-05	-1.36481	0.535952
60920757	chr5:60920757:C:T	1.28625e-05	-0.938119	-5.69151e-10	0.00010804	-0.441311	-5.69151e-10
60920806	chr5:60920806:C:T	2.67109e-06	-1.33477	-1.17517	4.66682e-05	-1.15484	-0.125912
60921001	chr5:60921001:C:T	1.92312e-05	-7.75999e-11	-0.5359	3.95339e-05	-7.75999e-11	-1.44665
60921150	chr5:60921150:C:T	1.50782e-05	-0.779184	-5.69151e-10	0.000118077	-0.352469	-5.69151e-10
60921211	chr5:60921211:G:A	4.34517e-06	-0.998404	-1.02496	4.08984e-05	-0.180977	-1.23174
60921600	chr5:60921600:T:C	1.2661e-05	-7.75999e-11	-0.953904	4.58482e-05	-7.75999e-11	-1.29847
60921660	chr5:60921660:T:C	7.98365e-06	-7.75999e-11	-1.41504	3.46382e-05	-7.75999e-11	-1.57885
60921824	chr5:60921824:A:C	2.62894e-06	-1.36356	-1.16229	4.49634e-05	-1.21621	-0.10175
60922398	chr5:60922398:A:C	8.04161e-06	-7.75999e-11	-1.4078	4.64625e-05	-7.75999e-11	-1.28517
60922592	chr5:60922592:G:A	1.31705e-05	-0.914452	-5.69151e-10	9.0543e-05	-0.617985	-5.69151e-10
60923653	chr5:60923653:A:C	1.75557e-06	-1.39453	-1.53511	2.25635e-05	-1.31214	-0.69534
60923669	chr5:60923669:A:T	9.42797e-06	-7.75999e-11	-1.24875	3.96141e-05	-7.75999e-11	-1.44462
60923919	chr5:60923919:A:G	1.31346e-05	-0.91718	-5.69151e-10	0.000111272	-0.411831	-5.69151e-10
60923973	chr5:60923973:G:A	3.74973e-05	0.435172	-0.303334	3.13745e-05	-0.729566	-0.948249
60924267	chr5:60924267:C:T	1.87657e-05	-7.75999e-11	-0.560402	3.91823e-05	-7.75999e-11	-1.45558
60924923	chr5:60924923:T:C	9.34473e-06	-7.75999e-11	-1.25762	3.87352e-05	-7.75999e-11	-1.46706
60925102	chr5:60925102:C:T	7.38004e-06	-7.75999e-11	-1.49365	3.535e-05	-7.75999e-11	-1.55851
60925467	chr5:60925467:G:A	1.956e-06	-1.34297	-1.47856	2.88926e-05	-1.16461	-0.595617
60926013	chr5:60926013:C:T	6.76834e-06	-7.75999e-11	-1.58017	3.61435e-05	-7.75999e-11	-1.53631
60926077	chr5:60926077:G:A	1.0982e-05	-7.75999e-11	-1.09617	8.15053e-05	-7.75999e-11	-0.723142
60926132	chr5:60926132:T:C	8.54589e-06	-1.34698	-5.69151e-10	5.0181e-05	-1.20817	-5.69151e-10
60926384	chr5:60926384:A:T	1.02837e-05	-7.75999e-11	-1.16187	4.24192e-05	-7.75999e-11	-1.37621
60926632	chr5:60926632:T:C	9.98512e-06	-1.19134	-5.69151e-10	4.59341e-05	-1.2966	-5.69151e-10
60927470	chr5:60927470:C:T	7.9644e-06	-7.75999e-11	-1.41745	4.58777e-05	-7.75999e-11	-1.29783
60927695	chr5:60927695:C:T	9.77215e-06	-1.21289	-5.69151e-10	4.49941e-05	-1.31728	-5.69151e-10
60927706	chr5:60927706:T:C	1.31798e-05	-0.913744	-5.69151e-10	0.000111758	-0.407477	-5.69151e-10
60928029	chr5:60928029:C:G	5.76269e-05	1.82963	-1.26807	4.22939e-05	0.0184906	-1.39766
60928715	chr5:60928715:C:T	1.29034e-05	-0.934941	-5.69151e-10	0.000108513	-0.436941	-5.69151e-10
60929465	chr5:60929465:G:A	3.04023e-05	-7.75999e-11	-0.0779125	4.3105e-05	-7.75999e-11	-1.36017
60929696	chr5:60929696:A:G	8.91677e-06	-0.114018	-1.19048	6.99279e-05	0.389155	-1.2655
60930214	chr5:60930214:A:G	1.34605e-05	0.666762	-1.55944	2.5201e-05	-0.552199	-1.34473
60930759	chr5:60930759:T:C	1.62469e-05	0.851376	-1.55591	2.86882e-05	-0.433734	-1.33359
60930926	chr5:60930926:G:A	8.51468e-06	-1.35064	-5.69151e-10	4.16336e-05	-1.3949	-5.69151e-10
60931977	chr5:60931977:T:C	8.23883e-06	-7.75999e-11	-1.38357	4.79604e-05	-7.75999e-11	-1.25343
60932096	chr5:60932096:A:G	8.17493e-06	-1.0604	-0.33096	6.63963e-05	-0.2926	-0.635568
60932189	chr5:60932189:A:C	1.70664e-06	-1.3849	-1.573	9.94415e-06	-1.26566	-1.56116
60932627	chr5:60932627:A:G	7.45182e-06	-7.75999e-11	-1.48397	3.55174e-05	-7.75999e-11	-1.55379
60933642	chr5:60933642:T:G	2.42832e-05	-7.75999e-11	-0.302647	6.58152e-05	-7.75999e-11	-0.936959
60933772	chr5:60933772:T:C	7.9405e-06	-7.75999e-11	-1.42046	3.46156e-05	-7.75999e-11	-1.57951
60934487	chr5:60934487:T:C	8.30806e-06	-7.75999e-11	-1.37521	3.52859e-05	-7.75999e-11	-1.56033
60934494	chr5:60934494:G:A	5.21477e-05	1.79678	-1.33514	0.000113945	0.478669	-0.866765
60934523	chr5:60934523:T:C	1.88537e-05	-7.75999e-11	-0.55572	3.92425e-05	-7.75999e-11	-1.45405
60934758	chr5:60934758:A:T	1.38944e-05	-0.860944	-5.69151e-10	0.000120683	-0.330645	-5.69151e-10
60935104	chr5:60935104:G:T	7.0858e-06	-7.75999e-11	-1.53434	3.98057e-05	-7.75999e-11	-1.4398
60935161	chr5:60935161:C:T	8.80043e-06	-1.31763	-5.69151e-10	4.36717e-05	-1.34711	-5.69151e-10
60935259	chr5:60935259:G:A	1.28822e-05	-0.936582	-5.69151e-10	0.000108254	-0.439328	-5.69151e-10
60935867	chr5:60935867:C:A	2.53854e-05	-7.75999e-11	-0.258257	0.00020527	-7.75999e-11	0.200518
60936496	chr5:60936496:T:G	8.07464e-06	-7.75999e-11	-1.4037	4.67092e-05	-7.75999e-11	-1.27987
60936515	chr5:60936515:A:G	7.3863e-05	2.21933	-1.40955	4.6463e-05	0.214671	-1.49982
60936710	chr5:60936710:C:T	2.65635e-06	-1.3745	-1.14097	5.23144e-05	-1.24116	0.0746183
60936928	chr5:60936928:C:T	3.3758e-05	-7.75999e-11	0.0267848	0.000280659	-7.75999e-11	0.51333
60936942	chr5:60936942:T:C	7.28883e-06	-7.75999e-11	-1.50609	4.21228e-05	-7.75999e-11	-1.38322
60937148	chr5:60937148:G:A	9.32971e-06	-7.75999e-11	-1.25923	6.18414e-05	-7.75999e-11	-0.999236
60938011	chr5:60938011:G:A	7.2824e-06	-7.75999e-11	-1.50697	4.13204e-05	-7.75999e-11	-1.40245
60938095	chr5:60938095:T:A	7.96384e-06	-7.75999e-11	-1.41752	7.8648e-05	-7.75999e-11	-0.758827
60938339	chr5:60938339:T:C	1.32287e-05	-0.844906	-0.0651354	0.000164818	-0.448444	0.429476
60938415	chr5:60938415:A:G	2.57394e-05	-0.874838	0.630429	2.79735e-05	-1.36886	-0.423697
60938502	chr5:60938502:T:C	1.52567e-05	0.78887	-1.55628	2.75403e-05	-0.474201	-1.33396
60938602	chr5:60938602:T:C	2.58663e-06	-1.37417	-1.16791	4.97352e-05	-1.24025	0.0231584
60938909	chr5:60938909:G:A	7.83923e-06	-7.75999e-11	-1.43329	3.45466e-05	-7.75999e-11	-1.5815
60939005	chr5:60939005:G:T	1.73799e-05	0.760593	-1.39771	3.57507e-05	-0.118757	-1.42848
60939076	chr5:60939076:G:C	7.87832e-06	-7.75999e-11	-1.42832	3.45686e-05	-7.75999e-11	-1.58086
60939413	chr5:60939413:G:A	5.00187e-05	1.75628	-1.33631	0.000110306	0.448062	-0.868617
60939554	chr5:60939554:G:C	4.68049e-05	0.353556	-5.69151e-10	0.000182559	0.0832659	-5.69151e-10
60939639	chr5:60939639:C:T	6.1617e-05	-7.75999e-11	0.628506	0.000123199	-7.75999e-11	-0.310008
60939645	chr5:60939645:C:T	8.73593e-06	-1.32499	-5.69151e-10	5.32486e-05	-1.14884	-5.69151e-10
60939656	chr5:60939656:C:T	0.000319623	-0.885172	3.15988	7.90053e-05	-1.3575	0.603203
60939762	chr5:60939762:C:T	8.31621e-06	-7.75999e-11	-1.37422	3.52971e-05	-7.75999e-11	-1.56001
60940199	chr5:60940199:C:T	7.0855e-06	-7.75999e-11	-1.53438	3.88383e-05	-7.75999e-11	-1.4644
60940379	chr5:60940379:A:G	2.54685e-06	-1.37132	-1.18625	4.82682e-05	-1.23282	-0.0142217
60940511	chr5:60940511:GAGAA:G	7.34803e-06	-7.75999e-11	-1.498	4.26681e-05	-7.75999e-11	-1.37036
60940515	chr5:60940515:A:ATTCT	7.33845e-06	-7.75999e-11	-1.4993	4.25813e-05	-7.75999e-11	-1.37239
60940522	chr5:60940522:A:C	7.28784e-06	-7.75999e-11	-1.50622	4.21116e-05	-7.75999e-11	-1.38349
60940606	chr5:60940606:T:C	9.33859e-06	-7.75999e-11	-1.25828	6.24153e-05	-7.75999e-11	-0.99
60940848	chr5:60940848:G:A	7.29053e-06	-7.75999e-11	-1.50586	4.21378e-05	-7.75999e-11	-1.38287
60940909	chr5:60940909:G:A	3.88678e-05	0.476705	-0.30897	3.20377e-05	-0.704512	-0.952383
60941869	chr5:60941869:G:T	7.22433e-05	2.09193	-1.30432	4.56492e-05	0.12999	-1.43281
60942299	chr5:60942299:T:C	1.27876e-05	-0.943957	-5.69151e-10	0.000107063	-0.450394	-5.69151e-10
60942425	chr5:60942425:A:T	3.96261e-05	0.484876	-0.29782	3.24654e-05	-0.699411	-0.944225
60942680	chr5:60942680:A:C	1.68541e-05	-7.75999e-11	-0.667837	0.000121793	-7.75999e-11	-0.321487
60942763	chr5:60942763:A:G	3.74806e-05	0.427349	-0.295957	3.1379e-05	-0.734378	-0.943295
60942831	chr5:60942831:G:A	1.63297e-05	-0.699444	-5.69151e-10	0.000126696	-0.282021	-5.69151e-10
60942869	chr5:60942869:C:G	1.58457e-05	0.824843	-1.55438	2.83292e-05	-0.451242	-1.32867
60942908	chr5:60942908:A:T	1.86883e-05	-7.75999e-11	-0.564536	3.91182e-05	-7.75999e-11	-1.45722
60943038	chr5:60943038:AG:A	1.05372e-05	-7.75999e-11	-1.13752	7.70459e-05	-7.75999e-11	-0.779408
60943616	chr5:60943616:G:A	1.55531e-05	0.809093	-1.55726	2.7796e-05	-0.461362	-1.33756
60943871	chr5:60943871:C:G	1.57683e-05	0.820866	-1.5553	2.81761e-05	-0.453707	-1.33163
60944016	chr5:60944016:C:T	9.32078e-06	-7.75999e-11	-1.26018	3.86774e-05	-7.75999e-11	-1.46855
60944135	chr5:60944135:ATC:A	7.77503e-06	-7.75999e-11	-1.44151	3.45164e-05	-7.75999e-11	-1.58238
60945141	chr5:60945141:G:C	9.35522e-06	-7.75999e-11	-1.2565	8.35792e-05	-7.75999e-11	-0.698015
60945159	chr5:60945159:A:G	8.33784e-05	1.8299	-0.898947	0.000305523	0.511752	0.0864624
60945315	chr5:60945315:G:A	1.75927e-05	0.93331	-1.55826	3.00219e-05	-0.381345	-1.34054
60945414	chr5:60945414:G:C	1.28211e-05	-0.941341	-5.69151e-10	0.000107516	-0.446172	-5.69151e-10
60945441	chr5:60945441:G:A	5.11631e-06	-1.04551	-0.814485	4.43191e-05	-0.263249	-1.06915
60945623	chr5:60945623:C:T	1.27244e-05	-0.948911	-5.69151e-10	0.00010632	-0.457356	-5.69151e-10
60945740	chr5:60945740:A:G	3.08856e-05	-7.75999e-11	-0.062141	4.33711e-05	-7.75999e-11	-1.35402
60945746	chr5:60945746:A:G	7.31329e-06	-7.75999e-11	-1.50274	4.1984e-05	-7.75999e-11	-1.38652
60945916	chr5:60945916:C:A	3.1337e-05	-7.75999e-11	-0.0476318	4.36035e-05	-7.75999e-11	-1.34867
60946119	chr5:60946119:T:G	1.54524e-05	0.808107	-1.56278	2.73408e-05	-0.460924	-1.3545
60946414	chr5:60946414:A:C	7.28632e-06	-7.75999e-11	-1.50643	4.20979e-05	-7.75999e-11	-1.38381
60946889	chr5:60946889:AG:A	9.3539e-06	-7.75999e-11	-1.25664	6.25534e-05	-7.75999e-11	-0.987789
60947235	chr5:60947235:C:A	7.18067e-06	-7.75999e-11	-1.52104	3.71972e-05	-7.75999e-11	-1.50758
60947457	chr5:60947457:C:A	8.58471e-06	-1.34245	-5.69151e-10	4.16098e-05	-1.39547	-5.69151e-10
60947791	chr5:60947791:A:C	3.38604e-05	-7.75999e-11	0.0298151	4.495e-05	-7.75999e-11	-1.31826
60948714	chr5:60948714:T:C	1.11996e-05	-7.75999e-11	-1.07655	8.36066e-05	-7.75999e-11	-0.697687
60949005	chr5:60949005:C:A	7.58047e-06	-7.75999e-11	-1.46686	3.5844e-05	-7.75999e-11	-1.54463
60949127	chr5:60949127:C:G	2.91033e-05	-0.121578	-5.69151e-10	0.000158638	-0.0571873	-5.69151e-10
60949250	chr5:60949250:T:C	5.00249e-05	-7.75999e-11	0.420089	0.000109956	-7.75999e-11	-0.423732
60949289	chr5:60949289:T:C	1.27948e-05	-0.943393	-5.69151e-10	0.000107203	-0.449086	-5.69151e-10
60949318	chr5:60949318:A:G	4.24262e-06	-1.02309	-1.02416	3.91888e-05	-0.224381	-1.23104
60949706	chr5:60949706:G:A	1.66531e-05	0.876664	-1.5565	2.91339e-05	-0.41639	-1.33552
60949771	chr5:60949771:T:G	8.27151e-06	-0.62808	-0.751534	1.73151e-05	-1.24858	-1.02365
60949805	chr5:60949805:T:C	7.8033e-06	-7.75999e-11	-1.43788	4.88748e-05	-7.75999e-11	-1.23455
60949957	chr5:60949957:C:G	1.30382e-05	-7.75999e-11	-0.924551	6.82627e-05	-7.75999e-11	-0.900446
60950476	chr5:60950476:C:T	1.35343e-05	-0.887204	-5.69151e-10	0.000116066	-0.369654	-5.69151e-10
60950515	chr5:60950515:G:C	1.06943e-05	-7.75999e-11	-1.12272	7.85949e-05	-7.75999e-11	-0.759503
60950582	chr5:60950582:G:A	8.8749e-05	1.90394	-0.910555	0.000317722	0.570061	0.0673071
60950642	chr5:60950642:T:G	6.84273e-05	0.73334	-5.69151e-10	8.03053e-05	-0.737974	-5.69151e-10
60950853	chr5:60950853:A:G	1.24636e-05	-0.969617	-5.69151e-10	0.000103185	-0.48729	-5.69151e-10
60951093	chr5:60951093:G:A	1.28316e-05	-0.940522	-5.69151e-10	0.000107683	-0.444617	-5.69151e-10
60951950	chr5:60951950:T:C	3.0348e-05	-7.75999e-11	-0.0796996	4.30672e-05	-7.75999e-11	-1.36105
60951988	chr5:60951988:G:A	1.4264e-05	0.0891878	-0.923883	3.45918e-05	-1.18346	-0.396734
60952215	chr5:60952215:C:T	2.25836e-05	-7.75999e-11	-0.375209	6.25708e-05	-7.75999e-11	-0.987512
60952487	chr5:60952487:A:G	6.91235e-05	2.16366	-1.4202	4.44889e-05	0.178774	-1.50734
60952806	chr5:60952806:T:A	6.35337e-05	2.07491	-1.41577	4.22307e-05	0.123412	-1.50408
60952963	chr5:60952963:A:G	1.88331e-05	-7.75999e-11	-0.556817	3.92299e-05	-7.75999e-11	-1.45437
60953888	chr5:60953888:C:T	1.88905e-05	-7.75999e-11	-0.553772	4.58197e-05	-7.75999e-11	-1.29909
60954235	chr5:60954235:A:G	8.56916e-06	-1.34426	-5.69151e-10	4.75071e-05	-1.26293	-5.69151e-10
60954420	chr5:60954420:TC:T	1.97269e-05	-7.75999e-11	-0.510448	5.23403e-05	-7.75999e-11	-1.16604
60954424	chr5:60954424:A:T	1.97239e-05	-7.75999e-11	-0.510601	5.2336e-05	-7.75999e-11	-1.16612
60954523	chr5:60954523:G:A	1.71752e-05	-7.75999e-11	-0.648967	4.35482e-05	-7.75999e-11	-1.34994
60954735	chr5:60954735:G:A	1.05825e-05	-7.75999e-11	-1.13323	7.75788e-05	-7.75999e-11	-0.772515
60955380	chr5:60955380:G:T	4.03909e-06	-1.05765	-1.03876	3.63592e-05	-0.287431	-1.24293
60955418	chr5:60955418:A:G	8.14128e-06	-1.39548	-5.69151e-10	4.38451e-05	-1.34315	-5.69151e-10
60955977	chr5:60955977:C:T	6.56502e-06	-1.00212	-0.608555	5.81081e-05	-0.19108	-0.870424
60956655	chr5:60956655:A:G	0.000250379	-0.547015	2.57756	5.89419e-05	-1.39522	0.34796
60956668	chr5:60956668:A:G	0.000416934	-0.812308	3.3528	8.62051e-05	-1.37444	0.707359
60956962	chr5:60956962:C:CTT	5.44797e-05	1.82376	-1.31837	0.000116512	0.500791	-0.866603
60957137	chr5:60957137:ACT:A	1.26267e-05	-0.956617	-5.69151e-10	0.000105151	-0.468416	-5.69151e-10
60958043	chr5:60958043:A:G	0.000208449	-0.83277	2.68003	5.6571e-05	-1.3703	0.281986
60958549	chr5:60958549:C:A	2.73531e-05	-7.75999e-11	-0.183603	4.13302e-05	-7.75999e-11	-1.40222
60960217	chr5:60960217:G:C	6.76683e-06	-7.75999e-11	-1.5804	3.4768e-05	-7.75999e-11	-1.57511
60960229	chr5:60960229:G:T	8.66775e-05	2.38644	-1.41668	5.1846e-05	0.329369	-1.5049
60960712	chr5:60960712:T:C	7.50761e-05	2.16191	-1.33584	4.67675e-05	0.177478	-1.4561
60960805	chr5:60960805:G:A	6.8027e-05	2.05121	-1.32374	4.3846e-05	0.103813	-1.44694
60960938	chr5:60960938:C:T	9.31393e-06	-7.75999e-11	-1.26092	6.21926e-05	-7.75999e-11	-0.993574
60961179	chr5:60961179:G:A	1.22727e-05	-7.75999e-11	-0.985052	3.91905e-05	-7.75999e-11	-1.45537
60961273	chr5:60961273:A:G	0.000208801	-0.797074	2.64602	5.49107e-05	-1.37731	0.259206
60961623	chr5:60961623:A:G	7.10213e-05	2.09697	-1.32642	4.37238e-05	0.111524	-1.45744
60961979	chr5:60961979:A:G	7.28293e-06	-7.75999e-11	-1.5069	3.51379e-05	-7.75999e-11	-1.56453
60962075	chr5:60962075:G:A	7.66832e-06	-7.75999e-11	-1.45533	3.44807e-05	-7.75999e-11	-1.58341
60962448	chr5:60962448:T:A	1.11987e-05	-7.75999e-11	-1.07663	8.38717e-05	-7.75999e-11	-0.694521
60962983	chr5:60962983:T:G	7.31681e-06	-7.75999e-11	-1.50226	4.23763e-05	-7.75999e-11	-1.37722
60963011	chr5:60963011:G:A	6.96613e-06	-7.75999e-11	-1.55137	3.44865e-05	-7.75999e-11	-1.58324
60963153	chr5:60963153:A:G	1.27993e-05	0.639268	-1.58231	2.2505e-05	-0.569624	-1.44045
60963682	chr5:60963682:G:A	7.88012e-06	-7.75999e-11	-1.42809	4.5332e-05	-7.75999e-11	-1.3098
60963701	chr5:60963701:A:G	8.09124e-06	-7.75999e-11	-1.40165	3.54344e-05	-7.75999e-11	-1.55613
60964527	chr5:60964527:C:T	7.4585e-06	-7.75999e-11	-1.48308	4.36691e-05	-7.75999e-11	-1.34717
60964783	chr5:60964783:C:A	3.03903e-05	-7.75999e-11	-0.0783074	4.2928e-05	-7.75999e-11	-1.36429
60965029	chr5:60965029:AG:A	9.84939e-06	-7.75999e-11	-1.20502	3.73405e-05	-7.75999e-11	-1.50373
60966358	chr5:60966358:G:A	7.21972e-06	-7.75999e-11	-1.51562	3.48242e-05	-7.75999e-11	-1.5735
60966469	chr5:60966469:T:C	2.5741e-05	-0.244346	-5.69151e-10	9.32848e-05	-0.588153	-5.69151e-10
60966716	chr5:60966716:G:A	7.55611e-06	-7.75999e-11	-1.47007	3.58362e-05	-7.75999e-11	-1.54485
60967399	chr5:60967399:G:A	7.73203e-05	2.17981	-1.32429	4.77483e-05	0.189342	-1.44721
60967401	chr5:60967401:G:A	2.05129e-05	-0.471377	-5.69151e-10	0.000315446	0.630178	-5.69151e-10
60967939	chr5:60967939:T:A	0.000219547	-0.813771	2.71291	5.7548e-05	-1.37413	0.302943
60967991	chr5:60967991:G:C	0.00019129	-0.857553	2.61891	5.41215e-05	-1.3646	0.232026
60968176	chr5:60968176:A:G	0.000123188	-0.550204	1.87148	3.78862e-05	-1.39532	-0.0939047
60968283	chr5:60968283:A:G	9.88734e-06	-1.20118	-5.69151e-10	4.52073e-05	-1.31255	-5.69151e-10
60968605	chr5:60968605:T:C	4.34937e-06	-1.02577	-0.99663	3.98743e-05	-0.228697	-1.20938
60969273	chr5:60969273:C:T	1.23333e-05	-0.980131	-5.69151e-10	7.69066e-05	-0.781218	-5.69151e-10
60969281	chr5:60969281:A:C	5.08568e-05	1.88608	-1.4495	0.000100669	0.548925	-1.06089
60970655	chr5:60970655:C:T	7.99271e-06	-7.75999e-11	-1.4139	3.64385e-05	-7.75999e-11	-1.52818
60970839	chr5:60970839:G:C	1.68828e-05	0.913473	-1.57961	2.74475e-05	-0.392268	-1.41927
60971048	chr5:60971048:G:A	9.99594e-05	2.10451	-0.992179	0.000335379	0.727905	-0.0364525
60971081	chr5:60971081:G:A	1.09632e-05	-7.75999e-11	-1.09789	8.15297e-05	-7.75999e-11	-0.722842
60971475	chr5:60971475:A:G	2.10803e-06	-1.37178	-1.3749	3.28064e-05	-1.23432	-0.398868
60972097	chr5:60972097:C:T	7.72419e-06	-7.75999e-11	-1.44807	3.44985e-05	-7.75999e-11	-1.58289
60972098	chr5:60972098:G:A	8.36927e-06	-7.75999e-11	-1.36786	3.53467e-05	-7.75999e-11	-1.55861
60972945	chr5:60972945:C:A	1.87225e-05	-7.75999e-11	-0.562703	3.91505e-05	-7.75999e-11	-1.4564
60973216	chr5:60973216:T:C	7.64535e-06	-7.75999e-11	-1.45833	3.60866e-05	-7.75999e-11	-1.53789
60973278	chr5:60973278:G:A	2.91382e-06	-1.28164	-1.14132	1.78907e-05	-1.0907	-1.14883
60973363	chr5:60973363:G:T	1.25366e-05	-0.963777	-5.69151e-10	0.000104074	-0.478712	-5.69151e-10
60973713	chr5:60973713:T:A	1.87594e-05	0.836027	-1.39676	3.79627e-05	-0.0596128	-1.42759
60973874	chr5:60973874:G:A	1.09915e-05	-7.75999e-11	-1.09531	4.29404e-05	-7.75999e-11	-1.364
60975008	chr5:60975008:C:T	3.07164e-05	-0.659474	0.591838	2.65698e-05	-1.39503	-0.449002
60975426	chr5:60975426:C:T	2.01792e-05	-0.487777	-5.69151e-10	0.000179714	0.0675554	-5.69151e-10
60975571	chr5:60975571:G:A	7.82708e-06	-7.75999e-11	-1.43484	3.45407e-05	-7.75999e-11	-1.58167
60976178	chr5:60976178:TAAAG:T	1.6126e-05	-7.75999e-11	-0.711996	3.72531e-05	-7.75999e-11	-1.50607
60976341	chr5:60976341:T:G	1.29795e-05	-0.929059	-5.69151e-10	0.000109454	-0.428304	-5.69151e-10
60976715	chr5:60976715:G:A	3.29972e-05	0.506604	-0.502612	2.87556e-05	-0.685142	-1.07984
60976943	chr5:60976943:A:G	0.000193696	-0.845761	2.61962	5.3959e-05	-1.36743	0.231848
60977163	chr5:60977163:C:T	3.11836e-05	-0.645417	0.592879	2.65635e-05	-1.39547	-0.448807
60977256	chr5:60977256:C:T	7.85301e-05	1.96095	-1.0899	0.000253576	0.613439	-0.201587
60977425	chr5:60977425:A:AG	2.1023e-05	-7.75999e-11	-0.446812	0.000371912	-7.75999e-11	0.794849
60977450	chr5:60977450:G:A	1.14095e-05	-7.75999e-11	-1.05799	8.5674e-05	-7.75999e-11	-0.67326
60977587	chr5:60977587:G:C	0.000201343	-0.796938	2.60952	5.35438e-05	-1.37733	0.234017
60977917	chr5:60977917:C:T	8.97298e-06	-7.75999e-11	-1.29821	3.78201e-05	-7.75999e-11	-1.49097
60978096	chr5:60978096:C:A	2.18884e-06	-1.37459	-1.33447	3.57433e-05	-1.24132	-0.306129
60978111	chr5:60978111:T:C	1.35366e-05	-7.75999e-11	-0.887035	4.82547e-05	-7.75999e-11	-1.24732
60978256	chr5:60978256:TG:T	3.74199e-06	-1.06548	-1.10733	3.3998e-05	-0.30027	-1.29724
60978520	chr5:60978520:G:A	3.76788e-06	-1.06264	-1.10328	3.42868e-05	-0.294958	-1.29409
60978569	chr5:60978569:A:G	3.01435e-05	-7.75999e-11	-0.0864622	4.27982e-05	-7.75999e-11	-1.36731
60979867	chr5:60979867:C:T	0.000169482	-0.861326	2.50164	5.00282e-05	-1.36366	0.152441
60979967	chr5:60979967:CAG:C	7.09054e-06	-7.75999e-11	-1.53367	3.47231e-05	-7.75999e-11	-1.57641
60980150	chr5:60980150:C:A	0.000194578	-0.847626	2.62603	5.47143e-05	-1.36701	0.245322
60981049	chr5:60981049:C:G	1.21477e-05	-0.995293	-5.69151e-10	7.55022e-05	-0.799648	-5.69151e-10
60981284	chr5:60981284:A:G	1.63258e-05	0.880821	-1.5805	2.67083e-05	-0.413624	-1.42521
60981421	chr5:60981421:A:G	1.65955e-05	0.898585	-1.58188	2.67269e-05	-0.401946	-1.43619
60981546	chr5:60981546:T:A	0.00012612	-0.548965	1.89377	3.84889e-05	-1.39528	-0.0781584
60981554	chr5:60981554:T:C	8.38599e-05	1.98877	-1.05206	0.000276666	0.635112	-0.136112
60981767	chr5:60981767:A:G	2.32728e-05	-7.75999e-11	-0.345144	3.8847e-05	-7.75999e-11	-1.46418
60982049	chr5:60982049:T:A	1.30707e-05	-0.922055	-5.69151e-10	0.000110549	-0.418348	-5.69151e-10
60982295	chr5:60982295:A:G	7.21459e-06	-7.75999e-11	-1.51633	3.48153e-05	-7.75999e-11	-1.57375
60982381	chr5:60982381:C:T	2.89777e-05	-7.75999e-11	-0.125904	4.21823e-05	-7.75999e-11	-1.38181
60982447	chr5:60982447:G:A	6.8728e-06	-7.75999e-11	-1.56486	3.48673e-05	-7.75999e-11	-1.57226
60982681	chr5:60982681:A:G	2.04943e-05	-7.75999e-11	-0.472286	0.000202341	-7.75999e-11	0.186146
60982969	chr5:60982969:C:T	1.44327e-05	-0.822933	-5.69151e-10	0.000127111	-0.278753	-5.69151e-10
60983009	chr5:60983009:C:A	1.33974e-05	-0.897372	-5.69151e-10	0.000114527	-0.383002	-5.69151e-10
60983933	chr5:60983933:A:G	7.96896e-06	-7.75999e-11	-1.41688	3.73551e-05	-7.75999e-11	-1.50334
60984081	chr5:60984081:A:G	3.13149e-05	-7.75999e-11	-0.0483389	4.34717e-05	-7.75999e-11	-1.3517
60984163	chr5:60984163:A:G	6.90363e-06	-7.75999e-11	-1.56038	4.51944e-05	-7.75999e-11	-1.31284
60984215	chr5:60984215:T:G	3.08349e-05	0.443539	-0.507324	2.76007e-05	-0.72333	-1.08264
60984380	chr5:60984380:G:A	2.981e-05	0.44862	-0.546207	2.69075e-05	-0.720426	-1.11098
60984493	chr5:60984493:T:C	8.11978e-06	-7.75999e-11	-1.39813	3.50088e-05	-7.75999e-11	-1.56821
60984496	chr5:60984496:C:G	2.06653e-05	-0.463975	-5.69151e-10	6.82613e-05	-0.900467	-5.69151e-10
60984519	chr5:60984519:A:T	0.000113229	-0.543257	1.78024	3.5684e-05	-1.39514	-0.15397
60985158	chr5:60985158:G:C	1.33312e-05	-0.902327	-5.69151e-10	0.000113881	-0.38866	-5.69151e-10
60985167	chr5:60985167:C:G	1.11987e-05	-7.75999e-11	-1.07663	8.38717e-05	-7.75999e-11	-0.694521
60985209	chr5:60985209:T:C	4.70501e-06	-0.442879	-1.50093	1.09097e-05	-1.17243	-1.56173
60985702	chr5:60985702:G:A	2.94786e-05	-7.75999e-11	-0.108768	4.24529e-05	-7.75999e-11	-1.37542
60986173	chr5:60986173:A:G	7.47295e-06	-7.75999e-11	-1.48114	6.76273e-05	-7.75999e-11	-0.909798
60986398	chr5:60986398:A:G	9.52022e-06	-7.75999e-11	-1.23901	6.40085e-05	-7.75999e-11	-0.964795
60986586	chr5:60986586:C:T	2.64721e-05	-7.75999e-11	-0.216339	0.000214985	-7.75999e-11	0.246757
60986704	chr5:60986704:G:A	7.58058e-06	-7.75999e-11	-1.46684	3.59127e-05	-7.75999e-11	-1.54272
60986857	chr5:60986857:A:T	3.19078e-06	-1.14583	-1.18633	2.79314e-05	-0.43639	-1.35767
60986901	chr5:60986901:T:C	1.57044e-05	0.843863	-1.58236	2.57977e-05	-0.433675	-1.43985
60986959	chr5:60986959:A:T	1.46604e-05	-0.80728	-5.69151e-10	0.000114171	-0.386112	-5.69151e-10
60987248	chr5:60987248:A:G	8.32989e-06	-7.75999e-11	-1.37258	3.52947e-05	-7.75999e-11	-1.56008
60988000	chr5:60988000:A:T	7.28934e-06	-7.75999e-11	-1.50602	3.51545e-05	-7.75999e-11	-1.56406
60988019	chr5:60988019:A:G	9.58166e-06	-7.75999e-11	-1.23258	6.10435e-05	-7.75999e-11	-1.01222
60988418	chr5:60988418:A:G	7.28589e-06	-7.75999e-11	-1.50649	3.51459e-05	-7.75999e-11	-1.5643
60988462	chr5:60988462:A:G	7.2843e-06	-7.75999e-11	-1.50671	3.51422e-05	-7.75999e-11	-1.56441
60988719	chr5:60988719:C:G	8.07245e-06	-7.75999e-11	-1.40397	4.68282e-05	-7.75999e-11	-1.27732
60988782	chr5:60988782:A:G	9.586e-06	-1.23213	-5.69151e-10	4.41768e-05	-1.33561	-5.69151e-10
60989104	chr5:60989104:A:G	1.31536e-05	-7.75999e-11	-0.915738	4.77498e-05	-7.75999e-11	-1.25784
60989133	chr5:60989133:A:G	1.3002e-05	-0.927328	-5.69151e-10	0.000109713	-0.425943	-5.69151e-10
60989169	chr5:60989169:G:A	3.73765e-06	-1.06073	-1.11324	3.40971e-05	-0.292374	-1.30223
60989310	chr5:60989310:A:G	7.54447e-05	1.87923	-1.04826	0.000254833	0.549853	-0.133054
60989582	chr5:60989582:C:T	8.51331e-06	-1.3508	-5.69151e-10	4.18018e-05	-1.39087	-5.69151e-10
60989946	chr5:60989946:T:C	2.9608e-05	-7.75999e-11	-0.104386	4.25015e-05	-7.75999e-11	-1.37427
60990009	chr5:60990009:A:C	3.15801e-05	0.488803	-0.528708	2.7889e-05	-0.696461	-1.09911
60990175	chr5:60990175:AGTT:A	3.07284e-05	-7.75999e-11	-0.0672448	4.31147e-05	-7.75999e-11	-1.35994
60990270	chr5:60990270:T:C	3.41746e-05	-0.635988	0.67504	2.8106e-05	-1.39567	-0.392157
60990478	chr5:60990478:G:A	1.23705e-05	-7.75999e-11	-0.977113	6.48068e-05	-7.75999e-11	-0.9524
60990513	chr5:60990513:T:A	7.57575e-06	-7.75999e-11	-1.46748	3.44727e-05	-7.75999e-11	-1.58364
60990556	chr5:60990556:G:A	1.66385e-05	0.897655	-1.57837	2.7348e-05	-0.402427	-1.41274
60990800	chr5:60990800:T:C	9.24185e-06	-7.75999e-11	-1.26869	3.91262e-05	-7.75999e-11	-1.45702
60990898	chr5:60990898:C:T	7.28632e-06	-7.75999e-11	-1.50643	4.20979e-05	-7.75999e-11	-1.38381
60991108	chr5:60991108:G:A	1.31881e-05	-7.75999e-11	-0.913114	4.26588e-05	-7.75999e-11	-1.37058
60991135	chr5:60991135:T:G	1.85546e-05	-7.75999e-11	-0.571711	3.90344e-05	-7.75999e-11	-1.45937
60991175	chr5:60991175:A:C	1.93327e-05	0.219385	-0.750019	1.16709e-05	-1.10223	-1.56448
60992461	chr5:60992461:C:T	1.82355e-05	-0.589061	-5.69151e-10	6.82071e-05	-0.901261	-5.69151e-10
60992596	chr5:60992596:T:C	8.17183e-06	-7.75999e-11	-1.39174	4.75605e-05	-7.75999e-11	-1.26181
60992880	chr5:60992880:T:C	3.83146e-06	-1.03484	-1.11435	3.57565e-05	-0.243953	-1.30313
60993642	chr5:60993642:C:T	7.72955e-06	-7.75999e-11	-1.44738	3.4526e-05	-7.75999e-11	-1.5821
60993696	chr5:60993696:A:C	6.54986e-06	-1.02986	-0.583128	5.71729e-05	-0.225906	-0.851824
60993723	chr5:60993723:C:T	8.93566e-06	-7.75999e-11	-1.30238	3.61119e-05	-7.75999e-11	-1.53719
60994271	chr5:60994271:C:T	3.12428e-05	0.504604	-0.555245	2.77132e-05	-0.686179	-1.11572
60994310	chr5:60994310:G:A	7.08408e-06	-7.75999e-11	-1.53458	3.4735e-05	-7.75999e-11	-1.57606
60994372	chr5:60994372:G:A	1.58667e-05	0.851197	-1.57941	2.63952e-05	-0.432665	-1.41796
60994702	chr5:60994702:A:T	7.64532e-06	-7.75999e-11	-1.45834	3.44788e-05	-7.75999e-11	-1.58347
60994976	chr5:60994976:A:G	4.10232e-05	0.418033	-0.196326	0.000486029	1.8826	-0.82014
60995593	chr5:60995593:A:G	1.2478e-05	-0.968463	-5.69151e-10	5.4481e-05	-1.12596	-5.69151e-10
60995834	chr5:60995834:C:T	3.06779e-05	0.44857	-0.517459	2.74806e-05	-0.720188	-1.09014
60995949	chr5:60995949:C:T	3.06555e-05	0.437447	-0.507065	2.74882e-05	-0.726834	-1.08322
60995950	chr5:60995950:A:T	3.04711e-05	0.431411	-0.507065	2.7387e-05	-0.730526	-1.08322
60996196	chr5:60996196:G:A	7.79884e-06	-7.75999e-11	-1.43846	3.453e-05	-7.75999e-11	-1.58198
60996457	chr5:60996457:T:C	7.60751e-05	1.87953	-1.04024	0.000259267	0.551541	-0.117491
60996589	chr5:60996589:T:A	8.96199e-06	-7.75999e-11	-1.29944	5.4585e-05	-7.75999e-11	-1.12405
60996599	chr5:60996599:G:T	1.88002e-05	0.775266	-1.33383	3.84525e-05	-0.107148	-1.36724
60996752	chr5:60996752:T:G	3.03707e-05	-7.75999e-11	-0.0789521	4.29238e-05	-7.75999e-11	-1.36438
60996931	chr5:60996931:A:G	0.000203177	-0.837396	2.65904	5.57635e-05	-1.36936	0.266674
60997198	chr5:60997198:T:C	7.22628e-06	-7.75999e-11	-1.51471	3.5235e-05	-7.75999e-11	-1.56177
60997399	chr5:60997399:A:G	8.48401e-06	-7.75999e-11	-1.35425	3.55177e-05	-7.75999e-11	-1.55378
60997771	chr5:60997771:T:G	2.92071e-05	-7.75999e-11	-0.118018	4.23055e-05	-7.75999e-11	-1.37889
60997884	chr5:60997884:G:C	9.39489e-06	-7.75999e-11	-1.25227	6.28814e-05	-7.75999e-11	-0.982559
60997941	chr5:60997941:T:C	9.78432e-06	-7.75999e-11	-1.21165	3.98422e-05	-7.75999e-11	-1.43888
60998314	chr5:60998314:G:C	7.1189e-06	-7.75999e-11	-1.52968	3.46759e-05	-7.75999e-11	-1.57777
60998610	chr5:60998610:G:A	1.11987e-05	-7.75999e-11	-1.07663	8.38717e-05	-7.75999e-11	-0.694521
60998813	chr5:60998813:TTTA:T	0.000107019	-0.488566	1.66915	3.32526e-05	-1.39259	-0.227092
60999184	chr5:60999184:CATTGAA:C	1.24498e-05	-0.970728	-5.69151e-10	0.00010303	-0.488787	-5.69151e-10
60999185	chr5:60999185:A:G	2.23748e-05	-7.75999e-11	-0.384498	3.84206e-05	-7.75999e-11	-1.47522
60999222	chr5:60999222:G:A	3.7818e-06	-1.03967	-1.12256	3.52062e-05	-0.252865	-1.30972
60999484	chr5:60999484:G:A	3.73241e-06	-1.03587	-1.1395	3.49889e-05	-0.246074	-1.32271
60999753	chr5:60999753:T:A	8.09284e-05	1.96801	-1.06688	0.000265421	0.619505	-0.161998
60999754	chr5:60999754:T:C	8.26398e-06	-7.75999e-11	-1.38052	3.48677e-05	-7.75999e-11	-1.57225
60999877	chr5:60999877:C:A	7.58365e-06	-7.75999e-11	-1.46644	3.44728e-05	-7.75999e-11	-1.58364
61000515	chr5:61000515:A:G	1.28584e-05	-0.938435	-5.69151e-10	0.000107995	-0.441722	-5.69151e-10
61000653	chr5:61000653:TAAG:T	1.70436e-05	0.922539	-1.5792	2.76986e-05	-0.385758	-1.41667
61001534	chr5:61001534:A:G	3.28019e-05	-7.75999e-11	-0.00194364	4.42089e-05	-7.75999e-11	-1.33488
61001597	chr5:61001597:G:A	1.66304e-05	0.897356	-1.57856	2.73208e-05	-0.403182	-1.41298
61001673	chr5:61001673:A:G	1.79243e-06	-1.35491	-1.55395	2.45045e-05	-1.1867	-0.738252
61001765	chr5:61001765:G:A	1.29697e-05	-0.929816	-5.69151e-10	0.000109345	-0.429304	-5.69151e-10
61001948	chr5:61001948:A:G	8.48883e-06	-7.75999e-11	-1.35368	3.55259e-05	-7.75999e-11	-1.55355
61002012	chr5:61002012:G:A	7.90065e-06	-7.75999e-11	-1.42549	3.46556e-05	-7.75999e-11	-1.57835
61002045	chr5:61002045:A:G	6.75713e-06	-7.75999e-11	-1.58183	4.15363e-05	-7.75999e-11	-1.39724
61002533	chr5:61002533:A:G	1.61165e-05	0.867571	-1.58016	2.65301e-05	-0.422239	-1.42329
61002633	chr5:61002633:T:C	8.9125e-05	2.30029	-1.30268	5.24749e-05	0.269139	-1.43261
61002715	chr5:61002715:A:G	1.2664e-05	-0.953668	-5.69151e-10	0.000105637	-0.463803	-5.69151e-10
61003007	chr5:61003007:T:G	2.7439e-05	-7.75999e-11	-0.180465	0.000224083	-7.75999e-11	0.288208
61003245	chr5:61003245:G:A	1.67319e-05	0.90541	-1.58052	2.71407e-05	-0.397302	-1.42547
61004078	chr5:61004078:A:G	0.000106379	-0.54557	1.72014	3.42413e-05	-1.39521	-0.195166
61004082	chr5:61004082:T:C	3.42275e-06	-1.0212	-1.24078	3.32755e-05	-0.219759	-1.39923
61004119	chr5:61004119:A:C	1.28614e-05	-0.938204	-5.69151e-10	0.00010803	-0.441405	-5.69151e-10
61004187	chr5:61004187:T:C	1.71761e-05	-7.75999e-11	-0.648914	4.92867e-05	-7.75999e-11	-1.22615
61004808	chr5:61004808:G:C	4.84073e-06	-1.04934	-0.866028	4.32267e-05	-0.271264	-1.08609
61005287	chr5:61005287:A:G	8.16147e-06	-1.39301	-5.69151e-10	4.23182e-05	-1.37859	-5.69151e-10
61005517	chr5:61005517:T:A	0.000164605	-0.790803	2.40192	4.65676e-05	-1.37836	0.0954527
61005601	chr5:61005601:T:G	9.61548e-06	-1.22906	-5.69151e-10	4.46205e-05	-1.32562	-5.69151e-10
61005658	chr5:61005658:A:T	1.07739e-05	-7.75999e-11	-1.11531	5.71047e-05	-7.75999e-11	-1.07892
61005983	chr5:61005983:T:G	3.21351e-05	0.50621	-0.528693	2.82048e-05	-0.685591	-1.09873
61006615	chr5:61006615:C:G	0.000104961	-0.554372	1.71553	3.42939e-05	-1.39545	-0.193394
61006673	chr5:61006673:G:A	8.72688e-06	-7.75999e-11	-1.32602	3.72362e-05	-7.75999e-11	-1.50653
61006879	chr5:61006879:C:A	2.01455e-05	0.907932	-1.39738	4.01012e-05	-0.00425763	-1.42815
61006972	chr5:61006972:T:C	3.46329e-06	-1.04731	-1.2029	3.26674e-05	-0.266197	-1.37123
61007339	chr5:61007339:A:T	1.63092e-05	0.877501	-1.57821	2.70473e-05	-0.41562	-1.4106
61007340	chr5:61007340:G:T	1.66536e-05	0.897826	-1.57763	2.74881e-05	-0.402153	-1.4079
61007435	chr5:61007435:G:A	3.53779e-06	-1.02706	-1.20187	3.38831e-05	-0.230465	-1.37043
61007696	chr5:61007696:T:C	3.54514e-06	-1.06251	-1.16434	3.27117e-05	-0.29391	-1.34217
61008046	chr5:61008046:G:A	2.97115e-06	-1.10786	-1.29562	2.7307e-05	-0.377396	-1.43927
61008262	chr5:61008262:C:T	8.22034e-06	-7.75999e-11	-1.38582	3.48384e-05	-7.75999e-11	-1.57309
61008639	chr5:61008639:G:T	1.61919e-05	-7.75999e-11	-0.707923	3.91161e-05	-7.75999e-11	-1.45728
61009206	chr5:61009206:A:C	9.83931e-06	-7.75999e-11	-1.20605	6.58562e-05	-7.75999e-11	-0.936335
61009298	chr5:61009298:G:A	1.80776e-05	-7.75999e-11	-0.597755	3.85862e-05	-7.75999e-11	-1.47092
61009746	chr5:61009746:A:G	1.72328e-05	-7.75999e-11	-0.645618	3.7946e-05	-7.75999e-11	-1.48765
61010460	chr5:61010460:T:C	6.12154e-05	2.05332	-1.43135	4.05659e-05	0.102486	-1.52337
61010510	chr5:61010510:A:C	9.42396e-06	-7.75999e-11	-1.24918	3.66282e-05	-7.75999e-11	-1.52299
61010699	chr5:61010699:A:G	1.00529e-05	-7.75999e-11	-1.18457	6.76752e-05	-7.75999e-11	-0.909089
61010778	chr5:61010778:C:T	9.70565e-06	-7.75999e-11	-1.21972	3.71044e-05	-7.75999e-11	-1.51008
61010859	chr5:61010859:G:A	8.76087e-06	-7.75999e-11	-1.32214	3.55985e-05	-7.75999e-11	-1.55151
61011020	chr5:61011020:C:T	7.47208e-06	-7.75999e-11	-1.48126	4.22252e-05	-7.75999e-11	-1.38079
61011099	chr5:61011099:A:G	3.63676e-05	-7.75999e-11	0.101246	4.62315e-05	-7.75999e-11	-1.29015
61011108	chr5:61011108:A:C	9.59319e-06	-7.75999e-11	-1.23138	3.86075e-05	-7.75999e-11	-1.47036
61011250	chr5:61011250:G:A	6.95251e-06	-7.75999e-11	-1.55333	3.52136e-05	-7.75999e-11	-1.56238
61011254	chr5:61011254:C:T	7.1136e-06	-7.75999e-11	-1.53042	4.00696e-05	-7.75999e-11	-1.43319
61011841	chr5:61011841:T:C	9.61293e-06	-7.75999e-11	-1.22932	3.69473e-05	-7.75999e-11	-1.51432
61012077	chr5:61012077:A:G	1.97889e-05	-0.0782136	-0.429096	9.94243e-06	-1.31559	-1.51141
61012137	chr5:61012137:A:G	1.47428e-05	-1.20213	0.400455	2.83723e-05	-0.585249	-1.19315
61012220	chr5:61012220:A:G	1.54517e-05	-1.2246	0.469889	2.79372e-05	-0.632021	-1.16183
61012290	chr5:61012290:GC:G	1.59583e-05	0.855863	-1.57832	2.38429e-05	-0.432747	-1.51958
61012414	chr5:61012414:A:G	9.61943e-06	-7.75999e-11	-1.22865	3.69559e-05	-7.75999e-11	-1.51408
61012447	chr5:61012447:C:T	0.000138118	0.0391842	1.39649	3.27725e-05	-1.27572	-0.358494
61013009	chr5:61013009:A:G	3.28284e-06	-1.39253	-0.911188	1.56464e-05	-1.26709	-1.10648
61013583	chr5:61013583:T:C	9.23538e-06	-7.75999e-11	-1.26939	3.62899e-05	-7.75999e-11	-1.53227
61014107	chr5:61014107:C:T	0.000157956	0.065285	1.5046	3.63991e-05	-1.26762	-0.26165
61014688	chr5:61014688:C:G	8.06949e-05	-7.75999e-11	0.898244	0.000148884	-7.75999e-11	-0.120644
61015093	chr5:61015093:C:T	8.70801e-05	0.974396	-5.69151e-10	0.00079639	1.55628	-5.69151e-10
61016046	chr5:61016046:C:T	9.76044e-06	-7.75999e-11	-1.21409	3.95557e-05	-7.75999e-11	-1.4461
61016299	chr5:61016299:C:T	1.2918e-05	-7.75999e-11	-0.933811	4.75856e-05	-7.75999e-11	-1.26128
61016378	chr5:61016378:T:A	2.17044e-06	-1.32721	-1.39029	1.52814e-05	-0.902047	-1.49513
61016885	chr5:61016885:T:C	9.14962e-06	-7.75999e-11	-1.27872	3.61727e-05	-7.75999e-11	-1.5355
61016918	chr5:61016918:A:G	6.87327e-06	-7.75999e-11	-1.56479	3.44783e-05	-7.75999e-11	-1.58348
61017184	chr5:61017184:G:A	1.31519e-05	-0.915863	-5.69151e-10	0.000111656	-0.408384	-5.69151e-10
61017187	chr5:61017187:C:T	9.48555e-06	-7.75999e-11	-1.24266	3.88825e-05	-7.75999e-11	-1.46326
61017188	chr5:61017188:T:C	3.01286e-06	-1.32538	-1.06416	1.99943e-05	-0.898336	-1.23003
61017728	chr5:61017728:G:A	3.00493e-06	-1.33125	-1.06093	1.9743e-05	-0.913538	-1.22747
61018560	chr5:61018560:T:A	1.18465e-05	-7.75999e-11	-1.0204	0.000162427	-7.75999e-11	-0.0335831
61018572	chr5:61018572:A:G	2.1908e-06	-1.32134	-1.38683	1.55554e-05	-0.886679	-1.49272
61018639	chr5:61018639:T:G	9.77066e-06	-7.75999e-11	-1.21305	6.52288e-05	-7.75999e-11	-0.945908
61019123	chr5:61019123:C:T	7.64505e-06	-7.75999e-11	-1.45837	4.32524e-05	-7.75999e-11	-1.35676
61019401	chr5:61019401:A:G	1.33375e-05	-0.901848	-5.69151e-10	0.000113985	-0.387745	-5.69151e-10
61019641	chr5:61019641:C:T	1.08422e-05	-7.75999e-11	-1.10899	7.91911e-05	-7.75999e-11	-0.751946
61019653	chr5:61019653:T:A	1.82225e-05	-7.75999e-11	-0.589775	0.000133091	-7.75999e-11	-0.232776
61019996	chr5:61019996:T:C	0.000306233	0.00871266	2.2232	5.66369e-05	-1.28448	0.19733
61020659	chr5:61020659:C:G	7.50622e-06	-7.75999e-11	-1.4767	4.24969e-05	-7.75999e-11	-1.37438
61020823	chr5:61020823:G:A	9.10408e-06	-7.75999e-11	-1.28371	3.8616e-05	-7.75999e-11	-1.47014
61021073	chr5:61021073:C:G	6.5351e-05	1.77494	-1.0876	0.000211164	0.474012	-0.245187
61021351	chr5:61021351:ATCTGTCGC:A	1.65922e-05	0.87305	-1.55655	2.88953e-05	-0.421761	-1.33837
61021594	chr5:61021594:A:G	1.50134e-05	-0.783488	-5.69151e-10	5.15892e-05	-1.1805	-5.69151e-10
61021606	chr5:61021606:T:C	8.69199e-05	1.96526	-0.992702	0.000284603	0.613908	-0.0866235
61022105	chr5:61022105:C:T	6.75899e-06	-7.75999e-11	-1.58156	4.14886e-05	-7.75999e-11	-1.39839
61022154	chr5:61022154:A:G	8.6318e-06	-7.75999e-11	-1.33698	3.57658e-05	-7.75999e-11	-1.54682
61022188	chr5:61022188:A:G	1.55547e-05	0.513311	-1.26138	1.76934e-05	-1.09236	-1.15825
61022238	chr5:61022238:T:G	8.97744e-06	-7.75999e-11	-1.29772	3.59104e-05	-7.75999e-11	-1.54278
61022676	chr5:61022676:G:A	0.000238354	-0.360624	2.34195	4.58749e-05	-1.3734	0.0755127
61022793	chr5:61022793:T:C	1.18689e-05	-7.75999e-11	-1.01851	4.40309e-05	-7.75999e-11	-1.33892
61023146	chr5:61023146:A:G	0.000326737	-0.383898	2.68062	5.86805e-05	-1.37665	0.324948
61023625	chr5:61023625:A:G	8.89642e-06	-7.75999e-11	-1.30678	3.89158e-05	-7.75999e-11	-1.46241
61023629	chr5:61023629:C:T	7.2468e-06	-7.75999e-11	-1.51187	5.36503e-05	-7.75999e-11	-1.14132
61024330	chr5:61024330:A:G	7.0831e-06	-0.671874	-0.862846	1.54744e-05	-1.2678	-1.11682
61024935	chr5:61024935:T:C	7.63397e-06	-7.75999e-11	-1.45982	3.4933e-05	-7.75999e-11	-1.57038
61026515	chr5:61026515:CTT:C	9.85481e-06	-7.75999e-11	-1.20447	6.60182e-05	-7.75999e-11	-0.933879
61027292	chr5:61027292:C:T	1.62678e-05	-1.00521	0.301961	3.34894e-05	-0.259355	-1.35322
61028134	chr5:61028134:A:G	9.75778e-06	-7.75999e-11	-1.21437	4.23774e-05	-7.75999e-11	-1.3772
61028147	chr5:61028147:G:A	2.42258e-05	-0.305014	-5.69151e-10	0.000228093	0.305945	-5.69151e-10
61028254	chr5:61028254:C:T	3.12594e-06	-1.38185	-0.970842	4.60018e-05	-1.30679	0.0116624
61028291	chr5:61028291:C:T	1.01347e-05	-7.75999e-11	-1.17646	3.73959e-05	-7.75999e-11	-1.50225
61028769	chr5:61028769:C:T	0.000533481	-0.161361	2.94835	6.17148e-05	-1.33203	0.330746
61030061	chr5:61030061:T:C	2.92987e-06	-1.38821	-1.02927	4.20988e-05	-1.32379	-0.0599986
61030357	chr5:61030357:A:G	7.55512e-06	-7.75999e-11	-1.47021	3.58476e-05	-7.75999e-11	-1.54453
61030621	chr5:61030621:G:A	9.27374e-06	-7.75999e-11	-1.26524	4.07634e-05	-7.75999e-11	-1.41603
61030643	chr5:61030643:ATC:A	7.72731e-06	-7.75999e-11	-1.44767	4.8966e-05	-7.75999e-11	-1.23268
61030884	chr5:61030884:G:A	2.29593e-06	-1.33726	-1.32403	1.5719e-05	-0.919379	-1.44956
61031006	chr5:61031006:A:T	1.0214e-05	-7.75999e-11	-1.16867	3.75294e-05	-7.75999e-11	-1.49869
61031479	chr5:61031479:A:G	2.57271e-05	-7.75999e-11	-0.244886	4.35956e-05	-7.75999e-11	-1.34885
61032053	chr5:61032053:T:C	6.1436e-05	1.55547	-0.929907	0.000176852	0.296677	-0.245175
61032382	chr5:61032382:A:G	1.14433e-05	-1.05503	-5.69151e-10	4.91731e-05	-1.22846	-5.69151e-10
61032438	chr5:61032438:C:T	2.03419e-05	-7.75999e-11	-0.479749	4.00436e-05	-7.75999e-11	-1.43384
61032749	chr5:61032749:C:A	6.87118e-06	-7.75999e-11	-1.5651	3.68603e-05	-7.75999e-11	-1.51667
61032899	chr5:61032899:A:G	8.67769e-06	-7.75999e-11	-1.33168	3.54583e-05	-7.75999e-11	-1.55545
61032961	chr5:61032961:C:G	8.96726e-06	-7.75999e-11	-1.29885	3.58817e-05	-7.75999e-11	-1.54358
61033303	chr5:61033303:C:A	9.60246e-06	-7.75999e-11	-1.23041	3.86605e-05	-7.75999e-11	-1.46899
61033463	chr5:61033463:C:T	2.14085e-05	0.710682	-1.13933	3.63281e-05	-0.537537	-0.993683
61033797	chr5:61033797:C:T	0.000132674	1.75524	-0.359771	0.000273435	0.434004	0.0532485
61033986	chr5:61033986:A:G	8.21486e-06	-1.38649	-5.69151e-10	4.3826e-05	-1.34358	-5.69151e-10
61034039	chr5:61034039:G:C	8.7258e-05	1.5754	-0.598965	0.000157918	0.294785	-0.356519
61034338	chr5:61034338:A:G	5.04003e-06	-1.35315	-0.521864	5.41067e-05	-1.25329	0.120443
61034437	chr5:61034437:C:T	1.26092e-05	-0.958001	-5.69151e-10	0.000105217	-0.467786	-5.69151e-10
61035982	chr5:61035982:C:T	1.24489e-05	-0.970796	-5.69151e-10	0.000103335	-0.485834	-5.69151e-10
61036654	chr5:61036654:A:G	7.32207e-06	-7.75999e-11	-1.50154	3.67145e-05	-7.75999e-11	-1.52064
61037105	chr5:61037105:G:T	1.26334e-05	-0.956087	-5.69151e-10	0.000105571	-0.464425	-5.69151e-10
61037115	chr5:61037115:A:G	8.6845e-06	-7.75999e-11	-1.33089	3.54723e-05	-7.75999e-11	-1.55506
61037958	chr5:61037958:A:C	1.21123e-05	-1.22406	0.225851	2.49145e-05	-0.616692	-1.29167
61038584	chr5:61038584:G:A	6.97961e-05	-0.195655	0.948802	2.70108e-05	-1.33694	-0.490634
61039013	chr5:61039013:G:C	1.05462e-05	-7.75999e-11	-1.13667	3.80804e-05	-7.75999e-11	-1.48411
61039290	chr5:61039290:A:G	2.98266e-06	-1.38289	-1.01672	4.48433e-05	-1.30745	-0.0131853
61040523	chr5:61040523:C:A	1.59715e-05	-7.75999e-11	-0.721628	6.40819e-05	-7.75999e-11	-0.963648
61040652	chr5:61040652:C:T	2.3269e-06	-1.33615	-1.31174	1.59098e-05	-0.916046	-1.44083
61042547	chr5:61042547:T:C	7.74878e-06	-7.75999e-11	-1.4449	4.91727e-05	-7.75999e-11	-1.22847
61042759	chr5:61042759:A:G	1.02594e-05	-7.75999e-11	-1.16423	3.76039e-05	-7.75999e-11	-1.4967
61043017	chr5:61043017:C:G	0.000397002	-0.302965	2.79447	5.5002e-05	-1.36068	0.244242
61043176	chr5:61043176:C:T	7.61777e-06	-1.09084	-0.371105	8.58783e-05	-0.663628	-0.00725006
61043422	chr5:61043422:TGTATA:T	1.86181e-05	0.80559	-1.37389	3.80946e-05	-0.0754338	-1.4083
61043728	chr5:61043728:CATCTAT:C	1.41875e-05	0.533518	-1.37359	3.0925e-05	-0.284955	-1.40729
61043779	chr5:61043779:C:G	1.42412e-05	0.674298	-1.51059	2.54032e-05	-0.552531	-1.33641
61044248	chr5:61044248:A:G	7.75434e-06	-7.75999e-11	-1.44418	4.92366e-05	-7.75999e-11	-1.22717
61044308	chr5:61044308:C:T	7.33543e-06	-7.75999e-11	-1.49972	4.08731e-05	-7.75999e-11	-1.41334
61045755	chr5:61045755:T:G	7.11157e-06	-7.75999e-11	-1.53071	3.92341e-05	-7.75999e-11	-1.45426
61045981	chr5:61045981:A:G	8.1912e-06	-1.38937	-5.69151e-10	4.37551e-05	-1.3452	-5.69151e-10
61046169	chr5:61046169:T:C	0.00156671	-0.570396	4.43469	0.000129431	-1.39482	1.13416
61046175	chr5:61046175:A:T	1.5965e-05	0.787733	-1.50976	2.73848e-05	-0.479157	-1.33466
61046586	chr5:61046586:A:G	2.02544e-05	-0.484058	-5.69151e-10	0.000180668	0.0728488	-5.69151e-10
61046902	chr5:61046902:A:G	8.98267e-06	-1.29713	-5.69151e-10	5.60517e-05	-1.09754	-5.69151e-10
61047144	chr5:61047144:CTTATGATGAT:C	8.64457e-06	-7.75999e-11	-1.3355	3.54101e-05	-7.75999e-11	-1.55681
61047275	chr5:61047275:C:G	9.79182e-06	-7.75999e-11	-1.21088	3.96267e-05	-7.75999e-11	-1.44431
61047691	chr5:61047691:C:T	9.10939e-06	-7.75999e-11	-1.28313	4.80112e-05	-7.75999e-11	-1.25238
61047915	chr5:61047915:A:G	9.60544e-06	-7.75999e-11	-1.2301	3.86709e-05	-7.75999e-11	-1.46872
61048572	chr5:61048572:T:C	1.57997e-05	0.647396	-1.37983	3.35359e-05	-0.199911	-1.41128
61048628	chr5:61048628:C:T	1.50151e-05	0.703556	-1.48693	2.69472e-05	-0.535565	-1.29436
61048750	chr5:61048750:A:G	7.07039e-05	1.67465	-0.908582	0.000201462	0.386868	-0.205078
61048902	chr5:61048902:A:G	1.01798e-05	-7.75999e-11	-1.17203	3.74724e-05	-7.75999e-11	-1.5002
61048993	chr5:61048993:T:C	8.95083e-06	-7.75999e-11	-1.30068	3.75706e-05	-7.75999e-11	-1.49759
61049678	chr5:61049678:T:C	1.26285e-05	-0.956479	-5.69151e-10	0.000105518	-0.464924	-5.69151e-10
61049924	chr5:61049924:C:T	5.14723e-05	1.95178	-1.50317	3.929e-05	0.109854	-1.56269
61049947	chr5:61049947:CTT:C	1.13914e-05	-7.75999e-11	-1.05957	4.73572e-05	-7.75999e-11	-1.26609
61050133	chr5:61050133:T:A	1.08246e-05	-1.11061	-5.69151e-10	8.30355e-05	-0.704542	-5.69151e-10
61050499	chr5:61050499:T:G	9.2291e-06	-7.75999e-11	-1.27007	3.82238e-05	-7.75999e-11	-1.48035
61050998	chr5:61050998:A:G	0.000421566	-0.177803	2.72935	5.36973e-05	-1.33592	0.195469
61051054	chr5:61051054:C:T	0.000140683	2.1535	-0.699428	4.08436e-05	0.112917	-1.52698
61051488	chr5:61051488:G:A	1.29824e-05	-7.75999e-11	-0.928838	3.88318e-05	-7.75999e-11	-1.46457
61051674	chr5:61051674:G:A	1.84317e-05	-7.75999e-11	-0.57836	3.86577e-05	-7.75999e-11	-1.46906
61051682	chr5:61051682:A:G	8.14752e-06	-1.39472	-5.69151e-10	4.35187e-05	-1.35062	-5.69151e-10
61051745	chr5:61051745:G:A	2.38129e-06	-1.33619	-1.28859	1.61755e-05	-0.916477	-1.42384
61052022	chr5:61052022:G:A	7.87748e-06	-7.75999e-11	-1.42842	4.84768e-05	-7.75999e-11	-1.24272
61052069	chr5:61052069:A:T	7.10063e-06	-7.75999e-11	-1.53225	3.69026e-05	-7.75999e-11	-1.51553
61052100	chr5:61052100:ATATAATTACCCCACTAGAGCACTTGTGGTCATACCCCTAAGCTTCTTGGTAGTCAGTCCAGAAAAGGAAACAGTTGGTCGCACAAC:A	1.11182e-05	-1.08385	-5.69151e-10	4.82595e-05	-1.24722	-5.69151e-10
61052219	chr5:61052219:G:A	6.37579e-05	1.5754	-0.912738	0.000185337	0.310124	-0.211757
61052803	chr5:61052803:A:T	1.04044e-05	-7.75999e-11	-1.15021	3.78465e-05	-7.75999e-11	-1.49027
61052888	chr5:61052888:G:A	5.24601e-06	-1.34854	-0.486423	3.08095e-05	-0.948294	-0.747692
61053069	chr5:61053069:TC:T	1.22016e-05	-0.990868	-5.69151e-10	0.000100333	-0.515314	-5.69151e-10
61053176	chr5:61053176:A:G	2.65113e-05	1.06154	-1.2764	0.000519447	2.67517	-1.54622
61053381	chr5:61053381:A:C	7.78384e-06	-7.75999e-11	-1.44038	4.94608e-05	-7.75999e-11	-1.22263
61053793	chr5:61053793:T:C	0.000387719	-0.188562	2.65641	5.15092e-05	-1.33832	0.156269
61053883	chr5:61053883:A:G	8.50767e-06	-7.75999e-11	-1.35146	3.52371e-05	-7.75999e-11	-1.56171
61054529	chr5:61054529:G:A	2.54193e-05	-0.256921	-5.69151e-10	0.000434489	0.950361	-5.69151e-10
61054660	chr5:61054660:G:A	6.68498e-05	1.60698	-0.896962	0.00019422	0.334892	-0.18971
61054838	chr5:61054838:A:G	0.000489851	-0.148144	2.84981	5.84498e-05	-1.32924	0.273599
61055077	chr5:61055077:T:G	7.77492e-05	0.861057	-5.69151e-10	0.00016821	0.00140158	-5.69151e-10
61055134	chr5:61055134:A:G	1.73985e-06	-1.35767	-1.58096	1.53603e-05	-1.18152	-1.21051
61055540	chr5:61055540:A:G	1.01518e-05	-7.75999e-11	-1.17478	3.74346e-05	-7.75999e-11	-1.50121
61056037	chr5:61056037:G:A	1.3435e-05	-0.894569	-5.69151e-10	0.000115606	-0.373622	-5.69151e-10
61056510	chr5:61056510:A:G	1.48428e-05	-0.794914	-5.69151e-10	0.000132789	-0.235045	-5.69151e-10
61056756	chr5:61056756:C:T	0.000529414	0.0945902	2.68475	5.17992e-05	-1.26873	0.0922916
61056797	chr5:61056797:G:A	8.66214e-06	-1.33347	-5.69151e-10	4.78079e-05	-1.25662	-5.69151e-10
61057484	chr5:61057484:A:G	1.22145e-05	-0.989804	-5.69151e-10	0.000100793	-0.510736	-5.69151e-10
61058066	chr5:61058066:C:T	6.88679e-06	-7.75999e-11	-1.56283	4.06095e-05	-7.75999e-11	-1.41981
61058156	chr5:61058156:G:A	6.40986e-05	0.12659	0.5414	5.80277e-05	-0.906271	-0.156619
61058596	chr5:61058596:G:A	6.83677e-06	-7.75999e-11	-1.57012	3.97136e-05	-7.75999e-11	-1.44212
61058695	chr5:61058695:C:T	4.97588e-05	1.79753	-1.38278	3.7441e-05	0.000167181	-1.50121
61058781	chr5:61058781:TTAAG:T	1.46028e-05	-0.811217	-5.69151e-10	6.11169e-05	-1.01102	-5.69151e-10
61059072	chr5:61059072:T:C	1.02026e-05	-7.75999e-11	-1.16979	3.81868e-05	-7.75999e-11	-1.48132
61059453	chr5:61059453:A:G	6.82985e-06	-7.75999e-11	-1.57113	3.96103e-05	-7.75999e-11	-1.44472
61059457	chr5:61059457:G:A	0.00034998	-0.437368	2.80281	4.0789e-05	-1.38631	-0.0290925
61059631	chr5:61059631:A:G	2.50679e-06	-1.38589	-1.18754	1.45967e-05	-1.07864	-1.36437
61059759	chr5:61059759:A:G	3.46676e-06	-0.790044	-1.45917	1.06604e-05	-1.17707	-1.5802
61060284	chr5:61060284:T:C	7.19971e-06	-7.75999e-11	-1.51839	3.52341e-05	-7.75999e-11	-1.5618
61060596	chr5:61060596:C:T	1.65465e-05	-0.686257	-5.69151e-10	0.000140357	-0.179618	-5.69151e-10
61060646	chr5:61060646:A:G	1.08631e-05	-7.75999e-11	-1.10706	3.94087e-05	-7.75999e-11	-1.44982
61060656	chr5:61060656:T:C	6.70169e-06	-1.39016	-0.19991	3.27416e-05	-1.10115	-0.534011
61061755	chr5:61061755:G:A	1.18938e-05	-1.01642	-5.69151e-10	5.32129e-05	-1.14951	-5.69151e-10
61062042	chr5:61062042:A:C	4.61272e-06	-0.424062	-1.53955	1.10906e-05	-1.13635	-1.58136
61062105	chr5:61062105:G:A	7.6879e-06	-7.75999e-11	-1.45278	5.91219e-05	-7.75999e-11	-1.04421
61062268	chr5:61062268:A:G	6.80336e-06	-7.75999e-11	-1.57501	3.90774e-05	-7.75999e-11	-1.45826
61062286	chr5:61062286:C:T	1.87879e-05	-7.75999e-11	-0.559219	7.56747e-05	-7.75999e-11	-0.797366
61062698	chr5:61062698:A:G	3.67763e-05	0.112422	-5.69151e-10	0.000292931	0.556127	-5.69151e-10
61062881	chr5:61062881:A:G	0.000364956	-0.0821535	2.4895	6.00618e-05	-1.31536	0.28693
61063883	chr5:61063883:A:G	0.00046553	-0.0417681	2.69251	5.00755e-05	-1.30663	0.0963503
61063988	chr5:61063988:G:A	1.13253e-05	-1.06539	-5.69151e-10	5.11604e-05	-1.18884	-5.69151e-10
61064331	chr5:61064331:C:T	0.000291728	0.813773	1.36962	0.000219217	-0.285866	0.55212
61064368	chr5:61064368:G:C	1.16052e-05	-1.04098	-5.69151e-10	5.21677e-05	-1.16935	-5.69151e-10
61064557	chr5:61064557:C:T	7.48856e-06	-7.75999e-11	-1.47905	4.48657e-05	-7.75999e-11	-1.32014
61065723	chr5:61065723:C:T	0.000380044	-0.053283	2.50114	6.10121e-05	-1.30798	0.295245
61065827	chr5:61065827:A:G	2.44539e-06	-1.38043	-1.2178	1.46777e-05	-1.0511	-1.38638
61066170	chr5:61066170:A:G	6.94026e-06	-7.75999e-11	-1.55509	3.45667e-05	-7.75999e-11	-1.58092
61067086	chr5:61067086:T:C	2.41556e-06	-1.38161	-1.22889	1.44707e-05	-1.05659	-1.39509
61067698	chr5:61067698:T:C	6.90236e-06	-7.75999e-11	-1.56057	3.73304e-05	-7.75999e-11	-1.504
61068278	chr5:61068278:G:A	1.04751e-05	-7.75999e-11	-1.14343	3.87076e-05	-7.75999e-11	-1.46777
61068292	chr5:61068292:T:C	1.18252e-05	-1.0222	-5.69151e-10	9.61286e-05	-0.558122	-5.69151e-10
61068715	chr5:61068715:C:T	7.75003e-06	-7.75999e-11	-1.44473	4.7308e-05	-7.75999e-11	-1.26713
61068888	chr5:61068888:G:A	7.29202e-06	-7.75999e-11	-1.50565	3.50027e-05	-7.75999e-11	-1.56838
61068906	chr5:61068906:A:G	2.24251e-05	-7.75999e-11	-0.382249	0.000167217	-7.75999e-11	-0.00451629
61069186	chr5:61069186:C:G	6.8576e-06	-7.75999e-11	-1.56707	4.023e-05	-7.75999e-11	-1.4292
61069591	chr5:61069591:G:A	1.0639e-05	-7.75999e-11	-1.1279	4.55383e-05	-7.75999e-11	-1.30526
61069745	chr5:61069745:C:T	8.23248e-06	-7.75999e-11	-1.38434	5.60456e-05	-7.75999e-11	-1.09764
61069947	chr5:61069947:C:T	2.42102e-06	-1.38377	-1.22447	1.43714e-05	-1.06739	-1.39118
61070016	chr5:61070016:A:G	7.22827e-06	-7.75999e-11	-1.51443	3.51579e-05	-7.75999e-11	-1.56396
61070048	chr5:61070048:T:C	0.000483002	0.883959	1.80363	0.000337036	-0.232511	0.928891
61070701	chr5:61070701:C:T	0.000196792	-0.316212	2.10593	1.79798e-05	-1.37062	-0.863941
61070707	chr5:61070707:A:G	1.25215e-05	-0.964983	-5.69151e-10	0.000104593	-0.473731	-5.69151e-10
61071063	chr5:61071063:A:C	7.2596e-06	-7.75999e-11	-1.51011	3.50801e-05	-7.75999e-11	-1.56618
61071428	chr5:61071428:A:G	8.88131e-06	-7.75999e-11	-1.30848	3.74197e-05	-7.75999e-11	-1.50161
61071712	chr5:61071712:C:T	1.95601e-05	-7.75999e-11	-0.518939	0.000189886	-7.75999e-11	0.122614
61072194	chr5:61072194:A:G	1.17399e-05	-1.02944	-5.69151e-10	9.50483e-05	-0.569424	-5.69151e-10
61072449	chr5:61072449:T:G	6.98176e-06	-7.75999e-11	-1.54913	3.8087e-05	-7.75999e-11	-1.48394
61072548	chr5:61072548:T:C	1.54232e-05	-0.756561	-5.69151e-10	6.38856e-05	-0.966715	-5.69151e-10
61072722	chr5:61072722:G:T	7.73033e-06	-7.75999e-11	-1.44728	4.71298e-05	-7.75999e-11	-1.2709
61072954	chr5:61072954:T:G	3.49286e-06	-0.88114	-1.36057	2.13455e-05	-0.845118	-1.21785
61073055	chr5:61073055:C:T	7.60045e-06	-7.75999e-11	-1.46422	3.49731e-05	-7.75999e-11	-1.56923
61073256	chr5:61073256:A:G	0.000351101	0.803255	1.56539	0.000264221	-0.291132	0.744106
61074155	chr5:61074155:G:A	7.3268e-06	-7.75999e-11	-1.50089	3.49335e-05	-7.75999e-11	-1.57036
61074210	chr5:61074210:G:A	2.42923e-06	-1.39046	-1.2144	1.38888e-05	-1.10891	-1.38382
61074479	chr5:61074479:C:T	1.04824e-05	-1.14274	-5.69151e-10	4.34772e-05	-1.35157	-5.69151e-10
61074748	chr5:61074748:G:A	7.29727e-06	-7.75999e-11	-1.50493	3.49909e-05	-7.75999e-11	-1.56872
61074836	chr5:61074836:C:T	6.19696e-05	1.02127	-0.387055	2.48288e-05	-0.519779	-1.39203
61075510	chr5:61075510:T:A	6.88438e-06	-7.75999e-11	-1.56318	4.05949e-05	-7.75999e-11	-1.42017
61076241	chr5:61076241:TG:T	1.18402e-05	-1.02093	-5.69151e-10	9.63317e-05	-0.556012	-5.69151e-10
61076245	chr5:61076245:T:G	6.97536e-06	-7.75999e-11	-1.55005	3.80295e-05	-7.75999e-11	-1.48545
61076468	chr5:61076468:G:A	1.55566e-05	-7.75999e-11	-0.747946	3.67718e-05	-7.75999e-11	-1.51908
61076755	chr5:61076755:G:A	2.50318e-06	-1.37369	-1.20118	1.5294e-05	-1.02165	-1.3747
61078218	chr5:61078218:G:C	4.77672e-06	-0.42035	-1.50833	1.25366e-05	-1.02459	-1.57057
61078535	chr5:61078535:G:A	6.83037e-06	-7.75999e-11	-1.57105	3.65545e-05	-7.75999e-11	-1.525
61079085	chr5:61079085:A:G	5.42629e-05	1.8775	-1.37609	3.97907e-05	0.0566775	-1.49685
61079436	chr5:61079436:A:C	7.60263e-06	-7.75999e-11	-1.46394	4.76454e-05	-7.75999e-11	-1.26002
61079541	chr5:61079541:C:T	2.2062e-05	-7.75999e-11	-0.398575	5.9403e-05	-7.75999e-11	-1.03946
61079569	chr5:61079569:A:G	3.31295e-06	-0.813861	-1.48073	1.7709e-05	-0.696049	-1.55369
61079770	chr5:61079770:T:G	9.18179e-06	-1.27521	-5.69151e-10	5.93033e-05	-1.04114	-5.69151e-10
61080474	chr5:61080474:G:C	4.01879e-06	-0.830689	-1.27076	1.97571e-05	-0.713533	-1.42677
61081317	chr5:61081317:C:G	1.81682e-05	-0.592759	-5.69151e-10	0.000160009	-0.0485799	-5.69151e-10
61082274	chr5:61082274:T:C	6.88572e-06	-7.75999e-11	-1.56298	4.0616e-05	-7.75999e-11	-1.41965
61082377	chr5:61082377:C:T	1.71511e-06	-1.39429	-1.55867	1.52805e-05	-1.34201	-1.05522
61083009	chr5:61083009:C:T	2.50123e-05	-7.75999e-11	-0.273063	7.85358e-05	-7.75999e-11	-0.760255
61083188	chr5:61083188:C:T	7.40459e-05	0.203319	0.608934	6.40799e-05	-0.860812	-0.102868
61083556	chr5:61083556:G:C	6.8539e-06	-7.75999e-11	-1.56761	3.68314e-05	-7.75999e-11	-1.51746
61083628	chr5:61083628:C:T	1.09048e-05	-7.75999e-11	-1.10323	3.69587e-05	-7.75999e-11	-1.51401
61084140	chr5:61084140:C:T	1.06459e-05	-1.12726	-5.69151e-10	8.24876e-05	-0.711161	-5.69151e-10
61084229	chr5:61084229:TTA:T	0.00190422	-0.095283	4.15468	0.000122603	-1.27781	0.962949
61084382	chr5:61084382:A:G	7.58684e-06	-7.75999e-11	-1.46602	4.58471e-05	-7.75999e-11	-1.2985
61086175	chr5:61086175:A:G	8.79039e-06	-7.75999e-11	-1.31877	3.56724e-05	-7.75999e-11	-1.54943
61087146	chr5:61087146:G:A	0.000550324	-0.027765	2.84584	5.60781e-05	-1.29661	0.199548
61087562	chr5:61087562:T:C	1.94327e-06	-1.38662	-1.44144	1.80755e-05	-1.3161	-0.913153
61087705	chr5:61087705:G:A	9.0844e-06	0.0899013	-1.37577	2.33009e-05	-0.573051	-1.40227
61087970	chr5:61087970:T:A	6.85789e-06	-7.75999e-11	-1.56703	4.01559e-05	-7.75999e-11	-1.43104
61088269	chr5:61088269:C:T	6.16939e-05	1.05246	-0.422708	2.49773e-05	-0.499854	-1.40599
61088344	chr5:61088344:T:C	5.933e-05	1.08199	-0.491302	2.47686e-05	-0.482159	-1.43207
61088369	chr5:61088369:G:A	7.2681e-05	0.132671	0.660977	6.43481e-05	-0.901027	-0.0584753
61089068	chr5:61089068:A:T	7.22124e-06	-7.75999e-11	-1.51541	3.53013e-05	-7.75999e-11	-1.55989
61089793	chr5:61089793:T:C	7.25599e-05	0.143023	0.648958	6.42984e-05	-0.894971	-0.0653045
61089911	chr5:61089911:G:A	1.7087e-06	-1.38107	-1.57563	1.34414e-05	-1.23928	-1.28619
61090069	chr5:61090069:C:A	5.54184e-05	1.82289	-1.3004	4.02298e-05	0.0185916	-1.44779
61090262	chr5:61090262:A:C	7.5099e-06	-7.75999e-11	-1.47621	3.51201e-05	-7.75999e-11	-1.56504
61090668	chr5:61090668:A:G	3.27874e-06	-0.884264	-1.42071	1.69849e-05	-0.77387	-1.51761
61090826	chr5:61090826:C:T	0.00055743	-0.124323	2.95523	5.76682e-05	-1.327	0.257902
61091045	chr5:61091045:C:T	7.52997e-05	0.14325	0.685796	6.60836e-05	-0.895065	-0.0378234
61091366	chr5:61091366:A:G	6.94681e-06	-7.75999e-11	-1.55415	4.15875e-05	-7.75999e-11	-1.39601
61091810	chr5:61091810:C:T	8.82673e-06	-7.75999e-11	-1.31465	3.5766e-05	-7.75999e-11	-1.54681
61092216	chr5:61092216:A:G	8.6054e-06	-1.34004	-5.69151e-10	4.20572e-05	-1.38478	-5.69151e-10
61092256	chr5:61092256:C:T	7.51273e-06	-7.75999e-11	-1.47583	4.50823e-05	-7.75999e-11	-1.31532
61092486	chr5:61092486:A:T	6.07103e-05	0.979941	-0.366259	2.44961e-05	-0.542313	-1.38298
61092921	chr5:61092921:C:T	3.60333e-06	-0.81419	-1.39638	3.39015e-05	-0.274948	-1.3254
61093038	chr5:61093038:G:A	0.000429136	-0.121578	2.69092	4.90695e-05	-1.32634	0.0957696
61093436	chr5:61093436:A:G	7.22391e-06	-7.75999e-11	-1.51503	4.10363e-05	-7.75999e-11	-1.40935
61093668	chr5:61093668:T:C	3.58576e-06	-1.38421	-0.831255	1.98714e-05	-1.07086	-1.06367
61093861	chr5:61093861:A:G	6.96947e-05	0.114779	0.636913	6.27118e-05	-0.911034	-0.0742268
61094263	chr5:61094263:A:C	5.12479e-06	-1.37175	-0.48659	7.43695e-05	-1.28294	0.46818
61094337	chr5:61094337:G:A	6.99849e-06	-7.75999e-11	-1.54674	4.23519e-05	-7.75999e-11	-1.3778
61095052	chr5:61095052:G:A	1.27458e-05	-7.75999e-11	-0.947227	4.31348e-05	-7.75999e-11	-1.35948
61095168	chr5:61095168:G:A	1.20503e-05	-1.00334	-5.69151e-10	9.88482e-05	-0.530224	-5.69151e-10
61095415	chr5:61095415:C:G	1.18692e-05	-1.01848	-5.69151e-10	7.45028e-05	-0.812973	-5.69151e-10
61095538	chr5:61095538:G:C	1.57249e-05	-0.737186	-5.69151e-10	0.000128946	-0.26442	-5.69151e-10
61095582	chr5:61095582:G:GA	0.00042588	-0.131124	2.69285	6.85241e-05	-1.32737	0.430742
61095746	chr5:61095746:T:C	7.66011e-06	-7.75999e-11	-1.4564	3.45477e-05	-7.75999e-11	-1.58147
61096427	chr5:61096427:C:T	8.48752e-06	-7.75999e-11	-1.35383	3.5203e-05	-7.75999e-11	-1.56268
61096795	chr5:61096795:C:T	0.000454881	-0.138816	2.76642	5.12644e-05	-1.33029	0.14348
61096939	chr5:61096939:G:A	4.58738e-06	-1.37119	-0.597934	6.45395e-05	-1.28156	0.325029
61097219	chr5:61097219:G:T	0.000109757	-7.75999e-11	1.20584	0.000433067	-7.75999e-11	0.947082
61097513	chr5:61097513:GAC:G	1.21129e-05	-0.998159	-5.69151e-10	9.96141e-05	-0.522506	-5.69151e-10
61097653	chr5:61097653:A:C	6.8832e-06	-7.75999e-11	-1.56335	4.05966e-05	-7.75999e-11	-1.42013
61098141	chr5:61098141:A:G	6.79e-05	0.108396	0.617208	6.14504e-05	-0.914429	-0.0911503
61098879	chr5:61098879:T:A	1.91521e-06	-1.38931	-1.4533	1.74653e-05	-1.32454	-0.939053
61098975	chr5:61098975:A:T	1.1584e-05	-1.04281	-5.69151e-10	9.3202e-05	-0.589041	-5.69151e-10
61099192	chr5:61099192:T:G	8.21796e-06	-1.38611	-5.69151e-10	4.40285e-05	-1.33897	-5.69151e-10
61099462	chr5:61099462:T:A	4.90985e-06	-1.37364	-0.527552	6.99219e-05	-1.28683	0.410395
61099840	chr5:61099840:A:G	8.88168e-06	-7.75999e-11	-1.30844	3.74201e-05	-7.75999e-11	-1.5016
61099916	chr5:61099916:G:A	0.000442094	0.87827	1.72082	0.00031901	-0.236002	0.877415
61100122	chr5:61100122:TG:T	7.03564e-05	0.127409	0.633733	6.28203e-05	-0.903947	-0.0795851
61101819	chr5:61101819:C:T	2.45598e-06	-1.37795	-1.21596	1.48704e-05	-1.03951	-1.38493
61102118	chr5:61102118:T:C	7.11708e-05	0.177868	0.594784	6.26519e-05	-0.875643	-0.110574
61102147	chr5:61102147:A:G	6.91146e-06	-7.75999e-11	-1.55925	4.10458e-05	-7.75999e-11	-1.40912
61102330	chr5:61102330:G:A	6.44162e-06	-1.38627	-0.243381	3.22554e-05	-1.07702	-0.573102
61102467	chr5:61102467:A:G	0.000345405	-0.0928576	2.44514	4.2891e-05	-1.31957	-0.0455764
61103248	chr5:61103248:G:C	0.000423775	0.842234	1.71454	0.000310503	-0.261685	0.876068
61103403	chr5:61103403:C:T	6.84043e-06	-7.75999e-11	-1.56958	3.66693e-05	-7.75999e-11	-1.52187
61103488	chr5:61103488:A:G	0.00010662	-7.75999e-11	1.17684	0.000422229	-7.75999e-11	0.921738
61103697	chr5:61103697:C:A	7.44583e-06	-7.75999e-11	-1.48478	4.60237e-05	-7.75999e-11	-1.29465
61104082	chr5:61104082:A:T	6.80938e-06	-7.75999e-11	-1.57413	3.62988e-05	-7.75999e-11	-1.53203
61104167	chr5:61104167:C:T	7.17229e-06	-7.75999e-11	-1.52221	3.54432e-05	-7.75999e-11	-1.55588
61104263	chr5:61104263:C:T	0.000110665	-7.75999e-11	1.21408	0.000436841	-7.75999e-11	0.95576
61104335	chr5:61104335:T:G	1.18948e-05	-1.01633	-5.69151e-10	9.69949e-05	-0.549151	-5.69151e-10
61105021	chr5:61105021:G:A	6.47871e-05	0.133032	0.545643	5.86867e-05	-0.901057	-0.150538
61105076	chr5:61105076:T:G	0.000106741	-7.75999e-11	1.17797	0.000422572	-7.75999e-11	0.92255
61105261	chr5:61105261:T:C	1.18294e-05	-1.02185	-5.69151e-10	9.61993e-05	-0.557387	-5.69151e-10
61105395	chr5:61105395:A:T	0.00100721	0.870306	2.5522	0.000482946	-0.244918	1.30101
61105512	chr5:61105512:G:A	2.03261e-05	-7.75999e-11	-0.480525	3.91641e-05	-7.75999e-11	-1.45605
61105779	chr5:61105779:A:G	2.10576e-06	-1.38899	-1.35876	1.26022e-05	-1.09704	-1.4929
61105909	chr5:61105909:A:C	3.43578e-06	-1.17247	-1.08571	1.52502e-05	-1.10086	-1.29836
61106085	chr5:61106085:T:C	6.76852e-06	-7.75999e-11	-1.58015	3.61814e-05	-7.75999e-11	-1.53526
61106383	chr5:61106383:A:G	1.69738e-06	-1.38164	-1.5817	1.30859e-05	-1.05211	-1.50016
61106963	chr5:61106963:G:T	5.15889e-06	-0.446668	-1.40504	1.18401e-05	-1.13806	-1.51426
61107016	chr5:61107016:T:C	0.000498165	-0.412528	3.13103	6.28008e-05	-1.3816	0.397759
61107419	chr5:61107419:T:C	0.000178098	-7.75999e-11	1.6899	0.00178214	-7.75999e-11	2.36176
61107427	chr5:61107427:T:G	0.000156586	0.168995	1.39218	9.41138e-05	-0.882927	0.303623
61107616	chr5:61107616:T:C	8.46501e-06	-1.35649	-5.69151e-10	4.16233e-05	-1.39515	-5.69151e-10
61107913	chr5:61107913:G:A	1.2267e-05	-0.985519	-5.69151e-10	0.000101597	-0.502798	-5.69151e-10
61108017	chr5:61108017:T:C	2.12303e-06	-1.3887	-1.35088	1.26809e-05	-1.095	-1.48872
61109055	chr5:61109055:G:A	5.96458e-05	0.134837	0.461156	5.43564e-05	-0.900015	-0.228232
61109250	chr5:61109250:T:C	3.53384e-05	0.0725377	-5.69151e-10	0.000121484	-0.324027	-5.69151e-10
61109287	chr5:61109287:G:A	1.61483e-05	-7.75999e-11	-0.710618	3.73821e-05	-7.75999e-11	-1.50262
61109698	chr5:61109698:T:C	8.16277e-06	-1.39285	-5.69151e-10	4.49957e-05	-1.31724	-5.69151e-10
61109865	chr5:61109865:T:A	1.16549e-05	-1.0367	-5.69151e-10	9.41112e-05	-0.579333	-5.69151e-10
61110042	chr5:61110042:C:G	7.59609e-06	-7.75999e-11	-1.4648	3.44732e-05	-7.75999e-11	-1.58363
61110380	chr5:61110380:C:T	1.1573e-05	-7.75999e-11	-1.04375	4.3487e-05	-7.75999e-11	-1.35135
61110582	chr5:61110582:C:A	6.82305e-06	-7.75999e-11	-1.57213	3.64396e-05	-7.75999e-11	-1.52815
61111181	chr5:61111181:G:A	8.6856e-06	-7.75999e-11	-1.33077	3.55243e-05	-7.75999e-11	-1.55359
61111199	chr5:61111199:T:C	8.30034e-06	-1.37613	-5.69151e-10	4.44406e-05	-1.32966	-5.69151e-10
61111341	chr5:61111341:G:A	1.1997e-05	-1.00778	-5.69151e-10	9.82661e-05	-0.536131	-5.69151e-10
61111400	chr5:61111400:T:C	1.69239e-05	-7.75999e-11	-0.663705	3.76772e-05	-7.75999e-11	-1.49476
61111916	chr5:61111916:C:A	8.54855e-06	-7.75999e-11	-1.34667	6.07567e-05	-7.75999e-11	-1.01693
61112141	chr5:61112141:T:A	1.18589e-05	-1.01935	-5.69151e-10	9.6584e-05	-0.553397	-5.69151e-10
61112363	chr5:61112363:A:G	6.98583e-06	-7.75999e-11	-1.54855	3.61919e-05	-7.75999e-11	-1.53497
61112744	chr5:61112744:A:G	6.90783e-06	-7.75999e-11	-1.55978	4.09892e-05	-7.75999e-11	-1.4105
61113007	chr5:61113007:C:T	6.9253e-06	-7.75999e-11	-1.55725	3.65969e-05	-7.75999e-11	-1.52385
61113109	chr5:61113109:A:G	0.000114929	-0.0696882	1.32157	3.09799e-05	-1.09265	-0.597819
61113250	chr5:61113250:T:C	7.18627e-05	0.202186	0.58014	6.21643e-05	-0.861687	-0.132341
61113461	chr5:61113461:C:G	9.2599e-06	-7.75999e-11	-1.26674	3.83175e-05	-7.75999e-11	-1.4779
61114577	chr5:61114577:G:A	0.000107893	-0.041694	1.23041	2.98123e-05	-1.07884	-0.650047
61114603	chr5:61114603:G:A	1.10614e-05	-1.08897	-5.69151e-10	8.68811e-05	-0.659269	-5.69151e-10
61114984	chr5:61114984:T:C	6.97954e-06	-7.75999e-11	-1.54945	3.80958e-05	-7.75999e-11	-1.48371
61115072	chr5:61115072:G:A	5.29719e-06	-1.33816	-0.487094	2.71321e-05	-0.928129	-0.894964
61115090	chr5:61115090:A:G	4.31261e-06	-0.473892	-1.557	1.07824e-05	-1.16225	-1.58364
61115115	chr5:61115115:G:A	1.49946e-05	-7.75999e-11	-0.78474	3.63943e-05	-7.75999e-11	-1.5294
61115184	chr5:61115184:C:T	8.77408e-06	-1.32063	-5.69151e-10	5.38546e-05	-1.13752	-5.69151e-10
61115455	chr5:61115455:G:A	1.93234e-06	-1.39082	-1.44288	1.7636e-05	-1.32962	-0.92425
61115829	chr5:61115829:A:T	6.97224e-06	-7.75999e-11	-1.55049	3.62738e-05	-7.75999e-11	-1.53271
61116005	chr5:61116005:A:G	0.00111355	-0.42162	3.94449	8.61312e-05	-1.38476	0.716823
61116042	chr5:61116042:A:G	6.94361e-06	-7.75999e-11	-1.55461	3.77455e-05	-7.75999e-11	-1.49294
61116534	chr5:61116534:T:C	8.77792e-06	-1.32019	-5.69151e-10	5.3898e-05	-1.13672	-5.69151e-10
61116992	chr5:61116992:C:T	1.52587e-05	0.57006	-1.33734	3.30767e-05	-0.253675	-1.37131
61117301	chr5:61117301:C:G	0.000352653	0.826098	1.54696	0.000262149	-0.27386	0.718965
61117565	chr5:61117565:A:G	1.78305e-06	-1.35146	-1.56264	1.06158e-05	-1.25213	-1.50934
61118572	chr5:61118572:A:C	0.000109099	-0.0416491	1.24147	3.87321e-05	-1.0764	-0.39074
61118573	chr5:61118573:AGTTATATT:A	8.45469e-06	-7.75999e-11	-1.35771	3.52122e-05	-7.75999e-11	-1.56242
61120064	chr5:61120064:T:C	2.50744e-05	-7.75999e-11	-0.270583	0.000189848	-7.75999e-11	0.122415
61120385	chr5:61120385:T:C	8.87973e-06	-7.75999e-11	-1.30866	3.74165e-05	-7.75999e-11	-1.5017
61120739	chr5:61120739:C:CAT	6.48415e-06	-0.414465	-1.20861	1.39004e-05	-1.12089	-1.371
61121180	chr5:61121180:T:C	2.47025e-05	-7.75999e-11	-0.285525	7.78814e-05	-7.75999e-11	-0.768623
61121569	chr5:61121569:A:G	8.17305e-05	-0.158976	1.06997	2.59388e-05	-1.13342	-0.734653
61122112	chr5:61122112:T:C	1.93779e-06	-1.36505	-1.46583	1.12247e-05	-1.28761	-1.41809
61122187	chr5:61122187:C:G	1.96191e-06	-1.3888	-1.42972	1.8269e-05	-1.32304	-0.895567
61122876	chr5:61122876:A:G	1.96636e-06	-1.34211	-1.47413	1.15756e-05	-1.24747	-1.42744
61123275	chr5:61123275:T:C	4.90237e-06	-1.37363	-0.529083	2.33079e-05	-1.04596	-0.929053
61123362	chr5:61123362:A:G	1.02231e-05	-7.75999e-11	-1.16778	4.97209e-05	-7.75999e-11	-1.21738
61123550	chr5:61123550:T:C	4.55427e-06	-1.37191	-0.604454	2.21166e-05	-1.03924	-0.988243
61123895	chr5:61123895:GA:G	7.5934e-06	-1.3788	-0.0863475	3.18859e-05	-1.06735	-0.594293
61123906	chr5:61123906:G:A	7.34241e-06	-7.75999e-11	-1.49876	5.76752e-05	-7.75999e-11	-1.06898
61123924	chr5:61123924:T:A	6.28394e-05	0.184127	0.464024	5.59005e-05	-0.87221	-0.228026
61124955	chr5:61124955:G:C	0.000366092	0.890622	1.51983	0.000267174	-0.227906	0.691995
61125340	chr5:61125340:A:G	8.39542e-06	-7.75999e-11	-1.36474	3.50859e-05	-7.75999e-11	-1.56601
61126378	chr5:61126378:A:C	8.58674e-06	-7.75999e-11	-1.34221	6.12208e-05	-7.75999e-11	-1.00932
61126440	chr5:61126440:C:T	1.13703e-05	-7.75999e-11	-1.06142	3.92993e-05	-7.75999e-11	-1.4526
61126608	chr5:61126608:A:G	1.51025e-05	-7.75999e-11	-0.777573	3.64758e-05	-7.75999e-11	-1.52716
61126684	chr5:61126684:A:T	8.43571e-06	-7.75999e-11	-1.35996	3.51347e-05	-7.75999e-11	-1.56462
61127045	chr5:61127045:A:G	1.73065e-05	-0.641351	-5.69151e-10	0.000136499	-0.207495	-5.69151e-10
61127153	chr5:61127153:C:T	1.58153e-05	-7.75999e-11	-0.731456	3.6961e-05	-7.75999e-11	-1.51395
61127543	chr5:61127543:C:T	8.54136e-06	-7.75999e-11	-1.34751	3.53256e-05	-7.75999e-11	-1.5592
61127548	chr5:61127548:T:C	0.00010377	-0.0585044	1.20825	2.9212e-05	-1.08735	-0.661885
61127696	chr5:61127696:G:A	6.92305e-06	-7.75999e-11	-1.55758	3.44727e-05	-7.75999e-11	-1.58364
61128936	chr5:61128936:C:A	7.58904e-06	-7.75999e-11	-1.46573	4.57773e-05	-7.75999e-11	-1.30002
61129145	chr5:61129145:C:T	7.59174e-06	-7.75999e-11	-1.46537	4.58069e-05	-7.75999e-11	-1.29937
61129149	chr5:61129149:C:T	8.25945e-06	-0.187428	-1.19365	3.94978e-05	-0.823438	-0.624127
61129176	chr5:61129176:C:T	7.98634e-06	-7.75999e-11	-1.4147	6.89168e-05	-7.75999e-11	-0.890909
61129307	chr5:61129307:A:C	1.17692e-05	-7.75999e-11	-1.02694	3.82195e-05	-7.75999e-11	-1.48046
61129751	chr5:61129751:C:T	6.43643e-05	0.672127	-5.69151e-10	0.0001664	-0.00941302	-5.69151e-10
61130433	chr5:61130433:T:C	0.000413592	0.899063	1.63339	0.000297482	-0.222427	0.793971
61131106	chr5:61131106:A:G	6.92286e-06	-7.75999e-11	-1.5576	4.11992e-05	-7.75999e-11	-1.40539
61131167	chr5:61131167:A:G	1.92927e-06	-1.3597	-1.47559	1.12091e-05	-1.27783	-1.42926
61131217	chr5:61131217:G:A	5.19575e-05	1.88581	-1.42781	3.86978e-05	0.0601995	-1.52823
61131667	chr5:61131667:A:G	6.93172e-06	-7.75999e-11	-1.55632	3.44845e-05	-7.75999e-11	-1.5833
61131887	chr5:61131887:T:TG	0.000403067	0.905806	1.60086	0.000291256	-0.21684	0.767234
61132260	chr5:61132260:A:G	1.82371e-05	-7.75999e-11	-0.588971	4.89316e-05	-7.75999e-11	-1.23339
61132267	chr5:61132267:A:G	8.07325e-06	-7.75999e-11	-1.40387	5.52493e-05	-7.75999e-11	-1.11195
61132954	chr5:61132954:G:A	5.70724e-05	0.116659	0.435229	5.26773e-05	-0.910305	-0.24932
61132985	chr5:61132985:C:T	1.89274e-06	-1.36656	-1.48784	1.09438e-05	-1.28853	-1.44251
61133257	chr5:61133257:A:G	6.85806e-06	-7.75999e-11	-1.56701	3.6881e-05	-7.75999e-11	-1.51611
61133829	chr5:61133829:T:C	7.04891e-05	0.231009	0.532018	6.07923e-05	-0.845433	-0.170914
61133868	chr5:61133868:A:C	1.93274e-06	-1.35798	-1.47551	1.12447e-05	-1.27466	-1.42925
61133996	chr5:61133996:T:A	2.01395e-06	-1.3864	-1.40594	1.93175e-05	-1.31558	-0.847221
61134259	chr5:61134259:CAG:C	9.3109e-05	0.0166591	1.02468	3.42247e-05	-1.04736	-0.543502
61134279	chr5:61134279:CAGGT:C	1.81099e-06	-1.3669	-1.53165	1.02985e-05	-1.29104	-1.50077
61134412	chr5:61134412:G:A	1.54278e-05	-7.75999e-11	-0.756259	3.67259e-05	-7.75999e-11	-1.52033
61134513	chr5:61134513:A:G	7.02069e-05	0.221184	0.537832	6.08115e-05	-0.851152	-0.164878
61134529	chr5:61134529:C:CA	8.48932e-06	-7.75999e-11	-1.35362	3.52522e-05	-7.75999e-11	-1.56128
61134940	chr5:61134940:G:A	8.32632e-06	-7.75999e-11	-1.37301	3.50521e-05	-7.75999e-11	-1.56697
61135128	chr5:61135128:CAT:C	1.74324e-06	-1.38217	-1.55451	9.92391e-06	-1.31429	-1.51457
61135579	chr5:61135579:G:C	1.39648e-05	-7.75999e-11	-0.85589	5.00951e-05	-7.75999e-11	-1.20989
61136417	chr5:61136417:G:C	1.2319e-05	-7.75999e-11	-0.98129	4.53559e-05	-7.75999e-11	-1.30927
61137420	chr5:61137420:A:G	6.93657e-06	-7.75999e-11	-1.55562	4.13291e-05	-7.75999e-11	-1.40224
61137440	chr5:61137440:G:A	0.000438785	1.00111	1.59047	0.00030707	-0.148933	0.752199
61137446	chr5:61137446:A:G	6.91206e-06	-7.75999e-11	-1.55916	3.74269e-05	-7.75999e-11	-1.50142
61137722	chr5:61137722:A:C	1.56313e-05	-7.75999e-11	-0.743157	4.91412e-05	-7.75999e-11	-1.22911
61138086	chr5:61138086:G:T	8.95712e-06	-1.29998	-5.69151e-10	5.67692e-05	-1.08482	-5.69151e-10
61138229	chr5:61138229:T:G	6.97737e-06	-7.75999e-11	-1.54976	4.19469e-05	-7.75999e-11	-1.38741
61138622	chr5:61138622:T:C	7.01785e-06	-7.75999e-11	-1.54397	4.25319e-05	-7.75999e-11	-1.37356
61138933	chr5:61138933:A:T	1.90384e-06	-1.3832	-1.46536	1.71764e-05	-1.30681	-0.973459
61139073	chr5:61139073:A:C	8.97344e-06	-7.75999e-11	-1.29816	6.51389e-05	-7.75999e-11	-0.947287
61139316	chr5:61139316:G:A	1.19737e-05	-1.00972	-5.69151e-10	9.79097e-05	-0.539764	-5.69151e-10
61139437	chr5:61139437:C:T	1.0686e-05	-7.75999e-11	-1.1235	3.81039e-05	-7.75999e-11	-1.48349
61139523	chr5:61139523:T:G	1.93362e-06	-1.35953	-1.47351	1.12501e-05	-1.27673	-1.4267
61140250	chr5:61140250:G:A	9.86871e-06	-7.75999e-11	-1.20306	3.93253e-05	-7.75999e-11	-1.45194
61140425	chr5:61140425:A:G	1.21106e-05	-0.998349	-5.69151e-10	9.95578e-05	-0.523071	-5.69151e-10
61141554	chr5:61141554:A:G	0.000182893	2.64856	-0.932092	6.23058e-05	0.579533	-1.57129
61141733	chr5:61141733:G:T	1.22057e-05	-0.990527	-5.69151e-10	0.000100749	-0.511179	-5.69151e-10
61141749	chr5:61141749:G:T	1.21012e-05	-0.999124	-5.69151e-10	9.94627e-05	-0.524027	-5.69151e-10
61141926	chr5:61141926:T:C	4.8405e-05	-7.75999e-11	0.387172	0.000103694	-7.75999e-11	-0.482367
61142901	chr5:61142901:C:T	6.9783e-06	-7.75999e-11	-1.54963	3.8007e-05	-7.75999e-11	-1.48604
61143753	chr5:61143753:G:A	6.65992e-05	0.161601	0.54466	5.88539e-05	-0.885331	-0.16342
61144544	chr5:61144544:T:C	1.61198e-05	-7.75999e-11	-0.71238	3.71705e-05	-7.75999e-11	-1.50829
61145572	chr5:61145572:A:G	6.74581e-06	-7.75999e-11	-1.58351	3.89766e-05	-7.75999e-11	-1.46085
61146260	chr5:61146260:A:G	7.1703e-05	0.247816	0.532285	6.11762e-05	-0.835441	-0.174611
61146571	chr5:61146571:G:T	6.99756e-06	-7.75999e-11	-1.54687	4.22478e-05	-7.75999e-11	-1.38026
61146883	chr5:61146883:T:A	7.01356e-06	-7.75999e-11	-1.54459	4.24702e-05	-7.75999e-11	-1.37501
61147600	chr5:61147600:A:G	4.53316e-05	1.76058	-1.43901	3.5301e-05	-0.0239438	-1.53595
61148444	chr5:61148444:T:C	5.53537e-06	-1.39595	-0.385317	2.50553e-05	-1.20307	-0.699659
61148449	chr5:61148449:G:A	0.000355651	0.814868	1.56665	0.000263355	-0.283046	0.732738
61148575	chr5:61148575:C:T	1.90673e-06	-1.37035	-1.47669	1.09723e-05	-1.29776	-1.43067
61149464	chr5:61149464:A:G	1.5381e-05	-7.75999e-11	-0.759299	3.66452e-05	-7.75999e-11	-1.52253
61149928	chr5:61149928:T:C	7.10658e-06	-7.75999e-11	-1.53141	3.9012e-05	-7.75999e-11	-1.45994
61149939	chr5:61149939:G:A	7.14782e-06	-7.75999e-11	-1.52562	4.16086e-05	-7.75999e-11	-1.3955
61149976	chr5:61149976:T:C	0.000349389	0.897476	1.46628	0.000257197	-0.223332	0.649366
61150244	chr5:61150244:A:C	1.94419e-06	-1.3529	-1.47469	1.13554e-05	-1.26598	-1.42814
61150805	chr5:61150805:G:T	1.17843e-05	-1.02566	-5.69151e-10	9.5618e-05	-0.563448	-5.69151e-10
61151388	chr5:61151388:T:C	1.16031e-05	-1.04116	-5.69151e-10	9.34134e-05	-0.586775	-5.69151e-10
61151595	chr5:61151595:A:G	0.000524722	-0.369291	3.13973	5.26599e-05	-1.37851	0.218559
61151998	chr5:61151998:A:G	8.88239e-06	-1.30836	-5.69151e-10	5.5069e-05	-1.11522	-5.69151e-10
61152054	chr5:61152054:G:A	1.91377e-06	-1.36747	-1.47588	1.10433e-05	-1.29227	-1.42972
61152745	chr5:61152745:A:T	7.58789e-06	-7.75999e-11	-1.46588	4.57682e-05	-7.75999e-11	-1.30022
61152907	chr5:61152907:T:C	1.07177e-05	-7.75999e-11	-1.12053	3.68067e-05	-7.75999e-11	-1.51813
61153120	chr5:61153120:G:A	6.93327e-05	0.235532	0.510954	5.99619e-05	-0.842776	-0.187325
61154131	chr5:61154131:A:G	2.22158e-05	-7.75999e-11	-0.391629	7.15875e-05	-7.75999e-11	-0.85289
61154202	chr5:61154202:T:A	1.71257e-05	-7.75999e-11	-0.651848	6.25966e-05	-7.75999e-11	-0.987098
61154280	chr5:61154280:A:C	6.91345e-06	-7.75999e-11	-1.55896	4.10769e-05	-7.75999e-11	-1.40836
61154375	chr5:61154375:C:T	5.17239e-05	1.04789	-0.5944	2.33836e-05	-0.503445	-1.46833
61155421	chr5:61155421:T:C	0.00161986	-0.231346	4.12901	0.000109715	-1.3567	0.930771
61155950	chr5:61155950:A:G	1.61902e-05	-7.75999e-11	-0.708024	3.71427e-05	-7.75999e-11	-1.50904
61156306	chr5:61156306:C:A	1.9154e-06	-1.36675	-1.47576	1.10606e-05	-1.29085	-1.42957
61156785	chr5:61156785:TGGGA:T	8.75165e-05	0.220588	0.758808	6.99026e-05	-0.850907	-0.0257994
61157061	chr5:61157061:T:C	1.84826e-06	-1.36323	-1.51496	1.06104e-05	-1.2844	-1.47757
61157331	chr5:61157331:T:C	7.33664e-05	0.269034	0.534001	6.04096e-05	-0.822688	-0.199974
61157335	chr5:61157335:C:T	8.81771e-05	-0.0168575	1.00377	3.3276e-05	-1.06434	-0.554638
61157794	chr5:61157794:C:G	6.90962e-06	-7.75999e-11	-1.55952	4.10171e-05	-7.75999e-11	-1.40982
61160141	chr5:61160141:C:T	2.50343e-05	-7.75999e-11	-0.272184	0.000189502	-7.75999e-11	0.12059
61160202	chr5:61160202:G:A	4.27446e-05	0.262812	-5.69151e-10	0.000114568	-0.382639	-5.69151e-10
61160280	chr5:61160280:C:T	6.97273e-06	-7.75999e-11	-1.55042	4.18362e-05	-7.75999e-11	-1.39005
61160504	chr5:61160504:T:C	2.38024e-05	-0.322643	-5.69151e-10	0.000224696	0.290939	-5.69151e-10
61160978	chr5:61160978:T:A	7.00289e-06	-7.75999e-11	-1.54611	4.23218e-05	-7.75999e-11	-1.37851
61161000	chr5:61161000:G:C	7.56084e-06	-7.75999e-11	-1.46945	3.44732e-05	-7.75999e-11	-1.58363
61161800	chr5:61161800:C:T	4.79626e-06	-1.36946	-0.55514	6.64832e-05	-1.27798	0.351118
61162806	chr5:61162806:C:T	6.94662e-06	-7.75999e-11	-1.55418	4.15939e-05	-7.75999e-11	-1.39586
61163084	chr5:61163084:A:G	1.98904e-05	-0.502196	-5.69151e-10	6.13473e-05	-1.00726	-5.69151e-10
61163347	chr5:61163347:A:C	0.000126094	0.0445254	1.30007	3.4168e-05	-1.03647	-0.556052
61163578	chr5:61163578:G:A	1.57823e-05	-7.75999e-11	-0.73354	3.68922e-05	-7.75999e-11	-1.51581
61164790	chr5:61164790:G:A	7.51138e-05	0.334297	0.492276	6.2337e-05	-0.783476	-0.207778
61164951	chr5:61164951:TG:T	8.80142e-06	-7.75999e-11	-1.31752	3.56093e-05	-7.75999e-11	-1.5512
61165528	chr5:61165528:C:G	1.50359e-05	-7.75999e-11	-0.781989	3.64158e-05	-7.75999e-11	-1.52881
61166012	chr5:61166012:T:C	0.000389454	0.906071	1.56624	0.000282711	-0.21794	0.738556
61166639	chr5:61166639:T:A	5.72269e-05	0.554593	-5.69151e-10	0.000150872	-0.107377	-5.69151e-10
61166807	chr5:61166807:T:TG	1.9949e-06	-1.34515	-1.45669	1.17643e-05	-1.25231	-1.40643
61167428	chr5:61167428:G:A	6.74567e-06	-7.75999e-11	-1.58353	3.52914e-05	-7.75999e-11	-1.56017
61167600	chr5:61167600:G:A	1.56158e-05	-7.75999e-11	-0.744145	3.71406e-05	-7.75999e-11	-1.5091
61167705	chr5:61167705:A:G	6.90778e-06	-7.75999e-11	-1.55978	3.73896e-05	-7.75999e-11	-1.50242
61167762	chr5:61167762:G:A	1.5954e-05	-7.75999e-11	-0.722722	6.22255e-05	-7.75999e-11	-0.993044
61167897	chr5:61167897:T:C	2.79069e-05	-0.163556	-5.69151e-10	8.15938e-05	-0.722056	-5.69151e-10
61167997	chr5:61167997:C:T	8.64696e-05	0.297988	0.669374	6.78027e-05	-0.806387	-0.10082
61168066	chr5:61168066:C:T	1.29227e-05	-7.75999e-11	-0.933449	3.80087e-05	-7.75999e-11	-1.486
61168572	chr5:61168572:T:C	1.1141e-05	-1.0818	-5.69151e-10	8.77914e-05	-0.648846	-5.69151e-10
61169296	chr5:61169296:G:C	8.27373e-06	-7.75999e-11	-1.37935	5.72818e-05	-7.75999e-11	-1.07583
61169407	chr5:61169407:A:G	2.24667e-05	-7.75999e-11	-0.380397	0.000168039	-7.75999e-11	0.000387403
61169495	chr5:61169495:G:C	1.90911e-06	-1.37087	-1.47492	1.09866e-05	-1.29856	-1.42857
61169922	chr5:61169922:G:A	7.21707e-06	-7.75999e-11	-1.51598	4.00345e-05	-7.75999e-11	-1.43407
61170099	chr5:61170099:G:A	1.61236e-05	-7.75999e-11	-0.712148	3.71326e-05	-7.75999e-11	-1.50931
61170194	chr5:61170194:T:G	7.05318e-06	-7.75999e-11	-1.53895	4.30201e-05	-7.75999e-11	-1.36214
61170266	chr5:61170266:G:A	1.92279e-05	-0.536071	-5.69151e-10	6.41352e-05	-0.962817	-5.69151e-10
61170353	chr5:61170353:GT:G	4.071e-06	-0.541747	-1.54679	1.04233e-05	-1.19678	-1.58298
61170432	chr5:61170432:A:G	1.39633e-05	-0.855997	-5.69151e-10	5.59636e-05	-1.09911	-5.69151e-10
61170442	chr5:61170442:C:T	1.88118e-06	-1.38766	-1.47287	1.67407e-05	-1.31928	-0.986689
61170461	chr5:61170461:C:T	6.9265e-06	-7.75999e-11	-1.55708	4.12018e-05	-7.75999e-11	-1.40533
61170985	chr5:61170985:G:A	7.01729e-06	-7.75999e-11	-1.54405	4.25246e-05	-7.75999e-11	-1.37373
61171762	chr5:61171762:A:C	1.94201e-06	-1.35857	-1.47014	1.1311e-05	-1.27562	-1.42242
61171904	chr5:61171904:C:T	0.000109733	0.0403446	1.16527	2.97744e-05	-1.03927	-0.690896
61172054	chr5:61172054:T:C	7.91344e-06	-7.75999e-11	-1.42387	3.5809e-05	-7.75999e-11	-1.54561
61172122	chr5:61172122:T:G	2.24499e-05	-7.75999e-11	-0.381144	0.00016788	-7.75999e-11	-0.00056289
61172304	chr5:61172304:T:C	2.14959e-05	-0.42457	-5.69151e-10	0.00019565	0.152515	-5.69151e-10
61172325	chr5:61172325:G:A	6.67151e-05	-7.75999e-11	0.707999	0.000624626	-7.75999e-11	1.31334
61172393	chr5:61172393:T:G	7.16042e-06	-7.75999e-11	-1.52386	3.94748e-05	-7.75999e-11	-1.44815
61172856	chr5:61172856:C:T	4.84952e-05	1.84211	-1.45307	3.69209e-05	0.028328	-1.54336
61172922	chr5:61172922:G:A	8.10467e-06	-7.75999e-11	-1.39999	3.4612e-05	-7.75999e-11	-1.57961
61172924	chr5:61172924:G:A	8.10732e-06	-7.75999e-11	-1.39966	3.46135e-05	-7.75999e-11	-1.57957
61172965	chr5:61172965:A:C	8.41204e-05	0.293397	0.646421	6.66793e-05	-0.809084	-0.114832
61173417	chr5:61173417:G:T	7.01097e-05	-7.75999e-11	0.757629	0.00013451	-7.75999e-11	-0.22217
61173530	chr5:61173530:C:T	1.1394e-05	-1.05935	-5.69151e-10	7.53113e-05	-0.80218	-5.69151e-10
61173979	chr5:61173979:G:A	7.0944e-06	-7.75999e-11	-1.53313	3.90253e-05	-7.75999e-11	-1.4596
61174085	chr5:61174085:T:C	6.06275e-05	0.186977	0.42534	5.45495e-05	-0.871309	-0.253392
61174358	chr5:61174358:A:G	6.90789e-06	-7.75999e-11	-1.55977	3.89691e-05	-7.75999e-11	-1.46104
61174361	chr5:61174361:G:A	8.41863e-06	-7.75999e-11	-1.36198	3.51119e-05	-7.75999e-11	-1.56527
61174589	chr5:61174589:A:G	6.94914e-06	-7.75999e-11	-1.55381	4.16292e-05	-7.75999e-11	-1.39501
61174951	chr5:61174951:A:G	8.85163e-06	-7.75999e-11	-1.31183	3.46356e-05	-7.75999e-11	-1.57893
61175253	chr5:61175253:T:C	7.48381e-06	-1.37448	-0.105213	3.2531e-05	-1.04909	-0.592524
61175560	chr5:61175560:G:A	1.17979e-05	-1.02451	-5.69151e-10	9.57807e-05	-0.561748	-5.69151e-10
61176481	chr5:61176481:C:G	1.89627e-06	-1.38089	-1.47166	1.71206e-05	-1.30087	-0.982659
61177039	chr5:61177039:A:G	1.98246e-06	-1.3494	-1.4587	1.16505e-05	-1.25972	-1.40874
61177224	chr5:61177224:A:G	0.000369266	0.97736	1.44173	0.000265454	-0.168498	0.626129
61177578	chr5:61177578:A:G	8.23259e-06	-1.38433	-5.69151e-10	4.42027e-05	-1.33502	-5.69151e-10
61177581	chr5:61177581:G:A	1.96669e-06	-1.35598	-1.4601	1.15002e-05	-1.27099	-1.41046
61178248	chr5:61178248:A:G	7.04823e-06	-7.75999e-11	-1.53965	4.29515e-05	-7.75999e-11	-1.36374
61178473	chr5:61178473:G:A	8.20913e-06	-1.38719	-5.69151e-10	4.3903e-05	-1.34183	-5.69151e-10
61178754	chr5:61178754:A:T	4.7681e-06	-1.36678	-0.563703	6.76274e-05	-1.27203	0.36223
61180052	chr5:61180052:AGGGGTATTATGTGT:A	9.86294e-05	-0.0755414	1.17448	2.83202e-05	-1.0959	-0.684337
61180167	chr5:61180167:T:C	6.95095e-06	-7.75999e-11	-1.55355	4.16592e-05	-7.75999e-11	-1.39429
61180225	chr5:61180225:G:A	2.49662e-05	-7.75999e-11	-0.274908	7.81804e-05	-7.75999e-11	-0.764791
61180305	chr5:61180305:A:G	1.98693e-06	-1.34574	-1.4601	1.17044e-05	-1.25338	-1.41046
61180399	chr5:61180399:T:G	1.30642e-05	-1.36371	0.441154	5.2314e-05	-1.00919	-0.157357
61180878	chr5:61180878:A:G	8.39615e-05	-0.0819009	1.01983	2.58736e-05	-1.09895	-0.771637
61180949	chr5:61180949:A:G	6.76432e-05	-0.0711508	0.792966	2.85718e-05	-1.09113	-0.680254
61181047	chr5:61181047:G:A	1.93289e-06	-1.35831	-1.4751	1.12433e-05	-1.27526	-1.42878
61181093	chr5:61181093:T:C	6.80191e-06	-7.75999e-11	-1.57523	3.92856e-05	-7.75999e-11	-1.45295
61181264	chr5:61181264:A:G	8.29185e-06	-0.520218	-0.856941	1.87817e-05	-1.05387	-1.13706
61182113	chr5:61182113:TA:T	6.43116e-05	0.1871	0.484209	5.5496e-05	-0.870616	-0.236883
61182214	chr5:61182214:T:C	6.86191e-06	-7.75999e-11	-1.56645	3.45049e-05	-7.75999e-11	-1.58271
61182457	chr5:61182457:T:C	7.58789e-06	-7.75999e-11	-1.46588	4.57682e-05	-7.75999e-11	-1.30022
61182664	chr5:61182664:A:G	5.97752e-05	0.239905	0.358255	5.32871e-05	-0.840496	-0.307619
61182731	chr5:61182731:C:T	7.19184e-05	-0.186568	0.969669	2.9878e-05	-1.14518	-0.581508
61182744	chr5:61182744:C:T	1.72872e-05	-0.642466	-5.69151e-10	5.95813e-05	-1.03647	-5.69151e-10
61183000	chr5:61183000:A:T	1.10274e-05	-1.09205	-5.69151e-10	7.21074e-05	-0.845653	-5.69151e-10
61183493	chr5:61183493:C:T	8.81456e-06	-1.37031	0.0542794	3.77064e-05	-1.0322	-0.461782
61183497	chr5:61183497:A:T	4.99282e-05	1.83521	-1.41705	3.75376e-05	0.0242574	-1.52272
61183500	chr5:61183500:G:A	6.14304e-05	-7.75999e-11	0.625473	0.0224929	-7.75999e-11	4.89715
61184388	chr5:61184388:T:G	9.89923e-06	-7.75999e-11	-1.19997	4.21498e-05	-7.75999e-11	-1.38258
61184745	chr5:61184745:A:C	4.7408e-06	-1.39574	-0.540485	2.22121e-05	-1.19104	-0.832134
61184901	chr5:61184901:T:C	1.73556e-06	-1.35944	-1.58166	9.6036e-06	-1.27808	-1.58359
61185581	chr5:61185581:G:A	0.000120307	-0.0669693	1.36459	3.13813e-05	-1.09214	-0.585454
61185697	chr5:61185697:A:G	7.37141e-06	-7.75999e-11	-1.49482	4.51914e-05	-7.75999e-11	-1.3129
61186015	chr5:61186015:G:C	1.2172e-05	-7.75999e-11	-0.993297	3.74079e-05	-7.75999e-11	-1.50193
61186164	chr5:61186164:C:A	8.80886e-06	-7.75999e-11	-1.31667	5.51695e-05	-7.75999e-11	-1.1134
61186277	chr5:61186277:A:G	0.000324463	0.885945	1.4038	0.000244446	-0.232989	0.608173
61186359	chr5:61186359:C:T	1.11522e-05	-1.08079	-5.69151e-10	7.31841e-05	-0.830832	-5.69151e-10
61186523	chr5:61186523:T:C	7.29848e-06	-7.75999e-11	-1.50477	8.52526e-05	-7.75999e-11	-0.678191
61186868	chr5:61186868:G:A	8.31341e-06	-1.29709	-0.07747	4.20053e-05	-0.82356	-0.562454
61186971	chr5:61186971:G:T	1.69284e-06	-1.38719	-1.57883	9.13433e-06	-1.33736	-1.57441
61187039	chr5:61187039:A:G	7.33781e-06	-7.75999e-11	-1.49939	4.10826e-05	-7.75999e-11	-1.40823
61187720	chr5:61187720:A:G	5.43276e-06	-1.34184	-0.458142	2.59814e-05	-0.951153	-0.915276
61188086	chr5:61188086:G:A	2.26573e-06	-1.32237	-1.35216	1.54065e-05	-1.3862	-1.00282
61188108	chr5:61188108:C:G	0.000127966	1.94865	-0.58932	1.93968e-05	-0.598642	-1.56006
61188260	chr5:61188260:G:A	1.29131e-05	-1.26782	0.333633	3.7617e-05	-1.3883	-0.108056
61188300	chr5:61188300:A:G	6.76292e-06	-7.75999e-11	-1.58098	4.00537e-05	-7.75999e-11	-1.43359
61188352	chr5:61188352:C:T	1.23053e-05	0.0172754	-0.999677	9.05699e-06	-1.38789	-1.53238
61188387	chr5:61188387:C:T	2.385e-06	-1.38954	-1.23369	1.37193e-05	-1.34154	-1.16347
61188797	chr5:61188797:G:T	8.83057e-06	-1.31421	-5.69151e-10	5.45773e-05	-1.12419	-5.69151e-10
61188833	chr5:61188833:A:G	5.56359e-06	-0.198658	-1.57753	1.0554e-05	-1.33313	-1.43418
61189053	chr5:61189053:C:T	2.319e-05	-7.75999e-11	-0.348709	0.000189445	-7.75999e-11	0.120291
61189900	chr5:61189900:T:C	7.22368e-06	-7.75999e-11	-1.51507	4.07773e-05	-7.75999e-11	-1.41568
61190059	chr5:61190059:T:C	2.14318e-06	-1.36002	-1.37012	1.47428e-05	-1.27512	-1.15793
61190603	chr5:61190603:G:GA	5.45777e-06	-1.36521	-0.430184	4.78603e-05	-1.28469	0.0291633
61190688	chr5:61190688:A:G	4.38709e-05	-0.759227	1.04805	2.38498e-05	-1.28284	-0.669196
61191495	chr5:61191495:G:A	1.52784e-05	-0.765992	-5.69151e-10	0.000136021	-0.211002	-5.69151e-10
61191845	chr5:61191845:G:T	2.18648e-06	-1.38237	-1.32776	1.49407e-05	-1.32099	-1.09873
61192023	chr5:61192023:C:A	1.11182e-05	-1.32821	0.244363	3.13145e-05	-1.35745	-0.322283
61192260	chr5:61192260:G:A	2.13972e-06	-1.37415	-1.35761	1.46051e-05	-1.30291	-1.13953
61192340	chr5:61192340:A:G	2.20797e-06	-1.11758	-1.58278	1.26479e-05	-1.0102	-1.57612
61192470	chr5:61192470:T:C	6.4885e-06	-0.676996	-0.945403	1.26822e-05	-1.31945	-1.26417
61192552	chr5:61192552:G:C	2.27522e-06	-1.08726	-1.5831	1.32391e-05	-0.97938	-1.56125
61192997	chr5:61192997:A:G	2.54025e-05	-0.257584	-5.69151e-10	8.70112e-05	-0.657773	-5.69151e-10
61193441	chr5:61193441:C:T	1.08678e-05	-1.10663	-5.69151e-10	7.09611e-05	-0.861678	-5.69151e-10
61193706	chr5:61193706:G:A	2.72782e-06	-1.34378	-1.14515	8.56819e-06	-1.39487	-1.58088
61194227	chr5:61194227:A:G	6.83005e-06	-7.75999e-11	-1.5711	3.5528e-05	-7.75999e-11	-1.55349
61194236	chr5:61194236:C:A	2.15667e-06	-1.36504	-1.35883	1.49046e-05	-1.28475	-1.1374
61196159	chr5:61196159:A:G	1.42018e-05	-0.839063	-5.69151e-10	5.54009e-05	-1.10921	-5.69151e-10
61196317	chr5:61196317:C:T	8.60343e-06	-1.34027	-5.69151e-10	4.71116e-05	-1.27129	-5.69151e-10
61197079	chr5:61197079:C:T	1.03014e-05	-7.75999e-11	-1.16015	3.58435e-05	-7.75999e-11	-1.54465
61197127	chr5:61197127:G:A	1.46779e-05	-7.75999e-11	-0.806091	4.70935e-05	-7.75999e-11	-1.27167
61197373	chr5:61197373:G:C	2.20805e-06	-1.14153	-1.55879	1.32239e-05	-1.13725	-1.40454
61197868	chr5:61197868:A:G	2.44557e-06	-1.31138	-1.28677	1.76057e-05	-0.917451	-1.33813
61198729	chr5:61198729:G:A	1.23331e-05	-0.980146	-5.69151e-10	4.84442e-05	-1.2434	-5.69151e-10
61198774	chr5:61198774:C:T	8.67699e-06	-7.75999e-11	-1.33176	3.45129e-05	-7.75999e-11	-1.58248
61199225	chr5:61199225:G:A	2.12814e-06	-1.37156	-1.36563	1.44548e-05	-1.29787	-1.15491
61199593	chr5:61199593:G:A	8.31002e-06	-1.37497	-5.69151e-10	4.16232e-05	-1.39515	-5.69151e-10
61199699	chr5:61199699:T:C	6.8745e-06	-7.75999e-11	-1.56461	3.55043e-05	-7.75999e-11	-1.55416
61199774	chr5:61199774:A:G	1.56871e-05	-0.739591	-5.69151e-10	6.02121e-05	-1.02594	-5.69151e-10
61199888	chr5:61199888:A:G	6.62087e-06	-0.0365039	-1.5657	9.88136e-06	-1.26386	-1.56929
61199922	chr5:61199922:G:T	1.9125e-05	-0.541435	-5.69151e-10	0.000164321	-0.0219861	-5.69151e-10
61200432	chr5:61200432:C:T	2.12063e-05	-7.75999e-11	-0.438131	0.000148151	-7.75999e-11	-0.125577
61200565	chr5:61200565:C:T	6.14219e-06	-0.178143	-1.49911	8.56303e-06	-1.39593	-1.58043
61200567	chr5:61200567:G:A	1.16096e-05	-1.0406	-5.69151e-10	9.41444e-05	-0.57898	-5.69151e-10
61201030	chr5:61201030:C:T	1.06596e-05	-1.12597	-5.69151e-10	6.63201e-05	-0.929317	-5.69151e-10
61201153	chr5:61201153:A:G	5.90949e-06	-0.244169	-1.4717	9.13915e-06	-1.33256	-1.57868
61201186	chr5:61201186:T:G	0.000115674	-7.75999e-11	1.25835	0.000456042	-7.75999e-11	0.998776
61202625	chr5:61202625:T:C	1.07369e-05	-0.212205	-0.906542	1.34136e-05	-1.32544	-1.20211
61203358	chr5:61203358:A:G	1.9282e-05	0.39722	-0.930479	1.13305e-05	-1.39061	-1.3057
61203369	chr5:61203369:A:T	1.29389e-05	-1.21698	0.284789	3.08768e-05	-1.39494	-0.298867
61203378	chr5:61203378:T:TG	1.10754e-05	-1.22143	0.133722	2.75358e-05	-1.39458	-0.413744
61203460	chr5:61203460:A:G	2.32174e-06	-1.39066	-1.25945	1.40261e-05	-1.35145	-1.13144
61203734	chr5:61203734:C:T	8.4465e-06	-7.75999e-11	-1.35868	5.31387e-05	-7.75999e-11	-1.1509
61203970	chr5:61203970:A:G	6.98761e-06	-7.75999e-11	-1.54829	3.48158e-05	-7.75999e-11	-1.57374
61204348	chr5:61204348:A:G	6.74736e-06	-7.75999e-11	-1.58328	3.75932e-05	-7.75999e-11	-1.49699
61204364	chr5:61204364:A:G	1.95759e-05	0.230513	-0.748646	1.2532e-05	-1.39592	-1.1996
61204446	chr5:61204446:A:G	2.80872e-05	0.241006	-0.398124	1.47407e-05	-1.34744	-1.08575
61204517	chr5:61204517:A:G	3.49541e-06	-0.963143	-1.27784	1.95943e-05	-1.15204	-0.996529
61204822	chr5:61204822:C:T	1.95726e-06	-1.34989	-1.471	1.07134e-05	-1.26559	-1.48673
61205122	chr5:61205122:C:T	6.79754e-06	-7.75999e-11	-1.57587	3.4913e-05	-7.75999e-11	-1.57095
61205131	chr5:61205131:G:A	1.12695e-05	-1.07033	-5.69151e-10	7.25834e-05	-0.839073	-5.69151e-10
61205286	chr5:61205286:C:T	6.76715e-06	-7.75999e-11	-1.58035	3.78552e-05	-7.75999e-11	-1.49004
61205768	chr5:61205768:G:A	9.20537e-06	-0.275295	-0.99735	1.23691e-05	-1.33895	-1.26966
61206019	chr5:61206019:T:C	7.21766e-06	-7.75999e-11	-1.5159	4.6881e-05	-7.75999e-11	-1.2762
61206183	chr5:61206183:C:T	0.00015256	0.032669	1.50246	2.46366e-05	-1.38909	-0.530493
61206726	chr5:61206726:C:T	6.86262e-06	-7.75999e-11	-1.56634	3.63764e-05	-7.75999e-11	-1.52989
61206756	chr5:61206756:G:A	1.26e-05	-1.19992	0.241182	3.00372e-05	-1.3958	-0.325569
61207306	chr5:61207306:G:A	1.65474e-05	0.179832	-0.866034	9.56954e-06	-1.3745	-1.49072
61207476	chr5:61207476:G:T	1.05693e-05	-1.19648	0.0620021	2.5943e-05	-1.39589	-0.472023
61207727	chr5:61207727:T:G	7.98732e-06	-7.75999e-11	-1.41458	3.55242e-05	-7.75999e-11	-1.55359
61208560	chr5:61208560:CTCTA:C	9.17281e-06	-7.75999e-11	-1.27619	3.48348e-05	-7.75999e-11	-1.57319
61208775	chr5:61208775:C:T	4.62551e-06	-0.834278	-1.12657	1.23899e-05	-1.02372	-1.58321
61209370	chr5:61209370:G:A	1.33004e-05	-0.904636	-5.69151e-10	5.10981e-05	-1.19006	-5.69151e-10
61209466	chr5:61209466:G:A	1.12573e-05	-7.75999e-11	-1.07142	3.68623e-05	-7.75999e-11	-1.51662
61209921	chr5:61209921:TTTTA:T	2.07389e-05	0.201948	-0.662366	1.33064e-05	-1.39594	-1.13962
61209972	chr5:61209972:T:C	6.8625e-06	-7.75999e-11	-1.56636	3.52968e-05	-7.75999e-11	-1.56002
61209988	chr5:61209988:T:C	2.06723e-05	0.171037	-0.634676	1.35659e-05	-1.3957	-1.12055
61210123	chr5:61210123:ATTTTC:A	3.82092e-06	-0.911171	-1.24077	2.10733e-05	-1.11086	-0.96494
61210344	chr5:61210344:G:A	2.03016e-06	-1.39379	-1.39053	1.304e-05	-1.36108	-1.19471
61210758	chr5:61210758:C:T	8.8874e-06	-1.3078	-5.69151e-10	5.52724e-05	-1.11154	-5.69151e-10
61210815	chr5:61210815:T:G	5.01485e-05	-7.75999e-11	0.422558	0.0120572	-7.75999e-11	4.27361
61210870	chr5:61210870:A:G	1.13379e-05	-1.06428	-5.69151e-10	9.08853e-05	-0.614211	-5.69151e-10
61211033	chr5:61211033:CA:C	7.192e-06	-7.75999e-11	-1.51946	4.66883e-05	-7.75999e-11	-1.28032
61211165	chr5:61211165:C:T	0.000115974	-7.75999e-11	1.26093	0.000454999	-7.75999e-11	0.996485
61211331	chr5:61211331:A:C	6.20517e-06	-0.212656	-1.45439	9.23309e-06	-1.32649	-1.57453
61211503	chr5:61211503:GT:G	1.90076e-05	0.29576	-0.84335	9.79067e-06	-1.35994	-1.48244
61211946	chr5:61211946:C:T	1.21617e-05	-1.18	0.185863	2.85775e-05	-1.39587	-0.37532
61212144	chr5:61212144:T:C	3.48054e-06	-0.982007	-1.26324	1.98166e-05	-1.16597	-0.971318
61212233	chr5:61212233:T:A	9.36287e-06	-7.75999e-11	-1.25568	3.48402e-05	-7.75999e-11	-1.57304
61212853	chr5:61212853:A:G	1.16721e-05	-1.03523	-5.69151e-10	9.4959e-05	-0.570364	-5.69151e-10
61212960	chr5:61212960:C:A	1.17111e-05	-1.0319	-5.69151e-10	9.54726e-05	-0.56497	-5.69151e-10
61213039	chr5:61213039:T:C	1.05863e-05	-7.75999e-11	-1.13287	3.6095e-05	-7.75999e-11	-1.53766
61213045	chr5:61213045:G:A	1.07369e-05	-7.75999e-11	-1.11875	3.62635e-05	-7.75999e-11	-1.533
61213085	chr5:61213085:C:T	3.51991e-06	-0.988232	-1.24576	2.02099e-05	-1.16975	-0.947887
61213155	chr5:61213155:C:T	1.48365e-05	-0.795339	-5.69151e-10	5.88522e-05	-1.04878	-5.69151e-10
61213217	chr5:61213217:C:T	5.50103e-05	-7.75999e-11	0.515089	0.000115572	-7.75999e-11	-0.373918
61213932	chr5:61213932:T:A	1.12959e-05	-1.06799	-5.69151e-10	9.03484e-05	-0.620136	-5.69151e-10
61214083	chr5:61214083:A:G	1.19939e-05	-0.0896072	-0.918424	1.37359e-05	-1.2925	-1.2113
61214621	chr5:61214621:C:T	2.50952e-05	-7.75999e-11	-0.269756	8.38884e-05	-7.75999e-11	-0.694323
61214740	chr5:61214740:A:G	6.98105e-06	-7.75999e-11	-1.54923	3.44893e-05	-7.75999e-11	-1.58316
61214982	chr5:61214982:T:C	1.2971e-05	-0.929718	-5.69151e-10	5.02728e-05	-1.20635	-5.69151e-10
61215059	chr5:61215059:A:G	3.94442e-06	-0.896081	-1.22405	2.18485e-05	-1.09914	-0.940534
61215502	chr5:61215502:C:A	1.0871e-05	-1.10634	-5.69151e-10	8.50758e-05	-0.680267	-5.69151e-10
61215600	chr5:61215600:A:G	1.12912e-05	-1.23455	0.166144	2.62918e-05	-1.39296	-0.461596
61215698	chr5:61215698:G:A	3.76367e-06	-0.915499	-1.25154	2.07511e-05	-1.11417	-0.977046
61215781	chr5:61215781:T:C	2.10854e-05	-7.75999e-11	-0.44385	4.49396e-05	-7.75999e-11	-1.31849
61215901	chr5:61215901:G:A	6.75531e-06	-7.75999e-11	-1.5821	3.66345e-05	-7.75999e-11	-1.52282
61215969	chr5:61215969:T:C	9.3987e-06	-7.75999e-11	-1.25186	3.46976e-05	-7.75999e-11	-1.57714
61216392	chr5:61216392:T:C	3.7425e-06	-0.91109	-1.26159	2.0546e-05	-1.11089	-0.990256
61217121	chr5:61217121:AT:A	3.6237e-06	-0.942793	-1.26214	2.00367e-05	-1.13498	-0.991269
61217263	chr5:61217263:C:T	8.93002e-06	-1.30301	-5.69151e-10	4.23265e-05	-1.3784	-5.69151e-10
61217292	chr5:61217292:T:A	2.06461e-06	-1.39029	-1.37721	1.34461e-05	-1.34953	-1.1756
61217631	chr5:61217631:CA:C	3.36721e-06	-0.981604	-1.29674	1.89798e-05	-1.16556	-1.01487
61217674	chr5:61217674:A:G	3.18175e-05	0.315136	-0.34755	1.33157e-05	-1.33623	-1.19864
61217739	chr5:61217739:C:T	1.99341e-05	0.200639	-0.700639	1.29566e-05	-1.39592	-1.16629
61218357	chr5:61218357:G:A	8.33136e-06	-7.75999e-11	-1.3724	3.62176e-05	-7.75999e-11	-1.53426
61218575	chr5:61218575:A:G	6.75514e-06	-7.75999e-11	-1.58213	4.17727e-05	-7.75999e-11	-1.39157
61218944	chr5:61218944:G:A	8.86813e-06	-1.30997	-5.69151e-10	4.22019e-05	-1.38134	-5.69151e-10
61219208	chr5:61219208:T:C	0.00010465	-7.75999e-11	1.15819	0.00041421	-7.75999e-11	0.902564
61220107	chr5:61220107:G:A	3.7631e-06	-0.906427	-1.26076	2.06388e-05	-1.10693	-0.989705
61220292	chr5:61220292:G:A	2.14149e-05	0.271284	-0.699629	1.29553e-05	-1.39552	-1.16679
61220390	chr5:61220390:G:A	0.000153661	1.54232	-5.69151e-10	0.000352291	0.740647	-5.69151e-10
61220796	chr5:61220796:G:T	6.85596e-06	-7.75999e-11	-1.56731	3.53488e-05	-7.75999e-11	-1.55854
61221407	chr5:61221407:G:C	1.13098e-05	-1.06676	-5.69151e-10	9.0567e-05	-0.61772	-5.69151e-10
61222068	chr5:61222068:C:A	7.59679e-06	-7.75999e-11	-1.46471	3.59112e-05	-7.75999e-11	-1.54276
61222075	chr5:61222075:C:T	1.1781e-05	-1.02594	-5.69151e-10	9.63536e-05	-0.555785	-5.69151e-10
61222494	chr5:61222494:C:A	4.00777e-06	-0.785915	-1.31828	1.05529e-05	-1.32711	-1.4403
61223728	chr5:61223728:A:T	8.22264e-06	-1.38554	-5.69151e-10	4.70423e-05	-1.27276	-5.69151e-10
61223928	chr5:61223928:G:T	3.50994e-06	-0.935387	-1.30144	1.92608e-05	-1.12937	-1.03637
61225150	chr5:61225150:CTCA:C	2.02019e-06	-1.39558	-1.39366	1.28352e-05	-1.37049	-1.20113
61225772	chr5:61225772:G:A	1.18708e-05	-1.22096	0.202606	2.88589e-05	-1.3945	-0.366888
61225869	chr5:61225869:C:T	9.92127e-06	-7.75999e-11	-1.19775	3.58142e-05	-7.75999e-11	-1.54546
61225870	chr5:61225870:G:A	8.4028e-06	-7.75999e-11	-1.36387	5.27149e-05	-7.75999e-11	-1.15891
61225912	chr5:61225912:G:A	2.28326e-06	-1.39596	-1.27087	1.34959e-05	-1.3765	-1.14493
61225914	chr5:61225914:T:C	3.9314e-06	-1.25478	-0.868654	1.70255e-05	-1.34522	-0.943876
61226198	chr5:61226198:CT:C	1.75162e-06	-1.38447	-1.54742	1.00119e-05	-1.23675	-1.58328
61226587	chr5:61226587:A:G	2.1419e-06	-1.2858	-1.44493	1.12213e-05	-1.38177	-1.32423
61226625	chr5:61226625:T:C	1.66878e-05	0.384261	-1.06202	1.88062e-05	-1.17102	-1.0186
61226827	chr5:61226827:T:C	8.0825e-06	-7.75999e-11	-1.40273	4.79573e-05	-7.75999e-11	-1.2535
61226896	chr5:61226896:T:G	3.57721e-06	-0.972111	-1.24574	2.02795e-05	-1.15869	-0.955507
61227009	chr5:61227009:C:T	6.84448e-06	-7.75999e-11	-1.56899	3.54198e-05	-7.75999e-11	-1.55654
61227097	chr5:61227097:TCTTGGCCTTCTGC:T	8.75947e-06	-1.3223	-5.69151e-10	5.38297e-05	-1.13798	-5.69151e-10
61227139	chr5:61227139:C:T	1.28585e-05	-0.938425	-5.69151e-10	5.51785e-05	-1.11324	-5.69151e-10
61227206	chr5:61227206:C:A	7.18758e-06	-7.75999e-11	-1.52008	3.47256e-05	-7.75999e-11	-1.57633
61227854	chr5:61227854:C:T	1.16555e-05	-0.110929	-0.925727	1.35846e-05	-1.29918	-1.2157
61228193	chr5:61228193:C:T	1.44872e-05	-7.75999e-11	-0.819164	5.77062e-05	-7.75999e-11	-1.06845
61228409	chr5:61228409:C:T	1.15734e-05	-1.04372	-5.69151e-10	9.38089e-05	-0.58255	-5.69151e-10
61228443	chr5:61228443:G:A	1.27502e-05	-0.946887	-5.69151e-10	4.65452e-05	-1.28339	-5.69151e-10
61228582	chr5:61228582:C:T	1.15728e-05	-7.75999e-11	-1.04378	3.723e-05	-7.75999e-11	-1.50669
61228703	chr5:61228703:C:G	1.845e-05	0.431908	-1.00927	1.9704e-05	-1.15484	-0.988144
61228758	chr5:61228758:T:C	4.47404e-06	-0.894228	-1.09991	1.17666e-05	-1.07633	-1.58222
61228904	chr5:61228904:A:G	7.36058e-06	-0.0497259	-1.44657	9.62623e-06	-1.28275	-1.57657
61229104	chr5:61229104:C:T	1.01026e-05	-7.75999e-11	-1.17964	3.54865e-05	-7.75999e-11	-1.55466
61229198	chr5:61229198:G:A	8.19596e-06	-1.38879	-5.69151e-10	4.64928e-05	-1.28451	-5.69151e-10
61229433	chr5:61229433:T:C	1.13596e-05	-1.06237	-5.69151e-10	9.11942e-05	-0.610818	-5.69151e-10
61229711	chr5:61229711:T:G	7.24929e-06	-7.75999e-11	-1.51153	3.49289e-05	-7.75999e-11	-1.5705
61230040	chr5:61230040:T:C	2.35959e-05	-7.75999e-11	-0.33136	0.000178795	-7.75999e-11	0.0624285
61230499	chr5:61230499:T:C	2.73558e-05	0.407825	-0.591329	1.36678e-05	-1.39415	-1.11462
61230818	chr5:61230818:G:T	8.14624e-06	-1.39487	-5.69151e-10	4.451e-05	-1.32809	-5.69151e-10
61231008	chr5:61231008:T:C	6.8334e-06	-7.75999e-11	-1.57061	3.55016e-05	-7.75999e-11	-1.55423
61231591	chr5:61231591:A:C	9.88739e-06	-1.2163	0.0151291	2.47119e-05	-1.395	-0.521525
61231594	chr5:61231594:A:T	9.77577e-06	-1.22765	0.0151291	2.47374e-05	-1.39397	-0.521525
61231679	chr5:61231679:G:A	3.60908e-06	-1.19698	-1.01199	1.25966e-05	-1.38975	-1.20063
61231693	chr5:61231693:A:C	7.76917e-06	-0.0858635	-1.3564	9.79098e-06	-1.29337	-1.54898
61232245	chr5:61232245:T:A	2.62895e-05	-7.75999e-11	-0.223262	6.58302e-05	-7.75999e-11	-0.936731
61232300	chr5:61232300:A:G	1.72178e-06	-1.39178	-1.55729	1.00713e-05	-1.36894	-1.44518
61232345	chr5:61232345:A:G	1.75639e-05	-7.75999e-11	-0.626587	4.13329e-05	-7.75999e-11	-1.40215
61232373	chr5:61232373:C:G	2.69307e-05	-7.75999e-11	-0.199166	0.000208248	-7.75999e-11	0.214922
61233089	chr5:61233089:C:T	2.84305e-05	-7.75999e-11	-0.144968	0.00022166	-7.75999e-11	0.277336
61233137	chr5:61233137:C:A	1.17127e-05	-1.03176	-5.69151e-10	9.55374e-05	-0.564292	-5.69151e-10
61233623	chr5:61233623:C:A	3.16676e-05	0.392362	-0.429499	1.54165e-05	-1.39461	-0.993762
61233892	chr5:61233892:A:C	6.84632e-06	-7.75999e-11	-1.56872	3.54068e-05	-7.75999e-11	-1.55691
61233937	chr5:61233937:C:T	9.69053e-05	-7.75999e-11	1.0813	0.000383752	-7.75999e-11	0.826188
61234327	chr5:61234327:G:A	6.79067e-06	-7.75999e-11	-1.57688	3.59249e-05	-7.75999e-11	-1.54238
61234600	chr5:61234600:G:A	3.75363e-06	-0.896881	-1.27283	2.01755e-05	-1.10413	-1.01521
61234604	chr5:61234604:C:T	1.7409e-06	-1.38122	-1.55681	9.92746e-06	-1.38443	-1.44407
61235172	chr5:61235172:C:A	6.88842e-06	-7.75999e-11	-1.56259	3.44773e-05	-7.75999e-11	-1.58351
61235424	chr5:61235424:A:G	0.000107307	-7.75999e-11	1.18326	0.000422189	-7.75999e-11	0.921642
61235611	chr5:61235611:C:T	6.74515e-06	-7.75999e-11	-1.58361	3.48841e-05	-7.75999e-11	-1.57178
61235893	chr5:61235893:G:A	4.10118e-06	-0.896939	-1.18422	1.1738e-05	-1.07818	-1.5828
61236181	chr5:61236181:G:A	3.65097e-06	-0.943605	-1.25383	2.0398e-05	-1.14115	-0.967221
61237380	chr5:61237380:T:C	0.000186229	0.26553	1.46901	2.20949e-05	-1.39545	-0.633019
61237457	chr5:61237457:G:T	8.23703e-06	-7.75999e-11	-1.38379	3.86093e-05	-7.75999e-11	-1.47032
61237703	chr5:61237703:T:C	1.05171e-05	-7.75999e-11	-1.13943	3.5914e-05	-7.75999e-11	-1.54268
61237875	chr5:61237875:C:T	7.98913e-06	-7.75999e-11	-1.41435	3.46229e-05	-7.75999e-11	-1.57929
61238155	chr5:61238155:T:C	2.65939e-05	0.429426	-0.641175	1.32838e-05	-1.39347	-1.14379
61238254	chr5:61238254:T:C	8.4639e-06	-1.35662	-5.69151e-10	4.88705e-05	-1.23464	-5.69151e-10
61238337	chr5:61238337:C:T	1.77312e-05	-7.75999e-11	-0.617107	4.1511e-05	-7.75999e-11	-1.39785
61238453	chr5:61238453:C:T	8.5975e-06	-7.75999e-11	-1.34096	3.4478e-05	-7.75999e-11	-1.58349
61238513	chr5:61238513:C:T	4.41811e-05	-7.75999e-11	0.295866	9.30766e-05	-7.75999e-11	-0.590387
61238708	chr5:61238708:G:A	1.60674e-05	-0.715641	-5.69151e-10	0.000106216	-0.458338	-5.69151e-10
61238711	chr5:61238711:A:T	1.73365e-06	-1.38582	-1.55638	9.98923e-06	-1.37919	-1.44312
61238893	chr5:61238893:G:A	7.00095e-06	-0.05324	-1.49315	9.55545e-06	-1.28432	-1.58238
61238974	chr5:61238974:T:C	1.34016e-05	-0.897054	-5.69151e-10	8.6694e-05	-0.661425	-5.69151e-10
61239040	chr5:61239040:C:T	3.50611e-05	-7.75999e-11	0.0646602	0.000216734	-7.75999e-11	0.25486
61239116	chr5:61239116:A:G	3.46225e-06	-0.96236	-1.28815	1.91937e-05	-1.15504	-1.01419
61239193	chr5:61239193:A:G	2.71568e-05	0.445129	-0.635934	1.33455e-05	-1.39287	-1.13976
61239275	chr5:61239275:T:A	9.58615e-05	-7.75999e-11	1.07047	0.000379501	-7.75999e-11	0.815048
61239514	chr5:61239514:T:G	3.33957e-06	-0.715141	-1.57145	2.20404e-05	-0.934498	-1.09644
61239909	chr5:61239909:G:GA	1.14944e-05	-1.05057	-5.69151e-10	9.28138e-05	-0.593214	-5.69151e-10
61240482	chr5:61240482:G:C	7.61269e-06	-0.00768012	-1.45493	9.74486e-06	-1.27094	-1.57613
61240789	chr5:61240789:C:T	6.84191e-06	-7.75999e-11	-1.56937	3.54509e-05	-7.75999e-11	-1.55566
61241095	chr5:61241095:A:G	8.09525e-06	0.0545123	-1.45567	9.93774e-06	-1.25127	-1.5762
61241216	chr5:61241216:G:A	1.48257e-05	-7.75999e-11	-0.796072	3.85795e-05	-7.75999e-11	-1.47109
61241574	chr5:61241574:A:T	2.51566e-05	0.439228	-0.706537	1.27303e-05	-1.3931	-1.18672
61242554	chr5:61242554:A:G	1.06583e-05	-7.75999e-11	-1.12609	3.60627e-05	-7.75999e-11	-1.53855
61242769	chr5:61242769:G:A	6.38748e-06	-1.21432	-0.423771	1.35819e-05	-1.39492	-1.12015
61242781	chr5:61242781:G:A	3.41986e-06	-0.690963	-1.57187	2.23898e-05	-0.914425	-1.10078
61242791	chr5:61242791:C:T	1.71869e-06	-1.392	-1.55887	1.00462e-05	-1.368	-1.44861
61242817	chr5:61242817:A:T	1.73598e-06	-1.39453	-1.54632	1.04197e-05	-1.35894	-1.42116
61243023	chr5:61243023:T:C	1.18971e-05	-1.01614	-5.69151e-10	9.7823e-05	-0.54065	-5.69151e-10
61243041	chr5:61243041:G:A	2.61822e-05	0.415755	-0.643108	1.32709e-05	-1.39395	-1.14429
61243651	chr5:61243651:C:T	8.37837e-06	-7.75999e-11	-1.36678	3.63044e-05	-7.75999e-11	-1.53187
61243691	chr5:61243691:T:C	1.92086e-05	-7.75999e-11	-0.537074	5.04387e-05	-7.75999e-11	-1.20305
61243694	chr5:61243694:C:G	0.000101366	-7.75999e-11	1.1263	0.000399716	-7.75999e-11	0.866946
61243857	chr5:61243857:G:A	7.50361e-06	-7.75999e-11	-1.47705	3.44829e-05	-7.75999e-11	-1.58335
61243906	chr5:61243906:G:A	1.35047e-05	-7.75999e-11	-0.889394	6.43055e-05	-7.75999e-11	-0.960165
61244030	chr5:61244030:A:AG	8.41781e-06	-1.36208	-5.69151e-10	4.95008e-05	-1.22182	-5.69151e-10
61245009	chr5:61245009:A:G	6.83836e-06	-7.75999e-11	-1.56988	3.54724e-05	-7.75999e-11	-1.55506
61245078	chr5:61245078:C:T	6.90342e-06	-7.75999e-11	-1.56041	4.24062e-05	-7.75999e-11	-1.37651
61246659	chr5:61246659:A:G	1.70274e-06	-1.39573	-1.56447	1.02327e-05	-1.33552	-1.4627
61246703	chr5:61246703:C:T	1.13704e-05	-1.06142	-5.69151e-10	9.12248e-05	-0.610483	-5.69151e-10
61246929	chr5:61246929:C:G	7.95956e-06	-7.75999e-11	-1.41806	4.88747e-05	-7.75999e-11	-1.23455
61247104	chr5:61247104:T:A	1.20735e-05	-1.00142	-5.69151e-10	5.25289e-05	-1.16245	-5.69151e-10
61247268	chr5:61247268:G:A	7.43985e-05	0.695519	0.121485	0.000646908	2.30703	-0.958638
61247709	chr5:61247709:T:A	8.30415e-06	-1.37568	-5.69151e-10	4.84779e-05	-1.2427	-5.69151e-10
61247710	chr5:61247710:C:A	8.23271e-06	-1.38432	-5.69151e-10	4.72409e-05	-1.26855	-5.69151e-10
61248495	chr5:61248495:C:T	7.39946e-06	-7.75999e-11	-1.49102	3.44802e-05	-7.75999e-11	-1.58342
61248559	chr5:61248559:A:G	1.68914e-05	0.371916	-1.03755	1.89924e-05	-1.17991	-0.999864
61248794	chr5:61248794:G:A	6.75941e-06	-7.75999e-11	-1.5815	3.65264e-05	-7.75999e-11	-1.52577
61248919	chr5:61248919:C:T	8.35674e-06	-7.75999e-11	-1.36936	3.44833e-05	-7.75999e-11	-1.58333
61249180	chr5:61249180:T:C	8.41534e-06	-1.36237	-5.69151e-10	5.01426e-05	-1.20894	-5.69151e-10
61249238	chr5:61249238:C:T	1.00514e-05	-1.18217	-0.00254209	2.41809e-05	-1.39593	-0.542319
61249411	chr5:61249411:T:G	7.42016e-06	-7.75999e-11	-1.48823	4.2522e-05	-7.75999e-11	-1.37379
61249645	chr5:61249645:G:A	1.03833e-05	-1.18407	0.0318308	2.49374e-05	-1.39594	-0.511498
61249688	chr5:61249688:G:T	2.87892e-05	0.56194	-0.694371	1.28357e-05	-1.38706	-1.18452
61250009	chr5:61250009:G:A	2.33149e-05	-7.75999e-11	-0.343338	7.35187e-05	-7.75999e-11	-0.82627
61250143	chr5:61250143:A:G	2.3388e-05	0.431814	-0.772022	1.17029e-05	-1.39388	-1.2701
61250347	chr5:61250347:G:A	3.52572e-06	-0.923678	-1.30867	1.91815e-05	-1.12592	-1.04395
61250431	chr5:61250431:T:C	3.522e-06	-0.924049	-1.30935	1.91681e-05	-1.12576	-1.0448
61250720	chr5:61250720:C:T	0.000169318	-7.75999e-11	1.63935	0.000322559	-7.75999e-11	0.652476
61250855	chr5:61250855:GCCCACGCCTATGTC:G	6.83651e-06	-7.75999e-11	-1.57015	3.47318e-05	-7.75999e-11	-1.57615
61251005	chr5:61251005:A:G	1.10353e-05	-1.09133	-5.69151e-10	7.24778e-05	-0.84053	-5.69151e-10
61251188	chr5:61251188:T:G	6.9385e-06	-1.16435	-0.391	1.37968e-05	-1.39554	-1.10384
61251240	chr5:61251240:G:A	6.75416e-06	-7.75999e-11	-1.58227	3.6703e-05	-7.75999e-11	-1.52095
61251340	chr5:61251340:G:C	7.66353e-06	-7.75999e-11	-1.45596	3.45419e-05	-7.75999e-11	-1.58164
61251753	chr5:61251753:C:T	1.43382e-05	-0.829505	-5.69151e-10	5.68613e-05	-1.08319	-5.69151e-10
61253283	chr5:61253283:A:G	1.08545e-05	-0.0343999	-1.07345	1.16851e-05	-1.28237	-1.38313
61253506	chr5:61253506:C:T	6.09011e-05	-7.75999e-11	0.61682	0.000248831	-7.75999e-11	0.392964
61253709	chr5:61253709:AGGAGAGCTTG:A	7.69738e-06	-7.75999e-11	-1.45155	3.46339e-05	-7.75999e-11	-1.57898
61254041	chr5:61254041:A:G	3.08637e-05	-7.75999e-11	-0.0628503	0.000101779	-7.75999e-11	-0.501008
61254214	chr5:61254214:T:C	2.78816e-05	0.329107	-0.493573	1.45172e-05	-1.39592	-1.05255
61254741	chr5:61254741:A:G	8.69242e-06	-1.32998	-5.69151e-10	5.3119e-05	-1.15128	-5.69151e-10
61255116	chr5:61255116:G:A	1.56976e-05	-0.0982562	-0.640668	2.08874e-05	-0.998011	-1.08665
61255784	chr5:61255784:G:C	4.11044e-06	-1.39547	-0.683428	1.61145e-05	-1.33345	-1.01064
61255803	chr5:61255803:A:G	1.86668e-06	-1.32629	-1.54198	8.7177e-06	-1.3949	-1.56356
61255893	chr5:61255893:A:G	4.25865e-05	-7.75999e-11	0.259106	0.000382792	-7.75999e-11	0.823682
61255945	chr5:61255945:T:C	7.50389e-06	-7.75999e-11	-1.47701	4.18344e-05	-7.75999e-11	-1.39009
61255977	chr5:61255977:G:C	3.38307e-06	-0.967513	-1.30613	1.01595e-05	-1.39585	-1.40955
61256238	chr5:61256238:G:C	5.67362e-05	-7.75999e-11	0.545982	7.16149e-05	-7.75999e-11	-0.852507
61257354	chr5:61257354:C:T	2.51255e-06	-1.28581	-1.28533	1.00455e-05	-1.393	-1.42368
61257450	chr5:61257450:C:T	1.17661e-05	-7.75999e-11	-1.02721	4.36516e-05	-7.75999e-11	-1.34757
61257528	chr5:61257528:A:G	5.20009e-05	-7.75999e-11	0.45883	6.80276e-05	-7.75999e-11	-0.903896
61258043	chr5:61258043:C:G	3.47241e-06	-1.37765	-0.869935	1.75265e-05	-1.22892	-1.03118
61258087	chr5:61258087:G:A	7.63784e-06	-7.75999e-11	-1.45932	3.57943e-05	-7.75999e-11	-1.54602
61258127	chr5:61258127:C:T	2.26563e-06	-1.31791	-1.35667	1.32769e-05	-1.39316	-1.14462
61258186	chr5:61258186:T:A	3.7393e-05	-0.835998	0.965051	2.05056e-05	-1.39238	-0.710736
61258512	chr5:61258512:T:C	3.42946e-05	-0.886879	0.929435	2.03683e-05	-1.39534	-0.714492
61258535	chr5:61258535:A:G	1.45828e-05	-0.927232	0.114645	1.85613e-05	-1.39264	-0.810088
61258556	chr5:61258556:A:G	1.47998e-05	-0.963564	0.165744	1.91574e-05	-1.39497	-0.776146
61258830	chr5:61258830:T:C	1.48781e-05	-0.925473	0.132931	1.87003e-05	-1.39254	-0.802728
61258908	chr5:61258908:AAG:A	1.93954e-06	-1.32448	-1.5055	8.58203e-06	-1.39472	-1.57942
61259031	chr5:61259031:T:C	1.57888e-05	-0.930461	0.197333	1.95922e-05	-1.39293	-0.755746
61259107	chr5:61259107:C:T	1.87343e-06	-1.28161	-1.58305	9.67768e-06	-1.32018	-1.53381
61259263	chr5:61259263:T:C	1.03411e-05	-7.75999e-11	-1.15631	4.42229e-05	-7.75999e-11	-1.33457
61259380	chr5:61259380:A:G	1.91909e-05	-0.154438	-0.38356	2.52928e-05	-1.00001	-0.893276
61259437	chr5:61259437:A:G	1.98284e-05	-0.586925	0.0816086	1.52903e-05	-1.31069	-1.0859
61259561	chr5:61259561:C:A	1.14687e-05	-0.742773	-0.310037	1.54928e-05	-1.32619	-1.05724
61259703	chr5:61259703:C:G	1.34042e-05	-7.75999e-11	-0.896862	4.80468e-05	-7.75999e-11	-1.25163
61260011	chr5:61260011:C:A	6.78982e-06	-7.75999e-11	-1.57701	3.64013e-05	-7.75999e-11	-1.52921
61260095	chr5:61260095:T:C	2.56039e-05	-0.644531	0.394844	1.65762e-05	-1.32866	-0.987184
61260216	chr5:61260216:A:C	1.33624e-05	-7.75999e-11	-0.899988	4.79413e-05	-7.75999e-11	-1.25383
61260441	chr5:61260441:T:C	2.30313e-05	-0.676736	0.32116	1.5769e-05	-1.33789	-1.02787
61260510	chr5:61260510:G:C	2.69783e-06	-0.929184	-1.5708	8.74464e-06	-1.3721	-1.58327
61260549	chr5:61260549:G:A	2.57934e-05	-0.579543	0.33723	1.6639e-05	-1.30803	-1.00403
61260552	chr5:61260552:C:A	7.72308e-06	-7.75999e-11	-1.44822	3.601e-05	-7.75999e-11	-1.54001
61260650	chr5:61260650:C:T	1.18312e-05	-0.659397	-0.362297	1.54245e-05	-1.29735	-1.0905
61260678	chr5:61260678:G:A	2.33615e-06	-1.06842	-1.5755	8.55442e-06	-1.39372	-1.58364
61260890	chr5:61260890:T:G	1.12633e-05	-7.75999e-11	-1.07088	4.12353e-05	-7.75999e-11	-1.40452
61260946	chr5:61260946:T:C	3.64356e-05	-0.614606	0.71772	2.03774e-05	-1.31875	-0.790634
61261029	chr5:61261029:A:T	1.96844e-06	-1.35552	-1.45967	8.5517e-06	-1.39502	-1.58266
61261030	chr5:61261030:T:A	0.000195704	-7.75999e-11	1.78417	0.0835464	-7.75999e-11	6.20935
61261221	chr5:61261221:A:C	3.90349e-06	-1.3792	-0.751363	1.93398e-05	-1.23374	-0.927902
61261477	chr5:61261477:GT:G	1.00859e-05	-0.67945	-0.501844	1.37058e-05	-1.30486	-1.20113
61261637	chr5:61261637:C:T	1.52274e-05	-7.75999e-11	-0.769337	0.000142852	-7.75999e-11	-0.162001
61261670	chr5:61261670:C:A	2.81828e-06	-0.900039	-1.55626	8.80936e-06	-1.36497	-1.58302
61262014	chr5:61262014:A:G	1.3205e-05	-7.75999e-11	-0.911834	4.75263e-05	-7.75999e-11	-1.26253
61262394	chr5:61262394:G:GTTA	3.87789e-06	-1.38241	-0.754732	1.90808e-05	-1.24429	-0.93084
61262447	chr5:61262447:G:A	8.23523e-06	-7.75999e-11	-1.38401	3.5153e-05	-7.75999e-11	-1.5641
61262455	chr5:61262455:T:C	9.50604e-06	-0.708631	-0.531873	1.35287e-05	-1.31324	-1.20575
61262583	chr5:61262583:G:A	2.97358e-05	-0.765195	0.665115	1.71006e-05	-1.38459	-0.900111
61262644	chr5:61262644:C:T	3.13094e-05	-0.760537	0.712025	1.75606e-05	-1.38394	-0.874216
61262677	chr5:61262677:T:C	1.32099e-05	-7.75999e-11	-0.911462	4.75369e-05	-7.75999e-11	-1.2623
61262769	chr5:61262769:G:A	7.50665e-06	-7.75999e-11	-1.47664	4.36561e-05	-7.75999e-11	-1.34747
61263213	chr5:61263213:C:T	2.56538e-05	-1.37973	1.13199	1.85519e-05	-1.32486	-0.878382
61263423	chr5:61263423:T:C	9.47088e-06	-1.24421	-5.69151e-10	4.34615e-05	-1.35193	-5.69151e-10
61263916	chr5:61263916:A:C	3.12568e-06	-0.769245	-1.58353	9.16537e-06	-1.32716	-1.58122
61263954	chr5:61263954:G:A	1.04355e-05	-7.75999e-11	-1.14722	3.9598e-05	-7.75999e-11	-1.44503
61264017	chr5:61264017:A:T	8.81536e-06	-1.25803	-0.0579046	1.14252e-05	-1.38202	-1.30597
61264232	chr5:61264232:C:G	2.79598e-06	-1.3614	-1.10285	1.50679e-05	-1.16968	-1.24156
61264332	chr5:61264332:GAA:G	9.20186e-06	-1.2674	-0.00562319	1.16502e-05	-1.38488	-1.28361
61265123	chr5:61265123:G:T	1.18057e-05	-7.75999e-11	-1.02385	4.40167e-05	-7.75999e-11	-1.33924
61265694	chr5:61265694:G:T	4.66576e-06	-0.632126	-1.32006	9.1108e-06	-1.3888	-1.52555
61265725	chr5:61265725:GGAAATCCATTTT:G	1.60862e-05	-7.75999e-11	-0.714472	4.69249e-05	-7.75999e-11	-1.27526
61265921	chr5:61265921:C:A	3.15556e-06	-0.759793	-1.58347	9.19834e-06	-1.32401	-1.58078
61265945	chr5:61265945:G:A	7.06101e-06	-7.75999e-11	-1.53784	3.45905e-05	-7.75999e-11	-1.58023
61266113	chr5:61266113:G:T	1.75888e-05	-1.29579	0.670619	1.41163e-05	-1.39254	-1.08394
61266353	chr5:61266353:G:T	7.40328e-06	-7.75999e-11	-1.49051	3.52999e-05	-7.75999e-11	-1.55993
61266456	chr5:61266456:C:T	7.04166e-06	-7.75999e-11	-1.54059	3.88739e-05	-7.75999e-11	-1.46349
61266476	chr5:61266476:T:C	2.54895e-05	-0.824595	0.570432	1.60491e-05	-1.39229	-0.955864
61266513	chr5:61266513:G:T	5.97084e-05	-7.75999e-11	0.597042	6.60759e-05	-7.75999e-11	-0.933005
61266521	chr5:61266521:G:A	7.08888e-06	-7.75999e-11	-1.5339	3.45689e-05	-7.75999e-11	-1.58085
61266813	chr5:61266813:A:G	2.4925e-05	-1.37034	1.09378	1.76721e-05	-1.34082	-0.911004
61266824	chr5:61266824:A:G	3.43267e-06	-0.67592	-1.58317	9.49818e-06	-1.29466	-1.57805
61266984	chr5:61266984:T:A	2.30093e-05	-1.37827	1.02174	1.74642e-05	-1.32737	-0.936289
61267037	chr5:61267037:G:T	5.33317e-06	-0.537365	-1.28112	9.25679e-06	-1.39562	-1.50283
61267259	chr5:61267259:C:T	6.18701e-05	-7.75999e-11	0.632606	6.893e-05	-7.75999e-11	-0.890718
61267314	chr5:61267314:C:T	9.06334e-06	-1.28819	-5.69151e-10	4.24652e-05	-1.37512	-5.69151e-10
61268071	chr5:61268071:T:C	7.92578e-06	-7.75999e-11	-1.42231	3.47394e-05	-7.75999e-11	-1.57593
61268080	chr5:61268080:A:G	0.000104718	1.06159	0.0972515	8.86443e-06	-1.37267	-1.56909
61268357	chr5:61268357:C:T	2.36763e-05	0.0210296	-0.348986	2.90265e-05	-0.88774	-0.867862
61269139	chr5:61269139:T:C	1.43971e-05	-7.75999e-11	-0.825403	5.05004e-05	-7.75999e-11	-1.20183
61269382	chr5:61269382:AAGAAAAGAAAGAAAG:A	0.000121405	-0.922271	2.22897	4.04853e-05	-1.39588	-0.0269858
61269470	chr5:61269470:A:G	0.000112835	-0.910626	2.14412	3.82248e-05	-1.39595	-0.0843737
61269585	chr5:61269585:A:G	6.92608e-05	-7.75999e-11	0.745448	8.23184e-05	-7.75999e-11	-0.713216
61269909	chr5:61269909:C:G	1.20125e-05	-7.75999e-11	-1.00648	8.3157e-05	-7.75999e-11	-0.703079
61270483	chr5:61270483:C:T	1.82236e-05	-7.75999e-11	-0.589716	5.05032e-05	-7.75999e-11	-1.20177
61270530	chr5:61270530:G:A	8.92256e-06	-1.30385	-5.69151e-10	5.53553e-05	-1.11004	-5.69151e-10
61270538	chr5:61270538:ACCTT:A	0.000249508	-0.456422	2.48348	4.24174e-05	-1.29309	-0.0831636
61270563	chr5:61270563:TGCCA:T	2.82522e-06	-1.32234	-1.13151	1.60767e-05	-1.07485	-1.27159
61270615	chr5:61270615:C:T	2.71111e-05	-1.38997	1.19748	2.32694e-05	-1.29464	-0.682032
61270712	chr5:61270712:C:T	0.000256368	-0.625355	2.67954	5.98135e-05	-1.34294	0.310364
61270807	chr5:61270807:G:C	1.4016e-05	-0.852229	-5.69151e-10	0.000103836	-0.481001	-5.69151e-10
61270916	chr5:61270916:G:T	3.55799e-06	-1.30307	-0.92016	1.99564e-05	-1.0354	-1.09486
61270948	chr5:61270948:G:A	0.000447463	-0.442989	3.05415	6.04609e-05	-1.28963	0.267814
61270962	chr5:61270962:T:A	0.000230158	-0.787716	2.73405	5.58213e-05	-1.38997	0.28832
61271414	chr5:61271414:G:C	7.43126e-06	-1.18339	-0.303345	1.83783e-05	-0.972698	-1.23994
61271615	chr5:61271615:T:A	7.31492e-06	-7.75999e-11	-1.50252	3.50582e-05	-7.75999e-11	-1.5668
61271790	chr5:61271790:A:G	2.68156e-05	0.181445	-0.384893	3.10098e-05	-0.792665	-0.89684
61272509	chr5:61272509:C:T	1.25758e-05	-7.75999e-11	-0.960656	4.59476e-05	-7.75999e-11	-1.29631
61272591	chr5:61272591:G:C	1.17664e-05	-7.75999e-11	-1.02719	4.38117e-05	-7.75999e-11	-1.34391
61272957	chr5:61272957:A:G	1.77942e-06	-1.3737	-1.54245	8.59031e-06	-1.38958	-1.5836
61273380	chr5:61273380:C:A	8.38034e-06	-1.36654	-5.69151e-10	4.17155e-05	-1.39294	-5.69151e-10
61273453	chr5:61273453:C:T	3.69389e-05	-0.568952	0.685785	2.31435e-05	-1.35222	-0.629877
61273592	chr5:61273592:T:C	6.37102e-05	-7.75999e-11	0.661913	0.0175099	-7.75999e-11	4.64671
61274140	chr5:61274140:A:G	5.99624e-06	-1.16378	-0.537514	1.66925e-05	-0.945883	-1.36297
61274238	chr5:61274238:T:C	8.43973e-05	-7.75999e-11	0.943104	7.96082e-05	-7.75999e-11	-0.746692
61274254	chr5:61274254:C:T	8.52859e-06	-1.34901	-5.69151e-10	4.15956e-05	-1.39582	-5.69151e-10
61274264	chr5:61274264:C:T	8.30772e-06	-1.37525	-5.69151e-10	4.17167e-05	-1.39291	-5.69151e-10
61274277	chr5:61274277:T:C	2.95316e-05	0.188542	-0.295512	3.09371e-05	-0.789173	-0.90268
61274300	chr5:61274300:A:G	6.34798e-05	-7.75999e-11	0.65829	0.0174056	-7.75999e-11	4.64074
61274408	chr5:61274408:T:A	7.74328e-06	-7.75999e-11	-1.44561	3.61623e-05	-7.75999e-11	-1.53579
61274951	chr5:61274951:A:G	1.31887e-05	-7.75999e-11	-0.913069	3.7911e-05	-7.75999e-11	-1.48857
61274964	chr5:61274964:A:T	1.67313e-05	-0.539111	-0.136038	1.3942e-05	-1.34524	-1.14367
61275323	chr5:61275323:G:A	7.59481e-06	-7.75999e-11	-1.46497	3.4493e-05	-7.75999e-11	-1.58305
61275549	chr5:61275549:T:G	1.78404e-05	-0.158183	-0.452784	1.49953e-05	-1.14208	-1.27399
61275588	chr5:61275588:G:A	8.4512e-06	-1.35812	-5.69151e-10	5.29416e-05	-1.15462	-5.69151e-10
61276209	chr5:61276209:G:A	2.30543e-06	-1.35577	-1.30139	1.29283e-05	-1.14851	-1.41588
61276292	chr5:61276292:G:A	8.05969e-06	-1.19272	-0.212841	2.21099e-05	-0.97911	-1.04867
61276343	chr5:61276343:A:C	1.5792e-05	-7.75999e-11	-0.732929	5.44359e-05	-7.75999e-11	-1.12679
61276496	chr5:61276496:C:T	9.58193e-06	-7.75999e-11	-1.23255	4.20523e-05	-7.75999e-11	-1.3849
61276706	chr5:61276706:A:G	9.90277e-06	-1.25259	0.052978	2.23751e-05	-1.07032	-0.945546
61277320	chr5:61277320:C:G	3.50234e-05	0.36595	-0.302365	3.70666e-05	-0.677663	-0.833431
61277454	chr5:61277454:A:C	2.33205e-06	-1.34422	-1.30146	1.32816e-05	-1.12152	-1.41591
61277712	chr5:61277712:G:A	8.88984e-06	-1.23626	-0.0712643	2.13687e-05	-1.0435	-1.01839
61278111	chr5:61278111:G:C	9.65106e-06	-1.22536	-5.69151e-10	5.12077e-05	-1.18792	-5.69151e-10
61278193	chr5:61278193:A:T	8.74854e-06	-7.75999e-11	-1.32354	3.51483e-05	-7.75999e-11	-1.56423
61278550	chr5:61278550:C:T	2.88162e-05	0.201692	-0.333184	3.26331e-05	-0.781399	-0.857083
61278792	chr5:61278792:G:A	2.71353e-05	0.139522	-0.331118	2.88178e-05	-0.821963	-0.940852
61278798	chr5:61278798:T:TG	0.000115866	-0.659198	1.9192	3.56211e-05	-0.985806	-0.565065
61279033	chr5:61279033:C:T	8.87052e-06	-1.19688	-0.112819	2.29935e-05	-0.994192	-0.994407
61279079	chr5:61279079:C:T	3.25555e-06	-0.969988	-1.34208	9.27461e-06	-1.39558	-1.50095
61279161	chr5:61279161:A:G	1.40255e-05	-7.75999e-11	-0.851551	3.75673e-05	-7.75999e-11	-1.49768
61279462	chr5:61279462:G:T	2.0944e-05	-7.75999e-11	-0.450579	7.19354e-05	-7.75999e-11	-0.848042
61279474	chr5:61279474:A:C	2.05259e-05	-7.75999e-11	-0.470742	0.000172171	-7.75999e-11	0.0246782
61279532	chr5:61279532:G:T	6.86636e-05	-0.717926	1.45471	3.50263e-05	-1.01836	-0.549353
61279571	chr5:61279571:G:T	2.19867e-06	-1.3461	-1.35848	1.26642e-05	-1.12591	-1.45913
61279673	chr5:61279673:T:C	6.53404e-05	-7.75999e-11	0.687179	6.82967e-05	-7.75999e-11	-0.899948
61279710	chr5:61279710:C:G	2.21082e-06	-1.34088	-1.35819	1.28198e-05	-1.11395	-1.45887
61279937	chr5:61279937:G:A	8.27564e-06	-7.75999e-11	-1.37911	3.77048e-05	-7.75999e-11	-1.49402
61280032	chr5:61280032:C:T	4.32566e-06	-1.28848	-0.739389	1.35699e-05	-1.39565	-1.12031
61280043	chr5:61280043:T:C	1.33986e-05	-7.75999e-11	-0.897281	4.83449e-05	-7.75999e-11	-1.24545
61280283	chr5:61280283:C:A	8.52724e-06	-7.75999e-11	-1.34917	3.6742e-05	-7.75999e-11	-1.51989
61280451	chr5:61280451:C:T	7.16697e-06	-0.586683	-0.936265	1.21816e-05	-1.25447	-1.36942
61280839	chr5:61280839:G:A	4.79635e-05	-0.106069	0.484077	2.29691e-05	-1.18397	-0.805694
61281333	chr5:61281333:C:A	1.65511e-05	-7.75999e-11	-0.685977	5.71698e-05	-7.75999e-11	-1.07778
61281587	chr5:61281587:C:T	8.8111e-06	-7.75999e-11	-1.31642	3.52102e-05	-7.75999e-11	-1.56247
61283437	chr5:61283437:TG:T	1.00179e-05	-7.75999e-11	-1.18805	3.60687e-05	-7.75999e-11	-1.53838
61283661	chr5:61283661:C:T	6.94164e-06	-7.75999e-11	-1.55489	4.52792e-05	-7.75999e-11	-1.31096
61284901	chr5:61284901:G:A	1.77562e-06	-1.3575	-1.56078	1.09709e-05	-1.15072	-1.57784
61285134	chr5:61285134:T:C	3.82771e-06	-0.846593	-1.30357	9.60231e-06	-1.38399	-1.47782
61285544	chr5:61285544:T:C	4.38121e-05	-0.215889	0.503369	2.22656e-05	-1.22713	-0.793636
61286016	chr5:61286016:C:T	1.56642e-05	-7.75999e-11	-0.741056	5.41452e-05	-7.75999e-11	-1.13214
61286213	chr5:61286213:C:T	0.00013992	-0.696084	2.14473	3.7053e-05	-1.01424	-0.497217
61286230	chr5:61286230:T:C	6.63127e-06	-0.867209	-0.733426	1.79867e-05	-1.09344	-1.14074
61286320	chr5:61286320:T:G	1.00659e-05	-1.21588	0.0326049	2.30537e-05	-1.0225	-0.963483
61286523	chr5:61286523:GC:G	7.0426e-06	-7.75999e-11	-1.54045	3.45434e-05	-7.75999e-11	-1.58159
61286966	chr5:61286966:G:C	7.76345e-05	-0.715964	1.57555	3.7633e-05	-1.01721	-0.478719
61287064	chr5:61287064:C:A	2.18616e-06	-1.35553	-1.35475	1.24159e-05	-1.14848	-1.45635
61287619	chr5:61287619:T:C	1.05484e-05	-7.75999e-11	-1.13646	4.53842e-05	-7.75999e-11	-1.30865
61287733	chr5:61287733:G:A	7.73764e-05	-0.802065	1.65832	3.71339e-05	-1.08073	-0.428546
61287737	chr5:61287737:C:T	6.8638e-06	-7.75999e-11	-1.56617	4.03607e-05	-7.75999e-11	-1.42595
61287805	chr5:61287805:C:G	8.32305e-06	-1.3734	-5.69151e-10	4.15907e-05	-1.39593	-5.69151e-10
61287998	chr5:61287998:G:A	1.57577e-05	-7.75999e-11	-0.7351	5.43492e-05	-7.75999e-11	-1.12838
61288593	chr5:61288593:C:T	1.59724e-05	-7.75999e-11	-0.72157	5.48857e-05	-7.75999e-11	-1.11856
61289081	chr5:61289081:G:A	1.34202e-05	-7.75999e-11	-0.895672	4.85466e-05	-7.75999e-11	-1.24129
61289181	chr5:61289181:T:C	9.02987e-06	-1.29189	-5.69151e-10	4.29967e-05	-1.36269	-5.69151e-10
61290024	chr5:61290024:A:G	9.28073e-06	-7.75999e-11	-1.26449	3.84386e-05	-7.75999e-11	-1.47475
61290062	chr5:61290062:T:C	3.15979e-05	0.306082	-0.345423	1.51057e-05	-1.00477	-1.40397
61290245	chr5:61290245:G:A	1.65649e-05	-0.685147	-5.69151e-10	0.000128328	-0.26922	-5.69151e-10
61290493	chr5:61290493:G:A	7.2063e-06	-7.75999e-11	-1.51748	3.44742e-05	-7.75999e-11	-1.5836
61290798	chr5:61290798:T:C	0.000723806	3.85312	-0.761031	2.19684e-05	-0.467722	-1.56648
61291155	chr5:61291155:T:C	7.39612e-05	-1.39573	2.20683	1.77382e-05	-1.28409	-0.964
61291396	chr5:61291396:C:T	1.04077e-05	-1.14989	-5.69151e-10	4.52911e-05	-1.3107	-5.69151e-10
61291499	chr5:61291499:G:A	9.24015e-06	-7.75999e-11	-1.26887	6.91798e-05	-7.75999e-11	-0.887101
61291812	chr5:61291812:T:A	9.01318e-06	-1.29374	-5.69151e-10	4.25363e-05	-1.37345	-5.69151e-10
61292119	chr5:61292119:T:G	9.24015e-06	-7.75999e-11	-1.26887	6.91798e-05	-7.75999e-11	-0.887101
61292249	chr5:61292249:T:C	2.36777e-05	-7.75999e-11	-0.327897	4.11628e-05	-7.75999e-11	-1.40627
61292745	chr5:61292745:C:G	0.000435821	-1.03593	3.62074	1.75266e-05	-1.37694	-0.883149
61293173	chr5:61293173:G:T	7.71404e-06	-7.75999e-11	-1.44939	4.83572e-05	-7.75999e-11	-1.24519
61293659	chr5:61293659:C:A	1.37113e-05	-0.98115	0.106939	1.63766e-05	-1.00312	-1.32484
61293708	chr5:61293708:G:C	6.56628e-05	-1.3847	2.0768	1.55928e-05	-1.33636	-1.04064
61293912	chr5:61293912:C:T	0.00136499	1.91526	1.81121	1.52359e-05	-1.30584	-1.09431
61294606	chr5:61294606:G:A	5.29286e-06	-1.05322	-0.772856	9.98636e-06	-1.39506	-1.42753
61294761	chr5:61294761:T:C	1.51781e-05	-7.75999e-11	-0.772576	4.25623e-05	-7.75999e-11	-1.37284
61294764	chr5:61294764:C:T	0.000677851	-1.05871	4.08521	2.05928e-05	-1.37082	-0.72805
61295376	chr5:61295376:T:C	3.60218e-06	-0.821437	-1.38945	9.20755e-06	-1.37017	-1.53362
61295932	chr5:61295932:C:A	7.89499e-06	-7.75999e-11	-1.4262	7.74023e-05	-7.75999e-11	-0.774793
61296558	chr5:61296558:A:G	6.78656e-06	-7.75999e-11	-1.57749	3.51874e-05	-7.75999e-11	-1.56312
61296964	chr5:61296964:G:A	5.90756e-06	-0.872382	-0.843818	1.01079e-05	-1.38318	-1.42731
61297030	chr5:61297030:A:G	1.11523e-05	-0.989937	-0.0908479	1.50963e-05	-1.01209	-1.39727
61297259	chr5:61297259:A:G	6.17109e-05	-7.75999e-11	0.630028	6.24297e-05	-7.75999e-11	-0.989768
61297371	chr5:61297371:C:T	3.30719e-05	-1.37082	1.37708	1.61029e-05	-1.14163	-1.20318
61297385	chr5:61297385:G:A	5.39016e-06	-0.946804	-0.861052	9.88068e-06	-1.39337	-1.43986
61297915	chr5:61297915:T:G	0.000192153	-7.75999e-11	1.76586	0.000261852	-7.75999e-11	0.443971
61298430	chr5:61298430:C:T	9.2803e-06	-1.26454	-5.69151e-10	4.29586e-05	-1.36357	-5.69151e-10
61298516	chr5:61298516:G:A	5.14232e-06	-0.920577	-0.934351	9.62202e-06	-1.39097	-1.46879
61298926	chr5:61298926:G:A	6.95095e-06	-7.75999e-11	-1.55355	3.45506e-05	-7.75999e-11	-1.58138
61299143	chr5:61299143:C:T	6.91976e-06	-7.75999e-11	-1.55805	3.45992e-05	-7.75999e-11	-1.57998
61299274	chr5:61299274:C:T	6.91358e-06	-7.75999e-11	-1.55894	3.46113e-05	-7.75999e-11	-1.57963
61299612	chr5:61299612:A:G	3.63125e-05	-1.37127	1.47099	1.66414e-05	-1.14421	-1.1677
61299705	chr5:61299705:A:G	8.93734e-06	-0.43471	-0.867484	2.19506e-05	-0.489366	-1.54565
61299707	chr5:61299707:G:A	9.25194e-06	-1.2676	-5.69151e-10	4.24731e-05	-1.37494	-5.69151e-10
61301300	chr5:61301300:C:G	6.32804e-06	-0.920544	-0.726898	8.54407e-06	-1.39503	-1.58354
61301458	chr5:61301458:A:G	2.28156e-05	-7.75999e-11	-0.364988	8.31686e-05	-7.75999e-11	-0.702939
61301529	chr5:61301529:AG:A	0.000192028	-1.0806	2.84581	1.46032e-05	-1.36366	-1.07892
61301642	chr5:61301642:A:G	6.45283e-05	-7.75999e-11	0.674672	6.39233e-05	-7.75999e-11	-0.966126
61302716	chr5:61302716:A:G	0.000195575	1.75098	0.0325289	9.10544e-06	-1.33201	-1.58293
61303183	chr5:61303183:T:C	5.96086e-06	-0.87074	-0.836475	1.01131e-05	-1.3848	-1.42518
61303283	chr5:61303283:A:G	6.25449e-06	-1.30254	-0.356589	1.63016e-05	-1.00945	-1.32309
61304697	chr5:61304697:C:T	5.41592e-06	-0.937173	-0.865915	9.86444e-06	-1.39266	-1.44221
61304924	chr5:61304924:T:C	4.92881e-05	-7.75999e-11	0.405251	0.000110319	-7.75999e-11	-0.420432
61305358	chr5:61305358:A:G	8.24713e-06	-7.75999e-11	-1.38257	3.7078e-05	-7.75999e-11	-1.51079
61305508	chr5:61305508:G:A	4.83649e-06	-0.948979	-0.967262	9.4673e-06	-1.39354	-1.48243
61305607	chr5:61305607:A:C	0.000200598	1.77269	0.0361785	9.12609e-06	-1.32974	-1.58293
61306172	chr5:61306172:AT:A	1.04173e-05	-7.75999e-11	-1.14896	8.23317e-05	-7.75999e-11	-0.713054
61306247	chr5:61306247:C:T	5.4708e-06	-0.911344	-0.881663	9.82246e-06	-1.39016	-1.44898
61306527	chr5:61306527:G:C	6.83081e-06	-7.75999e-11	-1.57099	3.48923e-05	-7.75999e-11	-1.57154
61307334	chr5:61307334:G:T	2.06758e-05	-1.37149	0.908023	1.32588e-05	-1.14047	-1.39867
61307635	chr5:61307635:G:A	2.08858e-06	-1.39331	-1.36264	2.04634e-05	-1.27576	-0.829408
61307816	chr5:61307816:G:A	2.80932e-05	-1.38046	1.22355	1.40097e-05	-1.17214	-1.31192
61307869	chr5:61307869:A:G	6.70232e-06	-0.979367	-0.610611	8.6258e-06	-1.39033	-1.57872
61307903	chr5:61307903:A:G	6.8867e-06	-0.940414	-0.622425	8.58805e-06	-1.39388	-1.57956
61308026	chr5:61308026:T:G	5.45469e-06	-0.918478	-0.877477	9.83343e-06	-1.39095	-1.44707
61308129	chr5:61308129:A:G	4.39415e-06	-0.998334	-1.01382	9.2757e-06	-1.39595	-1.50046
61308565	chr5:61308565:G:C	3.02465e-05	-1.37559	1.29254	1.45689e-05	-1.15453	-1.29039
61308638	chr5:61308638:C:A	1.69069e-05	-7.75999e-11	-0.664709	4.9411e-05	-7.75999e-11	-1.22364
61309360	chr5:61309360:G:A	9.47087e-06	-1.24421	-5.69151e-10	5.15637e-05	-1.18099	-5.69151e-10
61310603	chr5:61310603:G:T	6.82466e-06	-7.75999e-11	-1.57189	3.45771e-05	-7.75999e-11	-1.58062
61310606	chr5:61310606:G:T	2.66601e-05	-7.75999e-11	-0.209262	8.91676e-05	-7.75999e-11	-0.633292
61310645	chr5:61310645:C:T	1.38064e-05	-7.75999e-11	-0.867296	8.21652e-05	-7.75999e-11	-0.715077
61310655	chr5:61310655:G:A	9.83833e-06	-0.607975	-0.59817	1.39642e-05	-1.36932	-1.11799
61311116	chr5:61311116:C:T	5.22849e-06	-0.969571	-0.868738	9.83335e-06	-1.39492	-1.44311
61311128	chr5:61311128:C:T	3.9028e-05	-7.75999e-11	0.171848	7.4791e-05	-7.75999e-11	-0.809113
61311292	chr5:61311292:TG:T	7.14023e-06	-7.75999e-11	-1.52669	3.45125e-05	-7.75999e-11	-1.58249
61311307	chr5:61311307:G:A	5.47772e-06	-0.93921	-0.852532	9.97262e-06	-1.39277	-1.4312
61311851	chr5:61311851:C:T	5.22739e-06	-0.873565	-0.964954	9.1775e-06	-1.38588	-1.52118
61312335	chr5:61312335:T:A	9.08375e-06	-0.750935	-0.535009	1.67477e-05	-1.3592	-0.946344
61312704	chr5:61312704:C:CA	1.5479e-05	-7.75999e-11	-0.752945	3.84591e-05	-7.75999e-11	-1.47421
61312782	chr5:61312782:A:G	6.81507e-06	-7.75999e-11	-1.57329	3.4604e-05	-7.75999e-11	-1.57984
61312784	chr5:61312784:T:G	2.10926e-05	-1.19534	0.751833	2.28079e-05	-1.21566	-0.781042
61313295	chr5:61313295:T:C	6.74749e-06	-0.634587	-0.948674	1.04747e-05	-1.32989	-1.44495
61314475	chr5:61314475:A:G	1.0893e-05	-7.75999e-11	-1.10432	6.3888e-05	-7.75999e-11	-0.966678
61315666	chr5:61315666:AT:A	2.78387e-05	-7.75999e-11	-0.166003	4.38347e-05	-7.75999e-11	-1.34338
61315699	chr5:61315699:G:A	6.74492e-06	-7.75999e-11	-1.58364	3.6167e-05	-7.75999e-11	-1.53566
61315818	chr5:61315818:C:A	6.74494e-06	-7.75999e-11	-1.58364	3.62071e-05	-7.75999e-11	-1.53455
61315997	chr5:61315997:T:C	7.78017e-06	-7.75999e-11	-1.44085	3.60739e-05	-7.75999e-11	-1.53824
61316129	chr5:61316129:G:A	6.80335e-06	-7.75999e-11	-1.57502	3.47228e-05	-7.75999e-11	-1.57641
61316775	chr5:61316775:G:A	9.398e-06	-0.200672	-1.05126	1.15319e-05	-1.16506	-1.51364
61317023	chr5:61317023:A:C	8.13909e-06	-1.39575	-5.69151e-10	4.24485e-05	-1.37552	-5.69151e-10
61317263	chr5:61317263:G:A	1.93709e-05	-0.52866	-5.69151e-10	0.00015709	-0.0669896	-5.69151e-10
61318284	chr5:61318284:T:C	8.29969e-06	-7.75999e-11	-1.37621	3.73113e-05	-7.75999e-11	-1.50451
61318302	chr5:61318302:T:C	8.63499e-05	-7.75999e-11	0.965976	7.44411e-05	-7.75999e-11	-0.813801
61318648	chr5:61318648:C:G	7.02098e-06	-7.75999e-11	-1.54353	3.45241e-05	-7.75999e-11	-1.58215
61318724	chr5:61318724:T:A	1.40267e-05	-7.75999e-11	-0.851465	3.59088e-05	-7.75999e-11	-1.54283
61318759	chr5:61318759:T:A	2.22718e-06	-1.39557	-1.29613	9.28496e-06	-1.31298	-1.58243
61319030	chr5:61319030:C:G	3.15248e-05	1.51672	-1.55838	0.00163849	3.76235	-1.48463
61319052	chr5:61319052:G:T	0.000427547	2.15625	0.409384	9.93018e-06	-1.26832	-1.55991
61319821	chr5:61319821:C:T	1.33505e-05	-0.177895	-0.722983	3.1256e-05	-0.171927	-1.50967
61320035	chr5:61320035:T:C	7.18255e-06	-7.75999e-11	-1.52078	4.46042e-05	-7.75999e-11	-1.32598
61320059	chr5:61320059:A:G	0.00125088	2.75506	0.884112	1.325e-05	-1.06724	-1.47258
61320698	chr5:61320698:T:C	0.000124009	2.77597	-1.44804	0.00938778	5.58318	-1.55983
61321758	chr5:61321758:T:A	3.59867e-06	-1.15324	-1.05862	9.62508e-06	-1.36579	-1.49365
61321949	chr5:61321949:G:A	3.25715e-06	-1.19406	-1.11752	9.38632e-06	-1.34793	-1.53663
61322360	chr5:61322360:G:A	6.77654e-06	-7.75999e-11	-1.57896	4.46559e-05	-7.75999e-11	-1.32482
61322400	chr5:61322400:T:C	8.3757e-06	-1.3671	-5.69151e-10	4.1785e-05	-1.39127	-5.69151e-10
61323880	chr5:61323880:A:G	1.87226e-05	-7.75999e-11	-0.562702	5.78293e-05	-7.75999e-11	-1.06631
61323976	chr5:61323976:C:T	7.03853e-06	-7.75999e-11	-1.54103	3.57508e-05	-7.75999e-11	-1.54724
61324429	chr5:61324429:C:T	0.000118732	-7.75999e-11	1.28444	9.86057e-05	-7.75999e-11	-0.532681
61324906	chr5:61324906:G:A	7.32207e-06	-7.75999e-11	-1.50154	3.45778e-05	-7.75999e-11	-1.5806
61324998	chr5:61324998:G:A	6.79481e-06	-7.75999e-11	-1.57627	4.85707e-05	-7.75999e-11	-1.24079
61325153	chr5:61325153:T:C	0.000489337	2.57251	0.128106	9.73114e-06	-1.26484	-1.58364
61325421	chr5:61325421:T:C	9.26463e-06	-7.75999e-11	-1.26623	7.54825e-05	-7.75999e-11	-0.799909
61325647	chr5:61325647:C:G	4.69903e-06	-0.516791	-1.42828	9.20089e-06	-1.36442	-1.54009
61326137	chr5:61326137:T:C	9.49881e-06	-1.24127	-5.69151e-10	4.31386e-05	-1.35939	-5.69151e-10
61326847	chr5:61326847:T:C	9.97196e-06	-1.19265	-5.69151e-10	4.41291e-05	-1.33669	-5.69151e-10
61327817	chr5:61327817:C:G	1.00288e-05	-7.75999e-11	-1.18697	7.254e-05	-7.75999e-11	-0.839671
61328457	chr5:61328457:A:G	1.67442e-05	-0.674381	-5.69151e-10	6.44882e-05	-0.957328	-5.69151e-10
61330048	chr5:61330048:A:G	6.69799e-06	-1.29459	-0.296031	1.1931e-05	-1.16726	-1.47742
61331084	chr5:61331084:G:A	8.10881e-06	-7.75999e-11	-1.39948	3.6038e-05	-7.75999e-11	-1.53924
61331174	chr5:61331174:C:A	0.000110353	1.21125	-5.69151e-10	0.000253742	0.412507	-5.69151e-10
61331212	chr5:61331212:G:A	8.85494e-06	-7.75999e-11	-1.31146	9.73985e-05	-7.75999e-11	-0.544999
61331227	chr5:61331227:T:C	9.8843e-06	-7.75999e-11	-1.20148	7.11887e-05	-7.75999e-11	-0.858476
61332235	chr5:61332235:C:T	3.53859e-05	-7.75999e-11	0.0738825	0.00012172	-7.75999e-11	-0.322083
61332587	chr5:61332587:G:T	2.13979e-06	-1.17391	-1.55781	9.81242e-06	-1.35658	-1.48358
61333117	chr5:61333117:C:T	6.74867e-06	-7.75999e-11	-1.58309	3.52962e-05	-7.75999e-11	-1.56003
61333306	chr5:61333306:G:T	0.000353493	2.37543	-5.69151e-10	0.0278127	5.10944	-5.69151e-10
61333652	chr5:61333652:TGGC:T	5.9742e-06	-0.297971	-1.40701	1.01865e-05	-1.24786	-1.55489
61334076	chr5:61334076:T:G	3.72738e-05	-7.75999e-11	0.125859	3.7331e-05	-7.75999e-11	-1.50399
61336012	chr5:61336012:C:T	1.18159e-05	-7.75999e-11	-1.02299	8.4038e-05	-7.75999e-11	-0.692541
61336323	chr5:61336323:T:C	4.019e-06	-1.38519	-0.71621	1.57105e-05	-1.18516	-1.18432
61336329	chr5:61336329:A:C	6.80424e-06	-7.75999e-11	-1.57489	3.59795e-05	-7.75999e-11	-1.54086
61338521	chr5:61338521:T:C	7.49138e-06	-7.75999e-11	-1.47868	3.5557e-05	-7.75999e-11	-1.55267
61338791	chr5:61338791:G:A	3.11167e-06	-1.17492	-1.18235	1.06504e-05	-1.3956	-1.36261
61338941	chr5:61338941:T:C	9.56747e-06	-7.75999e-11	-1.23406	6.80932e-05	-7.75999e-11	-0.902933
61339516	chr5:61339516:CTTTAT:C	3.30041e-06	-1.39563	-0.902758	1.55348e-05	-1.25778	-1.12295
61339950	chr5:61339950:G:A	7.13651e-06	-7.75999e-11	-1.52721	3.44813e-05	-7.75999e-11	-1.58339
61340160	chr5:61340160:A:G	8.70416e-06	-7.75999e-11	-1.32863	3.96281e-05	-7.75999e-11	-1.44427
61340325	chr5:61340325:T:C	1.00407e-05	-1.18579	-5.69151e-10	4.23619e-05	-1.37756	-5.69151e-10
61340590	chr5:61340590:C:G	9.49679e-06	-7.75999e-11	-1.24148	6.73823e-05	-7.75999e-11	-0.913427
61340632	chr5:61340632:C:T	6.75097e-06	-7.75999e-11	-1.58274	3.52397e-05	-7.75999e-11	-1.56164
61340686	chr5:61340686:T:C	7.48989e-06	-7.75999e-11	-1.47888	3.5553e-05	-7.75999e-11	-1.55279
61341001	chr5:61341001:C:T	4.69159e-06	-1.39401	-0.552651	1.68944e-05	-1.23602	-1.06081
61341245	chr5:61341245:T:TG	2.36104e-06	-1.39576	-1.23757	2.50221e-05	-1.22366	-0.680396
61341738	chr5:61341738:A:G	1.29937e-05	-0.927966	-5.69151e-10	5.0817e-05	-1.19558	-5.69151e-10
61342043	chr5:61342043:C:A	3.62869e-05	-7.75999e-11	0.0990253	3.71059e-05	-7.75999e-11	-1.51004
61342121	chr5:61342121:C:T	2.00228e-05	-7.75999e-11	-0.495561	4.29878e-05	-7.75999e-11	-1.36289
61342848	chr5:61342848:AC:A	4.84782e-06	-1.39561	-0.518289	2.13969e-05	-1.25739	-0.803178
61343053	chr5:61343053:A:G	6.02995e-06	-1.12952	-0.566172	9.31111e-06	-1.30995	-1.58265
61345648	chr5:61345648:T:G	9.41728e-06	-7.75999e-11	-1.24989	6.65955e-05	-7.75999e-11	-0.925173
61345743	chr5:61345743:G:A	0.0001266	-7.75999e-11	1.3486	0.000101852	-7.75999e-11	-0.500291
61346005	chr5:61346005:C:T	5.82171e-06	-0.280245	-1.45059	1.00962e-05	-1.2413	-1.57036
61346520	chr5:61346520:G:A	0.000834362	2.89645	0.337783	1.0423e-05	-1.20175	-1.57804
61347623	chr5:61347623:T:C	0.000118746	-7.75999e-11	1.28455	9.79462e-05	-7.75999e-11	-0.539392
61347662	chr5:61347662:C:A	8.2662e-06	-1.38026	-5.69151e-10	4.26221e-05	-1.37144	-5.69151e-10
61347686	chr5:61347686:T:C	0.000786891	2.86423	0.31143	1.03354e-05	-1.20886	-1.57938
61347804	chr5:61347804:G:A	3.36185e-05	-7.75999e-11	0.0226459	3.65403e-05	-7.75999e-11	-1.5254
61347832	chr5:61347832:C:T	8.42724e-06	-1.1394	-0.221562	9.6501e-06	-1.3075	-1.54934
61348435	chr5:61348435:C:G	2.95349e-05	-0.106858	-5.69151e-10	0.00030119	0.583933	-5.69151e-10
61348474	chr5:61348474:A:G	8.14717e-06	-7.75999e-11	-1.39476	3.62759e-05	-7.75999e-11	-1.53265
61348576	chr5:61348576:C:G	8.13746e-06	-1.39595	-5.69151e-10	4.37544e-05	-1.34522	-5.69151e-10
61348700	chr5:61348700:T:C	6.77031e-06	-7.75999e-11	-1.57988	3.65077e-05	-7.75999e-11	-1.52629
61349537	chr5:61349537:C:T	0.000129739	-7.75999e-11	1.37309	0.000103291	-7.75999e-11	-0.486257
61350135	chr5:61350135:G:A	9.78335e-06	-7.75999e-11	-1.21175	3.48929e-05	-7.75999e-11	-1.57153
61353343	chr5:61353343:A:G	7.18599e-06	-7.75999e-11	-1.5203	3.44728e-05	-7.75999e-11	-1.58364
61353641	chr5:61353641:G:A	0.000692401	2.73404	0.313696	1.00666e-05	-1.23534	-1.57924
61353906	chr5:61353906:A:G	5.76234e-06	-1.12966	-0.611431	9.33063e-06	-1.30984	-1.58067
61354303	chr5:61354303:A:C	9.14155e-06	-7.75999e-11	-1.2796	3.44727e-05	-7.75999e-11	-1.58364
61354441	chr5:61354441:C:T	2.15712e-06	-1.16874	-1.55491	9.7377e-06	-1.35877	-1.48904
61355064	chr5:61355064:A:T	9.9561e-06	-1.19425	-5.69151e-10	4.36295e-05	-1.34808	-5.69151e-10
61356328	chr5:61356328:G:A	1.38072e-05	-0.867238	-5.69151e-10	5.61527e-05	-1.09574	-5.69151e-10
61356928	chr5:61356928:A:G	7.09287e-05	1.58191	-0.812664	0.00236129	4.18467	-1.54152
61356962	chr5:61356962:C:T	0.000129008	-7.75999e-11	1.36745	4.02907e-05	-7.75999e-11	-1.42769
61356991	chr5:61356991:A:G	0.000133163	-7.75999e-11	1.39914	0.000191152	-7.75999e-11	0.12926
61357781	chr5:61357781:C:CATCCTTTTA	0.000129402	-7.75999e-11	1.37049	4.0312e-05	-7.75999e-11	-1.42716
61358162	chr5:61358162:A:G	9.32212e-06	-7.75999e-11	-1.26004	6.57789e-05	-7.75999e-11	-0.937511
61358731	chr5:61358731:T:C	8.4375e-06	-1.35974	-5.69151e-10	4.15898e-05	-1.39595	-5.69151e-10
61359877	chr5:61359877:A:G	9.30285e-06	-7.75999e-11	-1.26211	6.55855e-05	-7.75999e-11	-0.940455
61360435	chr5:61360435:G:A	9.71484e-06	-7.75999e-11	-1.21878	0.000116075	-7.75999e-11	-0.369577
61361090	chr5:61361090:C:T	9.61627e-06	-7.75999e-11	-1.22897	6.87106e-05	-7.75999e-11	-0.893907
61361676	chr5:61361676:C:G	6.76e-06	-7.75999e-11	-1.58141	3.68922e-05	-7.75999e-11	-1.51581
61363481	chr5:61363481:G:A	7.4691e-06	-7.75999e-11	-1.48166	3.4782e-05	-7.75999e-11	-1.57471
61364209	chr5:61364209:C:T	8.17182e-06	-1.39174	-5.69151e-10	4.50316e-05	-1.31645	-5.69151e-10
61364501	chr5:61364501:A:T	0.000146602	-7.75999e-11	1.49529	0.000205646	-7.75999e-11	0.202347
61364574	chr5:61364574:G:A	0.000706498	2.7334	0.334494	1.00734e-05	-1.23566	-1.57825
61364837	chr5:61364837:T:C	7.53004e-06	-7.75999e-11	-1.47353	4.78667e-05	-7.75999e-11	-1.25539
61365084	chr5:61365084:C:T	9.56313e-06	-7.75999e-11	-1.23452	6.80445e-05	-7.75999e-11	-0.903647
61365115	chr5:61365115:A:G	0.000642674	2.63366	0.339551	9.88508e-06	-1.2548	-1.57798
61366339	chr5:61366339:C:T	5.39215e-05	2.07847	-1.58337	0.00578038	4.86101	-1.32259
61367872	chr5:61367872:A:G	1.25104e-05	-1.38926	0.423397	1.83628e-05	-1.19118	-1.0223
61367945	chr5:61367945:G:A	2.22433e-06	-1.1451	-1.54788	9.54125e-06	-1.36753	-1.50066
61367949	chr5:61367949:T:TC	1.30624e-05	-0.922695	-5.69151e-10	5.09734e-05	-1.19251	-5.69151e-10
61368196	chr5:61368196:G:A	6.757e-06	-7.75999e-11	-1.58185	3.7005e-05	-7.75999e-11	-1.51276
61368369	chr5:61368369:A:G	3.73422e-05	-7.75999e-11	0.127692	7.21465e-05	-7.75999e-11	-0.845111
61368462	chr5:61368462:T:A	7.41129e-06	-1.07307	-0.416355	1.66526e-05	-1.38691	-0.92434
61368529	chr5:61368529:C:T	1.07886e-05	-1.09712	-0.0168232	9.78183e-06	-1.32911	-1.51417
61369454	chr5:61369454:T:C	1.65971e-05	-0.683205	-5.69151e-10	6.37899e-05	-0.968215	-5.69151e-10
61369612	chr5:61369612:G:A	7.48154e-06	-1.06796	-0.412033	1.66924e-05	-1.38773	-0.921125
61369925	chr5:61369925:G:C	4.50965e-06	-0.563476	-1.42274	9.07251e-06	-1.37555	-1.54301
61369956	chr5:61369956:A:G	1.57056e-05	-7.75999e-11	-0.738417	5.40501e-05	-7.75999e-11	-1.1339
61370402	chr5:61370402:A:G	2.59812e-05	-0.235058	-5.69151e-10	8.63847e-05	-0.664999	-5.69151e-10
61370833	chr5:61370833:A:G	3.21445e-05	-0.0221908	-5.69151e-10	0.000335753	0.692567	-5.69151e-10
61370940	chr5:61370940:G:A	9.60121e-06	-1.11206	-0.118485	9.6545e-06	-1.32177	-1.53461
61371463	chr5:61371463:T:A	1.5465e-05	-7.75999e-11	-0.753854	5.3448e-05	-7.75999e-11	-1.1451
61372031	chr5:61372031:T:A	5.27898e-06	-1.14361	-0.685084	1.25722e-05	-1.31931	-1.27302
61372721	chr5:61372721:C:G	7.48935e-06	-7.75999e-11	-1.47895	4.23401e-05	-7.75999e-11	-1.37808
61372923	chr5:61372923:G:GTT	6.86621e-06	-7.75999e-11	-1.56582	3.45121e-05	-7.75999e-11	-1.5825
61372948	chr5:61372948:A:G	8.18636e-06	-1.19347	-0.196492	9.96785e-06	-1.27806	-1.54639
61373431	chr5:61373431:G:A	8.13969e-06	-1.39568	-5.69151e-10	4.80924e-05	-1.25069	-5.69151e-10
61373778	chr5:61373778:A:G	6.23939e-06	-0.262167	-1.39938	1.0357e-05	-1.23515	-1.55099
61374468	chr5:61374468:A:G	7.28362e-06	-7.75999e-11	-1.5068	4.07498e-05	-7.75999e-11	-1.41636
61374857	chr5:61374857:G:A	6.77208e-06	-7.75999e-11	-1.57962	3.65939e-05	-7.75999e-11	-1.52393
61375211	chr5:61375211:C:G	1.02241e-05	-7.75999e-11	-1.16768	4.26875e-05	-7.75999e-11	-1.3699
61376439	chr5:61376439:G:A	2.23147e-05	-0.925851	0.538664	1.51587e-05	-0.844623	-1.56061
61377244	chr5:61377244:T:A	9.81649e-06	-1.20837	-5.69151e-10	4.20875e-05	-1.38406	-5.69151e-10
61377394	chr5:61377394:A:G	6.0314e-06	-1.12444	-0.571016	9.28674e-06	-1.31277	-1.58245
61377992	chr5:61377992:G:A	1.04085e-05	-1.12798	-0.021828	9.92236e-06	-1.31338	-1.51564
61379315	chr5:61379315:C:T	2.26576e-05	-7.75999e-11	-0.371934	5.40479e-05	-7.75999e-11	-1.13394
61380182	chr5:61380182:T:G	2.18526e-05	-7.75999e-11	-0.408112	4.4101e-05	-7.75999e-11	-1.33733
61380977	chr5:61380977:G:A	3.0497e-05	-1.30568	1.23087	1.1122e-05	-1.26844	-1.44645
61381084	chr5:61381084:A:G	6.77922e-06	-7.75999e-11	-1.57857	3.6456e-05	-7.75999e-11	-1.5277
61381383	chr5:61381383:A:C	2.59313e-05	-7.75999e-11	-0.236982	4.26039e-05	-7.75999e-11	-1.37186
61381609	chr5:61381609:TTC:T	6.74851e-06	-7.75999e-11	-1.58311	3.62335e-05	-7.75999e-11	-1.53383
61381947	chr5:61381947:C:G	5.00119e-05	0.0885793	0.33125	1.77792e-05	-1.10252	-1.14326
61382540	chr5:61382540:A:G	2.24992e-05	-7.75999e-11	-0.378953	4.47305e-05	-7.75999e-11	-1.32315
61382688	chr5:61382688:C:G	9.33095e-06	-7.75999e-11	-1.25909	6.58632e-05	-7.75999e-11	-0.936229
61383528	chr5:61383528:T:A	6.89974e-06	-7.75999e-11	-1.56095	3.44816e-05	-7.75999e-11	-1.58338
61384417	chr5:61384417:G:A	6.18331e-06	-1.08536	-0.58522	9.10898e-06	-1.33257	-1.58198
61386843	chr5:61386843:T:C	7.31922e-06	-7.75999e-11	-1.50193	4.29352e-05	-7.75999e-11	-1.36412
61387104	chr5:61387104:G:A	3.717e-06	-1.10165	-1.07787	9.21513e-06	-1.37988	-1.52308
61387296	chr5:61387296:C:T	7.25094e-06	-1.09495	-0.416355	1.67207e-05	-1.38282	-0.92434
61387701	chr5:61387701:A:C	1.14033e-05	-7.75999e-11	-1.05853	3.44748e-05	-7.75999e-11	-1.58358
61387803	chr5:61387803:C:T	4.7684e-06	-0.483397	-1.44702	9.35552e-06	-1.35807	-1.52978
61389020	chr5:61389020:A:G	1.3614e-05	-0.881334	-5.69151e-10	5.16733e-05	-1.17887	-5.69151e-10
61389421	chr5:61389421:G:A	6.76881e-06	-7.75999e-11	-1.58011	3.66656e-05	-7.75999e-11	-1.52197
61389439	chr5:61389439:T:C	1.00338e-05	-1.27064	0.0841713	1.2262e-05	-1.19753	-1.41977
61389446	chr5:61389446:T:C	0.000128395	-7.75999e-11	1.36268	0.000103752	-7.75999e-11	-0.481806
61389532	chr5:61389532:G:T	1.79388e-05	-0.605463	-5.69151e-10	5.78305e-05	-1.06629	-5.69151e-10
61389930	chr5:61389930:A:G	0.000277448	1.46328	0.669919	1.44608e-05	-1.07157	-1.3808
61390067	chr5:61390067:T:C	7.53354e-06	-7.75999e-11	-1.47307	4.79047e-05	-7.75999e-11	-1.2546
61390547	chr5:61390547:T:G	9.57441e-06	-7.75999e-11	-1.23334	6.8153e-05	-7.75999e-11	-0.902054
61391354	chr5:61391354:A:G	1.00266e-05	-1.18719	-5.69151e-10	6.33058e-05	-0.975832	-5.69151e-10
61391622	chr5:61391622:T:G	6.74874e-06	-7.75999e-11	-1.58308	3.7417e-05	-7.75999e-11	-1.50168
61391811	chr5:61391811:G:A	3.43796e-05	-7.75999e-11	0.0450323	6.8236e-05	-7.75999e-11	-0.900837
61392111	chr5:61392111:G:C	2.95661e-05	-0.105803	-5.69151e-10	0.000301159	0.583828	-5.69151e-10
61392705	chr5:61392705:C:T	8.55416e-06	-1.14729	-0.198725	9.72565e-06	-1.30384	-1.54521
61393236	chr5:61393236:C:T	2.25913e-05	-0.374867	-5.69151e-10	0.000175175	0.0419731	-5.69151e-10
61393325	chr5:61393325:C:T	8.23057e-06	-1.1081	-0.276474	9.39685e-06	-1.32463	-1.55881
61394643	chr5:61394643:G:A	7.25949e-06	-7.75999e-11	-1.51012	4.23581e-05	-7.75999e-11	-1.37765
61395246	chr5:61395246:A:C	5.93463e-06	-1.1085	-0.60313	9.22218e-06	-1.32117	-1.58102
61395603	chr5:61395603:ATG:A	6.77108e-06	-7.75999e-11	-1.57977	3.66132e-05	-7.75999e-11	-1.5234
61396111	chr5:61396111:A:G	9.43131e-06	-7.75999e-11	-1.2484	3.44965e-05	-7.75999e-11	-1.58295
61396164	chr5:61396164:A:G	5.04401e-06	-0.418697	-1.45553	9.54387e-06	-1.34373	-1.52418
61398047	chr5:61398047:T:C	2.19553e-06	-1.15649	-1.54952	9.60388e-06	-1.36347	-1.49817
61398222	chr5:61398222:G:A	2.9177e-05	-0.119052	-5.69151e-10	9.47475e-05	-0.572595	-5.69151e-10
61398554	chr5:61398554:C:T	4.86968e-05	0.0850738	0.308109	1.7556e-05	-1.10455	-1.15386
61398866	chr5:61398866:G:A	9.74787e-06	-7.75999e-11	-1.21538	7.14696e-05	-7.75999e-11	-0.854538
61399171	chr5:61399171:C:T	6.93664e-06	-7.75999e-11	-1.55561	3.72181e-05	-7.75999e-11	-1.50701
61399344	chr5:61399344:G:A	6.60999e-06	-1.09866	-0.505193	9.15283e-06	-1.32611	-1.58364
61400026	chr5:61400026:G:A	1.1667e-05	-1.19836	0.162694	1.17476e-05	-1.27052	-1.38964
61400093	chr5:61400093:G:C	8.15738e-06	-1.39351	-5.69151e-10	4.41683e-05	-1.3358	-5.69151e-10
61400464	chr5:61400464:G:T	5.13219e-06	-0.414679	-1.44222	9.47122e-06	-1.34301	-1.53254
61400496	chr5:61400496:A:G	0.00150476	4.04104	-0.217089	8.37067e-05	0.735301	-1.43179
61400598	chr5:61400598:C:T	9.72519e-06	-1.11972	-0.0979881	9.72811e-06	-1.31778	-1.531
61401345	chr5:61401345:G:A	0.000161878	1.59441	-5.69151e-10	0.000399489	0.866377	-5.69151e-10
61403447	chr5:61403447:A:AT	6.83291e-06	-7.75999e-11	-1.57068	3.57921e-05	-7.75999e-11	-1.54608
61403746	chr5:61403746:C:A	9.17746e-06	-1.09926	-0.176417	9.49521e-06	-1.32808	-1.54495
61404144	chr5:61404144:A:G	1.26295e-05	-7.75999e-11	-0.956398	9.16305e-05	-7.75999e-11	-0.606046
61404412	chr5:61404412:C:G	7.82805e-06	-1.12789	-0.306832	9.45726e-06	-1.31397	-1.56306
61405093	chr5:61405093:A:G	2.09034e-05	-7.75999e-11	-0.452519	4.38299e-05	-7.75999e-11	-1.34349
61405540	chr5:61405540:TTTAAAAA:T	8.14914e-06	-1.39452	-5.69151e-10	4.39286e-05	-1.34124	-5.69151e-10
61405886	chr5:61405886:A:G	1.62465e-05	-0.704553	-5.69151e-10	0.0001465	-0.136785	-5.69151e-10
61406316	chr5:61406316:G:A	0.000129042	1.36771	-5.69151e-10	0.00594818	3.56703	-5.69151e-10
61406852	chr5:61406852:A:G	4.83839e-06	-0.467811	-1.44804	9.393e-06	-1.3547	-1.52915
61406923	chr5:61406923:G:C	6.76407e-06	-7.75999e-11	-1.58081	3.66683e-05	-7.75999e-11	-1.5219
61407011	chr5:61407011:C:G	6.04724e-06	-1.11357	-0.579263	9.23384e-06	-1.31873	-1.58221
61407122	chr5:61407122:T:C	1.44229e-05	-7.75999e-11	-0.823614	3.5862e-05	-7.75999e-11	-1.54413
61407600	chr5:61407600:A:C	8.23643e-06	-1.38386	-5.69151e-10	4.57788e-05	-1.29999	-5.69151e-10
61408984	chr5:61408984:C:G	3.70423e-06	-1.39588	-0.787079	1.671e-05	-1.27669	-1.03111
61408986	chr5:61408986:C:G	8.09285e-06	-1.11239	-0.289065	9.41037e-06	-1.31909	-1.56291
61409883	chr5:61409883:A:G	4.00631e-05	-0.0156105	0.213635	1.60645e-05	-1.14921	-1.19798
61410064	chr5:61410064:T:A	4.75551e-06	-0.49066	-1.44247	9.80444e-06	-1.36143	-1.47954
61410482	chr5:61410482:G:A	2.29664e-05	-7.75999e-11	-0.358398	4.4959e-05	-7.75999e-11	-1.31806
61410599	chr5:61410599:T:C	3.57531e-05	-0.160229	0.244435	8.69458e-06	-1.38028	-1.58083
61411618	chr5:61411618:C:G	2.9801e-06	-1.06499	-1.33548	8.6187e-06	-1.38624	-1.58364
61411648	chr5:61411648:A:G	8.15403e-06	-1.39392	-5.69151e-10	4.26131e-05	-1.37165	-5.69151e-10
61413053	chr5:61413053:G:T	7.32547e-06	-1.09127	-0.409804	1.67477e-05	-1.38323	-0.922321
61413431	chr5:61413431:A:C	1.4143e-05	-1.39585	0.552634	1.84971e-05	-1.24975	-0.956445
61413440	chr5:61413440:G:C	1.35995e-05	-1.39547	0.513072	1.82722e-05	-1.24078	-0.977647
61414520	chr5:61414520:A:T	2.9317e-06	-0.852271	-1.56458	1.00743e-05	-1.27769	-1.53613
61414546	chr5:61414546:C:A	1.70323e-05	-7.75999e-11	-0.657317	5.62203e-05	-7.75999e-11	-1.09453
61414849	chr5:61414849:C:A	7.81654e-06	-7.75999e-11	-1.43619	7.13026e-05	-7.75999e-11	-0.856877
61415484	chr5:61415484:C:T	7.33674e-06	-7.75999e-11	-1.49954	3.45994e-05	-7.75999e-11	-1.57997
61415805	chr5:61415805:C:A	2.94935e-05	-0.186798	0.0785354	8.70039e-06	-1.3773	-1.58314
61416385	chr5:61416385:G:A	2.80613e-05	-0.208067	0.0500264	8.72655e-06	-1.37458	-1.58286
61418536	chr5:61418536:G:A	5.33856e-06	-0.387723	-1.42975	9.46442e-06	-1.3367	-1.53957
61418924	chr5:61418924:C:T	0.00084945	3.25216	-5.69151e-10	0.110266	6.48684	-5.69151e-10
61419619	chr5:61419619:C:T	3.64125e-05	0.031704	0.0707778	8.55464e-06	-1.39429	-1.58304
61420804	chr5:61420804:G:C	3.44481e-05	0.00520066	0.0418218	8.56991e-06	-1.39326	-1.58229
61420857	chr5:61420857:A:G	5.48813e-06	-0.356143	-1.4337	9.56109e-06	-1.32885	-1.53726
61420978	chr5:61420978:G:A	4.08241e-05	-7.75999e-11	0.216842	5.25911e-05	-7.75999e-11	-1.16126
61421187	chr5:61421187:T:C	2.36629e-05	-7.75999e-11	-0.328523	4.62345e-05	-7.75999e-11	-1.29008
61422881	chr5:61422881:A:G	4.97264e-06	-0.442481	-1.446	9.93317e-06	-1.35153	-1.4764
61423245	chr5:61423245:A:G	1.62597e-05	-0.703739	-5.69151e-10	6.07215e-05	-1.01751	-5.69151e-10
61423768	chr5:61423768:A:G	6.81862e-06	-7.75999e-11	-1.57277	4.18127e-05	-7.75999e-11	-1.39061
61424708	chr5:61424708:G:A	2.20469e-05	-0.399259	-5.69151e-10	8.03437e-05	-0.737496	-5.69151e-10
61424855	chr5:61424855:A:G	0.0272076	2.51636	4.20245	1.0768e-05	-1.28874	-1.45849
61424873	chr5:61424873:G:A	3.20899e-05	-0.0896553	0.0657641	8.61561e-06	-1.38736	-1.58288
61425738	chr5:61425738:A:C	2.1155e-06	-1.16045	-1.58269	1.07547e-05	-1.3618	-1.38667
61425784	chr5:61425784:T:C	4.83867e-06	-0.472381	-1.44341	9.84799e-06	-1.35789	-1.47865
61426817	chr5:61426817:T:C	2.55764e-05	-0.250162	-0.000598308	8.79972e-06	-1.36843	-1.58066
61427253	chr5:61427253:C:T	1.65087e-05	-0.688545	-5.69151e-10	6.13549e-05	-1.00713	-5.69151e-10
61427318	chr5:61427318:G:A	0.000124857	-7.75999e-11	1.33473	0.000100396	-7.75999e-11	-0.514684
61427327	chr5:61427327:A:G	5.86465e-05	2.16133	-1.58224	0.0061938	4.98164	-1.37415
61427797	chr5:61427797:A:G	2.84399e-05	-0.144639	-5.69151e-10	0.000287697	0.538098	-5.69151e-10
61427806	chr5:61427806:T:C	4.3046e-06	-0.610136	-1.42261	9.02751e-06	-1.38032	-1.54321
61427983	chr5:61427983:T:C	2.10056e-05	-7.75999e-11	-0.44764	5.16372e-05	-7.75999e-11	-1.17957
61428389	chr5:61428389:G:A	1.57671e-05	-7.75999e-11	-0.734505	5.32114e-05	-7.75999e-11	-1.14954
61428514	chr5:61428514:C:T	1.01659e-05	-7.75999e-11	-1.17339	9.12831e-05	-7.75999e-11	-0.609845
61429465	chr5:61429465:C:T	3.15043e-05	-7.75999e-11	-0.0423064	6.4615e-05	-7.75999e-11	-0.955363
61429998	chr5:61429998:A:G	6.52432e-05	0.68569	-5.69151e-10	0.000131633	-0.243792	-5.69151e-10
61431461	chr5:61431461:A:G	2.55346e-05	-7.75999e-11	-0.252396	4.72009e-05	-7.75999e-11	-1.2694
61431633	chr5:61431633:TACTCGGGAGGCTGAGGCAGGAGAATGGCCTGA:T	5.32166e-05	0.0343774	0.447561	1.83202e-05	-1.12788	-1.08792
61431891	chr5:61431891:G:A	9.20643e-06	-7.75999e-11	-1.27253	6.44509e-05	-7.75999e-11	-0.957906
61432163	chr5:61432163:T:C	0.000454645	2.53339	0.0936977	9.63928e-06	-1.27459	-1.58337
61433014	chr5:61433014:A:G	5.15237e-06	-0.39553	-1.45744	1.01364e-05	-1.34104	-1.46663
61433868	chr5:61433868:T:C	9.81365e-06	-1.20866	-5.69151e-10	4.40971e-05	-1.33742	-5.69151e-10
61434060	chr5:61434060:TATA:T	5.34131e-06	-0.510821	-1.30614	9.08004e-06	-1.36543	-1.5523
61434497	chr5:61434497:C:G	9.68144e-06	-1.22222	-5.69151e-10	6.02236e-05	-1.02575	-5.69151e-10
61434561	chr5:61434561:G:A	0.000148701	-7.75999e-11	1.50951	0.0356939	-7.75999e-11	5.35892
61434788	chr5:61434788:G:A	1.18246e-05	-1.02225	-5.69151e-10	4.98094e-05	-1.21561	-5.69151e-10
61435086	chr5:61435086:A:G	8.27771e-06	-1.37887	-5.69151e-10	4.88465e-05	-1.23513	-5.69151e-10
61435631	chr5:61435631:G:C	0.000550304	2.46461	0.353425	9.57344e-06	-1.28687	-1.57795
61435859	chr5:61435859:G:A	2.92779e-05	-0.115597	-5.69151e-10	0.000298255	0.574139	-5.69151e-10
61436071	chr5:61436071:C:T	8.31853e-06	-1.37395	-5.69151e-10	4.95706e-05	-1.22041	-5.69151e-10
61436725	chr5:61436725:C:A	2.21285e-05	-0.198476	-0.197088	9.07989e-06	-1.37409	-1.54366
61437209	chr5:61437209:G:C	7.28427e-06	-7.75999e-11	-1.50671	3.46077e-05	-7.75999e-11	-1.57973
61438263	chr5:61438263:C:T	6.76833e-06	-7.75999e-11	-1.58018	4.40911e-05	-7.75999e-11	-1.33755
61439566	chr5:61439566:A:G	3.19783e-06	-1.18876	-1.1412	9.96865e-06	-1.24125	-1.58311
61439703	chr5:61439703:T:C	6.24191e-05	-0.258449	0.899888	9.52492e-06	-1.35127	-1.51863
61440984	chr5:61440984:G:A	7.31609e-06	-7.75999e-11	-1.50236	3.45957e-05	-7.75999e-11	-1.58008
61441122	chr5:61441122:A:G	0.000561963	3.60301	-0.764008	3.40653e-05	-0.0132015	-1.58233
61441191	chr5:61441191:C:T	7.29842e-06	-7.75999e-11	-1.50477	3.50517e-05	-7.75999e-11	-1.56698
61441218	chr5:61441218:C:T	8.99982e-06	-1.29523	-5.69151e-10	4.15911e-05	-1.39592	-5.69151e-10
61443225	chr5:61443225:A:G	6.98283e-05	-0.291472	1.04508	9.79834e-06	-1.34363	-1.49797
61444040	chr5:61444040:G:A	2.16569e-05	-0.417105	-5.69151e-10	0.000206976	0.208795	-5.69151e-10
61444415	chr5:61444415:C:T	2.06918e-06	-1.38374	-1.38153	1.11413e-05	-1.18718	-1.52597
61445852	chr5:61445852:A:G	8.65023e-06	-1.33485	-5.69151e-10	5.70755e-05	-1.07944	-5.69151e-10
61446378	chr5:61446378:G:A	0.000534993	2.45022	0.339604	9.09186e-06	-1.3335	-1.58293
61447175	chr5:61447175:G:C	7.45946e-06	-7.75999e-11	-1.48295	6.46403e-05	-7.75999e-11	-0.954972
61447280	chr5:61447280:T:C	8.9532e-06	-7.75999e-11	-1.30042	7.53468e-05	-7.75999e-11	-0.801708
61447591	chr5:61447591:C:T	3.33337e-06	-0.766702	-1.52175	9.49512e-06	-1.39574	-1.47729
61448132	chr5:61448132:G:A	0.000194716	-7.75999e-11	1.77911	4.30845e-05	-7.75999e-11	-1.36065
61448263	chr5:61448263:G:A	7.42395e-06	-7.75999e-11	-1.48772	4.26355e-05	-7.75999e-11	-1.37112
61448273	chr5:61448273:G:A	2.37402e-05	-0.325261	-5.69151e-10	0.000232553	0.325307	-5.69151e-10
61448947	chr5:61448947:G:A	7.57146e-06	-7.75999e-11	-1.46805	4.29327e-05	-7.75999e-11	-1.36418
61449618	chr5:61449618:G:T	1.08524e-05	-1.10804	-5.69151e-10	4.42966e-05	-1.3329	-5.69151e-10
61449789	chr5:61449789:G:A	1.99392e-05	-0.499743	-5.69151e-10	5.56566e-05	-1.10461	-5.69151e-10
61450504	chr5:61450504:G:A	6.77921e-06	-7.75999e-11	-1.57857	3.53137e-05	-7.75999e-11	-1.55954
61450583	chr5:61450583:G:A	9.23607e-06	-7.75999e-11	-1.26931	6.0724e-05	-7.75999e-11	-1.01747
61451657	chr5:61451657:G:A	3.99385e-06	-1.19397	-0.913708	1.00178e-05	-1.32476	-1.49468
61452286	chr5:61452286:T:C	2.08386e-05	-7.75999e-11	-0.455625	4.34973e-05	-7.75999e-11	-1.35111
61453499	chr5:61453499:C:T	2.3222e-06	-1.18689	-1.46303	9.44604e-06	-1.32922	-1.54899
61453967	chr5:61453967:A:T	5.1626e-05	-0.27092	0.722513	9.33508e-06	-1.33971	-1.55032
61454340	chr5:61454340:C:T	2.79203e-05	-0.163077	-5.69151e-10	9.09082e-05	-0.613959	-5.69151e-10
61454508	chr5:61454508:C:T	0.000100057	-7.75999e-11	1.11331	0.000153751	-7.75999e-11	-0.0884742
61454650	chr5:61454650:T:C	4.25751e-05	-0.345606	0.604444	9.38056e-06	-1.32122	-1.56395
61455697	chr5:61455697:A:T	3.16336e-05	-0.125199	0.0869863	8.99767e-06	-1.36275	-1.56409
61455705	chr5:61455705:C:T	0.000102575	-7.75999e-11	1.13816	8.83861e-05	-7.75999e-11	-0.642095
61455836	chr5:61455836:C:G	0.000302224	2.21874	-5.69151e-10	0.000708012	1.43865	-5.69151e-10
61456310	chr5:61456310:A:G	6.95614e-06	-7.75999e-11	-1.55281	3.44862e-05	-7.75999e-11	-1.58325
61457038	chr5:61457038:A:T	6.8287e-06	-7.75999e-11	-1.5713	3.57154e-05	-7.75999e-11	-1.54823
61457360	chr5:61457360:A:G	6.9843e-06	-7.75999e-11	-1.54877	3.91633e-05	-7.75999e-11	-1.45607
61457653	chr5:61457653:C:G	2.05026e-05	1.09399	-1.56587	0.00131862	3.51405	-1.45352
61458232	chr5:61458232:A:G	0.000594112	2.89464	-5.69151e-10	0.00100494	1.78887	-5.69151e-10
61458309	chr5:61458309:A:G	1.00714e-05	-1.15441	-0.0283234	2.38979e-05	-1.36085	-0.589173
61458370	chr5:61458370:G:A	7.00528e-06	-7.75999e-11	-1.54577	3.44752e-05	-7.75999e-11	-1.58357
61458592	chr5:61458592:A:G	0.000921761	2.7781	0.555759	9.70716e-06	-1.27883	-1.57211
61458603	chr5:61458603:C:T	6.81822e-06	-7.75999e-11	-1.57283	3.58113e-05	-7.75999e-11	-1.54555
61458659	chr5:61458659:C:G	2.76954e-05	-0.171163	-5.69151e-10	0.000282685	0.520525	-5.69151e-10
61458834	chr5:61458834:T:C	6.68232e-05	-0.16266	0.872279	9.23529e-06	-1.36679	-1.53399
61459203	chr5:61459203:C:G	0.000124274	-7.75999e-11	1.33005	3.84275e-05	-7.75999e-11	-1.47504
61459318	chr5:61459318:C:A	4.82091e-06	-0.442148	-1.47732	9.94349e-06	-1.35887	-1.46803
61459586	chr5:61459586:C:T	6.93454e-06	-0.157392	-1.39852	1.83958e-05	-0.971949	-1.23974
61460638	chr5:61460638:G:A	7.10616e-06	-7.75999e-11	-1.53147	3.45436e-05	-7.75999e-11	-1.58159
61461661	chr5:61461661:C:T	8.55407e-05	-7.75999e-11	0.956561	0.0124809	-7.75999e-11	4.30814
61461817	chr5:61461817:A:G	6.79049e-06	-7.75999e-11	-1.57691	3.52038e-05	-7.75999e-11	-1.56266
61461974	chr5:61461974:C:T	9.31601e-06	-7.75999e-11	-1.2607	0.000108386	-7.75999e-11	-0.438113
61462366	chr5:61462366:ATTTCT:A	8.67704e-06	-1.33175	-5.69151e-10	4.1744e-05	-1.39225	-5.69151e-10
61463020	chr5:61463020:C:A	5.17152e-05	-0.219719	0.673039	9.14351e-06	-1.34986	-1.5609
61463688	chr5:61463688:C:T	9.1983e-05	-7.75999e-11	1.02917	8.30554e-05	-7.75999e-11	-0.704302
61463771	chr5:61463771:C:A	6.89543e-06	-1.18881	-0.372766	1.78986e-05	-1.3318	-0.907287
61464652	chr5:61464652:C:T	6.88901e-06	-7.75999e-11	-1.5625	3.45879e-05	-7.75999e-11	-1.58031
61464873	chr5:61464873:T:C	3.4141e-05	-0.0276647	0.0657321	8.94302e-06	-1.37372	-1.55921
61465935	chr5:61465935:C:T	8.06704e-06	-7.75999e-11	-1.40464	3.58764e-05	-7.75999e-11	-1.54373
61466245	chr5:61466245:G:A	5.52477e-05	-0.137572	0.656967	8.99477e-06	-1.36365	-1.56352
61466328	chr5:61466328:C:CA	7.37712e-06	-7.75999e-11	-1.49405	3.45865e-05	-7.75999e-11	-1.58035
61467724	chr5:61467724:C:G	1.80644e-06	-1.31814	-1.58293	1.41125e-05	-0.906755	-1.56999
61467850	chr5:61467850:CT:C	1.67134e-05	-1.13667	0.460449	2.30672e-05	-1.35433	-0.63107
61467984	chr5:61467984:C:T	1.81811e-05	-0.592047	-5.69151e-10	6.90924e-05	-0.888365	-5.69151e-10
61467988	chr5:61467988:C:A	3.27185e-05	-0.00448959	-5.69151e-10	0.000103144	-0.487685	-5.69151e-10
61468694	chr5:61468694:C:T	7.00604e-06	-7.75999e-11	-1.54566	3.59304e-05	-7.75999e-11	-1.54223
61469382	chr5:61469382:G:A	1.58462e-05	-0.52398	-0.205524	9.24773e-06	-1.37079	-1.52864
61469426	chr5:61469426:C:T	9.72001e-05	-7.75999e-11	1.08434	8.57036e-05	-7.75999e-11	-0.672914
61469760	chr5:61469760:T:C	0.298932	2.52262	6.59292	1.33563e-05	-1.34157	-1.19025
61469992	chr5:61469992:C:T	7.00367e-06	-7.75999e-11	-1.546	3.59433e-05	-7.75999e-11	-1.54187
61470193	chr5:61470193:C:T	8.19833e-06	-1.3885	-5.69151e-10	4.51187e-05	-1.31451	-5.69151e-10
61470392	chr5:61470392:T:C	1.14726e-05	-1.05247	-5.69151e-10	4.89614e-05	-1.23278	-5.69151e-10
61470814	chr5:61470814:C:G	2.75794e-05	-7.75999e-11	-0.175363	4.4871e-05	-7.75999e-11	-1.32002
61471066	chr5:61471066:A:G	4.40886e-05	-0.189295	0.483063	8.96246e-06	-1.35498	-1.57578
61471300	chr5:61471300:G:C	2.35216e-05	-7.75999e-11	-0.334513	4.51091e-05	-7.75999e-11	-1.31473
61473172	chr5:61473172:T:C	8.27225e-06	-1.37953	-5.69151e-10	4.68623e-05	-1.2766	-5.69151e-10
61473584	chr5:61473584:T:C	3.54258e-05	0.0815381	-0.00652993	8.85017e-06	-1.38522	-1.55815
61473764	chr5:61473764:T:G	0.000100512	-7.75999e-11	1.11785	8.73757e-05	-7.75999e-11	-0.653592
61473779	chr5:61473779:A:T	3.68465e-05	0.114329	-5.69151e-10	0.000416894	0.909023	-5.69151e-10
61473894	chr5:61473894:T:C	3.70863e-05	0.0791004	0.041716	8.8002e-06	-1.38501	-1.56402
61474677	chr5:61474677:A:G	0.000145594	-7.75999e-11	1.48839	8.34988e-05	-7.75999e-11	-0.698978
61475006	chr5:61475006:G:GCA	8.7686e-06	-7.75999e-11	-1.32125	3.50727e-05	-7.75999e-11	-1.56639
61475861	chr5:61475861:C:G	5.43013e-05	-0.0150125	0.517128	8.75278e-06	-1.37636	-1.57808
61476542	chr5:61476542:AGTTAAT:A	2.07678e-05	-7.75999e-11	-0.459027	4.34475e-05	-7.75999e-11	-1.35226
61477402	chr5:61477402:C:T	4.83186e-05	-0.209885	0.59527	9.06222e-06	-1.35104	-1.56866
61478141	chr5:61478141:G:A	4.79109e-05	-0.196532	0.573443	9.0248e-06	-1.35337	-1.57046
61478186	chr5:61478186:G:A	3.58791e-06	-1.12906	-1.0858	9.54213e-06	-1.28482	-1.58328
61478323	chr5:61478323:A:AT	7.02207e-06	-7.75999e-11	-1.54337	3.99799e-05	-7.75999e-11	-1.43543
61478596	chr5:61478596:A:G	4.74187e-06	-0.46267	-1.47333	9.88137e-06	-1.36286	-1.4703
61480195	chr5:61480195:A:G	7.17034e-06	-7.75999e-11	-1.52248	3.52692e-05	-7.75999e-11	-1.5608
61480445	chr5:61480445:T:C	9.14209e-06	-7.75999e-11	-1.27954	6.48431e-05	-7.75999e-11	-0.951839
61481518	chr5:61481518:C:A	4.8555e-05	-0.245576	0.635842	9.16131e-06	-1.34412	-1.5647
61482287	chr5:61482287:G:C	3.72393e-06	-1.15676	-1.02089	9.76108e-06	-1.2657	-1.57971
61482363	chr5:61482363:TA:T	1.3873e-05	-1.13282	0.270338	2.0263e-05	-1.35574	-0.759271
61482584	chr5:61482584:A:G	7.14188e-06	-7.75999e-11	-1.52646	4.086e-05	-7.75999e-11	-1.41366
61482795	chr5:61482795:G:A	0.000263946	-7.75999e-11	2.08331	8.64175e-05	-7.75999e-11	-0.664619
61482864	chr5:61482864:A:C	9.68045e-05	-7.75999e-11	1.08026	7.96704e-05	-7.75999e-11	-0.745912
61483179	chr5:61483179:G:T	2.38945e-05	-0.318784	-5.69151e-10	0.000234702	0.334507	-5.69151e-10
61483734	chr5:61483734:G:A	3.21303e-05	-0.0226311	-5.69151e-10	0.000123028	-0.311397	-5.69151e-10
61484020	chr5:61484020:T:G	1.50425e-05	-7.75999e-11	-0.781553	5.25719e-05	-7.75999e-11	-1.16163
61484039	chr5:61484039:T:C	6.75223e-06	-7.75999e-11	-1.58256	3.68131e-05	-7.75999e-11	-1.51796
61484454	chr5:61484454:A:T	2.47982e-05	-7.75999e-11	-0.281661	3.99021e-05	-7.75999e-11	-1.43738
61484476	chr5:61484476:A:G	1.00634e-05	-1.18353	-5.69151e-10	4.2872e-05	-1.36559	-5.69151e-10
61484870	chr5:61484870:G:A	2.01186e-05	-7.75999e-11	-0.490789	4.28755e-05	-7.75999e-11	-1.36551
61485167	chr5:61485167:T:A	2.36124e-05	-0.330661	-5.69151e-10	0.000231257	0.319721	-5.69151e-10
61485605	chr5:61485605:G:A	5.69877e-05	-0.211949	0.762354	9.21734e-06	-1.35079	-1.55194
61486394	chr5:61486394:GT:G	9.97374e-06	-1.19248	-5.69151e-10	4.42735e-05	-1.33342	-5.69151e-10
61486397	chr5:61486397:ATATAAC:A	9.91997e-06	-1.19788	-5.69151e-10	4.41421e-05	-1.3364	-5.69151e-10
61487673	chr5:61487673:A:T	5.0549e-05	-0.255628	0.68614	9.22409e-06	-1.34165	-1.56034
61487694	chr5:61487694:C:T	2.38031e-05	-0.322617	-5.69151e-10	0.000233725	0.330337	-5.69151e-10
61487818	chr5:61487818:C:T	9.04806e-06	-7.75999e-11	-1.28988	3.54025e-05	-7.75999e-11	-1.55703
61487954	chr5:61487954:C:T	0.00010114	-7.75999e-11	1.12407	8.76961e-05	-7.75999e-11	-0.649932
61488170	chr5:61488170:A:G	9.60437e-06	-1.23021	-5.69151e-10	4.17266e-05	-1.39267	-5.69151e-10
61488286	chr5:61488286:T:A	0.000103284	-7.75999e-11	1.14505	8.87285e-05	-7.75999e-11	-0.638228
61488829	chr5:61488829:T:C	2.77803e-05	-0.168104	-5.69151e-10	9.04369e-05	-0.619158	-5.69151e-10
61489032	chr5:61489032:T:C	2.3392e-05	-7.75999e-11	-0.340039	4.50261e-05	-7.75999e-11	-1.31657
61489880	chr5:61489880:G:T	4.41857e-06	-0.444718	-1.5619	1.43382e-05	-1.35367	-1.10722
61491053	chr5:61491053:C:T	0.000693737	2.76872	0.280944	9.49076e-06	-1.28987	-1.58362
61491218	chr5:61491218:AGT:A	1.65092e-05	-0.688512	-5.69151e-10	6.38529e-05	-0.967228	-5.69151e-10
61492972	chr5:61492972:G:T	7.57392e-06	-7.75999e-11	-1.46772	3.47434e-05	-7.75999e-11	-1.57582
61493218	chr5:61493218:C:T	5.09202e-05	-0.207898	0.645725	9.09477e-06	-1.35173	-1.56438
61493660	chr5:61493660:T:C	9.3089e-06	-7.75999e-11	-1.26146	6.64908e-05	-7.75999e-11	-0.926746
61493693	chr5:61493693:A:T	4.9411e-05	-0.322527	0.73027	9.41767e-06	-1.32617	-1.55505
61495450	chr5:61495450:C:T	0.000130573	-7.75999e-11	1.3795	8.87642e-05	-7.75999e-11	-0.637827
61495766	chr5:61495766:C:G	5.5165e-05	0.517897	-5.69151e-10	0.000114438	-0.38378	-5.69151e-10
61495798	chr5:61495798:T:C	4.23088e-05	-7.75999e-11	0.252563	0.000142558	-7.75999e-11	-0.164059
61495916	chr5:61495916:TAGAG:T	7.18497e-06	-7.75999e-11	-1.52044	3.46267e-05	-7.75999e-11	-1.57918
61497080	chr5:61497080:A:G	7.65166e-06	-7.75999e-11	-1.45751	3.48668e-05	-7.75999e-11	-1.57228
61497601	chr5:61497601:C:CA	2.27314e-05	-7.75999e-11	-0.368682	4.44297e-05	-7.75999e-11	-1.3299
61497898	chr5:61497898:A:G	6.75971e-06	-7.75999e-11	-1.58145	4.36589e-05	-7.75999e-11	-1.3474
61498081	chr5:61498081:A:C	7.62614e-06	-7.75999e-11	-1.46085	3.48778e-05	-7.75999e-11	-1.57196
61499482	chr5:61499482:A:T	4.13967e-06	-1.12267	-0.949146	9.72381e-06	-1.36247	-1.48676
61499658	chr5:61499658:T:C	4.52673e-05	-0.218839	0.538992	9.04008e-06	-1.34902	-1.57313
61499842	chr5:61499842:G:C	4.14081e-06	-1.12239	-0.949146	9.72285e-06	-1.36257	-1.48676
61499965	chr5:61499965:C:A	5.49615e-05	-0.0518077	0.566008	8.81701e-06	-1.37166	-1.57546
61500329	chr5:61500329:C:T	5.08631e-05	-0.101925	0.538631	8.88381e-06	-1.36439	-1.57519
61500373	chr5:61500373:A:G	4.43588e-05	-0.259679	0.559559	9.13138e-06	-1.34053	-1.57156
61500464	chr5:61500464:G:T	4.73432e-05	-0.27493	0.639921	9.22581e-06	-1.33746	-1.56434
61500693	chr5:61500693:C:T	2.08093e-05	-7.75999e-11	-0.457033	4.35065e-05	-7.75999e-11	-1.3509
61501220	chr5:61501220:G:A	6.81251e-06	-7.75999e-11	-1.57367	3.46267e-05	-7.75999e-11	-1.57919
61501931	chr5:61501931:G:C	2.64604e-05	-0.216783	-5.69151e-10	0.000668956	1.38191	-5.69151e-10
61502111	chr5:61502111:C:A	2.34211e-05	-0.338794	-5.69151e-10	0.000227621	0.303871	-5.69151e-10
61503059	chr5:61503059:G:A	4.60613e-05	-0.304828	0.642369	9.28702e-06	-1.3309	-1.5643
61503123	chr5:61503123:C:T	0.000122676	-7.75999e-11	1.31712	0.000306243	-7.75999e-11	0.600569
61503843	chr5:61503843:G:A	0.00148224	-7.75999e-11	3.80888	7.25482e-05	-7.75999e-11	-0.839559
61504312	chr5:61504312:C:T	7.69982e-06	-7.75999e-11	-1.45124	3.49952e-05	-7.75999e-11	-1.5686
61504509	chr5:61504509:A:G	0.00640278	5.54893	-0.276876	6.50281e-05	0.612108	-1.5611
61504647	chr5:61504647:C:T	3.94771e-06	-0.675649	-1.44365	9.34949e-06	-1.39289	-1.4956
61504648	chr5:61504648:G:A	9.36283e-06	-7.75999e-11	-1.25568	6.70456e-05	-7.75999e-11	-0.918437
61504787	chr5:61504787:TA:T	9.36148e-06	-7.75999e-11	-1.25583	6.70293e-05	-7.75999e-11	-0.91868
61504957	chr5:61504957:A:G	8.9303e-06	-7.75999e-11	-1.30298	3.52421e-05	-7.75999e-11	-1.56157
61504970	chr5:61504970:TA:T	7.57243e-06	-7.75999e-11	-1.46792	3.47422e-05	-7.75999e-11	-1.57586
61504979	chr5:61504979:G:A	4.80787e-06	-1.15586	-0.766316	1.18705e-05	-1.32634	-1.32341
61505130	chr5:61505130:G:A	2.70297e-05	-0.269044	0.0735473	9.20545e-06	-1.33708	-1.56694
61505495	chr5:61505495:C:T	2.54905e-05	-0.254124	-5.69151e-10	0.000254583	0.415818	-5.69151e-10
61505843	chr5:61505843:G:A	1.31818e-05	-0.699635	-0.213961	9.04374e-06	-1.39196	-1.52977
61506146	chr5:61506146:A:G	9.17824e-06	-7.75999e-11	-1.2756	6.51624e-05	-7.75999e-11	-0.946928
61506202	chr5:61506202:G:A	2.94466e-05	-0.109852	-5.69151e-10	9.48246e-05	-0.571781	-5.69151e-10
61506348	chr5:61506348:C:T	1.21588e-05	-0.994377	-5.69151e-10	5.05017e-05	-1.2018	-5.69151e-10
61506349	chr5:61506349:G:A	2.72687e-05	-0.18669	-5.69151e-10	8.92547e-05	-0.632315	-5.69151e-10
61506712	chr5:61506712:T:C	7.55681e-06	-7.75999e-11	-1.46998	4.39828e-05	-7.75999e-11	-1.34001
61506836	chr5:61506836:C:T	6.82397e-06	-7.75999e-11	-1.57199	3.57555e-05	-7.75999e-11	-1.5471
61507589	chr5:61507589:A:G	1.22744e-05	-0.984914	-5.69151e-10	8.16814e-05	-0.720983	-5.69151e-10
61507921	chr5:61507921:A:AAAATACAT	1.67702e-05	-0.672825	-5.69151e-10	6.48251e-05	-0.952118	-5.69151e-10
61509003	chr5:61509003:G:A	6.81526e-06	-7.75999e-11	-1.57327	3.50164e-05	-7.75999e-11	-1.56799
61509253	chr5:61509253:T:C	2.46775e-05	-0.286539	-5.69151e-10	0.000244473	0.375295	-5.69151e-10
61509302	chr5:61509302:CT:C	4.94065e-05	-0.338681	0.746332	9.46817e-06	-1.32258	-1.55329
61509450	chr5:61509450:G:A	2.51053e-05	-0.319521	0.0501687	2.24817e-05	-0.778584	-1.23252
61510192	chr5:61510192:C:T	6.22286e-05	-0.00284784	0.641231	8.80456e-06	-1.37822	-1.57032
61510938	chr5:61510938:A:G	2.90594e-05	-0.12309	-5.69151e-10	9.38345e-05	-0.582278	-5.69151e-10
61510972	chr5:61510972:C:T	1.01136e-05	-1.17855	-5.69151e-10	4.45519e-05	-1.32715	-5.69151e-10
61511492	chr5:61511492:A:AC	9.37978e-06	-7.75999e-11	-1.25388	6.7222e-05	-7.75999e-11	-0.91581
61511829	chr5:61511829:G:A	1.88009e-05	-7.75999e-11	-0.558527	4.14867e-05	-7.75999e-11	-1.39844
61512059	chr5:61512059:T:C	0.536527	2.71084	6.9896	1.49365e-05	-1.31766	-1.10234
61513268	chr5:61513268:A:C	7.55147e-06	-7.75999e-11	-1.47069	4.39355e-05	-7.75999e-11	-1.34109
61513778	chr5:61513778:A:G	9.16829e-06	-7.75999e-11	-1.27668	6.50625e-05	-7.75999e-11	-0.948461
61513817	chr5:61513817:A:G	6.24459e-06	-1.15036	-0.510358	1.59032e-05	-1.35496	-1.00233
61513957	chr5:61513957:C:A	3.62638e-06	-0.750489	-1.45371	8.94426e-06	-1.39574	-1.53706
61514294	chr5:61514294:T:G	0.000107995	-7.75999e-11	1.18965	9.11186e-05	-7.75999e-11	-0.611647
61514696	chr5:61514696:C:T	9.35959e-06	-7.75999e-11	-1.25603	6.70113e-05	-7.75999e-11	-0.918948
61514783	chr5:61514783:G:T	2.62544e-05	-0.329705	0.105108	9.31564e-06	-1.32236	-1.56976
61515853	chr5:61515853:C:T	1.01396e-05	-7.75999e-11	-1.17598	3.46558e-05	-7.75999e-11	-1.57834
61517777	chr5:61517777:A:ATTT	5.01236e-05	-7.75999e-11	0.422061	0.000436144	-7.75999e-11	0.954162
61518609	chr5:61518609:G:A	8.00987e-06	-7.75999e-11	-1.41176	6.50826e-05	-7.75999e-11	-0.948152
61518694	chr5:61518694:T:C	2.46035e-05	-0.289544	-5.69151e-10	0.000598001	1.26978	-5.69151e-10
61518943	chr5:61518943:T:C	2.84717e-05	-0.143521	-5.69151e-10	0.000292597	0.554988	-5.69151e-10
61519237	chr5:61519237:A:G	8.87768e-06	-7.75999e-11	-1.30889	6.20539e-05	-7.75999e-11	-0.995806
61519238	chr5:61519238:T:C	9.45903e-06	-7.75999e-11	-1.24546	3.58848e-05	-7.75999e-11	-1.5435
61519286	chr5:61519286:A:G	3.02684e-05	-0.0823282	-5.69151e-10	9.68637e-05	-0.550505	-5.69151e-10
61519480	chr5:61519480:T:C	9.04287e-06	-1.29045	-5.69151e-10	4.17347e-05	-1.39248	-5.69151e-10
61519566	chr5:61519566:TTTG:T	4.18966e-06	-1.15467	-0.905145	1.00228e-05	-1.35078	-1.46817
61519940	chr5:61519940:T:C	6.17063e-05	-0.0595309	0.689486	8.90424e-06	-1.37128	-1.566
61520182	chr5:61520182:A:G	6.82555e-06	-7.75999e-11	-1.57176	3.57412e-05	-7.75999e-11	-1.5475
61520215	chr5:61520215:T:G	6.81076e-06	-7.75999e-11	-1.57393	3.82737e-05	-7.75999e-11	-1.47905
61520541	chr5:61520541:T:C	2.11738e-05	-0.439669	-5.69151e-10	0.000189967	0.12304	-5.69151e-10
61520802	chr5:61520802:T:C	2.33976e-05	-7.75999e-11	-0.339796	4.50584e-05	-7.75999e-11	-1.31585
61521038	chr5:61521038:T:C	3.15455e-06	-1.16859	-1.175	9.11928e-06	-1.34251	-1.57091
61521248	chr5:61521248:C:T	2.65912e-05	-0.211853	-5.69151e-10	0.000268518	0.469109	-5.69151e-10
61521840	chr5:61521840:C:G	3.7493e-06	-0.696943	-1.47392	9.08699e-06	-1.39369	-1.52328
61522241	chr5:61522241:A:G	2.38771e-05	-0.31951	-5.69151e-10	0.000233532	0.329509	-5.69151e-10
61522281	chr5:61522281:T:C	6.44894e-06	-0.225391	-1.40312	1.04612e-05	-1.22258	-1.55356
61522495	chr5:61522495:T:C	2.13201e-05	-0.432779	-5.69151e-10	7.54464e-05	-0.800388	-5.69151e-10
61523036	chr5:61523036:T:C	5.60318e-05	-0.0765204	0.610009	8.87795e-06	-1.37292	-1.56732
61523593	chr5:61523593:T:C	1.14818e-05	-1.05166	-5.69151e-10	7.49049e-05	-0.807591	-5.69151e-10
61523648	chr5:61523648:T:C	5.24634e-05	-0.182027	0.649712	9.05913e-06	-1.3562	-1.56383
61524006	chr5:61524006:A:G	4.30535e-06	-1.11376	-0.918811	9.80904e-06	-1.36555	-1.47496
61524118	chr5:61524118:G:T	2.49658e-05	-0.274925	-5.69151e-10	0.00024809	0.389981	-5.69151e-10
61524617	chr5:61524617:G:A	6.00216e-06	-1.16205	-0.538257	1.56628e-05	-1.35015	-1.02237
61524704	chr5:61524704:C:T	0.000165186	-7.75999e-11	1.61464	5.13118e-05	-7.75999e-11	-1.18589
61526765	chr5:61526765:C:T	4.01469e-06	-0.524186	-1.57829	1.28728e-05	-1.37198	-1.19672
61526805	chr5:61526805:G:A	8.9853e-06	-7.75999e-11	-1.29684	0.00010055	-7.75999e-11	-0.51315
61527170	chr5:61527170:C:T	4.30969e-05	-0.298192	0.569212	9.21143e-06	-1.33283	-1.57053
61527343	chr5:61527343:G:T	5.28712e-05	-0.362988	0.838416	9.59472e-06	-1.32089	-1.5417
61527481	chr5:61527481:G:A	9.36194e-06	-7.75999e-11	-1.25578	6.7035e-05	-7.75999e-11	-0.918595
61528408	chr5:61528408:G:C	1.26284e-05	-0.576923	-0.379559	8.95386e-06	-1.3782	-1.55353
61529026	chr5:61529026:A:G	8.76491e-06	-1.32168	-5.69151e-10	5.73316e-05	-1.07496	-5.69151e-10
61530545	chr5:61530545:CTAGTT:C	3.90374e-05	-7.75999e-11	0.172089	7.44216e-05	-7.75999e-11	-0.814064
61531086	chr5:61531086:G:A	5.60616e-05	-7.75999e-11	0.534019	0.000183094	-7.75999e-11	0.0861878
61531129	chr5:61531129:G:A	0.000545699	2.60394	0.205695	9.26941e-06	-1.31391	-1.58318
61531912	chr5:61531912:T:G	5.92748e-05	-0.151118	0.740871	9.08568e-06	-1.36434	-1.55277
61532142	chr5:61532142:T:C	0.000216861	0.0643831	1.82244	2.96302e-05	-1.10712	-0.627891
61532543	chr5:61532543:T:C	9.84767e-06	-1.2052	-5.69151e-10	4.41349e-05	-1.33656	-5.69151e-10
61532775	chr5:61532775:T:A	3.34339e-05	0.0171383	-5.69151e-10	0.000105087	-0.469016	-5.69151e-10
61533796	chr5:61533796:A:G	6.79683e-06	-7.75999e-11	-1.57598	3.76678e-05	-7.75999e-11	-1.495
61534186	chr5:61534186:T:G	8.48396e-05	-7.75999e-11	0.94833	7.38348e-05	-7.75999e-11	-0.821979
61534689	chr5:61534689:CT:C	6.03487e-06	-0.272945	-1.42193	1.01992e-05	-1.24062	-1.56088
61535089	chr5:61535089:A:G	3.76186e-05	0.135067	-5.69151e-10	0.000115661	-0.373148	-5.69151e-10
61535306	chr5:61535306:C:T	3.50505e-06	-1.19844	-1.03978	1.01464e-05	-1.22543	-1.58126
61535754	chr5:61535754:T:G	5.08332e-05	-0.183795	0.619912	9.03545e-06	-1.35591	-1.56674
61535912	chr5:61535912:G:A	3.00739e-05	-0.0887745	-5.69151e-10	9.64744e-05	-0.554532	-5.69151e-10
61536071	chr5:61536071:C:T	7.64041e-06	-7.75999e-11	-1.45898	3.49065e-05	-7.75999e-11	-1.57114
61536901	chr5:61536901:A:T	2.08113e-06	-1.35623	-1.40329	1.02495e-05	-1.25931	-1.53726
61537253	chr5:61537253:A:C	5.11994e-05	-0.246579	0.689876	9.21077e-06	-1.34356	-1.55987
61537671	chr5:61537671:G:A	8.14274e-06	-1.3953	-5.69151e-10	4.35916e-05	-1.34895	-5.69151e-10
61538437	chr5:61538437:T:G	1.00854e-05	-7.75999e-11	-1.18134	6.83123e-05	-7.75999e-11	-0.89972
61538505	chr5:61538505:C:T	2.58458e-05	-0.137718	-0.102566	2.44086e-05	-0.637867	-1.29101
61540724	chr5:61540724:AAG:A	3.37622e-06	-1.21216	-1.06351	1.02771e-05	-1.21132	-1.58257
61540824	chr5:61540824:G:A	1.37626e-05	-7.75999e-11	-0.870479	0.00017669	-7.75999e-11	0.0505893
61541243	chr5:61541243:G:A	9.97385e-05	-7.75999e-11	1.11012	8.69903e-05	-7.75999e-11	-0.658013
61541562	chr5:61541562:GT:G	3.04777e-05	-0.149038	0.0736025	2.61941e-05	-0.646924	-1.21135
61541752	chr5:61541752:T:C	9.46685e-06	-1.24464	-5.69151e-10	4.16067e-05	-1.39555	-5.69151e-10
61541820	chr5:61541820:C:T	3.25528e-05	-7.75999e-11	-0.00956698	4.10955e-05	-7.75999e-11	-1.40791
61543227	chr5:61543227:C:CT	4.85122e-06	-0.784914	-1.12829	1.13046e-05	-1.1983	-1.5003
61544080	chr5:61544080:C:A	3.2807e-05	-0.00178799	-5.69151e-10	0.000103514	-0.484106	-5.69151e-10
61544671	chr5:61544671:A:T	0.000286013	2.16361	-5.69151e-10	0.00061848	1.30345	-5.69151e-10
61546383	chr5:61546383:A:G	2.07133e-06	-1.34753	-1.41671	3.69123e-05	-0.774544	-0.74072
61546683	chr5:61546683:T:TA	3.75636e-06	-0.742074	-1.42691	8.81625e-06	-1.39557	-1.55164
61547120	chr5:61547120:T:C	9.0715e-06	-7.75999e-11	-1.28729	3.44729e-05	-7.75999e-11	-1.58364
61547517	chr5:61547517:C:T	9.94475e-06	-1.19539	-5.69151e-10	4.44801e-05	-1.32877	-5.69151e-10
61547879	chr5:61547879:T:A	0.00041504	2.32502	0.210926	8.95052e-06	-1.3486	-1.58349
61548242	chr5:61548242:T:G	1.71561e-06	-1.36994	-1.58272	1.21057e-05	-1.05921	-1.57092
61548386	chr5:61548386:G:A	3.09105e-06	-1.10195	-1.26197	1.53748e-05	-0.94503	-1.44605
61549039	chr5:61549039:TGTTA:T	8.70856e-06	-7.75999e-11	-1.32813	4.53858e-05	-7.75999e-11	-1.30861
61549042	chr5:61549042:TAG:T	6.89475e-06	-7.75999e-11	-1.56167	3.53185e-05	-7.75999e-11	-1.5594
61549045	chr5:61549045:TTA:T	6.84743e-06	-7.75999e-11	-1.56856	3.55747e-05	-7.75999e-11	-1.55217
61549807	chr5:61549807:G:C	4.45889e-06	-0.537973	-1.45956	9.7169e-06	-1.27438	-1.57556
61550175	chr5:61550175:G:A	0.000356642	-7.75999e-11	2.3843	0.00337048	-7.75999e-11	2.999
61550394	chr5:61550394:TAA:T	6.74904e-06	-7.75999e-11	-1.58303	3.5324e-05	-7.75999e-11	-1.55925
61550492	chr5:61550492:C:T	6.80678e-05	2.29772	-1.56965	0.000216174	1.83508	-1.5828
61551192	chr5:61551192:T:C	2.3274e-05	1.22001	-1.56511	5.52952e-05	0.230601	-1.34173
61551445	chr5:61551445:T:G	0.00076781	2.53483	0.61628	3.5956e-05	-0.254032	-1.28748
61551593	chr5:61551593:GAT:G	0.000160908	1.5884	-5.69151e-10	0.000295772	0.565779	-5.69151e-10
61551669	chr5:61551669:G:GTTCGCATGTCTGTATGTCTGTATATAGGTT	6.77025e-06	-7.75999e-11	-1.57989	3.64746e-05	-7.75999e-11	-1.52719
61552100	chr5:61552100:G:T	6.77288e-06	-7.75999e-11	-1.5795	3.67619e-05	-7.75999e-11	-1.51935
61552358	chr5:61552358:C:T	3.0154e-05	1.49753	-1.58364	0.00191217	3.82122	-1.38903
61552377	chr5:61552377:G:T	3.32379e-06	-0.745421	-1.5459	9.68002e-06	-1.33665	-1.5171
61552582	chr5:61552582:A:G	9.31463e-05	2.5956	-1.55386	0.000264692	2.03802	-1.58326
61552918	chr5:61552918:C:T	1.75119e-06	-1.37017	-1.56197	1.80268e-05	-0.810369	-1.42158
61553491	chr5:61553491:C:T	1.83455e-05	-0.583048	-5.69151e-10	0.000185644	0.100021	-5.69151e-10
61553513	chr5:61553513:C:G	6.75039e-06	-7.75999e-11	-1.58283	3.52813e-05	-7.75999e-11	-1.56046
61553807	chr5:61553807:A:G	8.12387e-06	-1.07029	-0.327338	2.39367e-05	-0.518725	-1.42967
61554069	chr5:61554069:C:T	6.74635e-06	-7.75999e-11	-1.58343	3.58646e-05	-7.75999e-11	-1.54406
61554368	chr5:61554368:T:G	9.19105e-06	-7.75999e-11	-1.2742	4.09629e-05	-7.75999e-11	-1.41114
61554616	chr5:61554616:A:G	6.7466e-06	-7.75999e-11	-1.58339	3.58819e-05	-7.75999e-11	-1.54358
61554628	chr5:61554628:G:A	1.92106e-05	-0.536967	-5.69151e-10	0.000199242	0.17071	-5.69151e-10
61554640	chr5:61554640:T:C	2.04899e-06	-1.25478	-1.5203	6.17509e-05	-0.819704	-0.180997
61554695	chr5:61554695:A:G	5.07988e-05	1.74049	-1.30505	2.14803e-05	-0.547402	-1.50927
61555048	chr5:61555048:T:G	1.01627e-05	-7.75999e-11	-1.17371	4.40546e-05	-7.75999e-11	-1.33838
61555778	chr5:61555778:G:T	8.13267e-06	-7.75999e-11	-1.39654	6.28934e-05	-7.75999e-11	-0.982368
61555949	chr5:61555949:T:C	8.83908e-06	-7.75999e-11	-1.31325	0.000134959	-7.75999e-11	-0.218838
61557018	chr5:61557018:A:G	4.2113e-05	1.82516	-1.57724	0.00199286	3.94987	-1.47636
61557122	chr5:61557122:AC:A	6.74663e-06	-7.75999e-11	-1.58339	3.58835e-05	-7.75999e-11	-1.54353
61557696	chr5:61557696:T:A	0.000249065	2.78558	-0.760295	0.000170261	1.14266	-1.12914
61557841	chr5:61557841:A:T	2.11742e-06	-1.24074	-1.50149	5.874e-05	-0.790758	-0.25993
61558623	chr5:61558623:A:C	8.7814e-06	-7.75999e-11	-1.3198	3.64511e-05	-7.75999e-11	-1.52784
61558727	chr5:61558727:T:G	7.97801e-06	-7.75999e-11	-1.41574	3.50674e-05	-7.75999e-11	-1.56654
61559089	chr5:61559089:C:T	2.45289e-06	-1.15497	-1.4402	1.07192e-05	-1.39209	-1.35968
61559118	chr5:61559118:A:G	1.36757e-05	-7.75999e-11	-0.87681	3.72467e-05	-7.75999e-11	-1.50625
61559310	chr5:61559310:A:G	7.43055e-06	-7.75999e-11	-1.48683	3.50386e-05	-7.75999e-11	-1.56736
61559723	chr5:61559723:G:C	1.39344e-05	-0.858072	-5.69151e-10	5.94625e-05	-1.03846	-5.69151e-10
61559905	chr5:61559905:T:G	6.77849e-06	-7.75999e-11	-1.57868	3.49142e-05	-7.75999e-11	-1.57091
61560248	chr5:61560248:A:G	9.74552e-06	-7.75999e-11	-1.21562	8.44283e-05	-7.75999e-11	-0.687907
61560440	chr5:61560440:A:G	8.03573e-06	-7.75999e-11	-1.40853	8.42065e-05	-7.75999e-11	-0.690538
61560941	chr5:61560941:T:TTATC	9.15111e-06	-7.75999e-11	-1.27856	7.61619e-05	-7.75999e-11	-0.790949
61561163	chr5:61561163:G:A	3.51138e-06	-0.697737	-1.53869	3.82493e-05	-0.0484559	-1.43123
61561976	chr5:61561976:C:T	7.18198e-06	-7.75999e-11	-1.52086	3.44731e-05	-7.75999e-11	-1.58363
61562013	chr5:61562013:G:A	8.13986e-06	-1.39566	-5.69151e-10	4.34197e-05	-1.3529	-5.69151e-10
61562560	chr5:61562560:C:T	2.14376e-05	-7.75999e-11	-0.427286	4.47123e-05	-7.75999e-11	-1.32356
61562595	chr5:61562595:C:T	0.000150906	-7.75999e-11	1.52423	0.0012939	-7.75999e-11	2.04161
61562602	chr5:61562602:C:T	3.63907e-06	-1.06136	-1.13934	2.48565e-05	-1.28417	-0.626516
61562619	chr5:61562619:C:G	4.792e-06	-1.04362	-0.881866	2.08631e-05	-0.558347	-1.52748
61562643	chr5:61562643:T:C	1.29938e-05	0.65339	-1.58135	0.00041764	2.305	-1.39419
61562716	chr5:61562716:C:A	3.38515e-06	-1.08288	-1.19015	1.85471e-05	-0.62064	-1.58286
61562855	chr5:61562855:C:T	8.46455e-06	-1.35654	-5.69151e-10	4.16055e-05	-1.39558	-5.69151e-10
61562949	chr5:61562949:C:A	6.82054e-06	-7.75999e-11	-1.57249	4.13691e-05	-7.75999e-11	-1.40128
61563172	chr5:61563172:T:G	6.75264e-06	-7.75999e-11	-1.5825	4.03792e-05	-7.75999e-11	-1.4255
61564122	chr5:61564122:G:A	1.7111e-06	-1.37957	-1.57573	8.77013e-06	-1.37194	-1.58052
61564624	chr5:61564624:G:T	3.98196e-06	-0.545206	-1.56545	1.95317e-05	-0.782807	-1.36896
61565109	chr5:61565109:C:T	6.75528e-06	-7.75999e-11	-1.58211	3.45022e-05	-7.75999e-11	-1.58279
61565124	chr5:61565124:T:C	1.98702e-06	-1.34821	-1.45758	8.69354e-06	-1.38103	-1.5802
61565295	chr5:61565295:A:G	2.0197e-06	-1.39559	-1.39389	8.75635e-06	-1.39107	-1.56296
61565690	chr5:61565690:A:G	1.85633e-06	-1.35418	-1.51965	2.01546e-05	-1.08265	-1.03772
61565724	chr5:61565724:C:A	1.89583e-05	0.966981	-1.51717	0.00012164	0.948783	-1.27152
61565915	chr5:61565915:G:A	1.9981e-06	-1.3519	-1.44833	8.67106e-06	-1.38296	-1.58086
61566147	chr5:61566147:C:T	6.74616e-06	-7.75999e-11	-1.58346	3.79411e-05	-7.75999e-11	-1.48778
61566494	chr5:61566494:A:G	1.06303e-05	-7.75999e-11	-1.12872	3.77496e-05	-7.75999e-11	-1.49284
61567460	chr5:61567460:T:A	2.31451e-05	1.03814	-1.38879	0.000170113	1.02268	-1.01003
61567543	chr5:61567543:G:A	1.75162e-06	-1.38372	-1.54817	1.69194e-05	-1.18055	-1.11479
61567821	chr5:61567821:A:G	6.74496e-06	-7.75999e-11	-1.58364	3.58373e-05	-7.75999e-11	-1.54482
61568344	chr5:61568344:A:G	7.20546e-06	-7.75999e-11	-1.51759	3.4477e-05	-7.75999e-11	-1.58352
61568631	chr5:61568631:C:G	1.91629e-06	-1.38253	-1.45951	1.19853e-05	-1.3761	-1.26403
61568655	chr5:61568655:C:T	1.77222e-06	-1.33677	-1.58343	8.56507e-06	-1.39443	-1.58168
61568783	chr5:61568783:T:C	6.78487e-06	-7.75999e-11	-1.57774	3.65519e-05	-7.75999e-11	-1.52508
61568917	chr5:61568917:T:A	2.37696e-06	-1.23364	-1.39297	3.14829e-05	-1.04729	-0.627075
61569238	chr5:61569238:T:C	8.33809e-06	-7.75999e-11	-1.3716	5.31033e-05	-7.75999e-11	-1.15157
61569697	chr5:61569697:C:T	7.18195e-06	-7.75999e-11	-1.52086	3.44735e-05	-7.75999e-11	-1.58362
61569743	chr5:61569743:A:G	2.29106e-05	0.832103	-1.19293	0.000190142	0.817158	-0.693197
61570053	chr5:61570053:T:A	7.6489e-06	-7.75999e-11	-1.45787	3.48118e-05	-7.75999e-11	-1.57385
61570072	chr5:61570072:C:T	8.33653e-06	-7.75999e-11	-1.37178	5.30855e-05	-7.75999e-11	-1.15191
61570127	chr5:61570127:T:A	8.10487e-06	-7.75999e-11	-1.39997	5.09703e-05	-7.75999e-11	-1.19257
61570152	chr5:61570152:A:T	7.18762e-06	-7.75999e-11	-1.52007	3.44741e-05	-7.75999e-11	-1.5836
61570567	chr5:61570567:G:C	7.89506e-06	-7.75999e-11	-1.42619	4.90926e-05	-7.75999e-11	-1.2301
61570666	chr5:61570666:A:G	2.54394e-06	-1.02282	-1.53589	1.16752e-05	-1.30001	-1.36633
61570761	chr5:61570761:A:AG	2.52384e-06	-1.39204	-1.17461	9.79056e-06	-1.39524	-1.44715
61571086	chr5:61571086:A:G	6.74514e-06	-7.75999e-11	-1.58361	3.80869e-05	-7.75999e-11	-1.48394
61571559	chr5:61571559:G:A	1.59047e-05	-7.75999e-11	-0.725817	0.000170954	-7.75999e-11	0.0175876
61571864	chr5:61571864:T:C	8.91724e-06	-1.30444	-5.69151e-10	4.88135e-05	-1.2358	-5.69151e-10
61572684	chr5:61572684:TC:T	6.7685e-06	-7.75999e-11	-1.58015	3.68994e-05	-7.75999e-11	-1.51562
61572746	chr5:61572746:G:A	6.88201e-06	-7.75999e-11	-1.56352	5.50143e-05	-7.75999e-11	-1.11622
61572886	chr5:61572886:G:A	1.98529e-06	-1.31075	-1.49592	9.46435e-06	-1.39595	-1.48032
61572920	chr5:61572920:G:T	7.08483e-06	-7.75999e-11	-1.53448	6.19475e-05	-7.75999e-11	-0.997522
61573102	chr5:61573102:A:G	6.8828e-06	-7.75999e-11	-1.56341	3.4558e-05	-7.75999e-11	-1.58117
61573710	chr5:61573710:G:A	6.90674e-06	-7.75999e-11	-1.55993	3.6137e-05	-7.75999e-11	-1.53649
61573776	chr5:61573776:A:G	6.12742e-06	-0.797037	-0.882621	2.43433e-05	-1.16701	-0.764544
61574303	chr5:61574303:T:G	1.42878e-05	0.343288	-1.17631	0.000114107	0.283955	-0.670624
61574318	chr5:61574318:C:T	1.04642e-05	-7.75999e-11	-1.14447	7.13777e-05	-7.75999e-11	-0.855825
61574412	chr5:61574412:G:A	7.29419e-06	-7.75999e-11	-1.50535	3.45126e-05	-7.75999e-11	-1.58248
61574528	chr5:61574528:C:A	6.75081e-06	-7.75999e-11	-1.58277	3.73932e-05	-7.75999e-11	-1.50232
61574852	chr5:61574852:A:G	2.11782e-06	-1.34198	-1.40006	1.10112e-05	-1.39184	-1.33306
61574956	chr5:61574956:G:A	6.75714e-06	-7.75999e-11	-1.58183	3.93437e-05	-7.75999e-11	-1.45147
61575098	chr5:61575098:T:C	6.79233e-06	-7.75999e-11	-1.57664	3.53864e-05	-7.75999e-11	-1.55748
61575130	chr5:61575130:G:A	9.39575e-06	-7.75999e-11	-1.25217	6.6768e-05	-7.75999e-11	-0.922585
61575139	chr5:61575139:C:G	8.21974e-06	-1.38589	-5.69151e-10	4.17502e-05	-1.3921	-5.69151e-10
61575330	chr5:61575330:G:A	0.00080023	0.540287	2.65218	0.00126337	-0.119988	2.13772
61575520	chr5:61575520:G:T	1.46189e-05	-7.75999e-11	-0.810114	5.72048e-05	-7.75999e-11	-1.07717
61575948	chr5:61575948:A:C	7.18191e-05	-7.75999e-11	0.781719	0.00120863	-7.75999e-11	1.97343
61576185	chr5:61576185:C:T	9.08881e-06	-1.28539	-5.69151e-10	4.93169e-05	-1.22554	-5.69151e-10
61576226	chr5:61576226:G:A	1.67952e-05	0.179493	-0.850829	5.55468e-05	0.0677061	-1.17429
61576559	chr5:61576559:C:T	8.23121e-06	-1.3845	-5.69151e-10	4.46659e-05	-1.3246	-5.69151e-10
61577402	chr5:61577402:T:C	8.28597e-06	-7.75999e-11	-1.37787	6.72209e-05	-7.75999e-11	-0.915825
61577548	chr5:61577548:G:A	7.18305e-06	-7.75999e-11	-1.52071	3.46224e-05	-7.75999e-11	-1.57931
61577923	chr5:61577923:G:T	7.80069e-06	-7.75999e-11	-1.43822	5.16348e-05	-7.75999e-11	-1.17961
61578495	chr5:61578495:A:G	5.20929e-06	-1.34473	-0.497258	1.83782e-05	-1.38088	-0.831768
61578571	chr5:61578571:A:G	7.93695e-06	-7.75999e-11	-1.4209	6.07775e-05	-7.75999e-11	-1.01659
61578751	chr5:61578751:A:G	2.00334e-05	0.0684918	-0.563523	4.34684e-05	-0.420068	-0.931708
61578755	chr5:61578755:C:G	6.82636e-06	-7.75999e-11	-1.57164	3.58529e-05	-7.75999e-11	-1.54438
61578985	chr5:61578985:A:G	8.16511e-06	-7.75999e-11	-1.39256	6.53703e-05	-7.75999e-11	-0.943742
61579188	chr5:61579188:C:T	8.22676e-06	-7.75999e-11	-1.38504	4.43069e-05	-7.75999e-11	-1.33267
61579358	chr5:61579358:AC:A	6.98091e-06	-7.75999e-11	-1.54925	4.13833e-05	-7.75999e-11	-1.40093
61579576	chr5:61579576:C:G	2.23297e-06	-1.22411	-1.46499	1.17886e-05	-1.13176	-1.52491
61579710	chr5:61579710:A:T	6.78465e-06	-7.75999e-11	-1.57777	3.4575e-05	-7.75999e-11	-1.58068
61579868	chr5:61579868:T:A	4.90065e-05	0.399521	-5.69151e-10	0.000384672	0.828581	-5.69151e-10
61580702	chr5:61580702:T:G	1.06319e-05	-1.12857	-5.69151e-10	5.48308e-05	-1.11956	-5.69151e-10
61580748	chr5:61580748:C:T	6.97464e-06	-7.75999e-11	-1.55015	4.12974e-05	-7.75999e-11	-1.40301
61580837	chr5:61580837:C:T	1.237e-05	-7.75999e-11	-0.977153	5.04228e-05	-7.75999e-11	-1.20337
61581033	chr5:61581033:TAA:T	2.33112e-05	0.606541	-0.950037	0.00021525	0.604986	-0.356995
61581106	chr5:61581106:T:C	7.96754e-06	-7.75999e-11	-1.41706	6.12202e-05	-7.75999e-11	-1.00933
61581337	chr5:61581337:G:A	6.75399e-06	-7.75999e-11	-1.5823	3.71922e-05	-7.75999e-11	-1.50771
61581395	chr5:61581395:C:T	1.80955e-06	-1.3158	-1.58355	9.32685e-06	-1.39594	-1.49497
61581441	chr5:61581441:T:C	6.92729e-06	-7.75999e-11	-1.55696	4.03851e-05	-7.75999e-11	-1.42535
61581522	chr5:61581522:ATACCTG:A	6.98253e-06	-7.75999e-11	-1.54902	4.14056e-05	-7.75999e-11	-1.40039
61581812	chr5:61581812:A:G	1.59407e-05	0.100272	-0.823828	3.67532e-05	-0.393093	-1.12649
61582415	chr5:61582415:G:A	8.40469e-06	-7.75999e-11	-1.36364	3.79801e-05	-7.75999e-11	-1.48675
61582597	chr5:61582597:G:A	1.21438e-05	0.225118	-1.22073	3.00873e-05	-0.289606	-1.4301
61582978	chr5:61582978:A:G	1.07911e-05	-0.812296	-0.301413	2.38903e-05	-1.26662	-0.683723
61583011	chr5:61583011:A:T	9.4502e-06	-1.24639	-5.69151e-10	5.2622e-05	-1.16068	-5.69151e-10
61583259	chr5:61583259:G:C	1.86067e-06	-1.29082	-1.58068	8.96454e-06	-1.39359	-1.53695
61583733	chr5:61583733:A:C	1.1097e-05	0.121182	-1.20694	2.97473e-05	-0.369219	-1.36185
61583883	chr5:61583883:C:G	6.8076e-06	-7.75999e-11	-1.57439	3.64246e-05	-7.75999e-11	-1.52857
61583904	chr5:61583904:G:C	1.73539e-06	-1.38707	-1.55412	8.90981e-06	-1.35322	-1.58343
61584199	chr5:61584199:A:G	7.72231e-06	-7.75999e-11	-1.44832	5.74726e-05	-7.75999e-11	-1.0725
61584380	chr5:61584380:C:T	1.82828e-06	-1.30907	-1.57998	9.7702e-06	-1.39566	-1.44881
61584546	chr5:61584546:C:T	2.43661e-06	-1.18723	-1.41459	1.27978e-05	-1.08564	-1.4889
61584698	chr5:61584698:A:G	7.57972e-06	-7.75999e-11	-1.46695	5.53901e-05	-7.75999e-11	-1.10941
61585063	chr5:61585063:C:T	1.54087e-05	-0.757498	-5.69151e-10	5.51324e-05	-1.11407	-5.69151e-10
61585633	chr5:61585633:G:C	7.81102e-06	-7.75999e-11	-1.4369	5.87239e-05	-7.75999e-11	-1.05096
61586097	chr5:61586097:T:C	6.76207e-06	-7.75999e-11	-1.5811	3.6624e-05	-7.75999e-11	-1.52311
61586588	chr5:61586588:G:A	6.86278e-06	-7.75999e-11	-1.56632	3.55088e-05	-7.75999e-11	-1.55403
61587251	chr5:61587251:G:A	2.20212e-06	-1.1486	-1.55441	2.18428e-05	-0.708079	-1.33186
61587363	chr5:61587363:T:C	1.55777e-05	0.837035	-1.58362	3.02558e-05	-0.133325	-1.5808
61587606	chr5:61587606:A:G	1.0352e-05	-7.75999e-11	-1.15526	6.52157e-05	-7.75999e-11	-0.946109
61587616	chr5:61587616:G:A	2.19615e-05	-7.75999e-11	-0.403141	5.42136e-05	-7.75999e-11	-1.13088
61587766	chr5:61587766:G:A	2.78036e-05	0.104541	-0.271807	0.000174828	-0.459523	0.499514
61588227	chr5:61588227:C:T	3.38675e-06	-0.983134	-1.28943	2.3575e-05	-0.593278	-1.37035
61588355	chr5:61588355:T:C	9.96117e-06	-0.493568	-0.700169	4.12255e-05	-0.613604	-0.791148
61588416	chr5:61588416:G:T	4.51423e-05	-7.75999e-11	0.317389	0.000122616	-7.75999e-11	-0.314751
61588546	chr5:61588546:G:A	1.55871e-05	-7.75999e-11	-0.745985	4.56715e-05	-7.75999e-11	-1.30234
61589105	chr5:61589105:T:C	1.96694e-06	-1.24358	-1.57237	1.06292e-05	-1.17739	-1.58281
61589321	chr5:61589321:T:C	1.00725e-05	-1.18262	-5.69151e-10	4.66649e-05	-1.28082	-5.69151e-10
61589339	chr5:61589339:A:G	1.37722e-05	-0.869783	-5.69151e-10	9.27278e-05	-0.594142	-5.69151e-10
61589353	chr5:61589353:T:C	1.44016e-05	0.743891	-1.56898	3.08518e-05	-0.113995	-1.58062
61589383	chr5:61589383:A:G	2.09965e-05	-7.75999e-11	-0.448076	5.72429e-05	-7.75999e-11	-1.07651
61589836	chr5:61589836:T:A	6.74557e-06	-0.00626004	-1.57729	1.8055e-05	-0.655808	-1.57458
61589873	chr5:61589873:T:C	6.89329e-06	0.0150827	-1.57697	1.83282e-05	-0.640378	-1.57499
61589935	chr5:61589935:A:G	1.26829e-05	0.441718	-1.3939	3.33598e-05	-0.580064	-1.03639
61590038	chr5:61590038:C:T	8.13914e-06	-1.39575	-5.69151e-10	4.20817e-05	-1.3842	-5.69151e-10
61590340	chr5:61590340:G:A	6.78023e-06	-7.75999e-11	-1.57842	3.44869e-05	-7.75999e-11	-1.58323
61590472	chr5:61590472:A:C	1.07453e-05	-7.75999e-11	-1.11797	7.61584e-05	-7.75999e-11	-0.790995
61590607	chr5:61590607:C:T	3.41758e-05	-7.75999e-11	0.039087	0.00022446	-7.75999e-11	0.28989
61590625	chr5:61590625:A:C	1.90273e-06	-1.27121	-1.57793	1.02788e-05	-1.21008	-1.58364
61590749	chr5:61590749:G:A	8.26397e-06	-1.38053	-5.69151e-10	4.69603e-05	-1.27451	-5.69151e-10
61591009	chr5:61591009:G:A	1.8368e-05	-7.75999e-11	-0.581823	0.000116717	-7.75999e-11	-0.364054
61591273	chr5:61591273:T:G	2.22312e-05	-7.75999e-11	-0.390934	5.95655e-05	-7.75999e-11	-1.03673
61591343	chr5:61591343:C:T	2.23833e-06	-1.39243	-1.29427	1.51923e-05	-1.31096	-1.09206
61591722	chr5:61591722:C:A	9.62363e-06	-7.75999e-11	-1.22821	3.51319e-05	-7.75999e-11	-1.5647
61591744	chr5:61591744:T:C	2.80745e-06	-1.32595	-1.13421	2.03484e-05	-1.39352	-0.717286
61592362	chr5:61592362:T:A	2.18449e-05	-7.75999e-11	-0.408463	4.97648e-05	-7.75999e-11	-1.2165
61592844	chr5:61592844:A:G	2.00839e-06	-1.22084	-1.57426	1.09271e-05	-1.14939	-1.58318
61593466	chr5:61593466:A:G	1.81238e-06	-1.31443	-1.58336	9.76019e-06	-1.26473	-1.58077
61593478	chr5:61593478:A:T	9.57877e-06	-7.75999e-11	-1.23288	4.5366e-05	-7.75999e-11	-1.30905
61594145	chr5:61594145:T:C	6.75718e-06	-7.75999e-11	-1.58183	3.63491e-05	-7.75999e-11	-1.53064
61594217	chr5:61594217:C:T	7.32788e-06	-7.75999e-11	-1.50074	4.46809e-05	-7.75999e-11	-1.32426
61594218	chr5:61594218:T:G	1.97082e-06	-1.24347	-1.57051	1.06461e-05	-1.17652	-1.58209
61594422	chr5:61594422:C:T	1.3695e-05	-7.75999e-11	-0.875403	5.22795e-05	-7.75999e-11	-1.16721
61594498	chr5:61594498:G:A	1.07375e-05	-7.75999e-11	-1.11869	3.85808e-05	-7.75999e-11	-1.47106
61594582	chr5:61594582:G:A	7.83165e-06	-0.0574301	-1.37683	1.67813e-05	-0.73266	-1.57088
61594602	chr5:61594602:G:A	2.26125e-06	-1.27028	-1.40624	1.09739e-05	-1.20638	-1.52191
61594858	chr5:61594858:T:C	2.28099e-06	-1.23738	-1.43045	1.12543e-05	-1.1651	-1.53797
61595116	chr5:61595116:G:A	1.20306e-05	-1.00498	-5.69151e-10	5.27292e-05	-1.15864	-5.69151e-10
61595411	chr5:61595411:C:T	1.02787e-05	-7.75999e-11	-1.16236	3.77577e-05	-7.75999e-11	-1.49262
61595505	chr5:61595505:C:T	1.16728e-05	-7.75999e-11	-1.03517	3.82459e-05	-7.75999e-11	-1.47977
61595554	chr5:61595554:G:A	1.85519e-06	-1.39579	-1.47866	1.00592e-05	-1.33413	-1.48119
61595688	chr5:61595688:T:C	2.2025e-06	-1.13493	-1.56791	1.01518e-05	-1.24178	-1.56438
61595748	chr5:61595748:A:T	8.27064e-06	-1.37972	-5.69151e-10	4.1609e-05	-1.39549	-5.69151e-10
61595948	chr5:61595948:T:G	2.46508e-05	-7.75999e-11	-0.287621	9.55012e-05	-7.75999e-11	-0.564671
61596216	chr5:61596216:C:T	9.35783e-06	0.256793	-1.51301	2.26079e-05	-0.681179	-1.32433
61596281	chr5:61596281:T:A	6.79487e-06	-7.75999e-11	-1.57626	3.74038e-05	-7.75999e-11	-1.50204
61596378	chr5:61596378:G:A	9.20588e-06	0.228257	-1.50085	2.27313e-05	-0.700612	-1.29946
61597529	chr5:61597529:T:C	4.60503e-06	-0.456754	-1.50853	1.302e-05	-0.997117	-1.56021
61597683	chr5:61597683:CT:C	1.33386e-05	-0.90177	-5.69151e-10	6.06307e-05	-1.01901	-5.69151e-10
61597776	chr5:61597776:T:C	8.25955e-06	-7.75999e-11	-1.38106	3.59107e-05	-7.75999e-11	-1.54277
61597801	chr5:61597801:C:T	1.1926e-05	-7.75999e-11	-1.01371	3.87094e-05	-7.75999e-11	-1.46773
61597857	chr5:61597857:T:C	1.32862e-05	-7.75999e-11	-0.905704	4.06474e-05	-7.75999e-11	-1.41887
61598072	chr5:61598072:TA:T	6.85219e-06	-7.75999e-11	-1.56786	3.56823e-05	-7.75999e-11	-1.54916
61598606	chr5:61598606:G:T	7.07234e-06	-7.75999e-11	-1.53624	3.50351e-05	-7.75999e-11	-1.56746
61599347	chr5:61599347:A:G	8.07116e-06	-7.75999e-11	-1.40413	3.48391e-05	-7.75999e-11	-1.57307
61599741	chr5:61599741:G:A	1.54884e-05	-7.75999e-11	-0.752341	5.53469e-05	-7.75999e-11	-1.11019
61599769	chr5:61599769:CT:C	1.32038e-05	-7.75999e-11	-0.91193	5.10781e-05	-7.75999e-11	-1.19045
61601657	chr5:61601657:C:T	7.04228e-06	-7.75999e-11	-1.5405	3.49604e-05	-7.75999e-11	-1.56959
61601662	chr5:61601662:G:A	2.36937e-05	-0.327223	-5.69151e-10	9.202e-05	-0.601804	-5.69151e-10
61601670	chr5:61601670:G:T	3.47258e-06	-1.28165	-0.965885	2.51134e-05	-1.38025	-0.520157
61601822	chr5:61601822:C:T	7.06369e-06	-7.75999e-11	-1.53746	3.49058e-05	-7.75999e-11	-1.57116
61601951	chr5:61601951:A:G	7.39336e-06	-7.75999e-11	-1.49185	3.62047e-05	-7.75999e-11	-1.53462
61602330	chr5:61602330:A:G	8.1685e-06	-7.75999e-11	-1.39215	3.54159e-05	-7.75999e-11	-1.55665
61602382	chr5:61602382:G:A	7.82281e-06	-7.75999e-11	-1.43539	3.78785e-05	-7.75999e-11	-1.48943
61602395	chr5:61602395:C:T	7.07928e-06	-7.75999e-11	-1.53526	3.48807e-05	-7.75999e-11	-1.57188
61602486	chr5:61602486:C:T	7.919e-06	-7.75999e-11	-1.42317	3.53148e-05	-7.75999e-11	-1.55951
61602608	chr5:61602608:C:T	8.34798e-06	-1.37041	-5.69151e-10	4.18226e-05	-1.39037	-5.69151e-10
61602733	chr5:61602733:T:A	8.42896e-06	-1.36076	-5.69151e-10	4.2029e-05	-1.38545	-5.69151e-10
61602881	chr5:61602881:C:T	6.76694e-06	-7.75999e-11	-1.58038	3.57667e-05	-7.75999e-11	-1.54679
61603420	chr5:61603420:C:A	8.97087e-06	-7.75999e-11	-1.29845	3.75037e-05	-7.75999e-11	-1.49937
61603533	chr5:61603533:TG:T	2.84441e-06	-0.992866	-1.45421	1.27184e-05	-1.22165	-1.35911
61603631	chr5:61603631:C:T	7.16549e-06	-7.75999e-11	-1.52315	3.44988e-05	-7.75999e-11	-1.58289
61604277	chr5:61604277:A:G	4.26089e-06	-0.567338	-1.47562	1.33641e-05	-0.999264	-1.53197
61604290	chr5:61604290:C:T	6.84575e-06	-7.75999e-11	-1.5688	3.56328e-05	-7.75999e-11	-1.55054
61604608	chr5:61604608:C:T	7.94642e-06	-0.189922	-1.22979	2.88505e-05	-0.509186	-1.2525
61604620	chr5:61604620:G:A	8.5267e-06	-1.34923	-5.69151e-10	4.15927e-05	-1.39588	-5.69151e-10
61605496	chr5:61605496:CAA:C	6.25941e-06	-0.165452	-1.49289	1.83585e-05	-0.933451	-1.28027
61605778	chr5:61605778:T:C	4.0733e-06	-0.510406	-1.57757	1.26229e-05	-1.02004	-1.56826
61606042	chr5:61606042:A:G	6.76138e-06	-7.75999e-11	-1.5812	3.77223e-05	-7.75999e-11	-1.49356
61606264	chr5:61606264:T:C	4.35333e-06	-1.30004	-0.72145	1.43385e-05	-1.2416	-1.21926
61606349	chr5:61606349:C:T	5.69032e-06	-0.244977	-1.50869	1.5809e-05	-0.802299	-1.56093
61606443	chr5:61606443:T:A	6.7601e-06	-7.75999e-11	-1.58139	3.76675e-05	-7.75999e-11	-1.49501
61606515	chr5:61606515:T:G	7.52546e-06	0.109321	-1.58346	2.20802e-05	-0.459601	-1.56953
61606700	chr5:61606700:C:T	6.92748e-06	-7.75999e-11	-1.55694	3.84087e-05	-7.75999e-11	-1.47553
61606990	chr5:61606990:C:T	7.1934e-06	-7.75999e-11	-1.51927	3.45309e-05	-7.75999e-11	-1.58195
61607032	chr5:61607032:C:T	3.9921e-06	-0.870463	-1.23765	1.57099e-05	-1.0761	-1.29342
61607355	chr5:61607355:A:G	1.10318e-05	-7.75999e-11	-1.09165	4.26104e-05	-7.75999e-11	-1.37171
61607437	chr5:61607437:G:C	2.45685e-06	-1.04474	-1.54882	8.96344e-06	-1.38372	-1.54693
61607571	chr5:61607571:G:T	8.14583e-06	-1.39493	-5.69151e-10	4.2146e-05	-1.38267	-5.69151e-10
61607819	chr5:61607819:A:T	8.6952e-05	2.20173	-1.22881	8.22304e-05	0.853754	-1.56804
61608161	chr5:61608161:A:G	1.85055e-06	-1.31902	-1.55793	8.96632e-06	-1.37875	-1.55158
61608314	chr5:61608314:G:A	2.38911e-05	-0.318925	-5.69151e-10	0.000120818	-0.329522	-5.69151e-10
61608602	chr5:61608602:A:G	7.42302e-06	-0.00257902	-1.48527	1.47532e-05	-0.904139	-1.52821
61608734	chr5:61608734:A:G	2.398e-06	-1.17322	-1.44458	1.0684e-05	-1.27947	-1.4756
61608756	chr5:61608756:A:G	8.55734e-06	-1.34564	-5.69151e-10	4.42714e-05	-1.33347	-5.69151e-10
61608942	chr5:61608942:T:C	2.64814e-06	-1.2737	-1.24488	1.65892e-05	-1.18643	-1.12863
61608949	chr5:61608949:A:T	7.54318e-06	-7.75999e-11	-1.47179	4.47314e-05	-7.75999e-11	-1.32313
61609083	chr5:61609083:G:A	8.16231e-06	0.0793194	-1.47222	4.30661e-05	-0.0783444	-1.28273
61609132	chr5:61609132:C:T	8.27137e-06	-1.37963	-5.69151e-10	4.40781e-05	-1.33785	-5.69151e-10
61609566	chr5:61609566:T:C	7.4296e-06	-7.75999e-11	-1.48696	3.47699e-05	-7.75999e-11	-1.57506
61609637	chr5:61609637:T:C	1.24779e-05	-7.75999e-11	-0.968476	4.68822e-05	-7.75999e-11	-1.27617
61610220	chr5:61610220:G:A	1.13384e-05	0.486879	-1.55112	3.99186e-05	0.117357	-1.55432
61610287	chr5:61610287:A:G	7.50458e-06	-0.288679	-1.18824	2.77421e-05	-0.591368	-1.20949
61610313	chr5:61610313:A:G	2.51451e-06	-1.01689	-1.55346	1.82557e-05	-0.801719	-1.41761
61610460	chr5:61610460:A:G	2.38886e-06	-1.27919	-1.34243	1.326e-05	-1.35647	-1.18259
61611552	chr5:61611552:A:G	5.89351e-06	-0.262402	-1.45618	2.15755e-05	-0.563292	-1.48896
61611595	chr5:61611595:G:A	2.22543e-06	-1.25876	-1.43372	1.42534e-05	-1.16813	-1.29868
61611678	chr5:61611678:C:T	5.53236e-06	-1.27882	-0.502995	2.77509e-05	-1.18838	-0.612163
61611717	chr5:61611717:G:A	7.4296e-06	-7.75999e-11	-1.48696	3.47699e-05	-7.75999e-11	-1.57506
61611844	chr5:61611844:A:AAGTC	6.87642e-06	-7.75999e-11	-1.56433	3.49231e-05	-7.75999e-11	-1.57066
61611933	chr5:61611933:T:C	2.80538e-06	-1.27596	-1.18493	1.5531e-05	-1.35532	-1.02565
61611974	chr5:61611974:T:C	3.11299e-06	-0.870869	-1.48598	1.31931e-05	-1.12042	-1.42369
61612156	chr5:61612156:C:T	1.45763e-05	-1.37667	0.563632	0.000147633	-1.39067	1.26159
61612187	chr5:61612187:T:C	7.43238e-06	-7.75999e-11	-1.48659	3.47736e-05	-7.75999e-11	-1.57495
61612203	chr5:61612203:C:T	3.25815e-06	-0.814558	-1.49671	1.35921e-05	-1.07595	-1.43838
61612355	chr5:61612355:C:T	1.49276e-05	-1.37175	0.582526	0.000150554	-1.39282	1.28334
61612406	chr5:61612406:T:C	7.74862e-06	-7.75999e-11	-1.44492	4.68027e-05	-7.75999e-11	-1.27787
61612455	chr5:61612455:G:GA	8.57075e-06	-1.34408	-5.69151e-10	4.15904e-05	-1.39594	-5.69151e-10
61613016	chr5:61613016:C:T	2.33497e-05	-7.75999e-11	-0.341847	7.23992e-05	-7.75999e-11	-0.841614
61613188	chr5:61613188:G:A	2.13394e-05	-7.75999e-11	-0.431874	6.75374e-05	-7.75999e-11	-0.911128
61613555	chr5:61613555:T:G	6.78794e-06	-7.75999e-11	-1.57728	3.48693e-05	-7.75999e-11	-1.5722
61613630	chr5:61613630:G:A	6.74661e-06	-7.75999e-11	-1.58339	3.50986e-05	-7.75999e-11	-1.56565
61613881	chr5:61613881:A:G	2.96152e-06	-0.898363	-1.50837	1.25702e-05	-1.14052	-1.45196
61614099	chr5:61614099:G:A	2.53581e-06	-1.12402	-1.43789	1.11779e-05	-1.23983	-1.47004
61614125	chr5:61614125:T:C	2.3512e-05	-7.75999e-11	-0.33492	6.37619e-05	-7.75999e-11	-0.968654
61614251	chr5:61614251:G:A	2.57611e-06	-1.11829	-1.42786	1.13191e-05	-1.23549	-1.46184
61614409	chr5:61614409:G:A	8.44064e-06	-1.35937	-5.69151e-10	4.56385e-05	-1.30306	-5.69151e-10
61614453	chr5:61614453:G:A	2.84811e-05	-7.75999e-11	-0.14319	0.000204843	-7.75999e-11	0.198435
61614860	chr5:61614860:A:G	6.74685e-06	-7.75999e-11	-1.58336	3.47217e-05	-7.75999e-11	-1.57645
61615997	chr5:61615997:T:C	1.36485e-05	-7.75999e-11	-0.878805	5.02174e-05	-7.75999e-11	-1.20745
61616040	chr5:61616040:T:C	1.33931e-05	-7.75999e-11	-0.897692	4.9536e-05	-7.75999e-11	-1.22111
61616063	chr5:61616063:G:A	7.8999e-06	-7.75999e-11	-1.42558	4.21187e-05	-7.75999e-11	-1.38332
61616301	chr5:61616301:C:T	1.23777e-05	-1.39021	0.413676	0.000122624	-1.37765	1.06297
61616498	chr5:61616498:T:C	8.80607e-06	-7.75999e-11	-1.31699	3.59992e-05	-7.75999e-11	-1.54031
61616643	chr5:61616643:A:G	1.75148e-05	-7.75999e-11	-0.629384	5.18622e-05	-7.75999e-11	-1.17522
61616709	chr5:61616709:A:G	9.70838e-06	-7.75999e-11	-1.21944	6.22416e-05	-7.75999e-11	-0.992786
61616909	chr5:61616909:A:G	8.77547e-06	0.25306	-1.57353	2.05694e-05	-0.574155	-1.52585
61617546	chr5:61617546:C:G	2.03783e-05	-7.75999e-11	-0.477961	0.000136852	-7.75999e-11	-0.204911
61617586	chr5:61617586:A:G	1.36485e-05	-7.75999e-11	-0.878805	5.02174e-05	-7.75999e-11	-1.20745
61617612	chr5:61617612:C:T	1.25643e-05	-1.38251	0.420935	0.000121738	-1.38677	1.06483
61618028	chr5:61618028:G:A	2.52318e-06	-1.29395	-1.27296	1.42156e-05	-1.36467	-1.1048
61618248	chr5:61618248:C:T	7.81746e-06	-7.75999e-11	-1.43607	4.67075e-05	-7.75999e-11	-1.2799
61619287	chr5:61619287:A:G	2.49352e-05	-7.75999e-11	-0.27615	0.000108045	-7.75999e-11	-0.441258
61619389	chr5:61619389:G:T	2.77593e-06	-0.890519	-1.58093	1.21548e-05	-1.05491	-1.57118
61619707	chr5:61619707:C:A	8.32392e-06	-1.3733	-5.69151e-10	4.37858e-05	-1.3445	-5.69151e-10
61619791	chr5:61619791:G:A	1.36805e-05	-0.876457	-5.69151e-10	6.89813e-05	-0.889974	-5.69151e-10
61619825	chr5:61619825:A:G	4.08357e-05	-1.35013	1.56726	0.000428598	-1.39594	2.33265
61620205	chr5:61620205:A:G	3.43184e-06	-0.685523	-1.57381	1.49839e-05	-0.906653	-1.51018
61620312	chr5:61620312:C:T	1.33078e-05	-7.75999e-11	-0.904084	5.27236e-05	-7.75999e-11	-1.15875
61620360	chr5:61620360:G:A	8.22019e-06	-1.38584	-5.69151e-10	4.1674e-05	-1.39393	-5.69151e-10
61620862	chr5:61620862:T:C	6.81491e-06	-7.75999e-11	-1.57332	3.65584e-05	-7.75999e-11	-1.5249
61621428	chr5:61621428:C:T	8.89612e-06	-7.75999e-11	-1.30682	4.14415e-05	-7.75999e-11	-1.39953
61622316	chr5:61622316:A:T	2.34032e-06	-1.24987	-1.39228	1.14718e-05	-1.18227	-1.50164
61622358	chr5:61622358:TA:T	8.14654e-06	-1.39484	-5.69151e-10	4.16883e-05	-1.39359	-5.69151e-10
61622360	chr5:61622360:A:C	8.14705e-06	-1.39478	-5.69151e-10	4.16847e-05	-1.39368	-5.69151e-10
61622623	chr5:61622623:G:A	1.18695e-05	-7.75999e-11	-1.01846	7.2336e-05	-7.75999e-11	-0.842488
61622631	chr5:61622631:C:T	1.21884e-05	-7.75999e-11	-0.991943	5.0706e-05	-7.75999e-11	-1.19777
61622699	chr5:61622699:C:T	6.81362e-06	-7.75999e-11	-1.57351	3.44751e-05	-7.75999e-11	-1.58357
61622830	chr5:61622830:C:T	3.26056e-05	0.371525	-0.379472	6.81217e-05	-0.06702	-0.835494
61622915	chr5:61622915:T:C	8.35955e-06	-1.36903	-5.69151e-10	4.1596e-05	-1.3958	-5.69151e-10
61622936	chr5:61622936:A:G	1.89679e-06	-1.30591	-1.54635	1.1672e-05	-1.36393	-1.30269
61623029	chr5:61623029:C:T	1.11203e-05	-7.75999e-11	-1.08366	4.57952e-05	-7.75999e-11	-1.29963
61623057	chr5:61623057:C:T	7.08189e-06	-7.75999e-11	-1.53489	3.98484e-05	-7.75999e-11	-1.43873
61623502	chr5:61623502:T:G	8.29318e-06	-1.377	-5.69151e-10	4.15979e-05	-1.39576	-5.69151e-10
61623555	chr5:61623555:A:G	8.19996e-06	-1.3883	-5.69151e-10	4.1614e-05	-1.39537	-5.69151e-10
61623680	chr5:61623680:A:T	7.80968e-06	-7.75999e-11	-1.43707	4.15216e-05	-7.75999e-11	-1.3976
61623817	chr5:61623817:C:T	8.24312e-06	-7.75999e-11	-1.38305	4.31056e-05	-7.75999e-11	-1.36016
61624493	chr5:61624493:C:T	6.78696e-06	-7.75999e-11	-1.57743	3.5476e-05	-7.75999e-11	-1.55495
61624663	chr5:61624663:T:C	6.95241e-06	-0.196083	-1.35726	1.67656e-05	-0.72953	-1.57495
61624817	chr5:61624817:C:G	8.31224e-06	-1.3747	-5.69151e-10	4.15914e-05	-1.39592	-5.69151e-10
61625005	chr5:61625005:C:G	1.87639e-06	-1.38863	-1.47446	1.0718e-05	-1.36478	-1.38711
61625566	chr5:61625566:G:A	1.13253e-05	-7.75999e-11	-1.0654	4.64853e-05	-7.75999e-11	-1.28467
61625584	chr5:61625584:C:A	6.74517e-06	-7.75999e-11	-1.5836	3.48065e-05	-7.75999e-11	-1.574
61625673	chr5:61625673:G:T	6.74496e-06	-7.75999e-11	-1.58364	3.47838e-05	-7.75999e-11	-1.57466
61625733	chr5:61625733:C:T	1.09475e-05	-7.75999e-11	-1.09932	4.52869e-05	-7.75999e-11	-1.31079
61625806	chr5:61625806:G:A	6.7505e-06	-7.75999e-11	-1.58281	3.45297e-05	-7.75999e-11	-1.58199
61625853	chr5:61625853:G:A	1.16464e-05	-0.26653	-0.770902	2.60905e-05	-0.612603	-1.24964
61626034	chr5:61626034:C:T	5.90533e-06	-0.897009	-0.819567	1.79745e-05	-1.06324	-1.17162
61626086	chr5:61626086:A:T	1.10008e-05	-7.75999e-11	-1.09446	4.54715e-05	-7.75999e-11	-1.30672
61626327	chr5:61626327:G:A	8.89246e-06	-7.75999e-11	-1.30723	4.01845e-05	-7.75999e-11	-1.43033
61626489	chr5:61626489:C:T	5.89727e-06	-0.909385	-0.808557	1.7896e-05	-1.07326	-1.16598
61627648	chr5:61627648:G:A	2.64624e-06	-1.13423	-1.38506	1.13092e-05	-1.16345	-1.53475
61627978	chr5:61627978:T:C	1.13762e-05	-7.75999e-11	-1.06091	4.6639e-05	-7.75999e-11	-1.28137
61628025	chr5:61628025:G:A	1.47022e-05	-7.75999e-11	-0.804434	0.000106411	-7.75999e-11	-0.456496
61628163	chr5:61628163:C:T	2.00289e-06	-1.36549	-1.43235	1.38566e-05	-1.39366	-1.10139
61629153	chr5:61629153:T:C	1.25612e-05	-7.75999e-11	-0.961822	8.76009e-05	-7.75999e-11	-0.651018
61629201	chr5:61629201:G:A	5.82265e-06	-0.900109	-0.830568	1.77363e-05	-1.06607	-1.18213
61629368	chr5:61629368:T:C	2.19491e-06	-1.15522	-1.55107	1.02719e-05	-1.24355	-1.55085
61629705	chr5:61629705:G:A	1.88112e-06	-1.27819	-1.58238	1.02325e-05	-1.33285	-1.46539
61629716	chr5:61629716:G:A	8.26737e-06	-1.38011	-5.69151e-10	4.16172e-05	-1.3953	-5.69151e-10
61629890	chr5:61629890:G:A	6.26324e-06	-0.494215	-1.16352	1.58911e-05	-0.807991	-1.55006
61629916	chr5:61629916:A:T	2.32469e-06	-1.22198	-1.42686	1.31513e-05	-1.13407	-1.41322
61629952	chr5:61629952:A:G	1.07121e-05	-7.75999e-11	-1.12106	4.45713e-05	-7.75999e-11	-1.32672
61630111	chr5:61630111:G:A	2.59348e-06	-1.07358	-1.46585	1.15661e-05	-1.11236	-1.56337
61630403	chr5:61630403:G:C	8.19644e-06	-1.38873	-5.69151e-10	4.17755e-05	-1.3915	-5.69151e-10
61630404	chr5:61630404:T:C	1.31055e-05	-7.75999e-11	-0.919397	9.24849e-05	-7.75999e-11	-0.596764
61630472	chr5:61630472:G:A	4.83137e-06	-0.943743	-0.973559	1.5397e-05	-1.10284	-1.2868
61630480	chr5:61630480:C:G	4.65317e-06	-0.950342	-1.00454	1.50016e-05	-1.10822	-1.30743
61630936	chr5:61630936:G:A	7.37749e-06	-7.75999e-11	-1.494	3.47042e-05	-7.75999e-11	-1.57695
61631366	chr5:61631366:A:G	8.18738e-06	-1.38984	-5.69151e-10	4.17949e-05	-1.39104	-5.69151e-10
61631562	chr5:61631562:C:T	1.27206e-05	-7.75999e-11	-0.949208	8.93406e-05	-7.75999e-11	-0.631354
61631782	chr5:61631782:G:A	6.75298e-06	-7.75999e-11	-1.58245	3.468e-05	-7.75999e-11	-1.57765
61632245	chr5:61632245:G:A	1.24935e-05	-7.75999e-11	-0.967223	8.73552e-05	-7.75999e-11	-0.653828
61632502	chr5:61632502:A:G	7.57863e-06	-0.385915	-1.08118	2.1957e-05	-0.668507	-1.36622
61632726	chr5:61632726:C:T	8.17811e-06	-1.39097	-5.69151e-10	4.18645e-05	-1.38937	-5.69151e-10
61632944	chr5:61632944:T:C	2.07915e-06	-1.31401	-1.44647	1.12894e-05	-1.34732	-1.35262
61632961	chr5:61632961:G:A	7.04495e-06	-7.75999e-11	-1.54012	4.06418e-05	-7.75999e-11	-1.41901
61633120	chr5:61633120:C:G	2.43515e-06	-1.18892	-1.41351	1.40303e-05	-1.09189	-1.3907
61633146	chr5:61633146:T:C	6.76107e-06	-7.75999e-11	-1.58125	3.4882e-05	-7.75999e-11	-1.57184
61634155	chr5:61634155:C:T	2.15815e-06	-1.30021	-1.42297	1.20704e-05	-1.32619	-1.30687
61634478	chr5:61634478:A:G	6.09487e-06	-1.22072	-0.464269	4.77129e-05	-1.26529	0.00668751
61634757	chr5:61634757:C:T	6.82881e-06	-0.381412	-1.18987	1.90411e-05	-0.680863	-1.49635
61634792	chr5:61634792:C:T	1.23121e-05	-7.75999e-11	-0.981847	8.59108e-05	-7.75999e-11	-0.6705
61634923	chr5:61634923:G:A	8.13926e-06	-7.75999e-11	-1.39573	4.0365e-05	-7.75999e-11	-1.42585
61634931	chr5:61634931:T:C	3.28953e-05	0.000898629	-5.69151e-10	0.000153697	-0.0888292	-5.69151e-10
61634952	chr5:61634952:A:G	1.05242e-05	-7.75999e-11	-1.13875	4.1613e-05	-7.75999e-11	-1.3954
61635124	chr5:61635124:C:T	4.881e-06	-0.823321	-1.08376	1.68704e-05	-0.997995	-1.30026
61635567	chr5:61635567:G:A	7.77898e-06	-7.75999e-11	-1.44101	3.57484e-05	-7.75999e-11	-1.5473
61635657	chr5:61635657:C:T	1.39031e-05	-0.860316	-5.69151e-10	6.20366e-05	-0.996085	-5.69151e-10
61635822	chr5:61635822:T:C	8.32726e-06	-1.3729	-5.69151e-10	4.15896e-05	-1.39596	-5.69151e-10
61635868	chr5:61635868:G:GT	1.19511e-05	-7.75999e-11	-1.0116	5.31798e-05	-7.75999e-11	-1.15013
61636846	chr5:61636846:C:T	5.57683e-06	-0.964386	-0.809425	1.91592e-05	-1.09583	-1.0752
61637085	chr5:61637085:A:G	1.36878e-05	-7.75999e-11	-0.875924	9.71822e-05	-7.75999e-11	-0.547222
61637667	chr5:61637667:A:G	9.82901e-06	-1.20709	-5.69151e-10	5.9617e-05	-1.03587	-5.69151e-10
61638358	chr5:61638358:G:A	7.55204e-06	-7.75999e-11	-1.47061	4.04031e-05	-7.75999e-11	-1.4249
61638538	chr5:61638538:T:TATAGAAATCATG	8.24285e-06	-1.38309	-5.69151e-10	4.15907e-05	-1.39593	-5.69151e-10
61638934	chr5:61638934:GT:G	1.24315e-05	-7.75999e-11	-0.972195	7.92995e-05	-7.75999e-11	-0.750578
61639110	chr5:61639110:T:C	1.02643e-05	-1.16376	-5.69151e-10	5.10425e-05	-1.19115	-5.69151e-10
61639557	chr5:61639557:C:T	7.41265e-06	-7.75999e-11	-1.48924	3.75112e-05	-7.75999e-11	-1.49917
61639707	chr5:61639707:A:T	6.7983e-06	-7.75999e-11	-1.57576	3.83022e-05	-7.75999e-11	-1.4783
61640080	chr5:61640080:C:G	6.78647e-06	-7.75999e-11	-1.5775	4.04728e-05	-7.75999e-11	-1.42318
61640119	chr5:61640119:T:C	2.0293e-05	-7.75999e-11	-0.482157	7.02099e-05	-7.75999e-11	-0.872321
61640268	chr5:61640268:T:C	3.08952e-06	-0.781012	-1.5834	1.44305e-05	-0.8715	-1.58297
61640326	chr5:61640326:C:T	1.2021e-05	-7.75999e-11	-1.00577	8.12167e-05	-7.75999e-11	-0.726689
61640345	chr5:61640345:T:C	1.38553e-05	-7.75999e-11	-0.863767	8.04265e-05	-7.75999e-11	-0.736466
61640364	chr5:61640364:C:T	4.35081e-06	-1.39318	-0.628888	1.50678e-05	-1.38736	-1.02389
61640403	chr5:61640403:G:C	2.91429e-06	-0.96822	-1.45459	1.33847e-05	-1.04412	-1.48558
61640422	chr5:61640422:A:G	6.92582e-06	-7.75999e-11	-1.55717	3.63705e-05	-7.75999e-11	-1.53005
61640469	chr5:61640469:G:A	2.47587e-06	-1.24843	-1.33741	1.03973e-05	-1.28145	-1.50082
61640541	chr5:61640541:T:C	6.74516e-06	-7.75999e-11	-1.58361	3.46053e-05	-7.75999e-11	-1.5798
61641067	chr5:61641067:T:C	1.79752e-06	-1.32908	-1.57694	9.12646e-06	-1.33809	-1.57454
61641108	chr5:61641108:T:G	2.85893e-06	-1.36599	-1.07599	1.26025e-05	-1.3781	-1.21181
61641164	chr5:61641164:G:C	7.08114e-06	-7.75999e-11	-1.535	3.50903e-05	-7.75999e-11	-1.56589
61641245	chr5:61641245:G:A	1.77424e-06	-1.36133	-1.55773	9.11423e-06	-1.36997	-1.544
61641890	chr5:61641890:T:C	3.72983e-05	-7.75999e-11	0.126517	0.000178112	-7.75999e-11	0.0586055
61642104	chr5:61642104:T:C	9.83328e-06	-0.568504	-0.638155	3.97387e-05	-0.573843	-0.86764
61642511	chr5:61642511:TCTC:T	5.98698e-06	-0.658651	-1.04419	2.89419e-05	-0.653559	-1.10496
61643192	chr5:61643192:G:A	4.04408e-06	-0.663986	-1.43119	2.03141e-05	-0.844693	-1.2678
61643507	chr5:61643507:T:A	4.32644e-06	-1.384	-0.643692	2.49191e-05	-1.36904	-0.539136
61643580	chr5:61643580:T:C	1.78353e-06	-1.39421	-1.51963	8.66284e-06	-1.39453	-1.57024
61644150	chr5:61644150:G:A	4.87498e-06	-0.511344	-1.39697	2.55059e-05	-0.617647	-1.26725
61644286	chr5:61644286:A:G	9.46913e-06	-7.75999e-11	-1.24439	4.32323e-05	-7.75999e-11	-1.35722
61644402	chr5:61644402:T:C	9.1105e-06	-7.75999e-11	-1.283	4.42063e-05	-7.75999e-11	-1.33494
61644621	chr5:61644621:T:C	1.23713e-05	-7.75999e-11	-0.977048	5.39744e-05	-7.75999e-11	-1.1353
61644669	chr5:61644669:C:G	1.86349e-06	-1.39586	-1.47412	1.05083e-05	-1.39148	-1.38016
61644817	chr5:61644817:C:T	1.01512e-05	-1.17484	-5.69151e-10	4.96074e-05	-1.21967	-5.69151e-10
61644891	chr5:61644891:G:A	6.09334e-06	-1.37832	-0.306919	3.07064e-05	-1.38036	-0.318977
61645180	chr5:61645180:C:G	3.53631e-06	-0.760124	-1.46922	2.00857e-05	-0.874525	-1.24927
61645215	chr5:61645215:G:A	8.34825e-06	-1.37038	-5.69151e-10	4.22293e-05	-1.3807	-5.69151e-10
61645979	chr5:61645979:A:G	6.89884e-06	-7.75999e-11	-1.56108	3.66316e-05	-7.75999e-11	-1.5229
61646081	chr5:61646081:A:C	3.13829e-05	-7.75999e-11	-0.0461668	0.000133216	-7.75999e-11	-0.231836
61646103	chr5:61646103:A:G	1.76536e-06	-1.38207	-1.54201	9.72106e-06	-1.35608	-1.49343
61646365	chr5:61646365:A:T	5.69522e-06	-1.35864	-0.394167	2.56191e-05	-1.33228	-0.548197
61646521	chr5:61646521:A:G	1.97849e-05	-0.507512	-5.69151e-10	0.000104321	-0.476334	-5.69151e-10
61646557	chr5:61646557:T:C	6.81569e-06	-7.75999e-11	-1.5732	3.59676e-05	-7.75999e-11	-1.54119
61646652	chr5:61646652:C:T	6.77205e-06	-7.75999e-11	-1.57963	3.46117e-05	-7.75999e-11	-1.57962
61647665	chr5:61647665:A:G	8.233e-06	-7.75999e-11	-1.38428	3.74816e-05	-7.75999e-11	-1.49996
61648420	chr5:61648420:C:T	3.65356e-05	-7.75999e-11	0.105857	0.000152012	-7.75999e-11	-0.0998482
61648634	chr5:61648634:T:A	1.95654e-06	-1.39566	-1.42559	1.11558e-05	-1.38699	-1.32486
61648678	chr5:61648678:C:T	3.44744e-06	-1.29361	-0.961188	3.02786e-05	-1.25201	-0.461364
61648763	chr5:61648763:C:T	9.09635e-06	-1.36905	0.0844911	5.1358e-05	-1.34785	0.16286
61648907	chr5:61648907:A:T	5.91441e-06	-0.247084	-1.46795	2.99898e-05	-0.365921	-1.35703
61649029	chr5:61649029:C:A	5.11869e-06	-0.407	-1.45253	2.53941e-05	-0.537832	-1.35146
61649785	chr5:61649785:A:G	9.13314e-06	-1.33682	0.056302	4.49055e-05	-1.30118	-0.0180668
61650363	chr5:61650363:C:T	6.7474e-06	-7.75999e-11	-1.58327	3.45112e-05	-7.75999e-11	-1.58253
61651120	chr5:61651120:C:T	1.12408e-05	-7.75999e-11	-1.07288	4.82682e-05	-7.75999e-11	-1.24704
61651497	chr5:61651497:T:A	1.05384e-05	-7.75999e-11	-1.13741	4.43162e-05	-7.75999e-11	-1.33246
61651656	chr5:61651656:A:G	8.13884e-06	-0.900754	-0.49503	2.11277e-05	-0.993282	-1.07994
61651975	chr5:61651975:G:T	7.14476e-06	-7.75999e-11	-1.52605	3.45168e-05	-7.75999e-11	-1.58236
61652156	chr5:61652156:G:A	1.11417e-05	-7.75999e-11	-1.08174	4.87335e-05	-7.75999e-11	-1.23744
61652185	chr5:61652185:C:T	8.84064e-06	-7.75999e-11	-1.31307	3.77197e-05	-7.75999e-11	-1.49363
61653162	chr5:61653162:C:T	2.68656e-06	-1.39165	-1.11252	1.02032e-05	-1.37367	-1.42744
61653410	chr5:61653410:A:G	2.76429e-06	-1.35301	-1.12264	1.23464e-05	-1.35614	-1.25431
61653631	chr5:61653631:A:G	6.97134e-06	-7.75999e-11	-1.55062	3.74619e-05	-7.75999e-11	-1.50049
61654112	chr5:61654112:A:T	3.88285e-06	-0.693986	-1.44188	2.03446e-05	-0.820838	-1.29016
61654141	chr5:61654141:G:A	2.17756e-06	-1.39319	-1.32104	9.04372e-06	-1.37726	-1.54448
61654602	chr5:61654602:A:G	4.61411e-06	-1.25603	-0.707279	3.23049e-05	-1.27293	-0.375662
61654770	chr5:61654770:T:C	1.64849e-05	-7.75999e-11	-0.689984	8.85603e-05	-7.75999e-11	-0.640126
61655297	chr5:61655297:G:A	2.22317e-06	-1.39593	-1.29756	9.01618e-06	-1.3885	-1.53629
61655637	chr5:61655637:A:G	8.88649e-06	-1.3079	-5.69151e-10	4.70884e-05	-1.27178	-5.69151e-10
61656094	chr5:61656094:C:T	8.11816e-06	-7.75999e-11	-1.39833	3.78807e-05	-7.75999e-11	-1.48937
61656149	chr5:61656149:G:A	8.28035e-06	-1.37855	-5.69151e-10	4.16815e-05	-1.39375	-5.69151e-10
61656210	chr5:61656210:TG:T	4.40473e-06	-1.37782	-0.631937	2.20079e-05	-1.38123	-0.651183
61656865	chr5:61656865:A:G	1.6513e-05	-7.75999e-11	-0.688281	8.87126e-05	-7.75999e-11	-0.638408
61656891	chr5:61656891:G:A	8.65279e-06	-1.33455	-5.69151e-10	4.46832e-05	-1.32421	-5.69151e-10
61657430	chr5:61657430:G:A	1.05172e-05	-1.13942	-5.69151e-10	4.86072e-05	-1.24004	-5.69151e-10
61657500	chr5:61657500:G:C	5.13167e-06	-1.37171	-0.485295	2.52865e-05	-1.37543	-0.518108
61657550	chr5:61657550:A:G	0.000223132	1.91533	-5.69151e-10	0.000761579	1.51158	-5.69151e-10
61657781	chr5:61657781:A:T	8.0865e-06	-7.75999e-11	-1.40224	3.83273e-05	-7.75999e-11	-1.47765
61658358	chr5:61658358:C:A	9.29609e-06	-7.75999e-11	-1.26284	4.37127e-05	-7.75999e-11	-1.34617
61658455	chr5:61658455:T:C	4.52004e-06	-1.38344	-0.600471	3.54825e-05	-1.39321	-0.161566
61658862	chr5:61658862:A:AG	2.16126e-06	-1.19217	-1.52957	1.27334e-05	-1.12033	-1.45925
61658892	chr5:61658892:T:C	2.01416e-06	-1.23908	-1.55315	1.00747e-05	-1.26181	-1.55197
61659661	chr5:61659661:T:G	9.37353e-06	-1.25454	-5.69151e-10	4.68093e-05	-1.27773	-5.69151e-10
61660207	chr5:61660207:G:C	1.50852e-05	-7.75999e-11	-0.778715	8.22077e-05	-7.75999e-11	-0.71456
61660272	chr5:61660272:G:A	2.44789e-05	-7.75999e-11	-0.294621	0.000123662	-7.75999e-11	-0.306256
61660393	chr5:61660393:G:T	4.34629e-06	-1.31878	-0.704328	2.16205e-05	-1.32656	-0.723603
61660800	chr5:61660800:G:C	1.9124e-06	-1.39054	-1.45353	8.83779e-06	-1.37196	-1.57281
61661141	chr5:61661141:G:A	6.77077e-06	-7.75999e-11	-1.57982	3.44866e-05	-7.75999e-11	-1.58324
61661308	chr5:61661308:T:C	2.40082e-06	-1.31551	-1.30111	1.24743e-05	-1.27327	-1.32687
61662315	chr5:61662315:C:T	3.27171e-05	-7.75999e-11	-0.00453451	0.000161636	-7.75999e-11	-0.0384633
61662549	chr5:61662549:C:T	2.36315e-06	-1.05492	-1.57751	1.12279e-05	-1.13921	-1.5662
61662568	chr5:61662568:A:G	1.39473e-05	-7.75999e-11	-0.857148	7.18748e-05	-7.75999e-11	-0.848884
61662871	chr5:61662871:C:A	0.00014329	-7.75999e-11	1.47244	0.000710201	-7.75999e-11	1.44174
61663005	chr5:61663005:T:C	0.000125305	-7.75999e-11	1.33832	0.000626379	-7.75999e-11	1.31615
61663308	chr5:61663308:T:C	7.847e-06	-7.75999e-11	-1.4323	3.76301e-05	-7.75999e-11	-1.496
61663392	chr5:61663392:G:A	2.08676e-06	-1.31269	-1.44413	1.36858e-05	-1.28126	-1.2262
61663895	chr5:61663895:T:G	4.40872e-06	-0.94511	-1.06374	2.42748e-05	-1.06125	-0.873124
61664206	chr5:61664206:C:T	1.15263e-05	-7.75999e-11	-1.0478	4.98496e-05	-7.75999e-11	-1.2148
61664218	chr5:61664218:G:A	7.79674e-05	-7.75999e-11	0.863859	0.000380998	-7.75999e-11	0.818983
61664236	chr5:61664236:G:A	2.44348e-06	-1.27731	-1.3217	1.3282e-05	-1.29802	-1.23938
61664717	chr5:61664717:T:G	2.04206e-06	-1.36593	-1.41254	1.1012e-05	-1.35201	-1.37281
61664818	chr5:61664818:G:A	7.94668e-06	-7.75999e-11	-1.41968	3.75187e-05	-7.75999e-11	-1.49897
61664900	chr5:61664900:T:C	1.89441e-06	-1.37804	-1.47549	9.27546e-06	-1.3927	-1.50373
61664937	chr5:61664937:A:G	2.58285e-06	-1.27474	-1.2688	1.41097e-05	-1.29568	-1.18126
61665228	chr5:61665228:C:T	8.15769e-06	-1.39347	-5.69151e-10	4.21187e-05	-1.38332	-5.69151e-10
61665619	chr5:61665619:C:T	6.96769e-06	-7.75999e-11	-1.55115	3.47178e-05	-7.75999e-11	-1.57656
61666073	chr5:61666073:G:C	1.03826e-05	-7.75999e-11	-1.1523	6.97037e-05	-7.75999e-11	-0.879557
61666151	chr5:61666151:G:A	2.54936e-06	-1.39467	-1.16192	1.03071e-05	-1.39446	-1.39652
61666652	chr5:61666652:T:G	1.34882e-05	-1.34837	0.457759	4.62277e-05	-1.3401	0.0498645
61666790	chr5:61666790:T:C	5.83671e-05	-7.75999e-11	0.574321	0.000407518	-7.75999e-11	0.886276
61666876	chr5:61666876:T:A	4.43952e-06	-1.19655	-0.805336	2.86387e-05	-1.22167	-0.547375
61666939	chr5:61666939:A:G	1.82028e-06	-1.39371	-1.49973	9.30747e-06	-1.39199	-1.50101
61667308	chr5:61667308:T:C	7.05258e-06	-7.75999e-11	-1.53904	3.47968e-05	-7.75999e-11	-1.57428
61667849	chr5:61667849:G:A	1.67416e-05	-0.674535	-5.69151e-10	6.78366e-05	-0.906708	-5.69151e-10
61667880	chr5:61667880:A:T	7.06952e-06	-7.75999e-11	-1.53664	3.44727e-05	-7.75999e-11	-1.58364
61668021	chr5:61668021:A:T	2.46257e-06	-1.38076	-1.21047	1.47973e-05	-1.39369	-1.03567
61668459	chr5:61668459:T:C	0.00011087	-7.75999e-11	1.21593	0.000516885	-7.75999e-11	1.12401
61668508	chr5:61668508:A:G	1.74823e-06	-1.37615	-1.55768	9.948e-06	-1.39172	-1.43472
61669112	chr5:61669112:A:G	2.69772e-06	-1.22427	-1.27576	1.46454e-05	-1.24927	-1.19041
61669149	chr5:61669149:G:A	6.74646e-06	-7.75999e-11	-1.58341	3.4624e-05	-7.75999e-11	-1.57926
61670041	chr5:61670041:A:G	1.4637e-05	-1.35281	0.543926	4.95745e-05	-1.34449	0.124161
61670072	chr5:61670072:C:T	1.73732e-06	-1.37757	-1.56252	8.62904e-06	-1.39232	-1.57635
61670275	chr5:61670275:A:G	0.000123402	-7.75999e-11	1.32302	0.000637761	-7.75999e-11	1.33415
61670330	chr5:61670330:C:G	0.000119428	-7.75999e-11	1.29028	0.00061668	-7.75999e-11	1.30054
61670345	chr5:61670345:G:C	0.000151632	-7.75999e-11	1.52903	0.000745832	-7.75999e-11	1.49069
61670350	chr5:61670350:A:G	6.88293e-06	-7.75999e-11	-1.56339	3.4691e-05	-7.75999e-11	-1.57733
61671199	chr5:61671199:A:G	0.000123025	-7.75999e-11	1.31996	0.000630849	-7.75999e-11	1.32326
61671699	chr5:61671699:A:G	9.39736e-06	-7.75999e-11	-1.252	5.54015e-05	-7.75999e-11	-1.1092
61671861	chr5:61671861:G:T	9.08166e-06	-7.75999e-11	-1.28617	4.73804e-05	-7.75999e-11	-1.2656
61671974	chr5:61671974:G:A	2.60947e-06	-1.39518	-1.13811	1.31383e-05	-1.39585	-1.15243
61672409	chr5:61672409:A:G	4.00648e-05	-7.75999e-11	0.198067	0.000193406	-7.75999e-11	0.140979
61672935	chr5:61672935:A:G	2.39732e-06	-1.38275	-1.23533	1.33123e-05	-1.39343	-1.1417
61673045	chr5:61673045:T:C	2.75598e-06	-1.24443	-1.23422	1.65372e-05	-1.26609	-1.05211
61673678	chr5:61673678:G:T	1.19101e-05	-7.75999e-11	-1.01505	5.32611e-05	-7.75999e-11	-1.1486
61673820	chr5:61673820:T:C	7.75296e-06	-7.75999e-11	-1.44436	4.04987e-05	-7.75999e-11	-1.42254
61674116	chr5:61674116:T:C	3.71751e-06	-1.34061	-0.838763	1.60121e-05	-1.36898	-0.981482
61674520	chr5:61674520:C:G	6.77595e-06	-7.75999e-11	-1.57905	3.80244e-05	-7.75999e-11	-1.48558
61674581	chr5:61674581:C:T	7.00851e-06	-7.75999e-11	-1.54531	3.44727e-05	-7.75999e-11	-1.58364
61674586	chr5:61674586:T:C	6.7493e-06	-7.75999e-11	-1.58299	3.49567e-05	-7.75999e-11	-1.5697
61675224	chr5:61675224:A:G	2.27045e-05	-0.658549	0.288682	0.000172074	-0.642924	0.667037
61675292	chr5:61675292:G:A	1.78076e-06	-1.34971	-1.56568	1.00776e-05	-1.34753	-1.46596
61675387	chr5:61675387:A:G	7.43314e-06	-7.75999e-11	-1.48648	4.56259e-05	-7.75999e-11	-1.30333
61675905	chr5:61675905:G:A	3.60705e-06	-1.33902	-0.870523	1.60229e-05	-1.31441	-1.03538
61675995	chr5:61675995:A:G	2.20193e-06	-1.38856	-1.31454	1.13468e-05	-1.39132	-1.30355
61676253	chr5:61676253:T:G	1.01971e-05	-7.75999e-11	-1.17033	5.74149e-05	-7.75999e-11	-1.07351
61676451	chr5:61676451:C:T	7.48388e-06	-7.75999e-11	-1.47968	3.72529e-05	-7.75999e-11	-1.50608
61676456	chr5:61676456:C:T	2.71176e-06	-1.35428	-1.14055	1.56997e-05	-1.36532	-1.00485
61676562	chr5:61676562:C:T	8.60683e-06	-7.75999e-11	-1.33987	4.00228e-05	-7.75999e-11	-1.43436
61676563	chr5:61676563:A:G	1.72145e-06	-1.39569	-1.55357	9.01197e-06	-1.3959	-1.52936
61676587	chr5:61676587:T:A	1.09343e-05	-7.75999e-11	-1.10053	4.98828e-05	-7.75999e-11	-1.21413
61676599	chr5:61676599:A:C	3.27459e-05	-7.75999e-11	-0.00365232	0.000159204	-7.75999e-11	-0.0536247
61676999	chr5:61676999:A:G	7.29848e-06	-7.75999e-11	-1.50477	3.54674e-05	-7.75999e-11	-1.5552
61677288	chr5:61677288:C:A	4.20471e-05	0.246358	-5.69151e-10	0.000164199	-0.0227327	-5.69151e-10
61677470	chr5:61677470:T:G	3.72186e-06	-1.05747	-1.12073	1.33613e-05	-1.06773	-1.46372
61677750	chr5:61677750:G:C	2.24464e-06	-1.27097	-1.41292	1.18448e-05	-1.2854	-1.36652
61677997	chr5:61677997:T:A	0.000361308	-7.75999e-11	2.3973	0.00163609	-7.75999e-11	2.27626
61678062	chr5:61678062:C:T	2.25163e-06	-1.2998	-1.38097	1.19534e-05	-1.31248	-1.33031
61678236	chr5:61678236:T:C	2.03554e-06	-1.30731	-1.47437	1.11207e-05	-1.32097	-1.39403
61678530	chr5:61678530:G:T	3.59579e-06	-1.39275	-0.819919	2.01346e-05	-1.38574	-0.735632
61678825	chr5:61678825:G:A	4.89265e-05	0.397887	-5.69151e-10	0.000263784	0.451322	-5.69151e-10
61679081	chr5:61679081:G:A	1.29656e-05	-7.75999e-11	-0.930129	8.41522e-05	-7.75999e-11	-0.691183
61679093	chr5:61679093:C:G	2.35318e-06	-1.26505	-1.37162	1.23966e-05	-1.28034	-1.32604
61679114	chr5:61679114:G:A	1.77735e-05	-7.75999e-11	-0.614725	0.00012632	-7.75999e-11	-0.284989
61679182	chr5:61679182:C:T	1.1312e-05	-7.75999e-11	-1.06657	5.12021e-05	-7.75999e-11	-1.18803
61679284	chr5:61679284:G:A	1.0747e-05	-7.75999e-11	-1.1178	5.57668e-05	-7.75999e-11	-1.10263
61679657	chr5:61679657:C:T	2.12541e-06	-1.34144	-1.39703	1.14583e-05	-1.35061	-1.33448
61679822	chr5:61679822:T:C	3.41091e-05	-7.75999e-11	0.0371315	0.000173439	-7.75999e-11	0.0320183
61680256	chr5:61680256:A:G	6.71282e-06	-1.2808	-0.307608	4.82326e-05	-1.25945	0.0116774
61680724	chr5:61680724:A:C	1.73726e-05	-7.75999e-11	-0.637539	8.49213e-05	-7.75999e-11	-0.682084
61680783	chr5:61680783:A:G	2.0275e-06	-1.33579	-1.44984	1.06611e-05	-1.34494	-1.41227
61680849	chr5:61680849:C:T	0.000209156	-7.75999e-11	1.85065	0.00095431	-7.75999e-11	1.73718
61680850	chr5:61680850:C:T	2.75536e-06	-1.36206	-1.11682	1.2561e-05	-1.37362	-1.21959
61681032	chr5:61681032:C:A	9.63074e-05	-7.75999e-11	1.07511	0.000453132	-7.75999e-11	0.992374
```
