## Supplementary material for "Characterization of shared and ancestry-specific signals driving complex traits using multi-ancestry fine-mapping": susiex_nc2.cs80.summary

```
# chr5:60429695-61681046
CS_ID	CS_LENGTH	CS_PURITY	MAX_PIP_SNP	BP	REF_ALLELE	ALT_ALLELE	REF_FRQ	BETA	SE	-LOG10P	MAX_PIP	POST-HOC_PROB_POP1	POST-HOC_PROB_POP2
1	2	0.999207	chr5:61512059:T:C	61512059	C,C	T,T	1,1	-inf,-inf	inf,inf	2.38468,5.20926	0.536527	0.771739	0.811674
2	106	0	chr5:60892115:C:A	60892115	NA,A	NA,C	NA,1	NA,inf	NA,inf	NA,5.72707	0.229476	0.528209	0.565901
```
