## Supplementary material for "Characterization of shared and ancestry-specific signals driving complex traits using multi-ancestry fine-mapping": susiex_nc3.cs80.cs

```
CS_ID	SNP	BP	REF_ALLELE	ALT_ALLELE	REF_FRQ	BETA	SE	-LOG10P	CS_PIP	OVRL_PIP
1	chr5:61512059:T:C	61512059	C,C	T,T	1,1	-inf,-inf	inf,inf	2.38468,5.20926	0.551566	0.551585
1	chr5:61469760:T:C	61469760	C,C	T,T	1,1	-inf,-inf	inf,inf	2.29154,5.0096	0.306216	0.306243
2	chr5:60892115:C:A	60892115	NA,A	NA,C	NA,1	NA,inf	NA,inf	NA,5.72707	0.283349	0.283657
2	chr5:60867071:C:T	60867071	NA,T	NA,C	NA,1	NA,inf	NA,inf	NA,5.12858	0.103727	0.10407
2	chr5:61261030:T:A	61261030	NA,A	NA,T	NA,1	NA,inf	NA,inf	NA,5.2952	0.103005	0.103331
2	chr5:60862811:T:C	60862811	NA,C	NA,T	NA,1	NA,inf	NA,inf	NA,4.76923	0.0481161	0.0483197
2	chr5:61434561:G:A	61434561	NA,A	NA,G	NA,1	NA,inf	NA,inf	NA,4.76291	0.0439566	0.0442795
2	chr5:61183500:G:A	61183500	NA,A	NA,G	NA,1	NA,inf	NA,inf	NA,4.47831	0.0277985	0.0279753
2	chr5:61273592:T:C	61273592	NA,C	NA,T	NA,1	NA,inf	NA,inf	NA,4.40181	0.0216098	0.0217889
2	chr5:61274300:A:G	61274300	NA,G	NA,A	NA,1	NA,inf	NA,inf	NA,4.39853	0.0214813	0.0216599
2	chr5:61461661:C:T	61461661	NA,T	NA,C	NA,1	NA,inf	NA,inf	NA,4.22413	0.0153763	0.0156071
2	chr5:61210815:T:G	61210815	NA,G	NA,T	NA,1	NA,inf	NA,inf	NA,4.13552	0.0149061	0.0150695
2	chr5:60617346:T:C	60617346	NA,C	NA,T	NA,1	NA,inf	NA,inf	NA,3.89891	0.0136922	0.0139479
2	chr5:61550175:G:A	61550175	NA,A	NA,G	NA,1	NA,inf	NA,inf	NA,2.36842	0.00375483	0.0124557
2	chr5:60738721:A:G	60738721	NA,G	NA,A	NA,1	NA,inf	NA,inf	NA,3.20914	0.00321785	0.00333853
2	chr5:60502511:TTAAAG:T	60502511	T,NA	TTAAAG,NA	1,NA	inf,NA	inf,NA	2.19052,NA	0.00213039	0.00709411
2	chr5:61107419:T:C	61107419	NA,C	NA,T	NA,1	NA,-inf	NA,inf	NA,2.12298	0.00196585	0.00554366
2	chr5:61677997:T:A	61677997	NA,A	NA,T	NA,1	NA,inf	NA,inf	NA,2.35573	0.00183511	0.00637446
2	chr5:60502487:A:C	60502487	C,NA	A,NA	1,NA	inf,NA	inf,NA	2.10586,NA	0.00179704	0.00596928
2	chr5:61575330:G:A	61575330	A,A	G,G	1,1	-inf,-inf	inf,inf	1.32452,2.71588	0.00176863	0.00432373
2	chr5:61575948:A:C	61575948	NA,C	NA,A	NA,1	NA,inf	NA,inf	NA,2.27131	0.00150131	0.00211882
2	chr5:60659520:C:T	60659520	T,NA	C,NA	1,NA	inf,NA	inf,NA	2.00293,NA	0.00146952	0.00482191
2	chr5:61562595:C:T	61562595	NA,T	NA,C	NA,1	NA,inf	NA,inf	NA,1.93679	0.00146608	0.00480555
2	chr5:60913335:C:T	60913335	T,NA	C,NA	1,NA	-inf,NA	inf,NA	2.53023,NA	0.0014538	0.00438797
2	chr5:60735327:T:C	60735327	C,NA	T,NA	1,NA	-inf,NA	inf,NA	1.76391,NA	0.00133896	0.00468412
2	chr5:61458232:A:G	61458232	G,NA	A,NA	1,NA	-inf,NA	inf,NA	2.58545,NA	0.00126173	0.0039125
2	chr5:60477755:T:C	60477755	C,NA	T,NA	1,NA	inf,NA	inf,NA	1.90814,NA	0.00113471	0.00373341
2	chr5:61680849:C:T	61680849	NA,T	NA,C	NA,1	NA,inf	NA,inf	NA,2.08448	0.00107958	0.00370714
2	chr5:60912498:C:T	60912498	T,NA	C,NA	1,NA	inf,NA	inf,NA	1.77553,NA	0.00103348	0.00339133
2	chr5:61418924:C:T	61418924	T,NA	C,NA	1,NA	-inf,NA	inf,NA	3.8019,NA	0.00103173	0.281907
2	chr5:60559594:T:G	60559594	G,NA	T,NA	1,NA	-inf,NA	inf,NA	2.28589,NA	0.00100015	0.00300266
2	chr5:60859157:T:A	60859157	A,A	T,T	1,1	-inf,-inf	inf,inf	1.62133,3.49486	0.000995565	0.00335003
2	chr5:61657550:A:G	61657550	G,NA	A,NA	1,NA	-inf,NA	inf,NA	2.08959,NA	0.000987167	0.00287174
2	chr5:60905498:T:C	60905498	NA,C	NA,T	NA,1	NA,inf	NA,inf	NA,2.39443	0.000982121	0.00119716
2	chr5:61455836:C:G	61455836	G,NA	C,NA	1,NA	-inf,NA	inf,NA	2.24975,NA	0.000876296	0.00265882
2	chr5:61662871:C:A	61662871	NA,A	NA,C	NA,1	NA,inf	NA,inf	NA,1.94463	0.00085449	0.00258526
2	chr5:61670345:G:C	61670345	NA,C	NA,G	NA,1	NA,inf	NA,inf	NA,1.92345	0.000846641	0.00288366
2	chr5:61015093:C:T	61015093	T,NA	C,NA	1,NA	inf,NA	inf,NA	1.65655,NA	0.000824225	0.00269159
2	chr5:61544671:A:T	61544671	T,NA	A,NA	1,NA	-inf,NA	inf,NA	2.21833,NA	0.000771514	0.00234532
2	chr5:61663005:T:C	61663005	NA,C	NA,T	NA,1	NA,inf	NA,inf	NA,1.87754	0.000754174	0.0022749
2	chr5:60847655:A:AAG	60847655	AAG,AAG	A,A	1,1	inf,inf	inf,inf	0.820088,4.43945	0.000734807	0.00343059
2	chr5:61670275:A:G	61670275	NA,G	NA,A	NA,1	NA,inf	NA,inf	NA,1.81437	0.000726108	0.00248023
2	chr5:61671199:A:G	61671199	NA,G	NA,A	NA,1	NA,inf	NA,inf	NA,1.81407	0.000717875	0.0024485
2	chr5:60677342:T:A	60677342	A,NA	T,NA	1,NA	-inf,NA	inf,NA	1.95818,NA	0.000711049	0.00208165
2	chr5:60862278:A:G	60862278	G,G	A,A	1,1	-inf,-inf	inf,inf	2.04307,1.00417	0.000708355	0.00142621
2	chr5:61670330:C:G	61670330	NA,G	NA,C	NA,1	NA,inf	NA,inf	NA,1.79729	0.000702305	0.00239961
2	chr5:61172325:G:A	61172325	NA,A	NA,G	NA,1	NA,-inf	NA,inf	NA,1.60596	0.000700456	0.00199482
2	chr5:61105395:A:T	61105395	T,T	A,A	1,1	inf,inf	inf,inf	1.51418,2.94669	0.000663439	0.00179642
2	chr5:60862280:T:C	60862280	C,C	T,T	1,1	-inf,-inf	inf,inf	1.96934,0.991626	0.000614392	0.00124251
2	chr5:60860708:C:T	60860708	T,NA	C,NA	1,NA	inf,NA	inf,NA	1.52787,NA	0.000600778	0.00192375
2	chr5:61668459:T:C	61668459	NA,C	NA,T	NA,1	NA,inf	NA,inf	NA,1.76868	0.000590515	0.00198693
2	chr5:61473779:A:T	61473779	T,NA	A,NA	1,NA	-inf,NA	inf,NA	1.13244,NA	0.00057556	0.00162249
2	chr5:60845640:A:T	60845640	T,T	A,A	1,1	inf,inf	inf,inf	0.613862,1.46551	0.00057232	0.00210532
2	chr5:60880409:C:T	60880409	T,T	C,C	1,1	-inf,-inf	inf,inf	2.0219,0.909182	0.000562051	0.0011495
2	chr5:60865992:C:T	60865992	T,T	C,C	1,1	-inf,-inf	inf,inf	2.03855,0.895401	0.000554435	0.00113696
2	chr5:61333306:G:T	61333306	T,NA	G,NA	1,NA	-inf,NA	inf,NA	3.21681,NA	0.000550007	0.0703413
2	chr5:61517777:A:ATTT	61517777	NA,ATTT	NA,A	NA,1	NA,inf	NA,inf	NA,1.35709	0.000540201	0.00168309
2	chr5:60865033:T:C	60865033	C,C	T,T	1,1	-inf,-inf	inf,inf	1.99827,0.904888	0.000533133	0.00109201
2	chr5:61579868:T:A	61579868	A,NA	T,NA	1,NA	-inf,NA	inf,NA	1.28474,NA	0.000530488	0.00148301
2	chr5:61619825:A:G	61619825	G,G	A,A	1,1	-inf,inf	inf,inf	0.109166,1.96933	0.000526666	0.00161539
2	chr5:61201186:T:G	61201186	NA,G	NA,T	NA,1	NA,-inf	NA,inf	NA,1.91718	0.000520984	0.00148005
2	chr5:61681032:C:A	61681032	NA,A	NA,C	NA,1	NA,inf	NA,inf	NA,1.68061	0.00052026	0.00178748
2	chr5:61211165:C:T	61211165	NA,T	NA,C	NA,1	NA,-inf	NA,inf	NA,1.91542	0.00051985	0.0014832
2	chr5:60879907:G:T	60879907	T,T	G,G	1,1	-inf,-inf	inf,inf	2.03522,0.859705	0.000515052	0.00106248
2	chr5:60864144:T:C	60864144	C,C	T,T	1,1	-inf,-inf	inf,inf	1.98955,0.893096	0.000511534	0.00105075
2	chr5:60817850:A:G	60817850	G,G	A,A	1,1	-inf,inf	inf,inf	1.20918,1.80457	0.000508672	0.00155329
2	chr5:61104263:C:T	61104263	NA,T	NA,C	NA,1	NA,-inf	NA,inf	NA,1.89427	0.000499419	0.00141878
2	chr5:61666790:T:C	61666790	NA,C	NA,T	NA,1	NA,inf	NA,inf	NA,1.57965	0.000498074	0.0012719
2	chr5:61401345:G:A	61401345	A,NA	G,NA	1,NA	-inf,NA	inf,NA	1.92614,NA	0.000497143	0.0015021
2	chr5:61097219:G:T	61097219	NA,T	NA,G	NA,1	NA,-inf	NA,inf	NA,1.88971	0.000495187	0.00140732
2	chr5:60971048:G:A	60971048	A,A	G,G	1,1	inf,inf	inf,inf	2.15754,0.732745	0.000491363	0.00102955
2	chr5:61105076:T:G	61105076	NA,G	NA,T	NA,1	NA,-inf	NA,inf	NA,1.87513	0.000483402	0.00137376
2	chr5:61103488:A:G	61103488	NA,G	NA,A	NA,1	NA,-inf	NA,inf	NA,1.87453	0.000483018	0.00137265
2	chr5:61235424:A:G	61235424	NA,G	NA,A	NA,1	NA,-inf	NA,inf	NA,1.87737	0.000482942	0.00137388
2	chr5:60857027:C:T	60857027	T,T	C,C	1,1	-inf,-inf	inf,inf	1.79698,2.02751	0.000478887	0.00106605
2	chr5:61219208:T:C	61219208	NA,C	NA,T	NA,1	NA,-inf	NA,inf	NA,1.86433	0.00047399	0.00134791
2	chr5:60482911:G:C	60482911	C,NA	G,NA	1,NA	inf,NA	inf,NA	1.28831,NA	0.000471127	0.00150257
2	chr5:61070048:T:C	61070048	C,C	T,T	1,1	inf,inf	inf,inf	1.52142,2.50912	0.000468381	0.0011583
2	chr5:60885673:T:C	60885673	C,C	T,T	1,1	-inf,-inf	inf,inf	1.98136,0.858315	0.000466756	0.00096397
2	chr5:60977425:A:AG	60977425	NA,AG	NA,A	NA,1	NA,inf	NA,inf	NA,1.93716	0.000461703	0.000606358
2	chr5:60950582:G:A	60950582	A,A	G,G	1,1	inf,inf	inf,inf	2.0552,0.790488	0.000461197	0.000962491
2	chr5:61243694:C:G	61243694	NA,G	NA,C	NA,1	NA,-inf	NA,inf	NA,1.84734	0.000457718	0.00130266
2	chr5:60914304:G:T	60914304	T,T	G,G	1,1	inf,inf	inf,inf	1.97692,0.847308	0.000455585	0.000943317
2	chr5:61220390:G:A	61220390	A,NA	G,NA	1,NA	-inf,NA	inf,NA	1.89742,NA	0.000448591	0.00134327
2	chr5:61099916:G:A	61099916	A,A	G,G	1,1	inf,inf	inf,inf	1.51848,2.4628	0.000442943	0.00108879
2	chr5:60945159:A:G	60945159	G,G	A,A	1,1	inf,inf	inf,inf	2.01728,0.799259	0.000442068	0.000921534
2	chr5:61678825:G:A	61678825	A,NA	G,NA	1,NA	inf,NA	inf,NA	1.24094,NA	0.000440286	0.00110439
2	chr5:60843056:C:G	60843056	G,G	C,C	1,1	inf,inf	inf,inf	0.569045,1.38531	0.000439764	0.00160488
2	chr5:61233937:C:T	61233937	NA,T	NA,C	NA,1	NA,-inf	NA,inf	NA,1.82354	0.000439746	0.00125185
2	chr5:61664218:G:A	61664218	NA,A	NA,G	NA,1	NA,inf	NA,inf	NA,1.58517	0.000439629	0.00146864
2	chr5:60865067:A:G	60865067	G,G	A,A	1,1	inf,inf	inf,inf	0.603906,1.34641	0.00043672	0.00159684
2	chr5:61255893:A:G	61255893	NA,G	NA,A	NA,1	NA,-inf	NA,inf	NA,1.35543	0.000436551	0.0012537
2	chr5:61239275:T:A	61239275	NA,A	NA,T	NA,1	NA,-inf	NA,inf	NA,1.81773	0.000434946	0.00123851
2	chr5:61103248:G:C	61103248	C,C	G,G	1,1	inf,inf	inf,inf	1.49942,2.45888	0.000430336	0.00105485
2	chr5:61137440:G:A	61137440	A,A	G,G	1,1	inf,inf	inf,inf	1.5833,2.38832	0.000429494	0.00106972
2	chr5:60877688:A:G	60877688	G,NA	A,NA	1,NA	-inf,NA	inf,NA	1.85717,NA	0.000428561	0.00128606
2	chr5:60747239:G:A	60747239	NA,A	NA,G	NA,1	NA,-inf	NA,inf	NA,1.34459	0.00042217	0.00125176
2	chr5:60852270:A:T	60852270	T,T	A,A	1,1	inf,inf	inf,inf	0.551479,1.37841	0.000420919	0.00153972
2	chr5:61021606:T:C	61021606	C,C	T,T	1,1	inf,inf	inf,inf	2.08653,0.737602	0.000414616	0.000872603
2	chr5:61130433:T:C	61130433	C,C	T,T	1,1	inf,inf	inf,inf	1.52948,2.41306	0.000413731	0.0010228
2	chr5:60859289:C:A	60859289	A,A	C,C	1,1	inf,inf	inf,inf	0.546449,1.37271	0.000411726	0.00150499
2	chr5:61557018:A:G	61557018	G,G	A,A	1,1	-inf,inf	inf,inf	2.4062,0.0247609	0.000407808	0.00542953
2	chr5:60655312:T:C	60655312	NA,C	NA,T	NA,1	NA,inf	NA,inf	NA,1.90375	0.000405381	0.000497105
2	chr5:61131887:T:TG	61131887	TG,TG	T,T	1,1	inf,inf	inf,inf	1.53321,2.39508	0.000405148	0.00100161
2	chr5:60981554:T:C	60981554	C,C	T,T	1,1	inf,inf	inf,inf	2.09851,0.689055	0.000404116	0.000855481
2	chr5:61033797:C:T	61033797	T,T	C,C	1,1	inf,inf	inf,inf	1.97593,1.17055	0.000402263	0.000867153
2	chr5:60865068:G:A	60865068	A,A	G,G	1,1	inf,inf	inf,inf	0.518362,1.38502	0.000401234	0.00146399
2	chr5:60877792:A:T	60877792	T,T	A,A	1,1	inf,inf	inf,inf	0.591597,1.33649	0.000400915	0.00145946
2	chr5:61250720:C:T	61250720	NA,T	NA,C	NA,1	NA,-inf	NA,inf	NA,2.1047	0.000396105	0.00117203
2	chr5:61166012:T:C	61166012	C,C	T,T	1,1	inf,inf	inf,inf	1.53316,2.37426	0.00039359	0.000974141
2	chr5:60854764:A:G	60854764	G,G	A,A	1,1	inf,inf	inf,inf	0.560583,1.33905	0.000392525	0.00143314
2	chr5:61551593:GAT:G	61551593	G,NA	GAT,NA	1,NA	-inf,NA	inf,NA	1.90373,NA	0.000387777	0.00117845
2	chr5:60999753:T:A	60999753	A,A	T,T	1,1	inf,inf	inf,inf	2.08792,0.677901	0.000387575	0.000822643
2	chr5:60862276:A:C	60862276	C,C	A,A	1,1	-inf,-inf	inf,inf	1.93781,0.802851	0.000385072	0.000804546
2	chr5:61552358:C:T	61552358	T,T	C,C	1,1	-inf,-inf	inf,inf	2.23584,0.0143288	0.000381093	0.00526016
2	chr5:60996457:T:C	60996457	C,C	T,T	1,1	inf,inf	inf,inf	2.04269,0.697901	0.00037705	0.000797837
2	chr5:61370833:A:G	61370833	G,NA	A,NA	1,NA	inf,NA	inf,NA	1.09359,NA	0.00037485	0.00118884
2	chr5:61503123:C:T	61503123	NA,T	NA,C	NA,1	NA,-inf	NA,inf	NA,1.92107	0.000374822	0.00109994
2	chr5:61124955:G:C	61124955	C,C	G,G	1,1	inf,inf	inf,inf	1.52499,2.34931	0.000371967	0.00092142
2	chr5:61177224:A:G	61177224	G,G	A,A	1,1	inf,inf	inf,inf	1.57075,2.30259	0.000371305	0.000926658
2	chr5:60989310:A:G	60989310	G,G	A,A	1,1	inf,inf	inf,inf	2.04247,0.691777	0.000370731	0.000785829
2	chr5:60977256:C:T	60977256	T,T	C,C	1,1	inf,inf	inf,inf	2.08422,0.660497	0.000370517	0.000789396
2	chr5:61073256:A:G	61073256	G,G	A,A	1,1	inf,inf	inf,inf	1.4786,2.37515	0.000366076	0.000898794
2	chr5:61148449:G:A	61148449	A,A	G,G	1,1	inf,inf	inf,inf	1.48472,2.37512	0.00036516	0.000901131
2	chr5:61117301:C:G	61117301	G,G	C,C	1,1	inf,inf	inf,inf	1.49079,2.36506	0.000363687	0.000896421
2	chr5:61149976:T:C	61149976	C,C	T,T	1,1	inf,inf	inf,inf	1.52861,2.31986	0.00035837	0.000887331
2	chr5:60746660:T:C	60746660	NA,C	NA,T	NA,1	NA,-inf	NA,inf	NA,1.24529	0.000346976	0.0010362
2	chr5:61186277:A:G	61186277	G,G	A,A	1,1	inf,inf	inf,inf	1.52252,2.28316	0.000340462	0.000841018
2	chr5:60850163:T:C	60850163	C,C	T,T	1,1	inf,inf	inf,inf	0.537054,1.29316	0.000340311	0.00123719
2	chr5:61348435:C:G	61348435	G,NA	C,NA	1,NA	inf,NA	inf,NA	1.04404,NA	0.000337305	0.00106763
2	chr5:61392111:G:C	61392111	C,NA	G,NA	1,NA	inf,NA	inf,NA	1.04464,NA	0.00033727	0.00106748
2	chr5:61435859:G:A	61435859	A,NA	G,NA	1,NA	inf,NA	inf,NA	1.03891,NA	0.000334119	0.00105739
2	chr5:61062698:A:G	61062698	G,NA	A,NA	1,NA	inf,NA	inf,NA	1.16532,NA	0.000330648	0.00103516
2	chr5:61518943:T:C	61518943	C,NA	T,NA	1,NA	inf,NA	inf,NA	1.02228,NA	0.000328663	0.00103871
2	chr5:61427797:A:G	61427797	G,NA	A,NA	1,NA	inf,NA	inf,NA	1.02179,NA	0.000322621	0.00102039
2	chr5:61331174:C:A	61331174	A,NA	C,NA	1,NA	-inf,NA	inf,NA	1.72321,NA	0.000321437	0.000968507
2	chr5:60936928:C:T	60936928	NA,T	NA,C	NA,1	NA,-inf	NA,inf	NA,1.23179	0.000319452	0.000918062
2	chr5:61297915:T:G	61297915	NA,G	NA,T	NA,1	NA,inf	NA,inf	NA,2.06876	0.000318814	0.00111274
2	chr5:61458659:C:G	61458659	G,NA	C,NA	1,NA	inf,NA	inf,NA	1.00591,NA	0.000317881	0.00100397
2	chr5:60851621:GAAGAA:G	60851621	NA,G	NA,GAAGAA	NA,1	NA,-inf	NA,inf	NA,1.22084	0.000311469	0.000895497
2	chr5:61581033:TAA:T	61581033	T,T	TAA,TAA	1,1	-inf,-inf	inf,inf	1.37803,0.656994	0.000309299	0.0007626
2	chr5:61021073:C:G	61021073	G,G	C,C	1,1	inf,inf	inf,inf	1.98924,0.665515	0.000306231	0.000656202
2	chr5:61064331:C:T	61064331	T,T	C,C	1,1	inf,inf	inf,inf	1.48412,2.26752	0.00030469	0.000755559
2	chr5:60464954:T:C	60464954	NA,C	NA,T	NA,1	NA,inf	NA,inf	NA,1.16538	0.00030283	0.000949588
2	chr5:61521248:C:T	61521248	T,NA	C,NA	1,NA	inf,NA	inf,NA	0.981723,NA	0.000302384	0.000954238
2	chr5:61028147:G:A	61028147	A,NA	G,NA	1,NA	-inf,NA	inf,NA	0.894717,NA	0.000299641	0.000867775
2	chr5:61048750:A:G	61048750	G,G	A,A	1,1	inf,inf	inf,inf	1.93442,0.791234	0.000295961	0.000638317
2	chr5:61160504:T:C	61160504	C,NA	T,NA	1,NA	-inf,NA	inf,NA	0.884326,NA	0.000295113	0.000854962
2	chr5:61253506:C:T	61253506	NA,T	NA,C	NA,1	NA,-inf	NA,inf	NA,1.57469	0.000287551	0.000821735
2	chr5:61505495:C:T	61505495	T,NA	C,NA	1,NA	inf,NA	inf,NA	0.956467,NA	0.000287124	0.000905262
2	chr5:61569743:A:G	61569743	G,G	A,A	1,1	-inf,-inf	inf,inf	1.48925,0.472903	0.000285709	0.000710005
2	chr5:60490434:G:A	60490434	NA,A	NA,G	NA,1	NA,-inf	NA,inf	NA,1.54327	0.000284439	0.000812734
2	chr5:61054660:G:A	61054660	A,A	G,G	1,1	inf,inf	inf,inf	1.89975,0.799484	0.000284249	0.0006129
2	chr5:60837866:C:T	60837866	NA,T	NA,C	NA,1	NA,-inf	NA,inf	NA,1.16216	0.000281236	0.000807496
2	chr5:61524118:G:T	61524118	T,NA	G,NA	1,NA	inf,NA	inf,NA	0.94397,NA	0.000280036	0.000882478
2	chr5:60880684:C:T	60880684	NA,T	NA,C	NA,1	NA,-inf	NA,inf	NA,1.15902	0.00027933	0.000801728
2	chr5:61509253:T:C	61509253	C,NA	T,NA	1,NA	inf,NA	inf,NA	0.936982,NA	0.00027607	0.000869765
2	chr5:60663212:G:A	60663212	A,A	G,G	1,1	-inf,-inf	inf,inf	1.85272,1.08923	0.000273994	0.000774066
2	chr5:61590607:C:T	61590607	NA,T	NA,C	NA,1	NA,inf	NA,inf	NA,1.18741	0.000273835	0.000816477
2	chr5:61052219:G:A	61052219	A,A	G,G	1,1	inf,inf	inf,inf	1.88334,0.788372	0.000271071	0.000585783
2	chr5:61320698:T:C	61320698	C,C	T,T	1,1	-inf,inf	inf,inf	3.3042,0.196617	0.000270472	0.0242288
2	chr5:61239040:C:T	61239040	NA,T	NA,C	NA,1	NA,inf	NA,inf	NA,1.16256	0.000269527	0.00084207
2	chr5:60873500:C:T	60873500	NA,T	NA,C	NA,1	NA,-inf	NA,inf	NA,1.13366	0.000265969	0.000764042
2	chr5:61483179:G:T	61483179	T,NA	G,NA	1,NA	inf,NA	inf,NA	0.91753,NA	0.00026533	0.000835384
2	chr5:61406316:G:A	61406316	A,NA	G,NA	1,NA	-inf,NA	inf,NA	2.54483,NA	0.000264992	0.0149598
2	chr5:61487694:C:T	61487694	T,NA	C,NA	1,NA	inf,NA	inf,NA	0.915213,NA	0.000264271	0.000831981
2	chr5:61522241:A:G	61522241	G,NA	A,NA	1,NA	inf,NA	inf,NA	0.917098,NA	0.000263991	0.000831048
2	chr5:61448273:G:A	61448273	A,NA	G,NA	1,NA	inf,NA	inf,NA	0.913596,NA	0.000262971	0.000827797
2	chr5:61172304:T:C	61172304	C,NA	T,NA	1,NA	-inf,NA	inf,NA	0.819307,NA	0.000261581	0.000749123
2	chr5:61485167:T:A	61485167	A,NA	T,NA	1,NA	inf,NA	inf,NA	0.910332,NA	0.000261559	0.000823286
2	chr5:61567460:T:A	61567460	A,A	T,T	1,1	-inf,-inf	inf,inf	1.59802,0.309398	0.000258955	0.000650309
2	chr5:61032053:T:C	61032053	C,C	T,T	1,1	inf,inf	inf,inf	1.87305,0.775846	0.000258579	0.000561004
2	chr5:60574923:G:A	60574923	A,NA	G,NA	1,NA	-inf,NA	inf,NA	1.53588,NA	0.000258127	0.000770291
2	chr5:61502111:C:A	61502111	A,NA	C,NA	1,NA	inf,NA	inf,NA	0.905362,NA	0.000257539	0.000810291
2	chr5:61003007:T:G	61003007	NA,G	NA,T	NA,1	NA,-inf	NA,inf	NA,1.1151	0.000256479	0.000737065
2	chr5:60883227:G:A	60883227	NA,A	NA,G	NA,1	NA,-inf	NA,inf	NA,1.1151	0.000256479	0.000737065
2	chr5:60876990:C:A	60876990	NA,A	NA,C	NA,1	NA,-inf	NA,inf	NA,1.11456	0.000256204	0.000736277
2	chr5:61614453:G:A	61614453	NA,A	NA,G	NA,1	NA,inf	NA,inf	NA,1.08437	0.00025452	0.000749686
2	chr5:61233089:C:T	61233089	NA,T	NA,C	NA,1	NA,-inf	NA,inf	NA,1.13855	0.000253756	0.00072679
2	chr5:60862012:G:T	60862012	NA,T	NA,G	NA,1	NA,-inf	NA,inf	NA,1.10619	0.000252074	0.000724531
2	chr5:60982681:A:G	60982681	NA,G	NA,A	NA,1	NA,-inf	NA,inf	NA,0.925413	0.000251143	0.000702428
2	chr5:61364501:A:T	61364501	NA,T	NA,A	NA,1	NA,inf	NA,inf	NA,1.93249	0.000250731	0.000868813
2	chr5:60884252:G:A	60884252	NA,A	NA,G	NA,1	NA,-inf	NA,inf	NA,1.10099	0.000249494	0.000717192
2	chr5:60865630:G:A	60865630	NA,A	NA,G	NA,1	NA,-inf	NA,inf	NA,1.09956	0.000248119	0.000713227
2	chr5:60645659:C:T	60645659	T,NA	C,NA	1,NA	-inf,NA	inf,NA	0.992988,NA	0.000247047	0.000817261
2	chr5:60774094:A:C	60774094	NA,C	NA,A	NA,1	NA,-inf	NA,inf	NA,1.51949	0.000246976	0.000727625
2	chr5:60986586:C:T	60986586	NA,T	NA,C	NA,1	NA,-inf	NA,inf	NA,1.09444	0.000246311	0.000708131
2	chr5:60939554:G:C	60939554	C,NA	G,NA	1,NA	-inf,NA	inf,NA	1.25729,NA	0.000245186	0.000694252
2	chr5:60433519:C:A	60433519	NA,A	NA,C	NA,1	NA,-inf	NA,inf	NA,1.42546	0.000242428	0.00068949
2	chr5:61046586:A:G	61046586	G,NA	A,NA	1,NA	-inf,NA	inf,NA	0.782742,NA	0.000241511	0.00069154
2	chr5:60975426:C:T	60975426	T,NA	C,NA	1,NA	-inf,NA	inf,NA	0.780553,NA	0.000240072	0.000687694
2	chr5:60554397:A:G	60554397	G,G	A,A	1,1	-inf,-inf	inf,inf	1.07221,0.909923	0.000240014	0.000752204
2	chr5:61232373:C:G	61232373	NA,G	NA,C	NA,1	NA,-inf	NA,inf	NA,1.1073	0.000238763	0.000684415
2	chr5:61672409:A:G	61672409	NA,G	NA,A	NA,1	NA,inf	NA,inf	NA,1.26247	0.000237057	0.000725457
2	chr5:61189053:C:T	61189053	NA,T	NA,C	NA,1	NA,inf	NA,inf	NA,0.937023	0.000236713	0.000725302
2	chr5:61071712:C:T	61071712	NA,T	NA,C	NA,1	NA,-inf	NA,inf	NA,0.894518	0.000235787	0.000663531
2	chr5:60935867:C:A	60935867	NA,A	NA,C	NA,1	NA,-inf	NA,inf	NA,1.07011	0.000235449	0.000677265
2	chr5:61520541:T:C	61520541	C,NA	T,NA	1,NA	inf,NA	inf,NA	0.822208,NA	0.000235306	0.000715711
2	chr5:60527935:G:A	60527935	NA,A	NA,G	NA,1	NA,-inf	NA,inf	NA,1.0618	0.000235074	0.00070325
2	chr5:61444040:G:A	61444040	A,NA	G,NA	1,NA	inf,NA	inf,NA	0.857525,NA	0.000234855	0.000737825
2	chr5:61034039:G:C	61034039	C,C	G,G	1,1	inf,inf	inf,inf	1.88332,1.0192	0.000234555	0.000527338
2	chr5:61356991:A:G	61356991	NA,G	NA,A	NA,1	NA,inf	NA,inf	NA,1.88355	0.00023318	0.000804782
2	chr5:60431354:G:C	60431354	NA,C	NA,G	NA,1	NA,-inf	NA,inf	NA,1.39807	0.000229473	0.00065288
2	chr5:60507148:C:T	60507148	NA,T	NA,C	NA,1	NA,-inf	NA,inf	NA,1.65582	0.000228955	0.000688782
2	chr5:61531086:G:A	61531086	NA,A	NA,G	NA,1	NA,-inf	NA,inf	NA,1.48741	0.000226943	0.000666579
2	chr5:60844054:A:G	60844054	G,G	A,A	1,1	inf,inf	inf,inf	1.068,1.49472	0.000224134	0.000484626
2	chr5:60496505:A:G	60496505	NA,G	NA,A	NA,1	NA,-inf	NA,inf	NA,1.40609	0.000222978	0.000630411
2	chr5:61199922:G:T	61199922	T,NA	G,NA	1,NA	-inf,NA	inf,NA	0.743921,NA	0.000222704	0.000634411
2	chr5:61055077:T:G	61055077	G,NA	T,NA	1,NA	-inf,NA	inf,NA	1.51733,NA	0.000222488	0.000666516
2	chr5:61540824:G:A	61540824	NA,A	NA,G	NA,1	NA,-inf	NA,inf	NA,0.693177	0.000222148	0.000600606
2	chr5:60731951:G:A	60731951	A,NA	G,NA	1,NA	-inf,NA	inf,NA	1.90882,NA	0.000220913	0.00259146
2	chr5:61641890:T:C	61641890	NA,C	NA,T	NA,1	NA,inf	NA,inf	NA,1.21558	0.000219057	0.000677655
2	chr5:61554628:G:A	61554628	A,NA	G,NA	1,NA	inf,NA	inf,NA	0.791529,NA	0.000218278	0.000701602
2	chr5:61120064:T:C	61120064	NA,C	NA,T	NA,1	NA,-inf	NA,inf	NA,1.0625	0.00021805	0.000629264
2	chr5:61160141:C:T	61160141	NA,T	NA,C	NA,1	NA,-inf	NA,inf	NA,1.06157	0.000217661	0.000628154
2	chr5:60520610:G:A	60520610	NA,A	NA,G	NA,1	NA,inf	NA,inf	NA,1.33552	0.000216834	0.000307997
3	chr5:61418924:C:T	61418924	T,NA	C,NA	1,NA	-inf,NA	inf,NA	3.8019,NA	0.281117	0.281907
3	chr5:61333306:G:T	61333306	T,NA	G,NA	1,NA	-inf,NA	inf,NA	3.21681,NA	0.0697916	0.0703413
3	chr5:61320698:T:C	61320698	C,C	T,T	1,1	-inf,inf	inf,inf	3.3042,0.196617	0.0239483	0.0242288
3	chr5:61427327:A:G	61427327	G,G	A,A	1,1	-inf,inf	inf,inf	3.04001,0.00206531	0.0154509	0.0156086
3	chr5:61406316:G:A	61406316	A,NA	G,NA	1,NA	-inf,NA	inf,NA	2.54483,NA	0.014676	0.0149598
3	chr5:61366339:C:T	61366339	T,T	C,C	1,1	-inf,-inf	inf,inf	2.98813,0.0258098	0.014353	0.0145078
3	chr5:61550175:G:A	61550175	NA,A	NA,G	NA,1	NA,inf	NA,inf	NA,2.36842	0.00844317	0.0124557
3	chr5:61356928:A:G	61356928	G,G	A,A	1,1	-inf,inf	inf,inf	2.6771,0.645411	0.00611022	0.0062044
3	chr5:61557018:A:G	61557018	G,G	A,A	1,1	-inf,inf	inf,inf	2.4062,0.0247609	0.0050091	0.00542953
3	chr5:61552358:C:T	61552358	T,T	C,C	1,1	-inf,-inf	inf,inf	2.23584,0.0143288	0.00487023	0.00526016
3	chr5:60502511:TTAAAG:T	60502511	T,NA	TTAAAG,NA	1,NA	inf,NA	inf,NA	2.19052,NA	0.00479836	0.00709411
3	chr5:61677997:T:A	61677997	NA,A	NA,T	NA,1	NA,inf	NA,inf	NA,2.35573	0.00424842	0.00637446
3	chr5:60502487:A:C	60502487	C,NA	A,NA	1,NA	inf,NA	inf,NA	2.10586,NA	0.00402924	0.00596928
3	chr5:61319030:C:G	61319030	G,G	C,C	1,1	-inf,inf	inf,inf	2.54702,0.0657489	0.00402782	0.00412463
3	chr5:61107419:T:C	61107419	NA,C	NA,T	NA,1	NA,-inf	NA,inf	NA,2.12298	0.00344843	0.00554366
3	chr5:61457653:C:G	61457653	G,G	C,C	1,1	-inf,inf	inf,inf	2.36708,0.0529377	0.00327323	0.00333884
3	chr5:60735327:T:C	60735327	C,NA	T,NA	1,NA	-inf,NA	inf,NA	1.76391,NA	0.00327027	0.00468412
3	chr5:60659520:C:T	60659520	T,NA	C,NA	1,NA	inf,NA	inf,NA	2.00293,NA	0.00323233	0.00482191
3	chr5:61562595:C:T	61562595	NA,T	NA,C	NA,1	NA,inf	NA,inf	NA,1.93679	0.00321895	0.00480555
3	chr5:60477755:T:C	60477755	C,NA	T,NA	1,NA	inf,NA	inf,NA	1.90814,NA	0.00249537	0.00373341
3	chr5:61680849:C:T	61680849	NA,T	NA,C	NA,1	NA,inf	NA,inf	NA,2.08448	0.00245575	0.00370714
3	chr5:60913335:C:T	60913335	T,NA	C,NA	1,NA	-inf,NA	inf,NA	2.53023,NA	0.00245523	0.00438797
3	chr5:60731951:G:A	60731951	A,NA	G,NA	1,NA	-inf,NA	inf,NA	1.90882,NA	0.00234519	0.00259146
3	chr5:60912498:C:T	60912498	T,NA	C,NA	1,NA	inf,NA	inf,NA	1.77553,NA	0.00227845	0.00339133
3	chr5:61458232:A:G	61458232	G,NA	A,NA	1,NA	-inf,NA	inf,NA	2.58545,NA	0.00210497	0.0039125
3	chr5:61670345:G:C	61670345	NA,C	NA,G	NA,1	NA,inf	NA,inf	NA,1.92345	0.00191179	0.00288366
3	chr5:61575330:G:A	61575330	A,A	G,G	1,1	-inf,-inf	inf,inf	1.32452,2.71588	0.00184793	0.00432373
3	chr5:61015093:C:T	61015093	T,NA	C,NA	1,NA	inf,NA	inf,NA	1.65655,NA	0.00180266	0.00269159
3	chr5:60813134:A:G	60813134	G,G	A,A	1,1	-inf,inf	inf,inf	1.63575,1.42565	0.00172753	0.00186852
3	chr5:60559594:T:G	60559594	G,NA	T,NA	1,NA	-inf,NA	inf,NA	2.28589,NA	0.00170782	0.00300266
3	chr5:61247268:G:A	61247268	A,A	G,G	1,1	-inf,inf	inf,inf	1.95672,1.16674	0.00170449	0.00180865
3	chr5:61657550:A:G	61657550	G,NA	A,NA	1,NA	-inf,NA	inf,NA	2.08959,NA	0.00168121	0.00287174
3	chr5:61670275:A:G	61670275	NA,G	NA,A	NA,1	NA,inf	NA,inf	NA,1.81437	0.00165153	0.00248023
3	chr5:61501931:G:C	61501931	C,NA	G,NA	1,NA	-inf,NA	inf,NA	1.49361,NA	0.00162922	0.00172488
3	chr5:61671199:A:G	61671199	NA,G	NA,A	NA,1	NA,inf	NA,inf	NA,1.81407	0.00162846	0.0024485
3	chr5:60712993:C:T	60712993	T,T	C,C	1,1	-inf,inf	inf,inf	2.23065,0.187437	0.00160932	0.00170044
3	chr5:61662871:C:A	61662871	NA,A	NA,C	NA,1	NA,inf	NA,inf	NA,1.94463	0.00160877	0.00258526
3	chr5:61670330:C:G	61670330	NA,G	NA,C	NA,1	NA,inf	NA,inf	NA,1.79729	0.00159794	0.00239961
3	chr5:60845640:A:T	60845640	T,T	A,A	1,1	inf,inf	inf,inf	0.613862,1.46551	0.0015128	0.00210532
3	chr5:61455836:C:G	61455836	G,NA	C,NA	1,NA	-inf,NA	inf,NA	2.24975,NA	0.00151172	0.00265882
3	chr5:61518694:T:C	61518694	C,NA	T,NA	1,NA	-inf,NA	inf,NA	1.44004,NA	0.00145487	0.00154629
3	chr5:60785981:T:C	60785981	C,C	T,T	1,1	-inf,inf	inf,inf	1.33877,1.56633	0.00145431	0.00160948
3	chr5:61663005:T:C	61663005	NA,C	NA,T	NA,1	NA,inf	NA,inf	NA,1.87754	0.00141387	0.0022749
3	chr5:61544671:A:T	61544671	T,NA	A,NA	1,NA	-inf,NA	inf,NA	2.21833,NA	0.00131487	0.00234532
3	chr5:61668459:T:C	61668459	NA,C	NA,T	NA,1	NA,inf	NA,inf	NA,1.76868	0.00130417	0.00198693
3	chr5:61053176:A:G	61053176	G,G	A,A	1,1	-inf,inf	inf,inf	2.15683,0.34072	0.00128646	0.00135686
3	chr5:60860708:C:T	60860708	T,NA	C,NA	1,NA	inf,NA	inf,NA	1.52787,NA	0.00126892	0.00192375
3	chr5:60994976:A:G	60994976	G,G	A,A	1,1	-inf,inf	inf,inf	1.7754,1.0159	0.00125764	0.00134311
3	chr5:60667753:A:G	60667753	G,NA	A,NA	1,NA	-inf,NA	inf,NA	1.6022,NA	0.00125203	0.00144749
3	chr5:61172325:G:A	61172325	NA,A	NA,G	NA,1	NA,-inf	NA,inf	NA,1.60596	0.00124277	0.00199482
3	chr5:60677342:T:A	60677342	A,NA	T,NA	1,NA	-inf,NA	inf,NA	1.95818,NA	0.00121366	0.00208165
3	chr5:60910298:A:G	60910298	G,NA	A,NA	1,NA	-inf,NA	inf,NA	1.42203,NA	0.00121225	0.00132452
3	chr5:60724693:C:T	60724693	T,T	C,C	1,1	-inf,inf	inf,inf	2.24969,0.230691	0.00120062	0.00130124
3	chr5:60764870:C:T	60764870	T,T	C,C	1,1	-inf,inf	inf,inf	1.91868,0.365206	0.00119142	0.00127227
3	chr5:61681032:C:A	61681032	NA,A	NA,C	NA,1	NA,inf	NA,inf	NA,1.68061	0.00118599	0.00178748
3	chr5:60843056:C:G	60843056	G,G	C,C	1,1	inf,inf	inf,inf	0.569045,1.38531	0.00114854	0.00160488
3	chr5:60865067:A:G	60865067	G,G	A,A	1,1	inf,inf	inf,inf	0.603906,1.34641	0.00114396	0.00159684
3	chr5:60852270:A:T	60852270	T,T	A,A	1,1	inf,inf	inf,inf	0.551479,1.37841	0.00110273	0.00153972
3	chr5:61517777:A:ATTT	61517777	NA,ATTT	NA,A	NA,1	NA,inf	NA,inf	NA,1.35709	0.0010983	0.00168309
3	chr5:60859289:C:A	60859289	A,A	C,C	1,1	inf,inf	inf,inf	0.546449,1.37271	0.00107745	0.00150499
3	chr5:61619825:A:G	61619825	G,G	A,A	1,1	-inf,inf	inf,inf	0.109166,1.96933	0.00105301	0.00161539
3	chr5:60865068:G:A	60865068	A,A	G,G	1,1	inf,inf	inf,inf	0.518362,1.38502	0.00104712	0.00146399
3	chr5:60877792:A:T	60877792	T,T	A,A	1,1	inf,inf	inf,inf	0.591597,1.33649	0.00104289	0.00145946
3	chr5:61054529:G:A	61054529	A,NA	G,NA	1,NA	-inf,NA	inf,NA	1.34788,NA	0.00104199	0.00114567
3	chr5:60854764:A:G	60854764	G,G	A,A	1,1	inf,inf	inf,inf	0.560583,1.33905	0.00102545	0.00143314
3	chr5:61562643:T:C	61562643	C,C	T,T	1,1	-inf,-inf	inf,inf	1.71228,0.0434878	0.00101673	0.00115126
3	chr5:61473779:A:T	61473779	T,NA	A,NA	1,NA	-inf,NA	inf,NA	1.13244,NA	0.00101455	0.00162249
3	chr5:60482911:G:C	60482911	C,NA	G,NA	1,NA	inf,NA	inf,NA	1.28831,NA	0.000995264	0.00150257
3	chr5:60817850:A:G	60817850	G,G	A,A	1,1	-inf,inf	inf,inf	1.20918,1.80457	0.000973125	0.00155329
3	chr5:61664218:G:A	61664218	NA,A	NA,G	NA,1	NA,inf	NA,inf	NA,1.58517	0.000963326	0.00146864
3	chr5:60675306:A:AT	60675306	AT,AT	A,A	1,1	-inf,inf	inf,inf	1.94898,0.613495	0.000910815	0.00101079
3	chr5:61579868:T:A	61579868	A,NA	T,NA	1,NA	-inf,NA	inf,NA	1.28474,NA	0.000908192	0.00148301
3	chr5:60675308:A:T	60675308	T,T	A,A	1,1	-inf,inf	inf,inf	1.94515,0.612956	0.000905149	0.00100466
3	chr5:60850163:T:C	60850163	C,C	T,T	1,1	inf,inf	inf,inf	0.537054,1.29316	0.000883318	0.00123719
3	chr5:60693201:T:C	60693201	C,C	T,T	1,1	-inf,inf	inf,inf	1.93966,0.600789	0.000876797	0.000973918
3	chr5:61211165:C:T	61211165	NA,T	NA,C	NA,1	NA,-inf	NA,inf	NA,1.91542	0.00087353	0.0014832
3	chr5:60671553:A:G	60671553	G,G	A,A	1,1	-inf,inf	inf,inf	1.93877,0.594178	0.000871035	0.000967398
3	chr5:61201186:T:G	61201186	NA,G	NA,T	NA,1	NA,-inf	NA,inf	NA,1.91718	0.00086961	0.00148005
3	chr5:60682499:A:C	60682499	C,C	A,A	1,1	-inf,inf	inf,inf	1.93056,0.607381	0.000865323	0.000961755
3	chr5:61401345:G:A	61401345	A,NA	G,NA	1,NA	-inf,NA	inf,NA	1.92614,NA	0.000858917	0.0015021
3	chr5:61104263:C:T	61104263	NA,T	NA,C	NA,1	NA,-inf	NA,inf	NA,1.89427	0.00083368	0.00141878
3	chr5:60906912:T:C	60906912	C,NA	T,NA	1,NA	-inf,NA	inf,NA	1.23629,NA	0.000831442	0.000924811
3	chr5:61097219:G:T	61097219	NA,T	NA,G	NA,1	NA,-inf	NA,inf	NA,1.88971	0.000827119	0.00140732
3	chr5:60694492:T:C	60694492	C,C	T,T	1,1	-inf,inf	inf,inf	1.91789,0.588723	0.000825748	0.000918539
3	chr5:60692900:A:T	60692900	T,T	A,A	1,1	-inf,inf	inf,inf	1.95574,0.530116	0.000810345	0.000900358
3	chr5:61235424:A:G	61235424	NA,G	NA,A	NA,1	NA,-inf	NA,inf	NA,1.87737	0.000807739	0.00137388
3	chr5:61105076:T:G	61105076	NA,G	NA,T	NA,1	NA,-inf	NA,inf	NA,1.87513	0.000807616	0.00137376
3	chr5:61103488:A:G	61103488	NA,G	NA,A	NA,1	NA,-inf	NA,inf	NA,1.87453	0.000806986	0.00137265
3	chr5:60747239:G:A	60747239	NA,A	NA,G	NA,1	NA,-inf	NA,inf	NA,1.34459	0.000794878	0.00125176
3	chr5:61219208:T:C	61219208	NA,C	NA,T	NA,1	NA,-inf	NA,inf	NA,1.86433	0.000792731	0.00134791
3	chr5:61370833:A:G	61370833	G,NA	A,NA	1,NA	inf,NA	inf,NA	1.09359,NA	0.000788386	0.00118884
3	chr5:60734386:C:CATG	60734386	CATG,CATG	C,C	1,1	-inf,inf	inf,inf	1.91415,0.325347	0.000786526	0.000861199
3	chr5:61255893:A:G	61255893	NA,G	NA,A	NA,1	NA,-inf	NA,inf	NA,1.35543	0.000783195	0.0012537
3	chr5:60686337:C:T	60686337	T,T	C,C	1,1	-inf,inf	inf,inf	1.94815,0.498438	0.000768742	0.000854725
3	chr5:61243694:C:G	61243694	NA,G	NA,C	NA,1	NA,-inf	NA,inf	NA,1.84734	0.000766199	0.00130266
3	chr5:60967401:G:A	60967401	A,NA	G,NA	1,NA	-inf,NA	inf,NA	1.19037,NA	0.000754304	0.00084409
3	chr5:61220390:G:A	61220390	A,NA	G,NA	1,NA	-inf,NA	inf,NA	1.89742,NA	0.000753753	0.00134327
3	chr5:60658370:T:C	60658370	C,C	T,T	1,1	-inf,inf	inf,inf	1.9444,0.478394	0.00074863	0.000832618
3	chr5:60692464:C:T	60692464	T,T	C,C	1,1	-inf,inf	inf,inf	1.86177,0.598992	0.000747911	0.000834685
3	chr5:61233937:C:T	61233937	NA,T	NA,C	NA,1	NA,-inf	NA,inf	NA,1.82354	0.00073673	0.00125185
3	chr5:61239275:T:A	61239275	NA,A	NA,T	NA,1	NA,-inf	NA,inf	NA,1.81773	0.000728979	0.00123851
3	chr5:61666790:T:C	61666790	NA,C	NA,T	NA,1	NA,inf	NA,inf	NA,1.57965	0.000725216	0.0012719
3	chr5:60877688:A:G	60877688	G,NA	A,NA	1,NA	-inf,NA	inf,NA	1.85717,NA	0.000722256	0.00128606
3	chr5:60694015:A:G	60694015	G,G	A,A	1,1	-inf,inf	inf,inf	1.90751,0.507664	0.000715179	0.000797136
3	chr5:61348435:C:G	61348435	G,NA	C,NA	1,NA	inf,NA	inf,NA	1.04404,NA	0.000706678	0.00106763
3	chr5:61392111:G:C	61392111	C,NA	G,NA	1,NA	inf,NA	inf,NA	1.04464,NA	0.000706534	0.00106748
3	chr5:61435859:G:A	61435859	A,NA	G,NA	1,NA	inf,NA	inf,NA	1.03891,NA	0.000699818	0.00105739
3	chr5:60701749:A:G	60701749	G,G	A,A	1,1	-inf,inf	inf,inf	1.81021,0.625673	0.000699278	0.000782588
3	chr5:60675165:G:C	60675165	C,C	G,G	1,1	-inf,inf	inf,inf	1.76169,0.613634	0.000691244	0.000772397
3	chr5:61518943:T:C	61518943	C,NA	T,NA	1,NA	inf,NA	inf,NA	1.02228,NA	0.000687203	0.00103871
3	chr5:61427797:A:G	61427797	G,NA	A,NA	1,NA	inf,NA	inf,NA	1.02179,NA	0.000674942	0.00102039
3	chr5:61062698:A:G	61062698	G,NA	A,NA	1,NA	inf,NA	inf,NA	1.16532,NA	0.00067464	0.00103516
3	chr5:60702842:A:G	60702842	G,G	A,A	1,1	-inf,inf	inf,inf	1.79173,0.62554	0.000673938	0.00075511
3	chr5:61458659:C:G	61458659	G,NA	C,NA	1,NA	inf,NA	inf,NA	1.00591,NA	0.000663832	0.00100397
3	chr5:60746660:T:C	60746660	NA,C	NA,T	NA,1	NA,-inf	NA,inf	NA,1.24529	0.000659747	0.0010362
3	chr5:60673878:G:A	60673878	A,A	G,G	1,1	-inf,inf	inf,inf	1.71187,0.633701	0.000644631	0.000722638
3	chr5:61551593:GAT:G	61551593	G,NA	GAT,NA	1,NA	-inf,NA	inf,NA	1.90373,NA	0.000635017	0.00117845
3	chr5:61250720:C:T	61250720	NA,T	NA,C	NA,1	NA,-inf	NA,inf	NA,2.1047	0.000633257	0.00117203
3	chr5:60700257:C:A	60700257	A,A	C,C	1,1	-inf,inf	inf,inf	1.85486,0.490725	0.000631735	0.000706411
3	chr5:61521248:C:T	61521248	T,NA	C,NA	1,NA	inf,NA	inf,NA	0.981723,NA	0.000630427	0.000954238
3	chr5:61297915:T:G	61297915	NA,G	NA,T	NA,1	NA,inf	NA,inf	NA,2.06876	0.000626227	0.00111274
3	chr5:60670258:C:T	60670258	T,T	C,C	1,1	-inf,inf	inf,inf	1.70748,0.615073	0.000621616	0.000697158
3	chr5:61503123:C:T	61503123	NA,T	NA,C	NA,1	NA,-inf	NA,inf	NA,1.92107	0.000621073	0.00109994
3	chr5:60862278:A:G	60862278	G,G	A,A	1,1	-inf,-inf	inf,inf	2.04307,1.00417	0.000615814	0.00142621
3	chr5:60648473:C:T	60648473	T,T	C,C	1,1	-inf,inf	inf,inf	1.72518,0.580436	0.000615751	0.000690026
3	chr5:60464954:T:C	60464954	NA,C	NA,T	NA,1	NA,inf	NA,inf	NA,1.16538	0.000614576	0.000949588
3	chr5:61678825:G:A	61678825	A,NA	G,NA	1,NA	inf,NA	inf,NA	1.24094,NA	0.000612956	0.00110439
3	chr5:60679180:C:T	60679180	T,T	C,C	1,1	-inf,inf	inf,inf	1.69486,0.619546	0.000605784	0.000680175
3	chr5:61505495:C:T	61505495	T,NA	C,NA	1,NA	inf,NA	inf,NA	0.956467,NA	0.000597548	0.000905262
3	chr5:61524118:G:T	61524118	T,NA	G,NA	1,NA	inf,NA	inf,NA	0.94397,NA	0.000582252	0.000882478
3	chr5:60705225:T:C	60705225	C,C	T,T	1,1	-inf,inf	inf,inf	1.81122,0.493329	0.000579379	0.000649787
3	chr5:61509253:T:C	61509253	C,NA	T,NA	1,NA	inf,NA	inf,NA	0.936982,NA	0.000573724	0.000869765
3	chr5:60936928:C:T	60936928	NA,T	NA,C	NA,1	NA,-inf	NA,inf	NA,1.23179	0.00057165	0.000918062
3	chr5:61575948:A:C	61575948	NA,C	NA,A	NA,1	NA,inf	NA,inf	NA,2.27131	0.000569705	0.00211882
3	chr5:60678079:G:T	60678079	T,T	G,G	1,1	-inf,inf	inf,inf	1.72356,0.539542	0.000565822	0.000634815
3	chr5:60851621:GAAGAA:G	60851621	NA,G	NA,GAAGAA	NA,1	NA,-inf	NA,inf	NA,1.22084	0.000557551	0.000895497
3	chr5:61552582:A:G	61552582	G,G	A,A	1,1	-inf,-inf	inf,inf	2.65107,0.119719	0.000556342	0.000741501
3	chr5:61483179:G:T	61483179	T,NA	G,NA	1,NA	inf,NA	inf,NA	0.91753,NA	0.000550682	0.000835384
3	chr5:60645659:C:T	60645659	T,NA	C,NA	1,NA	-inf,NA	inf,NA	0.992988,NA	0.000548741	0.000817261
3	chr5:61487694:C:T	61487694	T,NA	C,NA	1,NA	inf,NA	inf,NA	0.915213,NA	0.000548408	0.000831981
3	chr5:61522241:A:G	61522241	G,NA	A,NA	1,NA	inf,NA	inf,NA	0.917098,NA	0.000547697	0.000831048
3	chr5:61028147:G:A	61028147	A,NA	G,NA	1,NA	-inf,NA	inf,NA	0.894717,NA	0.000546859	0.000867775
3	chr5:61448273:G:A	61448273	A,NA	G,NA	1,NA	inf,NA	inf,NA	0.913596,NA	0.00054557	0.000827797
3	chr5:61331174:C:A	61331174	A,NA	C,NA	1,NA	-inf,NA	inf,NA	1.72321,NA	0.000545558	0.000968507
3	chr5:60859157:T:A	60859157	A,A	T,T	1,1	-inf,-inf	inf,inf	1.62133,3.49486	0.000544974	0.00335003
3	chr5:60701585:T:C	60701585	C,C	T,T	1,1	-inf,inf	inf,inf	1.76425,0.519593	0.00054458	0.000612447
3	chr5:61485167:T:A	61485167	A,NA	T,NA	1,NA	inf,NA	inf,NA	0.910332,NA	0.000542571	0.000823286
3	chr5:60862280:T:C	60862280	C,C	T,T	1,1	-inf,-inf	inf,inf	1.96934,0.991626	0.000541446	0.00124251
3	chr5:61239040:C:T	61239040	NA,T	NA,C	NA,1	NA,inf	NA,inf	NA,1.16256	0.000540849	0.00084207
3	chr5:60685737:G:C	60685737	C,C	G,G	1,1	-inf,inf	inf,inf	1.65073,0.600297	0.000539652	0.000608001
3	chr5:61160504:T:C	61160504	C,NA	T,NA	1,NA	-inf,NA	inf,NA	0.884326,NA	0.000538947	0.000854962
3	chr5:61502111:C:A	61502111	A,NA	C,NA	1,NA	inf,NA	inf,NA	0.905362,NA	0.000533739	0.000810291
3	chr5:60699092:C:T	60699092	T,NA	C,NA	1,NA	-inf,NA	inf,NA	1.01061,NA	0.000514145	0.00059689
3	chr5:61590607:C:T	61590607	NA,T	NA,C	NA,1	NA,inf	NA,inf	NA,1.18741	0.000512879	0.000816477
3	chr5:60837866:C:T	60837866	NA,T	NA,C	NA,1	NA,-inf	NA,inf	NA,1.16216	0.00050234	0.000807496
3	chr5:60880409:C:T	60880409	T,T	C,C	1,1	-inf,-inf	inf,inf	2.0219,0.909182	0.000501571	0.0011495
3	chr5:60880684:C:T	60880684	NA,T	NA,C	NA,1	NA,-inf	NA,inf	NA,1.15902	0.000498612	0.000801728
3	chr5:60554397:A:G	60554397	G,G	A,A	1,1	-inf,-inf	inf,inf	1.07221,0.909923	0.000497682	0.000752204
3	chr5:60865992:C:T	60865992	T,T	C,C	1,1	-inf,-inf	inf,inf	2.03855,0.895401	0.000495439	0.00113696
3	chr5:61364501:A:T	61364501	NA,T	NA,A	NA,1	NA,inf	NA,inf	NA,1.93249	0.000489893	0.000868813
3	chr5:61253506:C:T	61253506	NA,T	NA,C	NA,1	NA,-inf	NA,inf	NA,1.57469	0.000486107	0.000821735
3	chr5:61444040:G:A	61444040	A,NA	G,NA	1,NA	inf,NA	inf,NA	0.857525,NA	0.000485311	0.000737825
3	chr5:60865033:T:C	60865033	C,C	T,T	1,1	-inf,-inf	inf,inf	1.99827,0.904888	0.000477478	0.00109201
3	chr5:60873500:C:T	60873500	NA,T	NA,C	NA,1	NA,-inf	NA,inf	NA,1.13366	0.00047527	0.000764042
3	chr5:60490434:G:A	60490434	NA,A	NA,G	NA,1	NA,-inf	NA,inf	NA,1.54327	0.000471156	0.000812734
3	chr5:61614453:G:A	61614453	NA,A	NA,G	NA,1	NA,inf	NA,inf	NA,1.08437	0.000469823	0.000749686
3	chr5:61172304:T:C	61172304	C,NA	T,NA	1,NA	-inf,NA	inf,NA	0.819307,NA	0.000468445	0.000749123
3	chr5:61554628:G:A	61554628	A,NA	G,NA	1,NA	inf,NA	inf,NA	0.791529,NA	0.00046794	0.000701602
3	chr5:61189053:C:T	61189053	NA,T	NA,C	NA,1	NA,inf	NA,inf	NA,0.937023	0.000467571	0.000725302
3	chr5:60771723:C:T	60771723	T,T	C,C	1,1	-inf,inf	inf,inf	1.45738,0.531514	0.000466169	0.000524671
3	chr5:60879907:G:T	60879907	T,T	G,G	1,1	-inf,-inf	inf,inf	2.03522,0.859705	0.000464902	0.00106248
3	chr5:60698271:C:T	60698271	T,T	C,C	1,1	-inf,inf	inf,inf	1.60957,0.552263	0.000463327	0.000524025
3	chr5:61520541:T:C	61520541	C,NA	T,NA	1,NA	inf,NA	inf,NA	0.822208,NA	0.000461878	0.000715711
3	chr5:60864144:T:C	60864144	C,C	T,T	1,1	-inf,-inf	inf,inf	1.98955,0.893096	0.0004604	0.00105075
3	chr5:61550492:C:T	61550492	T,T	C,C	1,1	-inf,-inf	inf,inf	2.51118,0.0884253	0.000459846	0.000601933
3	chr5:61003007:T:G	61003007	NA,G	NA,T	NA,1	NA,-inf	NA,inf	NA,1.1151	0.000458476	0.000737065
3	chr5:60883227:G:A	60883227	NA,A	NA,G	NA,1	NA,-inf	NA,inf	NA,1.1151	0.000458476	0.000737065
3	chr5:60876990:C:A	60876990	NA,A	NA,C	NA,1	NA,-inf	NA,inf	NA,1.11456	0.000457984	0.000736277
3	chr5:61356991:A:G	61356991	NA,G	NA,A	NA,1	NA,inf	NA,inf	NA,1.88355	0.000455101	0.000804782
3	chr5:61672409:A:G	61672409	NA,G	NA,A	NA,1	NA,inf	NA,inf	NA,1.26247	0.000453116	0.000725457
3	chr5:60862012:G:T	60862012	NA,T	NA,G	NA,1	NA,-inf	NA,inf	NA,1.10619	0.000450672	0.000724531
3	chr5:61233089:C:T	61233089	NA,T	NA,C	NA,1	NA,-inf	NA,inf	NA,1.13855	0.000450179	0.00072679
3	chr5:60971048:G:A	60971048	A,A	G,G	1,1	inf,inf	inf,inf	2.15754,0.732745	0.000449008	0.00102955
3	chr5:60527935:G:A	60527935	NA,A	NA,G	NA,1	NA,-inf	NA,inf	NA,1.0618	0.000446442	0.00070325
3	chr5:60884252:G:A	60884252	NA,A	NA,G	NA,1	NA,-inf	NA,inf	NA,1.10099	0.000446101	0.000717192
3	chr5:60865630:G:A	60865630	NA,A	NA,G	NA,1	NA,-inf	NA,inf	NA,1.09956	0.000443563	0.000713227
3	chr5:61105395:A:T	61105395	T,T	A,A	1,1	inf,inf	inf,inf	1.51418,2.94669	0.000441216	0.00179642
3	chr5:60752201:G:A	60752201	A,A	G,G	1,1	-inf,inf	inf,inf	1.44799,0.511483	0.000440531	0.000496408
3	chr5:60986586:C:T	60986586	NA,T	NA,C	NA,1	NA,-inf	NA,inf	NA,1.09444	0.000440455	0.000708131
3	chr5:60872338:A:C	60872338	C,C	A,A	1,1	-inf,inf	inf,inf	1.05667,1.00853	0.000439955	0.000624128
3	chr5:60690239:A:G	60690239	G,NA	A,NA	1,NA	inf,NA	inf,NA	0.867632,NA	0.000439932	0.000669199
3	chr5:60574923:G:A	60574923	A,NA	G,NA	1,NA	-inf,NA	inf,NA	1.53588,NA	0.000438208	0.000770291
3	chr5:60770839:G:A	60770839	A,A	G,G	1,1	-inf,inf	inf,inf	1.42533,0.530679	0.000436996	0.000493236
3	chr5:61553491:C:T	61553491	T,NA	C,NA	1,NA	inf,NA	inf,NA	0.761664,NA	0.00043583	0.000654978
3	chr5:60704360:CTTT:C	60704360	C,C	CTTT,CTTT	1,1	-inf,inf	inf,inf	1.63715,0.472351	0.000434534	0.000491037
3	chr5:60982681:A:G	60982681	NA,G	NA,A	NA,1	NA,-inf	NA,inf	NA,0.925413	0.000433478	0.000702428
3	chr5:60759104:C:G	60759104	G,G	C,C	1,1	-inf,inf	inf,inf	1.47007,0.479447	0.000433373	0.000487721
3	chr5:61046586:A:G	61046586	G,NA	A,NA	1,NA	-inf,NA	inf,NA	0.782742,NA	0.000432006	0.00069154
3	chr5:61581033:TAA:T	61581033	T,T	TAA,TAA	1,1	-inf,-inf	inf,inf	1.37803,0.656994	0.000431495	0.0007626
3	chr5:60975426:C:T	60975426	T,NA	C,NA	1,NA	-inf,NA	inf,NA	0.780553,NA	0.000429668	0.000687694
3	chr5:60762166:G:C	60762166	C,C	G,G	1,1	-inf,inf	inf,inf	1.42981,0.515415	0.000428263	0.000483307
3	chr5:60774094:A:C	60774094	NA,C	NA,A	NA,1	NA,-inf	NA,inf	NA,1.51949	0.000425794	0.000727625
3	chr5:61641890:T:C	61641890	NA,C	NA,T	NA,1	NA,inf	NA,inf	NA,1.21558	0.000425583	0.000677655
3	chr5:60748530:T:C	60748530	C,C	T,T	1,1	-inf,inf	inf,inf	1.41243,0.526903	0.000423962	0.00047907
3	chr5:61232373:C:G	61232373	NA,G	NA,C	NA,1	NA,-inf	NA,inf	NA,1.1073	0.000423949	0.000684415
3	chr5:60885673:T:C	60885673	C,C	T,T	1,1	-inf,-inf	inf,inf	1.98136,0.858315	0.000423366	0.00096397
3	chr5:60950582:G:A	60950582	A,A	G,G	1,1	inf,inf	inf,inf	2.0552,0.790488	0.000422871	0.000962491
3	chr5:60840158:A:G	60840158	G,G	A,A	1,1	-inf,inf	inf,inf	1.14256,1.40639	0.000422158	0.000646772
3	chr5:61279474:A:C	61279474	NA,C	NA,A	NA,1	NA,inf	NA,inf	NA,0.879282	0.000421607	0.000654937
3	chr5:60935867:C:A	60935867	NA,A	NA,C	NA,1	NA,-inf	NA,inf	NA,1.07011	0.000421288	0.000677265
3	chr5:60833868:T:C	60833868	NA,C	NA,T	NA,1	NA,inf	NA,inf	NA,1.64748	0.000419736	0.000700944
3	chr5:60914304:G:T	60914304	T,T	G,G	1,1	inf,inf	inf,inf	1.97692,0.847308	0.000415431	0.000943317
3	chr5:60705295:C:T	60705295	T,T	C,C	1,1	-inf,inf	inf,inf	0.197623,1.63759	0.000413392	0.000631657
3	chr5:61071712:C:T	61071712	NA,T	NA,C	NA,1	NA,-inf	NA,inf	NA,0.894518	0.000410706	0.000663531
3	chr5:61393236:C:T	61393236	T,NA	C,NA	1,NA	inf,NA	inf,NA	0.874775,NA	0.000407835	0.000631457
3	chr5:60945159:A:G	60945159	G,G	A,A	1,1	inf,inf	inf,inf	2.01728,0.799259	0.000405944	0.000921534
3	chr5:60939554:G:C	60939554	C,NA	G,NA	1,NA	-inf,NA	inf,NA	1.25729,NA	0.000405691	0.000694252
3	chr5:60751596:A:G	60751596	G,G	A,A	1,1	-inf,inf	inf,inf	1.21945,0.851718	0.000402358	0.00048625
3	chr5:61569743:A:G	61569743	G,G	A,A	1,1	-inf,-inf	inf,inf	1.48925,0.472903	0.000401796	0.000710005
3	chr5:60433519:C:A	60433519	NA,A	NA,C	NA,1	NA,-inf	NA,inf	NA,1.42546	0.000401597	0.00068949
3	chr5:61679822:T:C	61679822	NA,C	NA,T	NA,1	NA,inf	NA,inf	NA,1.18049	0.000399656	0.000646187
3	chr5:60847655:A:AAG	60847655	AAG,AAG	A,A	1,1	inf,inf	inf,inf	0.820088,4.43945	0.000395535	0.00343059
3	chr5:60507148:C:T	60507148	NA,T	NA,C	NA,1	NA,-inf	NA,inf	NA,1.65582	0.000394663	0.000688782
3	chr5:61199922:G:T	61199922	T,NA	G,NA	1,NA	-inf,NA	inf,NA	0.743921,NA	0.000394458	0.000634411
3	chr5:61120064:T:C	61120064	NA,C	NA,T	NA,1	NA,-inf	NA,inf	NA,1.0625	0.00039092	0.000629264
3	chr5:60663212:G:A	60663212	A,A	G,G	1,1	-inf,-inf	inf,inf	1.85272,1.08923	0.000390665	0.000774066
3	chr5:61531086:G:A	61531086	NA,A	NA,G	NA,1	NA,-inf	NA,inf	NA,1.48741	0.000390653	0.000666579
3	chr5:61160141:C:T	61160141	NA,T	NA,C	NA,1	NA,-inf	NA,inf	NA,1.06157	0.00039023	0.000628154
3	chr5:60771023:C:T	60771023	T,T	C,C	1,1	-inf,inf	inf,inf	1.41079,0.482789	0.000388805	0.0004399
3	chr5:60762009:T:C	60762009	C,C	T,T	1,1	-inf,inf	inf,inf	1.44576,0.444687	0.000386473	0.000436228
3	chr5:60825270:A:G	60825270	G,G	A,A	1,1	-inf,inf	inf,inf	1.06642,0.639049	0.000383543	0.000573393
3	chr5:61081317:C:G	61081317	G,NA	C,NA	1,NA	-inf,NA	inf,NA	0.720296,NA	0.000382285	0.000606175
3	chr5:61676599:A:C	61676599	NA,C	NA,A	NA,1	NA,inf	NA,inf	NA,1.13968	0.000382092	0.000611151
3	chr5:61021606:T:C	61021606	C,C	T,T	1,1	inf,inf	inf,inf	2.08653,0.737602	0.000380712	0.000872603
3	chr5:60431354:G:C	60431354	NA,C	NA,G	NA,1	NA,-inf	NA,inf	NA,1.39807	0.000380268	0.00065288
3	chr5:61317263:G:A	61317263	A,NA	G,NA	1,NA	inf,NA	inf,NA	0.767974,NA	0.000379395	0.00058868
3	chr5:60473895:AG:A	60473895	NA,A	NA,AG	NA,1	NA,-inf	NA,inf	NA,1.01625	0.000378431	0.000605281
3	chr5:61612355:C:T	61612355	T,T	C,C	1,1	-inf,inf	inf,inf	0.0737853,1.45256	0.000376373	0.000574248
3	chr5:60981554:T:C	60981554	C,C	T,T	1,1	inf,inf	inf,inf	2.09851,0.689055	0.000376215	0.000855481
3	chr5:61662315:C:T	61662315	NA,T	NA,C	NA,1	NA,inf	NA,inf	NA,1.16096	0.000370898	0.000597887
3	chr5:61677288:C:A	61677288	A,NA	C,NA	1,NA	-inf,NA	inf,NA	1.20664,NA	0.000370591	0.000615977
3	chr5:60723666:G:A	60723666	A,NA	G,NA	1,NA	-inf,NA	inf,NA	1.41327,NA	0.000370576	0.000645797
3	chr5:61612156:C:T	61612156	T,T	C,C	1,1	-inf,inf	inf,inf	0.0640471,1.44262	0.000369078	0.000562833
3	chr5:61567460:T:A	61567460	A,A	T,T	1,1	-inf,-inf	inf,inf	1.59802,0.309398	0.000368326	0.000650309
3	chr5:61055077:T:G	61055077	G,NA	T,NA	1,NA	-inf,NA	inf,NA	1.51733,NA	0.00036817	0.000666516
3	chr5:61540824:G:A	61540824	NA,A	NA,G	NA,1	NA,-inf	NA,inf	NA,0.693177	0.00036644	0.000600606
3	chr5:61230040:T:C	61230040	NA,C	NA,T	NA,1	NA,-inf	NA,inf	NA,1.03033	0.000366114	0.000590994
3	chr5:61454508:C:T	61454508	NA,T	NA,C	NA,1	NA,inf	NA,inf	NA,1.73695	0.000365472	0.00064106
3	chr5:61129751:C:T	61129751	T,NA	C,NA	1,NA	-inf,NA	inf,NA	1.42835,NA	0.000364396	0.000637496
3	chr5:60496505:A:G	60496505	NA,G	NA,A	NA,1	NA,-inf	NA,inf	NA,1.40609	0.0003643	0.000630411
3	chr5:60949127:C:G	60949127	G,NA	C,NA	1,NA	inf,NA	inf,NA	0.995691,NA	0.000363297	0.000598247
3	chr5:60999753:T:A	60999753	A,A	T,T	1,1	inf,inf	inf,inf	2.08792,0.677901	0.000362455	0.000822643
3	chr5:60892115:C:A	60892115	NA,A	NA,C	NA,1	NA,inf	NA,inf	NA,5.72707	0.000362	0.283657
3	chr5:60938339:T:C	60938339	C,C	T,T	1,1	-inf,-inf	inf,inf	0.583229,1.15275	0.00036133	0.000554747
3	chr5:61014688:C:G	61014688	NA,G	NA,C	NA,1	NA,inf	NA,inf	NA,1.61574	0.000360362	0.000610356
3	chr5:60455835:C:T	60455835	NA,T	NA,C	NA,1	NA,-inf	NA,inf	NA,0.745973	0.000359297	0.000580743
3	chr5:60770683:A:C	60770683	C,C	A,A	1,1	-inf,inf	inf,inf	1.21581,0.799964	0.000357639	0.000433165
3	chr5:60807771:A:G	60807771	G,G	A,A	1,1	-inf,inf	inf,inf	0.956411,1.39365	0.000357208	0.000566025
3	chr5:60775784:G:A	60775784	A,NA	G,NA	1,NA	inf,NA	inf,NA	0.760022,NA	0.000356514	0.000544111
3	chr5:60862276:A:C	60862276	C,C	A,A	1,1	-inf,-inf	inf,inf	1.93781,0.802851	0.000356475	0.000804546
3	chr5:61405886:A:G	61405886	G,NA	A,NA	1,NA	inf,NA	inf,NA	0.652982,NA	0.000353324	0.000557846
3	chr5:61200432:C:T	61200432	NA,T	NA,C	NA,1	NA,inf	NA,inf	NA,0.899625	0.000353166	0.000557083
3	chr5:60729284:C:T	60729284	T,NA	C,NA	1,NA	inf,NA	inf,NA	0.75668,NA	0.000353077	0.000538931
3	chr5:60996457:T:C	60996457	C,C	T,T	1,1	inf,inf	inf,inf	2.04269,0.697901	0.000352787	0.000797837
3	chr5:61033797:C:T	61033797	T,T	C,C	1,1	inf,inf	inf,inf	1.97593,1.17055	0.00035125	0.000867153
3	chr5:61634931:T:C	61634931	C,NA	T,NA	1,NA	inf,NA	inf,NA	1.08829,NA	0.000350099	0.000556953
3	chr5:60824867:T:A	60824867	NA,A	NA,T	NA,1	NA,-inf	NA,inf	NA,0.822373	0.000349613	0.00056656
3	chr5:60977256:C:T	60977256	T,T	C,C	1,1	inf,inf	inf,inf	2.08422,0.660497	0.000348236	0.000789396
3	chr5:61675224:A:G	61675224	G,G	A,A	1,1	-inf,-inf	inf,inf	0.727961,1.36804	0.000348184	0.000540044
3	chr5:60989310:A:G	60989310	G,G	A,A	1,1	inf,inf	inf,inf	2.04247,0.691777	0.00034759	0.000785829
3	chr5:61169407:A:G	61169407	NA,G	NA,A	NA,1	NA,-inf	NA,inf	NA,0.998346	0.000347434	0.000559324
3	chr5:61172122:T:G	61172122	NA,G	NA,T	NA,1	NA,-inf	NA,inf	NA,0.997901	0.000347119	0.000558816
3	chr5:60736926:G:A	60736926	A,NA	G,NA	1,NA	inf,NA	inf,NA	1.34036,NA	0.000346487	0.000564844
3	chr5:60797190:G:A	60797190	A,NA	G,NA	1,NA	-inf,NA	inf,NA	0.749158,NA	0.00034627	0.000518476
3	chr5:61068906:A:G	61068906	NA,G	NA,A	NA,1	NA,-inf	NA,inf	NA,0.997242	0.000345794	0.000556727
3	chr5:61648420:C:T	61648420	NA,T	NA,C	NA,1	NA,-inf	NA,inf	NA,1.2259	0.000344727	0.000566988
3	chr5:60681482:T:C	60681482	C,NA	T,NA	1,NA	-inf,NA	inf,NA	0.689654,NA	0.00034435	0.000552021
3	chr5:61070048:T:C	61070048	C,C	T,T	1,1	inf,inf	inf,inf	1.52142,2.50912	0.000340097	0.0011583
3	chr5:60857027:C:T	60857027	T,T	C,C	1,1	-inf,-inf	inf,inf	1.79698,2.02751	0.000339799	0.00106605
3	chr5:60809409:T:C	60809409	C,C	T,T	1,1	-inf,inf	inf,inf	1.06977,0.660403	0.000336642	0.000494541
3	chr5:61617546:C:G	61617546	NA,G	NA,C	NA,1	NA,-inf	NA,inf	NA,0.869767	0.000333749	0.000523448
3	chr5:61060596:C:T	61060596	T,NA	C,NA	1,NA	-inf,NA	inf,NA	0.688208,NA	0.000333364	0.000504511
3	chr5:61166639:T:A	61166639	A,NA	T,NA	1,NA	-inf,NA	inf,NA	1.36477,NA	0.00033095	0.00057724
3	chr5:60816122:A:G	60816122	G,G	A,A	1,1	-inf,inf	inf,inf	0.817071,1.53661	0.000329037	0.000527484
3	chr5:60803631:G:A	60803631	NA,A	NA,G	NA,1	NA,-inf	NA,inf	NA,0.914685	0.000328797	0.00051889
3	chr5:60572447:G:A	60572447	A,NA	G,NA	1,NA	-inf,NA	inf,NA	0.667966,NA	0.000326903	0.000524187
3	chr5:60867071:C:T	60867071	NA,T	NA,C	NA,1	NA,inf	NA,inf	NA,5.12858	0.000326821	0.10407
3	chr5:60813695:T:A	60813695	A,A	T,T	1,1	-inf,inf	inf,inf	1.04217,0.737645	0.000325644	0.000481092
3	chr5:61099916:G:A	61099916	A,A	G,G	1,1	inf,inf	inf,inf	1.51848,2.4628	0.00032491	0.00108879
3	chr5:61018560:T:A	61018560	NA,A	NA,T	NA,1	NA,-inf	NA,inf	NA,0.609617	0.000323982	0.000537769
3	chr5:60646302:C:T	60646302	T,T	C,C	1,1	-inf,inf	inf,inf	0.18651,1.55119	0.000323107	0.00049825
3	chr5:61557696:T:A	61557696	A,A	T,T	1,1	-inf,-inf	inf,inf	2.67139,0.766589	0.000322512	0.000593708
3	chr5:61127045:A:G	61127045	G,NA	A,NA	1,NA	-inf,NA	inf,NA	0.717935,NA	0.000321997	0.000488114
3	chr5:60832813:G:A	60832813	NA,A	NA,G	NA,1	NA,inf	NA,inf	NA,1.51708	0.000321785	0.000540338
3	chr5:61137440:G:A	61137440	A,A	G,G	1,1	inf,inf	inf,inf	1.5833,2.38832	0.000318575	0.00106972
3	chr5:61191495:G:A	61191495	A,NA	G,NA	1,NA	inf,NA	inf,NA	0.639088,NA	0.000317283	0.000482707
3	chr5:61103248:G:C	61103248	C,C	G,G	1,1	inf,inf	inf,inf	1.49942,2.45888	0.000316968	0.00105485
3	chr5:60868857:A:G	60868857	NA,G	NA,A	NA,1	NA,inf	NA,inf	NA,1.51279	0.000313912	0.000528644
3	chr5:61646081:A:C	61646081	NA,C	NA,A	NA,1	NA,inf	NA,inf	NA,1.12855	0.000312275	0.000504899
3	chr5:61056510:A:G	61056510	G,NA	A,NA	1,NA	inf,NA	inf,NA	0.621822,NA	0.000309456	0.000469482
3	chr5:61290245:G:A	61290245	A,NA	G,NA	1,NA	inf,NA	inf,NA	0.668567,NA	0.00030872	0.00048068
3	chr5:61261637:C:T	61261637	NA,T	NA,C	NA,1	NA,-inf	NA,inf	NA,0.74467	0.000308562	0.000499486
3	chr5:60810179:G:A	60810179	A,A	G,G	1,1	-inf,inf	inf,inf	1.02549,0.721818	0.000308134	0.000455767
3	chr5:61660272:G:A	61660272	NA,A	NA,G	NA,1	NA,inf	NA,inf	NA,0.962225	0.000307821	0.000475205
3	chr5:61130433:T:C	61130433	C,C	T,T	1,1	inf,inf	inf,inf	1.52948,2.41306	0.00030729	0.0010228
3	chr5:61616301:C:T	61616301	T,T	C,C	1,1	-inf,inf	inf,inf	0.0288415,1.36215	0.000306983	0.000467508
3	chr5:61095538:G:C	61095538	C,NA	G,NA	1,NA	-inf,NA	inf,NA	0.622877,NA	0.000306906	0.00049201
3	chr5:60857960:C:G	60857960	NA,G	NA,C	NA,1	NA,inf	NA,inf	NA,1.4951	0.000306655	0.000515965
3	chr5:60813097:C:G	60813097	G,G	C,C	1,1	-inf,inf	inf,inf	1.02595,0.702121	0.000306288	0.000452331
3	chr5:61495798:T:C	61495798	NA,C	NA,T	NA,1	NA,-inf	NA,inf	NA,1.33515	0.000305811	0.000519675
3	chr5:61617612:C:T	61617612	T,T	C,C	1,1	-inf,inf	inf,inf	0.0509725,1.36612	0.000304449	0.000464544
3	chr5:61261030:T:A	61261030	NA,A	NA,T	NA,1	NA,inf	NA,inf	NA,5.2952	0.000302756	0.103331
3	chr5:61131887:T:TG	61131887	TG,TG	T,T	1,1	inf,inf	inf,inf	1.53321,2.39508	0.000302003	0.00100161
3	chr5:60442503:C:T	60442503	NA,T	NA,C	NA,1	NA,-inf	NA,inf	NA,1.27067	0.000301986	0.000516832
3	chr5:60942831:G:A	60942831	A,NA	G,NA	1,NA	-inf,NA	inf,NA	0.680074,NA	0.00029859	0.000453516
3	chr5:60939639:C:T	60939639	NA,T	NA,C	NA,1	NA,inf	NA,inf	NA,1.47483	0.00029761	0.00050042
3	chr5:60982969:C:T	60982969	T,NA	C,NA	1,NA	inf,NA	inf,NA	0.602666,NA	0.000296044	0.000449681
3	chr5:60807625:C:T	60807625	T,T	C,C	1,1	-inf,inf	inf,inf	1.02105,0.63026	0.000296042	0.000435016
3	chr5:60807737:C:T	60807737	T,T	C,C	1,1	-inf,inf	inf,inf	1.02063,0.635385	0.000295993	0.000435206
3	chr5:61166012:T:C	61166012	C,C	T,T	1,1	inf,inf	inf,inf	1.53316,2.37426	0.000295205	0.000974141
3	chr5:60451077:C:T	60451077	T,NA	C,NA	1,NA	-inf,NA	inf,NA	1.1048,NA	0.000293996	0.000492327
3	chr5:61021073:C:G	61021073	G,G	C,C	1,1	inf,inf	inf,inf	1.98924,0.665515	0.000291457	0.000656202
3	chr5:60454273:A:G	60454273	G,NA	A,NA	1,NA	-inf,NA	inf,NA	0.736577,NA	0.000290987	0.000367727
3	chr5:60579724:G:A	60579724	NA,A	NA,G	NA,1	NA,-inf	NA,inf	NA,0.824273	0.00028961	0.000457606
3	chr5:60830613:T:C	60830613	C,C	T,T	1,1	inf,inf	inf,inf	0.138127,1.3048	0.000287414	0.000432454
3	chr5:61434561:G:A	61434561	NA,A	NA,G	NA,1	NA,inf	NA,inf	NA,4.76291	0.000285922	0.0442795
3	chr5:61429998:A:G	61429998	G,NA	A,NA	1,NA	-inf,NA	inf,NA	1.4293,NA	0.000285878	0.000517059
3	chr5:61587766:G:A	61587766	A,A	G,G	1,1	inf,-inf	inf,inf	1.16014,1.13156	0.000285489	0.000496548
3	chr5:61177224:A:G	61177224	G,G	A,A	1,1	inf,inf	inf,inf	1.57075,2.30259	0.00028246	0.000926658
3	chr5:60515688:C:T	60515688	T,NA	C,NA	1,NA	inf,NA	inf,NA	1.18976,NA	0.000282012	0.000458657
3	chr5:61213217:C:T	61213217	NA,T	NA,C	NA,1	NA,inf	NA,inf	NA,1.41078	0.000281202	0.0004694
3	chr5:60934758:A:T	60934758	T,NA	A,NA	1,NA	inf,NA	inf,NA	0.576271,NA	0.000281038	0.000427464
3	chr5:61124955:G:C	61124955	C,C	G,G	1,1	inf,inf	inf,inf	1.52499,2.34931	0.000280783	0.00092142
3	chr5:61048750:A:G	61048750	G,G	A,A	1,1	inf,inf	inf,inf	1.93442,0.791234	0.000279255	0.000638317
3	chr5:61019653:T:A	61019653	NA,A	NA,T	NA,1	NA,-inf	NA,inf	NA,0.874122	0.000276818	0.000446157
3	chr5:61483734:G:A	61483734	A,NA	G,NA	1,NA	-inf,NA	inf,NA	1.09139,NA	0.000276616	0.000435714
3	chr5:61608314:G:A	61608314	A,NA	G,NA	1,NA	inf,NA	inf,NA	0.900571,NA	0.000276467	0.000438942
3	chr5:61073256:A:G	61073256	G,G	A,A	1,1	inf,inf	inf,inf	1.4786,2.37515	0.000276113	0.000898794
3	chr5:61148449:G:A	61148449	A,A	G,G	1,1	inf,inf	inf,inf	1.48472,2.37512	0.000275866	0.000901131
3	chr5:60821053:C:T	60821053	T,T	C,C	1,1	-inf,inf	inf,inf	0.991322,0.552059	0.000275594	0.000402545
3	chr5:61588416:G:T	61588416	NA,T	NA,G	NA,1	NA,-inf	NA,inf	NA,1.3475	0.0002751	0.000466788
3	chr5:61117301:C:G	61117301	G,G	C,C	1,1	inf,inf	inf,inf	1.49079,2.36506	0.000274692	0.000896421
3	chr5:60441239:A:G	60441239	NA,G	NA,A	NA,1	NA,-inf	NA,inf	NA,1.21004	0.000274191	0.00046831
3	chr5:60921150:C:T	60921150	T,NA	C,NA	1,NA	inf,NA	inf,NA	0.627215,NA	0.000274106	0.000421153
3	chr5:60618907:G:A	60618907	A,NA	G,NA	1,NA	-inf,NA	inf,NA	0.686119,NA	0.000273713	0.000444035
3	chr5:60875015:T:C	60875015	C,NA	T,NA	1,NA	inf,NA	inf,NA	0.623202,NA	0.000273327	0.000419893
3	chr5:61149976:T:C	61149976	C,C	T,T	1,1	inf,inf	inf,inf	1.52861,2.31986	0.000271897	0.000887331
3	chr5:60798439:G:T	60798439	T,T	G,G	1,1	-inf,inf	inf,inf	0.800832,1.40618	0.000271687	0.000433368
3	chr5:61109250:T:C	61109250	C,NA	T,NA	1,NA	inf,NA	inf,NA	1.13236,NA	0.000271606	0.000440857
3	chr5:61173417:G:T	61173417	NA,T	NA,G	NA,1	NA,-inf	NA,inf	NA,1.64589	0.000271604	0.000497254
3	chr5:60950476:C:T	60950476	T,NA	C,NA	1,NA	inf,NA	inf,NA	0.557797,NA	0.00027021	0.000411439
3	chr5:60654418:A:G	60654418	G,NA	A,NA	1,NA	inf,NA	inf,NA	1.18013,NA	0.000269944	0.000441372
3	chr5:61056037:G:A	61056037	A,NA	G,NA	1,NA	inf,NA	inf,NA	0.552333,NA	0.000269279	0.000410152
3	chr5:61054660:G:A	61054660	A,A	G,G	1,1	inf,inf	inf,inf	1.89975,0.799484	0.000269143	0.0006129
3	chr5:60844357:C:T	60844357	NA,T	NA,C	NA,1	NA,inf	NA,inf	NA,0.608642	0.000268095	0.000405729
3	chr5:61565724:C:A	61565724	A,A	C,C	1,1	-inf,-inf	inf,inf	1.55936,0.172273	0.000268061	0.00047347
3	chr5:61679114:G:A	61679114	NA,A	NA,G	NA,1	NA,inf	NA,inf	NA,0.8469	0.000267928	0.000440275
3	chr5:61591009:G:A	61591009	NA,A	NA,G	NA,1	NA,inf	NA,inf	NA,0.833661	0.000267355	0.000426804
3	chr5:60853345:G:A	60853345	A,NA	G,NA	1,NA	inf,NA	inf,NA	0.551766,NA	0.000266702	0.000406319
3	chr5:60983009:C:A	60983009	A,NA	C,NA	1,NA	inf,NA	inf,NA	0.550498,NA	0.000266633	0.000406178
3	chr5:60949250:T:C	60949250	NA,C	NA,T	NA,1	NA,inf	NA,inf	NA,1.36245	0.000266619	0.000443615
3	chr5:60441931:C:G	60441931	G,G	C,C	1,1	inf,-inf	inf,inf	1.48436,0.324143	0.000265484	0.000437081
3	chr5:61019401:A:G	61019401	G,NA	A,NA	1,NA	inf,NA	inf,NA	0.547254,NA	0.000265406	0.000404378
3	chr5:60859161:G:T	60859161	T,NA	G,NA	1,NA	inf,NA	inf,NA	0.548835,NA	0.000265174	0.000404055
3	chr5:60985158:G:C	60985158	C,NA	G,NA	1,NA	inf,NA	inf,NA	0.54703,NA	0.000265145	0.000403927
3	chr5:60986959:A:T	60986959	T,NA	A,NA	1,NA	inf,NA	inf,NA	0.608223,NA	0.000265062	0.0004075
3	chr5:60797268:T:C	60797268	C,C	T,T	1,1	-inf,inf	inf,inf	0.799782,1.35876	0.000263275	0.000418645
3	chr5:60900383:G:C	60900383	C,NA	G,NA	1,NA	inf,NA	inf,NA	0.5447,NA	0.000263021	0.000400871
3	chr5:61332235:C:T	61332235	NA,T	NA,C	NA,1	NA,-inf	NA,inf	NA,1.23661	0.000262239	0.000444267
3	chr5:60915002:A:C	60915002	C,NA	A,NA	1,NA	inf,NA	inf,NA	0.541514,NA	0.000261745	0.000398936
3	chr5:60852465:C:T	60852465	T,NA	C,NA	1,NA	inf,NA	inf,NA	0.541031,NA	0.000261061	0.000397967
3	chr5:60897527:A:G	60897527	G,NA	A,NA	1,NA	inf,NA	inf,NA	0.541172,NA	0.000261044	0.000397944
3	chr5:61186277:A:G	61186277	G,G	A,A	1,1	inf,inf	inf,inf	1.52252,2.28316	0.000260973	0.000841018
3	chr5:60875150:C:T	60875150	T,NA	C,NA	1,NA	inf,NA	inf,NA	0.540646,NA	0.000260841	0.000397636
3	chr5:60897511:A:G	60897511	G,NA	A,NA	1,NA	inf,NA	inf,NA	0.539916,NA	0.000260427	0.000397028
3	chr5:60847081:G:C	60847081	C,NA	G,NA	1,NA	inf,NA	inf,NA	0.647356,NA	0.000260335	0.000404274
3	chr5:60927706:T:C	60927706	C,NA	T,NA	1,NA	inf,NA	inf,NA	0.538811,NA	0.000260146	0.000396568
3	chr5:61017184:G:A	61017184	A,NA	G,NA	1,NA	inf,NA	inf,NA	0.53728,NA	0.000259941	0.000396257
3	chr5:60741858:C:T	60741858	NA,T	NA,C	NA,1	NA,-inf	NA,inf	NA,0.709552	0.000259901	0.000398281
3	chr5:60860791:T:G	60860791	G,NA	T,NA	1,NA	inf,NA	inf,NA	0.537956,NA	0.000259459	0.000395596
3	chr5:60512977:C:T	60512977	T,T	C,C	1,1	-inf,inf	inf,inf	0.51276,1.33284	0.000259129	0.000404641
3	chr5:60871082:C:T	60871082	T,NA	C,NA	1,NA	inf,NA	inf,NA	0.536849,NA	0.000259046	0.000394982
3	chr5:60732331:G:A	60732331	A,A	G,G	1,1	inf,-inf	inf,inf	0.104956,1.54727	0.000259025	0.000403868
3	chr5:60923919:A:G	60923919	G,NA	A,NA	1,NA	inf,NA	inf,NA	0.53634,NA	0.00025901	0.000394889
3	chr5:60839355:G:A	60839355	A,A	G,G	1,1	inf,inf	inf,inf	0.204788,1.07721	0.000258749	0.00037591
3	chr5:61052219:G:A	61052219	A,A	G,G	1,1	inf,inf	inf,inf	1.88334,0.788372	0.000257888	0.000585783
3	chr5:60982049:T:A	60982049	A,NA	T,NA	1,NA	inf,NA	inf,NA	0.532814,NA	0.000257332	0.000392409
3	chr5:60887717:T:C	60887717	C,NA	T,NA	1,NA	inf,NA	inf,NA	0.532631,NA	0.000257079	0.000392031
3	chr5:61535089:A:G	61535089	G,NA	A,NA	1,NA	-inf,NA	inf,NA	1.1696,NA	0.000256713	0.000417895
3	chr5:60858289:C:T	60858289	T,NA	C,NA	1,NA	inf,NA	inf,NA	0.532115,NA	0.000256447	0.000391137
3	chr5:60821679:A:G	60821679	G,G	A,A	1,1	-inf,inf	inf,inf	0.822197,1.29855	0.000256445	0.000408095
3	chr5:60942680:A:C	60942680	NA,C	NA,A	NA,1	NA,-inf	NA,inf	NA,0.823452	0.000255782	0.00041156
3	chr5:60989133:A:G	60989133	G,NA	A,NA	1,NA	inf,NA	inf,NA	0.529015,NA	0.000255375	0.000389506
3	chr5:60879203:T:A	60879203	A,NA	T,NA	1,NA	inf,NA	inf,NA	0.530033,NA	0.000255344	0.000389502
3	chr5:60762426:C:T	60762426	T,T	C,C	1,1	-inf,inf	inf,inf	1.22363,0.396522	0.000254905	0.000293071
3	chr5:60976341:T:G	60976341	G,NA	T,NA	1,NA	inf,NA	inf,NA	0.527756,NA	0.000254772	0.000388618
3	chr5:61001765:G:A	61001765	A,NA	G,NA	1,NA	inf,NA	inf,NA	0.527214,NA	0.000254518	0.000388237
3	chr5:60851423:G:A	60851423	NA,A	NA,G	NA,1	NA,-inf	NA,inf	NA,0.821978	0.000254478	0.000409474
3	chr5:60511149:C:T	60511149	NA,T	NA,C	NA,1	NA,inf	NA,inf	NA,0.509346	0.000253686	0.000389849
3	chr5:61160202:G:A	61160202	A,NA	G,NA	1,NA	-inf,NA	inf,NA	1.20211,NA	0.000252593	0.000439693
3	chr5:60928715:C:T	60928715	T,NA	C,NA	1,NA	inf,NA	inf,NA	0.523505,NA	0.000252567	0.000385346
3	chr5:60843022:C:T	60843022	T,NA	C,NA	1,NA	inf,NA	inf,NA	0.525362,NA	0.000252304	0.000385117
3	chr5:60935259:G:A	60935259	A,NA	G,NA	1,NA	inf,NA	inf,NA	0.522311,NA	0.000251962	0.000384452
3	chr5:61141926:T:C	61141926	NA,C	NA,T	NA,1	NA,inf	NA,inf	NA,1.34343	0.000251602	0.000419806
3	chr5:61238708:G:A	61238708	A,NA	G,NA	1,NA	inf,NA	inf,NA	0.647005,NA	0.000251536	0.000396133
3	chr5:60920757:C:T	60920757	T,NA	C,NA	1,NA	inf,NA	inf,NA	0.521196,NA	0.000251469	0.000383716
3	chr5:61004119:A:C	61004119	C,NA	A,NA	1,NA	inf,NA	inf,NA	0.521128,NA	0.000251443	0.000383684
3	chr5:60900401:C:T	60900401	T,NA	C,NA	1,NA	inf,NA	inf,NA	0.522155,NA	0.000251431	0.000383709
3	chr5:61000515:A:G	61000515	G,NA	A,NA	1,NA	inf,NA	inf,NA	0.520956,NA	0.000251364	0.000383569
3	chr5:60883023:G:A	60883023	A,NA	G,NA	1,NA	inf,NA	inf,NA	0.5182,NA	0.000250868	0.000382747
3	chr5:60951093:G:A	60951093	A,NA	G,NA	1,NA	inf,NA	inf,NA	0.519443,NA	0.000250644	0.000382493
3	chr5:60880865:C:T	60880865	T,NA	C,NA	1,NA	inf,NA	inf,NA	0.520303,NA	0.000250544	0.000382394
3	chr5:60945414:G:C	60945414	C,NA	G,NA	1,NA	inf,NA	inf,NA	0.518848,NA	0.000250236	0.000381897
3	chr5:60949289:T:C	60949289	C,NA	T,NA	1,NA	inf,NA	inf,NA	0.517352,NA	0.000249507	0.000380817
3	chr5:60865222:G:T	60865222	NA,T	NA,G	NA,1	NA,inf	NA,inf	NA,0.570736	0.000249283	0.000377643
3	chr5:60942299:T:C	60942299	C,NA	T,NA	1,NA	inf,NA	inf,NA	0.516844,NA	0.000249173	0.000380383
3	chr5:61495766:C:G	61495766	G,NA	C,NA	1,NA	-inf,NA	inf,NA	1.33872,NA	0.000249038	0.000447998
3	chr5:61032053:T:C	61032053	C,C	T,T	1,1	inf,inf	inf,inf	1.87305,0.775846	0.000247597	0.000561004
3	chr5:60945623:C:T	60945623	T,NA	C,NA	1,NA	inf,NA	inf,NA	0.513319,NA	0.000247438	0.000377756
3	chr5:60865948:T:G	60865948	G,NA	T,NA	1,NA	inf,NA	inf,NA	0.513569,NA	0.000247144	0.000377356
3	chr5:61304924:T:C	61304924	NA,C	NA,T	NA,1	NA,inf	NA,inf	NA,1.39139	0.000247116	0.000429026
3	chr5:61002715:A:G	61002715	G,NA	A,NA	1,NA	inf,NA	inf,NA	0.509834,NA	0.000245849	0.000375401
3	chr5:61037105:G:T	61037105	T,NA	G,NA	1,NA	inf,NA	inf,NA	0.508131,NA	0.000245727	0.000375168
3	chr5:61049678:T:C	61049678	C,NA	T,NA	1,NA	inf,NA	inf,NA	0.507843,NA	0.000245607	0.000374988
3	chr5:60841309:A:G	60841309	NA,G	NA,A	NA,1	NA,inf	NA,inf	NA,0.568127	0.000245528	0.000372482
3	chr5:61034437:C:T	61034437	T,NA	C,NA	1,NA	inf,NA	inf,NA	0.506642,NA	0.000244899	0.000373989
3	chr5:60884173:C:T	60884173	T,NA	C,NA	1,NA	inf,NA	inf,NA	0.508014,NA	0.000244805	0.000373851
3	chr5:60957137:ACT:A	60957137	A,NA	ACT,NA	1,NA	inf,NA	inf,NA	0.507601,NA	0.000244709	0.000373753
3	chr5:60907532:T:A	60907532	A,NA	T,NA	1,NA	inf,NA	inf,NA	0.506823,NA	0.000244511	0.000373404
3	chr5:61619287:A:G	61619287	NA,G	NA,A	NA,1	NA,-inf	NA,inf	NA,1.01605	0.00024375	0.000400654
3	chr5:61070707:A:G	61070707	G,NA	A,NA	1,NA	inf,NA	inf,NA	0.50145,NA	0.00024353	0.000371949
3	chr5:61270807:G:C	61270807	C,NA	G,NA	1,NA	-inf,NA	inf,NA	0.568829,NA	0.000243078	0.000377662
3	chr5:60973363:G:T	60973363	T,NA	G,NA	1,NA	inf,NA	inf,NA	0.502397,NA	0.000242192	0.000369985
3	chr5:60889519:T:C	60889519	C,NA	T,NA	1,NA	inf,NA	inf,NA	0.502598,NA	0.000242164	0.000369942
3	chr5:60902686:G:A	60902686	A,NA	G,NA	1,NA	inf,NA	inf,NA	0.502198,NA	0.000242083	0.000369822
3	chr5:60857876:C:T	60857876	NA,T	NA,C	NA,1	NA,inf	NA,inf	NA,0.555876	0.000241682	0.00036641
3	chr5:61360435:G:A	61360435	NA,A	NA,G	NA,1	NA,-inf	NA,inf	NA,0.455228	0.000241608	0.000396117
3	chr5:61646521:A:G	61646521	G,NA	A,NA	1,NA	inf,NA	inf,NA	0.783378,NA	0.000241063	0.000382967
3	chr5:61035982:C:T	61035982	T,NA	C,NA	1,NA	inf,NA	inf,NA	0.497282,NA	0.0002405	0.000367427
3	chr5:61595948:T:G	61595948	NA,G	NA,T	NA,1	NA,-inf	NA,inf	NA,0.954773	0.000240271	0.000383319
3	chr5:60950853:A:G	60950853	G,NA	A,NA	1,NA	inf,NA	inf,NA	0.498087,NA	0.000240112	0.000366903
3	chr5:60999184:CATTGAA:C	60999184	C,NA	CATTGAA,NA	1,NA	inf,NA	inf,NA	0.497261,NA	0.000239753	0.000366373
3	chr5:60863286:G:C	60863286	NA,C	NA,G	NA,1	NA,inf	NA,inf	NA,0.550367	0.000238916	0.000362313
3	chr5:60861327:ACT:A	60861327	NA,A	NA,ACT	NA,1	NA,inf	NA,inf	NA,0.548789	0.000238074	0.000361096
3	chr5:61107913:G:A	61107913	A,NA	G,NA	1,NA	inf,NA	inf,NA	0.486259,NA	0.000236541	0.000361555
3	chr5:61628025:G:A	61628025	NA,A	NA,G	NA,1	NA,inf	NA,inf	NA,0.713195	0.000235969	0.000381
3	chr5:60844188:G:A	60844188	A,NA	G,NA	1,NA	inf,NA	inf,NA	0.594145,NA	0.000235529	0.000366551
3	chr5:61064331:C:T	61064331	T,T	C,C	1,1	inf,inf	inf,inf	1.48412,2.26752	0.000235494	0.000755559
3	chr5:61574303:T:G	61574303	G,G	T,T	1,1	-inf,-inf	inf,inf	1.22478,0.492359	0.000235106	0.000419292
3	chr5:61057484:A:G	61057484	G,NA	A,NA	1,NA	inf,NA	inf,NA	0.482896,NA	0.000234635	0.000358831
3	chr5:61141733:G:T	61141733	T,NA	G,NA	1,NA	inf,NA	inf,NA	0.48245,NA	0.000234545	0.000358634
3	chr5:60825535:G:C	60825535	C,C	G,G	1,1	-inf,inf	inf,inf	0.82719,1.24433	0.000234504	0.000372054
3	chr5:60510947:C:T	60510947	NA,T	NA,C	NA,1	NA,-inf	NA,inf	NA,0.688107	0.000234345	0.000381082
3	chr5:60506518:A:G	60506518	G,NA	A,NA	1,NA	-inf,NA	inf,NA	0.944861,NA	0.000234013	0.00038993
3	chr5:61532775:T:A	61532775	A,NA	T,NA	1,NA	-inf,NA	inf,NA	1.10189,NA	0.000233693	0.000380332
3	chr5:61053069:TC:T	61053069	T,NA	TC,NA	1,NA	inf,NA	inf,NA	0.482329,NA	0.000233484	0.000357031
3	chr5:60473232:GAAGGAAGGAAGGA:G	60473232	NA,G	NA,GAAGGAAGGAAGGA	NA,1	NA,inf	NA,inf	NA,0.544191	0.000233073	0.000359471
3	chr5:60827077:C:T	60827077	NA,T	NA,C	NA,1	NA,inf	NA,inf	NA,0.642672	0.000233045	0.000357459
3	chr5:60815014:A:G	60815014	NA,G	NA,A	NA,1	NA,-inf	NA,inf	NA,0.61202	0.000232253	0.000375684
3	chr5:61097513:GAC:G	61097513	G,NA	GAC,NA	1,NA	inf,NA	inf,NA	0.476717,NA	0.000231884	0.000354697
3	chr5:61140425:A:G	61140425	G,NA	A,NA	1,NA	inf,NA	inf,NA	0.476578,NA	0.000231754	0.000354499
3	chr5:61141749:G:T	61141749	T,NA	G,NA	1,NA	inf,NA	inf,NA	0.475986,NA	0.000231534	0.000354176
3	chr5:61544080:C:A	61544080	A,NA	C,NA	1,NA	-inf,NA	inf,NA	1.09093,NA	0.000230268	0.00037475
3	chr5:61095168:G:A	61095168	A,NA	G,NA	1,NA	inf,NA	inf,NA	0.472788,NA	0.000230096	0.000352058
3	chr5:60816209:A:G	60816209	G,G	A,A	1,1	-inf,inf	inf,inf	0.814086,1.11146	0.000229871	0.000353145
3	chr5:61467988:C:A	61467988	A,NA	C,NA	1,NA	-inf,NA	inf,NA	1.08945,NA	0.000229432	0.000373396
3	chr5:60916507:A:G	60916507	NA,G	NA,A	NA,1	NA,inf	NA,inf	NA,0.545655	0.000229049	0.000348416
3	chr5:61111341:G:A	61111341	A,NA	G,NA	1,NA	inf,NA	inf,NA	0.469451,NA	0.000228743	0.000350038
3	chr5:60617346:T:C	60617346	NA,C	NA,T	NA,1	NA,inf	NA,inf	NA,3.89891	0.000228698	0.0139479
3	chr5:61243023:T:C	61243023	C,NA	T,NA	1,NA	inf,NA	inf,NA	0.463047,NA	0.000227911	0.000348739
3	chr5:61139316:G:A	61139316	A,NA	G,NA	1,NA	inf,NA	inf,NA	0.467972,NA	0.000227901	0.000348796
3	chr5:60696901:T:C	60696901	NA,C	NA,T	NA,1	NA,-inf	NA,inf	NA,0.589122	0.000227901	0.000348219
3	chr5:60492352:C:T	60492352	NA,T	NA,C	NA,1	NA,inf	NA,inf	NA,0.535282	0.000226296	0.000349174
3	chr5:61461974:C:T	61461974	NA,T	NA,C	NA,1	NA,-inf	NA,inf	NA,0.422848	0.000226239	0.000370728
3	chr5:61238513:C:T	61238513	NA,T	NA,C	NA,1	NA,inf	NA,inf	NA,1.2935	0.000226017	0.00038092
3	chr5:60915194:G:T	60915194	NA,T	NA,G	NA,1	NA,inf	NA,inf	NA,0.53873	0.000225766	0.000343568
3	chr5:61104335:T:G	61104335	G,NA	T,NA	1,NA	inf,NA	inf,NA	0.462946,NA	0.000225765	0.000345629
3	chr5:60489657:A:G	60489657	NA,G	NA,A	NA,1	NA,inf	NA,inf	NA,0.532509	0.00022546	0.000347832
3	chr5:61112141:T:A	61112141	A,NA	T,NA	1,NA	inf,NA	inf,NA	0.46065,NA	0.000224807	0.000344203
3	chr5:61222075:C:T	61222075	T,NA	C,NA	1,NA	inf,NA	inf,NA	0.455555,NA	0.00022446	0.000343628
3	chr5:61076241:TG:T	61076241	T,NA	TG,NA	1,NA	inf,NA	inf,NA	0.459433,NA	0.000224214	0.000343332
3	chr5:61105261:T:C	61105261	C,NA	T,NA	1,NA	inf,NA	inf,NA	0.458716,NA	0.000223906	0.000342882
3	chr5:61068292:T:C	61068292	C,NA	T,NA	1,NA	inf,NA	inf,NA	0.458472,NA	0.000223735	0.000342616
3	chr5:61175560:G:A	61175560	A,NA	G,NA	1,NA	inf,NA	inf,NA	0.456693,NA	0.000222925	0.000341418
3	chr5:61233137:C:A	61233137	A,NA	C,NA	1,NA	inf,NA	inf,NA	0.45107,NA	0.000222557	0.000340809
3	chr5:61150805:G:T	61150805	T,NA	G,NA	1,NA	inf,NA	inf,NA	0.455812,NA	0.000222543	0.000340849
3	chr5:61212960:C:A	61212960	A,NA	C,NA	1,NA	inf,NA	inf,NA	0.450978,NA	0.000222393	0.000340564
3	chr5:60649537:T:C	60649537	NA,C	NA,T	NA,1	NA,inf	NA,inf	NA,0.595933	0.00022179	0.000348549
3	chr5:61072194:A:G	61072194	G,NA	A,NA	1,NA	inf,NA	inf,NA	0.452919,NA	0.000221201	0.000338863
3	chr5:61212853:A:G	61212853	G,NA	A,NA	1,NA	inf,NA	inf,NA	0.448409,NA	0.000221185	0.000338775
3	chr5:60844054:A:G	60844054	G,G	A,A	1,1	inf,inf	inf,inf	1.068,1.49472	0.00022075	0.000484626
3	chr5:61200567:G:A	61200567	A,NA	G,NA	1,NA	inf,NA	inf,NA	0.444233,NA	0.000219267	0.00033595
3	chr5:61109865:T:A	61109865	A,NA	T,NA	1,NA	inf,NA	inf,NA	0.447313,NA	0.000219026	0.000335635
3	chr5:61228409:C:T	61228409	T,NA	C,NA	1,NA	inf,NA	inf,NA	0.441822,NA	0.000218504	0.0003348
3	chr5:61404144:A:G	61404144	NA,G	NA,A	NA,1	NA,inf	NA,inf	NA,0.583832	0.000218167	0.000344251
3	chr5:60869555:T:C	60869555	C,NA	T,NA	1,NA	inf,NA	inf,NA	0.549719,NA	0.000217967	0.000339708
3	chr5:61589339:A:G	61589339	G,NA	A,NA	1,NA	-inf,NA	inf,NA	0.53035,NA	0.00021785	0.00035316
3	chr5:61254041:A:G	61254041	NA,G	NA,A	NA,1	NA,-inf	NA,inf	NA,1.16814	0.000217433	0.000371251
3	chr5:61151388:T:C	61151388	C,NA	T,NA	1,NA	inf,NA	inf,NA	0.443861,NA	0.000217386	0.000333204
3	chr5:61098975:A:T	61098975	T,NA	A,NA	1,NA	inf,NA	inf,NA	0.442577,NA	0.000216891	0.000332475
3	chr5:60844250:C:T	60844250	T,T	C,C	1,1	-inf,inf	inf,inf	1.22033,0.374991	0.000216486	0.000338205
3	chr5:61239909:G:GA	61239909	GA,NA	G,NA	1,NA	inf,NA	inf,NA	0.436486,NA	0.00021617	0.000331342
3	chr5:61034039:G:C	61034039	C,C	G,G	1,1	inf,inf	inf,inf	1.88332,1.0192	0.000216143	0.000527338
3	chr5:61560248:A:G	61560248	NA,G	NA,A	NA,1	NA,inf	NA,inf	NA,0.384313	0.000215892	0.000328096
3	chr5:61637085:A:G	61637085	NA,G	NA,A	NA,1	NA,inf	NA,inf	NA,0.667912	0.000215772	0.000348537
3	chr5:61519286:A:G	61519286	G,NA	A,NA	1,NA	-inf,NA	inf,NA	1.04424,NA	0.000215751	0.000351057
3	chr5:61043176:C:T	61043176	T,T	C,C	1,1	inf,inf	inf,inf	0.404758,0.924435	0.000215603	0.000314462
3	chr5:60526623:T:C	60526623	NA,C	NA,T	NA,1	NA,-inf	NA,inf	NA,1.0125	0.000215064	0.000364842
3	chr5:61535912:G:A	61535912	A,NA	G,NA	1,NA	-inf,NA	inf,NA	1.04062,NA	0.000214914	0.000349596
3	chr5:60795293:G:C	60795293	NA,C	NA,G	NA,1	NA,inf	NA,inf	NA,1.16997	0.000214403	0.000355133
3	chr5:60432077:G:A	60432077	NA,A	NA,G	NA,1	NA,inf	NA,inf	NA,0.58487	0.0002141	0.000332309
3	chr5:60557076:T:C	60557076	NA,C	NA,T	NA,1	NA,-inf	NA,inf	NA,0.593443	0.000213719	0.000345969
3	chr5:60505527:G:A	60505527	NA,A	NA,G	NA,1	NA,inf	NA,inf	NA,0.730469	0.000213169	0.000336527
3	chr5:60757395:C:T	60757395	NA,T	NA,C	NA,1	NA,-inf	NA,inf	NA,0.60963	0.000212515	0.000327977
3	chr5:61246703:C:T	61246703	T,NA	C,NA	1,NA	inf,NA	inf,NA	0.427942,NA	0.00021246	0.000325848
3	chr5:61229433:T:C	61229433	C,NA	T,NA	1,NA	inf,NA	inf,NA	0.427225,NA	0.000212384	0.000325728
3	chr5:61210870:A:G	61210870	G,NA	A,NA	1,NA	inf,NA	inf,NA	0.425724,NA	0.00021165	0.000324642
3	chr5:60977450:G:A	60977450	NA,A	NA,G	NA,1	NA,inf	NA,inf	NA,0.506586	0.000211589	0.000322615
3	chr5:61398222:G:A	61398222	A,NA	G,NA	1,NA	-inf,NA	inf,NA	1.0204,NA	0.000211315	0.000344583
3	chr5:61506202:G:A	61506202	A,NA	G,NA	1,NA	-inf,NA	inf,NA	1.0282,NA	0.000211314	0.000343769
3	chr5:61221407:G:C	61221407	C,NA	G,NA	1,NA	inf,NA	inf,NA	0.42375,NA	0.000210911	0.000323547
3	chr5:60800722:G:A	60800722	A,NA	G,NA	1,NA	inf,NA	inf,NA	0.538309,NA	0.000210875	0.000329631
3	chr5:60729325:A:G	60729325	G,G	A,A	1,1	inf,-inf	inf,inf	0.10518,1.43024	0.000210834	0.000328314
3	chr5:61526805:G:A	61526805	NA,A	NA,G	NA,1	NA,-inf	NA,inf	NA,0.393594	0.000210728	0.000345079
3	chr5:61213932:T:A	61213932	A,NA	T,NA	1,NA	inf,NA	inf,NA	0.422786,NA	0.000210388	0.000322774
3	chr5:60472954:C:T	60472954	T,NA	C,NA	1,NA	-inf,NA	inf,NA	0.708407,NA	0.00021017	0.000346281
3	chr5:60922592:G:A	60922592	A,NA	G,NA	1,NA	inf,NA	inf,NA	0.527283,NA	0.000209852	0.000327293
3	chr5:60745382:C:T	60745382	T,T	C,C	1,1	-inf,inf	inf,inf	1.31579,0.467318	0.000209523	0.00025345
3	chr5:60966469:T:C	60966469	C,NA	T,NA	1,NA	inf,NA	inf,NA	0.947615,NA	0.000209501	0.00033978
3	chr5:61656865:A:G	61656865	NA,G	NA,A	NA,1	NA,inf	NA,inf	NA,0.753605	0.000209419	0.0003349
3	chr5:61510938:A:G	61510938	G,NA	A,NA	1,NA	-inf,NA	inf,NA	1.02059,NA	0.000209155	0.000340185
3	chr5:61654770:T:C	61654770	NA,C	NA,T	NA,1	NA,inf	NA,inf	NA,0.752573	0.000209059	0.000334325
3	chr5:61601662:G:A	61601662	A,NA	G,NA	1,NA	-inf,NA	inf,NA	0.86866,NA	0.000208983	0.000349923
3	chr5:60509651:G:A	60509651	NA,A	NA,G	NA,1	NA,inf	NA,inf	NA,0.461041	0.000208756	0.000322514
3	chr5:60432249:C:G	60432249	NA,G	NA,C	NA,1	NA,inf	NA,inf	NA,0.572042	0.000207855	0.000322964
3	chr5:60686698:AG:A	60686698	NA,A	NA,AG	NA,1	NA,-inf	NA,inf	NA,0.572384	0.000207185	0.000335311
3	chr5:60998610:G:A	60998610	NA,A	NA,G	NA,1	NA,inf	NA,inf	NA,0.49426	0.000206929	0.000315718
3	chr5:60985167:C:G	60985167	NA,G	NA,C	NA,1	NA,inf	NA,inf	NA,0.49426	0.000206929	0.000315718
3	chr5:60962448:T:A	60962448	NA,A	NA,T	NA,1	NA,inf	NA,inf	NA,0.49426	0.000206929	0.000315718
3	chr5:61336012:C:T	61336012	NA,T	NA,C	NA,1	NA,inf	NA,inf	NA,0.528856	0.000206478	0.000319372
3	chr5:60948714:T:C	60948714	NA,C	NA,T	NA,1	NA,inf	NA,inf	NA,0.494275	0.000206273	0.000314752
3	chr5:60479219:C:G	60479219	NA,G	NA,C	NA,1	NA,inf	NA,inf	NA,0.485508	0.000206111	0.000318726
3	chr5:61630404:T:C	61630404	NA,C	NA,T	NA,1	NA,inf	NA,inf	NA,0.639704	0.000205627	0.000332045
3	chr5:61306172:AT:A	61306172	NA,A	NA,AT	NA,1	NA,inf	NA,inf	NA,0.439754	0.00020561	0.000314313
3	chr5:60463830:C:T	60463830	T,T	C,C	1,1	inf,-inf	inf,inf	1.03644,0.648285	0.000205277	0.000403941
3	chr5:61238974:T:C	61238974	C,NA	T,NA	1,NA	-inf,NA	inf,NA	0.508058,NA	0.000204743	0.000332754
3	chr5:61331212:G:A	61331212	NA,A	NA,G	NA,1	NA,-inf	NA,inf	NA,0.381608	0.000204369	0.000334609
3	chr5:61168572:T:C	61168572	C,NA	T,NA	1,NA	inf,NA	inf,NA	0.411819,NA	0.000204238	0.000313712
3	chr5:60905950:C:G	60905950	NA,G	NA,C	NA,1	NA,inf	NA,inf	NA,0.488559	0.000203846	0.000311159
3	chr5:61454340:C:T	61454340	T,NA	C,NA	1,NA	-inf,NA	inf,NA	0.996985,NA	0.000202782	0.000329815
3	chr5:60523151:A:G	60523151	NA,G	NA,A	NA,1	NA,-inf	NA,inf	NA,0.976249	0.000202243	0.00034281
3	chr5:61114603:G:A	61114603	A,NA	G,NA	1,NA	inf,NA	inf,NA	0.406056,NA	0.000202125	0.000310568
3	chr5:61488829:T:C	61488829	C,NA	T,NA	1,NA	-inf,NA	inf,NA	0.994,NA	0.000201732	0.000328149
3	chr5:60525390:C:T	60525390	T,T	C,C	1,1	inf,inf	inf,inf	0.394239,0.755498	0.000201671	0.000295024
3	chr5:60971081:G:A	60971081	NA,A	NA,G	NA,1	NA,inf	NA,inf	NA,0.479959	0.000200943	0.000306857
3	chr5:60926077:G:A	60926077	NA,A	NA,G	NA,1	NA,inf	NA,inf	NA,0.481053	0.000200913	0.000306807
3	chr5:61461661:C:T	61461661	NA,T	NA,C	NA,1	NA,inf	NA,inf	NA,4.22413	0.000200826	0.0156071
3	chr5:61389446:T:C	61389446	NA,C	NA,T	NA,1	NA,-inf	NA,inf	NA,2.00871	0.000200611	0.000432457
3	chr5:61349537:C:T	61349537	NA,T	NA,C	NA,1	NA,-inf	NA,inf	NA,2.01417	0.000199811	0.000432333
3	chr5:61506349:G:A	61506349	A,NA	G,NA	1,NA	-inf,NA	inf,NA	0.982981,NA	0.00019918	0.000323949
3	chr5:60456367:C:T	60456367	NA,T	NA,C	NA,1	NA,inf	NA,inf	NA,0.606025	0.000198842	0.000313787
3	chr5:61631562:C:T	61631562	NA,T	NA,C	NA,1	NA,inf	NA,inf	NA,0.620452	0.00019867	0.00032086
3	chr5:60842763:C:T	60842763	T,T	C,C	1,1	-inf,-inf	inf,inf	0.180361,0.942047	0.000198484	0.000353557
3	chr5:61428514:C:T	61428514	NA,T	NA,C	NA,1	NA,-inf	NA,inf	NA,0.475717	0.000198297	0.000321699
3	chr5:61215502:C:A	61215502	A,NA	C,NA	1,NA	inf,NA	inf,NA	0.391855,NA	0.00019804	0.000304484
3	chr5:60579145:T:A	60579145	NA,A	NA,T	NA,1	NA,-inf	NA,inf	NA,0.550256	0.000198	0.000320466
3	chr5:60860426:C:T	60860426	T,NA	C,NA	1,NA	inf,NA	inf,NA	0.402861,NA	0.000197795	0.000304307
3	chr5:61310645:C:T	61310645	NA,T	NA,C	NA,1	NA,inf	NA,inf	NA,0.635028	0.000197662	0.000312561
3	chr5:61269909:C:G	61269909	NA,G	NA,C	NA,1	NA,inf	NA,inf	NA,0.555675	0.000197326	0.000308295
3	chr5:61345743:G:A	61345743	NA,A	NA,G	NA,1	NA,-inf	NA,inf	NA,2.00122	0.000197258	0.000425509
3	chr5:60908704:CATT:C	60908704	NA,C	NA,CATT	NA,1	NA,inf	NA,inf	NA,0.470822	0.000196609	0.000300461
3	chr5:61629153:T:C	61629153	NA,C	NA,T	NA,1	NA,inf	NA,inf	NA,0.610588	0.000195563	0.000315469
3	chr5:61192997:A:G	61192997	G,NA	A,NA	1,NA	inf,NA	inf,NA	0.944369,NA	0.000194774	0.000315822
3	chr5:61427318:G:A	61427318	NA,A	NA,G	NA,1	NA,-inf	NA,inf	NA,1.99362	0.000194718	0.000419846
3	chr5:61632245:G:A	61632245	NA,A	NA,G	NA,1	NA,inf	NA,inf	NA,0.608624	0.000194326	0.000313861
3	chr5:61019641:C:T	61019641	NA,T	NA,C	NA,1	NA,inf	NA,inf	NA,0.473915	0.000194168	0.000297364
3	chr5:61507589:A:G	61507589	G,NA	A,NA	1,NA	inf,NA	inf,NA	0.461619,NA	0.000193674	0.000305732
3	chr5:61560941:T:TTATC	61560941	NA,TTATC	NA,T	NA,1	NA,inf	NA,inf	NA,0.338151	0.000193667	0.000295324
3	chr5:61325421:T:C	61325421	NA,C	NA,T	NA,1	NA,inf	NA,inf	NA,0.342476	0.000193568	0.000297161
3	chr5:61680724:A:C	61680724	NA,C	NA,A	NA,1	NA,-inf	NA,inf	NA,0.802851	0.00019346	0.000314659
3	chr5:60950515:G:C	60950515	NA,C	NA,G	NA,1	NA,inf	NA,inf	NA,0.463034	0.000193456	0.000295786
3	chr5:61370402:A:G	61370402	G,NA	A,NA	1,NA	-inf,NA	inf,NA	0.95205,NA	0.000193059	0.000314642
3	chr5:60905498:T:C	60905498	NA,C	NA,T	NA,1	NA,inf	NA,inf	NA,2.39443	0.000193019	0.00119716
3	chr5:61050133:T:A	61050133	A,NA	T,NA	1,NA	inf,NA	inf,NA	0.388502,NA	0.000192992	0.000297052
3	chr5:61084140:C:T	61084140	T,NA	C,NA	1,NA	inf,NA	inf,NA	0.374341,NA	0.000192061	0.000295667
3	chr5:61324429:C:T	61324429	NA,T	NA,C	NA,1	NA,-inf	NA,inf	NA,1.96765	0.000191404	0.0004094
3	chr5:61634792:C:T	61634792	NA,T	NA,C	NA,1	NA,inf	NA,inf	NA,0.59883	0.000191223	0.000308814
3	chr5:60954735:G:A	60954735	NA,A	NA,G	NA,1	NA,inf	NA,inf	NA,0.455766	0.00019089	0.00029196
3	chr5:60519917:G:A	60519917	NA,A	NA,G	NA,1	NA,inf	NA,inf	NA,0.383845	0.000190323	0.000294872
3	chr5:61347623:T:C	61347623	NA,C	NA,T	NA,1	NA,-inf	NA,inf	NA,1.96728	0.000190319	0.000407509
3	chr5:61660207:G:C	61660207	NA,C	NA,G	NA,1	NA,inf	NA,inf	NA,0.708775	0.000189839	0.000305889
3	chr5:60943038:AG:A	60943038	NA,A	NA,AG	NA,1	NA,inf	NA,inf	NA,0.452871	0.000189497	0.000289922
3	chr5:61590472:A:C	61590472	NA,C	NA,A	NA,1	NA,-inf	NA,inf	NA,0.463185	0.000189078	0.000293621
3	chr5:60541649:G:A	60541649	A,A	G,G	1,1	-inf,-inf	inf,inf	0.180857,1.61092	0.000188792	0.000312905
3	chr5:60472499:G:A	60472499	NA,A	NA,G	NA,1	NA,inf	NA,inf	NA,0.522271	0.000187907	0.000292823
3	chr5:60494005:C:T	60494005	T,NA	C,NA	1,NA	-inf,NA	inf,NA	0.478945,NA	0.000187522	0.000298434
3	chr5:60753750:G:C	60753750	C,C	G,G	1,1	inf,-inf	inf,inf	0.573456,1.27568	0.000186109	0.000295167
3	chr5:61640345:T:C	61640345	NA,C	NA,T	NA,1	NA,inf	NA,inf	NA,0.656347	0.000186001	0.000298489
3	chr5:60862811:T:C	60862811	NA,C	NA,T	NA,1	NA,inf	NA,inf	NA,4.76923	0.000185801	0.0483197
3	chr5:61638934:GT:G	61638934	NA,G	NA,GT	NA,1	NA,inf	NA,inf	NA,0.584878	0.000184246	0.000294109
3	chr5:60794517:GGGAA:G	60794517	NA,G	NA,GGGAA	NA,1	NA,-inf	NA,inf	NA,0.723503	0.000184225	0.000303913
3	chr5:60835824:C:T	60835824	T,T	C,C	1,1	-inf,-inf	inf,inf	2.07411,0.931256	0.000184109	0.000460804
3	chr5:61310606:G:T	61310606	NA,T	NA,G	NA,1	NA,-inf	NA,inf	NA,1.10699	0.000183367	0.0003192
3	chr5:60800400:G:A	60800400	NA,A	NA,G	NA,1	NA,-inf	NA,inf	NA,0.6017	0.000182509	0.000290546
3	chr5:60747622:G:A	60747622	NA,A	NA,G	NA,1	NA,-inf	NA,inf	NA,0.497622	0.000181951	0.000294306
3	chr5:60750115:A:G	60750115	NA,G	NA,A	NA,1	NA,inf	NA,inf	NA,1.05079	0.000181904	0.000302009
3	chr5:60833186:T:C	60833186	C,NA	T,NA	1,NA	-inf,NA	inf,NA	1.00979,NA	0.000181858	0.000316211
3	chr5:60460336:C:A	60460336	NA,A	NA,C	NA,1	NA,inf	NA,inf	NA,0.418173	0.000181521	0.000281718
3	chr5:61214621:C:T	61214621	NA,T	NA,C	NA,1	NA,-inf	NA,inf	NA,1.04691	0.000181518	0.000308094
3	chr5:61167897:T:C	61167897	C,NA	T,NA	1,NA	-inf,NA	inf,NA	0.960458,NA	0.000181353	0.000311761
3	chr5:61311128:C:T	61311128	NA,T	NA,C	NA,1	NA,inf	NA,inf	NA,1.22261	0.000180851	0.000305841
3	chr5:60969273:C:T	60969273	T,NA	C,NA	1,NA	-inf,NA	inf,NA	0.448437,NA	0.000180636	0.000294206
3	chr5:60500443:T:C	60500443	NA,C	NA,T	NA,1	NA,inf	NA,inf	NA,0.638046	0.00018041	0.000285548
3	chr5:60516848:C:T	60516848	NA,T	NA,C	NA,1	NA,-inf	NA,inf	NA,0.979574	0.000180272	0.000308317
3	chr5:61530545:CTAGTT:C	61530545	NA,C	NA,CTAGTT	NA,1	NA,inf	NA,inf	NA,1.22191	0.000180119	0.000304703
3	chr5:61424708:G:A	61424708	A,NA	G,NA	1,NA	-inf,NA	inf,NA	0.83333,NA	0.000180073	0.000300926
3	chr5:61679081:G:A	61679081	NA,A	NA,G	NA,1	NA,inf	NA,inf	NA,0.653176	0.000179143	0.000295399
3	chr5:61514294:T:G	61514294	NA,G	NA,T	NA,1	NA,-inf	NA,inf	NA,1.91622	0.000178255	0.000378586
3	chr5:60794524:A:T	60794524	NA,T	NA,A	NA,1	NA,-inf	NA,inf	NA,0.701203	0.000177638	0.00029292
3	chr5:60945141:G:C	60945141	NA,C	NA,G	NA,1	NA,-inf	NA,inf	NA,0.423431	0.000177583	0.000290608
3	chr5:60956962:C:CTT	60956962	CTT,CTT	C,C	1,1	inf,inf	inf,inf	2.01367,0.476624	0.000177469	0.000404137
3	chr5:60981049:C:G	60981049	G,NA	C,NA	1,NA	-inf,NA	inf,NA	0.437477,NA	0.000177292	0.00028873
3	chr5:61523593:T:C	61523593	C,NA	T,NA	1,NA	inf,NA	inf,NA	0.411699,NA	0.000177286	0.00028031
3	chr5:60777880:A:C	60777880	C,NA	A,NA	1,NA	inf,NA	inf,NA	0.828847,NA	0.000177177	0.000286783
3	chr5:60794525:C:CTTG	60794525	NA,CTTG	NA,C	NA,1	NA,-inf	NA,inf	NA,0.699326	0.0001771	0.000292023
3	chr5:61327817:C:G	61327817	NA,G	NA,C	NA,1	NA,inf	NA,inf	NA,0.419805	0.00017693	0.000273978
3	chr5:60516091:A:G	60516091	NA,G	NA,A	NA,1	NA,-inf	NA,inf	NA,0.926404	0.000176793	0.000300252
3	chr5:60764446:G:C	60764446	NA,C	NA,G	NA,1	NA,inf	NA,inf	NA,1.03002	0.000176451	0.000292855
3	chr5:61662568:A:G	61662568	NA,G	NA,A	NA,1	NA,inf	NA,inf	NA,0.631966	0.000176279	0.000274546
3	chr5:60535271:C:G	60535271	G,G	C,C	1,1	-inf,inf	inf,inf	0.212238,0.828921	0.00017613	0.000255729
3	chr5:60535603:A:G	60535603	G,NA	A,NA	1,NA	-inf,NA	inf,NA	0.83053,NA	0.000175899	0.000300051
3	chr5:61095415:C:G	61095415	G,NA	C,NA	1,NA	-inf,NA	inf,NA	0.421586,NA	0.000175484	0.000285084
3	chr5:60499176:A:G	60499176	NA,G	NA,A	NA,1	NA,inf	NA,inf	NA,0.661021	0.000174801	0.000277769
3	chr5:60881643:G:A	60881643	A,A	G,G	1,1	inf,-inf	inf,inf	1.02603,2.1379	0.000174632	0.000383233
3	chr5:61398866:G:A	61398866	NA,A	NA,G	NA,1	NA,inf	NA,inf	NA,0.398608	0.000174621	0.000270106
3	chr5:61368369:A:G	61368369	NA,G	NA,A	NA,1	NA,inf	NA,inf	NA,1.19774	0.000174529	0.000294927
3	chr5:61173530:C:T	61173530	T,NA	C,NA	1,NA	inf,NA	inf,NA	0.419629,NA	0.000174496	0.000273385
3	chr5:61488286:T:A	61488286	NA,A	NA,T	NA,1	NA,-inf	NA,inf	NA,1.89222	0.000174046	0.000367632
3	chr5:60934494:G:A	60934494	A,A	G,G	1,1	inf,inf	inf,inf	1.99996,0.460868	0.000173834	0.000393979
3	chr5:60938095:T:A	60938095	NA,A	NA,T	NA,1	NA,-inf	NA,inf	NA,0.274534	0.00017376	0.000278984
3	chr5:61331227:T:C	61331227	NA,C	NA,T	NA,1	NA,inf	NA,inf	NA,0.409398	0.000173537	0.000268845
3	chr5:61455705:C:T	61455705	NA,T	NA,C	NA,1	NA,-inf	NA,inf	NA,1.88848	0.000173449	0.000366055
3	chr5:60458310:C:T	60458310	NA,T	NA,C	NA,1	NA,inf	NA,inf	NA,0.480933	0.00017341	0.000270874
3	chr5:60533638:C:T	60533638	T,T	C,C	1,1	-inf,inf	inf,inf	0.138402,0.809157	0.0001733	0.000251566
3	chr5:61574318:C:T	61574318	NA,T	NA,C	NA,1	NA,inf	NA,inf	NA,0.450594	0.000173239	0.000270346
3	chr5:60728985:C:T	60728985	T,T	C,C	1,1	-inf,-inf	inf,inf	1.43708,1.15956	0.000173001	0.000342278
3	chr5:60567033:T:G	60567033	NA,G	NA,T	NA,1	NA,inf	NA,inf	NA,1.16618	0.00017256	0.000292653
3	chr5:61607819:A:T	61607819	T,T	A,A	1,1	inf,inf	inf,inf	2.31949,0.389457	0.00017251	0.000309937
3	chr5:60790554:C:T	60790554	T,NA	C,NA	1,NA	inf,NA	inf,NA	0.787786,NA	0.000172254	0.000279528
3	chr5:61487954:C:T	61487954	NA,T	NA,C	NA,1	NA,-inf	NA,inf	NA,1.88099	0.000172211	0.000362814
3	chr5:61473764:T:G	61473764	NA,G	NA,T	NA,1	NA,-inf	NA,inf	NA,1.87773	0.000171624	0.000361336
3	chr5:61292119:T:G	61292119	NA,G	NA,T	NA,1	NA,inf	NA,inf	NA,0.353795	0.000171301	0.000263404
3	chr5:61291499:G:A	61291499	NA,A	NA,G	NA,1	NA,inf	NA,inf	NA,0.353795	0.000171301	0.000263404
3	chr5:61541243:G:A	61541243	NA,A	NA,G	NA,1	NA,-inf	NA,inf	NA,1.87352	0.000170952	0.000359579
3	chr5:60560943:A:G	60560943	G,NA	A,NA	1,NA	inf,NA	inf,NA	0.450693,NA	0.000170709	0.000269674
3	chr5:60533052:G:A	60533052	A,A	G,G	1,1	-inf,inf	inf,inf	0.140325,0.80244	0.000170632	0.000247788
3	chr5:60950642:T:G	60950642	G,NA	T,NA	1,NA	inf,NA	inf,NA	1.56096,NA	0.00017018	0.000298469
3	chr5:60752147:T:A	60752147	A,A	T,T	1,1	inf,-inf	inf,inf	0.568828,1.22707	0.000169948	0.000269256
3	chr5:61522495:T:C	61522495	C,NA	T,NA	1,NA	inf,NA	inf,NA	0.831827,NA	0.000169724	0.000276795
3	chr5:61495450:C:T	61495450	NA,T	NA,C	NA,1	NA,-inf	NA,inf	NA,2.03556	0.000169621	0.000383022
3	chr5:61186359:C:T	61186359	T,NA	C,NA	1,NA	inf,NA	inf,NA	0.402745,NA	0.000169553	0.000265853
3	chr5:61622623:G:A	61622623	NA,A	NA,G	NA,1	NA,inf	NA,inf	NA,0.551821	0.000168922	0.000269641
3	chr5:61469426:C:T	61469426	NA,T	NA,C	NA,1	NA,-inf	NA,inf	NA,1.85969	0.000168663	0.000353666
3	chr5:60939413:G:A	60939413	A,A	G,G	1,1	inf,inf	inf,inf	1.97917,0.459747	0.000168565	0.000380984
3	chr5:61062286:C:T	61062286	NA,T	NA,C	NA,1	NA,-inf	NA,inf	NA,0.862203	0.00016854	0.000279583
3	chr5:61180225:G:A	61180225	NA,A	NA,G	NA,1	NA,-inf	NA,inf	NA,1.04678	0.00016852	0.000286164
3	chr5:61083009:C:T	61083009	NA,T	NA,C	NA,1	NA,-inf	NA,inf	NA,1.05066	0.000168488	0.000286605
3	chr5:60780717:G:T	60780717	T,NA	G,NA	1,NA	inf,NA	inf,NA	0.402738,NA	0.00016831	0.000264225
3	chr5:60537721:A:G	60537721	NA,G	NA,A	NA,1	NA,inf	NA,inf	NA,0.86881	0.000168034	0.000275147
3	chr5:61251005:A:G	61251005	G,NA	A,NA	1,NA	inf,NA	inf,NA	0.394329,NA	0.000168026	0.000263458
3	chr5:60702828:A:T	60702828	T,T	A,A	1,1	-inf,inf	inf,inf	0.110776,1.25816	0.000167778	0.000260484
3	chr5:61361090:C:T	61361090	NA,T	NA,C	NA,1	NA,inf	NA,inf	NA,0.389467	0.00016729	0.000259419
3	chr5:61121180:T:C	61121180	NA,C	NA,T	NA,1	NA,-inf	NA,inf	NA,1.04333	0.000167182	0.000284239
3	chr5:61183000:A:T	61183000	T,NA	A,NA	1,NA	inf,NA	inf,NA	0.393858,NA	0.000167044	0.000262006
3	chr5:61205131:G:A	61205131	A,NA	G,NA	1,NA	inf,NA	inf,NA	0.420691,NA	0.000166885	0.000259313
3	chr5:60824295:C:G	60824295	G,G	C,C	1,1	-inf,inf	inf,inf	0.778078,0.726106	0.000166477	0.000250427
3	chr5:60463215:T:C	60463215	NA,C	NA,T	NA,1	NA,inf	NA,inf	NA,0.457915	0.000165867	0.000259406
3	chr5:61390547:T:G	61390547	NA,G	NA,T	NA,1	NA,inf	NA,inf	NA,0.386386	0.000165829	0.000257251
3	chr5:60821654:T:C	60821654	C,NA	T,NA	1,NA	inf,NA	inf,NA	0.398246,NA	0.000165825	0.000260369
3	chr5:61338941:T:C	61338941	NA,C	NA,T	NA,1	NA,inf	NA,inf	NA,0.385844	0.000165682	0.000257026
3	chr5:60478019:T:C	60478019	NA,C	NA,T	NA,1	NA,inf	NA,inf	NA,0.971449	0.000165596	0.000279885
3	chr5:61365084:C:T	61365084	NA,T	NA,C	NA,1	NA,inf	NA,inf	NA,0.385519	0.000165556	0.000256839
3	chr5:61447280:T:C	61447280	NA,C	NA,T	NA,1	NA,-inf	NA,inf	NA,0.378345	0.000164683	0.000267056
3	chr5:61391811:G:A	61391811	NA,A	NA,G	NA,1	NA,inf	NA,inf	NA,1.15352	0.000164668	0.000277826
3	chr5:61193441:C:T	61193441	T,NA	C,NA	1,NA	inf,NA	inf,NA	0.381939,NA	0.000164462	0.000258072
3	chr5:60838950:G:A	60838950	NA,A	NA,G	NA,1	NA,-inf	NA,inf	NA,0.388008	0.000164279	0.000268705
3	chr5:61400496:A:G	61400496	G,G	A,A	1,1	inf,inf	inf,inf	3.29597,0.993905	0.000164207	0.00118631
3	chr5:61463688:C:T	61463688	NA,T	NA,C	NA,1	NA,-inf	NA,inf	NA,1.83014	0.000163924	0.000341495
3	chr5:61295932:C:A	61295932	NA,A	NA,C	NA,1	NA,-inf	NA,inf	NA,0.279883	0.000163918	0.00026815
3	chr5:61340590:C:G	61340590	NA,G	NA,C	NA,1	NA,inf	NA,inf	NA,0.380395	0.000163883	0.000254318
3	chr5:61511492:A:AC	61511492	NA,AC	NA,A	NA,1	NA,inf	NA,inf	NA,0.37094	0.000163601	0.000253781
3	chr5:61504648:G:A	61504648	NA,A	NA,G	NA,1	NA,inf	NA,inf	NA,0.369593	0.000163154	0.00025311
3	chr5:61527481:G:A	61527481	NA,A	NA,G	NA,1	NA,inf	NA,inf	NA,0.36952	0.000163128	0.00025307
3	chr5:61504787:TA:T	61504787	NA,T	NA,TA	NA,1	NA,inf	NA,inf	NA,0.369482	0.000163115	0.000253049
3	chr5:61514696:C:T	61514696	NA,T	NA,C	NA,1	NA,inf	NA,inf	NA,0.369332	0.000163068	0.00025298
3	chr5:60559099:C:A	60559099	NA,A	NA,C	NA,1	NA,-inf	NA,inf	NA,0.456076	0.000162959	0.000252127
3	chr5:61414849:C:A	61414849	NA,A	NA,C	NA,1	NA,-inf	NA,inf	NA,0.243612	0.000162678	0.000256863
3	chr5:61269585:A:G	61269585	NA,G	NA,A	NA,1	NA,-inf	NA,inf	NA,1.68014	0.00016223	0.000320967
3	chr5:61622830:C:T	61622830	T,T	C,C	1,1	inf,inf	inf,inf	1.33654,0.908156	0.000162214	0.000254427
3	chr5:61538437:T:G	61538437	NA,G	NA,T	NA,1	NA,inf	NA,inf	NA,0.431623	0.000162034	0.00025661
3	chr5:61345648:T:G	61345648	NA,G	NA,T	NA,1	NA,inf	NA,inf	NA,0.374206	0.000161882	0.000251308
3	chr5:61493660:T:C	61493660	NA,C	NA,T	NA,1	NA,inf	NA,inf	NA,0.365209	0.000161781	0.000251027
3	chr5:60836057:T:C	60836057	C,C	T,T	1,1	-inf,-inf	inf,inf	2.05713,0.858918	0.000161621	0.000401299
3	chr5:61010699:A:G	61010699	NA,G	NA,A	NA,1	NA,inf	NA,inf	NA,0.430575	0.000161212	0.000251998
3	chr5:60762463:T:C	60762463	C,NA	T,NA	1,NA	inf,NA	inf,NA	0.377424,NA	0.000160543	0.000252383
3	chr5:61644621:T:C	61644621	NA,C	NA,T	NA,1	NA,-inf	NA,inf	NA,0.45197	0.00016032	0.000239576
3	chr5:61474677:A:G	61474677	NA,G	NA,A	NA,1	NA,-inf	NA,inf	NA,2.09422	0.000160252	0.00037909
3	chr5:61382688:C:G	61382688	NA,G	NA,C	NA,1	NA,inf	NA,inf	NA,0.36718	0.000160099	0.000248583
3	chr5:61358162:A:G	61358162	NA,G	NA,A	NA,1	NA,inf	NA,inf	NA,0.366475	0.000159884	0.000248261
3	chr5:60969281:A:C	60969281	C,C	A,A	1,1	inf,inf	inf,inf	2.0457,0.345472	0.000159807	0.000360268
3	chr5:61613016:C:T	61613016	NA,T	NA,C	NA,1	NA,-inf	NA,inf	NA,0.99291	0.0001596	0.000271114
3	chr5:61359877:A:G	61359877	NA,G	NA,A	NA,1	NA,inf	NA,inf	NA,0.364922	0.000159397	0.000247526
3	chr5:61577402:T:C	61577402	NA,C	NA,T	NA,1	NA,-inf	NA,inf	NA,0.282419	0.000159231	0.000250982
3	chr5:61555949:T:C	61555949	NA,C	NA,T	NA,1	NA,inf	NA,inf	NA,0.598987	0.000159175	0.000332891
3	chr5:61619791:G:A	61619791	A,NA	G,NA	1,NA	-inf,NA	inf,NA	0.527328,NA	0.000159164	0.000259577
3	chr5:61183500:G:A	61183500	NA,A	NA,G	NA,1	NA,inf	NA,inf	NA,4.47831	0.000159064	0.0279753
3	chr5:61250009:G:A	61250009	NA,A	NA,G	NA,1	NA,-inf	NA,inf	NA,1.00658	0.000159008	0.000269572
3	chr5:61273592:T:C	61273592	NA,C	NA,T	NA,1	NA,inf	NA,inf	NA,4.40181	0.000158975	0.0217889
3	chr5:61274300:A:G	61274300	NA,G	NA,A	NA,1	NA,inf	NA,inf	NA,4.39853	0.000158659	0.0216599
3	chr5:61506146:A:G	61506146	NA,G	NA,A	NA,1	NA,inf	NA,inf	NA,0.354607	0.000158394	0.000245941
3	chr5:60929696:A:G	60929696	G,G	A,A	1,1	inf,-inf	inf,inf	1.02886,0.451103	0.000158166	0.000247977
3	chr5:61513778:A:G	61513778	NA,G	NA,A	NA,1	NA,inf	NA,inf	NA,0.353792	0.000158139	0.000245558
3	chr5:61571559:G:A	61571559	NA,A	NA,G	NA,1	NA,inf	NA,inf	NA,1.18908	0.000158086	0.00038329
3	chr5:61301458:A:G	61301458	NA,G	NA,A	NA,1	NA,inf	NA,inf	NA,1.07368	0.000157811	0.000282912
3	chr5:60525771:A:G	60525771	G,G	A,A	1,1	-inf,inf	inf,inf	0.22177,0.781156	0.000157806	0.00022959
3	chr5:61139073:A:C	61139073	NA,C	NA,A	NA,1	NA,inf	NA,inf	NA,0.338897	0.000157579	0.000245754
3	chr5:61480445:T:C	61480445	NA,C	NA,T	NA,1	NA,inf	NA,inf	NA,0.351636	0.000157579	0.000244712
3	chr5:61279462:G:T	61279462	NA,T	NA,G	NA,1	NA,-inf	NA,inf	NA,0.936837	0.000157532	0.000264295
3	chr5:60460003:A:G	60460003	NA,G	NA,A	NA,1	NA,inf	NA,inf	NA,0.932884	0.000157473	0.000265738
3	chr5:61026515:CTT:C	61026515	NA,C	NA,CTT	NA,1	NA,inf	NA,inf	NA,0.416265	0.000157167	0.000245823
3	chr5:60765729:G:C	60765729	C,C	G,G	1,1	inf,-inf	inf,inf	0.521656,1.23457	0.000157005	0.000249645
3	chr5:60574707:T:G	60574707	G,G	T,T	1,1	-inf,-inf	inf,inf	1.41625,1.08422	0.000156909	0.000306654
3	chr5:61009206:A:C	61009206	NA,C	NA,A	NA,1	NA,inf	NA,inf	NA,0.415133	0.000156768	0.000245223
3	chr5:61232245:T:A	61232245	NA,A	NA,T	NA,1	NA,inf	NA,inf	NA,1.0185	0.000156606	0.000261738
3	chr5:61431891:G:A	61431891	NA,A	NA,G	NA,1	NA,inf	NA,inf	NA,0.357139	0.000156501	0.000243189
3	chr5:60781012:C:A	60781012	NA,A	NA,C	NA,1	NA,-inf	NA,inf	NA,0.516663	0.000156357	0.000249518
3	chr5:61467984:C:T	61467984	T,NA	C,NA	1,NA	inf,NA	inf,NA	0.731368,NA	0.00015617	0.000254038
3	chr5:61640119:T:C	61640119	NA,C	NA,T	NA,1	NA,-inf	NA,inf	NA,0.910184	0.000155909	0.000261274
3	chr5:60572195:T:C	60572195	C,NA	T,NA	1,NA	inf,NA	inf,NA	0.693138,NA	0.000155795	0.000251567
3	chr5:60651251:G:A	60651251	NA,A	NA,G	NA,1	NA,-inf	NA,inf	NA,0.432215	0.000155746	0.000241435
3	chr5:61429465:C:T	61429465	NA,T	NA,C	NA,1	NA,inf	NA,inf	NA,1.10591	0.000155671	0.000262012
3	chr5:61018639:T:G	61018639	NA,G	NA,T	NA,1	NA,inf	NA,inf	NA,0.410047	0.000155239	0.000242891
3	chr5:61578985:A:G	61578985	NA,G	NA,A	NA,1	NA,-inf	NA,inf	NA,0.269591	0.000154778	0.000244094
3	chr5:61154131:A:G	61154131	NA,G	NA,A	NA,1	NA,-inf	NA,inf	NA,0.981543	0.00015426	0.000261545
3	chr5:61667849:G:A	61667849	A,NA	G,NA	1,NA	-inf,NA	inf,NA	0.652886,NA	0.000154065	0.0002572
3	chr5:61201030:C:T	61201030	T,NA	C,NA	1,NA	inf,NA	inf,NA	0.363743,NA	0.000153529	0.000242236
3	chr5:60662545:T:C	60662545	C,NA	T,NA	1,NA	inf,NA	inf,NA	0.698148,NA	0.00015341	0.000247981
3	chr5:60992461:C:T	60992461	T,NA	C,NA	1,NA	-inf,NA	inf,NA	0.716453,NA	0.000153314	0.000255568
3	chr5:61274238:T:C	61274238	NA,C	NA,T	NA,1	NA,-inf	NA,inf	NA,1.80878	0.000153259	0.000320096
3	chr5:60883002:CACAT:C	60883002	NA,C	NA,CACAT	NA,1	NA,inf	NA,inf	NA,0.349722	0.000153041	0.000236324
3	chr5:61572920:G:T	61572920	NA,T	NA,G	NA,1	NA,inf	NA,inf	NA,0.107181	0.000152879	0.000236704
3	chr5:60986398:A:G	60986398	NA,G	NA,A	NA,1	NA,inf	NA,inf	NA,0.389966	0.000152673	0.000238592
3	chr5:61314475:A:G	61314475	NA,G	NA,A	NA,1	NA,inf	NA,inf	NA,0.481498	0.000152603	0.000242121
3	chr5:60617899:C:T	60617899	NA,T	NA,C	NA,1	NA,inf	NA,inf	NA,0.885821	0.000152567	0.000251433
3	chr5:60825171:G:A	60825171	NA,A	NA,G	NA,1	NA,inf	NA,inf	NA,0.423534	0.000152199	0.000236488
3	chr5:60984496:C:G	60984496	G,NA	C,NA	1,NA	-inf,NA	inf,NA	0.788612,NA	0.000151615	0.00025782
3	chr5:60740113:G:A	60740113	A,NA	G,NA	1,NA	-inf,NA	inf,NA	0.556322,NA	0.000151492	0.000247733
3	chr5:60440760:T:C	60440760	NA,C	NA,T	NA,1	NA,inf	NA,inf	NA,0.342263	0.000150868	0.000235561
3	chr5:60465595:G:A	60465595	NA,A	NA,G	NA,1	NA,inf	NA,inf	NA,0.450636	0.000150863	0.000240308
3	chr5:60455969:TC:T	60455969	NA,T	NA,TC	NA,1	NA,inf	NA,inf	NA,0.450636	0.000150863	0.000240308
3	chr5:61616709:A:G	61616709	NA,G	NA,A	NA,1	NA,-inf	NA,inf	NA,0.396516	0.000150776	0.000237478
3	chr5:61482864:A:C	61482864	NA,C	NA,A	NA,1	NA,inf	NA,inf	NA,1.88708	0.000150758	0.000333832
3	chr5:60470613:T:C	60470613	NA,C	NA,T	NA,1	NA,inf	NA,inf	NA,0.449862	0.000150659	0.000239986
3	chr5:61519237:A:G	61519237	NA,G	NA,A	NA,1	NA,inf	NA,inf	NA,0.328947	0.00015054	0.000234115
3	chr5:60986173:A:G	60986173	NA,G	NA,A	NA,1	NA,-inf	NA,inf	NA,0.202677	0.000150457	0.000242193
3	chr5:60473669:C:T	60473669	NA,T	NA,C	NA,1	NA,-inf	NA,inf	NA,0.730312	0.000150455	0.000251716
3	chr5:60949957:C:G	60949957	NA,G	NA,C	NA,1	NA,-inf	NA,inf	NA,0.64344	0.000150439	0.000247039
3	chr5:61587606:A:G	61587606	NA,G	NA,A	NA,1	NA,inf	NA,inf	NA,0.46437	0.000150229	0.000240064
3	chr5:61555778:G:T	61555778	NA,T	NA,G	NA,1	NA,inf	NA,inf	NA,0.260378	0.000150224	0.000236718
3	chr5:60997884:G:C	60997884	NA,C	NA,G	NA,1	NA,inf	NA,inf	NA,0.380115	0.000149899	0.000234381
3	chr5:60826809:C:T	60826809	NA,T	NA,C	NA,1	NA,inf	NA,inf	NA,0.413609	0.000149663	0.000232669
3	chr5:61613188:G:A	61613188	NA,A	NA,G	NA,1	NA,-inf	NA,inf	NA,0.940841	0.000149139	0.000252766
3	chr5:60946889:AG:A	60946889	NA,A	NA,AG	NA,1	NA,inf	NA,inf	NA,0.376821	0.000149102	0.000233163
3	chr5:60526333:CCT:C	60526333	C,NA	CCT,NA	1,NA	-inf,NA	inf,NA	0.688827,NA	0.000148953	0.000251747
3	chr5:60890517:CCA:C	60890517	NA,C	NA,CCA	NA,1	NA,inf	NA,inf	NA,0.376023	0.000148886	0.000232834
3	chr5:60880674:A:G	60880674	NA,G	NA,A	NA,1	NA,inf	NA,inf	NA,0.375752	0.00014881	0.00023272
3	chr5:60940606:T:C	60940606	NA,C	NA,T	NA,1	NA,inf	NA,inf	NA,0.375587	0.000148764	0.000232649
3	chr5:60482029:G:T	60482029	NA,T	NA,G	NA,1	NA,-inf	NA,inf	NA,0.69951	0.000148733	0.000243541
3	chr5:61575130:G:A	61575130	NA,A	NA,G	NA,1	NA,-inf	NA,inf	NA,0.411682	0.000148485	0.000238451
3	chr5:61391354:A:G	61391354	G,NA	A,NA	1,NA	inf,NA	inf,NA	0.305691,NA	0.000148418	0.000235019
3	chr5:60576011:A:G	60576011	G,G	A,A	1,1	inf,inf	inf,inf	0.0587913,1.4235	0.000148355	0.000253515
3	chr5:60522922:G:A	60522922	A,NA	G,NA	1,NA	-inf,NA	inf,NA	0.685396,NA	0.000148342	0.000250663
3	chr5:60960938:C:T	60960938	NA,T	NA,C	NA,1	NA,inf	NA,inf	NA,0.373588	0.00014822	0.000231822
3	chr5:61614125:T:C	61614125	NA,C	NA,T	NA,1	NA,inf	NA,inf	NA,0.969608	0.00014816	0.000247814
3	chr5:60605099:T:C	60605099	NA,C	NA,T	NA,1	NA,-inf	NA,inf	NA,0.403497	0.000148098	0.00022989
3	chr5:60937148:G:A	60937148	NA,A	NA,G	NA,1	NA,inf	NA,inf	NA,0.374519	0.000147459	0.000230669
3	chr5:61447175:G:C	61447175	NA,C	NA,G	NA,1	NA,-inf	NA,inf	NA,0.196156	0.000147282	0.000233167
3	chr5:61126378:A:C	61126378	NA,C	NA,A	NA,1	NA,inf	NA,inf	NA,0.305273	0.000147281	0.000230345
3	chr5:60643129:T:C	60643129	NA,C	NA,T	NA,1	NA,-inf	NA,inf	NA,0.400038	0.00014699	0.000228282
3	chr5:60915109:A:G	60915109	G,G	A,A	1,1	inf,-inf	inf,inf	0.492499,0.936895	0.000146757	0.000227372
3	chr5:61507921:A:AAAATACAT	61507921	AAAATACAT,NA	A,NA	1,NA	inf,NA	inf,NA	0.679712,NA	0.000146723	0.000238586
3	chr5:60473844:A:T	60473844	NA,T	NA,A	NA,1	NA,inf	NA,inf	NA,0.878325	0.000146658	0.000246931
3	chr5:61072548:T:C	61072548	C,NA	T,NA	1,NA	-inf,NA	inf,NA	0.600331,NA	0.000146207	0.000242629
3	chr5:61111916:C:A	61111916	NA,A	NA,C	NA,1	NA,inf	NA,inf	NA,0.301518	0.000146164	0.00022863
3	chr5:61640326:C:T	61640326	NA,T	NA,C	NA,1	NA,inf	NA,inf	NA,0.688839	0.000146148	0.000257606
3	chr5:61210815:T:G	61210815	NA,G	NA,T	NA,1	NA,inf	NA,inf	NA,4.13552	0.000145737	0.0150695
3	chr5:61328457:A:G	61328457	G,NA	A,NA	1,NA	inf,NA	inf,NA	0.681584,NA	0.000145717	0.000236439
3	chr5:60988019:A:G	60988019	NA,G	NA,A	NA,1	NA,inf	NA,inf	NA,0.392762	0.000145163	0.000229938
3	chr5:61129176:C:T	61129176	NA,T	NA,C	NA,1	NA,-inf	NA,inf	NA,0.297336	0.000144929	0.000238208
3	chr5:61369454:T:C	61369454	C,NA	T,NA	1,NA	inf,NA	inf,NA	0.675825,NA	0.000144128	0.00023395
3	chr5:61491218:AGT:A	61491218	A,NA	AGT,NA	1,NA	-inf,NA	inf,NA	0.651742,NA	0.000144035	0.00023966
3	chr5:61581106:T:C	61581106	NA,C	NA,T	NA,1	NA,-inf	NA,inf	NA,0.250121	0.000143788	0.000227687
3	chr5:60820330:C:A	60820330	NA,A	NA,C	NA,1	NA,-inf	NA,inf	NA,0.903079	0.000143383	0.000242063
3	chr5:60932096:A:G	60932096	G,G	A,A	1,1	inf,-inf	inf,inf	0.430912,1.02728	0.00014331	0.000224595
3	chr5:60431082:C:G	60431082	G,NA	C,NA	1,NA	-inf,NA	inf,NA	0.498234,NA	0.000143201	0.000234957
3	chr5:61450583:G:A	61450583	NA,A	NA,G	NA,1	NA,inf	NA,inf	NA,0.368541	0.000143181	0.00022751
3	chr5:60990478:G:A	60990478	NA,A	NA,G	NA,1	NA,-inf	NA,inf	NA,0.608737	0.000143086	0.000234805
3	chr5:61318302:T:C	61318302	NA,C	NA,T	NA,1	NA,-inf	NA,inf	NA,1.83136	0.000142787	0.000303999
3	chr5:61578571:A:G	61578571	NA,G	NA,A	NA,1	NA,-inf	NA,inf	NA,0.246519	0.000142749	0.000226065
3	chr5:61170266:G:A	61170266	A,NA	G,NA	1,NA	-inf,NA	inf,NA	0.744531,NA	0.000142696	0.000242104
3	chr5:60897253:G:A	60897253	NA,A	NA,G	NA,1	NA,inf	NA,inf	NA,0.352757	0.00014269	0.00022341
3	chr5:61256238:G:C	61256238	NA,C	NA,G	NA,1	NA,-inf	NA,inf	NA,1.57357	0.000142573	0.000278197
3	chr5:60438297:G:A	60438297	NA,A	NA,G	NA,1	NA,inf	NA,inf	NA,0.296593	0.00014248	0.000222647
3	chr5:61518609:G:A	61518609	NA,A	NA,G	NA,1	NA,-inf	NA,inf	NA,0.284569	0.000142125	0.000230808
3	chr5:61551192:T:C	61551192	C,C	T,T	1,1	-inf,inf	inf,inf	1.87579,0.163109	0.000141978	0.000198064
3	chr5:61079541:C:T	61079541	NA,T	NA,C	NA,1	NA,inf	NA,inf	NA,0.907649	0.000141957	0.000236308
3	chr5:60485262:C:T	60485262	NA,T	NA,C	NA,1	NA,-inf	NA,inf	NA,0.666764	0.000141882	0.000232168
3	chr5:61575520:G:T	61575520	NA,T	NA,G	NA,1	NA,inf	NA,inf	NA,0.648979	0.000141632	0.000225602
3	chr5:60501112:T:C	60501112	NA,C	NA,T	NA,1	NA,inf	NA,inf	NA,0.271094	0.000141508	0.00022117
3	chr5:61635657:C:T	61635657	T,NA	C,NA	1,NA	-inf,NA	inf,NA	0.54096,NA	0.000141427	0.000231999
3	chr5:61666073:G:C	61666073	NA,C	NA,G	NA,1	NA,inf	NA,inf	NA,0.528206	0.000141289	0.000237202
3	chr5:60696452:T:C	60696452	C,C	T,T	1,1	-inf,-inf	inf,inf	1.42334,1.0152	0.000141142	0.000275618
3	chr5:61434497:C:G	61434497	G,NA	C,NA	1,NA	inf,NA	inf,NA	0.273788,NA	0.000141064	0.000223669
3	chr5:61534186:T:G	61534186	NA,G	NA,T	NA,1	NA,inf	NA,inf	NA,1.81596	0.000141057	0.000306567
3	chr5:60523227:T:C	60523227	NA,C	NA,T	NA,1	NA,inf	NA,inf	NA,0.250704	0.000140945	0.000218258
3	chr5:61040523:C:A	61040523	NA,A	NA,C	NA,1	NA,-inf	NA,inf	NA,0.774916	0.00014077	0.000234615
3	chr5:60538434:C:T	60538434	T,T	C,C	1,1	-inf,inf	inf,inf	0.0501644,0.795195	0.000140601	0.000205098
3	chr5:60521273:A:T	60521273	T,NA	A,NA	1,NA	-inf,NA	inf,NA	0.637203,NA	0.000140127	0.000236101
3	chr5:61058781:TTAAG:T	61058781	T,NA	TTAAG,NA	1,NA	-inf,NA	inf,NA	0.564394,NA	0.000139936	0.000231896
3	chr5:61154202:T:A	61154202	NA,A	NA,T	NA,1	NA,-inf	NA,inf	NA,0.807742	0.000139861	0.000232683
3	chr5:60933642:T:G	60933642	NA,G	NA,T	NA,1	NA,-inf	NA,inf	NA,1.04826	0.000139801	0.000242349
3	chr5:61243906:G:A	61243906	NA,A	NA,G	NA,1	NA,-inf	NA,inf	NA,0.67466	0.00013972	0.000231848
3	chr5:61637667:A:G	61637667	G,NA	A,NA	1,NA	-inf,NA	inf,NA	0.274363,NA	0.000139191	0.000225153
3	chr5:60470483:C:T	60470483	T,NA	C,NA	1,NA	-inf,NA	inf,NA	0.490008,NA	0.00013911	0.000228545
3	chr5:60538116:A:C	60538116	C,C	A,A	1,1	-inf,inf	inf,inf	0.143833,0.771699	0.000139033	0.000204328
3	chr5:60461346:G:A	60461346	NA,A	NA,G	NA,1	NA,-inf	NA,inf	NA,0.639995	0.000138978	0.000227206
3	chr5:60475500:C:T	60475500	NA,T	NA,C	NA,1	NA,-inf	NA,inf	NA,0.674239	0.00013896	0.000232018
3	chr5:60713505:G:A	60713505	A,A	G,G	1,1	inf,-inf	inf,inf	0.107914,1.62326	0.000138873	0.000227519
3	chr5:61597683:CT:C	61597683	C,NA	CT,NA	1,NA	-inf,NA	inf,NA	0.500006,NA	0.000138544	0.0002305
3	chr5:61427253:C:T	61427253	T,NA	C,NA	1,NA	-inf,NA	inf,NA	0.650513,NA	0.000138412	0.00023081
3	chr5:60538776:T:A	60538776	A,A	T,T	1,1	-inf,inf	inf,inf	0.0670748,0.78552	0.00013834	0.00020212
3	chr5:60828013:AC:A	60828013	A,A	AC,AC	1,1	-inf,inf	inf,inf	0.780124,0.736097	0.000138234	0.000212914
3	chr5:61585633:G:C	61585633	NA,C	NA,G	NA,1	NA,-inf	NA,inf	NA,0.230866	0.000138012	0.000218644
3	chr5:61169296:G:C	61169296	NA,C	NA,G	NA,1	NA,inf	NA,inf	NA,0.272838	0.00013793	0.000215935
3	chr5:61591273:T:G	61591273	NA,G	NA,T	NA,1	NA,inf	NA,inf	NA,0.940304	0.000137775	0.000230853
3	chr5:61079770:T:G	61079770	G,NA	T,NA	1,NA	inf,NA	inf,NA	0.232484,NA	0.000137581	0.000215983
3	chr5:60883474:A:G	60883474	G,G	A,A	1,1	-inf,inf	inf,inf	0.486578,0.897319	0.000137463	0.000212951
3	chr5:60451594:G:T	60451594	NA,T	NA,G	NA,1	NA,inf	NA,inf	NA,0.694069	0.000137259	0.000224793
3	chr5:61652156:G:A	61652156	NA,A	NA,G	NA,1	NA,-inf	NA,inf	NA,0.402263	0.000137046	0.000208432
3	chr5:61167762:G:A	61167762	NA,A	NA,G	NA,1	NA,-inf	NA,inf	NA,0.773175	0.000137037	0.000228558
3	chr5:61423245:A:G	61423245	G,NA	A,NA	1,NA	-inf,NA	inf,NA	0.640701,NA	0.000137033	0.000228413
3	chr5:61549039:TGTTA:T	61549039	NA,T	NA,TGTTA	NA,1	NA,-inf	NA,inf	NA,0.202581	0.000136874	0.000201694
3	chr5:61069745:C:T	61069745	NA,T	NA,C	NA,1	NA,inf	NA,inf	NA,0.263696	0.000136716	0.000211281
3	chr5:60539722:A:G	60539722	G,G	A,A	1,1	-inf,inf	inf,inf	0.149814,0.761908	0.000136495	0.000200704
3	chr5:61257528:A:G	61257528	NA,G	NA,A	NA,1	NA,-inf	NA,inf	NA,1.52517	0.000136224	0.000263593
3	chr5:60490531:C:T	60490531	NA,T	NA,C	NA,1	NA,-inf	NA,inf	NA,0.657241	0.000136175	0.000227084
3	chr5:60855954:C:T	60855954	T,NA	C,NA	1,NA	inf,NA	inf,NA	0.507793,NA	0.00013615	0.000219605
3	chr5:61163084:A:G	61163084	G,NA	A,NA	1,NA	inf,NA	inf,NA	0.763539,NA	0.000136139	0.00023259
3	chr5:61529026:A:G	61529026	G,NA	A,NA	1,NA	-inf,NA	inf,NA	0.152743,NA	0.000135861	0.000221081
3	chr5:61267259:C:T	61267259	NA,T	NA,C	NA,1	NA,-inf	NA,inf	NA,1.63384	0.000135833	0.000271499
3	chr5:61199774:A:G	61199774	G,NA	A,NA	1,NA	-inf,NA	inf,NA	0.616964,NA	0.000135746	0.000226464
3	chr5:60518123:T:A	60518123	A,NA	T,NA	1,NA	-inf,NA	inf,NA	0.608918,NA	0.00013571	0.000228266
3	chr5:61559723:G:C	61559723	C,NA	G,NA	1,NA	-inf,NA	inf,NA	0.565899,NA	0.000135379	0.000216528
3	chr5:60521310:G:A	60521310	A,NA	G,NA	1,NA	-inf,NA	inf,NA	0.606928,NA	0.000135317	0.000227586
3	chr5:61584199:A:G	61584199	NA,G	NA,A	NA,1	NA,-inf	NA,inf	NA,0.219705	0.000135043	0.000214021
3	chr5:61572746:G:A	61572746	NA,A	NA,G	NA,1	NA,inf	NA,inf	NA,0.0595747	0.000134974	0.000209948
3	chr5:60454341:C:T	60454341	NA,T	NA,C	NA,1	NA,inf	NA,inf	NA,0.800676	0.000134568	0.000225619
3	chr5:61445852:A:G	61445852	G,NA	A,NA	1,NA	inf,NA	inf,NA	0.156787,NA	0.000134314	0.00021107
3	chr5:60527797:A:G	60527797	NA,G	NA,A	NA,1	NA,inf	NA,inf	NA,0.203658	0.000134303	0.000209736
3	chr5:60515497:C:T	60515497	T,NA	C,NA	1,NA	-inf,NA	inf,NA	0.60084,NA	0.000134267	0.000225755
3	chr5:60522061:T:C	60522061	NA,C	NA,T	NA,1	NA,-inf	NA,inf	NA,0.691714	0.000133993	0.000224668
3	chr5:61279673:T:C	61279673	NA,C	NA,T	NA,1	NA,-inf	NA,inf	NA,1.66975	0.000133821	0.000271556
3	chr5:60527815:G:A	60527815	NA,A	NA,G	NA,1	NA,inf	NA,inf	NA,0.208445	0.000133805	0.000207858
3	chr5:61186164:C:A	61186164	NA,A	NA,C	NA,1	NA,inf	NA,inf	NA,0.320348	0.000133535	0.000208734
3	chr5:60489101:G:A	60489101	NA,A	NA,G	NA,1	NA,inf	NA,inf	NA,0.812796	0.000133532	0.000224383
3	chr5:60952215:C:T	60952215	NA,T	NA,C	NA,1	NA,-inf	NA,inf	NA,1.00569	0.000133363	0.000230473
3	chr5:61414546:C:A	61414546	NA,A	NA,C	NA,1	NA,-inf	NA,inf	NA,0.765643	0.000133068	0.000218309
3	chr5:61182744:C:T	61182744	T,NA	C,NA	1,NA	-inf,NA	inf,NA	0.678127,NA	0.000133015	0.000224684
3	chr5:61213155:C:T	61213155	T,NA	C,NA	1,NA	-inf,NA	inf,NA	0.585424,NA	0.000132821	0.000219801
3	chr5:60465869:C:T	60465869	NA,T	NA,C	NA,1	NA,inf	NA,inf	NA,0.493008	0.000132471	0.000211614
3	chr5:61132267:A:G	61132267	NA,G	NA,A	NA,1	NA,inf	NA,inf	NA,0.252779	0.000132437	0.000207787
3	chr5:61589383:A:G	61589383	NA,G	NA,A	NA,1	NA,inf	NA,inf	NA,0.907339	0.000132381	0.000221551
3	chr5:60718086:T:C	60718086	C,C	T,T	1,1	inf,-inf	inf,inf	0.0841243,1.63116	0.000132244	0.000217992
3	chr5:60440644:T:C	60440644	NA,C	NA,T	NA,1	NA,inf	NA,inf	NA,0.787238	0.000131732	0.000220819
3	chr5:61138086:G:T	61138086	T,NA	G,NA	1,NA	inf,NA	inf,NA	0.204888,NA	0.000131656	0.000207115
3	chr5:60569999:T:C	60569999	C,NA	T,NA	1,NA	-inf,NA	inf,NA	0.270323,NA	0.00013151	0.000213569
3	chr5:60476054:A:G	60476054	NA,G	NA,A	NA,1	NA,inf	NA,inf	NA,0.488671	0.000131445	0.000210022
3	chr5:60977425:A:AG	60977425	NA,AG	NA,A	NA,1	NA,inf	NA,inf	NA,1.93716	0.000131295	0.000606358
3	chr5:60450217:G:T	60450217	NA,T	NA,G	NA,1	NA,-inf	NA,inf	NA,0.631489	0.000131294	0.000218836
3	chr5:60996589:T:A	60996589	NA,A	NA,T	NA,1	NA,inf	NA,inf	NA,0.336306	0.000130928	0.000207145
3	chr5:60473999:T:C	60473999	NA,C	NA,T	NA,1	NA,-inf	NA,inf	NA,0.260678	0.000130526	0.000210775
3	chr5:61266513:G:T	61266513	NA,T	NA,G	NA,1	NA,-inf	NA,inf	NA,1.61673	0.000130485	0.000261075
3	chr5:60890425:A:T	60890425	NA,T	NA,A	NA,1	NA,inf	NA,inf	NA,0.331933	0.000130452	0.000206337
3	chr5:61270530:G:A	61270530	A,NA	G,NA	1,NA	-inf,NA	inf,NA	0.175086,NA	0.000130214	0.000211713
3	chr5:60527423:G:A	60527423	A,A	G,G	1,1	-inf,inf	inf,inf	0.192504,0.702669	0.000130146	0.000190865
3	chr5:60488477:T:G	60488477	G,NA	T,NA	1,NA	-inf,NA	inf,NA	0.422848,NA	0.00013011	0.000213132
3	chr5:61584698:A:G	61584698	NA,G	NA,A	NA,1	NA,-inf	NA,inf	NA,0.200893	0.000130065	0.000206297
3	chr5:61587616:G:A	61587616	NA,A	NA,G	NA,1	NA,inf	NA,inf	NA,0.906283	0.000129926	0.000217229
3	chr5:61046902:A:G	61046902	G,NA	A,NA	1,NA	inf,NA	inf,NA	0.206438,NA	0.000129888	0.000204847
3	chr5:60833534:A:G	60833534	G,G	A,A	1,1	-inf,inf	inf,inf	0.685635,0.965892	0.000129487	0.000203318
3	chr5:60533183:T:G	60533183	NA,G	NA,T	NA,1	NA,inf	NA,inf	NA,0.185153	0.000129284	0.000202183
3	chr5:61389532:G:T	61389532	T,NA	G,NA	1,NA	-inf,NA	inf,NA	0.7012,NA	0.000129148	0.000218589
3	chr5:61379315:C:T	61379315	NA,T	NA,C	NA,1	NA,inf	NA,inf	NA,0.91965	0.000129135	0.000217495
3	chr5:61599741:G:A	61599741	NA,A	NA,G	NA,1	NA,inf	NA,inf	NA,0.716864	0.000129132	0.000212077
3	chr5:60786390:C:T	60786390	T,NA	C,NA	1,NA	-inf,NA	inf,NA	0.294844,NA	0.000129106	0.00020931
3	chr5:60533615:A:G	60533615	NA,G	NA,A	NA,1	NA,inf	NA,inf	NA,0.18981	0.000128826	0.00020048
3	chr5:61323880:A:G	61323880	NA,G	NA,A	NA,1	NA,-inf	NA,inf	NA,0.865189	0.000128712	0.000216856
3	chr5:60480062:T:C	60480062	NA,C	NA,T	NA,1	NA,-inf	NA,inf	NA,0.852341	0.000128689	0.000217711
3	chr5:61251753:C:T	61251753	T,NA	C,NA	1,NA	inf,NA	inf,NA	0.561578,NA	0.00012849	0.00021269
3	chr5:60456871:A:T	60456871	NA,T	NA,A	NA,1	NA,-inf	NA,inf	NA,0.378836	0.000128434	0.000205019
3	chr5:61210758:C:T	61210758	T,NA	C,NA	1,NA	inf,NA	inf,NA	0.193891,NA	0.000128124	0.00020219
3	chr5:61228193:C:T	61228193	NA,T	NA,C	NA,1	NA,-inf	NA,inf	NA,0.71052	0.000127958	0.000212533
3	chr5:60955977:C:T	60955977	T,T	C,C	1,1	inf,-inf	inf,inf	0.475783,0.858343	0.000127844	0.000198429
3	chr5:61151998:A:G	61151998	G,NA	A,NA	1,NA	inf,NA	inf,NA	0.193263,NA	0.000127617	0.000201431
3	chr5:61356328:G:A	61356328	A,NA	G,NA	1,NA	inf,NA	inf,NA	0.536206,NA	0.000127598	0.000210295
3	chr5:61203734:C:T	61203734	NA,T	NA,C	NA,1	NA,inf	NA,inf	NA,0.288249	0.000127564	0.000201493
3	chr5:60831897:T:C	60831897	C,C	T,T	1,1	inf,inf	inf,inf	0.615354,4.23228	0.000127524	0.00136025
3	chr5:60620219:C:T	60620219	NA,T	NA,C	NA,1	NA,inf	NA,inf	NA,0.731125	0.000126897	0.000208007
3	chr5:60808330:T:C	60808330	NA,C	NA,T	NA,1	NA,inf	NA,inf	NA,0.311122	0.000126798	0.00019953
3	chr5:61594422:C:T	61594422	NA,T	NA,C	NA,1	NA,-inf	NA,inf	NA,0.616867	0.0001267	0.000204823
3	chr5:61225870:G:A	61225870	NA,A	NA,G	NA,1	NA,inf	NA,inf	NA,0.283327	0.000126677	0.000200045
3	chr5:60666170:G:A	60666170	A,NA	G,NA	1,NA	inf,NA	inf,NA	0.222706,NA	0.000126643	0.000201305
3	chr5:61679284:G:A	61679284	NA,A	NA,G	NA,1	NA,inf	NA,inf	NA,0.497959	0.000126642	0.000205748
3	chr5:60516246:T:A	60516246	NA,A	NA,T	NA,1	NA,-inf	NA,inf	NA,0.660801	0.000126589	0.000207067
3	chr5:61580702:T:G	61580702	G,NA	T,NA	1,NA	-inf,NA	inf,NA	0.34113,NA	0.000126575	0.000205924
3	chr5:61170432:A:G	61170432	G,NA	A,NA	1,NA	-inf,NA	inf,NA	0.54319,NA	0.000126489	0.000209374
3	chr5:61188797:G:T	61188797	T,NA	G,NA	1,NA	inf,NA	inf,NA	0.186143,NA	0.000126488	0.000199735
3	chr5:61227139:C:T	61227139	T,NA	C,NA	1,NA	-inf,NA	inf,NA	0.47811,NA	0.000126456	0.000208746
3	chr5:60509903:C:T	60509903	T,T	C,C	1,1	-inf,-inf	inf,inf	0.736164,1.35927	0.000126252	0.000228229
3	chr5:61005658:A:T	61005658	NA,T	NA,A	NA,1	NA,inf	NA,inf	NA,0.516128	0.00012625	0.000207006
3	chr5:61569238:T:C	61569238	NA,C	NA,T	NA,1	NA,inf	NA,inf	NA,0.282557	0.00012622	0.000199837
3	chr5:61570072:C:T	61570072	NA,T	NA,C	NA,1	NA,inf	NA,inf	NA,0.282401	0.000126175	0.000199769
3	chr5:61671699:A:G	61671699	NA,G	NA,A	NA,1	NA,inf	NA,inf	NA,0.400454	0.000125962	0.000204097
3	chr5:61141554:A:G	61141554	G,G	A,A	1,1	inf,inf	inf,inf	2.58622,0.574183	0.000125938	0.000297012
3	chr5:60908310:C:A	60908310	A,NA	C,NA	1,NA	inf,NA	inf,NA	0.583883,NA	0.000125579	0.00020387
3	chr5:61196159:A:G	61196159	G,NA	A,NA	1,NA	inf,NA	inf,NA	0.571757,NA	0.000125578	0.000204182
3	chr5:61281333:C:A	61281333	NA,A	NA,C	NA,1	NA,-inf	NA,inf	NA,0.800355	0.000125398	0.000210301
3	chr5:61301642:A:G	61301642	NA,G	NA,A	NA,1	NA,-inf	NA,inf	NA,1.67175	0.000125205	0.000256365
3	chr5:60863659:A:G	60863659	G,NA	A,NA	1,NA	inf,NA	inf,NA	0.182494,NA	0.000125127	0.000197693
3	chr5:61116534:T:C	61116534	C,NA	T,NA	1,NA	inf,NA	inf,NA	0.178746,NA	0.000124883	0.000197324
3	chr5:60687808:G:C	60687808	C,C	G,G	1,1	-inf,-inf	inf,inf	1.26708,1.02488	0.000124846	0.000237233
3	chr5:61115184:C:T	61115184	T,NA	C,NA	1,NA	inf,NA	inf,NA	0.178193,NA	0.000124782	0.000197173
3	chr5:61227097:TCTTGGCCTTCTGC:T	61227097	T,NA	TCTTGGCCTTCTGC,NA	1,NA	inf,NA	inf,NA	0.176028,NA	0.000124756	0.000197131
3	chr5:60993696:A:C	60993696	C,C	A,A	1,1	inf,-inf	inf,inf	0.456722,0.879073	0.000124682	0.000193466
3	chr5:60506526:G:A	60506526	NA,A	NA,G	NA,1	NA,-inf	NA,inf	NA,0.840353	0.000124627	0.000211392
3	chr5:60598135:T:C	60598135	C,NA	T,NA	1,NA	-inf,NA	inf,NA	0.15032,NA	0.000124594	0.000200564
3	chr5:60855191:C:T	60855191	T,NA	C,NA	1,NA	inf,NA	inf,NA	0.179053,NA	0.000124487	0.000196753
3	chr5:61123906:G:A	61123906	NA,A	NA,G	NA,1	NA,-inf	NA,inf	NA,0.201408	0.000124306	0.000203118
3	chr5:61585063:C:T	61585063	T,NA	C,NA	1,NA	inf,NA	inf,NA	0.634184,NA	0.000124269	0.000201996
3	chr5:60995593:A:G	60995593	G,NA	A,NA	1,NA	inf,NA	inf,NA	0.481123,NA	0.000124264	0.000200643
3	chr5:61062105:G:A	61062105	NA,A	NA,G	NA,1	NA,-inf	NA,inf	NA,0.264329	0.00012425	0.000204984
3	chr5:61673678:G:T	61673678	NA,T	NA,G	NA,1	NA,-inf	NA,inf	NA,0.552057	0.000124222	0.0002014
3	chr5:61449789:G:A	61449789	A,NA	G,NA	1,NA	-inf,NA	inf,NA	0.763497,NA	0.000123534	0.000212354
3	chr5:60939645:C:T	60939645	T,NA	C,NA	1,NA	inf,NA	inf,NA	0.172622,NA	0.000123335	0.000195017
3	chr5:61275588:G:A	61275588	A,NA	G,NA	1,NA	inf,NA	inf,NA	0.126115,NA	0.000123262	0.000194449
3	chr5:61427983:T:C	61427983	NA,C	NA,T	NA,1	NA,inf	NA,inf	NA,0.876449	0.000123187	0.000207006
3	chr5:61254741:A:G	61254741	G,NA	A,NA	1,NA	inf,NA	inf,NA	0.165988,NA	0.000123118	0.000194674
3	chr5:61599769:CT:C	61599769	NA,C	NA,CT	NA,1	NA,inf	NA,inf	NA,0.599162	0.000122867	0.000198365
3	chr5:60555674:G:A	60555674	A,NA	G,NA	1,NA	-inf,NA	inf,NA	0.139425,NA	0.000122864	0.000196786
3	chr5:61482795:G:A	61482795	NA,A	NA,G	NA,1	NA,inf	NA,inf	NA,2.72747	0.000122786	0.000413051
3	chr5:60520136:T:C	60520136	C,NA	T,NA	1,NA	-inf,NA	inf,NA	0.255303,NA	0.000122723	0.000199838
3	chr5:60440212:T:C	60440212	NA,C	NA,T	NA,1	NA,-inf	NA,inf	NA,0.654662	0.0001227	0.000203249
3	chr5:61297259:A:G	61297259	NA,G	NA,A	NA,1	NA,-inf	NA,inf	NA,1.64726	0.000122676	0.000249779
3	chr5:60641594:G:A	60641594	A,NA	G,NA	1,NA	-inf,NA	inf,NA	0.260166,NA	0.000122493	0.000198517
3	chr5:61270483:C:T	61270483	NA,T	NA,C	NA,1	NA,inf	NA,inf	NA,0.791998	0.000122455	0.000201467
3	chr5:61583011:A:T	61583011	T,NA	A,NA	1,NA	-inf,NA	inf,NA	0.237469,NA	0.000122318	0.000198522
3	chr5:61635868:G:GT	61635868	NA,GT	NA,G	NA,1	NA,inf	NA,inf	NA,0.564622	0.000122199	0.000198991
3	chr5:60842003:G:C	60842003	C,C	G,G	1,1	-inf,inf	inf,inf	0.676315,0.15267	0.000122128	0.000179415
3	chr5:60532997:G:A	60532997	A,NA	G,NA	1,NA	-inf,NA	inf,NA	0.449504,NA	0.000122024	0.000199082
3	chr5:61061755:G:A	61061755	A,NA	G,NA	1,NA	inf,NA	inf,NA	0.435994,NA	0.000121968	0.000197545
3	chr5:60459147:A:T	60459147	T,T	A,A	1,1	-inf,-inf	inf,inf	0.850612,0.346255	0.00012169	0.000183192
3	chr5:61676253:T:G	61676253	NA,G	NA,T	NA,1	NA,inf	NA,inf	NA,0.499602	0.000121687	0.000202661
3	chr5:60954420:TC:T	60954420	NA,T	NA,TC	NA,1	NA,inf	NA,inf	NA,0.869298	0.000121436	0.000203998
3	chr5:60954424:A:T	60954424	NA,T	NA,A	NA,1	NA,inf	NA,inf	NA,0.869206	0.000121427	0.000203981
3	chr5:61243691:T:C	61243691	NA,C	NA,T	NA,1	NA,inf	NA,inf	NA,0.818097	0.000121376	0.000202118
3	chr5:61648763:C:T	61648763	T,T	C,C	1,1	inf,-inf	inf,inf	0.100426,1.198	0.000121237	0.000191355
3	chr5:60646586:T:C	60646586	NA,C	NA,T	NA,1	NA,-inf	NA,inf	NA,0.608858	0.000121117	0.00020218
3	chr5:60778173:T:C	60778173	C,C	T,T	1,1	-inf,-inf	inf,inf	0.75412,3.50701	0.000120982	0.000732242
3	chr5:61570127:T:A	61570127	NA,A	NA,T	NA,1	NA,inf	NA,inf	NA,0.257977	0.00012098	0.000191743
3	chr5:61644286:A:G	61644286	NA,G	NA,A	NA,1	NA,-inf	NA,inf	NA,0.28228	0.000120975	0.000183924
3	chr5:61288593:C:T	61288593	NA,T	NA,C	NA,1	NA,-inf	NA,inf	NA,0.776899	0.000120875	0.000202503
3	chr5:61670041:A:G	61670041	G,G	A,A	1,1	inf,-inf	inf,inf	0.104219,1.42898	0.000120837	0.000198385
3	chr5:60522209:C:T	60522209	T,NA	C,NA	1,NA	-inf,NA	inf,NA	0.425898,NA	0.000120784	0.000199088
3	chr5:60881288:A:G	60881288	NA,G	NA,A	NA,1	NA,inf	NA,inf	NA,0.863955	0.000120751	0.000202769
3	chr5:61595116:G:A	61595116	A,NA	G,NA	1,NA	inf,NA	inf,NA	0.448529,NA	0.000120748	0.000195296
3	chr5:61616643:A:G	61616643	NA,G	NA,A	NA,1	NA,inf	NA,inf	NA,0.796042	0.000120675	0.000200477
3	chr5:60574273:A:T	60574273	NA,T	NA,A	NA,1	NA,-inf	NA,inf	NA,0.670041	0.000120521	0.000200206
3	chr5:60904915:T:C	60904915	C,NA	T,NA	1,NA	inf,NA	inf,NA	0.15638,NA	0.000120491	0.000190739
3	chr5:61247104:T:A	61247104	A,NA	T,NA	1,NA	-inf,NA	inf,NA	0.433086,NA	0.000120458	0.000198483
3	chr5:61592362:T:A	61592362	NA,A	NA,T	NA,1	NA,inf	NA,inf	NA,0.893122	0.00012041	0.000201852
3	chr5:60525884:G:A	60525884	NA,A	NA,G	NA,1	NA,inf	NA,inf	NA,0.223483	0.000120187	0.000188912
3	chr5:60682730:T:C	60682730	NA,C	NA,T	NA,1	NA,-inf	NA,inf	NA,0.600556	0.000120083	0.000200372
3	chr5:61309360:G:A	61309360	A,NA	G,NA	1,NA	inf,NA	inf,NA	0.216882,NA	0.000120036	0.000200813
3	chr5:60670256:C:T	60670256	T,NA	C,NA	1,NA	-inf,NA	inf,NA	0.1233,NA	0.000120006	0.000193369
3	chr5:61276343:A:C	61276343	NA,C	NA,A	NA,1	NA,-inf	NA,inf	NA,0.769931	0.000119919	0.000200846
3	chr5:61287998:G:A	61287998	NA,A	NA,G	NA,1	NA,-inf	NA,inf	NA,0.768576	0.000119739	0.000200532
3	chr5:61064368:G:C	61064368	C,NA	G,NA	1,NA	inf,NA	inf,NA	0.417539,NA	0.000119605	0.000193712
3	chr5:60469421:A:G	60469421	G,G	A,A	1,1	inf,-inf	inf,inf	0.888583,0.490807	0.000119467	0.000230502
3	chr5:61053381:A:C	61053381	NA,C	NA,A	NA,1	NA,inf	NA,inf	NA,0.214357	0.00011944	0.000186013
3	chr5:61308638:C:A	61308638	NA,A	NA,C	NA,1	NA,inf	NA,inf	NA,0.749326	0.000119392	0.00019591
3	chr5:61286016:C:T	61286016	NA,T	NA,C	NA,1	NA,-inf	NA,inf	NA,0.76489	0.000119308	0.000199776
3	chr5:60842032:C:A	60842032	A,A	C,C	1,1	-inf,inf	inf,inf	0.663889,0.141984	0.000119307	0.000175218
3	chr5:60755777:C:G	60755777	G,NA	C,NA	1,NA	-inf,NA	inf,NA	0.483546,NA	0.000119116	0.000196728
3	chr5:60949805:T:C	60949805	NA,C	NA,T	NA,1	NA,inf	NA,inf	NA,0.209446	0.000119104	0.000187295
3	chr5:61278111:G:C	61278111	C,NA	G,NA	1,NA	inf,NA	inf,NA	0.232661,NA	0.000118957	0.000199613
3	chr5:61094263:A:C	61094263	C,C	A,A	1,1	-inf,-inf	inf,inf	0.0825183,1.03679	0.00011871	0.00021517
3	chr5:60838541:C:T	60838541	T,NA	C,NA	1,NA	inf,NA	inf,NA	0.146704,NA	0.000118695	0.000188073
3	chr5:61369956:A:G	61369956	NA,G	NA,A	NA,1	NA,-inf	NA,inf	NA,0.768946	0.000118688	0.000199027
3	chr5:61044248:A:G	61044248	NA,G	NA,A	NA,1	NA,inf	NA,inf	NA,0.211713	0.000118611	0.0001849
3	chr5:61042547:T:C	61042547	NA,C	NA,T	NA,1	NA,inf	NA,inf	NA,0.211068	0.000118437	0.000184649
3	chr5:61580837:C:T	61580837	NA,T	NA,C	NA,1	NA,-inf	NA,inf	NA,0.57325	0.000118419	0.000191739
3	chr5:60813775:A:T	60813775	NA,T	NA,A	NA,1	NA,inf	NA,inf	NA,0.783849	0.00011834	0.000196568
3	chr5:61004187:T:C	61004187	NA,C	NA,T	NA,1	NA,inf	NA,inf	NA,0.765704	0.000118119	0.000194562
3	chr5:61030643:ATC:A	61030643	NA,A	NA,ATC	NA,1	NA,inf	NA,inf	NA,0.208387	0.000117911	0.000183868
3	chr5:61570567:G:C	61570567	NA,C	NA,G	NA,1	NA,inf	NA,inf	NA,0.228232	0.000117909	0.000186101
3	chr5:60433380:C:T	60433380	NA,T	NA,C	NA,1	NA,inf	NA,inf	NA,0.393412	0.000117796	0.000188466
3	chr5:61123362:A:G	61123362	NA,G	NA,A	NA,1	NA,inf	NA,inf	NA,0.440053	0.000117469	0.000187455
3	chr5:61371463:T:A	61371463	NA,A	NA,T	NA,1	NA,-inf	NA,inf	NA,0.759289	0.000117442	0.000196844
3	chr5:61063988:G:A	61063988	A,NA	G,NA	1,NA	inf,NA	inf,NA	0.39887,NA	0.00011733	0.00019002
3	chr5:61639110:T:C	61639110	C,NA	T,NA	1,NA	inf,NA	inf,NA	0.356064,NA	0.000117289	0.000183718
3	chr5:60484817:T:C	60484817	NA,C	NA,T	NA,1	NA,-inf	NA,inf	NA,0.554732	0.000117135	0.000191548
3	chr5:61389020:A:G	61389020	G,NA	A,NA	1,NA	inf,NA	inf,NA	0.546915,NA	0.000117013	0.000190149
3	chr5:61137722:A:C	61137722	NA,C	NA,A	NA,1	NA,inf	NA,inf	NA,0.704726	0.000117006	0.000192634
3	chr5:61504509:A:G	61504509	G,G	A,A	1,1	-inf,-inf	inf,inf	4.04042,0.952531	0.000116966	0.00420414
3	chr5:61484020:T:G	61484020	NA,G	NA,T	NA,1	NA,-inf	NA,inf	NA,0.734766	0.000116893	0.000195522
3	chr5:61246929:C:G	61246929	NA,G	NA,C	NA,1	NA,inf	NA,inf	NA,0.236934	0.000116846	0.000185021
3	chr5:60765135:G:C	60765135	NA,C	NA,G	NA,1	NA,inf	NA,inf	NA,0.826319	0.000116789	0.000193969
3	chr5:60430637:A:C	60430637	C,NA	A,NA	1,NA	-inf,NA	inf,NA	0.237785,NA	0.000116554	0.000189893
```
