## Supplementary material for "Characterization of shared and ancestry-specific signals driving complex traits using multi-ancestry fine-mapping": susiex_nc3.cs80.snp

```
BP	SNP	PIP(CS1)	LogBF(CS1,Pop1)	LogBF(CS1,Pop2)	PIP(CS2)	LogBF(CS2,Pop1)	LogBF(CS2,Pop2)	PIP(CS3)	LogBF(CS3,Pop1)	LogBF(CS3,Pop2)
60429743	chr5:60429743:C:T	6.1632e-06	-7.75999e-11	-1.56763	4.31735e-05	-7.75999e-11	-1.58125	7.96299e-05	-7.75999e-11	-1.58279
60429840	chr5:60429840:T:G	2.4928e-06	-1.13289	-1.33994	1.60881e-05	-1.34499	-1.22341	2.8525e-05	-1.36718	-1.24223
60429945	chr5:60429945:A:G	1.8735e-06	-1.17785	-1.58057	1.10379e-05	-1.36542	-1.57972	2.01917e-05	-1.38171	-1.5732
60429954	chr5:60429954:G:A	1.09415e-05	-7.75999e-11	-0.993669	5.99025e-05	-7.75999e-11	-1.25375	0.000104098	-7.75999e-11	-1.31485
60430040	chr5:60430040:C:T	6.96134e-06	-7.75999e-11	-1.44586	4.30978e-05	-7.75999e-11	-1.583	7.9815e-05	-7.75999e-11	-1.58047
60430620	chr5:60430620:G:A	2.0194e-06	-1.19063	-1.4928	2.04508e-05	-0.889108	-1.43934	3.17713e-05	-1.01263	-1.48899
60430637	chr5:60430637:A:C	8.61504e-06	-1.23272	-5.69151e-10	6.47338e-05	-1.17619	-5.69151e-10	0.000116554	-1.20183	-5.69151e-10
60431057	chr5:60431057:G:A	6.50346e-06	-7.75999e-11	-1.5139	5.14438e-05	-7.75999e-11	-1.40598	9.3068e-05	-7.75999e-11	-1.42685
60431082	chr5:60431082:C:G	1.2022e-05	-0.899491	-5.69151e-10	7.97486e-05	-0.967593	-5.69151e-10	0.000143201	-0.995933	-5.69151e-10
60431121	chr5:60431121:G:A	9.83238e-06	-7.75999e-11	-1.10055	5.55828e-05	-7.75999e-11	-1.3286	9.71465e-05	-7.75999e-11	-1.38396
60431354	chr5:60431354:G:C	4.32524e-05	-7.75999e-11	0.380822	0.000229473	-7.75999e-11	0.089311	0.000380268	-7.75999e-11	-0.019305
60431557	chr5:60431557:C:T	1.8887e-06	-1.25469	-1.49565	1.75064e-05	-0.991257	-1.49265	2.80319e-05	-1.10059	-1.52625
60431956	chr5:60431956:G:A	6.08201e-06	-7.75999e-11	-1.5809	4.48229e-05	-7.75999e-11	-1.54375	8.2181e-05	-7.75999e-11	-1.55126
60432077	chr5:60432077:G:A	1.18299e-05	-7.75999e-11	-0.915597	0.000106406	-7.75999e-11	-0.679209	0.0002141	-7.75999e-11	-0.593741
60432249	chr5:60432249:C:G	1.15809e-05	-7.75999e-11	-0.936874	0.000103553	-7.75999e-11	-0.706384	0.000207855	-7.75999e-11	-0.623342
60432354	chr5:60432354:G:T	1.98571e-06	-1.2591	-1.44115	1.91891e-05	-1.00559	-1.38654	2.99552e-05	-1.11403	-1.44645
60432437	chr5:60432437:C:T	1.0004e-05	-7.75999e-11	-1.08325	5.61588e-05	-7.75999e-11	-1.31829	9.81822e-05	-7.75999e-11	-1.37336
60432514	chr5:60432514:T:C	6.09688e-06	-7.75999e-11	-1.57845	4.442e-05	-7.75999e-11	-1.55278	8.12792e-05	-7.75999e-11	-1.56229
60432820	chr5:60432820:G:A	5.4971e-06	-0.447039	-1.23497	4.55295e-05	-0.389679	-1.13843	5.68922e-05	-0.726286	-1.19274
60432916	chr5:60432916:T:C	1.83409e-06	-1.21895	-1.56074	1.1084e-05	-1.37936	-1.56161	2.05293e-05	-1.39054	-1.54779
60433380	chr5:60433380:C:T	8.58636e-06	-7.75999e-11	-1.23606	6.20926e-05	-7.75999e-11	-1.21785	0.000117796	-7.75999e-11	-1.19123
60433519	chr5:60433519:C:A	4.55914e-05	-7.75999e-11	0.433489	0.000242428	-7.75999e-11	0.144232	0.000401597	-7.75999e-11	0.0352682
60433777	chr5:60433777:T:A	6.06376e-06	-1.24703	-0.336867	3.68346e-05	-1.08059	-0.659445	6.54003e-05	-1.01414	-0.765512
60435139	chr5:60435139:A:C	1.86933e-06	-1.19535	-1.5653	1.11195e-05	-1.37155	-1.56623	2.05031e-05	-1.38579	-1.55382
60435495	chr5:60435495:T:G	7.90723e-06	-1.31845	-5.69151e-10	5.93884e-05	-1.26237	-5.69151e-10	0.00010989	-1.2607	-5.69151e-10
60435814	chr5:60435814:C:T	2.35825e-06	-1.29816	-1.23015	1.8589e-05	-1.12988	-1.29402	2.77889e-05	-1.22988	-1.40566
60435989	chr5:60435989:G:A	6.17858e-06	-1.25796	-0.307181	3.72688e-05	-1.09705	-0.63127	6.59618e-05	-1.03253	-0.738579
60436496	chr5:60436496:T:C	9.64284e-06	-0.623621	-0.496394	4.22803e-05	-0.985036	-0.617115	6.82064e-05	-1.05169	-0.685953
60437045	chr5:60437045:C:T	6.55042e-06	-1.27092	-0.235779	3.89276e-05	-1.11619	-0.568578	6.85338e-05	-1.05346	-0.679394
60437082	chr5:60437082:T:C	6.07819e-06	-7.75999e-11	-1.58152	4.48648e-05	-7.75999e-11	-1.54282	8.20009e-05	-7.75999e-11	-1.55345
60437131	chr5:60437131:T:A	7.88841e-06	-7.75999e-11	-1.32084	6.01162e-05	-7.75999e-11	-1.25019	0.000106758	-7.75999e-11	-1.28961
60437538	chr5:60437538:G:T	6.98345e-06	-0.606088	-0.8366	1.90932e-05	-1.03802	-1.35912	3.86182e-05	-0.992389	-1.31407
60438134	chr5:60438134:T:C	2.18278e-06	-1.38502	-1.22061	1.32336e-05	-1.3259	-1.43781	2.40493e-05	-1.29391	-1.48617
60438177	chr5:60438177:A:G	8.11238e-06	-7.75999e-11	-1.29284	6.21402e-05	-7.75999e-11	-1.21708	0.000109861	-7.75999e-11	-1.26096
60438297	chr5:60438297:G:A	7.80528e-06	-7.75999e-11	-1.33143	7.23735e-05	-7.75999e-11	-1.06463	0.00014248	-7.75999e-11	-1.00098
60438432	chr5:60438432:T:G	4.31427e-06	-1.39074	-0.533564	2.36833e-05	-1.35389	-0.827812	3.81747e-05	-1.33018	-0.987827
60438541	chr5:60438541:C:T	3.01786e-06	-1.20688	-1.0748	2.39861e-05	-0.992564	-1.17643	3.37729e-05	-1.12633	-1.31419
60438674	chr5:60438674:T:G	7.59331e-06	-7.75999e-11	-1.35896	4.59271e-05	-7.75999e-11	-1.51942	8.36805e-05	-7.75999e-11	-1.53318
60438773	chr5:60438773:G:A	1.84982e-06	-1.29738	-1.47376	1.54774e-05	-1.14721	-1.45988	2.95257e-05	-1.0879	-1.48702
60438962	chr5:60438962:G:A	1.68879e-06	-1.39259	-1.46963	1.13573e-05	-1.38004	-1.53657	2.08562e-05	-1.36831	-1.55422
60439029	chr5:60439029:G:T	6.89785e-06	-7.75999e-11	-1.45502	5.50841e-05	-7.75999e-11	-1.33761	0.000105522	-7.75999e-11	-1.30126
60439279	chr5:60439279:TG:T	1.86443e-06	-1.27891	-1.48436	1.23433e-05	-1.39368	-1.43967	2.35748e-05	-1.39589	-1.40411
60439509	chr5:60439509:A:G	8.13781e-06	-1.28971	-5.69151e-10	6.16736e-05	-1.22462	-5.69151e-10	0.000114138	-1.22277	-5.69151e-10
60439972	chr5:60439972:C:T	1.92044e-06	-1.27977	-1.45391	1.70329e-05	-1.10705	-1.40427	2.61592e-05	-1.21852	-1.47746
60440038	chr5:60440038:T:C	2.09639e-06	-1.34208	-1.30393	1.76118e-05	-1.23731	-1.2406	2.71298e-05	-1.31868	-1.34086
60440143	chr5:60440143:C:T	8.06753e-06	-1.29838	-5.69151e-10	6.09355e-05	-1.23666	-5.69151e-10	0.000112782	-1.23472	-5.69151e-10
60440212	chr5:60440212:T:C	1.1827e-05	-7.75999e-11	-0.915847	6.87322e-05	-7.75999e-11	-1.11625	0.0001227	-7.75999e-11	-1.15044
60440258	chr5:60440258:A:G	1.83211e-06	-1.19998	-1.58078	1.09297e-05	-1.37271	-1.58227	1.9999e-05	-1.38651	-1.57798
60440350	chr5:60440350:A:G	2.59673e-06	-1.23241	-1.19956	2.17086e-05	-1.0328	-1.23596	3.15491e-05	-1.15924	-1.34939
60440408	chr5:60440408:G:A	6.92559e-06	-7.75999e-11	-1.45101	5.53601e-05	-7.75999e-11	-1.33261	0.00010608	-7.75999e-11	-1.29599
60440514	chr5:60440514:C:T	2.68259e-06	-1.31883	-1.08061	2.04055e-05	-1.19929	-1.13138	3.02893e-05	-1.29181	-1.25758
60440541	chr5:60440541:T:C	7.89194e-06	-1.32039	-5.69151e-10	5.92471e-05	-1.26476	-5.69151e-10	0.00010963	-1.26307	-5.69151e-10
60440644	chr5:60440644:T:C	1.41958e-05	-7.75999e-11	-0.733282	7.49039e-05	-7.75999e-11	-1.03027	0.000131732	-7.75999e-11	-1.07941
60440760	chr5:60440760:T:C	8.2807e-06	-7.75999e-11	-1.2723	7.64257e-05	-7.75999e-11	-1.01015	0.000150868	-7.75999e-11	-0.943775
60440876	chr5:60440876:G:T	7.94425e-06	-1.31378	-5.69151e-10	5.97635e-05	-1.25608	-5.69151e-10	0.000110591	-1.25434	-5.69151e-10
60440946	chr5:60440946:A:T	2.67295e-06	-1.23676	-1.16629	2.22372e-05	-1.03938	-1.20533	3.22054e-05	-1.1645	-1.32355
60441239	chr5:60441239:A:G	3.07341e-05	-7.75999e-11	0.0391411	0.000163443	-7.75999e-11	-0.250007	0.000274191	-7.75999e-11	-0.346356
60441640	chr5:60441640:G:A	2.00962e-06	-1.29478	-1.3935	1.48486e-05	-1.15751	-1.49105	2.83728e-05	-1.10084	-1.51391
60441931	chr5:60441931:C:G	1.60016e-05	0.755412	-1.36896	0.000155644	1.00481	-1.30371	0.000265484	0.955935	-1.33456
60441953	chr5:60441953:A:T	6.85009e-06	-0.0996884	-1.36228	5.3436e-05	-0.0370844	-1.3309	6.22028e-05	-0.452809	-1.37697
60442364	chr5:60442364:T:C	2.68574e-06	-1.22541	-1.17287	2.19125e-05	-1.0211	-1.23831	3.12141e-05	-1.14944	-1.36987
60442503	chr5:60442503:C:T	3.43039e-05	-7.75999e-11	0.149029	0.000180613	-7.75999e-11	-0.150114	0.000301986	-7.75999e-11	-0.2498
60442649	chr5:60442649:T:C	2.54918e-06	-1.24351	-1.20695	2.11146e-05	-1.05348	-1.24303	3.08444e-05	-1.1764	-1.35482
60442796	chr5:60442796:A:G	7.88631e-06	-1.3211	-5.69151e-10	5.91819e-05	-1.26586	-5.69151e-10	0.000109509	-1.26417	-5.69151e-10
60443359	chr5:60443359:C:T	2.35905e-06	-1.23393	-1.29405	1.94381e-05	-1.03431	-1.34492	2.84891e-05	-1.15993	-1.45073
60443555	chr5:60443555:G:A	7.31837e-06	-7.75999e-11	-1.39584	5.94354e-05	-7.75999e-11	-1.26158	0.000114353	-7.75999e-11	-1.22089
60443708	chr5:60443708:C:G	6.54565e-06	-0.0662141	-1.44122	5.31428e-05	0.00110049	-1.37459	6.21266e-05	-0.41956	-1.41145
60444019	chr5:60444019:A:G	8.39747e-06	-7.75999e-11	-1.2583	4.79151e-05	-7.75999e-11	-1.47704	8.95864e-05	-7.75999e-11	-1.46498
60444477	chr5:60444477:C:T	9.74589e-06	-7.75999e-11	-1.10938	5.76305e-05	-7.75999e-11	-1.29242	0.000101633	-7.75999e-11	-1.33881
60445376	chr5:60445376:G:A	7.16168e-06	-7.75999e-11	-1.41749	5.12168e-05	-7.75999e-11	-1.4104	9.65262e-05	-7.75999e-11	-1.39037
60445487	chr5:60445487:T:A	8.34308e-06	-7.75999e-11	-1.2648	5.47914e-05	-7.75999e-11	-1.34294	9.73119e-05	-7.75999e-11	-1.38226
60446057	chr5:60446057:T:C	6.12087e-06	-7.75999e-11	-1.57453	4.33822e-05	-7.75999e-11	-1.57642	8.06072e-05	-7.75999e-11	-1.57059
60447098	chr5:60447098:G:A	2.89249e-06	-0.81244	-1.51167	3.2255e-05	-0.484165	-1.38863	6.80042e-05	-0.327291	-1.41332
60447099	chr5:60447099:T:TG	6.70291e-06	-7.75999e-11	-1.48369	4.78654e-05	-7.75999e-11	-1.47808	8.98435e-05	-7.75999e-11	-1.46211
60447743	chr5:60447743:C:A	2.75433e-06	-0.877593	-1.49546	1.2451e-05	-1.24285	-1.58182	2.19385e-05	-1.29752	-1.57442
60448017	chr5:60448017:TCTCA:T	6.97843e-06	-7.75999e-11	-1.44341	4.9851e-05	-7.75999e-11	-1.43743	9.38087e-05	-7.75999e-11	-1.41892
60448192	chr5:60448192:T:A	4.96876e-06	-0.921615	-0.861446	4.74831e-05	-0.704335	-0.781763	9.65389e-05	-0.534276	-0.855961
60448301	chr5:60448301:C:G	8.59571e-06	-7.75999e-11	-1.23497	5.70398e-05	-7.75999e-11	-1.30272	0.000104113	-7.75999e-11	-1.31471
60448645	chr5:60448645:T:C	7.74725e-06	-1.33889	-5.69151e-10	5.79525e-05	-1.28685	-5.69151e-10	0.00010716	-1.28586	-5.69151e-10
60449658	chr5:60449658:TA:T	2.82418e-06	-0.918735	-1.42928	1.24098e-05	-1.26329	-1.5647	2.21902e-05	-1.3137	-1.54684
60449938	chr5:60449938:T:C	6.48871e-06	-7.75999e-11	-1.51617	5.11913e-05	-7.75999e-11	-1.4109	9.25822e-05	-7.75999e-11	-1.43209
60450021	chr5:60450021:A:G	3.48044e-06	-0.673473	-1.4656	4.12338e-05	-0.307711	-1.3195	8.78772e-05	-0.135882	-1.34836
60450217	chr5:60450217:G:T	1.14901e-05	-7.75999e-11	-0.944749	7.60647e-05	-7.75999e-11	-1.01489	0.000131294	-7.75999e-11	-1.08274
60450600	chr5:60450600:T:C	2.71823e-06	-1.37247	-1.01378	1.6508e-05	-1.358	-1.18463	2.88511e-05	-1.37786	-1.22017
60450669	chr5:60450669:T:A	6.10437e-06	-7.75999e-11	-1.57723	4.34462e-05	-7.75999e-11	-1.57495	8.07432e-05	-7.75999e-11	-1.56891
60451077	chr5:60451077:C:T	3.19584e-05	0.078205	-5.69151e-10	0.000166436	-0.231859	-5.69151e-10	0.000293996	-0.276615	-5.69151e-10
60451093	chr5:60451093:C:T	3.00498e-06	-1.09143	-1.19453	2.28184e-05	-1.0339	-1.18501	4.35264e-05	-0.936672	-1.25014
60451143	chr5:60451143:C:T	2.63374e-06	-1.36776	-1.05007	1.58618e-05	-1.35188	-1.23068	2.77432e-05	-1.37336	-1.26383
60451545	chr5:60451545:C:T	6.72434e-06	-7.75999e-11	-1.4805	4.81314e-05	-7.75999e-11	-1.47254	9.04136e-05	-7.75999e-11	-1.45579
60451594	chr5:60451594:G:T	1.26449e-05	-7.75999e-11	-0.848974	7.49014e-05	-7.75999e-11	-1.0303	0.000137259	-7.75999e-11	-1.03831
60451670	chr5:60451670:A:G	9.65671e-06	-7.75999e-11	-1.11858	6.13881e-05	-7.75999e-11	-1.22926	0.000113346	-7.75999e-11	-1.22973
60452311	chr5:60452311:T:C	2.71268e-06	-1.37969	-1.0086	1.64375e-05	-1.36742	-1.17948	2.88003e-05	-1.38416	-1.21564
60452574	chr5:60452574:T:G	6.09868e-06	-7.75999e-11	-1.57816	4.3557e-05	-7.75999e-11	-1.5724	8.10322e-05	-7.75999e-11	-1.56534
60452926	chr5:60452926:G:C	8.94859e-06	-7.75999e-11	-1.19474	4.99659e-05	-7.75999e-11	-1.43513	9.36085e-05	-7.75999e-11	-1.42106
60453057	chr5:60453057:G:T	3.28718e-06	-0.690261	-1.50594	3.79117e-05	-0.329222	-1.38199	8.09267e-05	-0.159381	-1.40726
60454100	chr5:60454100:G:A	2.82359e-06	-1.35653	-0.991696	1.71794e-05	-1.3387	-1.16407	2.98388e-05	-1.36406	-1.20031
60454155	chr5:60454155:C:T	3.16119e-06	-1.12557	-1.10971	2.41411e-05	-1.06858	-1.09398	4.58053e-05	-0.975917	-1.15987
60454273	chr5:60454273:A:G	8.44757e-06	-1.25235	-5.69151e-10	6.83148e-05	-1.12235	-5.69151e-10	0.000290987	-0.286902	-5.69151e-10
60454341	chr5:60454341:C:T	1.45152e-05	-7.75999e-11	-0.711033	7.65491e-05	-7.75999e-11	-1.00854	0.000134568	-7.75999e-11	-1.05812
60454343	chr5:60454343:C:T	6.48036e-06	-7.75999e-11	-1.51745	5.11476e-05	-7.75999e-11	-1.41176	9.2475e-05	-7.75999e-11	-1.43324
60454659	chr5:60454659:G:A	8.92777e-06	-7.75999e-11	-1.19706	5.9021e-05	-7.75999e-11	-1.26858	0.000107652	-7.75999e-11	-1.28128
60454867	chr5:60454867:C:T	6.12943e-06	-7.75999e-11	-1.57313	4.34199e-05	-7.75999e-11	-1.57555	8.06438e-05	-7.75999e-11	-1.57014
60455078	chr5:60455078:T:A	8.84419e-06	-7.75999e-11	-1.20647	4.96075e-05	-7.75999e-11	-1.44233	9.29061e-05	-7.75999e-11	-1.42859
60455378	chr5:60455378:C:A	9.20904e-06	-1.16605	-5.69151e-10	5.83671e-05	-1.27972	-5.69151e-10	0.00011036	-1.25643	-5.69151e-10
60455454	chr5:60455454:T:C	8.93962e-06	-7.75999e-11	-1.19574	5.90911e-05	-7.75999e-11	-1.26739	0.000107777	-7.75999e-11	-1.28012
60455559	chr5:60455559:A:G	1.90703e-06	-1.21495	-1.52573	1.35837e-05	-1.18058	-1.55702	2.65571e-05	-1.10489	-1.576
60455813	chr5:60455813:T:G	1.82985e-06	-1.25852	-1.52348	1.297e-05	-1.22875	-1.55508	2.51245e-05	-1.16131	-1.57503
60455835	chr5:60455835:C:T	1.33746e-05	-7.75999e-11	-0.792872	0.000208154	-7.75999e-11	-0.008195	0.000359297	-7.75999e-11	-0.0760333
60455969	chr5:60455969:TC:T	9.14331e-06	-7.75999e-11	-1.17321	8.03155e-05	-7.75999e-11	-0.96051	0.000150863	-7.75999e-11	-0.94381
60456008	chr5:60456008:A:C	6.54278e-06	-7.75999e-11	-1.50787	4.67919e-05	-7.75999e-11	-1.50076	8.76999e-05	-7.75999e-11	-1.48626
60456367	chr5:60456367:C:T	1.14996e-05	-7.75999e-11	-0.943918	0.000103469	-7.75999e-11	-0.707202	0.000198842	-7.75999e-11	-0.66767
60456699	chr5:60456699:C:T	2.58556e-06	-0.858956	-1.57733	1.6073e-05	-1.22058	-1.34875	2.70303e-05	-1.2817	-1.38153
60456775	chr5:60456775:C:T	1.74172e-06	-1.36282	-1.46853	1.61126e-05	-1.19748	-1.36939	2.45586e-05	-1.28238	-1.47674
60456813	chr5:60456813:C:T	5.51629e-06	-0.235408	-1.44312	1.79032e-05	-0.881789	-1.5797	3.5052e-05	-0.834001	-1.56935
60456871	chr5:60456871:A:T	7.96629e-06	-7.75999e-11	-1.31101	6.86297e-05	-7.75999e-11	-1.11775	0.000128434	-7.75999e-11	-1.10477
60457002	chr5:60457002:C:T	6.60329e-06	-7.75999e-11	-1.49866	4.72434e-05	-7.75999e-11	-1.49116	8.86157e-05	-7.75999e-11	-1.47587
60457128	chr5:60457128:T:C	6.53516e-06	-7.75999e-11	-1.50903	4.6734e-05	-7.75999e-11	-1.502	8.75823e-05	-7.75999e-11	-1.4876
60457148	chr5:60457148:C:T	1.83253e-06	-1.24703	-1.53351	1.30585e-05	-1.21594	-1.56109	2.543e-05	-1.14619	-1.57806
60458110	chr5:60458110:T:C	1.80041e-06	-1.229	-1.56921	1.30444e-05	-1.19603	-1.58208	2.59305e-05	-1.12288	-1.58189
60458155	chr5:60458155:C:T	9.18494e-06	-7.75999e-11	-1.16867	6.04501e-05	-7.75999e-11	-1.24465	0.000110215	-7.75999e-11	-1.25775
60458241	chr5:60458241:G:A	8.58118e-06	-7.75999e-11	-1.23666	5.57335e-05	-7.75999e-11	-1.32589	0.000100747	-7.75999e-11	-1.34757
60458310	chr5:60458310:C:T	1.00227e-05	-7.75999e-11	-1.08138	8.74595e-05	-7.75999e-11	-0.875296	0.00017341	-7.75999e-11	-0.804525
60458424	chr5:60458424:A:AATGTGTG	3.85606e-06	-0.590156	-1.44643	4.70906e-05	-0.207765	-1.28663	0.000100938	-0.0278396	-1.31783
60458478	chr5:60458478:G:A	6.5614e-06	-7.75999e-11	-1.50503	4.6953e-05	-7.75999e-11	-1.49732	8.806e-05	-7.75999e-11	-1.48216
60458796	chr5:60458796:C:T	8.82791e-06	-7.75999e-11	-1.20831	4.95508e-05	-7.75999e-11	-1.44347	9.27951e-05	-7.75999e-11	-1.42979
60459023	chr5:60459023:T:C	1.86714e-06	-1.22925	-1.53257	1.33129e-05	-1.19625	-1.5615	2.60147e-05	-1.12314	-1.57838
60459147	chr5:60459147:A:T	4.43771e-06	-0.547925	-1.34817	5.70723e-05	-0.156929	-1.14523	0.00012169	0.0263886	-1.18509
60459863	chr5:60459863:C:T	9.01643e-06	-7.75999e-11	-1.18718	5.94544e-05	-7.75999e-11	-1.26126	0.000108454	-7.75999e-11	-1.27385
60460003	chr5:60460003:A:G	1.79812e-05	-7.75999e-11	-0.496904	9.03029e-05	-7.75999e-11	-0.843302	0.000157473	-7.75999e-11	-0.900931
60460336	chr5:60460336:C:A	9.21073e-06	-7.75999e-11	-1.16586	9.10051e-05	-7.75999e-11	-0.835556	0.000181521	-7.75999e-11	-0.758808
60460755	chr5:60460755:C:T	7.78523e-06	-1.334	-5.69151e-10	5.83463e-05	-1.28008	-5.69151e-10	0.000107876	-1.2792	-5.69151e-10
60460901	chr5:60460901:A:G	6.60723e-06	-7.75999e-11	-1.49807	5.39894e-05	-7.75999e-11	-1.35768	9.77782e-05	-7.75999e-11	-1.37748
60460966	chr5:60460966:G:C	6.26504e-06	-7.75999e-11	-1.55125	4.41319e-05	-7.75999e-11	-1.55929	8.0833e-05	-7.75999e-11	-1.5678
60461346	chr5:60461346:G:A	1.192e-05	-7.75999e-11	-0.908013	7.63212e-05	-7.75999e-11	-1.01152	0.000138978	-7.75999e-11	-1.02586
60461670	chr5:60461670:T:C	1.53201e-06	-1.39285	-1.5668	1.16214e-05	-1.35723	-1.53639	2.09874e-05	-1.37238	-1.54388
60461984	chr5:60461984:G:A	2.86849e-06	-1.02604	-1.3064	2.34642e-05	-0.858798	-1.3322	4.73607e-05	-0.711094	-1.3913
60462192	chr5:60462192:T:C	7.71247e-06	-1.34339	-5.69151e-10	5.75675e-05	-1.29351	-5.69151e-10	0.000106438	-1.29262	-5.69151e-10
60463215	chr5:60463215:T:C	9.68218e-06	-7.75999e-11	-1.11594	8.38725e-05	-7.75999e-11	-0.917174	0.000165867	-7.75999e-11	-0.848994
60463268	chr5:60463268:C:G	2.85337e-06	-1.06961	-1.26812	2.29828e-05	-0.909447	-1.30228	4.59576e-05	-0.767956	-1.36451
60463712	chr5:60463712:G:A	6.80706e-06	-7.75999e-11	-1.46827	4.48334e-05	-7.75999e-11	-1.54352	8.24259e-05	-7.75999e-11	-1.54828
60463830	chr5:60463830:C:T	1.56221e-05	0.329799	-0.967342	0.000183085	0.564352	-0.700872	0.000205277	0.111824	-0.747644
60464497	chr5:60464497:A:G	3.01295e-06	-0.705731	-1.57758	1.54401e-05	-1.13253	-1.47698	2.58464e-05	-1.20836	-1.49966
60464714	chr5:60464714:A:G	1.74905e-06	-1.25869	-1.56847	1.26429e-05	-1.22872	-1.58066	2.49223e-05	-1.16131	-1.58311
60464755	chr5:60464755:A:G	6.44571e-06	-7.75999e-11	-1.52282	4.60784e-05	-7.75999e-11	-1.51613	8.62489e-05	-7.75999e-11	-1.50294
60464871	chr5:60464871:G:A	1.2872e-05	-0.531439	-0.299734	5.13764e-05	-0.964271	-0.443023	8.35953e-05	-1.03141	-0.502781
60464954	chr5:60464954:T:C	3.23972e-05	-7.75999e-11	0.09184	0.00030283	-7.75999e-11	0.3667	0.000614576	-7.75999e-11	0.460751
60465065	chr5:60465065:C:T	3.43602e-06	-0.649375	-1.50254	4.0005e-05	-0.280893	-1.37657	8.57088e-05	-0.107047	-1.40218
60465595	chr5:60465595:G:A	9.14331e-06	-7.75999e-11	-1.17321	8.03155e-05	-7.75999e-11	-0.96051	0.000150863	-7.75999e-11	-0.94381
60465869	chr5:60465869:C:T	9.79165e-06	-7.75999e-11	-1.1047	6.93623e-05	-7.75999e-11	-1.10713	0.000132471	-7.75999e-11	-1.07382
60466050	chr5:60466050:G:A	7.90276e-06	-1.31902	-5.69151e-10	5.9514e-05	-1.26026	-5.69151e-10	0.000110054	-1.25921	-5.69151e-10
60466315	chr5:60466315:A:G	7.9405e-06	-1.31425	-5.69151e-10	5.98868e-05	-1.25402	-5.69151e-10	0.000110746	-1.25294	-5.69151e-10
60466811	chr5:60466811:G:C	7.61978e-06	-1.35548	-5.69151e-10	5.31161e-05	-1.37399	-5.69151e-10	9.75439e-05	-1.37988	-5.69151e-10
60467002	chr5:60467002:T:C	2.8082e-06	-0.99293	-1.36076	2.08187e-05	-0.938441	-1.37218	2.86759e-05	-1.16029	-1.44384
60467051	chr5:60467051:T:G	6.50932e-06	-7.75999e-11	-1.51299	4.65551e-05	-7.75999e-11	-1.50584	8.72226e-05	-7.75999e-11	-1.49172
60467226	chr5:60467226:G:A	6.43649e-06	-7.75999e-11	-1.52425	4.31324e-05	-7.75999e-11	-1.5822	7.98943e-05	-7.75999e-11	-1.57948
60467572	chr5:60467572:G:A	1.6721e-06	-1.38408	-1.48807	1.49101e-05	-1.25364	-1.3908	2.32737e-05	-1.32375	-1.48911
60468280	chr5:60468280:AGGTGAGT:A	7.64445e-06	-1.35225	-5.69151e-10	5.68516e-05	-1.30603	-5.69151e-10	0.000105108	-1.30519	-5.69151e-10
60468563	chr5:60468563:T:C	2.95309e-06	-1.04708	-1.2563	2.3976e-05	-0.881663	-1.28776	4.8014e-05	-0.736017	-1.35267
60468632	chr5:60468632:G:A	7.77518e-06	-1.33529	-5.69151e-10	5.82424e-05	-1.28186	-5.69151e-10	0.000107678	-1.28103	-5.69151e-10
60469149	chr5:60469149:G:A	2.85234e-06	-1.03307	-1.30502	2.34998e-05	-0.864194	-1.32529	4.75578e-05	-0.716061	-1.38217
60469421	chr5:60469421:A:G	9.39333e-06	0.0418267	-1.18806	0.000101656	0.251708	-0.976589	0.000119467	-0.161473	-1.01567
60470483	chr5:60470483:C:T	1.18112e-05	-0.91718	-5.69151e-10	7.76367e-05	-0.994432	-5.69151e-10	0.00013911	-1.02492	-5.69151e-10
60470613	chr5:60470613:T:C	9.1335e-06	-7.75999e-11	-1.17428	8.0208e-05	-7.75999e-11	-0.961849	0.000150659	-7.75999e-11	-0.945163
60471097	chr5:60471097:G:A	7.70689e-06	-1.34412	-5.69151e-10	5.75434e-05	-1.29393	-5.69151e-10	0.000106383	-1.29314	-5.69151e-10
60472287	chr5:60472287:C:A	3.5022e-06	-0.651884	-1.48096	4.14089e-05	-0.283991	-1.33898	8.84088e-05	-0.109927	-1.36828
60472471	chr5:60472471:C:G	7.5893e-06	-1.35949	-5.69151e-10	5.62565e-05	-1.31655	-5.69151e-10	0.000104002	-1.31577	-5.69151e-10
60472499	chr5:60472499:G:A	1.06939e-05	-7.75999e-11	-1.01655	9.42425e-05	-7.75999e-11	-0.800601	0.000187907	-7.75999e-11	-0.724236
60472954	chr5:60472954:C:T	1.69232e-05	-0.557545	-5.69151e-10	0.000119218	-0.565517	-5.69151e-10	0.00021017	-0.612264	-5.69151e-10
60473012	chr5:60473012:C:T	2.79019e-06	-0.931522	-1.4286	2.08611e-05	-0.875983	-1.4326	2.86584e-05	-1.11515	-1.48958
60473193	chr5:60473193:AAAAG:A	6.09093e-06	-7.75999e-11	-1.57943	4.49382e-05	-7.75999e-11	-1.54118	8.21428e-05	-7.75999e-11	-1.55172
60473232	chr5:60473232:GAAGGAAGGAAGGA:G	1.11804e-05	-7.75999e-11	-0.972069	0.000115248	-7.75999e-11	-0.599385	0.000233073	-7.75999e-11	-0.50883
60473669	chr5:60473669:C:T	1.34026e-05	-7.75999e-11	-0.790782	8.78743e-05	-7.75999e-11	-0.870565	0.000150455	-7.75999e-11	-0.946517
60473844	chr5:60473844:A:T	1.64289e-05	-7.75999e-11	-0.587188	8.38605e-05	-7.75999e-11	-0.917317	0.000146658	-7.75999e-11	-0.97208
60473895	chr5:60473895:AG:A	1.9933e-05	-7.75999e-11	-0.393854	0.000207007	-7.75999e-11	-0.0137206	0.000378431	-7.75999e-11	-0.0241472
60473999	chr5:60473999:T:C	6.98973e-06	-7.75999e-11	-1.44179	7.32707e-05	-7.75999e-11	-1.05231	0.000130526	-7.75999e-11	-1.08861
60474262	chr5:60474262:C:T	2.38999e-06	-0.935455	-1.57949	1.51609e-05	-1.26328	-1.36448	2.57405e-05	-1.31566	-1.39646
60474369	chr5:60474369:G:A	7.64099e-06	-1.3527	-5.69151e-10	5.68416e-05	-1.3062	-5.69151e-10	0.000105081	-1.30545	-5.69151e-10
60474848	chr5:60474848:G:A	7.74342e-06	-1.33939	-5.69151e-10	5.79098e-05	-1.28759	-5.69151e-10	0.000107068	-1.28672	-5.69151e-10
60475500	chr5:60475500:C:T	1.22687e-05	-7.75999e-11	-0.879183	8.0803e-05	-7.75999e-11	-0.954457	0.00013896	-7.75999e-11	-1.02599
60475516	chr5:60475516:T:C	3.67723e-06	-1.38764	-0.696432	3.34851e-05	-1.36098	-0.47439	6.58453e-05	-1.36056	-0.412318
60475896	chr5:60475896:A:G	7.20691e-06	-0.137768	-1.27342	7.56517e-05	0.0633994	-1.08373	9.13162e-05	-0.326508	-1.11935
60475971	chr5:60475971:CT:C	1.81017e-06	-1.2324	-1.56041	1.30681e-05	-1.19979	-1.57651	2.57817e-05	-1.12714	-1.58338
60476054	chr5:60476054:A:G	9.72835e-06	-7.75999e-11	-1.11119	6.88598e-05	-7.75999e-11	-1.1144	0.000131445	-7.75999e-11	-1.08159
60476169	chr5:60476169:T:C	6.42947e-06	-7.75999e-11	-1.52534	5.02867e-05	-7.75999e-11	-1.42873	9.12066e-05	-7.75999e-11	-1.44705
60476667	chr5:60476667:G:A	8.88706e-06	-1.20163	-5.69151e-10	5.96043e-05	-1.25875	-5.69151e-10	0.00010693	-1.28801	-5.69151e-10
60476858	chr5:60476858:G:A	6.07564e-06	-7.75999e-11	-1.58194	4.38512e-05	-7.75999e-11	-1.56567	8.16903e-05	-7.75999e-11	-1.55725
60477054	chr5:60477054:C:T	6.42643e-06	-7.75999e-11	-1.52581	4.34424e-05	-7.75999e-11	-1.57504	7.98801e-05	-7.75999e-11	-1.57966
60477521	chr5:60477521:C:T	1.06698e-05	-7.75999e-11	-1.01882	6.15461e-05	-7.75999e-11	-1.22669	0.000107853	-7.75999e-11	-1.27942
60477755	chr5:60477755:T:C	0.000106552	1.2824	-5.69151e-10	0.00113471	1.68766	-5.69151e-10	0.00249537	1.86201	-5.69151e-10
60477784	chr5:60477784:G:A	1.80827e-06	-1.23311	-1.56075	1.30557e-05	-1.20052	-1.57672	2.57605e-05	-1.12794	-1.5834
60477841	chr5:60477841:T:C	3.76419e-06	-1.37784	-0.68286	3.46237e-05	-1.34253	-0.459402	6.81165e-05	-1.34204	-0.396926
60478019	chr5:60478019:T:C	1.91875e-05	-7.75999e-11	-0.431969	9.51231e-05	-7.75999e-11	-0.7913	0.000165596	-7.75999e-11	-0.850634
60478815	chr5:60478815:G:A	7.5977e-06	-1.35838	-5.69151e-10	5.30035e-05	-1.37611	-5.69151e-10	9.73678e-05	-1.38169	-5.69151e-10
60478848	chr5:60478848:A:G	3.11665e-06	-0.66751	-1.58196	1.62648e-05	-1.10465	-1.45282	2.70684e-05	-1.18428	-1.47753
60479055	chr5:60479055:C:T	1.88761e-06	-1.19302	-1.5579	1.36665e-05	-1.15644	-1.57509	2.71171e-05	-1.07689	-1.58313
60479219	chr5:60479219:C:G	1.02116e-05	-7.75999e-11	-1.0627	0.000102427	-7.75999e-11	-0.717321	0.000206111	-7.75999e-11	-0.631767
60479309	chr5:60479309:G:A	1.66738e-06	-1.39413	-1.48085	1.41522e-05	-1.299	-1.3976	2.2386e-05	-1.35474	-1.49701
60479908	chr5:60479908:T:G	4.06077e-06	-1.36183	-0.623023	3.79682e-05	-1.31707	-0.392655	7.48442e-05	-1.3164	-0.328371
60480062	chr5:60480062:T:C	1.56198e-05	-7.75999e-11	-0.637694	7.34151e-05	-7.75999e-11	-1.05034	0.000128689	-7.75999e-11	-1.10279
60480137	chr5:60480137:C:T	2.5963e-06	-0.855062	-1.57708	1.60943e-05	-1.21864	-1.34937	2.70494e-05	-1.2802	-1.38231
60480186	chr5:60480186:T:C	1.79428e-06	-1.25926	-1.54236	1.28087e-05	-1.22924	-1.56711	2.49694e-05	-1.16167	-1.58086
60480252	chr5:60480252:T:A	2.58304e-06	-0.856051	-1.58121	1.56097e-05	-1.21919	-1.37939	2.62956e-05	-1.28058	-1.4102
60480567	chr5:60480567:GA:G	2.62298e-06	-1.08318	-1.33874	2.1368e-05	-0.925433	-1.35915	4.30313e-05	-0.785507	-1.41275
60481304	chr5:60481304:G:C	6.56455e-06	-7.75999e-11	-1.50455	4.69566e-05	-7.75999e-11	-1.49725	8.80304e-05	-7.75999e-11	-1.4825
60481465	chr5:60481465:T:C	7.39139e-06	-1.38591	-5.69151e-10	5.47425e-05	-1.34383	-5.69151e-10	0.000100144	-1.35358	-5.69151e-10
60481975	chr5:60481975:G:A	6.47989e-06	-7.75999e-11	-1.51753	5.1017e-05	-7.75999e-11	-1.41431	9.22929e-05	-7.75999e-11	-1.43522
60482029	chr5:60482029:G:T	1.31268e-05	-7.75999e-11	-0.811574	8.16972e-05	-7.75999e-11	-0.943453	0.000148733	-7.75999e-11	-0.958032
60482109	chr5:60482109:A:G	1.66687e-06	-1.37522	-1.50006	1.50193e-05	-1.22767	-1.40946	2.33912e-05	-1.30519	-1.50263
60482555	chr5:60482555:C:T	6.59833e-06	-0.156553	-1.34286	6.72936e-05	0.0367999	-1.17421	8.2004e-05	-0.346667	-1.20675
60482570	chr5:60482570:A:G	7.30185e-06	-0.145858	-1.25225	7.66065e-05	0.0483332	-1.05612	9.2821e-05	-0.336676	-1.09283
60482911	chr5:60482911:G:C	3.67002e-05	0.216551	-5.69151e-10	0.000471127	0.808656	-5.69151e-10	0.000995264	0.942826	-5.69151e-10
60482960	chr5:60482960:C:T	8.72356e-06	-1.2202	-5.69151e-10	5.70612e-05	-1.30235	-5.69151e-10	0.000106716	-1.29001	-5.69151e-10
60483173	chr5:60483173:G:T	6.35129e-06	-7.75999e-11	-1.53757	4.93551e-05	-7.75999e-11	-1.44743	8.9474e-05	-7.75999e-11	-1.46623
60483178	chr5:60483178:G:A	2.55876e-06	-0.863229	-1.58348	1.49265e-05	-1.22108	-1.42225	2.52468e-05	-1.28203	-1.44945
60483246	chr5:60483246:A:T	2.68897e-06	-0.933245	-1.46383	2.26365e-05	-0.748894	-1.47802	4.73549e-05	-0.586039	-1.51647
60483311	chr5:60483311:G:A	9.17298e-06	-7.75999e-11	-1.16997	5.01715e-05	-7.75999e-11	-1.43102	9.00791e-05	-7.75999e-11	-1.45949
60484738	chr5:60484738:T:G	2.51315e-06	-1.38252	-1.08217	2.18403e-05	-1.35038	-0.91233	4.26226e-05	-1.34978	-0.858018
60484812	chr5:60484812:CATA:C	2.55933e-06	-0.863363	-1.58312	1.52194e-05	-1.22129	-1.40261	2.57005e-05	-1.28216	-1.43151
60484817	chr5:60484817:T:C	1.04689e-05	-7.75999e-11	-1.03783	6.39538e-05	-7.75999e-11	-1.18831	0.000117135	-7.75999e-11	-1.19686
60484984	chr5:60484984:G:C	7.99995e-06	-7.75999e-11	-1.3068	5.97144e-05	-7.75999e-11	-1.2569	0.000113218	-7.75999e-11	-1.23086
60485262	chr5:60485262:C:T	1.24703e-05	-7.75999e-11	-0.862879	7.78298e-05	-7.75999e-11	-0.991948	0.000141882	-7.75999e-11	-1.00519
60486715	chr5:60486715:T:C	8.63565e-06	-1.23033	-5.69151e-10	5.73147e-05	-1.29791	-5.69151e-10	0.000104404	-1.31192	-5.69151e-10
60487490	chr5:60487490:C:T	3.16018e-06	-0.663719	-1.57188	1.56168e-05	-1.10078	-1.49734	2.61005e-05	-1.1811	-1.51713
60487597	chr5:60487597:T:C	6.06719e-06	-7.75999e-11	-1.58334	4.67243e-05	-7.75999e-11	-1.50221	8.51159e-05	-7.75999e-11	-1.51617
60487714	chr5:60487714:A:G	2.61899e-06	-0.842697	-1.58075	1.47655e-05	-1.1956	-1.45858	2.50724e-05	-1.25797	-1.48044
60488477	chr5:60488477:T:G	1.0807e-05	-1.00603	-5.69151e-10	7.22261e-05	-1.06667	-5.69151e-10	0.00013011	-1.0918	-5.69151e-10
60489092	chr5:60489092:CTAAAA:C	6.72424e-06	-7.75999e-11	-1.48051	4.82953e-05	-7.75999e-11	-1.46914	9.06914e-05	-7.75999e-11	-1.45272
60489101	chr5:60489101:G:A	1.47531e-05	-7.75999e-11	-0.694776	7.61112e-05	-7.75999e-11	-1.01428	0.000133532	-7.75999e-11	-1.06584
60489269	chr5:60489269:G:A	3.96443e-06	-1.38465	-0.624216	2.47581e-05	-1.39158	-0.745743	4.45062e-05	-1.3802	-0.784356
60489657	chr5:60489657:A:G	1.10004e-05	-7.75999e-11	-0.988301	0.0001114	-7.75999e-11	-0.633342	0.00022546	-7.75999e-11	-0.542038
60490434	chr5:60490434:G:A	5.7316e-05	-7.75999e-11	0.66235	0.000284439	-7.75999e-11	0.304047	0.000471156	-7.75999e-11	0.195007
60490531	chr5:60490531:C:T	1.19797e-05	-7.75999e-11	-0.903018	7.89425e-05	-7.75999e-11	-0.977753	0.000136175	-7.75999e-11	-1.04624
60491723	chr5:60491723:TC:T	7.37865e-06	-1.38764	-5.69151e-10	5.2242e-05	-1.39059	-5.69151e-10	9.71223e-05	-1.38421	-5.69151e-10
60492092	chr5:60492092:G:A	1.07799e-05	-7.75999e-11	-1.00855	5.38922e-05	-7.75999e-11	-1.35949	0.000100372	-7.75999e-11	-1.3513
60492352	chr5:60492352:C:T	1.10436e-05	-7.75999e-11	-0.984381	0.000111863	-7.75999e-11	-0.629193	0.000226296	-7.75999e-11	-0.538337
60493373	chr5:60493373:T:C	7.44365e-06	-1.37887	-5.69151e-10	5.46119e-05	-1.34622	-5.69151e-10	0.000100948	-1.34558	-5.69151e-10
60494005	chr5:60494005:C:T	1.12789e-05	-0.963295	-5.69151e-10	9.96546e-05	-0.744762	-5.69151e-10	0.000187522	-0.726286	-5.69151e-10
60494629	chr5:60494629:A:T	1.66303e-06	-1.30303	-1.57456	1.11205e-05	-1.39391	-1.54377	2.01735e-05	-1.39376	-1.56205
60495158	chr5:60495158:C:A	2.50078e-06	-1.26412	-1.20551	1.92167e-05	-1.38449	-1.0062	3.40908e-05	-1.36098	-1.07018
60495521	chr5:60495521:T:C	3.08183e-06	-0.955957	-1.30475	1.21258e-05	-1.27772	-1.57341	2.15788e-05	-1.32677	-1.5617
60496505	chr5:60496505:A:G	4.32392e-05	-7.75999e-11	0.380517	0.000222978	-7.75999e-11	0.0606024	0.0003643	-7.75999e-11	-0.0622037
60496753	chr5:60496753:T:C	6.69367e-06	-7.75999e-11	-1.48507	0.000153471	-7.75999e-11	-0.312962	8.40171e-05	-7.75999e-11	-1.52916
60496898	chr5:60496898:T:A	7.93997e-06	-1.31432	-5.69151e-10	5.31923e-05	-1.37256	-5.69151e-10	9.892e-05	-1.36587	-5.69151e-10
60497708	chr5:60497708:C:T	4.60138e-06	-0.85075	-1.00912	1.43726e-05	-1.14437	-1.53678	2.99564e-05	-1.07935	-1.48109
60498403	chr5:60498403:G:T	5.45351e-06	-1.11995	-0.570017	4.16982e-05	-1.23836	-0.377654	6.60651e-05	-1.19425	-0.575288
60498997	chr5:60498997:T:C	1.98703e-06	-1.11758	-1.58201	1.4781e-05	-1.28981	-1.36331	2.35174e-05	-1.27548	-1.52696
60499171	chr5:60499171:C:T	7.44457e-06	-1.37875	-5.69151e-10	5.19765e-05	-1.39568	-5.69151e-10	9.5993e-05	-1.39591	-5.69151e-10
60499176	chr5:60499176:A:G	1.24919e-05	-7.75999e-11	-0.861149	9.04959e-05	-7.75999e-11	-0.841168	0.000174801	-7.75999e-11	-0.796536
60499398	chr5:60499398:T:C	6.54741e-06	-7.75999e-11	-1.50716	4.34834e-05	-7.75999e-11	-1.57409	8.00756e-05	-7.75999e-11	-1.57721
60499877	chr5:60499877:T:A	2.90509e-06	-1.2579	-1.06187	2.49544e-05	-1.11089	-1.01853	4.0087e-05	-1.14631	-1.12282
60500200	chr5:60500200:A:G	6.07896e-06	-7.75999e-11	-1.5814	4.40518e-05	-7.75999e-11	-1.56111	8.2113e-05	-7.75999e-11	-1.55209
60500443	chr5:60500443:T:C	1.22184e-05	-7.75999e-11	-0.883288	9.29388e-05	-7.75999e-11	-0.814531	0.00018041	-7.75999e-11	-0.764947
60500721	chr5:60500721:T:C	8.28332e-06	-1.27199	-5.69151e-10	5.35314e-05	-1.3662	-5.69151e-10	9.98774e-05	-1.35624	-5.69151e-10
60500781	chr5:60500781:G:T	2.94594e-06	-0.891865	-1.41394	1.59979e-05	-0.997817	-1.5762	3.22301e-05	-0.933986	-1.55329
60500907	chr5:60500907:G:A	5.55484e-06	-1.16204	-0.509516	4.36509e-05	-1.2716	-0.298654	6.82225e-05	-1.23345	-0.50396
60500908	chr5:60500908:A:G	5.42448e-06	-1.15713	-0.53818	4.24388e-05	-1.26803	-0.330381	6.65386e-05	-1.22938	-0.533023
60501112	chr5:60501112:T:C	7.56302e-06	-7.75999e-11	-1.36296	7.21106e-05	-7.75999e-11	-1.06827	0.000141508	-7.75999e-11	-1.00783
60501393	chr5:60501393:T:C	5.85254e-06	-0.658556	-0.960799	1.64621e-05	-1.09977	-1.44564	2.91757e-05	-1.179	-1.40784
60501875	chr5:60501875:C:T	1.66454e-05	0.167296	-0.741395	2.26309e-05	-0.773902	-1.45325	4.40515e-05	-0.762428	-1.41239
60502253	chr5:60502253:A:G	5.63111e-06	-1.00041	-0.657512	3.73343e-05	-1.21788	-0.50868	5.91374e-05	-1.17366	-0.706662
60502487	chr5:60502487:A:C	0.000151122	1.63185	-5.69151e-10	0.00179704	2.14742	-5.69151e-10	0.00402924	2.34115	-5.69151e-10
60502511	chr5:60502511:TTAAAG:T	0.000176811	1.78885	-5.69151e-10	0.00213039	2.31759	-5.69151e-10	0.00479836	2.51585	-5.69151e-10
60502517	chr5:60502517:T:C	2.85545e-06	-0.957883	-1.37912	1.489e-05	-1.06464	-1.58114	3.02866e-05	-1.00974	-1.53974
60502862	chr5:60502862:G:A	2.70064e-06	-0.962421	-1.43032	1.50911e-05	-1.06035	-1.57202	2.99048e-05	-1.00159	-1.56057
60503158	chr5:60503158:A:G	1.75776e-06	-1.33922	-1.48297	1.22961e-05	-1.39276	-1.44443	2.30512e-05	-1.3933	-1.42917
60503406	chr5:60503406:A:G	1.28073e-05	-7.75999e-11	-0.836215	6.27613e-05	-7.75999e-11	-1.20713	0.000110976	-7.75999e-11	-1.25087
60503682	chr5:60503682:T:C	1.86839e-06	-1.31604	-1.44511	1.29752e-05	-1.38611	-1.39732	2.43653e-05	-1.38709	-1.37993
60505339	chr5:60505339:T:C	6.41063e-06	-7.75999e-11	-1.52827	0.000106056	-7.75999e-11	-0.682506	8.31669e-05	-7.75999e-11	-1.53933
60505527	chr5:60505527:G:A	1.41987e-05	-7.75999e-11	-0.733084	0.000109187	-7.75999e-11	-0.653411	0.000213169	-7.75999e-11	-0.598095
60505816	chr5:60505816:T:C	6.07257e-06	-7.75999e-11	-1.58245	4.55424e-05	-7.75999e-11	-1.52783	8.33042e-05	-7.75999e-11	-1.53768
60506058	chr5:60506058:T:C	2.7154e-06	-1.03196	-1.35533	1.40034e-05	-1.12486	-1.58232	2.85736e-05	-1.07356	-1.53414
60506448	chr5:60506448:G:T	1.86465e-06	-1.32163	-1.44152	1.40117e-05	-1.23712	-1.46946	2.56409e-05	-1.26374	-1.45226
60506518	chr5:60506518:A:G	2.41583e-05	-0.201604	-5.69151e-10	0.000131799	-0.465196	-5.69151e-10	0.000234013	-0.504807	-5.69151e-10
60506526	chr5:60506526:G:A	1.51135e-05	-7.75999e-11	-0.670644	7.16634e-05	-7.75999e-11	-1.07449	0.000124627	-7.75999e-11	-1.13486
60506541	chr5:60506541:T:C	8.00743e-06	-1.30586	-5.69151e-10	5.26985e-05	-1.38188	-5.69151e-10	9.72499e-05	-1.3829	-5.69151e-10
60506868	chr5:60506868:TC:T	7.70679e-06	-1.17504	-0.169088	6.08281e-05	-1.28091	0.0424906	9.24019e-05	-1.24378	-0.190253
60506956	chr5:60506956:T:C	2.17631e-05	0.172702	-0.478719	3.27909e-05	-0.764045	-1.09228	6.79494e-05	-0.75208	-0.989339
60507148	chr5:60507148:C:T	6.52956e-05	-7.75999e-11	0.792694	0.000228955	-7.75999e-11	0.0870528	0.000394663	-7.75999e-11	0.01785
60507662	chr5:60507662:C:A	7.46788e-06	-1.37562	-5.69151e-10	5.19634e-05	-1.39593	-5.69151e-10	9.59916e-05	-1.39592	-5.69151e-10
60507980	chr5:60507980:G:T	2.60742e-06	-1.23571	-1.19216	1.19622e-05	-1.29523	-1.56949	2.58531e-05	-1.26268	-1.44508
60508361	chr5:60508361:T:A	2.32315e-06	-1.00511	-1.5382	1.19621e-05	-1.30118	-1.56355	2.08704e-05	-1.3444	-1.57745
60508374	chr5:60508374:C:T	6.21355e-06	-7.75999e-11	-1.5595	4.81369e-05	-7.75999e-11	-1.47242	8.68753e-05	-7.75999e-11	-1.49571
60509140	chr5:60509140:A:G	4.52116e-06	-0.99011	-0.887351	2.17384e-05	-1.0889	-1.17849	3.84074e-05	-1.03078	-1.28115
60509640	chr5:60509640:C:T	9.73895e-06	0.0788763	-1.18897	2.09731e-05	-0.766528	-1.5367	4.10222e-05	-0.747821	-1.49825
60509644	chr5:60509644:C:T	6.31059e-06	-7.75999e-11	-1.544	4.40585e-05	-7.75999e-11	-1.56095	8.14573e-05	-7.75999e-11	-1.5601
60509651	chr5:60509651:G:A	9.84985e-06	-7.75999e-11	-1.09877	0.000103933	-7.75999e-11	-0.702726	0.000208756	-7.75999e-11	-0.619017
60509903	chr5:60509903:C:T	2.272e-05	-0.51053	0.247543	7.9272e-05	-0.973979	0.000391431	0.000126252	-1.04216	-0.0797403
60510363	chr5:60510363:T:A	7.91374e-06	-1.31763	-5.69151e-10	5.46013e-05	-1.34641	-5.69151e-10	0.000101558	-1.33955	-5.69151e-10
60510585	chr5:60510585:T:C	1.50322e-06	-1.39595	-1.58267	1.11814e-05	-1.37908	-1.55314	2.03063e-05	-1.38992	-1.55933
60510947	chr5:60510947:C:T	1.24037e-05	-7.75999e-11	-0.868232	0.000134369	-7.75999e-11	-0.445885	0.000234345	-7.75999e-11	-0.503386
60510961	chr5:60510961:T:C	1.56451e-06	-1.39173	-1.54693	1.26337e-05	-1.35743	-1.45268	2.25404e-05	-1.37526	-1.46962
60511149	chr5:60511149:C:T	1.06051e-05	-7.75999e-11	-1.02489	0.000125593	-7.75999e-11	-0.513422	0.000253686	-7.75999e-11	-0.424083
60511354	chr5:60511354:A:T	1.067e-05	-0.141349	-0.877449	2.6112e-05	-1.05365	-1.03043	3.15933e-05	-1.04271	-1.46453
60512153	chr5:60512153:T:C	4.58801e-06	-0.845455	-1.01733	3.00307e-05	-0.960655	-0.983598	5.06391e-05	-0.893843	-1.14161
60512428	chr5:60512428:A:G	1.50642e-06	-1.39305	-1.58345	1.15514e-05	-1.36151	-1.53816	2.08266e-05	-1.3782	-1.54575
60512977	chr5:60512977:C:T	2.04433e-05	-0.841125	0.47255	0.000125109	-1.09735	0.580061	0.000259129	-1.12945	0.726591
60513007	chr5:60513007:A:T	3.00756e-06	-1.1508	-1.1343	2.3174e-05	-1.35988	-0.843561	3.68447e-05	-1.38138	-0.972087
60513579	chr5:60513579:A:G	4.35391e-06	-1.15802	-0.757134	3.66925e-05	-1.36219	-0.381707	5.63734e-05	-1.38288	-0.545308
60513727	chr5:60513727:T:C	8.13991e-06	-1.28945	-5.69151e-10	5.26777e-05	-1.38228	-5.69151e-10	9.65209e-05	-1.39042	-5.69151e-10
60513831	chr5:60513831:T:G	4.69411e-06	-0.834232	-1.00569	3.04987e-05	-0.953864	-0.974925	5.15664e-05	-0.887081	-1.13023
60515497	chr5:60515497:C:T	1.49927e-05	-0.678667	-5.69151e-10	7.65085e-05	-1.00907	-5.69151e-10	0.000134267	-1.06035	-5.69151e-10
60515525	chr5:60515525:A:G	1.55864e-06	-1.38621	-1.5562	1.25998e-05	-1.34293	-1.46987	2.24658e-05	-1.36429	-1.4839
60515688	chr5:60515688:C:T	3.31488e-05	0.114775	-5.69151e-10	0.000143552	-0.379778	-5.69151e-10	0.000282012	-0.318234	-5.69151e-10
60516091	chr5:60516091:A:G	1.85998e-05	-7.75999e-11	-0.46308	0.000104883	-7.75999e-11	-0.693631	0.000176793	-7.75999e-11	-0.785202
60516165	chr5:60516165:A:C	6.19759e-06	-7.75999e-11	-1.56207	4.39478e-05	-7.75999e-11	-1.56347	8.16362e-05	-7.75999e-11	-1.55791
60516246	chr5:60516246:T:A	1.25464e-05	-7.75999e-11	-0.856796	6.79426e-05	-7.75999e-11	-1.12781	0.000126589	-7.75999e-11	-1.11924
60516774	chr5:60516774:A:AT	1.90159e-06	-1.16026	-1.58328	1.38506e-05	-1.15107	-1.56707	2.3892e-05	-1.21321	-1.57343
60516848	chr5:60516848:C:T	2.01088e-05	-7.75999e-11	-0.385075	0.000107961	-7.75999e-11	-0.6647	0.000180272	-7.75999e-11	-0.765715
60517026	chr5:60517026:C:A	7.82486e-06	-1.32892	-5.69151e-10	5.20878e-05	-1.39354	-5.69151e-10	9.59927e-05	-1.39591	-5.69151e-10
60517130	chr5:60517130:C:T	8.24804e-06	-0.334939	-0.941316	4.98973e-05	-0.520464	-0.916042	8.42549e-05	-0.429936	-1.0964
60517177	chr5:60517177:C:T	7.9371e-06	-1.31468	-5.69151e-10	5.2261e-05	-1.39022	-5.69151e-10	9.6094e-05	-1.39486	-5.69151e-10
60517659	chr5:60517659:CTT:C	3.20196e-06	-1.22053	-1.00194	2.4051e-05	-1.35123	-0.815068	4.95821e-05	-1.36201	-0.694542
60518123	chr5:60518123:T:A	1.51894e-05	-0.66563	-5.69151e-10	7.738e-05	-0.997743	-5.69151e-10	0.00013571	-1.04966	-5.69151e-10
60518150	chr5:60518150:T:G	3.52458e-06	-1.2747	-0.851768	2.13358e-05	-1.39557	-0.890517	3.74776e-05	-1.37638	-0.960063
60518487	chr5:60518487:G:A	3.29362e-06	-1.31451	-0.879729	2.08146e-05	-1.39406	-0.916756	3.61087e-05	-1.39008	-0.983567
60518762	chr5:60518762:G:T	6.12928e-06	-7.75999e-11	-1.57315	4.33826e-05	-7.75999e-11	-1.57641	7.97939e-05	-7.75999e-11	-1.58073
60518955	chr5:60518955:G:A	3.64364e-06	-1.0873	-1.00595	2.44366e-05	-1.18713	-0.963261	3.83357e-05	-1.18912	-1.12468
60519016	chr5:60519016:A:G	4.90475e-06	-1.23421	-0.561814	2.80384e-05	-1.39108	-0.621817	4.94456e-05	-1.35961	-0.699696
60519684	chr5:60519684:G:A	6.19211e-06	-7.75999e-11	-1.56295	4.39669e-05	-7.75999e-11	-1.56303	8.14921e-05	-7.75999e-11	-1.55968
60519707	chr5:60519707:T:C	2.10018e-06	-1.21771	-1.42649	1.40851e-05	-1.21261	-1.48875	2.51007e-05	-1.26595	-1.47133
60519877	chr5:60519877:C:A	3.44213e-06	-1.09507	-1.05507	2.30546e-05	-1.19401	-1.0146	3.65356e-05	-1.19537	-1.16652
60519917	chr5:60519917:G:A	8.78233e-06	-7.75999e-11	-1.21349	9.57876e-05	-7.75999e-11	-0.784338	0.000190323	-7.75999e-11	-0.711461
60520136	chr5:60520136:T:C	8.71784e-06	-1.22086	-5.69151e-10	6.84065e-05	-1.121	-5.69151e-10	0.000122723	-1.15025	-5.69151e-10
60520477	chr5:60520477:T:C	3.19946e-06	-1.06745	-1.1558	2.11388e-05	-1.17127	-1.1241	3.41423e-05	-1.17271	-1.25693
60520610	chr5:60520610:G:A	6.80653e-06	-7.75999e-11	-1.46835	0.000216834	-7.75999e-11	0.0326578	8.43774e-05	-7.75999e-11	-1.52488
60520680	chr5:60520680:A:G	3.93387e-06	-1.05983	-0.956781	2.62648e-05	-1.16481	-0.913433	4.10301e-05	-1.16625	-1.07963
60520967	chr5:60520967:A:G	3.41318e-06	-0.576545	-1.58204	1.60978e-05	-0.984302	-1.58349	2.8892e-05	-1.09703	-1.49959
60521151	chr5:60521151:G:C	3.51792e-06	-0.555391	-1.57297	1.66858e-05	-0.968767	-1.56315	3.23606e-05	-1.08357	-1.39967
60521273	chr5:60521273:A:T	1.59104e-05	-0.619257	-5.69151e-10	8.00787e-05	-0.963462	-5.69151e-10	0.000140127	-1.01764	-5.69151e-10
60521310	chr5:60521310:G:A	1.51407e-05	-0.668847	-5.69151e-10	7.71426e-05	-1.00082	-5.69151e-10	0.000135317	-1.05256	-5.69151e-10
60521569	chr5:60521569:T:G	3.57852e-06	-1.07428	-1.037	2.39928e-05	-1.17684	-0.99188	3.78872e-05	-1.17853	-1.14704
60522035	chr5:60522035:C:T	2.87205e-06	-0.919393	-1.41181	1.79948e-05	-1.24788	-1.20851	2.90761e-05	-1.29599	-1.29427
60522061	chr5:60522061:T:C	1.27942e-05	-7.75999e-11	-0.837238	7.78938e-05	-7.75999e-11	-0.991126	0.000133993	-7.75999e-11	-1.0624
60522209	chr5:60522209:C:T	1.10532e-05	-0.983514	-5.69151e-10	6.7261e-05	-1.13789	-5.69151e-10	0.000120784	-1.16618	-5.69151e-10
60522419	chr5:60522419:T:C	3.67836e-06	-0.500819	-1.58294	1.71259e-05	-0.926459	-1.57942	3.17343e-05	-1.04483	-1.45796
60522621	chr5:60522621:TAGTC:T	2.87404e-06	-0.951455	-1.37906	1.75289e-05	-1.07389	-1.40873	2.9819e-05	-1.07618	-1.48886
60522792	chr5:60522792:C:T	3.48646e-06	-1.0777	-1.05964	2.3393e-05	-1.17916	-1.01488	3.70583e-05	-1.1809	-1.16679
60522848	chr5:60522848:T:C	3.32967e-06	-1.07561	-1.10774	2.22756e-05	-1.17796	-1.06502	3.5547e-05	-1.17965	-1.20968
60522922	chr5:60522922:G:A	1.72395e-05	-0.539027	-5.69151e-10	8.50985e-05	-0.902663	-5.69151e-10	0.000148342	-0.960663	-5.69151e-10
60522951	chr5:60522951:G:A	3.58978e-06	-1.35893	-0.749211	3.99891e-05	-1.38615	-0.271719	9.32226e-05	-1.37543	-0.0497648
60522977	chr5:60522977:A:G	3.46337e-06	-1.07991	-1.06408	2.32173e-05	-1.18147	-1.0201	3.68091e-05	-1.18312	-1.17132
60522983	chr5:60522983:G:A	8.62742e-06	-7.75999e-11	-1.23128	5.40272e-05	-7.75999e-11	-1.35698	0.000101521	-7.75999e-11	-1.33991
60523087	chr5:60523087:A:G	3.52401e-06	-1.04522	-1.08141	2.34768e-05	-1.15273	-1.03773	3.73109e-05	-1.15449	-1.18641
60523151	chr5:60523151:A:G	2.0656e-05	-7.75999e-11	-0.358223	0.000119942	-7.75999e-11	-0.55946	0.000202243	-7.75999e-11	-0.650714
60523227	chr5:60523227:T:C	7.45642e-06	-7.75999e-11	-1.37716	6.98677e-05	-7.75999e-11	-1.09987	0.000140945	-7.75999e-11	-1.01181
60523278	chr5:60523278:G:A	3.5109e-06	-1.05603	-1.07433	2.34359e-05	-1.16172	-1.03048	3.72073e-05	-1.16353	-1.18015
60523439	chr5:60523439:T:C	3.71335e-06	-1.04065	-1.03365	2.48922e-05	-1.14891	-0.983007	3.90278e-05	-1.15068	-1.14522
60523866	chr5:60523866:C:A	6.33963e-06	-7.75999e-11	-1.53941	5.02655e-05	-7.75999e-11	-1.42915	9.44522e-05	-7.75999e-11	-1.41209
60524034	chr5:60524034:C:T	3.69933e-06	-1.02748	-1.0506	2.47305e-05	-1.13782	-1.00061	3.88736e-05	-1.13962	-1.16024
60524113	chr5:60524113:T:C	1.06659e-05	-0.208337	-0.810844	6.62859e-05	-0.69619	-0.456305	7.43987e-05	-0.852917	-0.797827
60524174	chr5:60524174:T:G	1.71483e-06	-1.38942	-1.45749	1.4501e-05	-1.35327	-1.31899	2.5715e-05	-1.37213	-1.34098
60524181	chr5:60524181:G:A	6.12279e-06	-7.75999e-11	-1.57421	4.69066e-05	-7.75999e-11	-1.49831	8.42276e-05	-7.75999e-11	-1.52666
60524318	chr5:60524318:G:A	6.46295e-06	-7.75999e-11	-1.52014	4.56362e-05	-7.75999e-11	-1.52577	8.61499e-05	-7.75999e-11	-1.50409
60524352	chr5:60524352:C:A	1.63991e-06	-1.39252	-1.49907	1.34718e-05	-1.36183	-1.38404	2.40044e-05	-1.37839	-1.40356
60524382	chr5:60524382:G:A	3.64882e-06	-1.0292	-1.06263	2.43811e-05	-1.13945	-1.01321	3.83932e-05	-1.14129	-1.17101
60524574	chr5:60524574:C:T	6.24974e-06	-7.75999e-11	-1.55369	4.37097e-05	-7.75999e-11	-1.5689	8.16478e-05	-7.75999e-11	-1.55777
60525011	chr5:60525011:C:T	9.2735e-06	-7.75999e-11	-1.15907	5.00502e-05	-7.75999e-11	-1.43344	8.92052e-05	-7.75999e-11	-1.46924
60525155	chr5:60525155:T:G	6.33963e-06	-7.75999e-11	-1.53941	5.02655e-05	-7.75999e-11	-1.42915	9.44522e-05	-7.75999e-11	-1.41209
60525390	chr5:60525390:C:T	5.95693e-06	-1.05155	-0.550124	8.74155e-05	-0.975503	0.0997028	0.000201671	-0.989867	0.336324
60525406	chr5:60525406:T:C	5.872e-06	-1.20877	-0.407268	4.21633e-05	-1.38552	-0.219403	7.65526e-05	-1.34623	-0.275971
60525771	chr5:60525771:A:G	5.48752e-06	-1.22703	-0.456728	6.63078e-05	-1.24415	0.0919815	0.000157806	-1.28678	0.387966
60525884	chr5:60525884:G:A	7.169e-06	-7.75999e-11	-1.41646	6.15642e-05	-7.75999e-11	-1.22639	0.000120187	-7.75999e-11	-1.17113
60526058	chr5:60526058:T:C	3.99309e-06	-0.990485	-1.01118	2.66625e-05	-1.10668	-0.956529	4.16371e-05	-1.10859	-1.1226
60526333	chr5:60526333:CCT:C	1.73392e-05	-0.533258	-5.69151e-10	8.54718e-05	-0.898285	-5.69151e-10	0.000148953	-0.956552	-5.69151e-10
60526366	chr5:60526366:C:T	4.3806e-06	-0.881577	-1.02747	2.88263e-05	-1.01134	-0.973843	4.51028e-05	-1.01385	-1.13739
60526623	chr5:60526623:T:C	2.20278e-05	-7.75999e-11	-0.293925	0.000127785	-7.75999e-11	-0.496123	0.000215064	-7.75999e-11	-0.589245
60527001	chr5:60527001:C:CA	6.63549e-06	-7.75999e-11	-1.4938	4.34242e-05	-7.75999e-11	-1.57546	7.96659e-05	-7.75999e-11	-1.58234
60527176	chr5:60527176:G:A	2.72223e-06	-1.00279	-1.382	1.79683e-05	-1.2928	-1.16507	2.91368e-05	-1.33209	-1.25609
60527310	chr5:60527310:G:A	7.61772e-06	-1.35575	-5.69151e-10	5.68367e-05	-1.30629	-5.69151e-10	0.000103975	-1.31603	-5.69151e-10
60527371	chr5:60527371:T:C	3.74226e-06	-1.32142	-0.745122	4.60976e-05	-1.33011	-0.185599	0.000103791	-1.35704	0.03924
60527423	chr5:60527423:G:A	4.36315e-06	-1.2686	-0.644438	5.63641e-05	-1.37605	0.0614135	0.000130146	-1.38286	0.291333
60527785	chr5:60527785:C:T	6.30716e-06	-7.75999e-11	-1.54455	4.50873e-05	-7.75999e-11	-1.53787	8.48314e-05	-7.75999e-11	-1.51952
60527797	chr5:60527797:A:G	7.03216e-06	-7.75999e-11	-1.43574	6.84118e-05	-7.75999e-11	-1.12093	0.000134303	-7.75999e-11	-1.06008
60527815	chr5:60527815:G:A	7.09468e-06	-7.75999e-11	-1.42689	6.69695e-05	-7.75999e-11	-1.14224	0.000133805	-7.75999e-11	-1.0638
60527935	chr5:60527935:G:A	2.18544e-05	-7.75999e-11	-0.301828	0.000235074	-7.75999e-11	0.113428	0.000446442	-7.75999e-11	0.141127
60527964	chr5:60527964:C:T	3.61689e-06	-0.518841	-1.58178	1.70724e-05	-0.943807	-1.5652	3.35095e-05	-1.06158	-1.38678
60528043	chr5:60528043:A:C	4.19431e-06	-1.32492	-0.627584	5.05067e-05	-1.3335	-0.0908635	0.000115794	-1.35984	0.151465
60529473	chr5:60529473:T:C	1.17214e-05	-0.0578939	-0.866922	2.86058e-05	-1.01985	-0.973018	3.47142e-05	-0.98242	-1.43061
60529534	chr5:60529534:A:G	2.68632e-06	-1.01018	-1.38788	1.77264e-05	-1.29668	-1.17474	2.88026e-05	-1.33511	-1.26461
60529658	chr5:60529658:G:A	3.69373e-06	-1.04116	-1.03844	2.47851e-05	-1.14941	-0.986817	3.88856e-05	-1.15122	-1.14834
60529725	chr5:60529725:C:T	6.33872e-06	-7.75999e-11	-1.53955	4.5335e-05	-7.75999e-11	-1.53239	8.53788e-05	-7.75999e-11	-1.51308
60530185	chr5:60530185:C:T	2.56682e-06	-1.00315	-1.44041	1.61799e-05	-1.29321	-1.26949	2.65718e-05	-1.33244	-1.34789
60530932	chr5:60530932:G:A	7.77217e-06	-7.75999e-11	-1.33568	4.31701e-05	-7.75999e-11	-1.58132	7.95746e-05	-7.75999e-11	-1.58349
60531293	chr5:60531293:G:A	7.00668e-06	-7.75999e-11	-1.43937	6.088e-05	-7.75999e-11	-1.23757	0.00010976	-7.75999e-11	-1.26189
60531386	chr5:60531386:G:A	3.97543e-06	-0.754643	-1.25145	1.68946e-05	-1.1468	-1.37268	2.85314e-05	-1.20763	-1.40155
60531660	chr5:60531660:A:G	6.33499e-06	-7.75999e-11	-1.54014	4.48573e-05	-7.75999e-11	-1.54299	8.44024e-05	-7.75999e-11	-1.52459
60531952	chr5:60531952:G:A	7.36973e-06	-1.38885	-5.69151e-10	5.26783e-05	-1.38227	-5.69151e-10	9.78768e-05	-1.37647	-5.69151e-10
60532091	chr5:60532091:C:T	6.12206e-06	-7.75999e-11	-1.57433	4.5173e-05	-7.75999e-11	-1.53597	8.36518e-05	-7.75999e-11	-1.53352
60532773	chr5:60532773:A:C	6.29157e-06	-7.75999e-11	-1.54702	4.75973e-05	-7.75999e-11	-1.4837	8.80258e-05	-7.75999e-11	-1.48255
60532997	chr5:60532997:G:A	1.1142e-05	-0.975505	-5.69151e-10	6.59269e-05	-1.15792	-5.69151e-10	0.000122024	-1.15597	-5.69151e-10
60533052	chr5:60533052:G:A	4.96868e-06	-1.31733	-0.465746	7.22011e-05	-1.39194	0.324921	0.000170632	-1.39461	0.573935
60533183	chr5:60533183:T:G	6.89563e-06	-7.75999e-11	-1.45534	6.60131e-05	-7.75999e-11	-1.15662	0.000129284	-7.75999e-11	-1.09817
60533241	chr5:60533241:C:G	3.41461e-06	-0.98974	-1.16843	2.34674e-05	-1.10323	-1.08763	3.7129e-05	-1.10514	-1.24065
60533314	chr5:60533314:T:C	5.9907e-06	-0.740303	-0.855719	5.09572e-05	-0.998669	-0.416817	5.98143e-05	-1.10132	-0.767617
60533615	chr5:60533615:A:G	6.94705e-06	-7.75999e-11	-1.44791	6.47172e-05	-7.75999e-11	-1.17645	0.000128826	-7.75999e-11	-1.10172
60533638	chr5:60533638:C:T	5.02068e-06	-1.31897	-0.453693	7.32594e-05	-1.39229	0.339826	0.0001733	-1.39481	0.589651
60534754	chr5:60534754:G:A	2.64276e-06	-0.997018	-1.41739	1.71021e-05	-1.29016	-1.21711	2.78911e-05	-1.32999	-1.30188
60535271	chr5:60535271:C:G	5.61545e-06	-1.24743	-0.413281	7.39975e-05	-1.36962	0.327176	0.00017613	-1.37777	0.588815
60535603	chr5:60535603:A:G	2.21488e-05	-0.288449	-5.69151e-10	0.000102027	-0.721231	-5.69151e-10	0.000175899	-0.790274	-5.69151e-10
60536061	chr5:60536061:A:G	6.41355e-06	-7.75999e-11	-1.52782	4.52989e-05	-7.75999e-11	-1.53319	8.54008e-05	-7.75999e-11	-1.51283
60536120	chr5:60536120:G:A	1.556e-05	-7.75999e-11	-0.641524	6.00839e-05	-7.75999e-11	-1.25073	0.000113029	-7.75999e-11	-1.23254
60536549	chr5:60536549:A:C	3.95118e-06	-1.33132	-0.680892	5.01698e-05	-1.34246	-0.0886006	0.000113765	-1.36674	0.140691
60537721	chr5:60537721:A:G	1.92947e-05	-7.75999e-11	-0.4264	8.78384e-05	-7.75999e-11	-0.870974	0.000168034	-7.75999e-11	-0.836017
60537727	chr5:60537727:G:A	2.8956e-06	-1.21555	-1.10749	2.03862e-05	-1.28216	-1.04945	3.23616e-05	-1.28202	-1.20119
60538105	chr5:60538105:TAC:T	9.88203e-06	-0.0864773	-1.00904	2.43073e-05	-1.03614	-1.11956	3.15478e-05	-0.999116	-1.50956
60538116	chr5:60538116:A:C	4.81793e-06	-1.3055	-0.508387	6.04867e-05	-1.31879	0.0747426	0.000139033	-1.34865	0.323181
60538157	chr5:60538157:A:G	9.01743e-06	-7.75999e-11	-1.18707	5.70898e-05	-7.75999e-11	-1.30185	0.000100526	-7.75999e-11	-1.34976
60538434	chr5:60538434:C:T	4.69624e-06	-1.37447	-0.464995	5.9811e-05	-1.3791	0.123819	0.000140601	-1.39104	0.376784
60538776	chr5:60538776:T:A	4.65931e-06	-1.36491	-0.482455	5.91301e-05	-1.3705	0.103767	0.00013834	-1.386	0.355533
60538793	chr5:60538793:T:C	1.52042e-06	-1.39592	-1.57132	1.19058e-05	-1.38116	-1.48828	2.16213e-05	-1.39112	-1.49538
60539241	chr5:60539241:T:A	2.40247e-06	-0.927747	-1.58199	1.31776e-05	-1.25137	-1.51659	2.2638e-05	-1.29854	-1.54201
60539619	chr5:60539619:C:A	2.38221e-06	-0.941061	-1.57714	1.27953e-05	-1.25886	-1.53854	2.21221e-05	-1.30459	-1.55901
60539722	chr5:60539722:A:G	4.76761e-06	-1.29987	-0.524519	5.94504e-05	-1.31329	0.0519645	0.000136495	-1.34442	0.300527
60540260	chr5:60540260:C:G	4.21489e-06	-1.04557	-0.902037	2.86107e-05	-1.15174	-0.840951	4.38604e-05	-1.15357	-1.0256
60541157	chr5:60541157:C:T	8.17663e-06	-7.75999e-11	-1.28495	5.17407e-05	-7.75999e-11	-1.40023	9.70072e-05	-7.75999e-11	-1.3854
60541649	chr5:60541649:G:A	1.57184e-05	-1.25401	0.622615	0.00010842	-1.39193	0.73147	0.000188792	-1.37553	0.655995
60541764	chr5:60541764:C:T	8.20459e-06	-0.613403	-0.668134	2.54066e-05	-1.3512	-0.760269	4.18929e-05	-1.31652	-0.908549
60541807	chr5:60541807:A:T	7.66335e-06	-1.29305	-0.0567274	4.75587e-05	-1.38552	-0.0989879	7.79765e-05	-1.39523	-0.208547
60541940	chr5:60541940:A:G	1.64448e-06	-1.32247	-1.56634	1.34283e-05	-1.23057	-1.51854	2.59796e-05	-1.26003	-1.44284
60543562	chr5:60543562:G:A	2.06533e-06	-1.08402	-1.57692	1.11886e-05	-1.35089	-1.58069	2.04007e-05	-1.37534	-1.56927
60543737	chr5:60543737:A:G	6.21441e-06	-7.75999e-11	-1.55936	4.31723e-05	-7.75999e-11	-1.58127	7.95738e-05	-7.75999e-11	-1.5835
60543821	chr5:60543821:G:A	7.3204e-06	-1.39557	-5.69151e-10	5.20258e-05	-1.39473	-5.69151e-10	9.61017e-05	-1.39478	-5.69151e-10
60545534	chr5:60545534:A:G	3.78774e-06	-0.527225	-1.52724	1.59744e-05	-1.13973	-1.43575	3.13059e-05	-1.2096	-1.30677
60545847	chr5:60545847:A:G	3.27012e-06	-0.738052	-1.46335	1.78007e-05	-1.05018	-1.41705	3.52851e-05	-1.08037	-1.31635
60546456	chr5:60546456:T:C	7.68823e-06	-7.75999e-11	-1.34654	4.91803e-05	-7.75999e-11	-1.45098	8.93213e-05	-7.75999e-11	-1.46794
60547424	chr5:60547424:T:C	4.33414e-06	-1.00846	-0.911244	2.10649e-05	-1.11559	-1.18327	4.40434e-05	-1.1142	-1.06081
60547564	chr5:60547564:G:A	4.32707e-06	-1.05498	-0.866361	2.11271e-05	-1.14379	-1.15212	4.44786e-05	-1.14075	-1.02442
60547632	chr5:60547632:A:C	6.9311e-06	-7.75999e-11	-1.45021	4.94406e-05	-7.75999e-11	-1.4457	9.32683e-05	-7.75999e-11	-1.4247
60547832	chr5:60547832:A:G	6.42323e-06	-1.04736	-0.47895	3.72584e-05	-1.28713	-0.441465	6.02507e-05	-1.33259	-0.529078
60547844	chr5:60547844:T:A	9.28268e-06	-1.15808	-5.69151e-10	5.59729e-05	-1.3216	-5.69151e-10	0.000101249	-1.3426	-5.69151e-10
60548252	chr5:60548252:C:T	6.76153e-06	-0.238518	-1.23646	1.58212e-05	-1.20231	-1.38281	2.46802e-05	-1.1707	-1.58348
60548503	chr5:60548503:A:C	6.11176e-06	-7.75999e-11	-1.57602	4.36531e-05	-7.75999e-11	-1.5702	7.99589e-05	-7.75999e-11	-1.57867
60548636	chr5:60548636:A:G	6.23014e-06	-7.75999e-11	-1.55683	4.67587e-05	-7.75999e-11	-1.50147	9.03e-05	-7.75999e-11	-1.45705
60549156	chr5:60549156:A:T	2.98562e-06	-0.711214	-1.58121	1.54013e-05	-1.21733	-1.39469	2.97856e-05	-1.15886	-1.40729
60549785	chr5:60549785:C:T	6.13218e-06	-7.75999e-11	-1.57268	4.34901e-05	-7.75999e-11	-1.57394	7.97888e-05	-7.75999e-11	-1.5808
60550136	chr5:60550136:T:A	2.84403e-06	-0.903734	-1.43727	1.33694e-05	-1.31432	-1.43919	2.26674e-05	-1.26414	-1.57512
60550183	chr5:60550183:T:C	6.14246e-06	-7.75999e-11	-1.57101	4.34258e-05	-7.75999e-11	-1.57542	7.97285e-05	-7.75999e-11	-1.58155
60550659	chr5:60550659:C:A	6.13351e-06	-7.75999e-11	-1.57246	4.34813e-05	-7.75999e-11	-1.57414	7.97802e-05	-7.75999e-11	-1.58091
60550844	chr5:60550844:T:C	9.45324e-06	-1.13987	-5.69151e-10	5.6554e-05	-1.31128	-5.69151e-10	0.000102144	-1.33379	-5.69151e-10
60551231	chr5:60551231:T:A	6.78124e-06	-7.75999e-11	-1.47207	4.83567e-05	-7.75999e-11	-1.46787	9.10539e-05	-7.75999e-11	-1.44873
60551303	chr5:60551303:T:C	9.18556e-06	-7.75999e-11	-1.1686	4.74796e-05	-7.75999e-11	-1.48617	8.49419e-05	-7.75999e-11	-1.51821
60551376	chr5:60551376:A:G	6.12968e-06	-7.75999e-11	-1.57309	4.35078e-05	-7.75999e-11	-1.57353	7.98063e-05	-7.75999e-11	-1.58058
60551711	chr5:60551711:T:C	2.64568e-06	-0.853848	-1.55946	1.18724e-05	-1.28973	-1.58252	2.41856e-05	-1.23324	-1.54119
60551785	chr5:60551785:T:C	6.11858e-06	-7.75999e-11	-1.5749	4.35905e-05	-7.75999e-11	-1.57163	7.98914e-05	-7.75999e-11	-1.57951
60551927	chr5:60551927:C:T	6.13589e-06	-7.75999e-11	-1.57208	4.34662e-05	-7.75999e-11	-1.57449	7.97658e-05	-7.75999e-11	-1.58109
60553571	chr5:60553571:A:G	8.50362e-06	-7.75999e-11	-1.24574	5.32258e-05	-7.75999e-11	-1.37193	9.63401e-05	-7.75999e-11	-1.3923
60553622	chr5:60553622:T:C	7.92518e-06	-7.75999e-11	-1.31619	4.5065e-05	-7.75999e-11	-1.53837	8.16319e-05	-7.75999e-11	-1.55796
60553660	chr5:60553660:G:C	5.66101e-06	-0.613577	-1.03905	2.73713e-05	-0.75591	-1.28107	5.677e-05	-0.748013	-1.17316
60553719	chr5:60553719:G:C	9.54328e-06	-7.75999e-11	-1.13039	4.36938e-05	-7.75999e-11	-1.56927	8.12096e-05	-7.75999e-11	-1.56315
60553796	chr5:60553796:A:AT	4.74656e-06	-0.816277	-1.01253	2.3085e-05	-0.950238	-1.25705	4.77062e-05	-0.948586	-1.14654
60554367	chr5:60554367:A:C	2.93009e-06	-1.32432	-0.986879	1.81932e-05	-1.39222	-1.05321	2.78816e-05	-1.39523	-1.23699
60554397	chr5:60554397:A:G	1.46377e-05	-0.181614	-0.521018	0.000240014	0.316292	-0.182066	0.000497682	0.50559	-0.255811
60554445	chr5:60554445:G:A	6.0732e-06	-7.75999e-11	-1.58234	4.41803e-05	-7.75999e-11	-1.55819	8.05413e-05	-7.75999e-11	-1.57141
60554692	chr5:60554692:G:C	8.4044e-06	-1.25748	-5.69151e-10	5.4247e-05	-1.35292	-5.69151e-10	0.000101168	-1.3434	-5.69151e-10
60554777	chr5:60554777:T:C	6.24218e-06	-7.75999e-11	-1.5549	4.31243e-05	-7.75999e-11	-1.58239	7.95893e-05	-7.75999e-11	-1.5833
60554833	chr5:60554833:A:T	6.24315e-06	-7.75999e-11	-1.55475	4.31229e-05	-7.75999e-11	-1.58242	7.95905e-05	-7.75999e-11	-1.58329
60555674	chr5:60555674:G:A	7.76441e-06	-1.33668	-5.69151e-10	6.61673e-05	-1.15429	-5.69151e-10	0.000122864	-1.14911	-5.69151e-10
60555737	chr5:60555737:G:T	6.14209e-06	-7.75999e-11	-1.57107	0.000204487	-7.75999e-11	-0.0259682	8.03887e-05	-7.75999e-11	-1.57331
60555816	chr5:60555816:T:C	4.6913e-06	-1.39236	-0.448162	2.42168e-05	-1.33002	-0.829405	3.3154e-05	-1.36913	-1.08989
60555975	chr5:60555975:T:G	9.36798e-06	-7.75999e-11	-1.14893	6.05535e-05	-7.75999e-11	-1.24294	0.000105929	-7.75999e-11	-1.29742
60556146	chr5:60556146:G:A	3.37891e-06	-0.838123	-1.33055	1.89869e-05	-0.945721	-1.457	3.82687e-05	-0.935975	-1.37958
60556193	chr5:60556193:C:T	4.7639e-06	-0.841127	-0.984036	2.3648e-05	-0.945134	-1.23806	4.94826e-05	-0.934703	-1.12386
60556394	chr5:60556394:C:T	6.27984e-06	-7.75999e-11	-1.54889	4.30882e-05	-7.75999e-11	-1.58322	7.96487e-05	-7.75999e-11	-1.58256
60556433	chr5:60556433:C:T	4.93346e-06	-0.857354	-0.932836	2.47653e-05	-0.96033	-1.1767	5.22391e-05	-0.950195	-1.05416
60556809	chr5:60556809:C:T	9.24202e-06	-0.160117	-1.00235	1.96436e-05	-1.17332	-1.1954	2.61915e-05	-1.13799	-1.55676
60556967	chr5:60556967:A:C	8.03319e-06	-1.30265	-5.69151e-10	5.23704e-05	-1.38813	-5.69151e-10	9.61928e-05	-1.39383	-5.69151e-10
60556992	chr5:60556992:C:G	5.52786e-06	-0.127603	-1.54883	1.87659e-05	-0.833161	-1.58127	3.11676e-05	-0.937723	-1.58308
60557047	chr5:60557047:C:T	5.63945e-06	-0.112691	-1.54375	1.89795e-05	-0.823255	-1.57986	3.1437e-05	-0.92875	-1.58345
60557076	chr5:60557076:T:C	1.06583e-05	-7.75999e-11	-1.01989	0.000121622	-7.75999e-11	-0.545557	0.000213719	-7.75999e-11	-0.595521
60557218	chr5:60557218:G:A	8.64742e-06	-7.75999e-11	-1.22897	4.67407e-05	-7.75999e-11	-1.50186	8.40528e-05	-7.75999e-11	-1.52874
60557265	chr5:60557265:G:A	9.91519e-06	-7.75999e-11	-1.09216	4.42623e-05	-7.75999e-11	-1.55634	8.23346e-05	-7.75999e-11	-1.54939
60557392	chr5:60557392:A:G	5.41048e-06	-0.169399	-1.52849	1.83804e-05	-0.860872	-1.57432	3.0411e-05	-0.962679	-1.5827
60557596	chr5:60557596:A:G	6.24259e-06	-7.75999e-11	-1.55483	4.31236e-05	-7.75999e-11	-1.5824	7.95899e-05	-7.75999e-11	-1.5833
60557692	chr5:60557692:C:G	6.37025e-06	-7.75999e-11	-1.53459	5.30549e-05	-7.75999e-11	-1.37515	0.000101926	-7.75999e-11	-1.33594
60557752	chr5:60557752:C:A	7.97169e-06	-1.31033	-5.69151e-10	5.226e-05	-1.39024	-5.69151e-10	9.60947e-05	-1.39485	-5.69151e-10
60557787	chr5:60557787:C:A	5.14707e-06	-0.193161	-1.55464	1.81432e-05	-0.874001	-1.57418	3.01102e-05	-0.974252	-1.58106
60557857	chr5:60557857:C:T	1.06991e-05	-1.01608	-5.69151e-10	6.45876e-05	-1.17845	-5.69151e-10	0.000115997	-1.20662	-5.69151e-10
60557860	chr5:60557860:A:G	1.00354e-05	-1.08011	-5.69151e-10	6.15935e-05	-1.22592	-5.69151e-10	0.000111	-1.25065	-5.69151e-10
60557879	chr5:60557879:T:C	6.83256e-06	-7.75999e-11	-1.46453	4.56224e-05	-7.75999e-11	-1.52607	8.33148e-05	-7.75999e-11	-1.53756
60558123	chr5:60558123:A:T	6.13147e-06	-7.75999e-11	-1.5728	4.34858e-05	-7.75999e-11	-1.57404	7.97703e-05	-7.75999e-11	-1.58103
60558189	chr5:60558189:AC:A	7.91437e-06	-1.31755	-5.69151e-10	5.21687e-05	-1.39199	-5.69151e-10	9.60295e-05	-1.39553	-5.69151e-10
60558237	chr5:60558237:A:G	6.15812e-06	-7.75999e-11	-1.56846	4.33372e-05	-7.75999e-11	-1.57746	7.96407e-05	-7.75999e-11	-1.58266
60558327	chr5:60558327:C:T	1.23517e-05	0.401592	-1.27403	2.9354e-05	-0.445869	-1.52117	4.76677e-05	-0.555578	-1.54035
60558492	chr5:60558492:G:A	8.00371e-06	-1.30633	-5.69151e-10	5.23159e-05	-1.38917	-5.69151e-10	9.61422e-05	-1.39435	-5.69151e-10
60558655	chr5:60558655:C:A	1.54423e-06	-1.39151	-1.5602	1.11713e-05	-1.34977	-1.58336	2.05553e-05	-1.36493	-1.57214
60559012	chr5:60559012:C:T	6.12292e-06	-7.75999e-11	-1.57419	4.67315e-05	-7.75999e-11	-1.50205	8.40969e-05	-7.75999e-11	-1.52821
60559099	chr5:60559099:C:A	9.16593e-06	-7.75999e-11	-1.17074	8.00175e-05	-7.75999e-11	-0.964227	0.000162959	-7.75999e-11	-0.866685
60559165	chr5:60559165:A:C	7.91649e-06	-1.31728	-5.69151e-10	5.21708e-05	-1.39195	-5.69151e-10	9.60302e-05	-1.39552	-5.69151e-10
60559205	chr5:60559205:G:C	9.58867e-06	-0.102079	-1.02357	1.99342e-05	-1.14862	-1.20541	2.68071e-05	-1.11156	-1.55995
60559537	chr5:60559537:A:G	5.52425e-06	-0.131571	-1.54551	1.87361e-05	-0.835652	-1.58037	3.10881e-05	-0.939995	-1.58336
60559594	chr5:60559594:T:G	0.000297204	2.30819	-5.69151e-10	0.00100015	1.56143	-5.69151e-10	0.00170782	1.48279	-5.69151e-10
60559736	chr5:60559736:A:C	6.20056e-06	-7.75999e-11	-1.56159	4.32039e-05	-7.75999e-11	-1.58054	7.95776e-05	-7.75999e-11	-1.58345
60559894	chr5:60559894:T:C	2.09172e-06	-1.21382	-1.43442	1.17606e-05	-1.35262	-1.5291	2.20001e-05	-1.36707	-1.50206
60560032	chr5:60560032:C:T	1.42822e-05	0.624182	-1.3514	3.77168e-05	-0.341811	-1.37456	6.92077e-05	-0.475284	-1.24779
60560177	chr5:60560177:A:G	8.0413e-06	-1.30164	-5.69151e-10	5.23857e-05	-1.38784	-5.69151e-10	9.62075e-05	-1.39367	-5.69151e-10
60560196	chr5:60560196:A:G	1.19083e-05	0.462223	-1.37122	3.35235e-05	-0.440337	-1.39389	6.17069e-05	-0.564335	-1.27345
60560463	chr5:60560463:A:G	8.16872e-06	-7.75999e-11	-1.28592	4.85891e-05	-7.75999e-11	-1.46307	8.75845e-05	-7.75999e-11	-1.48758
60560514	chr5:60560514:G:A	2.6642e-06	-1.39563	-1.0107	1.93953e-05	-1.30979	-1.07165	2.85262e-05	-1.35582	-1.25354
60560604	chr5:60560604:GC:G	6.90603e-06	-7.75999e-11	-1.45384	4.52839e-05	-7.75999e-11	-1.53352	8.32439e-05	-7.75999e-11	-1.53841
60560943	chr5:60560943:A:G	1.04155e-05	-1.04294	-5.69151e-10	8.85675e-05	-0.862707	-5.69151e-10	0.000170709	-0.82022	-5.69151e-10
60561059	chr5:60561059:G:A	8.0402e-06	-1.30178	-5.69151e-10	5.23836e-05	-1.38788	-5.69151e-10	9.62056e-05	-1.39369	-5.69151e-10
60561066	chr5:60561066:T:C	2.35832e-06	-1.39579	-1.13249	1.76349e-05	-1.29347	-1.18312	2.64095e-05	-1.34477	-1.34169
60561286	chr5:60561286:T:C	9.41917e-06	-7.75999e-11	-1.14348	6.0892e-05	-7.75999e-11	-1.23737	0.00010646	-7.75999e-11	-1.29241
60561781	chr5:60561781:C:T	6.14557e-06	-7.75999e-11	-1.5705	0.00020579	-7.75999e-11	-0.0196176	8.03479e-05	-7.75999e-11	-1.57382
60563041	chr5:60563041:T:G	1.29975e-05	0.359268	-1.18074	3.67987e-05	-0.470344	-1.27067	5.68355e-05	-0.605554	-1.31447
60563604	chr5:60563604:T:A	5.99691e-06	-0.0781543	-1.51683	1.96011e-05	-0.800473	-1.57042	3.21722e-05	-0.908134	-1.58095
60563750	chr5:60563750:C:T	8.97406e-06	-7.75999e-11	-1.19189	4.75788e-05	-7.75999e-11	-1.48409	8.53022e-05	-7.75999e-11	-1.51398
60564008	chr5:60564008:G:C	8.06752e-06	-1.29838	-5.69151e-10	5.24398e-05	-1.38681	-5.69151e-10	9.62618e-05	-1.39311	-5.69151e-10
60564272	chr5:60564272:T:C	1.044e-05	-1.04059	-5.69151e-10	6.34234e-05	-1.19664	-5.69151e-10	0.000114058	-1.22347	-5.69151e-10
60565898	chr5:60565898:C:T	1.14863e-05	-7.75999e-11	-0.945074	5.32513e-05	-7.75999e-11	-1.37145	9.97805e-05	-7.75999e-11	-1.35721
60566286	chr5:60566286:G:C	8.16454e-06	-7.75999e-11	-1.28643	4.56075e-05	-7.75999e-11	-1.5264	8.23762e-05	-7.75999e-11	-1.54888
60566626	chr5:60566626:C:T	7.43454e-06	-1.39594	0.0158444	7.40443e-05	-1.22635	0.184544	0.000115837	-1.30845	0.100454
60566916	chr5:60566916:A:G	1.52363e-06	-1.38749	-1.57765	1.08022e-05	-1.38752	-1.57921	2.044e-05	-1.39279	-1.5499
60567033	chr5:60567033:T:G	2.96887e-05	-7.75999e-11	0.00453504	9.04274e-05	-7.75999e-11	-0.841925	0.00017256	-7.75999e-11	-0.809435
60567092	chr5:60567092:C:A	9.37017e-06	-7.75999e-11	-1.1487	4.87479e-05	-7.75999e-11	-1.45981	8.70331e-05	-7.75999e-11	-1.49389
60567127	chr5:60567127:G:A	6.38379e-06	-7.75999e-11	-1.53247	4.30922e-05	-7.75999e-11	-1.58313	7.99177e-05	-7.75999e-11	-1.57919
60567464	chr5:60567464:C:T	9.19058e-06	-7.75999e-11	-1.16805	4.82485e-05	-7.75999e-11	-1.47011	8.62766e-05	-7.75999e-11	-1.50262
60567518	chr5:60567518:T:A	6.23276e-06	-7.75999e-11	-1.55641	4.31438e-05	-7.75999e-11	-1.58193	7.95776e-05	-7.75999e-11	-1.58345
60567821	chr5:60567821:C:A	1.97562e-06	-1.25833	-1.44702	1.2277e-05	-1.39539	-1.44335	1.99035e-05	-1.39239	-1.5769
60567882	chr5:60567882:A:G	7.13526e-06	-7.75999e-11	-1.42118	4.70606e-05	-7.75999e-11	-1.49504	8.56823e-05	-7.75999e-11	-1.50954
60567928	chr5:60567928:C:T	8.44483e-06	-7.75999e-11	-1.25268	6.11319e-05	-7.75999e-11	-1.23344	0.000115305	-7.75999e-11	-1.2126
60568759	chr5:60568759:T:C	6.58352e-06	-1.39484	-0.106822	6.35287e-05	-1.24998	0.055002	0.00010039	-1.3253	-0.025824
60568843	chr5:60568843:T:C	6.20534e-06	-7.75999e-11	-1.56082	4.32042e-05	-7.75999e-11	-1.58053	7.95785e-05	-7.75999e-11	-1.58344
60569117	chr5:60569117:A:T	1.98344e-06	-1.33074	-1.37065	1.41078e-05	-1.39454	-1.30521	2.66094e-05	-1.39593	-1.28298
60569136	chr5:60569136:C:G	6.47185e-06	-7.75999e-11	-1.51877	4.37525e-05	-7.75999e-11	-1.56792	8.03059e-05	-7.75999e-11	-1.57434
60569349	chr5:60569349:T:A	6.40909e-06	-7.75999e-11	-1.52851	5.91059e-05	-7.75999e-11	-1.26714	0.000103883	-7.75999e-11	-1.31691
60569697	chr5:60569697:C:T	7.37434e-06	-1.38822	-5.69151e-10	5.34872e-05	-1.36703	-5.69151e-10	9.98883e-05	-1.35613	-5.69151e-10
60569815	chr5:60569815:C:T	6.20232e-06	-7.75999e-11	-1.56131	4.32078e-05	-7.75999e-11	-1.58045	7.95795e-05	-7.75999e-11	-1.58343
60569928	chr5:60569928:G:A	2.48285e-06	-1.39592	-1.0809	1.82327e-05	-1.30229	-1.14097	2.71089e-05	-1.35072	-1.3096
60569999	chr5:60569999:T:C	8.82286e-06	-1.20888	-5.69151e-10	7.32468e-05	-1.05264	-5.69151e-10	0.00013151	-1.0811	-5.69151e-10
60571566	chr5:60571566:T:C	6.90888e-06	-7.75999e-11	-1.45342	4.52186e-05	-7.75999e-11	-1.53496	8.31508e-05	-7.75999e-11	-1.53953
60571715	chr5:60571715:G:A	7.38952e-06	-7.75999e-11	-1.38617	5.19708e-05	-7.75999e-11	-1.39579	9.43298e-05	-7.75999e-11	-1.41338
60572195	chr5:60572195:T:C	1.48059e-05	-0.691208	-5.69151e-10	8.0982e-05	-0.952245	-5.69151e-10	0.000155795	-0.911642	-5.69151e-10
60572447	chr5:60572447:G:A	1.51057e-05	-0.67116	-5.69151e-10	0.000182246	-0.141117	-5.69151e-10	0.000326903	-0.170518	-5.69151e-10
60572526	chr5:60572526:G:T	5.82993e-06	-0.0649394	-1.55829	1.97314e-05	-0.788878	-1.57539	3.2485e-05	-0.897537	-1.58187
60572720	chr5:60572720:C:T	3.71571e-06	-1.3638	-0.709857	2.16823e-05	-1.3576	-0.912376	2.92991e-05	-1.38296	-1.19967
60572761	chr5:60572761:C:T	4.7245e-06	-1.38437	-0.449095	2.83567e-05	-1.35138	-0.650225	3.6314e-05	-1.38211	-0.985871
60573886	chr5:60573886:C:T	7.00311e-06	-7.75999e-11	-1.43988	4.92087e-05	-7.75999e-11	-1.4504	8.98906e-05	-7.75999e-11	-1.46159
60574260	chr5:60574260:C:G	6.89611e-06	-7.75999e-11	-1.45527	4.66414e-05	-7.75999e-11	-1.50398	8.31249e-05	-7.75999e-11	-1.53984
60574273	chr5:60574273:A:T	1.19783e-05	-7.75999e-11	-0.903134	6.77173e-05	-7.75999e-11	-1.13113	0.000120521	-7.75999e-11	-1.16836
60574290	chr5:60574290:C:T	5.41211e-06	-0.763528	-0.934064	2.62766e-05	-0.87728	-1.20051	5.51343e-05	-0.866245	-1.08417
60574297	chr5:60574297:C:T	7.01369e-06	-7.75999e-11	-1.43837	4.92805e-05	-7.75999e-11	-1.44894	9.00165e-05	-7.75999e-11	-1.46019
60574321	chr5:60574321:G:A	7.7754e-06	-1.33527	-5.69151e-10	5.20404e-05	-1.39445	-5.69151e-10	9.59893e-05	-1.39595	-5.69151e-10
60574341	chr5:60574341:G:A	6.35996e-06	-7.75999e-11	-1.53621	4.84104e-05	-7.75999e-11	-1.46676	8.9699e-05	-7.75999e-11	-1.46372
60574707	chr5:60574707:T:G	4.6426e-05	0.702106	-0.250476	0.000103346	-0.211263	-0.497122	0.000156909	-0.334844	-0.56967
60574727	chr5:60574727:C:A	1.00799e-05	-1.07569	-5.69151e-10	6.17933e-05	-1.22268	-5.69151e-10	0.000111336	-1.24763	-5.69151e-10
60574787	chr5:60574787:G:A	9.24673e-06	-7.75999e-11	-1.16196	4.34018e-05	-7.75999e-11	-1.57597	8.056e-05	-7.75999e-11	-1.57118
60574923	chr5:60574923:G:A	7.41199e-05	0.919453	-5.69151e-10	0.000258127	0.206981	-5.69151e-10	0.000438208	0.122512	-5.69151e-10
60575052	chr5:60575052:T:A	1.03098e-05	-0.11939	-0.933742	2.11983e-05	-1.15605	-1.1365	2.71304e-05	-1.11945	-1.54008
60575534	chr5:60575534:TTTTG:T	8.71421e-06	-7.75999e-11	-1.22128	4.7099e-05	-7.75999e-11	-1.49422	8.45106e-05	-7.75999e-11	-1.5233
60575575	chr5:60575575:G:C	6.23165e-06	-7.75999e-11	-1.55659	4.31465e-05	-7.75999e-11	-1.58187	7.95769e-05	-7.75999e-11	-1.58346
60575998	chr5:60575998:G:A	1.51432e-06	-1.3903	-1.58096	1.08841e-05	-1.38412	-1.57504	2.06992e-05	-1.3906	-1.53948
60576003	chr5:60576003:A:G	6.25159e-06	-7.75999e-11	-1.55339	4.31175e-05	-7.75999e-11	-1.58254	7.95935e-05	-7.75999e-11	-1.58325
60576011	chr5:60576011:A:G	9.55732e-06	-1.39591	0.266984	9.56196e-05	-1.2179	0.431807	0.000148355	-1.30257	0.341993
60576054	chr5:60576054:G:A	7.23056e-06	-0.0764829	-1.33143	2.27013e-05	-0.798447	-1.4256	3.57581e-05	-0.906488	-1.47692
60576529	chr5:60576529:C:G	6.17092e-06	-7.75999e-11	-1.56638	4.33079e-05	-7.75999e-11	-1.57814	7.96301e-05	-7.75999e-11	-1.58279
60576565	chr5:60576565:G:A	2.3664e-06	-1.39511	-1.12975	1.71726e-05	-1.31623	-1.18693	2.59204e-05	-1.36023	-1.34492
60576572	chr5:60576572:T:C	5.19096e-06	-0.796517	-0.942795	2.53413e-05	-0.907054	-1.20698	5.31064e-05	-0.89634	-1.09154
60576579	chr5:60576579:C:T	1.50792e-06	-1.39334	-1.58215	1.09785e-05	-1.37805	-1.57248	2.09073e-05	-1.38627	-1.53381
60576587	chr5:60576587:A:G	1.5277e-06	-1.38378	-1.57869	1.14722e-05	-1.32851	-1.57804	2.1464e-05	-1.3472	-1.54661
60576832	chr5:60576832:T:C	6.23979e-06	-7.75999e-11	-1.55528	4.30773e-05	-7.75999e-11	-1.58348	7.95743e-05	-7.75999e-11	-1.58349
60577635	chr5:60577635:C:T	4.28955e-06	-1.38158	-0.548473	2.57912e-05	-1.35689	-0.739552	3.37492e-05	-1.38509	-1.05613
60577711	chr5:60577711:A:AT	6.82233e-06	-7.75999e-11	-1.46603	4.62428e-05	-7.75999e-11	-1.51257	8.2605e-05	-7.75999e-11	-1.54611
60577882	chr5:60577882:A:G	4.62667e-06	-1.37727	-0.477119	3.49447e-05	-1.32034	-0.47236	5.42518e-05	-1.36825	-0.5983
60578635	chr5:60578635:C:T	5.98638e-06	-0.787985	-0.808759	2.89814e-05	-0.900288	-1.07953	6.17845e-05	-0.889341	-0.947189
60579145	chr5:60579145:T:A	1.001e-05	-7.75999e-11	-1.08265	0.000112481	-7.75999e-11	-0.623685	0.000198	-7.75999e-11	-0.671913
60579724	chr5:60579724:G:A	1.46584e-05	-7.75999e-11	-0.70122	0.000153389	-7.75999e-11	-0.313498	0.00028961	-7.75999e-11	-0.291647
60580106	chr5:60580106:C:G	6.90513e-06	-1.39593	-0.0580348	6.84137e-05	-1.22692	0.10602	0.000107234	-1.30891	0.0237381
60580577	chr5:60580577:A:G	8.37533e-06	-7.75999e-11	-1.26094	4.64119e-05	-7.75999e-11	-1.50892	8.68327e-05	-7.75999e-11	-1.4962
60580888	chr5:60580888:A:G	1.51464e-06	-1.3895	-1.58155	1.08862e-05	-1.38512	-1.57386	2.0723e-05	-1.39129	-1.53765
60580922	chr5:60580922:C:T	1.08226e-05	-0.0286024	-0.975991	2.13543e-05	-1.11578	-1.16944	2.80418e-05	-1.07635	-1.55013
60581113	chr5:60581113:C:G	4.78884e-06	-1.3802	-0.439742	2.83642e-05	-1.35884	-0.642506	3.64369e-05	-1.38612	-0.978481
60581364	chr5:60581364:A:T	8.89958e-06	-0.205013	-0.995213	1.94543e-05	-1.19259	-1.18581	2.57037e-05	-1.15891	-1.55464
60581687	chr5:60581687:G:T	8.70459e-06	-7.75999e-11	-1.22238	4.70432e-05	-7.75999e-11	-1.4954	8.44403e-05	-7.75999e-11	-1.52414
60582048	chr5:60582048:G:A	6.35118e-06	0.0405879	-1.57818	2.13831e-05	-0.717225	-1.56665	3.57494e-05	-0.83224	-1.55141
60584660	chr5:60584660:T:C	7.98301e-06	-1.30892	-5.69151e-10	5.22797e-05	-1.38986	-5.69151e-10	9.61105e-05	-1.39468	-5.69151e-10
60584860	chr5:60584860:C:T	1.97516e-06	-1.25834	-1.44724	1.22977e-05	-1.39557	-1.4415	1.99316e-05	-1.39139	-1.57649
60585134	chr5:60585134:G:A	7.96483e-06	-1.3112	-5.69151e-10	5.22486e-05	-1.39046	-5.69151e-10	9.60853e-05	-1.39495	-5.69151e-10
60585198	chr5:60585198:G:T	1.03885e-05	-7.75999e-11	-1.04553	5.84461e-05	-7.75999e-11	-1.27837	0.000106616	-7.75999e-11	-1.29095
60585357	chr5:60585357:T:C	6.24707e-06	-7.75999e-11	-1.55412	4.31253e-05	-7.75999e-11	-1.58236	7.95872e-05	-7.75999e-11	-1.58333
60585809	chr5:60585809:CT:C	1.35645e-05	-7.75999e-11	-0.778776	5.58662e-05	-7.75999e-11	-1.32351	0.000106675	-7.75999e-11	-1.29039
60586118	chr5:60586118:G:A	5.06204e-06	-0.823967	-0.940494	2.47681e-05	-0.932302	-1.20462	5.19537e-05	-0.921543	-1.08829
60586313	chr5:60586313:G:A	1.67119e-06	-1.32829	-1.5444	1.13516e-05	-1.39415	-1.52296	2.11712e-05	-1.39595	-1.51159
60586717	chr5:60586717:GA:G	4.1127e-06	-1.03493	-0.937217	2.06467e-05	-1.11477	-1.20415	4.32572e-05	-1.10491	-1.0881
60588406	chr5:60588406:C:G	2.02464e-06	-1.24952	-1.43132	1.25403e-05	-1.39581	-1.42172	2.00416e-05	-1.39087	-1.5715
60588490	chr5:60588490:C:T	4.5702e-06	-1.37898	-0.487691	3.4626e-05	-1.31935	-0.482519	5.36904e-05	-1.36907	-0.607879
60588926	chr5:60588926:G:T	6.69555e-06	-1.39407	-0.0907183	6.38432e-05	-1.25767	0.0676312	0.00010116	-1.33061	-0.0128696
60588946	chr5:60588946:G:A	6.5503e-06	-7.75999e-11	-1.50672	4.34287e-05	-7.75999e-11	-1.57535	8.00544e-05	-7.75999e-11	-1.57748
60589330	chr5:60589330:A:G	6.06836e-06	-7.75999e-11	-1.58314	4.32005e-05	-7.75999e-11	-1.58062	7.99426e-05	-7.75999e-11	-1.57887
60589795	chr5:60589795:A:C	8.28808e-06	-7.75999e-11	-1.27141	4.61427e-05	-7.75999e-11	-1.51473	8.63023e-05	-7.75999e-11	-1.50233
60589807	chr5:60589807:G:T	5.63306e-06	-0.842763	-0.814815	2.74042e-05	-0.94991	-1.08587	5.83434e-05	-0.939552	-0.954284
60589971	chr5:60589971:C:A	4.97457e-06	-1.38067	-0.401221	2.95121e-05	-1.3581	-0.603574	3.75329e-05	-1.3857	-0.949265
60590465	chr5:60590465:C:T	8.37533e-06	-7.75999e-11	-1.26094	4.64119e-05	-7.75999e-11	-1.50892	8.68327e-05	-7.75999e-11	-1.4962
60590533	chr5:60590533:C:T	1.97627e-06	-1.30955	-1.39546	1.34172e-05	-1.39002	-1.35992	2.51736e-05	-1.39474	-1.33964
60591124	chr5:60591124:G:C	7.99944e-06	-1.30686	-5.69151e-10	5.23067e-05	-1.38935	-5.69151e-10	9.61337e-05	-1.39444	-5.69151e-10
60591126	chr5:60591126:G:A	7.9076e-06	-1.31841	-5.69151e-10	5.21587e-05	-1.39218	-5.69151e-10	9.60233e-05	-1.39559	-5.69151e-10
60592577	chr5:60592577:T:C	8.25046e-06	-1.27596	-5.69151e-10	5.28559e-05	-1.3789	-5.69151e-10	9.67368e-05	-1.38819	-5.69151e-10
60593444	chr5:60593444:G:A	5.46395e-06	-0.851624	-0.836434	2.6734e-05	-0.958221	-1.10231	5.68253e-05	-0.94792	-0.972281
60594451	chr5:60594451:A:G	4.75156e-06	-1.36835	-0.45941	3.50071e-05	-1.33591	-0.45501	5.46488e-05	-1.37736	-0.581891
60595322	chr5:60595322:T:G	7.41657e-06	-1.38251	-5.69151e-10	5.5111e-05	-1.33712	-5.69151e-10	9.9933e-05	-1.35568	-5.69151e-10
60595477	chr5:60595477:C:T	4.85358e-06	-1.34949	-0.457029	2.72952e-05	-1.38652	-0.653243	3.56958e-05	-1.39591	-0.989241
60595639	chr5:60595639:A:G	5.22839e-06	-0.17287	-1.55926	1.91431e-05	-0.860546	-1.53398	3.26814e-05	-0.962051	-1.51132
60595955	chr5:60595955:C:T	6.94302e-06	-1.38529	-0.0632028	6.36945e-05	-1.30255	0.110171	0.000101865	-1.36395	0.0274165
60596562	chr5:60596562:G:A	9.49794e-06	-7.75999e-11	-1.13516	4.90491e-05	-7.75999e-11	-1.45365	8.75088e-05	-7.75999e-11	-1.48844
60597313	chr5:60597313:T:C	6.55753e-06	-7.75999e-11	-1.50562	4.53557e-05	-7.75999e-11	-1.53194	8.40487e-05	-7.75999e-11	-1.52879
60598135	chr5:60598135:T:C	7.89055e-06	-1.32057	-5.69151e-10	6.80894e-05	-1.12565	-5.69151e-10	0.000124594	-1.13512	-5.69151e-10
60599383	chr5:60599383:TTTGA:T	7.40165e-06	-7.75999e-11	-1.38453	4.33488e-05	-7.75999e-11	-1.57719	7.95812e-05	-7.75999e-11	-1.5834
60599401	chr5:60599401:T:C	7.977e-06	-1.30967	-5.69151e-10	5.22666e-05	-1.39011	-5.69151e-10	9.60997e-05	-1.3948	-5.69151e-10
60599456	chr5:60599456:C:T	6.82365e-06	-0.180491	-1.28534	2.19241e-05	-0.867053	-1.39183	3.46367e-05	-0.96827	-1.447
60599673	chr5:60599673:G:A	1.86077e-06	-1.29716	-1.46808	1.21062e-05	-1.39002	-1.46274	1.97621e-05	-1.3959	-1.58052
60599699	chr5:60599699:A:G	5.11081e-06	-0.832456	-0.922417	2.49121e-05	-0.93968	-1.19144	5.23807e-05	-0.92907	-1.07257
60600101	chr5:60600101:C:T	1.56171e-06	-1.37127	-1.56917	1.68481e-05	-1.22748	-1.29475	3.06007e-05	-1.2287	-1.31046
60600103	chr5:60600103:C:T	7.91515e-06	-7.75999e-11	-1.31745	5.01896e-05	-7.75999e-11	-1.43066	9.14996e-05	-7.75999e-11	-1.44385
60601693	chr5:60601693:G:A	7.01369e-06	-7.75999e-11	-1.43837	4.92805e-05	-7.75999e-11	-1.44894	9.00165e-05	-7.75999e-11	-1.46019
60604126	chr5:60604126:T:C	9.37363e-06	-7.75999e-11	-1.14833	4.87406e-05	-7.75999e-11	-1.45996	8.70026e-05	-7.75999e-11	-1.49424
60604593	chr5:60604593:C:T	6.7013e-06	-0.745281	-0.738648	3.18807e-05	-0.861052	-1.02342	6.8337e-05	-0.85023	-0.885501
60604877	chr5:60604877:A:G	8.40996e-06	-1.25681	-5.69151e-10	5.34667e-05	-1.36741	-5.69151e-10	9.77334e-05	-1.37794	-5.69151e-10
60604881	chr5:60604881:A:C	7.72126e-06	-1.34225	-5.69151e-10	5.20015e-05	-1.3952	-5.69151e-10	9.60133e-05	-1.3957	-5.69151e-10
60605099	chr5:60605099:T:C	8.53241e-06	-7.75999e-11	-1.24236	7.32726e-05	-7.75999e-11	-1.05229	0.000148098	-7.75999e-11	-0.962307
60605594	chr5:60605594:C:A	1.72673e-06	-1.29583	-1.54417	1.14454e-05	-1.38619	-1.52269	2.12454e-05	-1.39275	-1.51129
60606838	chr5:60606838:C:T	6.13534e-06	-7.75999e-11	-1.57217	4.33106e-05	-7.75999e-11	-1.57807	7.98533e-05	-7.75999e-11	-1.57999
60607245	chr5:60607245:A:G	9.40803e-06	-7.75999e-11	-1.14467	4.88079e-05	-7.75999e-11	-1.45858	8.71063e-05	-7.75999e-11	-1.49305
60608144	chr5:60608144:C:T	6.60298e-06	-1.39487	-0.103843	6.39675e-05	-1.24687	0.0587763	0.000100693	-1.32573	-0.0223756
60608355	chr5:60608355:C:A	5.27185e-06	-0.231167	-1.49268	1.81009e-05	-0.902184	-1.54833	2.96975e-05	-0.999684	-1.56943
60608652	chr5:60608652:T:TA	4.53181e-06	-1.36163	-0.513482	3.30114e-05	-1.34093	-0.508691	5.18005e-05	-1.38015	-0.632631
60609510	chr5:60609510:G:A	6.71022e-06	-7.75999e-11	-1.4826	5.23549e-05	-7.75999e-11	-1.38843	9.90853e-05	-7.75999e-11	-1.3642
60610392	chr5:60610392:C:T	6.54741e-06	-7.75999e-11	-1.50716	4.34348e-05	-7.75999e-11	-1.57521	8.0064e-05	-7.75999e-11	-1.57736
60610568	chr5:60610568:T:C	9.59725e-06	-0.134269	-0.990485	1.99849e-05	-1.16938	-1.18212	2.6401e-05	-1.13322	-1.55356
60610760	chr5:60610760:T:C	5.0076e-06	-0.784649	-0.990624	2.46063e-05	-0.898175	-1.2453	5.13066e-05	-0.886648	-1.13572
60610845	chr5:60610845:G:T	1.0399e-05	-7.75999e-11	-1.04452	4.44461e-05	-7.75999e-11	-1.55219	8.28913e-05	-7.75999e-11	-1.54265
60612382	chr5:60612382:C:T	7.70994e-06	-7.75999e-11	-1.34372	4.47458e-05	-7.75999e-11	-1.54547	8.3442e-05	-7.75999e-11	-1.53603
60612404	chr5:60612404:C:T	8.16195e-06	-1.28675	-5.69151e-10	5.26177e-05	-1.38342	-5.69151e-10	9.64518e-05	-1.39114	-5.69151e-10
60612881	chr5:60612881:T:G	7.93802e-06	-7.75999e-11	-1.31457	5.17638e-05	-7.75999e-11	-1.39978	9.1824e-05	-7.75999e-11	-1.44031
60613176	chr5:60613176:G:A	1.70583e-06	-1.32153	-1.53065	1.15524e-05	-1.39294	-1.50664	2.15545e-05	-1.39579	-1.4938
60613318	chr5:60613318:A:T	6.10076e-06	-7.75999e-11	-1.57782	4.45198e-05	-7.75999e-11	-1.55054	8.20795e-05	-7.75999e-11	-1.55249
60613702	chr5:60613702:G:A	2.29704e-06	-1.23749	-1.31712	1.40828e-05	-1.39594	-1.30558	2.09519e-05	-1.38951	-1.52845
60615350	chr5:60615350:T:C	7.47197e-06	-1.37507	-5.69151e-10	5.53835e-05	-1.33219	-5.69151e-10	0.00010375	-1.31819	-5.69151e-10
60615532	chr5:60615532:C:T	7.01451e-06	-7.75999e-11	-1.43825	4.72455e-05	-7.75999e-11	-1.49112	8.39249e-05	-7.75999e-11	-1.53026
60615609	chr5:60615609:A:G	2.58283e-06	-1.39587	-1.04147	1.89294e-05	-1.30257	-1.10319	2.78759e-05	-1.35272	-1.27969
60615762	chr5:60615762:A:T	9.44023e-06	-7.75999e-11	-1.14125	6.03892e-05	-7.75999e-11	-1.24566	0.000105614	-7.75999e-11	-1.30039
60615853	chr5:60615853:G:A	8.11182e-06	-7.75999e-11	-1.29291	4.79534e-05	-7.75999e-11	-1.47624	8.68071e-05	-7.75999e-11	-1.49649
60616133	chr5:60616133:C:T	2.12915e-06	-1.2401	-1.3904	1.30058e-05	-1.39594	-1.38514	2.03088e-05	-1.38882	-1.5603
60617346	chr5:60617346:T:C	3.04955e-05	-7.75999e-11	0.0313476	0.0136922	-7.75999e-11	4.17811	0.000228698	-7.75999e-11	-0.527782
60617481	chr5:60617481:T:C	8.0015e-06	-1.3066	-5.69151e-10	5.23098e-05	-1.38929	-5.69151e-10	9.61365e-05	-1.39441	-5.69151e-10
60617899	chr5:60617899:C:T	1.95249e-05	-7.75999e-11	-0.414542	7.9358e-05	-7.75999e-11	-0.972503	0.000152567	-7.75999e-11	-0.93258
60617932	chr5:60617932:G:A	6.32211e-06	-1.3898	-0.152379	3.05352e-05	-1.3359	-0.591689	4.00344e-05	-1.37298	-0.89746
60617942	chr5:60617942:T:C	1.5664e-06	-1.37566	-1.56179	1.06853e-05	-1.39412	-1.58349	1.99544e-05	-1.39591	-1.57082
60618327	chr5:60618327:C:CA	8.11143e-06	-1.29296	-5.69151e-10	5.25239e-05	-1.3852	-5.69151e-10	9.63494e-05	-1.3922	-5.69151e-10
60618431	chr5:60618431:T:C	5.63918e-06	-0.184804	-1.47169	1.90003e-05	-0.870884	-1.53113	3.08725e-05	-0.971998	-1.55832
60618907	chr5:60618907:G:A	1.60109e-05	-0.61296	-5.69151e-10	0.000154361	-0.307179	-5.69151e-10	0.000273713	-0.348103	-5.69151e-10
60618989	chr5:60618989:A:C	6.70923e-06	-7.75999e-11	-1.48275	5.23435e-05	-7.75999e-11	-1.38864	9.90628e-05	-7.75999e-11	-1.36443
60619032	chr5:60619032:A:G	6.18998e-06	-7.75999e-11	-1.5633	4.32445e-05	-7.75999e-11	-1.5796	7.9594e-05	-7.75999e-11	-1.58324
60619205	chr5:60619205:A:C	7.31905e-06	-1.39575	-5.69151e-10	5.21964e-05	-1.39146	-5.69151e-10	9.68888e-05	-1.38662	-5.69151e-10
60619241	chr5:60619241:T:C	7.26597e-06	-7.75999e-11	-1.40303	4.32187e-05	-7.75999e-11	-1.5802	7.95861e-05	-7.75999e-11	-1.58334
60619539	chr5:60619539:A:G	6.20809e-06	-0.56049	-0.999887	2.68845e-05	-0.700607	-1.35432	5.63504e-05	-0.684506	-1.24409
60619758	chr5:60619758:A:G	4.71221e-06	-0.255676	-1.5804	1.70964e-05	-1.11124	-1.39636	3.38353e-05	-1.01702	-1.42165
60619907	chr5:60619907:C:A	9.2226e-06	-7.75999e-11	-1.16457	4.82807e-05	-7.75999e-11	-1.46944	8.63362e-05	-7.75999e-11	-1.50193
60619949	chr5:60619949:C:T	8.80716e-06	-7.75999e-11	-1.21067	4.72424e-05	-7.75999e-11	-1.49118	8.47064e-05	-7.75999e-11	-1.52099
60620065	chr5:60620065:G:C	2.11323e-06	-1.23291	-1.4051	1.28094e-05	-1.39595	-1.40034	2.02128e-05	-1.3886	-1.56526
60620219	chr5:60620219:C:T	1.41892e-05	-7.75999e-11	-0.73375	6.69314e-05	-7.75999e-11	-1.1428	0.000126897	-7.75999e-11	-1.1168
60620328	chr5:60620328:C:A	5.34031e-06	-1.38791	-0.323034	2.7556e-05	-1.34147	-0.688782	3.72076e-05	-1.3763	-0.967365
60620516	chr5:60620516:G:A	1.00126e-05	-0.141435	-0.940953	2.07524e-05	-1.17262	-1.14119	2.66219e-05	-1.13679	-1.54166
60620661	chr5:60620661:G:A	9.87737e-06	-7.75999e-11	-1.09598	5.013e-05	-7.75999e-11	-1.43185	8.91178e-05	-7.75999e-11	-1.47022
60621157	chr5:60621157:A:T	1.55404e-06	-1.36733	-1.57804	1.07193e-05	-1.39568	-1.57874	2.04127e-05	-1.39554	-1.54849
60621338	chr5:60621338:T:C	6.61322e-06	-0.636075	-0.861085	2.7852e-05	-0.770776	-1.24879	5.95619e-05	-0.75559	-1.11758
60621359	chr5:60621359:C:A	9.82914e-06	-7.75999e-11	-1.10088	4.99497e-05	-7.75999e-11	-1.43546	8.88488e-05	-7.75999e-11	-1.47325
60621851	chr5:60621851:C:A	2.09044e-06	-1.24376	-1.4051	1.28088e-05	-1.39582	-1.40052	2.01662e-05	-1.39076	-1.56542
60622270	chr5:60622270:T:G	8.47054e-06	-7.75999e-11	-1.24964	5.93285e-05	-7.75999e-11	-1.26338	0.000107072	-7.75999e-11	-1.28668
60622399	chr5:60622399:C:T	8.04229e-06	-7.75999e-11	-1.30152	4.78358e-05	-7.75999e-11	-1.4787	8.58407e-05	-7.75999e-11	-1.50769
60622749	chr5:60622749:A:G	6.21129e-06	-0.575411	-0.984451	2.67713e-05	-0.714107	-1.34503	5.62006e-05	-0.698137	-1.23312
60622953	chr5:60622953:T:C	6.13926e-06	-7.75999e-11	-1.57153	5.32526e-05	-7.75999e-11	-1.37142	9.42783e-05	-7.75999e-11	-1.41393
60622976	chr5:60622976:C:T	5.12698e-06	-0.734131	-1.01758	2.52568e-05	-0.852485	-1.26489	5.25066e-05	-0.840443	-1.1588
60623013	chr5:60623013:A:G	9.8196e-06	-0.000598698	-1.10125	1.42587e-05	-1.10982	-1.57928	2.76629e-05	-1.06972	-1.57037
60623110	chr5:60623110:T:C	2.24941e-06	-1.22173	-1.35383	1.35953e-05	-1.39571	-1.34104	2.07009e-05	-1.3861	-1.5439
60623207	chr5:60623207:T:A	4.81869e-06	-0.230271	-1.58346	1.75819e-05	-0.899933	-1.57967	2.97035e-05	-0.997605	-1.57131
60624780	chr5:60624780:G:A	2.05062e-06	-1.23012	-1.43797	1.24552e-05	-1.39592	-1.42841	2.00558e-05	-1.38803	-1.57363
60624883	chr5:60624883:A:G	1.70761e-06	-1.28969	-1.56145	1.08731e-05	-1.37749	-1.58269	2.0659e-05	-1.36607	-1.56596
60625881	chr5:60625881:T:C	8.02069e-06	-1.30421	-5.69151e-10	5.23443e-05	-1.38863	-5.69151e-10	9.61677e-05	-1.39409	-5.69151e-10
60626291	chr5:60626291:C:T	7.988e-06	-1.30829	-5.69151e-10	5.22878e-05	-1.38971	-5.69151e-10	9.61172e-05	-1.39461	-5.69151e-10
60626664	chr5:60626664:T:G	8.06902e-06	-1.2982	-5.69151e-10	5.24369e-05	-1.38686	-5.69151e-10	9.6258e-05	-1.39315	-5.69151e-10
60626882	chr5:60626882:C:G	6.80911e-06	-1.39163	-0.0763397	6.4432e-05	-1.26786	0.0869994	0.00010223	-1.33796	0.00499863
60627923	chr5:60627923:G:C	6.81506e-06	-7.75999e-11	-1.4671	4.5627e-05	-7.75999e-11	-1.52597	8.32009e-05	-7.75999e-11	-1.53892
60629066	chr5:60629066:T:G	8.08919e-06	-1.2957	-5.69151e-10	5.2477e-05	-1.3861	-5.69151e-10	9.62995e-05	-1.39272	-5.69151e-10
60629082	chr5:60629082:A:C	4.84483e-06	-1.39556	-0.412755	2.56105e-05	-1.30359	-0.799883	3.44548e-05	-1.35161	-1.06893
60631084	chr5:60631084:C:T	5.33397e-06	-1.39007	-0.322067	3.23876e-05	-1.33578	-0.532918	4.02078e-05	-1.37415	-0.89197
60631707	chr5:60631707:T:C	7.91832e-06	-7.75999e-11	-1.31705	4.73944e-05	-7.75999e-11	-1.48797	8.51632e-05	-7.75999e-11	-1.51561
60633047	chr5:60633047:G:A	6.61801e-06	-7.75999e-11	-1.49644	4.3162e-05	-7.75999e-11	-1.58151	7.9687e-05	-7.75999e-11	-1.58208
60633121	chr5:60633121:A:G	5.80501e-06	-1.39475	-0.232762	2.93168e-05	-1.31232	-0.655994	3.85369e-05	-1.35758	-0.950986
60633910	chr5:60633910:G:A	5.06267e-06	-0.738808	-1.02553	2.49388e-05	-0.856762	-1.27328	5.17911e-05	-0.845175	-1.16779
60634171	chr5:60634171:A:G	6.82316e-06	-7.75999e-11	-1.46591	4.5999e-05	-7.75999e-11	-1.51785	8.22745e-05	-7.75999e-11	-1.55012
60634444	chr5:60634444:G:A	8.22529e-06	-0.318432	-0.960584	1.89605e-05	-1.24436	-1.15975	2.45217e-05	-1.21375	-1.54687
60634469	chr5:60634469:G:A	9.6451e-06	-0.127409	-0.992372	1.99943e-05	-1.16726	-1.18377	2.64432e-05	-1.13129	-1.55389
60634735	chr5:60634735:T:C	6.7159e-06	-7.75999e-11	-1.48175	4.31776e-05	-7.75999e-11	-1.58115	7.96757e-05	-7.75999e-11	-1.58222
60636171	chr5:60636171:T:C	1.15158e-05	-7.75999e-11	-0.942508	5.34941e-05	-7.75999e-11	-1.3669	0.000100176	-7.75999e-11	-1.35325
60636189	chr5:60636189:C:A	8.04931e-06	-1.30064	-5.69151e-10	5.23984e-05	-1.3876	-5.69151e-10	9.62195e-05	-1.39355	-5.69151e-10
60636616	chr5:60636616:A:G	6.10545e-06	-7.75999e-11	-1.57705	4.31054e-05	-7.75999e-11	-1.58282	7.97803e-05	-7.75999e-11	-1.58091
60637241	chr5:60637241:T:C	6.44817e-06	-0.621085	-0.901348	2.75078e-05	-0.756626	-1.27538	5.85183e-05	-0.741361	-1.14948
60639905	chr5:60639905:C:A	7.32082e-06	-1.39551	-5.69151e-10	5.25054e-05	-1.38556	-5.69151e-10	9.76682e-05	-1.37861	-5.69151e-10
60639912	chr5:60639912:G:A	6.50259e-06	-0.518591	-0.995439	2.79975e-05	-0.662602	-1.35176	5.86982e-05	-0.646485	-1.24129
60640062	chr5:60640062:C:T	6.06824e-06	-7.75999e-11	-1.58316	4.454e-05	-7.75999e-11	-1.55008	8.10124e-05	-7.75999e-11	-1.56558
60640143	chr5:60640143:T:C	6.24009e-06	-7.75999e-11	-1.55524	4.31361e-05	-7.75999e-11	-1.58211	7.95807e-05	-7.75999e-11	-1.58341
60640920	chr5:60640920:CT:C	2.11808e-06	-1.23905	-1.39667	1.29347e-05	-1.39595	-1.39061	2.02718e-05	-1.38858	-1.56237
60641594	chr5:60641594:G:A	8.6896e-06	-1.2241	-5.69151e-10	6.73443e-05	-1.13665	-5.69151e-10	0.000122493	-1.15213	-5.69151e-10
60641704	chr5:60641704:T:C	6.13662e-06	-7.75999e-11	-1.57196	4.64722e-05	-7.75999e-11	-1.50762	8.57866e-05	-7.75999e-11	-1.50832
60642049	chr5:60642049:A:G	6.26738e-06	-7.75999e-11	-1.55087	4.31037e-05	-7.75999e-11	-1.58286	7.96126e-05	-7.75999e-11	-1.58301
60642664	chr5:60642664:A:G	1.03602e-05	-7.75999e-11	-1.04826	4.47151e-05	-7.75999e-11	-1.54616	8.3331e-05	-7.75999e-11	-1.53736
60642774	chr5:60642774:T:G	6.52552e-06	-7.75999e-11	-1.51051	5.05014e-05	-7.75999e-11	-1.42447	9.54362e-05	-7.75999e-11	-1.40172
60643129	chr5:60643129:T:C	8.47162e-06	-7.75999e-11	-1.24951	7.28331e-05	-7.75999e-11	-1.0583	0.00014699	-7.75999e-11	-0.969819
60643319	chr5:60643319:T:C	2.23802e-06	-1.24308	-1.33756	1.38161e-05	-1.39584	-1.32479	2.07474e-05	-1.39059	-1.53717
60643342	chr5:60643342:G:A	8.45309e-06	-7.75999e-11	-1.2517	4.65687e-05	-7.75999e-11	-1.50554	8.71724e-05	-7.75999e-11	-1.49229
60643540	chr5:60643540:G:A	6.53861e-06	-0.494199	-1.01431	2.82973e-05	-0.639447	-1.36426	5.93289e-05	-0.62068	-1.25641
60643868	chr5:60643868:G:A	6.07359e-06	-7.75999e-11	-1.58228	4.53778e-05	-7.75999e-11	-1.53145	8.52795e-05	-7.75999e-11	-1.51425
60643877	chr5:60643877:C:A	5.15881e-06	-0.754999	-0.990526	2.53311e-05	-0.87176	-1.24268	5.28736e-05	-0.859926	-1.13235
60644251	chr5:60644251:T:A	8.16327e-06	-1.28659	-5.69151e-10	5.26337e-05	-1.38312	-5.69151e-10	9.64721e-05	-1.39093	-5.69151e-10
60644594	chr5:60644594:C:G	8.34719e-06	-1.26431	-5.69151e-10	5.30728e-05	-1.37481	-5.69151e-10	9.70124e-05	-1.38534	-5.69151e-10
60644829	chr5:60644829:C:T	6.96677e-06	-7.75999e-11	-1.44508	4.89981e-05	-7.75999e-11	-1.45469	8.95153e-05	-7.75999e-11	-1.46577
60644964	chr5:60644964:A:G	6.52858e-06	-0.504403	-1.00564	2.81937e-05	-0.649389	-1.35799	5.90832e-05	-0.632674	-1.24856
60645121	chr5:60645121:A:G	7.79732e-06	-7.75999e-11	-1.33245	4.60736e-05	-7.75999e-11	-1.51623	8.58306e-05	-7.75999e-11	-1.50781
60645659	chr5:60645659:C:T	2.16251e-05	-0.312376	-5.69151e-10	0.000247047	0.163107	-5.69151e-10	0.000548741	0.347445	-5.69151e-10
60646302	chr5:60646302:C:T	1.24894e-05	-1.35276	0.491411	0.000162711	-0.905007	0.650513	0.000323107	-0.754286	0.572089
60646482	chr5:60646482:T:C	2.15016e-06	-1.30299	-1.3177	1.42576e-05	-1.38538	-1.3038	2.08355e-05	-1.39556	-1.52797
60646573	chr5:60646573:G:A	9.83291e-06	-0.0872842	-1.01321	1.99822e-05	-1.14995	-1.20168	2.68094e-05	-1.11264	-1.55879
60646586	chr5:60646586:T:C	1.13558e-05	-7.75999e-11	-0.9565	6.97172e-05	-7.75999e-11	-1.10203	0.000121117	-7.75999e-11	-1.16342
60646684	chr5:60646684:A:G	6.16592e-06	-7.75999e-11	-1.56719	4.32948e-05	-7.75999e-11	-1.57844	7.96068e-05	-7.75999e-11	-1.58308
60647129	chr5:60647129:G:A	9.13313e-06	-7.75999e-11	-1.17432	4.79806e-05	-7.75999e-11	-1.47567	8.58589e-05	-7.75999e-11	-1.50748
60648473	chr5:60648473:C:T	9.62312e-06	-0.238928	-0.883135	6.46987e-05	-0.00650529	-1.17023	0.000615751	1.50767	-1.04501
60649537	chr5:60649537:T:C	1.18442e-05	-7.75999e-11	-0.914391	0.000114944	-7.75999e-11	-0.602027	0.00022179	-7.75999e-11	-0.55845
60650294	chr5:60650294:T:C	6.11513e-06	-7.75999e-11	-1.57546	4.35984e-05	-7.75999e-11	-1.57145	7.98511e-05	-7.75999e-11	-1.58002
60650654	chr5:60650654:A:T	6.11985e-06	-7.75999e-11	-1.57469	4.35581e-05	-7.75999e-11	-1.57238	7.98121e-05	-7.75999e-11	-1.58051
60650707	chr5:60650707:C:T	8.35812e-06	-1.263	-5.69151e-10	5.30895e-05	-1.37449	-5.69151e-10	9.70337e-05	-1.38512	-5.69151e-10
60651251	chr5:60651251:G:A	8.84228e-06	-7.75999e-11	-1.20669	7.68612e-05	-7.75999e-11	-1.00447	0.000155746	-7.75999e-11	-0.911957
60651356	chr5:60651356:C:T	6.17657e-06	-7.75999e-11	-1.56547	4.38493e-05	-7.75999e-11	-1.56571	8.16271e-05	-7.75999e-11	-1.55802
60653710	chr5:60653710:T:C	6.22524e-06	-1.39526	-0.162361	3.33502e-05	-1.19882	-0.640588	5.18397e-05	-1.08135	-0.930676
60653903	chr5:60653903:T:A	9.52093e-06	-1.13274	-5.69151e-10	5.67642e-05	-1.30757	-5.69151e-10	0.00010284	-1.32701	-5.69151e-10
60654418	chr5:60654418:A:G	3.28506e-05	0.105738	-5.69151e-10	0.000138628	-0.414676	-5.69151e-10	0.000269944	-0.361968	-5.69151e-10
60655312	chr5:60655312:T:C	7.50171e-06	-7.75999e-11	-1.3711	0.000405381	-7.75999e-11	0.658355	8.42606e-05	-7.75999e-11	-1.52627
60656480	chr5:60656480:TTGA:T	8.32792e-06	-1.26662	-5.69151e-10	5.30127e-05	-1.37594	-5.69151e-10	9.69348e-05	-1.38614	-5.69151e-10
60656754	chr5:60656754:C:T	8.579e-06	-1.23691	-5.69151e-10	5.36858e-05	-1.36332	-5.69151e-10	9.78397e-05	-1.37685	-5.69151e-10
60658230	chr5:60658230:C:T	1.44732e-05	-0.0428758	-0.671056	2.68311e-05	-1.13491	-0.921998	3.01604e-05	-1.09577	-1.45788
60658370	chr5:60658370:T:C	1.14234e-05	0.0718385	-1.0224	7.26285e-05	0.307943	-1.36906	0.00074863	1.9142	-1.25613
60658581	chr5:60658581:T:TG	7.89623e-06	-1.37898	0.059132	4.47974e-05	-1.12199	-0.422332	6.84779e-05	-0.987027	-0.746644
60658617	chr5:60658617:T:A	2.52804e-06	-1.22634	-1.23245	1.53871e-05	-1.39592	-1.21703	2.19017e-05	-1.38781	-1.48581
60658889	chr5:60658889:A:G	3.33782e-06	-1.36753	-0.813381	2.89621e-05	-1.08599	-0.8945	5.00291e-05	-0.943573	-1.104
60659391	chr5:60659391:C:T	8.35027e-06	-7.75999e-11	-1.26394	4.60522e-05	-7.75999e-11	-1.5167	8.29816e-05	-7.75999e-11	-1.54156
60659520	chr5:60659520:C:T	0.000125403	1.44531	-5.69151e-10	0.00146952	1.94622	-5.69151e-10	0.00323233	2.12078	-5.69151e-10
60659889	chr5:60659889:C:T	7.63043e-06	-1.39492	0.0408371	5.04862e-05	-1.21045	-0.214323	6.91649e-05	-1.09813	-0.625557
60660332	chr5:60660332:G:C	2.53596e-06	-1.23357	-1.22208	1.55514e-05	-1.39595	-1.20637	2.19843e-05	-1.38907	-1.48078
60660974	chr5:60660974:C:T	8.08298e-06	-1.39275	0.096278	5.42823e-05	-1.19179	-0.160483	7.398e-05	-1.07425	-0.582139
60661246	chr5:60661246:A:C	3.56488e-06	-1.3607	-0.754397	3.13362e-05	-1.06423	-0.837467	5.38405e-05	-0.917509	-1.05665
60661721	chr5:60661721:G:A	7.23449e-06	-7.75999e-11	-1.40737	4.66574e-05	-7.75999e-11	-1.50364	8.5518e-05	-7.75999e-11	-1.51145
60662293	chr5:60662293:C:T	8.16928e-06	-1.28585	-5.69151e-10	5.2633e-05	-1.38313	-5.69151e-10	9.64701e-05	-1.39095	-5.69151e-10
60662313	chr5:60662313:G:A	7.86223e-06	-1.32416	-5.69151e-10	5.20878e-05	-1.39354	-5.69151e-10	9.59931e-05	-1.39591	-5.69151e-10
60662545	chr5:60662545:T:C	1.52561e-05	-0.661253	-5.69151e-10	7.93307e-05	-0.972847	-5.69151e-10	0.00015341	-0.92707	-5.69151e-10
60662919	chr5:60662919:G:A	8.30792e-06	-7.75999e-11	-1.26902	5.11353e-05	-7.75999e-11	-1.412	9.263e-05	-7.75999e-11	-1.43157
60663212	chr5:60663212:G:A	0.000109587	1.55958	-0.249089	0.000273994	0.639098	-0.372466	0.000390665	0.465657	-0.457988
60663940	chr5:60663940:T:C	3.42922e-06	-1.36707	-0.786831	2.98142e-05	-1.08428	-0.867206	5.12644e-05	-0.941641	-1.08154
60664542	chr5:60664542:T:C	8.88324e-06	-7.75999e-11	-1.20206	5.14e-05	-7.75999e-11	-1.40683	9.21484e-05	-7.75999e-11	-1.43678
60665314	chr5:60665314:A:G	8.69696e-06	-1.22326	-5.69151e-10	5.75554e-05	-1.29372	-5.69151e-10	0.000107605	-1.28172	-5.69151e-10
60665716	chr5:60665716:G:A	1.36289e-05	-0.0751384	-0.6989	2.58803e-05	-1.14857	-0.944417	2.94305e-05	-1.11063	-1.46752
60666170	chr5:60666170:G:A	8.17966e-06	-1.28458	-5.69151e-10	6.64921e-05	-1.14939	-5.69151e-10	0.000126643	-1.11881	-5.69151e-10
60666484	chr5:60666484:T:C	6.547e-06	-7.75999e-11	-1.50722	4.34354e-05	-7.75999e-11	-1.5752	8.00656e-05	-7.75999e-11	-1.57734
60666954	chr5:60666954:G:C	8.3581e-06	-7.75999e-11	-1.263	5.87359e-05	-7.75999e-11	-1.27342	0.00010608	-7.75999e-11	-1.29599
60667753	chr5:60667753:A:G	2.09744e-05	-0.342928	-5.69151e-10	0.000174738	-0.183187	-5.69151e-10	0.00125203	1.17234	-5.69151e-10
60668289	chr5:60668289:T:G	9.2625e-06	-7.75999e-11	-1.16026	4.84724e-05	-7.75999e-11	-1.46548	8.64289e-05	-7.75999e-11	-1.50086
60668492	chr5:60668492:C:A	4.79632e-06	-0.235763	-1.58262	1.87344e-05	-1.1032	-1.31291	3.69231e-05	-1.00789	-1.34345
60668653	chr5:60668653:C:T	6.0673e-06	-7.75999e-11	-1.58332	5.34433e-05	-7.75999e-11	-1.36785	9.61259e-05	-7.75999e-11	-1.39452
60669796	chr5:60669796:GGA:G	6.95587e-06	-7.75999e-11	-1.44664	4.62705e-05	-7.75999e-11	-1.51197	8.42349e-05	-7.75999e-11	-1.52657
60670241	chr5:60670241:G:A	6.13033e-06	-7.75999e-11	-1.57298	4.34838e-05	-7.75999e-11	-1.57408	7.97445e-05	-7.75999e-11	-1.58135
60670256	chr5:60670256:C:T	7.73266e-06	-1.34078	-5.69151e-10	6.56395e-05	-1.16229	-5.69151e-10	0.000120006	-1.17264	-5.69151e-10
60670258	chr5:60670258:C:T	9.92588e-06	-0.263489	-0.827596	6.5664e-05	-0.0356765	-1.12625	0.000621616	1.46883	-0.996693
60670985	chr5:60670985:T:C	9.19894e-06	-7.75999e-11	-1.16714	4.82676e-05	-7.75999e-11	-1.46971	8.62737e-05	-7.75999e-11	-1.50266
60670990	chr5:60670990:A:C	5.94841e-06	-1.23476	-0.368346	5.49918e-05	-1.36089	0.021603	0.000102912	-1.37495	0.0486425
60671553	chr5:60671553:A:G	1.37505e-05	0.0662239	-0.831382	8.26969e-05	0.30016	-1.23145	0.000871035	1.90034	-1.09084
60671889	chr5:60671889:A:C	1.4282e-05	-0.069142	-0.658089	2.68109e-05	-1.14627	-0.911393	2.99338e-05	-1.10798	-1.45322
60673188	chr5:60673188:T:C	1.53557e-05	0.00735758	-0.662102	2.76463e-05	-1.11254	-0.914438	3.09934e-05	-1.07184	-1.45457
60673710	chr5:60673710:C:T	8.43443e-06	-1.25391	-5.69151e-10	5.32917e-05	-1.37069	-5.69151e-10	9.73009e-05	-1.38237	-5.69151e-10
60673878	chr5:60673878:G:A	1.03055e-05	-0.257168	-0.796389	6.7752e-05	-0.0290422	-1.10158	0.000644631	1.47724	-0.96874
60673957	chr5:60673957:C:T	6.37282e-06	-7.75999e-11	-1.53419	4.34654e-05	-7.75999e-11	-1.57451	8.00223e-05	-7.75999e-11	-1.57788
60674376	chr5:60674376:T:C	6.54443e-06	-7.75999e-11	-1.50762	4.34416e-05	-7.75999e-11	-1.57506	8.00748e-05	-7.75999e-11	-1.57722
60675165	chr5:60675165:G:C	1.0598e-05	-0.195321	-0.830242	7.06111e-05	0.0396677	-1.12895	0.000691244	1.57838	-1.00007
60675306	chr5:60675306:A:AT	1.43973e-05	0.0798379	-0.799028	8.56706e-05	0.314763	-1.21073	0.000910815	1.92079	-1.06663
60675308	chr5:60675308:A:T	1.43152e-05	0.0747109	-0.799618	8.52856e-05	0.309382	-1.20985	0.000905149	1.91329	-1.06537
60676121	chr5:60676121:G:A	9.45773e-06	-7.75999e-11	-1.1394	4.89601e-05	-7.75999e-11	-1.45547	8.73256e-05	-7.75999e-11	-1.49054
60676129	chr5:60676129:AC:A	7.71289e-06	-7.75999e-11	-1.34334	4.92448e-05	-7.75999e-11	-1.44967	8.98597e-05	-7.75999e-11	-1.46193
60676398	chr5:60676398:T:C	8.94375e-06	-7.75999e-11	-1.19528	4.75521e-05	-7.75999e-11	-1.48465	8.52058e-05	-7.75999e-11	-1.51511
60676879	chr5:60676879:A:G	7.98758e-06	-7.75999e-11	-1.30834	5.68758e-05	-7.75999e-11	-1.3056	0.000106928	-7.75999e-11	-1.28802
60677334	chr5:60677334:T:A	3.78987e-06	-0.545058	-1.50884	1.67893e-05	-1.08669	-1.43904	3.04904e-05	-1.15951	-1.38326
60677336	chr5:60677336:T:A	3.51491e-06	-0.547169	-1.58205	1.45616e-05	-1.09035	-1.57773	2.53635e-05	-1.16294	-1.56393
60677342	chr5:60677342:T:A	0.0001581	1.677	-5.69151e-10	0.000711049	1.22027	-5.69151e-10	0.00121366	1.14122	-5.69151e-10
60678079	chr5:60678079:G:T	8.97685e-06	-0.24326	-0.948322	6.00559e-05	-0.0175672	-1.23363	0.000565822	1.49539	-1.11729
60678271	chr5:60678271:G:C	1.00175e-05	-1.38467	0.302769	5.38171e-05	-1.14653	-0.214349	7.96022e-05	-1.01673	-0.566415
60678576	chr5:60678576:T:C	8.41624e-06	-1.25607	-5.69151e-10	5.32391e-05	-1.37168	-5.69151e-10	9.72307e-05	-1.3831	-5.69151e-10
60678658	chr5:60678658:A:G	9.2304e-06	-7.75999e-11	-1.16373	4.83049e-05	-7.75999e-11	-1.46894	8.63422e-05	-7.75999e-11	-1.50186
60679180	chr5:60679180:C:T	9.84282e-06	-0.279135	-0.820353	6.45933e-05	-0.057097	-1.12126	0.000605784	1.43768	-0.991334
60679214	chr5:60679214:T:C	8.40847e-06	-1.25699	-5.69151e-10	5.32182e-05	-1.37207	-5.69151e-10	9.72028e-05	-1.38338	-5.69151e-10
60679237	chr5:60679237:T:C	1.60125e-05	0.105645	-0.718508	2.75769e-05	-1.06765	-0.961847	3.18666e-05	-1.02378	-1.47485
60679457	chr5:60679457:A:G	1.01879e-05	-1.06503	-5.69151e-10	6.21668e-05	-1.21665	-5.69151e-10	0.000111954	-1.24209	-5.69151e-10
60680219	chr5:60680219:T:C	8.48092e-06	-1.24841	-5.69151e-10	5.34124e-05	-1.36843	-5.69151e-10	9.74634e-05	-1.3807	-5.69151e-10
60680865	chr5:60680865:A:AT	6.11706e-06	-7.75999e-11	-1.57515	4.35971e-05	-7.75999e-11	-1.57148	7.98832e-05	-7.75999e-11	-1.57962
60681231	chr5:60681231:G:A	1.6024e-05	0.0909917	-0.703134	2.77435e-05	-1.0743	-0.949166	3.18075e-05	-1.03097	-1.46951
60681482	chr5:60681482:T:C	1.56275e-05	-0.637197	-5.69151e-10	0.000192118	-0.0883627	-5.69151e-10	0.00034435	-0.118524	-5.69151e-10
60681576	chr5:60681576:T:C	7.05516e-06	-7.75999e-11	-1.43247	4.67368e-05	-7.75999e-11	-1.50194	8.4992e-05	-7.75999e-11	-1.51763
60682499	chr5:60682499:A:C	1.38982e-05	0.0557962	-0.810265	8.26183e-05	0.283335	-1.21558	0.000865323	1.87625	-1.07333
60682579	chr5:60682579:A:G	2.38026e-06	-1.1991	-1.31992	1.40698e-05	-1.39452	-1.30792	2.11103e-05	-1.38101	-1.52942
60682730	chr5:60682730:T:C	1.12104e-05	-7.75999e-11	-0.969387	6.90894e-05	-7.75999e-11	-1.11107	0.000120083	-7.75999e-11	-1.172
60682751	chr5:60682751:A:C	8.40157e-06	-1.25781	-5.69151e-10	5.32004e-05	-1.37241	-5.69151e-10	9.71792e-05	-1.38363	-5.69151e-10
60683277	chr5:60683277:A:T	6.57134e-06	-7.75999e-11	-1.50351	4.605e-05	-7.75999e-11	-1.51674	8.24896e-05	-7.75999e-11	-1.54751
60683305	chr5:60683305:G:A	6.21779e-06	-7.75999e-11	-1.55882	5.03245e-05	-7.75999e-11	-1.42798	9.62642e-05	-7.75999e-11	-1.39309
60684842	chr5:60684842:G:A	6.96896e-06	-7.75999e-11	-1.44476	4.63344e-05	-7.75999e-11	-1.51059	8.43382e-05	-7.75999e-11	-1.52535
60685121	chr5:60685121:T:C	8.29715e-06	-7.75999e-11	-1.27032	4.59328e-05	-7.75999e-11	-1.51929	8.2805e-05	-7.75999e-11	-1.54369
60685258	chr5:60685258:C:A	2.47644e-05	-0.0316492	-0.145174	4.72967e-05	-1.12881	-0.361225	4.14416e-05	-1.08933	-1.14656
60685737	chr5:60685737:G:C	9.02704e-06	-0.333878	-0.852127	5.93597e-05	-0.11781	-1.14505	0.000539652	1.34871	-1.01797
60686239	chr5:60686239:C:G	8.38772e-06	-1.25946	-5.69151e-10	5.31626e-05	-1.37312	-5.69151e-10	9.71295e-05	-1.38414	-5.69151e-10
60686337	chr5:60686337:C:T	1.1863e-05	0.0769164	-0.98972	7.41862e-05	0.308084	-1.34798	0.000768742	1.91457	-1.23
60686606	chr5:60686606:A:G	5.39789e-06	-0.136015	-1.56421	1.86765e-05	-0.839726	-1.57948	3.09756e-05	-0.943657	-1.58333
60686698	chr5:60686698:AG:A	1.03341e-05	-7.75999e-11	-1.05078	0.00011782	-7.75999e-11	-0.577318	0.000207185	-7.75999e-11	-0.626569
60687654	chr5:60687654:T:A	1.52287e-05	0.0422016	-0.705253	2.70633e-05	-1.09667	-0.951626	3.103e-05	-1.05471	-1.47052
60687746	chr5:60687746:G:A	6.65692e-06	-7.75999e-11	-1.49057	4.32306e-05	-7.75999e-11	-1.57992	7.97412e-05	-7.75999e-11	-1.5814
60687808	chr5:60687808:G:C	3.2072e-05	0.42325	-0.341496	8.0331e-05	-0.370108	-0.590209	0.000124846	-0.480508	-0.652591
60688417	chr5:60688417:A:T	6.15312e-06	-1.3899	-0.179368	3.49344e-05	-1.17523	-0.617773	5.442e-05	-1.05221	-0.911237
60689853	chr5:60689853:G:C	8.38344e-06	-1.25997	-5.69151e-10	5.31534e-05	-1.37329	-5.69151e-10	9.71173e-05	-1.38426	-5.69151e-10
60690239	chr5:60690239:A:G	1.79909e-05	-0.496362	-5.69151e-10	0.000211381	0.00718967	-5.69151e-10	0.000439932	0.126438	-5.69151e-10
60691282	chr5:60691282:G:A	6.09525e-06	-7.75999e-11	-1.57872	4.60212e-05	-7.75999e-11	-1.51737	8.63716e-05	-7.75999e-11	-1.50152
60691855	chr5:60691855:C:G	7.66231e-06	-1.39169	0.0417743	4.13879e-05	-1.18613	-0.437351	6.24589e-05	-1.06585	-0.759825
60692034	chr5:60692034:C:T	6.06827e-06	-7.75999e-11	-1.58316	4.37687e-05	-7.75999e-11	-1.56755	8.14453e-05	-7.75999e-11	-1.56025
60692464	chr5:60692464:C:T	1.25245e-05	-0.0354786	-0.823064	7.43151e-05	0.18522	-1.22338	0.000747911	1.73853	-1.08143
60692720	chr5:60692720:G:A	4.05364e-05	-0.969729	1.2857	7.67824e-05	-1.39504	0.389544	8.22174e-05	-1.37906	-0.171756
60692900	chr5:60692900:A:T	1.26114e-05	0.087945	-0.939575	7.74757e-05	0.319776	-1.31628	0.000810345	1.92959	-1.19232
60693201	chr5:60693201:T:C	1.39331e-05	0.0680805	-0.820045	8.32745e-05	0.296749	-1.22108	0.000876797	1.89482	-1.07873
60694015	chr5:60694015:A:G	1.13964e-05	0.0232421	-0.976176	7.06205e-05	0.25017	-1.33932	0.000715179	1.83269	-1.22034
60694492	chr5:60694492:T:C	1.32528e-05	0.0388816	-0.840906	7.96156e-05	0.265569	-1.23483	0.000825748	1.85144	-1.09534
60695884	chr5:60695884:C:T	9.15831e-06	-7.75999e-11	-1.17157	4.81342e-05	-7.75999e-11	-1.47248	8.60814e-05	-7.75999e-11	-1.50489
60696452	chr5:60696452:T:C	4.18105e-05	0.715637	-0.368719	9.26882e-05	-0.203907	-0.613324	0.000141142	-0.32814	-0.682273
60696901	chr5:60696901:T:C	1.12497e-05	-7.75999e-11	-0.965889	0.000109097	-7.75999e-11	-0.654237	0.000227901	-7.75999e-11	-0.53127
60697441	chr5:60697441:T:C	1.39126e-05	-0.0609303	-0.692507	2.61585e-05	-1.14319	-0.939106	2.96792e-05	-1.10461	-1.46513
60698253	chr5:60698253:C:T	7.66763e-06	-7.75999e-11	-1.34922	5.06451e-05	-7.75999e-11	-1.42163	9.59539e-05	-7.75999e-11	-1.39631
60698271	chr5:60698271:C:T	7.93035e-06	-0.384395	-0.931138	5.27965e-05	-0.173618	-1.20641	0.000463327	1.26647	-1.08822
60699092	chr5:60699092:C:T	8.79733e-06	-1.21178	-5.69151e-10	7.39905e-05	-1.04254	-5.69151e-10	0.000514145	0.282324	-5.69151e-10
60699614	chr5:60699614:C:T	5.56355e-06	-1.3855	-0.284491	3.27369e-05	-1.15096	-0.707007	5.22409e-05	-1.02208	-0.982237
60699857	chr5:60699857:C:T	8.17441e-06	-1.28522	-5.69151e-10	5.26473e-05	-1.38286	-5.69151e-10	9.64882e-05	-1.39076	-5.69151e-10
60699915	chr5:60699915:C:A	1.55026e-06	-1.37759	-1.57022	1.07015e-05	-1.39331	-1.58278	2.01161e-05	-1.39575	-1.56291
60699993	chr5:60699993:G:C	2.41472e-06	-1.23295	-1.27169	1.47684e-05	-1.39594	-1.25804	2.14191e-05	-1.38937	-1.50653
60700257	chr5:60700257:C:A	1.03803e-05	-0.04681	-0.999513	6.43432e-05	0.17472	-1.35696	0.000631735	1.72732	-1.23903
60700274	chr5:60700274:C:G	6.19109e-06	-1.39504	-0.168076	3.44275e-05	-1.16714	-0.640474	5.45686e-05	-1.02968	-0.931048
60701097	chr5:60701097:G:A	2.15682e-06	-1.39113	-1.22647	1.18112e-05	-1.29914	-1.57829	2.14404e-05	-1.32093	-1.57397
60701294	chr5:60701294:G:A	8.28481e-06	-1.27181	-5.69151e-10	5.29044e-05	-1.37799	-5.69151e-10	9.67982e-05	-1.38755	-5.69151e-10
60701585	chr5:60701585:T:C	9.65942e-06	-0.164216	-0.954081	5.82446e-05	0.0483687	-1.33019	0.00054458	1.54704	-1.2072
60701749	chr5:60701749:A:G	1.22873e-05	-0.102952	-0.774711	7.10822e-05	0.113133	-1.19577	0.000699278	1.63647	-1.04661
60701971	chr5:60701971:A:G	2.45883e-06	-1.22808	-1.25847	1.49827e-05	-1.39594	-1.24363	2.15982e-05	-1.38823	-1.49934
60702059	chr5:60702059:A:C	2.47724e-06	-1.23778	-1.2413	1.52432e-05	-1.39588	-1.22646	2.17439e-05	-1.39018	-1.49067
60702102	chr5:60702102:G:A	2.47703e-06	-1.22975	-1.24943	1.51204e-05	-1.39595	-1.23448	2.16901e-05	-1.38857	-1.49476
60702409	chr5:60702409:A:G	2.51223e-06	-1.20402	-1.26104	1.49606e-05	-1.39493	-1.24613	2.1698e-05	-1.3824	-1.50056
60702474	chr5:60702474:G:A	2.4414e-06	-1.22998	-1.26368	1.48994e-05	-1.39595	-1.2492	2.153e-05	-1.38862	-1.50212
60702828	chr5:60702828:A:T	7.30581e-06	-1.3876	-0.00995622	8.54157e-05	-1.04997	0.151023	0.000167778	-0.918157	0.0806186
60702842	chr5:60702842:A:G	1.199e-05	-0.127245	-0.774913	6.92378e-05	0.0870036	-1.19593	0.000673938	1.59974	-1.04678
60702977	chr5:60702977:C:T	5.09246e-06	-0.1756	-1.58287	1.82504e-05	-0.865522	-1.57677	3.07466e-05	-0.966794	-1.56761
60703123	chr5:60703123:G:A	2.42229e-06	-1.23689	-1.26462	1.4887e-05	-1.3959	-1.25009	2.14904e-05	-1.39002	-1.50256
60703191	chr5:60703191:C:A	7.39281e-06	-1.38572	-5.69151e-10	5.69025e-05	-1.30513	-5.69151e-10	0.00010716	-1.28586	-5.69151e-10
60703533	chr5:60703533:C:T	2.47327e-06	-1.22441	-1.25628	1.50166e-05	-1.39589	-1.24143	2.16395e-05	-1.38741	-1.49825
60703610	chr5:60703610:G:A	2.4003e-06	-1.24015	-1.27048	1.47981e-05	-1.39582	-1.25615	2.14129e-05	-1.39066	-1.50553
60703924	chr5:60703924:GAAA:G	2.42711e-06	-1.23566	-1.26388	1.48969e-05	-1.39592	-1.2494	2.15028e-05	-1.38978	-1.50222
60704360	chr5:60704360:CTTT:C	7.24861e-06	-0.351221	-1.0542	4.928e-05	-0.135047	-1.31391	0.000434534	1.32432	-1.21023
60704781	chr5:60704781:C:T	2.41567e-06	-1.22559	-1.27866	1.46713e-05	-1.39591	-1.26467	2.13884e-05	-1.38768	-1.50965
60705225	chr5:60705225:T:C	9.8338e-06	-0.103417	-0.996988	6.06155e-05	0.114429	-1.35635	0.000579379	1.64113	-1.23936
60705295	chr5:60705295:C:T	1.49739e-05	-1.34739	0.667471	0.000203384	-0.885939	0.854563	0.000413392	-0.726356	0.79057
60708633	chr5:60708633:C:T	2.77218e-06	-1.29271	-1.07389	1.83513e-05	-1.39515	-1.04162	2.41713e-05	-1.39139	-1.38362
60709058	chr5:60709058:A:C	2.66241e-06	-1.2075	-1.1995	1.61196e-05	-1.39514	-1.1713	2.25676e-05	-1.38326	-1.46041
60709909	chr5:60709909:G:A	2.48155e-06	-1.24133	-1.23601	1.55486e-05	-1.39581	-1.20669	2.19661e-05	-1.39071	-1.47997
60710038	chr5:60710038:T:C	9.24214e-06	-7.75999e-11	-1.16246	4.80134e-05	-7.75999e-11	-1.47499	8.58457e-05	-7.75999e-11	-1.50763
60710039	chr5:60710039:T:G	2.55513e-06	-1.21325	-1.23488	1.55563e-05	-1.39554	-1.20646	2.21053e-05	-1.38521	-1.47915
60710171	chr5:60710171:G:A	6.72114e-06	-7.75999e-11	-1.48097	4.42414e-05	-7.75999e-11	-1.55681	8.33792e-05	-7.75999e-11	-1.53678
60710704	chr5:60710704:C:T	8.53846e-06	-7.75999e-11	-1.24165	5.04575e-05	-7.75999e-11	-1.42534	9.19315e-05	-7.75999e-11	-1.43914
60710731	chr5:60710731:T:A	8.32615e-06	-7.75999e-11	-1.26683	4.30798e-05	-7.75999e-11	-1.58342	7.95987e-05	-7.75999e-11	-1.58318
60711234	chr5:60711234:C:T	3.17768e-06	-1.25951	-0.970574	1.8984e-05	-1.39314	-1.00974	2.39796e-05	-1.3944	-1.38858
60711275	chr5:60711275:T:G	6.12769e-06	-7.75999e-11	-1.57341	4.46221e-05	-7.75999e-11	-1.54824	8.33597e-05	-7.75999e-11	-1.53702
60711594	chr5:60711594:T:A	2.98695e-06	-1.27529	-1.01669	1.82582e-05	-1.39031	-1.05155	2.33634e-05	-1.39566	-1.41336
60711641	chr5:60711641:T:C	6.48932e-06	-7.75999e-11	-1.51607	5.20935e-05	-7.75999e-11	-1.39343	9.58868e-05	-7.75999e-11	-1.39701
60712272	chr5:60712272:G:T	7.96799e-06	-1.3108	-5.69151e-10	5.21518e-05	-1.39231	-5.69151e-10	9.60167e-05	-1.39566	-5.69151e-10
60712352	chr5:60712352:TTGTTTG:T	2.91794e-06	-1.25878	-1.05657	1.74893e-05	-1.39327	-1.09161	2.2888e-05	-1.39432	-1.43525
60712364	chr5:60712364:T:A	2.92942e-06	-1.27633	-1.03509	1.79343e-05	-1.39011	-1.06964	2.31123e-05	-1.3957	-1.42412
60712530	chr5:60712530:G:A	2.97594e-06	-1.27162	-1.02405	1.81095e-05	-1.39106	-1.05897	2.32724e-05	-1.39544	-1.41747
60712655	chr5:60712655:C:G	6.20287e-06	-7.75999e-11	-1.56122	4.79053e-05	-7.75999e-11	-1.47725	8.83122e-05	-7.75999e-11	-1.4793
60712993	chr5:60712993:C:T	7.35956e-06	0.068706	-1.45894	8.39081e-05	0.465534	-1.38228	0.00160932	2.74894	-1.32555
60713017	chr5:60713017:C:T	3.00099e-06	-1.285	-1.00229	1.85297e-05	-1.38795	-1.03915	2.35253e-05	-1.39594	-1.40616
60713236	chr5:60713236:G:A	3.02026e-06	-1.28421	-0.996675	1.86175e-05	-1.38816	-1.03421	2.35936e-05	-1.39594	-1.40327
60713262	chr5:60713262:T:C	7.78999e-06	-1.33339	-5.69151e-10	5.19804e-05	-1.39561	-5.69151e-10	9.6047e-05	-1.39534	-5.69151e-10
60713291	chr5:60713291:G:A	6.09688e-06	-7.75999e-11	-1.57845	4.35845e-05	-7.75999e-11	-1.57177	8.09774e-05	-7.75999e-11	-1.56601
60713337	chr5:60713337:G:A	3.05982e-06	-1.27399	-0.993885	1.86335e-05	-1.39059	-1.03092	2.36444e-05	-1.39559	-1.40147
60713505	chr5:60713505:G:A	1.28106e-05	-1.38755	0.551591	7.58488e-05	-1.02135	0.00361719	0.000138873	-0.893205	-0.133418
60713826	chr5:60713826:A:C	2.66938e-06	-1.25563	-1.14876	1.60472e-05	-1.39378	-1.17716	2.18931e-05	-1.39385	-1.48016
60713875	chr5:60713875:T:C	2.88578e-06	-1.30083	-1.02561	1.81884e-05	-1.38285	-1.06284	2.32273e-05	-1.3954	-1.41946
60713980	chr5:60713980:G:T	5.16893e-06	-1.33301	-0.410556	4.93246e-05	-0.984328	-0.463721	7.60819e-05	-0.832002	-0.79637
60714122	chr5:60714122:C:G	3.08259e-06	-1.27991	-0.98055	1.89011e-05	-1.38926	-1.01799	2.38133e-05	-1.39584	-1.39409
60714123	chr5:60714123:A:C	2.97984e-06	-1.28119	-1.01317	1.83359e-05	-1.38895	-1.04866	2.3396e-05	-1.39588	-1.41174
60714461	chr5:60714461:G:A	3.00776e-06	-1.28816	-0.996876	1.86427e-05	-1.38711	-1.03391	2.35957e-05	-1.39595	-1.40317
60714747	chr5:60714747:C:G	3.15228e-06	-1.27586	-0.96224	1.92243e-05	-1.39021	-1.00009	2.40696e-05	-1.39568	-1.38355
60715090	chr5:60715090:G:A	3.0746e-06	-1.2779	-0.985152	1.88063e-05	-1.38972	-1.02256	2.37544e-05	-1.39577	-1.39664
60715168	chr5:60715168:G:A	4.9424e-06	-1.33429	-0.45409	4.83151e-05	-0.987775	-0.480954	7.47126e-05	-0.836221	-0.810312
60715446	chr5:60715446:T:C	2.96329e-06	-1.30479	-0.995141	1.87805e-05	-1.38115	-1.03251	2.36348e-05	-1.39508	-1.40238
60715695	chr5:60715695:C:T	2.29667e-06	-0.981942	-1.57283	1.31196e-05	-1.18887	-1.5835	2.32008e-05	-1.25699	-1.55901
60715809	chr5:60715809:G:A	1.69567e-06	-1.32259	-1.53556	1.07475e-05	-1.3915	-1.5803	2.05612e-05	-1.3867	-1.55008
60715823	chr5:60715823:C:A	4.21639e-06	-0.36471	-1.58254	1.558e-05	-1.01845	-1.58203	2.65394e-05	-1.10657	-1.57498
60715849	chr5:60715849:T:A	2.98418e-06	-1.27525	-1.01765	1.8218e-05	-1.39032	-1.05375	2.33362e-05	-1.39565	-1.41452
60716284	chr5:60716284:A:G	4.36082e-06	-0.364159	-1.54941	1.57064e-05	-1.01866	-1.57374	2.63498e-05	-1.10671	-1.58201
60716408	chr5:60716408:T:C	4.95678e-06	-1.36365	-0.421825	4.47932e-05	-1.06948	-0.474932	6.81376e-05	-0.932471	-0.806182
60716721	chr5:60716721:C:T	7.66347e-06	-7.75999e-11	-1.34977	4.42089e-05	-7.75999e-11	-1.55755	8.19231e-05	-7.75999e-11	-1.5544
60717117	chr5:60717117:T:C	2.63683e-06	-1.26697	-1.14968	1.5409e-05	-1.39187	-1.21965	2.13414e-05	-1.39514	-1.50439
60718086	chr5:60718086:T:C	1.29138e-05	-1.39317	0.565235	7.28463e-05	-1.0666	0.00847593	0.000132244	-0.945874	-0.129661
60718553	chr5:60718553:A:G	6.7713e-06	-7.75999e-11	-1.47354	4.44834e-05	-7.75999e-11	-1.55136	8.16781e-05	-7.75999e-11	-1.5574
60718976	chr5:60718976:A:G	7.87616e-06	-1.32239	-5.69151e-10	5.20447e-05	-1.39437	-5.69151e-10	9.59899e-05	-1.39594	-5.69151e-10
60719256	chr5:60719256:A:G	6.72535e-06	-7.75999e-11	-1.48035	4.50191e-05	-7.75999e-11	-1.53939	8.4348e-05	-7.75999e-11	-1.52523
60720174	chr5:60720174:G:A	7.78132e-06	-7.75999e-11	-1.3345	5.13018e-05	-7.75999e-11	-1.40875	9.09922e-05	-7.75999e-11	-1.44941
60720971	chr5:60720971:A:G	2.56144e-06	-1.27024	-1.17542	1.50451e-05	-1.39127	-1.24414	2.10978e-05	-1.39539	-1.51563
60721576	chr5:60721576:T:TAAA	7.08225e-06	-7.75999e-11	-1.42864	4.75879e-05	-7.75999e-11	-1.48389	8.5295e-05	-7.75999e-11	-1.51407
60722328	chr5:60722328:C:T	8.06197e-06	-1.29907	-5.69151e-10	5.22937e-05	-1.3896	-5.69151e-10	9.61164e-05	-1.39462	-5.69151e-10
60723455	chr5:60723455:A:C	6.53593e-06	-7.75999e-11	-1.50892	5.27167e-05	-7.75999e-11	-1.38154	9.70231e-05	-7.75999e-11	-1.38523
60723666	chr5:60723666:G:A	5.86664e-05	0.685636	-5.69151e-10	0.000216669	0.0318979	-5.69151e-10	0.000370576	-0.0451228	-5.69151e-10
60724251	chr5:60724251:C:T	2.88548e-06	-1.27834	-1.04819	1.76878e-05	-1.38989	-1.08371	2.29517e-05	-1.39573	-1.43105
60724693	chr5:60724693:C:T	1.08228e-05	0.384639	-1.38921	8.99146e-05	0.557216	-1.40483	0.00120062	2.42828	-1.29787
60724818	chr5:60724818:G:T	3.14873e-06	-1.26949	-0.969739	1.90381e-05	-1.39148	-1.00855	2.39641e-05	-1.39531	-1.38832
60724900	chr5:60724900:G:GT	4.5535e-06	-0.287181	-1.58315	1.6427e-05	-0.971721	-1.57582	2.79698e-05	-1.06566	-1.5634
60725059	chr5:60725059:A:G	6.1807e-06	-7.75999e-11	-1.5648	4.61979e-05	-7.75999e-11	-1.51354	8.24525e-05	-7.75999e-11	-1.54796
60725688	chr5:60725688:C:T	9.02284e-06	-1.18647	-5.69151e-10	5.48313e-05	-1.34221	-5.69151e-10	9.97065e-05	-1.35795	-5.69151e-10
60725760	chr5:60725760:T:G	7.91896e-06	-1.31697	-5.69151e-10	5.2085e-05	-1.39359	-5.69151e-10	9.59916e-05	-1.39592	-5.69151e-10
60725806	chr5:60725806:T:G	3.48148e-06	-1.3666	-0.772178	3.28976e-05	-1.07852	-0.774552	5.23637e-05	-0.943352	-1.05862
60725861	chr5:60725861:C:T	1.0461e-05	-7.75999e-11	-1.03857	7.20956e-05	-7.75999e-11	-1.06848	9.29315e-05	-7.75999e-11	-1.42832
60726261	chr5:60726261:C:G	7.37969e-06	-1.3875	-5.69151e-10	5.20318e-05	-1.39462	-5.69151e-10	9.59916e-05	-1.39592	-5.69151e-10
60726353	chr5:60726353:C:T	6.25819e-06	-7.75999e-11	-1.55234	4.37175e-05	-7.75999e-11	-1.56872	8.13889e-05	-7.75999e-11	-1.56094
60726384	chr5:60726384:A:G	2.98474e-06	-1.2567	-1.03602	1.76647e-05	-1.3934	-1.0815	2.28325e-05	-1.39421	-1.43779
60726514	chr5:60726514:G:T	6.64915e-06	-7.75999e-11	-1.49174	4.32123e-05	-7.75999e-11	-1.58035	7.96025e-05	-7.75999e-11	-1.58314
60727171	chr5:60727171:G:A	6.06695e-06	-7.75999e-11	-1.58337	4.6488e-05	-7.75999e-11	-1.50728	8.72913e-05	-7.75999e-11	-1.49093
60727207	chr5:60727207:C:T	6.81839e-06	-7.75999e-11	-1.46661	4.40847e-05	-7.75999e-11	-1.56036	8.30914e-05	-7.75999e-11	-1.54024
60727599	chr5:60727599:G:A	1.09978e-05	-7.75999e-11	-0.988537	5.86764e-05	-7.75999e-11	-1.27443	0.000104776	-7.75999e-11	-1.30836
60728061	chr5:60728061:C:T	2.12673e-06	-1.20153	-1.43012	1.21473e-05	-1.39519	-1.45418	2.00379e-05	-1.38133	-1.58123
60728264	chr5:60728264:A:G	1.03009e-05	-0.432096	-0.621903	2.31943e-05	-1.31254	-0.890024	2.52042e-05	-1.28713	-1.44604
60728313	chr5:60728313:G:T	6.21155e-06	-7.75999e-11	-1.55982	4.80505e-05	-7.75999e-11	-1.47422	8.85758e-05	-7.75999e-11	-1.47632
60728726	chr5:60728726:G:A	2.65959e-06	-1.26358	-1.14448	1.535e-05	-1.39227	-1.22309	2.119e-05	-1.39495	-1.5117
60728814	chr5:60728814:G:A	3.56553e-06	-1.37779	-0.737125	3.09594e-05	-1.1172	-0.796595	4.86677e-05	-0.993018	-1.08215
60728985	chr5:60728985:C:T	5.49484e-05	0.740431	-0.120267	0.000114364	-0.197172	-0.409917	0.000173001	-0.321838	-0.485045
60729284	chr5:60729284:C:T	1.51524e-05	-0.668074	-5.69151e-10	0.00017077	-0.206155	-5.69151e-10	0.000353077	-0.093495	-5.69151e-10
60729325	chr5:60729325:A:G	9.77323e-06	-1.38825	0.281666	0.000107733	-1.03006	0.363241	0.000210834	-0.903802	0.294691
60729349	chr5:60729349:G:A	7.87079e-06	-7.75999e-11	-1.32307	4.32556e-05	-7.75999e-11	-1.57935	7.97e-05	-7.75999e-11	-1.58191
60729552	chr5:60729552:C:T	2.74032e-06	-1.23988	-1.13828	1.53932e-05	-1.39508	-1.21747	2.13061e-05	-1.39201	-1.50918
60729573	chr5:60729573:A:C	7.79724e-06	-1.33246	-5.69151e-10	5.19845e-05	-1.39553	-5.69151e-10	9.60379e-05	-1.39544	-5.69151e-10
60729762	chr5:60729762:C:T	1.13328e-05	-7.75999e-11	-0.95853	5.9994e-05	-7.75999e-11	-1.25223	0.000107003	-7.75999e-11	-1.28732
60730409	chr5:60730409:T:C	4.20798e-06	-1.36384	-0.585405	3.79771e-05	-1.06876	-0.640731	5.88319e-05	-0.931908	-0.95359
60730940	chr5:60730940:C:T	6.0785e-06	-7.75999e-11	-1.58147	4.32429e-05	-7.75999e-11	-1.57964	8.02677e-05	-7.75999e-11	-1.57481
60731364	chr5:60731364:T:C	8.38156e-06	-7.75999e-11	-1.2602	5.17338e-05	-7.75999e-11	-1.40036	9.38859e-05	-7.75999e-11	-1.4181
60731405	chr5:60731405:GT:G	7.31006e-06	-7.75999e-11	-1.39698	4.40191e-05	-7.75999e-11	-1.56185	8.07879e-05	-7.75999e-11	-1.56835
60731451	chr5:60731451:C:T	7.90192e-06	-1.31912	-5.69151e-10	5.20709e-05	-1.39387	-5.69151e-10	9.59893e-05	-1.39595	-5.69151e-10
60731634	chr5:60731634:C:T	2.70989e-06	-1.26007	-1.12926	1.61061e-05	-1.39294	-1.17433	2.17165e-05	-1.39455	-1.48756
60731925	chr5:60731925:C:T	1.78573e-06	-1.27464	-1.53176	1.09502e-05	-1.37442	-1.5787	2.11806e-05	-1.36479	-1.5423
60731951	chr5:60731951:G:A	2.59384e-05	-0.130505	-5.69151e-10	0.000220913	0.0512949	-5.69151e-10	0.00234519	1.79994	-5.69151e-10
60732331	chr5:60732331:G:A	1.20615e-05	-1.38834	0.49213	0.000132821	-1.03127	0.573794	0.000259025	-0.905018	0.501761
60733572	chr5:60733572:C:T	6.14179e-06	-7.75999e-11	-1.57111	4.56178e-05	-7.75999e-11	-1.52618	8.17377e-05	-7.75999e-11	-1.55667
60733755	chr5:60733755:ATGT:A	7.11839e-06	-7.75999e-11	-1.42355	5.56502e-05	-7.75999e-11	-1.32739	0.000105695	-7.75999e-11	-1.29963
60733993	chr5:60733993:C:T	6.58642e-06	-7.75999e-11	-1.50122	4.30805e-05	-7.75999e-11	-1.5834	7.96791e-05	-7.75999e-11	-1.58217
60734386	chr5:60734386:C:CATG	7.21664e-06	-0.116069	-1.29377	6.75161e-05	0.0622896	-1.1964	0.000786526	1.80544	-1.098
60734544	chr5:60734544:G:A	7.52842e-06	-7.75999e-11	-1.36755	4.93064e-05	-7.75999e-11	-1.44842	8.79153e-05	-7.75999e-11	-1.48381
60734721	chr5:60734721:A:G	1.0652e-05	-7.75999e-11	-1.02049	5.21224e-05	-7.75999e-11	-1.39288	9.22436e-05	-7.75999e-11	-1.43575
60734964	chr5:60734964:T:A	0.000107607	1.4328	-0.140546	4.68898e-05	-0.23083	-1.26784	0.000106592	-0.0724394	-1.21874
60735327	chr5:60735327:T:C	7.96411e-05	0.9913	-5.69151e-10	0.00133896	1.85317	-5.69151e-10	0.00327027	2.13244	-5.69151e-10
60735422	chr5:60735422:T:C	2.58375e-06	-1.25372	-1.18326	1.47933e-05	-1.39372	-1.25858	2.08878e-05	-1.39391	-1.5271
60735534	chr5:60735534:C:T	3.10375e-06	-1.26799	-0.985625	1.85831e-05	-1.39159	-1.03263	2.34304e-05	-1.39526	-1.41089
60735840	chr5:60735840:A:G	2.55071e-06	-1.25655	-1.19331	1.46602e-05	-1.39336	-1.26797	2.07995e-05	-1.39423	-1.53102
60736324	chr5:60736324:T:G	2.81339e-06	-1.25984	-1.092	1.59313e-05	-1.39286	-1.18533	2.1519e-05	-1.3946	-1.49665
60736544	chr5:60736544:C:T	4.8102e-06	-1.38319	-0.4323	4.08954e-05	-1.1399	-0.495553	6.08678e-05	-1.01733	-0.834145
60736586	chr5:60736586:T:C	2.73108e-06	-1.26311	-1.11842	1.57342e-05	-1.39238	-1.19826	2.14294e-05	-1.39488	-1.50053
60736702	chr5:60736702:A:G	7.63124e-06	-1.35398	-5.69151e-10	5.19989e-05	-1.39525	-5.69151e-10	9.64569e-05	-1.39109	-5.69151e-10
60736772	chr5:60736772:G:A	4.87121e-06	-1.38095	-0.421941	4.16581e-05	-1.13012	-0.486856	6.21028e-05	-1.00554	-0.825854
60736926	chr5:60736926:G:A	4.30853e-05	0.376951	-5.69151e-10	0.000175355	-0.179661	-5.69151e-10	0.000346487	-0.112336	-5.69151e-10
60737405	chr5:60737405:C:T	2.85076e-06	-1.27308	-1.06557	1.72272e-05	-1.39064	-1.10934	2.2478e-05	-1.39557	-1.45207
60737602	chr5:60737602:C:T	1.22492e-05	-7.75999e-11	-0.880766	6.35087e-05	-7.75999e-11	-1.1953	0.000112921	-7.75999e-11	-1.23349
60738648	chr5:60738648:G:A	2.52994e-06	-1.27457	-1.18346	1.48533e-05	-1.39006	-1.2582	2.08596e-05	-1.39571	-1.52665
60738721	chr5:60738721:A:G	1.23286e-05	-7.75999e-11	-0.874307	0.00321785	-7.75999e-11	2.73	0.00010875	-7.75999e-11	-1.27113
60738848	chr5:60738848:T:G	2.82483e-06	-1.24228	-1.10551	1.65704e-05	-1.39486	-1.144	2.21335e-05	-1.39246	-1.47063
60738976	chr5:60738976:G:A	6.35251e-06	-7.75999e-11	-1.53738	4.31549e-05	-7.75999e-11	-1.58168	8.00067e-05	-7.75999e-11	-1.57807
60738997	chr5:60738997:G:A	2.98515e-06	-1.24325	-1.04934	1.74312e-05	-1.39519	-1.09302	2.27757e-05	-1.39154	-1.44295
60739059	chr5:60739059:C:T	3.04042e-06	-1.22458	-1.04966	1.74253e-05	-1.39582	-1.09273	2.28099e-05	-1.38951	-1.44348
60739180	chr5:60739180:T:C	2.95986e-06	-1.22796	-1.07313	1.70459e-05	-1.39573	-1.11483	2.25317e-05	-1.38996	-1.45529
60739216	chr5:60739216:G:A	7.81956e-06	-1.3296	-5.69151e-10	5.24624e-05	-1.38638	-5.69151e-10	9.62646e-05	-1.39308	-5.69151e-10
60739395	chr5:60739395:C:T	3.04627e-06	-1.2106	-1.06172	1.72216e-05	-1.39588	-1.10443	2.27606e-05	-1.38565	-1.4495
60739593	chr5:60739593:C:G	2.4944e-06	-1.33456	-1.13762	1.6443e-05	-1.36979	-1.17678	2.18275e-05	-1.39137	-1.48565
60739813	chr5:60739813:A:G	2.7432e-06	-1.23803	-1.13908	1.60025e-05	-1.39566	-1.17806	2.18066e-05	-1.39064	-1.48733
60740113	chr5:60740113:G:A	1.27674e-05	-0.839337	-5.69151e-10	8.34889e-05	-0.921758	-5.69151e-10	0.000151492	-0.939647	-5.69151e-10
60740388	chr5:60740388:T:G	2.7921e-06	-1.09065	-1.26879	1.36708e-05	-1.38154	-1.34967	2.11015e-05	-1.35099	-1.55985
60740550	chr5:60740550:A:G	3.28683e-06	-1.07998	-1.11633	1.62835e-05	-1.37887	-1.17745	2.28385e-05	-1.34627	-1.48547
60740924	chr5:60740924:T:C	3.52125e-06	-1.37224	-0.755176	2.41062e-05	-1.33522	-0.828783	3.62021e-05	-1.26937	-1.10169
60740993	chr5:60740993:A:C	3.14e-06	-1.12307	-1.11893	1.61277e-05	-1.38764	-1.17829	2.24588e-05	-1.36244	-1.48606
60741307	chr5:60741307:T:A	6.06824e-06	-7.75999e-11	-1.58316	4.55191e-05	-7.75999e-11	-1.52834	8.22718e-05	-7.75999e-11	-1.55015
60741858	chr5:60741858:C:T	1.32987e-05	-7.75999e-11	-0.798565	0.000125119	-7.75999e-11	-0.517207	0.000259901	-7.75999e-11	-0.399882
60742396	chr5:60742396:ATG:A	6.44666e-06	-7.75999e-11	-1.52267	4.95499e-05	-7.75999e-11	-1.44349	8.69837e-05	-7.75999e-11	-1.49446
60742398	chr5:60742398:G:A	4.39621e-06	-1.04268	-0.862806	1.84212e-05	-1.3695	-1.06347	2.5931e-05	-1.3313	-1.37344
60742822	chr5:60742822:C:A	7.98037e-06	-1.30925	-5.69151e-10	5.21665e-05	-1.39203	-5.69151e-10	9.60246e-05	-1.39558	-5.69151e-10
60742880	chr5:60742880:T:C	6.09886e-06	-7.75999e-11	-1.57813	4.76688e-05	-7.75999e-11	-1.48219	9.06027e-05	-7.75999e-11	-1.4537
60743445	chr5:60743445:G:A	7.88927e-06	-7.75999e-11	-1.32073	5.11487e-05	-7.75999e-11	-1.41173	9.10083e-05	-7.75999e-11	-1.44923
60743746	chr5:60743746:G:C	7.76332e-06	-7.75999e-11	-1.33682	5.05108e-05	-7.75999e-11	-1.42428	9.00088e-05	-7.75999e-11	-1.46027
60744220	chr5:60744220:C:G	3.46861e-06	-1.1022	-1.04027	1.76904e-05	-1.38373	-1.08972	2.37659e-05	-1.35481	-1.43712
60744233	chr5:60744233:A:T	3.39421e-06	-1.11526	-1.0489	1.74774e-05	-1.38624	-1.09932	2.35332e-05	-1.35952	-1.44225
60744640	chr5:60744640:G:A	3.15086e-06	-1.11437	-1.12419	1.60509e-05	-1.38615	-1.18456	2.24675e-05	-1.35934	-1.48877
60744809	chr5:60744809:A:G	2.62241e-06	-1.15957	-1.26256	1.36e-05	-1.39317	-1.34323	2.0644e-05	-1.37501	-1.55775
60745207	chr5:60745207:G:C	4.96734e-06	-1.3867	-0.396641	3.49323e-05	-1.30325	-0.489814	5.00278e-05	-1.22461	-0.82299
60745382	chr5:60745382:C:T	5.98037e-06	-0.533218	-1.06453	3.79554e-05	-0.685644	-1.02442	0.000209523	0.236273	-0.85162
60745524	chr5:60745524:A:G	1.75309e-06	-1.33485	-1.49	1.46612e-05	-1.13318	-1.52809	2.2594e-05	-1.26414	-1.57835
60746497	chr5:60746497:C:T	2.13163e-06	-1.21523	-1.41411	1.51231e-05	-1.12793	-1.50232	4.70121e-05	-0.804065	-1.30571
60746660	chr5:60746660:T:C	2.97335e-05	-7.75999e-11	0.00604383	0.000346976	-7.75999e-11	0.502784	0.000659747	-7.75999e-11	0.531674
60747239	chr5:60747239:G:A	3.50946e-05	-7.75999e-11	0.171818	0.00042217	-7.75999e-11	0.698936	0.000794878	-7.75999e-11	0.718007
60747588	chr5:60747588:C:T	1.80856e-06	-1.34302	-1.45068	1.51351e-05	-1.15191	-1.47755	2.21923e-05	-1.27747	-1.58297
60747622	chr5:60747622:G:A	9.30459e-06	-7.75999e-11	-1.15572	0.000103072	-7.75999e-11	-0.711044	0.000181951	-7.75999e-11	-0.756444
60747926	chr5:60747926:A:T	6.36305e-06	-7.75999e-11	-1.53572	4.3647e-05	-7.75999e-11	-1.57034	8.01441e-05	-7.75999e-11	-1.57636
60748530	chr5:60748530:T:C	5.35581e-06	-0.707633	-1.00042	4.97757e-05	-0.576262	-0.862683	0.000423962	0.818141	-0.728679
60749043	chr5:60749043:T:G	1.75446e-06	-1.33194	-1.49213	1.49484e-05	-1.12805	-1.51382	2.25946e-05	-1.26035	-1.58212
60749240	chr5:60749240:C:T	6.60519e-06	-7.75999e-11	-1.49837	4.33565e-05	-7.75999e-11	-1.57702	7.99377e-05	-7.75999e-11	-1.57894
60749293	chr5:60749293:C:T	2.38471e-06	-1.22648	-1.29067	1.62044e-05	-1.14138	-1.41981	5.30342e-05	-0.82421	-1.16503
60750023	chr5:60750023:C:T	7.82004e-06	-1.32954	-5.69151e-10	5.20213e-05	-1.39482	-5.69151e-10	9.59994e-05	-1.39584	-5.69151e-10
60750115	chr5:60750115:A:G	2.645e-05	-7.75999e-11	-0.110975	9.36796e-05	-7.75999e-11	-0.806592	0.000181904	-7.75999e-11	-0.756704
60750279	chr5:60750279:C:T	7.09918e-06	-7.75999e-11	-1.42625	4.32902e-05	-7.75999e-11	-1.57854	8.00619e-05	-7.75999e-11	-1.57738
60751005	chr5:60751005:C:T	1.2521e-05	-0.109133	-0.749693	2.23259e-05	-1.21882	-1.0219	2.64996e-05	-1.18132	-1.50173
60751596	chr5:60751596:A:G	9.54887e-06	-0.67166	-0.458147	7.43777e-05	-0.800329	-0.236987	0.000402358	0.0902871	-0.0531272
60752051	chr5:60752051:A:G	8.31797e-06	-7.75999e-11	-1.26781	5.3594e-05	-7.75999e-11	-1.36504	9.44035e-05	-7.75999e-11	-1.4126
60752147	chr5:60752147:T:A	1.0532e-05	-0.945045	-0.0867685	8.8794e-05	-0.215787	-0.644366	0.000169948	-0.103027	-0.721664
60752201	chr5:60752201:G:A	5.4325e-06	-0.669354	-1.02448	5.04691e-05	-0.534327	-0.890784	0.000440531	0.887196	-0.759397
60753155	chr5:60753155:T:C	6.32104e-06	-7.75999e-11	-1.54235	4.31327e-05	-7.75999e-11	-1.58219	7.96499e-05	-7.75999e-11	-1.58254
60753292	chr5:60753292:T:C	1.602e-06	-1.39432	-1.52066	1.12004e-05	-1.3473	-1.58322	2.08086e-05	-1.36089	-1.56393
60753750	chr5:60753750:G:C	1.15001e-05	-0.938581	-0.00529777	9.75797e-05	-0.205616	-0.560187	0.000186109	-0.0930172	-0.640832
60753926	chr5:60753926:G:A	7.60511e-06	-7.75999e-11	-1.35741	4.6301e-05	-7.75999e-11	-1.51131	8.39757e-05	-7.75999e-11	-1.52965
60755773	chr5:60755773:G:A	7.95145e-06	-1.31288	-5.69151e-10	5.21277e-05	-1.39277	-5.69151e-10	9.60051e-05	-1.39578	-5.69151e-10
60755777	chr5:60755777:C:G	1.16463e-05	-0.931246	-5.69151e-10	6.59755e-05	-1.15719	-5.69151e-10	0.000119116	-1.18008	-5.69151e-10
60756010	chr5:60756010:T:C	7.86508e-06	-1.3238	-5.69151e-10	5.20328e-05	-1.3946	-5.69151e-10	9.59928e-05	-1.39591	-5.69151e-10
60756132	chr5:60756132:AG:A	1.51873e-06	-1.38507	-1.58328	1.1223e-05	-1.39091	-1.5376	1.97779e-05	-1.3945	-1.58111
60756164	chr5:60756164:C:A	7.48757e-06	-7.75999e-11	-1.37299	4.85145e-05	-7.75999e-11	-1.46461	8.77591e-05	-7.75999e-11	-1.48559
60756245	chr5:60756245:TAAATAC:T	7.74994e-06	-1.33855	-5.69151e-10	5.19655e-05	-1.39589	-5.69151e-10	9.61106e-05	-1.39468	-5.69151e-10
60756423	chr5:60756423:A:T	6.73398e-06	-7.75999e-11	-1.47906	4.31802e-05	-7.75999e-11	-1.58109	7.96779e-05	-7.75999e-11	-1.58219
60756742	chr5:60756742:C:A	1.69285e-06	-1.31567	-1.54414	1.32078e-05	-1.18691	-1.57876	2.37544e-05	-1.21647	-1.57595
60756816	chr5:60756816:G:A	3.24848e-06	-0.987632	-1.22041	2.26953e-05	-0.869552	-1.35476	8.65172e-05	-0.435335	-1.0645
60757280	chr5:60757280:A:T	6.15853e-06	-7.75999e-11	-1.56839	4.36163e-05	-7.75999e-11	-1.57104	7.98645e-05	-7.75999e-11	-1.57985
60757395	chr5:60757395:C:T	1.12967e-05	-7.75999e-11	-0.961723	0.000104192	-7.75999e-11	-0.70024	0.000212515	-7.75999e-11	-0.601171
60759104	chr5:60759104:C:G	5.29806e-06	-0.645309	-1.07358	4.90739e-05	-0.508136	-0.945009	0.000433373	0.930047	-0.818631
60759719	chr5:60759719:C:T	7.66083e-06	-7.75999e-11	-1.35011	5.21239e-05	-7.75999e-11	-1.39285	9.95234e-05	-7.75999e-11	-1.35979
60759784	chr5:60759784:T:C	2.45125e-06	-1.2471	-1.24253	1.65224e-05	-1.16633	-1.37542	5.47704e-05	-0.861905	-1.09513
60759817	chr5:60759817:T:A	1.59906e-06	-1.3422	-1.57462	1.07582e-05	-1.39398	-1.57682	2.05429e-05	-1.38875	-1.54892
60760028	chr5:60760028:C:T	2.92961e-06	-0.742854	-1.56851	1.2544e-05	-1.23591	-1.58132	2.19178e-05	-1.28939	-1.58349
60760699	chr5:60760699:C:T	7.65722e-06	-7.75999e-11	-1.35058	4.99522e-05	-7.75999e-11	-1.43541	8.89703e-05	-7.75999e-11	-1.47188
60760762	chr5:60760762:C:T	1.86788e-06	-1.35633	-1.4051	1.53148e-05	-1.18141	-1.43624	2.18878e-05	-1.29737	-1.57689
60761156	chr5:60761156:G:A	2.46467e-06	-1.21532	-1.26885	1.68307e-05	-1.12739	-1.39588	5.62667e-05	-0.803282	-1.1268
60761173	chr5:60761173:T:A	2.36854e-06	-1.2063	-1.31766	1.63034e-05	-1.11615	-1.43895	5.33859e-05	-0.786577	-1.19606
60761572	chr5:60761572:C:A	7.9491e-06	-1.31317	-5.69151e-10	5.21248e-05	-1.39283	-5.69151e-10	9.60039e-05	-1.39579	-5.69151e-10
60761699	chr5:60761699:A:G	2.49612e-06	-1.22115	-1.25034	1.69542e-05	-1.13435	-1.38161	5.69066e-05	-0.814072	-1.1047
60761891	chr5:60761891:C:T	1.19191e-05	0.146983	-1.05507	4.2721e-05	-0.506824	-1.08496	6.53351e-05	-0.644815	-1.13584
60762009	chr5:60762009:T:C	4.89683e-06	-0.671564	-1.12608	4.48768e-05	-0.537157	-1.00539	0.000386473	0.88221	-0.885329
60762046	chr5:60762046:T:C	1.5825e-06	-1.39546	-1.53177	1.11298e-05	-1.35517	-1.58168	2.05321e-05	-1.36751	-1.57068
60762105	chr5:60762105:A:G	1.54311e-06	-1.3834	-1.56903	1.18295e-05	-1.39229	-1.48358	2.00678e-05	-1.3952	-1.56587
60762166	chr5:60762166:G:C	5.35887e-06	-0.689058	-1.01842	4.97084e-05	-0.555705	-0.884593	0.000428263	0.85219	-0.752633
60762213	chr5:60762213:C:T	8.39114e-06	-7.75999e-11	-1.25905	5.37903e-05	-7.75999e-11	-1.36138	9.47109e-05	-7.75999e-11	-1.40935
60762255	chr5:60762255:C:T	6.23126e-06	-7.75999e-11	-1.55665	5.6218e-05	-7.75999e-11	-1.31724	9.88082e-05	-7.75999e-11	-1.367
60762426	chr5:60762426:C:T	3.56901e-06	-0.920192	-1.19375	3.46071e-05	-0.799994	-1.00242	0.000254905	0.47433	-0.893621
60762463	chr5:60762463:T:C	9.34939e-06	-1.15092	-5.69151e-10	8.25058e-05	-0.933604	-5.69151e-10	0.000160543	-0.881619	-5.69151e-10
60762571	chr5:60762571:C:T	1.54292e-06	-1.3857	-1.56685	1.19044e-05	-1.39086	-1.4787	2.01241e-05	-1.3945	-1.56377
60763031	chr5:60763031:C:T	1.32049e-05	0.033028	-0.838667	1.40137e-05	-1.1619	-1.54453	2.76646e-05	-1.1196	-1.52042
60763160	chr5:60763160:A:G	1.51721e-06	-1.38637	-1.58298	1.12052e-05	-1.3899	-1.54019	1.97772e-05	-1.39394	-1.58171
60763230	chr5:60763230:G:A	8.28972e-06	-7.75999e-11	-1.27121	5.34343e-05	-7.75999e-11	-1.36802	9.47179e-05	-7.75999e-11	-1.40928
60763305	chr5:60763305:T:C	1.52049e-06	-1.38592	-1.58128	1.10484e-05	-1.39034	-1.55385	1.97381e-05	-1.39418	-1.58345
60764446	chr5:60764446:G:C	2.54589e-05	-7.75999e-11	-0.149164	9.09681e-05	-7.75999e-11	-0.835963	0.000176451	-7.75999e-11	-0.787138
60764636	chr5:60764636:T:C	6.27406e-06	-7.75999e-11	-1.54981	4.31221e-05	-7.75999e-11	-1.58244	7.96121e-05	-7.75999e-11	-1.58302
60764870	chr5:60764870:C:T	6.28399e-06	-0.308551	-1.23967	7.46684e-05	0.0288312	-1.06225	0.00119142	2.0842	-0.961484
60765135	chr5:60765135:G:C	1.78699e-05	-7.75999e-11	-0.503115	5.93204e-05	-7.75999e-11	-1.26352	0.000116789	-7.75999e-11	-1.19982
60765190	chr5:60765190:A:C	8.66224e-06	-7.75999e-11	-1.22726	5.55151e-05	-7.75999e-11	-1.32982	9.72593e-05	-7.75999e-11	-1.3828
60765659	chr5:60765659:C:T	1.69275e-05	0.904888	-1.46218	3.04853e-05	-0.426898	-1.50233	4.4161e-05	-0.637558	-1.53478
60765727	chr5:60765727:T:C	2.24845e-06	-1.24994	-1.32605	1.53106e-05	-1.17023	-1.4477	4.87086e-05	-0.867928	-1.2064
60765729	chr5:60765729:G:C	9.9864e-06	-1.00604	-0.0789655	8.26696e-05	-0.316	-0.61562	0.000157005	-0.208127	-0.69578
60766103	chr5:60766103:C:T	2.2877e-06	-1.21166	-1.34703	1.58034e-05	-1.12292	-1.46333	5.10207e-05	-0.796449	-1.2315
60766332	chr5:60766332:G:A	2.22917e-06	-1.20417	-1.38043	1.55684e-05	-1.11418	-1.48705	4.95548e-05	-0.783622	-1.27348
60766797	chr5:60766797:C:A	1.52224e-06	-1.38362	-1.58243	1.15275e-05	-1.39184	-1.5099	1.99292e-05	-1.39497	-1.57302
60766841	chr5:60766841:C:T	1.53642e-06	-1.37382	-1.58296	1.14241e-05	-1.39527	-1.51548	1.98691e-05	-1.39591	-1.57511
60766913	chr5:60766913:G:A	1.04103e-05	-7.75999e-11	-1.04343	5.08073e-05	-7.75999e-11	-1.41843	9.03852e-05	-7.75999e-11	-1.4561
60766918	chr5:60766918:T:C	1.29868e-05	-0.148062	-0.674234	2.35968e-05	-1.23306	-0.952298	2.66881e-05	-1.19742	-1.47855
60767185	chr5:60767185:T:C	2.28644e-06	-1.19728	-1.36196	1.59089e-05	-1.10557	-1.47403	5.13827e-05	-0.770924	-1.24996
60767369	chr5:60767369:C:A	6.37742e-06	-7.75999e-11	-1.53347	4.30772e-05	-7.75999e-11	-1.58348	7.98283e-05	-7.75999e-11	-1.5803
60767485	chr5:60767485:C:T	2.33981e-06	-1.227	-1.30916	1.60298e-05	-1.14199	-1.43004	5.24422e-05	-0.825129	-1.17534
60767684	chr5:60767684:G:T	2.22963e-06	-1.21255	-1.37185	1.55048e-05	-1.12442	-1.4809	4.9365e-05	-0.798741	-1.2622
60767749	chr5:60767749:G:A	1.48284e-05	-0.0633134	-0.626369	2.53691e-05	-1.20133	-0.911615	2.8113e-05	-1.16211	-1.46184
60767936	chr5:60767936:A:C	7.77083e-06	-7.75999e-11	-1.33585	5.07602e-05	-7.75999e-11	-1.41936	8.99123e-05	-7.75999e-11	-1.46135
60768021	chr5:60768021:G:A	6.43953e-06	-7.75999e-11	-1.52378	5.12344e-05	-7.75999e-11	-1.41006	9.48803e-05	-7.75999e-11	-1.40757
60768126	chr5:60768126:C:T	1.3207e-05	-0.149967	-0.655516	2.4002e-05	-1.23393	-0.934404	2.68518e-05	-1.19825	-1.4716
60768510	chr5:60768510:G:A	2.34228e-06	-1.18927	-1.34583	1.6248e-05	-1.09612	-1.46239	5.3192e-05	-0.756393	-1.22988
60768558	chr5:60768558:C:T	1.52469e-06	-1.38108	-1.58336	1.13805e-05	-1.39319	-1.52138	1.98366e-05	-1.39556	-1.57709
60768805	chr5:60768805:CT:C	2.6064e-06	-1.19701	-1.23125	1.75205e-05	-1.1057	-1.3774	6.0181e-05	-0.771266	-1.09156
60769017	chr5:60769017:A:G	1.58341e-06	-1.3812	-1.54545	1.25315e-05	-1.39344	-1.42478	2.06064e-05	-1.39566	-1.53892
60769211	chr5:60769211:G:A	2.34051e-06	-1.18876	-1.3471	1.62411e-05	-1.09573	-1.4632	5.31065e-05	-0.756494	-1.23139
60769309	chr5:60769309:C:T	7.86937e-06	-1.32325	-5.69151e-10	6.11292e-05	-1.23348	-5.69151e-10	0.000115562	-1.21038	-5.69151e-10
60769692	chr5:60769692:G:A	2.82469e-06	-1.21856	-1.12927	3.04161e-05	-0.706543	-1.22496	6.03069e-05	-0.585243	-1.27549
60769858	chr5:60769858:T:C	6.46556e-06	-7.75999e-11	-1.51974	4.70725e-05	-7.75999e-11	-1.49478	9.23459e-05	-7.75999e-11	-1.43464
60770029	chr5:60770029:T:C	2.16595e-06	-1.28493	-1.32844	1.46187e-05	-1.22065	-1.44352	4.5556e-05	-0.943367	-1.19787
60770114	chr5:60770114:G:T	1.51389e-06	-1.38826	-1.58329	1.14564e-05	-1.38841	-1.51952	1.98988e-05	-1.39304	-1.57649
60770498	chr5:60770498:C:G	2.39974e-06	-1.15814	-1.35273	1.6776e-05	-1.05874	-1.46778	5.55726e-05	-0.703059	-1.23943
60770669	chr5:60770669:T:A	2.33408e-06	-1.20071	-1.33791	1.61071e-05	-1.11003	-1.45718	5.2529e-05	-0.77755	-1.22127
60770683	chr5:60770683:A:C	8.65235e-06	-0.676535	-0.551864	6.69009e-05	-0.804713	-0.338547	0.000357639	0.084171	-0.164829
60770839	chr5:60770839:G:A	5.45754e-06	-0.693666	-0.995566	5.08075e-05	-0.561142	-0.857287	0.000436996	0.842933	-0.723192
60771017	chr5:60771017:A:G	2.28071e-06	-1.22664	-1.3351	1.56403e-05	-1.14137	-1.45525	5.03071e-05	-0.824089	-1.21795
60771023	chr5:60771023:C:T	4.98075e-06	-0.709906	-1.07074	4.61347e-05	-0.579038	-0.935869	0.000388805	0.814543	-0.811648
60771723	chr5:60771723:C:T	5.65701e-06	-0.65913	-0.994206	5.28723e-05	-0.523385	-0.855208	0.000466169	0.905094	-0.720728
60772520	chr5:60772520:G:A	1.74235e-06	-1.38662	-1.44438	1.50935e-05	-1.39011	-1.24209	2.30703e-05	-1.39409	-1.42755
60772528	chr5:60772528:T:C	6.57283e-06	-1.28269	-0.220593	4.3583e-05	-0.839885	-0.73192	8.20588e-05	-0.751015	-0.801731
60772807	chr5:60772807:T:C	1.94815e-06	-1.21716	-1.50219	1.41967e-05	-1.12928	-1.56418	4.14024e-05	-0.803558	-1.43328
60773040	chr5:60773040:G:A	7.64431e-06	-1.35227	-5.69151e-10	5.19908e-05	-1.39541	-5.69151e-10	9.64073e-05	-1.3916	-5.69151e-10
60773230	chr5:60773230:C:T	1.05459e-05	-0.320096	-0.710398	1.3285e-05	-1.33317	-1.42667	3.06854e-05	-1.38395	-1.15245
60773612	chr5:60773612:C:T	1.48896e-05	0.409166	-1.09473	5.06108e-05	-0.303956	-1.11835	7.61875e-05	-0.458075	-1.16891
60774094	chr5:60774094:A:C	5.49974e-05	-7.75999e-11	0.621055	0.000246976	-7.75999e-11	0.162817	0.000425794	-7.75999e-11	0.0937738
60774107	chr5:60774107:G:A	0.000238753	-0.0317979	2.121	0.000130758	-1.23429	0.761166	8.92442e-05	-1.34476	-0.124042
60775784	chr5:60775784:G:A	1.52301e-05	-0.662957	-5.69151e-10	0.000172436	-0.196449	-5.69151e-10	0.000356514	-0.0838074	-5.69151e-10
60775824	chr5:60775824:T:G	9.19241e-06	-7.75999e-11	-1.16785	4.75859e-05	-7.75999e-11	-1.48394	8.86719e-05	-7.75999e-11	-1.47524
60776650	chr5:60776650:A:G	2.47957e-06	-1.3911	-1.08704	1.56274e-05	-1.38359	-1.21385	2.33016e-05	-1.39158	-1.42008
60776952	chr5:60776952:A:G	1.53793e-05	0.832219	-1.48543	2.80365e-05	-0.492465	-1.5205	4.09427e-05	-0.696873	-1.55114
60777311	chr5:60777311:T:C	6.48098e-06	-7.75999e-11	-1.51736	4.30832e-05	-7.75999e-11	-1.58334	7.99994e-05	-7.75999e-11	-1.57816
60777398	chr5:60777398:A:T	1.6746e-05	0.91031	-1.47838	2.96817e-05	-0.443634	-1.51231	4.30459e-05	-0.65383	-1.54409
60777880	chr5:60777880:A:C	1.87461e-05	-0.455245	-5.69151e-10	9.08808e-05	-0.836923	-5.69151e-10	0.000177177	-0.783031	-5.69151e-10
60778173	chr5:60778173:T:C	0.000414478	-0.247713	2.8885	0.000196937	-1.30306	1.23948	0.000120982	-1.37949	0.214949
60778368	chr5:60778368:C:G	8.99682e-06	-7.75999e-11	-1.18936	5.1085e-05	-7.75999e-11	-1.41298	9.15036e-05	-7.75999e-11	-1.4438
60779260	chr5:60779260:G:T	6.62402e-06	-7.75999e-11	-1.49553	4.31149e-05	-7.75999e-11	-1.5826	7.96497e-05	-7.75999e-11	-1.58254
60779366	chr5:60779366:C:T	6.82271e-06	-1.20573	-0.260243	4.46995e-05	-0.625433	-0.921076	8.56067e-05	-0.505505	-1.00491
60779481	chr5:60779481:A:T	6.41309e-06	-7.75999e-11	-1.52789	4.31031e-05	-7.75999e-11	-1.58288	8.01125e-05	-7.75999e-11	-1.57675
60779501	chr5:60779501:C:T	0.000284952	-0.224113	2.4902	0.000128832	-1.29693	0.808967	8.49306e-05	-1.37686	-0.141484
60779688	chr5:60779688:T:C	6.10095e-06	-7.75999e-11	-1.57779	4.48003e-05	-7.75999e-11	-1.54426	8.50052e-05	-7.75999e-11	-1.51747
60780189	chr5:60780189:G:A	1.88289e-05	1.06036	-1.5112	3.19113e-05	-0.345127	-1.53838	4.60663e-05	-0.566612	-1.56349
60780531	chr5:60780531:C:T	8.12341e-06	-7.75999e-11	-1.29148	4.41874e-05	-7.75999e-11	-1.55803	8.2087e-05	-7.75999e-11	-1.5524
60780717	chr5:60780717:G:T	9.62615e-06	-1.12175	-5.69151e-10	8.63058e-05	-0.888575	-5.69151e-10	0.00016831	-0.834376	-5.69151e-10
60781012	chr5:60781012:C:A	9.23756e-06	-7.75999e-11	-1.16295	8.39387e-05	-7.75999e-11	-0.916385	0.000156357	-7.75999e-11	-0.90804
60781096	chr5:60781096:G:T	6.39685e-06	-7.75999e-11	-1.53042	4.3116e-05	-7.75999e-11	-1.58258	8.01862e-05	-7.75999e-11	-1.57583
60782085	chr5:60782085:T:G	0.000286527	-0.219606	2.49121	0.000150014	-1.29504	0.959297	9.78997e-05	-1.37603	-0.000207863
60782585	chr5:60782585:C:T	0.000248592	-0.243915	2.3735	0.000135517	-1.30211	0.864737	9.05065e-05	-1.3791	-0.0756616
60783554	chr5:60783554:A:G	7.37701e-06	-1.38786	-5.69151e-10	5.34344e-05	-1.36802	-5.69151e-10	9.8441e-05	-1.37072	-5.69151e-10
60783995	chr5:60783995:C:A	6.66417e-06	-7.75999e-11	-1.48949	4.31441e-05	-7.75999e-11	-1.58193	7.96092e-05	-7.75999e-11	-1.58305
60784300	chr5:60784300:C:T	6.67941e-06	-7.75999e-11	-1.4872	4.31379e-05	-7.75999e-11	-1.58207	7.96196e-05	-7.75999e-11	-1.58292
60784354	chr5:60784354:G:A	4.59307e-06	-0.652012	-1.20967	1.72973e-05	-1.18643	-1.30949	2.88077e-05	-1.24933	-1.3502
60784509	chr5:60784509:T:C	1.54052e-05	-7.75999e-11	-0.651526	5.73687e-05	-7.75999e-11	-1.29697	0.000107602	-7.75999e-11	-1.28174
60784547	chr5:60784547:A:G	2.64585e-06	-1.39575	-1.01749	2.11417e-05	-1.35198	-0.943241	3.003e-05	-1.36362	-1.19437
60784591	chr5:60784591:G:T	2.5989e-06	-1.39595	-1.03519	2.06019e-05	-1.35804	-0.96305	2.93948e-05	-1.36881	-1.21055
60784596	chr5:60784596:C:T	2.14785e-05	1.16019	-1.47937	3.49924e-05	-0.279323	-1.51202	4.97929e-05	-0.507847	-1.54446
60785028	chr5:60785028:T:C	6.63946e-06	-7.75999e-11	-1.4932	4.31103e-05	-7.75999e-11	-1.58271	7.96641e-05	-7.75999e-11	-1.58236
60785052	chr5:60785052:C:T	8.85726e-06	-7.75999e-11	-1.20499	5.05813e-05	-7.75999e-11	-1.42289	9.06913e-05	-7.75999e-11	-1.45272
60785198	chr5:60785198:C:T	2.01604e-05	1.1015	-1.48401	3.35413e-05	-0.317794	-1.5159	4.79817e-05	-0.542045	-1.54732
60785469	chr5:60785469:T:C	2.94358e-06	-1.39572	-0.910879	2.57519e-05	-1.34912	-0.748846	3.61072e-05	-1.36098	-1.01271
60785491	chr5:60785491:T:C	1.89358e-05	1.02673	-1.47191	3.22193e-05	-0.367762	-1.50614	4.62218e-05	-0.586611	-1.54012
60785981	chr5:60785981:T:C	2.59143e-05	-0.956778	0.825343	0.000129485	-0.685554	0.202645	0.00145431	0.985719	0.336386
60786222	chr5:60786222:G:A	6.6761e-06	-7.75999e-11	-1.4877	4.31355e-05	-7.75999e-11	-1.58213	7.96224e-05	-7.75999e-11	-1.58289
60786390	chr5:60786390:C:T	9.03799e-06	-1.18479	-5.69151e-10	7.11768e-05	-1.0813	-5.69151e-10	0.000129106	-1.09955	-5.69151e-10
60786814	chr5:60786814:T:C	0.000164353	-0.695375	2.41116	0.000111332	-1.39113	0.757173	8.15786e-05	-1.38453	-0.174082
60786975	chr5:60786975:G:A	1.32574e-05	-7.75999e-11	-0.801673	5.83775e-05	-7.75999e-11	-1.27954	0.000101704	-7.75999e-11	-1.33812
60787741	chr5:60787741:A:G	1.44677e-05	-7.75999e-11	-0.714315	5.40581e-05	-7.75999e-11	-1.35641	0.000101719	-7.75999e-11	-1.33796
60788076	chr5:60788076:A:G	1.01572e-05	-0.781876	-0.286171	1.58643e-05	-1.36832	-1.21408	2.76863e-05	-1.29303	-1.34622
60788664	chr5:60788664:AC:A	9.46218e-06	-0.86005	-0.278877	1.62445e-05	-1.34868	-1.21004	2.87767e-05	-1.25765	-1.34297
60789662	chr5:60789662:A:G	9.92545e-06	-1.09113	-5.69151e-10	6.07427e-05	-1.23983	-5.69151e-10	0.000110223	-1.25768	-5.69151e-10
60789936	chr5:60789936:G:A	1.02933e-05	-0.783531	-0.271204	1.59952e-05	-1.36799	-1.20619	2.78795e-05	-1.2924	-1.33989
60790554	chr5:60790554:C:T	1.72619e-05	-0.537728	-5.69151e-10	9.00324e-05	-0.846303	-5.69151e-10	0.000172254	-0.811214	-5.69151e-10
60790633	chr5:60790633:T:C	7.64481e-06	-7.75999e-11	-1.3522	4.34453e-05	-7.75999e-11	-1.57497	8.22293e-05	-7.75999e-11	-1.55067
60790850	chr5:60790850:T:G	6.31672e-06	-0.0348956	-1.50813	1.72096e-05	-0.934061	-1.56695	2.86528e-05	-1.02853	-1.5764
60790923	chr5:60790923:A:G	7.41997e-06	-1.38206	-5.69151e-10	5.25955e-05	-1.38384	-5.69151e-10	9.80209e-05	-1.375	-5.69151e-10
60791073	chr5:60791073:C:T	3.94138e-05	-0.460898	0.748783	1.92385e-05	-1.37723	-1.01233	3.94271e-05	-1.39477	-0.890958
60791509	chr5:60791509:G:A	1.7433e-06	-1.26458	-1.56587	1.72043e-05	-1.01324	-1.48807	2.95399e-05	-1.05751	-1.51693
60791700	chr5:60791700:T:C	7.37465e-06	-1.38818	-5.69151e-10	5.30541e-05	-1.37516	-5.69151e-10	9.94435e-05	-1.36059	-5.69151e-10
60792123	chr5:60792123:G:A	7.42596e-06	-1.38125	-5.69151e-10	5.26069e-05	-1.38362	-5.69151e-10	9.83188e-05	-1.37197	-5.69151e-10
60792321	chr5:60792321:A:G	7.33143e-06	-0.815615	-0.578446	1.54488e-05	-1.36236	-1.24658	2.71679e-05	-1.28418	-1.37397
60792423	chr5:60792423:C:T	7.36783e-06	-0.804072	-0.585035	1.53419e-05	-1.3651	-1.25078	2.69405e-05	-1.28919	-1.37736
60792428	chr5:60792428:T:C	7.04792e-06	-0.813214	-0.620283	1.50643e-05	-1.36299	-1.27116	2.66175e-05	-1.28528	-1.39333
60792967	chr5:60792967:A:G	6.65886e-06	-0.734757	-0.755525	1.36209e-05	-1.38357	-1.3513	2.39591e-05	-1.33094	-1.45289
60793321	chr5:60793321:C:T	6.06881e-06	-7.75999e-11	-1.58307	4.7699e-05	-7.75999e-11	-1.48156	8.51856e-05	-7.75999e-11	-1.51535
60793442	chr5:60793442:G:T	7.37914e-06	-1.38757	-5.69151e-10	5.30035e-05	-1.37611	-5.69151e-10	9.93189e-05	-1.36185	-5.69151e-10
60793609	chr5:60793609:T:G	2.89842e-06	-1.39325	-0.928816	2.48203e-05	-1.37306	-0.76175	3.50846e-05	-1.38117	-1.02124
60793907	chr5:60793907:C:A	6.19143e-06	-7.75999e-11	-1.56306	4.81222e-05	-7.75999e-11	-1.47273	9.08656e-05	-7.75999e-11	-1.4508
60793952	chr5:60793952:G:A	6.12064e-06	-7.75999e-11	-1.57456	4.51558e-05	-7.75999e-11	-1.53635	8.46491e-05	-7.75999e-11	-1.52167
60794056	chr5:60794056:G:A	6.82249e-06	-7.75999e-11	-1.46601	4.31852e-05	-7.75999e-11	-1.58098	7.95738e-05	-7.75999e-11	-1.5835
60794140	chr5:60794140:A:C	7.54182e-06	-7.75999e-11	-1.36577	4.55701e-05	-7.75999e-11	-1.52722	8.25344e-05	-7.75999e-11	-1.54697
60794224	chr5:60794224:T:A	6.09239e-06	-7.75999e-11	-1.57919	4.37928e-05	-7.75999e-11	-1.567	8.16588e-05	-7.75999e-11	-1.55763
60794517	chr5:60794517:GGGAA:G	1.28051e-05	-7.75999e-11	-0.83639	0.000106907	-7.75999e-11	-0.67451	0.000184225	-7.75999e-11	-0.744027
60794524	chr5:60794524:A:T	1.2373e-05	-7.75999e-11	-0.870716	0.000102931	-7.75999e-11	-0.712414	0.000177638	-7.75999e-11	-0.780437
60794525	chr5:60794525:C:CTTG	1.23374e-05	-7.75999e-11	-0.873597	0.000102607	-7.75999e-11	-0.715562	0.0001771	-7.75999e-11	-0.783467
60795124	chr5:60795124:C:G	8.49498e-06	-0.749646	-0.497109	1.41434e-05	-1.37452	-1.3227	2.51343e-05	-1.30537	-1.43058
60795219	chr5:60795219:C:T	7.8902e-06	-0.72012	-0.600489	1.33434e-05	-1.37945	-1.376	2.38524e-05	-1.31591	-1.47238
60795293	chr5:60795293:G:C	3.10998e-05	-7.75999e-11	0.0509702	0.000109664	-7.75999e-11	-0.649052	0.000214403	-7.75999e-11	-0.592324
60795365	chr5:60795365:C:G	9.95949e-06	-0.724982	-0.362722	1.51163e-05	-1.37877	-1.25193	2.63201e-05	-1.31434	-1.37551
60795496	chr5:60795496:G:A	6.38842e-05	2.20241	-1.43157	6.44007e-05	0.330242	-1.51159	8.70754e-05	0.0460342	-1.53944
60795503	chr5:60795503:T:C	9.99332e-06	-0.749277	-0.335037	1.54024e-05	-1.37466	-1.23729	2.68614e-05	-1.30567	-1.36382
60795729	chr5:60795729:A:G	9.51059e-06	-0.772283	-0.361542	1.52473e-05	-1.37036	-1.25171	2.67893e-05	-1.29695	-1.37523
60795846	chr5:60795846:AAG:A	1.0004e-05	-0.747131	-0.336113	1.53714e-05	-1.37503	-1.23894	2.68068e-05	-1.30642	-1.36511
60795991	chr5:60795991:T:C	1.30636e-05	-0.72408	-0.0923184	1.75824e-05	-1.37883	-1.10074	2.97693e-05	-1.3145	-1.25221
60796504	chr5:60796504:C:G	1.32807e-05	-7.75999e-11	-0.799915	4.90123e-05	-7.75999e-11	-1.4544	9.43821e-05	-7.75999e-11	-1.41283
60796623	chr5:60796623:C:T	8.06154e-06	-7.75999e-11	-1.29913	4.40893e-05	-7.75999e-11	-1.56026	8.18852e-05	-7.75999e-11	-1.55486
60797190	chr5:60797190:G:A	1.46509e-05	-0.701729	-5.69151e-10	0.000157617	-0.286304	-5.69151e-10	0.00034627	-0.112963	-5.69151e-10
60797268	chr5:60797268:T:C	1.76799e-05	-0.640603	0.126802	0.000137734	0.385732	-0.806883	0.000263275	0.542948	-0.92993
60797275	chr5:60797275:G:A	7.33003e-06	-1.39425	-5.69151e-10	5.27571e-05	-1.38077	-5.69151e-10	9.81707e-05	-1.37347	-5.69151e-10
60797560	chr5:60797560:C:T	1.01296e-05	-0.760477	-0.310295	1.56188e-05	-1.37249	-1.22551	2.72353e-05	-1.30125	-1.35442
60797785	chr5:60797785:A:G	9.88919e-06	-0.745433	-0.349355	1.52523e-05	-1.3753	-1.24644	2.66327e-05	-1.30699	-1.37106
60797809	chr5:60797809:C:T	6.20046e-06	-7.75999e-11	-1.56161	4.59967e-05	-7.75999e-11	-1.5179	8.73735e-05	-7.75999e-11	-1.48999
60798063	chr5:60798063:T:G	7.32591e-06	-1.39481	-5.69151e-10	5.40507e-05	-1.35655	-5.69151e-10	0.000101808	-1.33709	-5.69151e-10
60798313	chr5:60798313:T:C	9.3442e-06	-7.75999e-11	-1.15147	4.35391e-05	-7.75999e-11	-1.57281	7.96146e-05	-7.75999e-11	-1.58298
60798345	chr5:60798345:C:T	6.13355e-06	-7.75999e-11	-1.57246	4.53334e-05	-7.75999e-11	-1.53243	8.50522e-05	-7.75999e-11	-1.51692
60798412	chr5:60798412:C:T	6.19968e-06	-7.75999e-11	-1.56173	4.30992e-05	-7.75999e-11	-1.58297	7.95869e-05	-7.75999e-11	-1.58333
60798439	chr5:60798439:G:T	1.91602e-05	-0.640638	0.207243	0.000142568	0.372898	-0.759552	0.000271687	0.53225	-0.887782
60799177	chr5:60799177:T:C	0.000159974	1.06796	0.620824	4.05848e-05	-0.659903	-0.983175	9.39217e-05	-0.517876	-0.899845
60799248	chr5:60799248:A:T	6.06775e-06	-7.75999e-11	-1.58324	4.76003e-05	-7.75999e-11	-1.48363	8.51166e-05	-7.75999e-11	-1.51616
60799445	chr5:60799445:G:A	9.52438e-06	-0.360941	-0.771435	1.25792e-05	-1.38337	-1.43106	2.12119e-05	-1.39388	-1.51174
60799546	chr5:60799546:A:T	1.14373e-05	-7.75999e-11	-0.949349	5.95539e-05	-7.75999e-11	-1.25959	0.000109266	-7.75999e-11	-1.26639
60799557	chr5:60799557:C:T	7.6067e-06	-1.3572	-5.69151e-10	5.21071e-05	-1.39317	-5.69151e-10	9.68982e-05	-1.38652	-5.69151e-10
60799758	chr5:60799758:C:T	6.22195e-06	-7.75999e-11	-1.55815	4.63664e-05	-7.75999e-11	-1.5099	8.8365e-05	-7.75999e-11	-1.47871
60799841	chr5:60799841:T:C	5.80888e-06	-0.853773	-0.773071	1.27775e-05	-1.34806	-1.45073	2.40491e-05	-1.2556	-1.52449
60799899	chr5:60799899:T:C	5.61609e-06	-0.806496	-0.854099	1.21752e-05	-1.36069	-1.48638	2.29654e-05	-1.27785	-1.54834
60799908	chr5:60799908:A:G	9.14622e-06	-7.75999e-11	-1.17289	5.0304e-05	-7.75999e-11	-1.42839	8.97954e-05	-7.75999e-11	-1.46265
60800400	chr5:60800400:G:A	1.03902e-05	-7.75999e-11	-1.04536	9.76673e-05	-7.75999e-11	-0.764905	0.000182509	-7.75999e-11	-0.753382
60800670	chr5:60800670:T:C	5.38678e-06	-0.770468	-0.931815	1.17403e-05	-1.36949	-1.51396	2.22381e-05	-1.29441	-1.56396
60800722	chr5:60800722:G:A	1.14415e-05	-0.948979	-5.69151e-10	0.000107341	-0.670465	-5.69151e-10	0.000210875	-0.608915	-5.69151e-10
60800778	chr5:60800778:TC:T	6.0342e-05	2.23367	-1.51987	6.19593e-05	0.343315	-1.56331	8.48325e-05	0.0568844	-1.57639
60801324	chr5:60801324:C:CA	7.31763e-06	-1.39594	-5.69151e-10	5.47732e-05	-1.34327	-5.69151e-10	0.000103436	-1.32123	-5.69151e-10
60801364	chr5:60801364:A:C	6.27401e-06	-7.75999e-11	-1.54982	4.48226e-05	-7.75999e-11	-1.54376	8.42682e-05	-7.75999e-11	-1.52618
60801506	chr5:60801506:A:AG	7.31819e-06	-1.39587	-5.69151e-10	5.5082e-05	-1.33765	-5.69151e-10	0.000104128	-1.31456	-5.69151e-10
60801584	chr5:60801584:A:T	6.29019e-06	-7.75999e-11	-1.54724	4.7469e-05	-7.75999e-11	-1.4864	8.95459e-05	-7.75999e-11	-1.46543
60801877	chr5:60801877:A:T	6.24707e-06	-7.75999e-11	-1.55412	4.69317e-05	-7.75999e-11	-1.49778	8.84259e-05	-7.75999e-11	-1.47802
60802440	chr5:60802440:A:G	1.18293e-05	-0.643288	-0.272364	1.63722e-05	-1.39102	-1.15986	2.78102e-05	-1.34494	-1.28984
60803631	chr5:60803631:G:A	1.68973e-05	-7.75999e-11	-0.559079	0.000173262	-7.75999e-11	-0.19167	0.000328797	-7.75999e-11	-0.164742
60803976	chr5:60803976:T:C	5.44246e-05	2.11182	-1.50123	5.71935e-05	0.252085	-1.55212	7.86089e-05	-0.0264002	-1.5693
60804562	chr5:60804562:A:G	6.10636e-06	-7.75999e-11	-1.5769	4.48968e-05	-7.75999e-11	-1.54211	8.40878e-05	-7.75999e-11	-1.52832
60805904	chr5:60805904:CAT:C	6.25303e-06	-7.75999e-11	-1.55316	4.46631e-05	-7.75999e-11	-1.54732	8.39109e-05	-7.75999e-11	-1.53043
60806488	chr5:60806488:C:G	6.18836e-06	-7.75999e-11	-1.56356	4.61677e-05	-7.75999e-11	-1.51419	8.32722e-05	-7.75999e-11	-1.53807
60807625	chr5:60807625:C:T	7.42102e-06	-0.343222	-1.03869	0.000131595	1.07268	-1.53942	0.000296042	1.30027	-1.56995
60807665	chr5:60807665:A:G	5.37267e-06	-0.789749	-0.915157	1.18632e-05	-1.36464	-1.50839	2.25111e-05	-1.28522	-1.56096
60807737	chr5:60807737:C:T	7.47282e-06	-0.343461	-1.0315	0.000131782	1.07208	-1.53741	0.000295993	1.29898	-1.56883
60807771	chr5:60807771:A:G	2.38578e-05	-0.405609	0.191488	0.000185038	0.738848	-0.864759	0.000357208	0.914508	-0.996371
60807827	chr5:60807827:G:A	5.25788e-05	2.12001	-1.54392	5.49757e-05	0.241601	-1.58118	7.66536e-05	-0.0375868	-1.5833
60808330	chr5:60808330:T:C	7.73588e-06	-7.75999e-11	-1.34036	6.5006e-05	-7.75999e-11	-1.17199	0.000126798	-7.75999e-11	-1.11759
60808408	chr5:60808408:A:G	7.31821e-06	-1.39586	-5.69151e-10	5.46133e-05	-1.3462	-5.69151e-10	0.000103077	-1.3247	-5.69151e-10
60808675	chr5:60808675:G:GT	9.86424e-06	-7.75999e-11	-1.09731	5.69599e-05	-7.75999e-11	-1.30412	0.000102174	-7.75999e-11	-1.33351
60809409	chr5:60809409:T:C	8.35488e-06	-0.267238	-0.996147	0.000149598	1.18818	-1.5267	0.000336642	1.4214	-1.56256
60809800	chr5:60809800:C:T	6.23735e-06	-7.75999e-11	-1.55568	4.67548e-05	-7.75999e-11	-1.50156	8.4821e-05	-7.75999e-11	-1.51964
60810179	chr5:60810179:G:A	8.5208e-06	-0.336318	-0.907402	0.000139159	1.08429	-1.49515	0.000308134	1.31245	-1.5421
60810237	chr5:60810237:T:C	9.00413e-06	-7.75999e-11	-1.18855	5.10937e-05	-7.75999e-11	-1.41281	9.15216e-05	-7.75999e-11	-1.44361
60812031	chr5:60812031:C:T	7.57191e-06	-1.36179	-5.69151e-10	5.73969e-05	-1.29648	-5.69151e-10	0.000107918	-1.27881	-5.69151e-10
60812230	chr5:60812230:T:C	7.3176e-06	-1.39595	-5.69151e-10	5.48877e-05	-1.34118	-5.69151e-10	0.000103694	-1.31873	-5.69151e-10
60813097	chr5:60813097:C:G	8.27739e-06	-0.335561	-0.937142	0.000137811	1.08622	-1.50681	0.000306288	1.31446	-1.55011
60813134	chr5:60813134:A:G	2.56278e-05	-0.696352	0.553799	0.000115604	-0.352651	-0.243653	0.00172753	1.61775	-0.123482
60813620	chr5:60813620:C:G	6.26638e-06	-7.75999e-11	-1.55103	4.72368e-05	-7.75999e-11	-1.4913	8.90652e-05	-7.75999e-11	-1.47081
60813695	chr5:60813695:T:A	8.91743e-06	-0.312645	-0.885578	0.000146582	1.1291	-1.48799	0.000325644	1.36301	-1.53739
60813775	chr5:60813775:A:T	1.66949e-05	-7.75999e-11	-0.571129	6.15434e-05	-7.75999e-11	-1.22673	0.00011834	-7.75999e-11	-1.18662
60814182	chr5:60814182:A:C	6.27024e-06	-7.75999e-11	-1.55042	4.69973e-05	-7.75999e-11	-1.49638	8.97779e-05	-7.75999e-11	-1.46284
60815014	chr5:60815014:A:G	1.0934e-05	-7.75999e-11	-0.99435	0.000132531	-7.75999e-11	-0.459653	0.000232253	-7.75999e-11	-0.512354
60815464	chr5:60815464:C:T	1.48941e-05	-7.75999e-11	-0.685265	5.46654e-05	-7.75999e-11	-1.34524	0.00010266	-7.75999e-11	-1.32876
60815752	chr5:60815752:A:G	0.000218705	1.18352	0.817971	4.79071e-05	-0.59688	-0.880329	0.000112276	-0.449148	-0.790073
60816088	chr5:60816088:T:C	2.80112e-06	-1.12673	-1.22948	2.43705e-05	-1.14879	-1.0043	4.19076e-05	-1.15975	-1.06497
60816122	chr5:60816122:A:G	2.4544e-05	-0.61911	0.433347	0.000173973	0.429881	-0.617454	0.000329037	0.59539	-0.759401
60816209	chr5:60816209:A:G	1.14331e-05	-0.657178	-0.292537	0.000111871	0.538152	-1.16728	0.000229871	0.744572	-1.26724
60816610	chr5:60816610:T:C	7.22453e-06	-7.75999e-11	-1.40875	5.92995e-05	-7.75999e-11	-1.26387	0.000114124	-7.75999e-11	-1.2229
60817824	chr5:60817824:A:G	6.39881e-06	-7.75999e-11	-1.53012	4.33435e-05	-7.75999e-11	-1.57732	7.98306e-05	-7.75999e-11	-1.58027
60817850	chr5:60817850:A:G	7.20987e-05	-0.0113879	0.903194	0.000508672	1.32607	-0.440736	0.000973125	1.54286	-0.622532
60818433	chr5:60818433:A:T	7.05256e-05	2.33408	-1.46433	6.79525e-05	0.400852	-1.52852	9.16772e-05	0.111264	-1.55317
60819374	chr5:60819374:G:A	6.26044e-06	-7.75999e-11	-1.55198	4.71347e-05	-7.75999e-11	-1.49346	8.88451e-05	-7.75999e-11	-1.47329
60819601	chr5:60819601:G:A	7.33365e-06	-7.75999e-11	-1.39376	4.37443e-05	-7.75999e-11	-1.56811	7.99076e-05	-7.75999e-11	-1.57931
60819840	chr5:60819840:G:A	6.41643e-06	-7.75999e-11	-1.52737	4.76663e-05	-7.75999e-11	-1.48225	8.89835e-05	-7.75999e-11	-1.47173
60820330	chr5:60820330:C:A	1.71151e-05	-7.75999e-11	-0.54627	8.1581e-05	-7.75999e-11	-0.944876	0.000143383	-7.75999e-11	-0.994665
60820706	chr5:60820706:C:T	2.88039e-06	-1.32255	-1.00575	2.53617e-05	-0.981198	-1.13203	4.82869e-05	-0.894301	-1.18872
60821053	chr5:60821053:C:T	6.23808e-06	-0.391821	-1.16374	0.000120749	1.013	-1.56575	0.000275594	1.24209	-1.58334
60821375	chr5:60821375:A:T	5.64437e-06	-0.793468	-0.862105	1.22198e-05	-1.36264	-1.48078	2.27105e-05	-1.28145	-1.55591
60821654	chr5:60821654:T:C	9.56237e-06	-1.1284	-5.69151e-10	8.4998e-05	-0.903845	-5.69151e-10	0.000165825	-0.849249	-5.69151e-10
60821679	chr5:60821679:A:G	1.56413e-05	-0.611359	-0.0249578	0.000136049	0.44254	-0.875995	0.000256445	0.608331	-1.0216
60823134	chr5:60823134:T:A	2.67733e-06	-1.38648	-1.01493	2.21896e-05	-0.714546	-1.5323	5.113e-05	-0.447999	-1.57781
60823135	chr5:60823135:GAAGT:G	6.3407e-05	2.12589	-1.36255	6.42728e-05	0.260696	-1.44403	8.57917e-05	-0.0163488	-1.49191
60823910	chr5:60823910:A:G	5.86533e-06	-0.760918	-0.856254	1.21821e-05	-1.36983	-1.47667	2.24535e-05	-1.29519	-1.55355
60824295	chr5:60824295:C:G	5.81049e-06	-0.708712	-0.917854	7.81534e-05	0.454722	-1.44252	0.000166477	0.656545	-1.50187
60824410	chr5:60824410:T:C	6.28947e-06	-7.75999e-11	-1.54735	4.72291e-05	-7.75999e-11	-1.49146	9.03043e-05	-7.75999e-11	-1.457
60824456	chr5:60824456:A:G	6.06623e-06	-7.75999e-11	-1.58349	4.37798e-05	-7.75999e-11	-1.5673	8.16972e-05	-7.75999e-11	-1.55716
60824867	chr5:60824867:T:A	1.51373e-05	-7.75999e-11	-0.669067	0.000201888	-7.75999e-11	-0.0387579	0.000349613	-7.75999e-11	-0.103354
60824963	chr5:60824963:T:TC	8.18884e-05	2.42631	-1.40718	7.6154e-05	0.468335	-1.48205	0.000100625	0.173721	-1.52251
60825171	chr5:60825171:G:A	8.82139e-06	-7.75999e-11	-1.20905	7.54814e-05	-7.75999e-11	-1.02259	0.000152199	-7.75999e-11	-0.934994
60825270	chr5:60825270:A:G	8.73926e-06	-0.235162	-0.983243	0.000181185	0.966303	-1.11326	0.000383543	1.15473	-1.16546
60825411	chr5:60825411:C:T	6.48232e-05	2.17657	-1.39114	6.49058e-05	0.29536	-1.46889	8.68258e-05	0.0156961	-1.51197
60825444	chr5:60825444:T:C	3.59472e-05	1.61578	-1.41996	4.08183e-05	-0.118817	-1.51852	5.72804e-05	-0.358926	-1.5533
60825482	chr5:60825482:C:T	7.31798e-06	-1.3959	-5.69151e-10	5.46606e-05	-1.34533	-5.69151e-10	0.000103184	-1.32367	-5.69151e-10
60825535	chr5:60825535:G:C	1.45045e-05	-0.603858	-0.107912	0.00012308	0.457507	-0.991148	0.000234504	0.623827	-1.12654
60825643	chr5:60825643:A:T	2.08936e-05	0.874855	-1.22164	6.21626e-05	0.0354493	-1.25217	9.23501e-05	-0.141691	-1.2929
60825647	chr5:60825647:G:A	7.31781e-06	-1.39592	-5.69151e-10	5.4704e-05	-1.34454	-5.69151e-10	0.000103282	-1.32272	-5.69151e-10
60826374	chr5:60826374:T:A	6.62039e-05	2.20043	-1.39392	6.57959e-05	0.310079	-1.46999	8.7874e-05	0.0285426	-1.51282
60826809	chr5:60826809:C:T	8.703e-06	-7.75999e-11	-1.22256	7.43166e-05	-7.75999e-11	-1.03814	0.000149663	-7.75999e-11	-0.951797
60827077	chr5:60827077:C:T	1.22281e-05	-7.75999e-11	-0.88249	0.000112216	-7.75999e-11	-0.626045	0.000233045	-7.75999e-11	-0.508952
60828013	chr5:60828013:AC:A	6.04046e-06	-0.667778	-0.919972	6.86505e-05	0.328807	-1.44625	0.000138234	0.479961	-1.51119
60828644	chr5:60828644:G:A	6.89215e-06	-7.75999e-11	-1.45585	4.31235e-05	-7.75999e-11	-1.5824	7.96166e-05	-7.75999e-11	-1.58296
60829199	chr5:60829199:G:A	7.33178e-06	-1.39401	-5.69151e-10	5.61227e-05	-1.31893	-5.69151e-10	0.000106455	-1.29246	-5.69151e-10
60829503	chr5:60829503:A:G	6.27766e-06	-7.75999e-11	-1.54923	4.73161e-05	-7.75999e-11	-1.48962	9.05e-05	-7.75999e-11	-1.45483
60830439	chr5:60830439:T:C	5.83522e-06	-0.836051	-0.786268	5.55841e-05	0.0952203	-1.4238	0.000109962	0.243854	-1.5039
60830475	chr5:60830475:A:T	3.66269e-06	-0.730064	-1.35797	1.10919e-05	-1.36326	-1.57699	2.12921e-05	-1.32059	-1.58126
60830613	chr5:60830613:T:C	9.54573e-06	-1.3672	0.237067	0.000135537	-1.23073	0.793499	0.000287414	-1.19293	0.893675
60830641	chr5:60830641:A:AT	6.69315e-06	-7.75999e-11	-1.48515	4.33607e-05	-7.75999e-11	-1.57692	7.98037e-05	-7.75999e-11	-1.58061
60831232	chr5:60831232:G:C	7.3225e-06	-1.39528	-5.69151e-10	5.55729e-05	-1.32878	-5.69151e-10	0.000105241	-1.30393	-5.69151e-10
60831623	chr5:60831623:T:A	6.30218e-06	-7.75999e-11	-1.54534	4.50593e-05	-7.75999e-11	-1.53849	8.48253e-05	-7.75999e-11	-1.51959
60831897	chr5:60831897:T:C	0.0010189	-0.502934	4.04318	0.000214207	-1.38142	1.40189	0.000127524	-1.39302	0.281138
60832366	chr5:60832366:T:C	7.35417e-06	-1.39096	-5.69151e-10	5.3839e-05	-1.36047	-5.69151e-10	9.90858e-05	-1.3642	-5.69151e-10
60832813	chr5:60832813:G:A	5.89445e-05	-7.75999e-11	0.690366	0.000159688	-7.75999e-11	-0.273252	0.000321785	-7.75999e-11	-0.186298
60833186	chr5:60833186:T:C	2.799e-05	-0.0543816	-5.69151e-10	0.00010639	-0.67936	-5.69151e-10	0.000181858	-0.756954	-5.69151e-10
60833240	chr5:60833240:T:C	1.00365e-05	-1.08	-5.69151e-10	5.71664e-05	-1.30051	-5.69151e-10	0.000108182	-1.27637	-5.69151e-10
60833501	chr5:60833501:G:A	7.31873e-06	-1.39579	-5.69151e-10	5.45607e-05	-1.34716	-5.69151e-10	0.000102975	-1.3257	-5.69151e-10
60833534	chr5:60833534:A:G	7.38196e-06	-0.807519	-0.579673	6.64592e-05	0.139009	-1.28889	0.000129487	0.289991	-1.38659
60833868	chr5:60833868:T:C	7.60626e-05	-7.75999e-11	0.945325	0.000205279	-7.75999e-11	-0.0221025	0.000419736	-7.75999e-11	0.0794432
60834164	chr5:60834164:C:T	7.32025e-06	-1.39559	-5.69151e-10	5.35977e-05	-1.36497	-5.69151e-10	9.81113e-05	-1.37408	-5.69151e-10
60834171	chr5:60834171:T:A	6.13409e-06	-7.75999e-11	-1.57237	4.31691e-05	-7.75999e-11	-1.58135	7.98177e-05	-7.75999e-11	-1.58044
60835467	chr5:60835467:A:G	9.36651e-06	-7.75999e-11	-1.14909	4.80068e-05	-7.75999e-11	-1.47513	8.56596e-05	-7.75999e-11	-1.5098
60835824	chr5:60835824:C:T	0.000126937	2.05648	-0.599017	0.000149828	0.210491	-0.547472	0.000184109	-0.0619648	-0.682689
60836057	chr5:60836057:T:C	0.000109558	2.02249	-0.712265	0.000130173	0.187092	-0.664703	0.000161621	-0.0831675	-0.791758
60836119	chr5:60836119:A:C	9.32063e-06	-7.75999e-11	-1.154	4.79231e-05	-7.75999e-11	-1.47688	8.55612e-05	-7.75999e-11	-1.51095
60836421	chr5:60836421:T:C	1.34393e-05	-7.75999e-11	-0.788049	5.16855e-05	-7.75999e-11	-1.40129	9.73474e-05	-7.75999e-11	-1.3819
60837118	chr5:60837118:T:C	6.67064e-06	-7.75999e-11	-1.48851	5.21962e-05	-7.75999e-11	-1.39146	0.000101156	-7.75999e-11	-1.34352
60837465	chr5:60837465:G:A	6.06632e-06	-7.75999e-11	-1.58348	4.49598e-05	-7.75999e-11	-1.5407	8.40102e-05	-7.75999e-11	-1.52924
60837866	chr5:60837866:C:T	2.40806e-05	-7.75999e-11	-0.204826	0.000281236	-7.75999e-11	0.292722	0.00050234	-7.75999e-11	0.259095
60837880	chr5:60837880:A:G	2.4395e-06	-0.91724	-1.5772	5.06328e-05	0.0188156	-1.44069	0.0001144	0.156149	-1.37663
60838303	chr5:60838303:G:A	6.53844e-06	-7.75999e-11	-1.50853	5.21448e-05	-7.75999e-11	-1.39245	9.59723e-05	-7.75999e-11	-1.39612
60838541	chr5:60838541:C:T	7.56473e-06	-1.36273	-5.69151e-10	6.18223e-05	-1.22221	-5.69151e-10	0.000118695	-1.18363	-5.69151e-10
60838811	chr5:60838811:G:A	2.49196e-06	-1.24841	-1.22475	1.70268e-05	-0.936435	-1.57525	3.02829e-05	-0.986861	-1.56274
60838950	chr5:60838950:G:A	7.92438e-06	-7.75999e-11	-1.31629	9.65198e-05	-7.75999e-11	-0.776724	0.000164279	-7.75999e-11	-0.858616
60839355	chr5:60839355:G:A	6.6993e-06	-1.32487	-0.159356	0.000110493	-1.14323	0.501706	0.000258749	-1.09708	0.692754
60840099	chr5:60840099:T:C	6.32206e-06	-7.75999e-11	-1.54218	4.7981e-05	-7.75999e-11	-1.47567	9.18354e-05	-7.75999e-11	-1.44018
60840132	chr5:60840132:G:C	1.15163e-05	-7.75999e-11	-0.942469	5.97798e-05	-7.75999e-11	-1.2558	0.000106291	-7.75999e-11	-1.294
60840135	chr5:60840135:G:A	0.000133821	-0.771888	2.28216	5.79407e-05	-1.38744	0.100384	4.99006e-05	-1.32068	-0.729471
60840158	chr5:60840158:A:G	2.5144e-05	-0.136062	-0.0255478	0.000199569	1.41117	-1.46148	0.000422158	1.63496	-1.54976
60840627	chr5:60840627:C:T	0.000163458	-0.797752	2.50807	6.77873e-05	-1.3841	0.254002	5.62951e-05	-1.31132	-0.618252
60840741	chr5:60840741:A:T	1.69697e-05	-7.75999e-11	-0.554799	5.002e-05	-7.75999e-11	-1.43405	8.63273e-05	-7.75999e-11	-1.50204
60840799	chr5:60840799:G:A	1.8548e-05	0.613683	-1.07955	6.21447e-05	-0.136607	-1.0804	9.26888e-05	-0.299142	-1.13179
60841309	chr5:60841309:A:G	1.08232e-05	-7.75999e-11	-1.00454	0.000116163	-7.75999e-11	-0.591479	0.000245528	-7.75999e-11	-0.456771
60841341	chr5:60841341:A:T	2.60143e-06	-0.87153	-1.55864	5.16748e-05	0.159138	-1.56064	0.0001157	0.32264	-1.53182
60841561	chr5:60841561:G:A	7.31793e-06	-1.3959	-5.69151e-10	5.47866e-05	-1.34303	-5.69151e-10	9.97761e-05	-1.35725	-5.69151e-10
60841778	chr5:60841778:T:C	9.88951e-06	-7.75999e-11	-1.09476	5.4342e-05	-7.75999e-11	-1.35118	9.68402e-05	-7.75999e-11	-1.38712
60842003	chr5:60842003:G:C	2.72109e-06	-0.835512	-1.54969	5.45734e-05	0.220906	-1.56783	0.000122128	0.387866	-1.54298
60842032	chr5:60842032:C:A	2.66013e-06	-0.852424	-1.55543	5.32581e-05	0.192203	-1.56353	0.000119307	0.357725	-1.53621
60842146	chr5:60842146:A:C	6.8239e-06	-7.75999e-11	-1.4658	4.37234e-05	-7.75999e-11	-1.56859	8.03843e-05	-7.75999e-11	-1.57336
60842763	chr5:60842763:C:T	3.91465e-06	-1.30481	-0.716694	0.00015119	-1.05692	0.728985	0.000198484	-1.09307	0.423593
60843022	chr5:60843022:C:T	1.07449e-05	-1.0118	-5.69151e-10	0.000122103	-0.541605	-5.69151e-10	0.000252304	-0.429547	-5.69151e-10
60843056	chr5:60843056:C:G	1.71133e-05	-0.955943	0.409568	0.000439764	-0.456391	1.19616	0.00114854	-0.338643	1.42471
60843211	chr5:60843211:G:C	6.84615e-06	-7.75999e-11	-1.46254	4.49707e-05	-7.75999e-11	-1.54046	8.24111e-05	-7.75999e-11	-1.54846
60843233	chr5:60843233:G:A	9.33845e-06	-1.15209	-5.69151e-10	5.74189e-05	-1.2961	-5.69151e-10	0.000104615	-1.3099	-5.69151e-10
60843259	chr5:60843259:C:T	8.08285e-06	-7.75999e-11	-1.29649	6.09077e-05	-7.75999e-11	-1.23711	0.000113138	-7.75999e-11	-1.23158
60843641	chr5:60843641:G:T	8.72463e-06	-1.22008	-5.69151e-10	5.5829e-05	-1.32418	-5.69151e-10	0.000104491	-1.31108	-5.69151e-10
60843721	chr5:60843721:C:T	0.000182394	-0.754672	2.57461	6.93977e-05	-1.38862	0.282004	5.7337e-05	-1.32471	-0.58653
60844054	chr5:60844054:A:G	3.98094e-05	0.282775	0.015098	0.000224134	-1.07306	1.13883	0.00022075	-1.22649	0.663337
60844188	chr5:60844188:G:A	1.22912e-05	-0.877343	-5.69151e-10	0.000118763	-0.569339	-5.69151e-10	0.000235529	-0.498347	-5.69151e-10
60844234	chr5:60844234:T:C	1.5325e-05	0.779101	-1.43585	4.6298e-05	-0.0560667	-1.45531	7.01815e-05	-0.228616	-1.48048
60844250	chr5:60844250:C:T	9.27085e-06	0.139474	-1.29883	0.000112475	0.729139	-1.35288	0.000216486	0.784157	-1.36681
60844357	chr5:60844357:C:T	1.15129e-05	-7.75999e-11	-0.94276	0.000126159	-7.75999e-11	-0.508927	0.000268095	-7.75999e-11	-0.368839
60844627	chr5:60844627:A:T	4.56426e-06	-1.08553	-0.782441	5.75096e-05	-0.305453	-0.989068	0.00011231	-0.189796	-1.04913
60845640	chr5:60845640:A:T	2.111e-05	-0.896501	0.560019	0.00057232	-0.369833	1.37306	0.0015128	-0.247331	1.60886
60846009	chr5:60846009:G:T	6.4909e-06	-7.75999e-11	-1.51583	4.37136e-05	-7.75999e-11	-1.56881	8.03927e-05	-7.75999e-11	-1.57326
60846854	chr5:60846854:T:C	6.50538e-06	-7.75999e-11	-1.5136	4.37657e-05	-7.75999e-11	-1.56762	8.04749e-05	-7.75999e-11	-1.57224
60847081	chr5:60847081:G:C	1.32456e-05	-0.802565	-5.69151e-10	0.000130733	-0.473315	-5.69151e-10	0.000260335	-0.398214	-5.69151e-10
60847424	chr5:60847424:A:G	9.59554e-05	-0.632198	1.80985	4.94951e-05	-1.39578	-0.0488213	4.43154e-05	-1.35737	-0.811484
60847655	chr5:60847655:A:AAG	0.00230314	-0.17376	4.52956	0.000734807	-1.28456	2.53769	0.000395535	-1.36608	1.38613
60848696	chr5:60848696:A:C	6.3291e-06	-7.75999e-11	-1.54107	4.81051e-05	-7.75999e-11	-1.47308	9.21125e-05	-7.75999e-11	-1.43717
60849610	chr5:60849610:GA:G	6.56986e-06	-7.75999e-11	-1.50374	5.04805e-05	-7.75999e-11	-1.42488	9.74211e-05	-7.75999e-11	-1.38114
60849939	chr5:60849939:T:A	2.47699e-05	-7.75999e-11	-0.1766	5.31991e-05	-7.75999e-11	-1.37243	8.91127e-05	-7.75999e-11	-1.47028
60849990	chr5:60849990:G:A	2.30097e-06	-1.37327	-1.17962	6.00347e-05	-1.20495	-0.046596	8.23018e-05	-1.23158	-0.318207
60850163	chr5:60850163:T:C	1.38779e-05	-0.997873	0.241937	0.000340311	-0.514297	0.997685	0.000883318	-0.399086	1.22259
60850747	chr5:60850747:A:G	7.32151e-06	-1.39541	-5.69151e-10	5.5284e-05	-1.33399	-5.69151e-10	0.000104637	-1.30969	-5.69151e-10
60851365	chr5:60851365:A:G	6.99025e-06	-7.75999e-11	-1.44171	4.31753e-05	-7.75999e-11	-1.5812	7.95861e-05	-7.75999e-11	-1.58334
60851423	chr5:60851423:G:A	1.39445e-05	-7.75999e-11	-0.751146	0.000141093	-7.75999e-11	-0.397053	0.000254478	-7.75999e-11	-0.420967
60851621	chr5:60851621:GAAGAA:G	2.66738e-05	-7.75999e-11	-0.10255	0.000311469	-7.75999e-11	0.394828	0.000557551	-7.75999e-11	0.363373
60851927	chr5:60851927:G:A	7.34643e-06	-7.75999e-11	-1.39202	4.39911e-05	-7.75999e-11	-1.56248	8.02184e-05	-7.75999e-11	-1.57543
60852270	chr5:60852270:A:T	1.65634e-05	-0.979422	0.400385	0.000420919	-0.488149	1.18412	0.00110273	-0.371471	1.41683
60852371	chr5:60852371:G:A	6.97828e-06	-7.75999e-11	-1.44343	5.77293e-05	-7.75999e-11	-1.29071	0.000109195	-7.75999e-11	-1.26704
60852465	chr5:60852465:C:T	1.09521e-05	-0.992698	-5.69151e-10	0.000125991	-0.510261	-5.69151e-10	0.000261061	-0.395429	-5.69151e-10
60852565	chr5:60852565:G:A	6.99375e-06	-7.75999e-11	-1.44121	5.48599e-05	-7.75999e-11	-1.34169	0.000106815	-7.75999e-11	-1.28908
60853345	chr5:60853345:G:A	1.11033e-05	-0.978992	-5.69151e-10	0.000128552	-0.490137	-5.69151e-10	0.000266702	-0.374048	-5.69151e-10
60853414	chr5:60853414:C:T	6.08467e-06	-7.75999e-11	-1.58046	4.50817e-05	-7.75999e-11	-1.538	8.37888e-05	-7.75999e-11	-1.53188
60853461	chr5:60853461:T:A	7.1688e-06	-7.75999e-11	-1.41649	4.57772e-05	-7.75999e-11	-1.52269	8.31876e-05	-7.75999e-11	-1.53908
60854399	chr5:60854399:A:C	1.74585e-05	-7.75999e-11	-0.526402	5.04278e-05	-7.75999e-11	-1.42593	8.67767e-05	-7.75999e-11	-1.49684
60854764	chr5:60854764:A:G	1.55812e-05	-0.967431	0.327264	0.000392525	-0.470742	1.09687	0.00102545	-0.353401	1.32611
60855191	chr5:60855191:C:T	7.71469e-06	-1.3431	-5.69151e-10	6.45608e-05	-1.17887	-5.69151e-10	0.000124487	-1.13598	-5.69151e-10
60855954	chr5:60855954:C:T	1.14683e-05	-0.94664	-5.69151e-10	7.19987e-05	-1.06982	-5.69151e-10	0.00013615	-1.04642	-5.69151e-10
60856005	chr5:60856005:G:A	6.75254e-06	-7.75999e-11	-1.47631	4.30764e-05	-7.75999e-11	-1.5835	7.98795e-05	-7.75999e-11	-1.57966
60857027	chr5:60857027:C:T	0.000247734	1.48791	0.63822	0.000478887	0.292974	0.532019	0.000339799	-0.00600405	-0.125824
60857331	chr5:60857331:TG:T	3.10196e-05	-7.75999e-11	0.0483889	5.81725e-05	-7.75999e-11	-1.28306	9.52764e-05	-7.75999e-11	-1.4034
60857559	chr5:60857559:C:T	9.18803e-06	-7.75999e-11	-1.16833	4.55609e-05	-7.75999e-11	-1.52742	8.19868e-05	-7.75999e-11	-1.55362
60857576	chr5:60857576:C:T	2.52602e-05	-7.75999e-11	-0.157002	5.35125e-05	-7.75999e-11	-1.36656	8.9516e-05	-7.75999e-11	-1.46576
60857876	chr5:60857876:C:T	1.06481e-05	-7.75999e-11	-1.02085	0.000114112	-7.75999e-11	-0.609295	0.000241682	-7.75999e-11	-0.472561
60857960	chr5:60857960:C:G	5.60491e-05	-7.75999e-11	0.639997	0.000153334	-7.75999e-11	-0.313855	0.000306655	-7.75999e-11	-0.23446
60858289	chr5:60858289:C:T	1.08292e-05	-1.00398	-5.69151e-10	0.000123897	-0.52702	-5.69151e-10	0.000256447	-0.413261	-5.69151e-10
60859157	chr5:60859157:T:A	0.00181283	1.1583	2.95811	0.000995565	0.00721294	1.54963	0.000544974	-0.26921	0.609766
60859161	chr5:60859161:G:T	1.10616e-05	-0.982753	-5.69151e-10	0.000127857	-0.495558	-5.69151e-10	0.000265174	-0.379796	-5.69151e-10
60859289	chr5:60859289:C:A	1.6283e-05	-0.985856	0.389747	0.000411726	-0.497664	1.17155	0.00107745	-0.381578	1.40375
60859852	chr5:60859852:G:T	1.6161e-05	-7.75999e-11	-0.603631	4.90516e-05	-7.75999e-11	-1.4536	8.50556e-05	-7.75999e-11	-1.51688
60860234	chr5:60860234:A:G	3.0056e-06	-1.08529	-1.20046	4.01432e-05	-0.300848	-1.35317	8.04231e-05	-0.181814	-1.39107
60860290	chr5:60860290:G:A	0.0001407	-0.709963	2.27036	6.77149e-05	-1.39221	0.261042	5.49006e-05	-1.33634	-0.618321
60860368	chr5:60860368:G:A	6.32177e-06	-7.75999e-11	-1.54223	4.93803e-05	-7.75999e-11	-1.44692	9.25135e-05	-7.75999e-11	-1.43283
60860396	chr5:60860396:G:A	6.18755e-05	2.16951	-1.43062	6.04162e-05	0.223809	-1.46902	8.09768e-05	-0.0518465	-1.51417
60860426	chr5:60860426:C:T	9.29771e-06	-1.15646	-5.69151e-10	9.7236e-05	-0.769331	-5.69151e-10	0.000197795	-0.672949	-5.69151e-10
60860546	chr5:60860546:A:G	6.753e-05	0.269301	0.55704	4.83081e-05	-0.80041	-0.668463	4.30483e-05	-0.999973	-1.19789
60860588	chr5:60860588:C:T	1.61165e-05	-7.75999e-11	-0.606389	4.89239e-05	-7.75999e-11	-1.45621	8.49256e-05	-7.75999e-11	-1.51841
60860708	chr5:60860708:C:T	5.491e-05	0.619466	-5.69151e-10	0.000600778	1.05175	-5.69151e-10	0.00126892	1.18574	-5.69151e-10
60860791	chr5:60860791:T:G	1.09094e-05	-0.996603	-5.69151e-10	0.000125264	-0.516052	-5.69151e-10	0.000259459	-0.401583	-5.69151e-10
60861226	chr5:60861226:G:T	0.000148807	-0.729815	2.34624	7.15372e-05	-1.39058	0.314323	5.73938e-05	-1.33029	-0.579961
60861254	chr5:60861254:C:T	7.35267e-06	-7.75999e-11	-1.39117	4.41129e-05	-7.75999e-11	-1.55972	8.06855e-05	-7.75999e-11	-1.56962
60861327	chr5:60861327:ACT:A	1.05356e-05	-7.75999e-11	-1.03147	0.000112517	-7.75999e-11	-0.623365	0.000238074	-7.75999e-11	-0.487602
60861543	chr5:60861543:T:C	1.6504e-06	-1.3627	-1.52251	3.27554e-05	-1.16742	-0.689989	4.91972e-05	-1.19649	-0.867854
60861576	chr5:60861576:G:A	3.12581e-06	-1.0883	-1.15824	4.11494e-05	-0.305641	-1.32362	8.21337e-05	-0.187429	-1.3644
60861797	chr5:60861797:G:A	0.000204275	-0.725661	2.6589	8.74678e-05	-1.39095	0.515749	6.59989e-05	-1.3317	-0.438843
60861871	chr5:60861871:G:A	6.78722e-06	-7.75999e-11	-1.47119	4.47428e-05	-7.75999e-11	-1.54554	8.20466e-05	-7.75999e-11	-1.55289
60862012	chr5:60862012:G:T	2.19137e-05	-7.75999e-11	-0.29912	0.000252074	-7.75999e-11	0.183252	0.000450672	-7.75999e-11	0.150557
60862276	chr5:60862276:A:C	6.31832e-05	1.76637	-1.00656	0.000385072	0.576502	0.0304578	0.000356475	0.249341	-0.33326
60862278	chr5:60862278:A:G	0.000102617	1.97534	-0.730573	0.000708355	0.742072	0.474402	0.000615814	0.400134	0.0626293
60862280	chr5:60862280:T:C	8.71105e-05	1.82892	-0.747972	0.000614392	0.625122	0.449038	0.000541446	0.29354	0.0405211
60862369	chr5:60862369:C:T	7.60529e-06	-7.75999e-11	-1.35739	5.51598e-05	-7.75999e-11	-1.33624	0.000105757	-7.75999e-11	-1.29904
60862811	chr5:60862811:T:C	2.80989e-05	-7.75999e-11	-0.0504996	0.0481161	-7.75999e-11	5.4349	0.000185801	-7.75999e-11	-0.735507
60862886	chr5:60862886:C:A	1.2108e-05	-7.75999e-11	-0.892362	5.40609e-05	-7.75999e-11	-1.35636	0.000103814	-7.75999e-11	-1.31758
60863286	chr5:60863286:G:C	1.05635e-05	-7.75999e-11	-1.02882	0.000112864	-7.75999e-11	-0.620289	0.000238916	-7.75999e-11	-0.484069
60863659	chr5:60863659:A:G	7.73118e-06	-1.34097	-5.69151e-10	6.48441e-05	-1.17449	-5.69151e-10	0.000125127	-1.13085	-5.69151e-10
60864144	chr5:60864144:T:C	7.9129e-05	1.86928	-0.884427	0.000511534	0.658154	0.232787	0.0004604	0.323421	-0.151508
60864188	chr5:60864188:A:C	6.69024e-06	-7.75999e-11	-1.48558	4.43719e-05	-7.75999e-11	-1.55387	8.14361e-05	-7.75999e-11	-1.56036
60864251	chr5:60864251:G:A	6.90131e-06	-7.75999e-11	-1.45452	4.3118e-05	-7.75999e-11	-1.58253	7.96426e-05	-7.75999e-11	-1.58263
60864899	chr5:60864899:T:C	7.15005e-06	-7.75999e-11	-1.41911	5.69474e-05	-7.75999e-11	-1.30434	0.000111166	-7.75999e-11	-1.24916
60865033	chr5:60865033:T:C	8.17336e-05	1.88618	-0.868944	0.000533133	0.671397	0.260902	0.000477478	0.335786	-0.127451
60865067	chr5:60865067:A:G	1.6686e-05	-0.910899	0.339239	0.00043672	-0.389605	1.12243	0.00114396	-0.266842	1.34891
60865068	chr5:60865068:G:A	1.60751e-05	-1.0213	0.41234	0.000401234	-0.550521	1.19859	0.00104712	-0.437801	1.43142
60865222	chr5:60865222:G:T	1.08869e-05	-7.75999e-11	-0.998673	0.000117506	-7.75999e-11	-0.579982	0.000249283	-7.75999e-11	-0.441593
60865630	chr5:60865630:G:A	2.16702e-05	-7.75999e-11	-0.310292	0.000248119	-7.75999e-11	0.167435	0.000443563	-7.75999e-11	0.134658
60865885	chr5:60865885:A:T	7.49873e-06	-7.75999e-11	-1.3715	4.30893e-05	-7.75999e-11	-1.5832	7.97536e-05	-7.75999e-11	-1.58124
60865948	chr5:60865948:T:G	1.05805e-05	-1.02722	-5.69151e-10	0.000119664	-0.561781	-5.69151e-10	0.000247144	-0.450211	-5.69151e-10
60865992	chr5:60865992:C:T	8.74495e-05	1.96629	-0.881461	0.000554435	0.734623	0.236854	0.000495439	0.393406	-0.148143
60866088	chr5:60866088:A:G	6.67674e-06	-7.75999e-11	-1.4876	4.43439e-05	-7.75999e-11	-1.5545	8.13973e-05	-7.75999e-11	-1.56084
60866367	chr5:60866367:C:G	1.62552e-06	-1.35841	-1.542	2.98119e-05	-1.15086	-0.800703	4.60054e-05	-1.18662	-0.944803
60866384	chr5:60866384:T:C	3.44554e-06	-1.13399	-1.01516	4.20718e-05	-0.396496	-1.2106	8.28638e-05	-0.28345	-1.25953
60866856	chr5:60866856:T:G	5.7394e-05	1.98357	-1.31986	5.82348e-05	0.101082	-1.38307	7.77536e-05	-0.163855	-1.44278
60867071	chr5:60867071:C:T	5.58565e-05	-7.75999e-11	0.636556	0.103727	-7.75999e-11	6.20305	0.000326821	-7.75999e-11	-0.170769
60867080	chr5:60867080:T:C	3.10348e-06	-1.14105	-1.11265	3.84494e-05	-0.408113	-1.28902	7.61441e-05	-0.295158	-1.3324
60867725	chr5:60867725:C:T	7.82196e-06	-1.3293	-5.69151e-10	5.21016e-05	-1.39328	-5.69151e-10	9.66774e-05	-1.3888	-5.69151e-10
60867843	chr5:60867843:C:G	3.00277e-06	-1.12235	-1.16435	3.83533e-05	-0.369716	-1.32992	7.63493e-05	-0.254778	-1.37008
60868857	chr5:60868857:A:G	5.79778e-05	-7.75999e-11	0.673829	0.000156831	-7.75999e-11	-0.291303	0.000313912	-7.75999e-11	-0.211069
60868949	chr5:60868949:C:T	0.00018218	-0.713043	2.53181	7.92075e-05	-1.39176	0.417362	6.11075e-05	-1.33468	-0.512867
60869147	chr5:60869147:G:A	2.60474e-05	-7.75999e-11	-0.126312	5.41391e-05	-7.75999e-11	-1.35491	9.02743e-05	-7.75999e-11	-1.45733
60869555	chr5:60869555:T:C	1.15599e-05	-0.938686	-5.69151e-10	0.000110209	-0.644091	-5.69151e-10	0.000217967	-0.575839	-5.69151e-10
60869819	chr5:60869819:AAAGTG:A	2.60618e-05	-7.75999e-11	-0.125761	5.41416e-05	-7.75999e-11	-1.35487	9.02799e-05	-7.75999e-11	-1.45727
60869875	chr5:60869875:C:A	7.07942e-06	-7.75999e-11	-1.42904	4.32534e-05	-7.75999e-11	-1.5794	7.95747e-05	-7.75999e-11	-1.58349
60870355	chr5:60870355:G:A	7.33518e-06	-1.39355	-5.69151e-10	5.45663e-05	-1.34706	-5.69151e-10	0.000101827	-1.33691	-5.69151e-10
60870360	chr5:60870360:C:G	1.56144e-05	-0.4175	-0.220537	1.20383e-05	-1.38544	-1.47294	2.33578e-05	-1.38961	-1.41964
60870523	chr5:60870523:G:A	1.99624e-05	-7.75999e-11	-0.392379	4.88266e-05	-7.75999e-11	-1.4582	8.38468e-05	-7.75999e-11	-1.53119
60870618	chr5:60870618:C:T	3.11496e-06	-0.722268	-1.52774	2.54383e-05	-0.535311	-1.5749	4.83309e-05	-0.503637	-1.57847
60870981	chr5:60870981:C:A	6.60533e-06	-0.621211	-0.877143	1.99698e-05	-1.2432	-1.10905	3.32467e-05	-1.2947	-1.16152
60871082	chr5:60871082:C:T	1.08946e-05	-0.997965	-5.69151e-10	0.000125077	-0.517539	-5.69151e-10	0.000259046	-0.403175	-5.69151e-10
60871193	chr5:60871193:A:C	3.39057e-06	-1.12615	-1.03908	4.20357e-05	-0.376228	-1.23173	8.30511e-05	-0.26152	-1.27921
60871380	chr5:60871380:C:T	7.43203e-06	-7.75999e-11	-1.38043	4.41667e-05	-7.75999e-11	-1.5585	8.0422e-05	-7.75999e-11	-1.57289
60872084	chr5:60872084:G:A	7.88564e-06	-7.75999e-11	-1.32119	4.33044e-05	-7.75999e-11	-1.57822	8.04046e-05	-7.75999e-11	-1.57311
60872338	chr5:60872338:A:C	1.13968e-05	-0.316584	-0.63631	0.000172859	1.38806	-1.58206	0.000439955	1.65754	-1.53105
60872810	chr5:60872810:G:C	6.78431e-06	-7.75999e-11	-1.47162	4.47234e-05	-7.75999e-11	-1.54598	8.20104e-05	-7.75999e-11	-1.55334
60873068	chr5:60873068:G:A	6.17428e-06	-7.75999e-11	-1.56584	4.30881e-05	-7.75999e-11	-1.58323	7.96514e-05	-7.75999e-11	-1.58252
60873145	chr5:60873145:A:G	6.80588e-05	2.11216	-1.27802	6.56346e-05	0.185842	-1.34821	8.64323e-05	-0.0865453	-1.41428
60873287	chr5:60873287:C:T	3.07998e-06	-1.11524	-1.14606	3.95364e-05	-0.353885	-1.31536	7.8654e-05	-0.238369	-1.35676
60873324	chr5:60873324:T:C	6.94861e-05	2.24796	-1.39306	6.57631e-05	0.277463	-1.43788	8.71237e-05	-0.00267495	-1.49018
60873500	chr5:60873500:C:T	2.29458e-05	-7.75999e-11	-0.253094	0.000265969	-7.75999e-11	0.236908	0.00047527	-7.75999e-11	0.203702
60873578	chr5:60873578:T:G	7.22051e-05	0.319896	0.573385	5.013e-05	-0.769583	-0.662269	4.4379e-05	-0.974711	-1.19271
60874032	chr5:60874032:A:G	7.94479e-06	-7.75999e-11	-1.31371	4.37017e-05	-7.75999e-11	-1.56909	8.10425e-05	-7.75999e-11	-1.56521
60874096	chr5:60874096:G:T	1.55356e-05	-7.75999e-11	-0.643098	4.83207e-05	-7.75999e-11	-1.46861	8.41476e-05	-7.75999e-11	-1.52761
60874157	chr5:60874157:A:G	7.5333e-06	-1.3669	-5.69151e-10	5.19628e-05	-1.39594	-5.69151e-10	9.60482e-05	-1.39533	-5.69151e-10
60874176	chr5:60874176:C:A	2.44403e-05	-7.75999e-11	-0.189998	4.76658e-05	-7.75999e-11	-1.48226	8.19078e-05	-7.75999e-11	-1.55459
60874378	chr5:60874378:A:G	6.69176e-06	-7.75999e-11	-1.48535	4.4377e-05	-7.75999e-11	-1.55375	8.14444e-05	-7.75999e-11	-1.56026
60874579	chr5:60874579:G:A	7.82526e-06	-7.75999e-11	-1.32887	4.32451e-05	-7.75999e-11	-1.57959	8.02638e-05	-7.75999e-11	-1.57486
60874731	chr5:60874731:T:C	2.38708e-06	-1.36161	-1.15455	6.53139e-05	-1.17201	0.00474508	8.87424e-05	-1.20079	-0.273657
60874778	chr5:60874778:T:C	0.000249287	-0.765384	2.89776	0.000110816	-1.38672	0.748122	8.04958e-05	-1.31814	-0.253833
60875007	chr5:60875007:G:C	1.60737e-05	-7.75999e-11	-0.609046	4.89086e-05	-7.75999e-11	-1.45652	8.48656e-05	-7.75999e-11	-1.51911
60875015	chr5:60875015:T:C	1.25134e-05	-0.859428	-5.69151e-10	0.000134094	-0.447931	-5.69151e-10	0.000273327	-0.349513	-5.69151e-10
60875150	chr5:60875150:C:T	1.09464e-05	-0.993218	-5.69151e-10	0.000125886	-0.511097	-5.69151e-10	0.000260841	-0.396271	-5.69151e-10
60875340	chr5:60875340:C:G	6.44407e-06	-7.75999e-11	-1.52307	5.12246e-05	-7.75999e-11	-1.41025	9.64013e-05	-7.75999e-11	-1.39166
60875603	chr5:60875603:C:T	1.20101e-05	-7.75999e-11	-0.900485	5.38558e-05	-7.75999e-11	-1.36016	0.000103384	-7.75999e-11	-1.32173
60875711	chr5:60875711:T:C	2.41439e-05	-7.75999e-11	-0.2022	5.2608e-05	-7.75999e-11	-1.3836	8.84191e-05	-7.75999e-11	-1.47809
60875858	chr5:60875858:G:T	6.66764e-06	-7.75999e-11	-1.48896	4.38671e-05	-7.75999e-11	-1.56531	8.04224e-05	-7.75999e-11	-1.57289
60875963	chr5:60875963:T:C	6.87362e-06	-7.75999e-11	-1.45854	5.40255e-05	-7.75999e-11	-1.35702	0.000104904	-7.75999e-11	-1.30713
60876759	chr5:60876759:C:T	1.2357e-05	-7.75999e-11	-0.872008	5.47309e-05	-7.75999e-11	-1.34404	0.000105207	-7.75999e-11	-1.30425
60876787	chr5:60876787:G:C	6.55459e-06	-7.75999e-11	-1.50607	4.39095e-05	-7.75999e-11	-1.56434	8.07004e-05	-7.75999e-11	-1.56944
60876990	chr5:60876990:C:A	2.22224e-05	-7.75999e-11	-0.28513	0.000256204	-7.75999e-11	0.199501	0.000457984	-7.75999e-11	0.166652
60877688	chr5:60877688:A:G	0.000135708	1.52428	-5.69151e-10	0.000428561	0.713961	-5.69151e-10	0.000722256	0.622198	-5.69151e-10
60877792	chr5:60877792:A:T	1.61002e-05	-0.927168	0.319767	0.000400915	-0.406689	1.05397	0.00104289	-0.284992	1.27456
60878480	chr5:60878480:G:A	6.96241e-06	-7.75999e-11	-1.44571	4.31532e-05	-7.75999e-11	-1.58172	7.96006e-05	-7.75999e-11	-1.58316
60878507	chr5:60878507:T:C	8.27848e-06	-7.75999e-11	-1.27257	4.82947e-05	-7.75999e-11	-1.46915	8.70088e-05	-7.75999e-11	-1.49417
60878733	chr5:60878733:T:TA	6.15908e-05	2.15789	-1.4236	6.0196e-05	0.216821	-1.46569	8.06738e-05	-0.0578559	-1.51191
60878875	chr5:60878875:C:G	2.40024e-05	-7.75999e-11	-0.208077	5.24872e-05	-7.75999e-11	-1.3859	8.827e-05	-7.75999e-11	-1.47978
60879180	chr5:60879180:T:C	7.02795e-06	-7.75999e-11	-1.43634	4.32042e-05	-7.75999e-11	-1.58054	7.95767e-05	-7.75999e-11	-1.58346
60879203	chr5:60879203:T:A	1.08006e-05	-1.00663	-5.69151e-10	0.000123393	-0.531096	-5.69151e-10	0.000255344	-0.417571	-5.69151e-10
60879205	chr5:60879205:C:A	0.000183747	-0.755044	2.58238	8.29789e-05	-1.38785	0.459961	6.39807e-05	-1.32142	-0.48018
60879748	chr5:60879748:C:G	7.47514e-06	-7.75999e-11	-1.37465	4.42575e-05	-7.75999e-11	-1.55645	8.05308e-05	-7.75999e-11	-1.57154
60879907	chr5:60879907:G:T	8.28484e-05	1.9594	-0.928617	0.000515052	0.730655	0.167141	0.000464902	0.389903	-0.208258
60880162	chr5:60880162:A:C	8.75087e-06	-7.75999e-11	-1.21708	5.23245e-05	-7.75999e-11	-1.38901	9.41361e-05	-7.75999e-11	-1.41544
60880297	chr5:60880297:C:T	7.53296e-06	-7.75999e-11	-1.36694	4.4381e-05	-7.75999e-11	-1.55366	8.06817e-05	-7.75999e-11	-1.56967
60880372	chr5:60880372:T:C	6.2106e-06	-7.75999e-11	-1.55997	5.20811e-05	-7.75999e-11	-1.39367	9.96828e-05	-7.75999e-11	-1.35819
60880409	chr5:60880409:C:T	8.62541e-05	1.93323	-0.862161	0.000562051	0.709153	0.275968	0.000501571	0.370129	-0.112567
60880674	chr5:60880674:A:G	8.22349e-06	-7.75999e-11	-1.27924	7.56994e-05	-7.75999e-11	-1.0197	0.00014881	-7.75999e-11	-0.957511
60880684	chr5:60880684:C:T	2.39439e-05	-7.75999e-11	-0.210517	0.00027933	-7.75999e-11	0.28592	0.000498612	-7.75999e-11	0.251646
60880725	chr5:60880725:A:T	3.26614e-06	-1.08351	-1.11911	4.28946e-05	-0.29355	-1.29418	8.54968e-05	-0.174466	-1.33724
60880865	chr5:60880865:C:T	1.06698e-05	-1.01882	-5.69151e-10	0.000121215	-0.548907	-5.69151e-10	0.000250544	-0.436548	-5.69151e-10
60880947	chr5:60880947:T:C	6.97942e-06	-7.75999e-11	-1.44326	5.51652e-05	-7.75999e-11	-1.33614	0.000107355	-7.75999e-11	-1.28404
60880967	chr5:60880967:G:T	1.5775e-06	-1.39027	-1.54012	1.25403e-05	-1.38541	-1.43211	2.24761e-05	-1.38271	-1.46502
60880968	chr5:60880968:C:T	1.57707e-06	-1.39052	-1.54015	1.25357e-05	-1.38575	-1.43214	2.24667e-05	-1.38309	-1.46506
60881025	chr5:60881025:C:T	6.98966e-06	-7.75999e-11	-1.4418	5.48238e-05	-7.75999e-11	-1.34235	0.000106737	-7.75999e-11	-1.28982
60881263	chr5:60881263:C:G	7.75905e-06	-1.33737	-5.69151e-10	5.24163e-05	-1.38726	-5.69151e-10	9.63475e-05	-1.39222	-5.69151e-10
60881288	chr5:60881288:A:G	1.73692e-05	-7.75999e-11	-0.531531	6.46594e-05	-7.75999e-11	-1.17734	0.000120751	-7.75999e-11	-1.16645
60881328	chr5:60881328:G:C	7.83973e-06	-7.75999e-11	-1.32703	4.32514e-05	-7.75999e-11	-1.57944	8.02818e-05	-7.75999e-11	-1.57464
60881510	chr5:60881510:A:T	8.49204e-06	-7.75999e-11	-1.2471	5.12954e-05	-7.75999e-11	-1.40887	9.31614e-05	-7.75999e-11	-1.42585
60881613	chr5:60881613:T:C	6.69024e-06	-7.75999e-11	-1.48558	4.43719e-05	-7.75999e-11	-1.55387	8.14361e-05	-7.75999e-11	-1.56036
60881624	chr5:60881624:T:C	8.94987e-06	-7.75999e-11	-1.19459	4.51592e-05	-7.75999e-11	-1.53628	8.14732e-05	-7.75999e-11	-1.55991
60881643	chr5:60881643:G:A	9.21804e-05	-0.111185	1.2487	0.000116467	0.253203	-0.842067	0.000174632	0.281058	-1.07856
60881752	chr5:60881752:G:A	6.08465e-06	-7.75999e-11	-1.58046	4.50808e-05	-7.75999e-11	-1.53802	8.3787e-05	-7.75999e-11	-1.5319
60881796	chr5:60881796:C:T	6.97103e-06	-7.75999e-11	-1.44447	4.31588e-05	-7.75999e-11	-1.58158	7.95962e-05	-7.75999e-11	-1.58322
60882010	chr5:60882010:T:G	7.41914e-06	-7.75999e-11	-1.38217	4.41411e-05	-7.75999e-11	-1.55908	8.03909e-05	-7.75999e-11	-1.57328
60883002	chr5:60883002:CACAT:C	7.98499e-06	-7.75999e-11	-1.30867	7.53109e-05	-7.75999e-11	-1.02485	0.000153041	-7.75999e-11	-0.929476
60883023	chr5:60883023:G:A	1.06381e-05	-1.02179	-5.69151e-10	0.000121275	-0.548415	-5.69151e-10	0.000250868	-0.435253	-5.69151e-10
60883227	chr5:60883227:G:A	2.22427e-05	-7.75999e-11	-0.284218	0.000256479	-7.75999e-11	0.200576	0.000458476	-7.75999e-11	0.167726
60883421	chr5:60883421:T:A	8.44068e-06	-1.25317	-5.69151e-10	5.44253e-05	-1.34964	-5.69151e-10	0.000101778	-1.33739	-5.69151e-10
60883474	chr5:60883474:A:G	5.63079e-06	-1.06896	-0.589016	6.98684e-05	-0.262242	-0.837616	0.000137463	-0.127578	-0.909252
60884173	chr5:60884173:C:T	1.05068e-05	-1.03421	-5.69151e-10	0.000118573	-0.570944	-5.69151e-10	0.000244805	-0.459722	-5.69151e-10
60884252	chr5:60884252:G:A	2.17244e-05	-7.75999e-11	-0.307795	0.000249494	-7.75999e-11	0.172962	0.000446101	-7.75999e-11	0.140362
60884424	chr5:60884424:C:T	0.000123316	-0.752261	2.18078	6.4017e-05	-1.38841	0.201091	5.32922e-05	-1.32314	-0.661252
60884647	chr5:60884647:C:T	1.94845e-06	-1.37258	-1.34661	1.31449e-05	-1.18756	-1.58288	2.34854e-05	-1.22113	-1.58268
60884786	chr5:60884786:T:C	3.21632e-05	-7.75999e-11	0.0845928	5.90751e-05	-7.75999e-11	-1.26766	9.64503e-05	-7.75999e-11	-1.39115
60885039	chr5:60885039:A:ACAGG	1.02995e-05	-7.75999e-11	-1.05414	5.71308e-05	-7.75999e-11	-1.30113	0.000101132	-7.75999e-11	-1.34376
60885040	chr5:60885040:T:TGACTATA	1.03594e-05	-7.75999e-11	-1.04833	5.73583e-05	-7.75999e-11	-1.29715	0.000101508	-7.75999e-11	-1.34005
60885221	chr5:60885221:G:A	7.38162e-06	-7.75999e-11	-1.38724	4.40805e-05	-7.75999e-11	-1.56045	8.03168e-05	-7.75999e-11	-1.5742
60885673	chr5:60885673:T:C	7.41115e-05	1.8525	-0.93316	0.000466756	0.64442	0.154916	0.000423366	0.31131	-0.223256
60885861	chr5:60885861:G:A	6.95937e-06	-7.75999e-11	-1.44614	4.31508e-05	-7.75999e-11	-1.58177	7.96025e-05	-7.75999e-11	-1.58314
60886395	chr5:60886395:G:A	4.06222e-05	0.642833	-0.324748	5.28137e-05	-0.53508	-0.844622	5.11598e-05	-0.776892	-1.24834
60886497	chr5:60886497:T:C	3.92096e-05	-0.543825	0.826516	4.67329e-05	-1.39289	-0.109135	4.5454e-05	-1.38032	-0.763166
60886571	chr5:60886571:G:A	7.34871e-06	-7.75999e-11	-1.39171	4.7094e-05	-7.75999e-11	-1.49433	8.59861e-05	-7.75999e-11	-1.506
60886651	chr5:60886651:A:G	3.30168e-06	-1.12633	-1.06547	4.09699e-05	-0.37641	-1.25722	8.11251e-05	-0.261234	-1.30296
60886687	chr5:60886687:T:G	3.29104e-06	-1.06463	-1.13039	4.37553e-05	-0.25926	-1.3086	8.75153e-05	-0.137978	-1.35039
60887717	chr5:60887717:T:C	1.0835e-05	-1.00345	-5.69151e-10	0.000124154	-0.524952	-5.69151e-10	0.000257079	-0.410801	-5.69151e-10
60887847	chr5:60887847:G:A	2.58069e-05	-7.75999e-11	-0.13559	5.40906e-05	-7.75999e-11	-1.35581	9.02438e-05	-7.75999e-11	-1.45767
60888402	chr5:60888402:T:C	7.4176e-06	-7.75999e-11	-1.38237	4.41377e-05	-7.75999e-11	-1.55916	8.03877e-05	-7.75999e-11	-1.57332
60888701	chr5:60888701:T:A	6.48693e-06	-7.75999e-11	-1.51644	4.31331e-05	-7.75999e-11	-1.58218	8.02491e-05	-7.75999e-11	-1.57505
60889069	chr5:60889069:C:T	3.34069e-06	-0.781703	-1.39835	2.32579e-05	-0.628196	-1.57163	4.34004e-05	-0.60807	-1.58164
60889519	chr5:60889519:T:C	1.04371e-05	-1.04086	-5.69151e-10	0.000117374	-0.58111	-5.69151e-10	0.000242164	-0.470567	-5.69151e-10
60890425	chr5:60890425:A:T	8.06975e-06	-7.75999e-11	-1.29811	6.78252e-05	-7.75999e-11	-1.12954	0.000130452	-7.75999e-11	-1.08917
60890517	chr5:60890517:CCA:C	8.22646e-06	-7.75999e-11	-1.27887	7.57348e-05	-7.75999e-11	-1.01923	0.000148886	-7.75999e-11	-0.957004
60891148	chr5:60891148:C:A	4.14616e-06	-1.10046	-0.863586	5.17564e-05	-0.327852	-1.07207	0.000101709	-0.210226	-1.12784
60892115	chr5:60892115:C:A	6.81041e-05	-7.75999e-11	0.834807	0.283349	-7.75999e-11	7.20796	0.000362	-7.75999e-11	-0.0685386
60892395	chr5:60892395:C:T	2.05761e-05	1.17146	-1.53356	5.18556e-05	-0.136797	-1.26121	6.01406e-05	-0.433427	-1.43007
60892921	chr5:60892921:G:A	2.59427e-05	-7.75999e-11	-0.130341	5.42127e-05	-7.75999e-11	-1.35356	9.03967e-05	-7.75999e-11	-1.45597
60893199	chr5:60893199:G:C	2.53621e-06	-1.33624	-1.11932	6.48706e-05	-1.11502	-0.0590605	8.85549e-05	-1.14734	-0.32922
60894070	chr5:60894070:C:T	1.87867e-06	-1.36593	-1.38974	1.34919e-05	-1.16727	-1.57711	2.39299e-05	-1.20226	-1.5828
60894603	chr5:60894603:G:GA	1.60124e-05	-7.75999e-11	-0.612866	4.88388e-05	-7.75999e-11	-1.45795	8.47828e-05	-7.75999e-11	-1.52009
60894767	chr5:60894767:A:G	5.8817e-05	2.02357	-1.33537	5.90207e-05	0.129506	-1.39809	7.88142e-05	-0.137611	-1.45548
60895387	chr5:60895387:T:C	7.05579e-06	-7.75999e-11	-1.43238	5.59654e-05	-7.75999e-11	-1.32174	0.000109067	-7.75999e-11	-1.26822
60896007	chr5:60896007:C:T	7.42093e-06	-7.75999e-11	-1.38193	4.56706e-05	-7.75999e-11	-1.52502	8.34016e-05	-7.75999e-11	-1.53651
60896377	chr5:60896377:A:AT	1.61464e-05	-7.75999e-11	-0.604532	4.89768e-05	-7.75999e-11	-1.45512	8.49506e-05	-7.75999e-11	-1.51811
60896442	chr5:60896442:C:T	0.000197687	-0.755909	2.65636	8.77378e-05	-1.38798	0.515859	6.65665e-05	-1.32186	-0.440121
60896840	chr5:60896840:T:C	2.4854e-05	-7.75999e-11	-0.173213	5.31739e-05	-7.75999e-11	-1.3729	8.9086e-05	-7.75999e-11	-1.47058
60896926	chr5:60896926:C:G	1.48223e-05	-7.75999e-11	-0.690098	4.75143e-05	-7.75999e-11	-1.48544	8.32012e-05	-7.75999e-11	-1.53892
60897253	chr5:60897253:G:A	7.98769e-06	-7.75999e-11	-1.30833	7.27438e-05	-7.75999e-11	-1.05953	0.00014269	-7.75999e-11	-0.999506
60897469	chr5:60897469:A:G	1.01791e-05	-7.75999e-11	-1.06589	5.67279e-05	-7.75999e-11	-1.30821	0.000100451	-7.75999e-11	-1.35051
60897511	chr5:60897511:A:G	1.09364e-05	-0.994138	-5.69151e-10	0.000125701	-0.512563	-5.69151e-10	0.000260427	-0.397859	-5.69151e-10
60897512	chr5:60897512:T:C	0.000167221	-0.724541	2.45762	7.73592e-05	-1.39106	0.393049	6.06621e-05	-1.33194	-0.522923
60897527	chr5:60897527:A:G	1.09539e-05	-0.992538	-5.69151e-10	0.000125983	-0.510328	-5.69151e-10	0.000261044	-0.395492	-5.69151e-10
60897593	chr5:60897593:A:C	3.4763e-05	-0.190787	0.35311	6.83017e-05	0.169102	-1.29164	0.000112529	0.194686	-1.43166
60898742	chr5:60898742:C:A	6.85291e-06	-7.75999e-11	-1.46156	4.30939e-05	-7.75999e-11	-1.58309	7.97013e-05	-7.75999e-11	-1.5819
60898842	chr5:60898842:A:G	7.35472e-06	-1.39089	-5.69151e-10	5.67116e-05	-1.30849	-5.69151e-10	0.000102878	-1.32663	-5.69151e-10
60899178	chr5:60899178:A:G	6.93257e-06	-7.75999e-11	-1.45	4.31316e-05	-7.75999e-11	-1.58222	7.9622e-05	-7.75999e-11	-1.58289
60899818	chr5:60899818:T:C	7.07739e-06	-7.75999e-11	-1.42933	5.61881e-05	-7.75999e-11	-1.31777	0.000109543	-7.75999e-11	-1.26386
60899933	chr5:60899933:A:C	8.72966e-06	-7.75999e-11	-1.2195	5.12219e-05	-7.75999e-11	-1.4103	9.27424e-05	-7.75999e-11	-1.43036
60899950	chr5:60899950:C:T	6.98123e-06	-7.75999e-11	-1.44301	4.31661e-05	-7.75999e-11	-1.58142	7.95914e-05	-7.75999e-11	-1.58328
60900187	chr5:60900187:T:C	6.98808e-06	-7.75999e-11	-1.44203	4.31712e-05	-7.75999e-11	-1.5813	7.95885e-05	-7.75999e-11	-1.58331
60900383	chr5:60900383:G:C	1.10034e-05	-0.988026	-5.69151e-10	0.000126884	-0.503197	-5.69151e-10	0.000263021	-0.387947	-5.69151e-10
60900401	chr5:60900401:C:T	1.06945e-05	-1.0165	-5.69151e-10	0.000121619	-0.54558	-5.69151e-10	0.000251431	-0.433015	-5.69151e-10
60900538	chr5:60900538:T:A	1.68472e-06	-1.35751	-1.50712	3.54675e-05	-1.15888	-0.618972	5.28451e-05	-1.18862	-0.804196
60900605	chr5:60900605:C:T	6.48252e-05	2.20552	-1.42006	6.25069e-05	0.250725	-1.46192	8.34759e-05	-0.0268701	-1.50875
60901273	chr5:60901273:T:C	4.13063e-06	-1.10676	-0.861046	5.12535e-05	-0.339897	-1.06979	0.000100658	-0.222728	-1.12572
60901692	chr5:60901692:C:T	7.66783e-06	-1.3492	-5.69151e-10	5.1968e-05	-1.39584	-5.69151e-10	9.61676e-05	-1.39409	-5.69151e-10
60901888	chr5:60901888:C:T	3.10753e-06	-1.10285	-1.14956	4.01304e-05	-0.33086	-1.32348	8.00543e-05	-0.213405	-1.36407
60901963	chr5:60901963:AT:A	6.4283e-06	-7.75999e-11	-1.52552	4.32371e-05	-7.75999e-11	-1.57977	8.06626e-05	-7.75999e-11	-1.56991
60902686	chr5:60902686:G:A	1.0432e-05	-1.04136	-5.69151e-10	0.000117339	-0.581405	-5.69151e-10	0.000242083	-0.470902	-5.69151e-10
60903536	chr5:60903536:C:T	1.68544e-05	0.986816	-1.54844	4.57268e-05	-0.265107	-1.25868	5.38488e-05	-0.545276	-1.42873
60903694	chr5:60903694:T:C	8.78357e-06	-7.75999e-11	-1.21335	5.21381e-05	-7.75999e-11	-1.39258	9.44629e-05	-7.75999e-11	-1.41197
60904838	chr5:60904838:A:G	6.21177e-05	1.99785	-1.25505	6.20245e-05	0.110921	-1.32986	8.20641e-05	-0.154385	-1.3983
60904915	chr5:60904915:T:C	7.60524e-06	-1.35739	-5.69151e-10	6.26519e-05	-1.20888	-5.69151e-10	0.000120491	-1.16861	-5.69151e-10
60905029	chr5:60905029:A:T	7.32396e-06	-1.39508	-5.69151e-10	5.37174e-05	-1.36274	-5.69151e-10	0.000100965	-1.34541	-5.69151e-10
60905300	chr5:60905300:A:G	8.26015e-06	-7.75999e-11	-1.27479	4.82357e-05	-7.75999e-11	-1.47037	8.69176e-05	-7.75999e-11	-1.49522
60905498	chr5:60905498:T:C	2.22403e-05	-7.75999e-11	-0.284324	0.000982121	-7.75999e-11	1.54324	0.000193019	-7.75999e-11	-0.697392
60905950	chr5:60905950:C:G	9.63054e-06	-7.75999e-11	-1.12129	9.77054e-05	-7.75999e-11	-0.764515	0.000203846	-7.75999e-11	-0.642818
60906350	chr5:60906350:T:G	0.000154576	-0.779277	2.43374	7.62953e-05	-1.38507	0.373206	6.0956e-05	-1.31323	-0.536797
60906420	chr5:60906420:A:T	5.50127e-05	-1.08141	1.70275	4.88615e-05	-1.29484	-0.16264	4.96192e-05	-1.1489	-0.9069
60906587	chr5:60906587:G:T	6.35757e-06	-7.75999e-11	-1.53658	4.98269e-05	-7.75999e-11	-1.43792	9.17553e-05	-7.75999e-11	-1.44106
60906912	chr5:60906912:T:C	9.55589e-06	-1.12907	-5.69151e-10	8.38921e-05	-0.91694	-5.69151e-10	0.000831442	0.762979	-5.69151e-10
60907079	chr5:60907079:A:G	3.62337e-06	-1.09937	-0.999456	4.54642e-05	-0.323441	-1.20611	8.98819e-05	-0.205516	-1.25617
60907168	chr5:60907168:C:A	2.53608e-05	-7.75999e-11	-0.153024	5.36628e-05	-7.75999e-11	-1.36375	8.9758e-05	-7.75999e-11	-1.46306
60907186	chr5:60907186:A:G	7.66824e-06	-1.34914	-5.69151e-10	5.19717e-05	-1.39577	-5.69151e-10	9.61446e-05	-1.39433	-5.69151e-10
60907303	chr5:60907303:C:T	6.7311e-06	-7.75999e-11	-1.47949	4.30785e-05	-7.75999e-11	-1.58345	7.99399e-05	-7.75999e-11	-1.57891
60907532	chr5:60907532:T:A	1.04912e-05	-1.0357	-5.69151e-10	0.000118435	-0.572108	-5.69151e-10	0.000244511	-0.460922	-5.69151e-10
60907543	chr5:60907543:A:G	1.65797e-05	0.984751	-1.5628	4.36696e-05	-0.265827	-1.30399	5.22057e-05	-0.546017	-1.45897
60908310	chr5:60908310:C:A	1.28418e-05	-0.833526	-5.69151e-10	6.54601e-05	-1.16503	-5.69151e-10	0.000125579	-1.12725	-5.69151e-10
60908359	chr5:60908359:G:C	9.15448e-06	-7.75999e-11	-1.17199	4.55485e-05	-7.75999e-11	-1.52769	8.19685e-05	-7.75999e-11	-1.55385
60908586	chr5:60908586:T:A	8.46326e-06	-7.75999e-11	-1.2505	4.3986e-05	-7.75999e-11	-1.5626	7.99845e-05	-7.75999e-11	-1.57835
60908704	chr5:60908704:CATT:C	9.38922e-06	-7.75999e-11	-1.14667	9.44842e-05	-7.75999e-11	-0.79804	0.000196609	-7.75999e-11	-0.678966
60908769	chr5:60908769:C:T	0.000168423	-0.760718	2.50097	8.00975e-05	-1.38736	0.424128	6.27813e-05	-1.31987	-0.500653
60908891	chr5:60908891:A:T	8.16987e-06	-7.75999e-11	-1.28578	4.8732e-05	-7.75999e-11	-1.46014	8.75967e-05	-7.75999e-11	-1.48744
60910086	chr5:60910086:A:G	7.26575e-06	-7.75999e-11	-1.40306	5.8294e-05	-7.75999e-11	-1.28097	0.000114146	-7.75999e-11	-1.22271
60910298	chr5:60910298:A:G	1.10612e-05	-0.98279	-5.69151e-10	0.000101347	-0.727923	-5.69151e-10	0.00121225	1.14005	-5.69151e-10
60911304	chr5:60911304:T:C	0.000198814	-0.758454	2.6646	8.94801e-05	-1.38773	0.53527	6.80981e-05	-1.32102	-0.418208
60911355	chr5:60911355:G:A	8.83177e-06	-7.75999e-11	-1.20787	5.14506e-05	-7.75999e-11	-1.40585	9.35202e-05	-7.75999e-11	-1.422
60911397	chr5:60911397:T:C	7.35173e-06	-1.39129	-5.69151e-10	5.40607e-05	-1.35636	-5.69151e-10	9.94448e-05	-1.36058	-5.69151e-10
60911774	chr5:60911774:GT:G	2.10116e-06	-1.37475	-1.26899	5.06536e-05	-1.2079	-0.213561	7.07612e-05	-1.23419	-0.466681
60912498	chr5:60912498:C:T	8.20257e-05	1.0208	-5.69151e-10	0.00103348	1.59422	-5.69151e-10	0.00227845	1.77107	-5.69151e-10
60912769	chr5:60912769:A:C	1.08825e-05	-7.75999e-11	-0.999077	4.90381e-05	-7.75999e-11	-1.45388	8.68547e-05	-7.75999e-11	-1.49595
60912978	chr5:60912978:G:T	4.14932e-06	-1.08006	-0.883228	5.17424e-05	-0.285261	-1.11493	0.000101863	-0.165583	-1.17097
60913285	chr5:60913285:A:C	1.65573e-05	-7.75999e-11	-0.579402	5.6531e-05	-7.75999e-11	-1.31168	0.00010788	-7.75999e-11	-1.27916
60913335	chr5:60913335:C:T	0.000484396	2.79667	-5.69151e-10	0.0014538	1.93546	-5.69151e-10	0.00245523	1.8458	-5.69151e-10
60913339	chr5:60913339:G:T	6.78089e-06	-7.75999e-11	-1.47212	4.46886e-05	-7.75999e-11	-1.54675	8.19738e-05	-7.75999e-11	-1.55378
60914204	chr5:60914204:C:T	1.95732e-05	-7.75999e-11	-0.41207	5.27907e-05	-7.75999e-11	-1.38014	8.98833e-05	-7.75999e-11	-1.46167
60914304	chr5:60914304:G:T	7.25532e-05	1.84406	-0.945972	0.000455585	0.639117	0.135993	0.000415431	0.306162	-0.237027
60914595	chr5:60914595:G:A	3.50635e-06	-0.621923	-1.50973	2.56953e-05	-0.683928	-1.41624	4.24342e-05	-0.772445	-1.43978
60914605	chr5:60914605:G:A	6.7261e-06	-7.75999e-11	-1.48023	4.30788e-05	-7.75999e-11	-1.58344	7.99455e-05	-7.75999e-11	-1.57884
60914713	chr5:60914713:G:A	6.72838e-06	-7.75999e-11	-1.4799	4.30784e-05	-7.75999e-11	-1.58345	7.99418e-05	-7.75999e-11	-1.57888
60915002	chr5:60915002:A:C	1.09575e-05	-0.992203	-5.69151e-10	0.000126271	-0.508042	-5.69151e-10	0.000261745	-0.392812	-5.69151e-10
60915109	chr5:60915109:A:G	6.06863e-06	-1.06169	-0.52141	7.45584e-05	-0.247846	-0.787043	0.000146757	-0.112715	-0.858687
60915194	chr5:60915194:G:T	1.03666e-05	-7.75999e-11	-1.04764	0.000107463	-7.75999e-11	-0.669325	0.000225766	-7.75999e-11	-0.540681
60915598	chr5:60915598:T:C	1.51261e-05	0.896503	-1.56631	4.04317e-05	-0.326856	-1.32	4.89919e-05	-0.598799	-1.46973
60915669	chr5:60915669:A:G	1.72531e-05	0.85957	-1.39781	5.08528e-05	-0.000992701	-1.41654	7.64874e-05	-0.176918	-1.44614
60915819	chr5:60915819:C:A	6.57728e-06	-7.75999e-11	-1.50261	5.29176e-05	-7.75999e-11	-1.37774	9.9772e-05	-7.75999e-11	-1.35729
60916507	chr5:60916507:A:G	1.04741e-05	-7.75999e-11	-1.03733	0.000108921	-7.75999e-11	-0.655846	0.000229049	-7.75999e-11	-0.526245
60918526	chr5:60918526:T:G	7.1831e-06	-7.75999e-11	-1.4145	5.75084e-05	-7.75999e-11	-1.29454	0.000111728	-7.75999e-11	-1.24412
60918920	chr5:60918920:A:C	2.22786e-05	-7.75999e-11	-0.282603	5.13667e-05	-7.75999e-11	-1.40748	8.68647e-05	-7.75999e-11	-1.49583
60919089	chr5:60919089:C:T	6.2602e-06	-7.75999e-11	-1.55202	4.80216e-05	-7.75999e-11	-1.47482	9.01197e-05	-7.75999e-11	-1.45904
60920089	chr5:60920089:G:A	8.81745e-06	-7.75999e-11	-1.2095	5.12819e-05	-7.75999e-11	-1.40914	9.1681e-05	-7.75999e-11	-1.44187
60920216	chr5:60920216:T:C	0.000201653	-0.705803	2.62612	8.68063e-05	-1.39251	0.509717	6.57328e-05	-1.33749	-0.437091
60920757	chr5:60920757:C:T	1.06804e-05	-1.01782	-5.69151e-10	0.000121601	-0.545724	-5.69151e-10	0.000251469	-0.432864	-5.69151e-10
60920806	chr5:60920806:C:T	2.23979e-06	-1.33555	-1.2443	5.8809e-05	-1.11107	-0.161111	8.10393e-05	-1.14359	-0.421659
60921001	chr5:60921001:C:T	1.64575e-05	-7.75999e-11	-0.585448	4.93428e-05	-7.75999e-11	-1.44768	8.54083e-05	-7.75999e-11	-1.51274
60921150	chr5:60921150:C:T	1.25857e-05	-0.853673	-5.69151e-10	0.000134504	-0.444882	-5.69151e-10	0.000274106	-0.346669	-5.69151e-10
60921211	chr5:60921211:G:A	3.54479e-06	-1.07202	-1.04873	4.61498e-05	-0.272109	-1.24247	9.1842e-05	-0.151575	-1.28854
60921600	chr5:60921600:T:C	1.12172e-05	-7.75999e-11	-0.968784	5.73645e-05	-7.75999e-11	-1.29705	0.000100902	-7.75999e-11	-1.34603
60921660	chr5:60921660:T:C	7.08258e-06	-7.75999e-11	-1.42859	4.32551e-05	-7.75999e-11	-1.57936	7.95749e-05	-7.75999e-11	-1.58348
60921824	chr5:60921824:A:C	2.20242e-06	-1.36413	-1.23254	5.63208e-05	-1.17817	-0.137244	7.77616e-05	-1.20646	-0.400072
60922398	chr5:60922398:A:C	7.12703e-06	-7.75999e-11	-1.42234	5.66884e-05	-7.75999e-11	-1.3089	0.000110621	-7.75999e-11	-1.25407
60922592	chr5:60922592:G:A	1.12177e-05	-0.968736	-5.69151e-10	0.000106249	-0.680686	-5.69151e-10	0.000209852	-0.613779	-5.69151e-10
60923653	chr5:60923653:A:C	1.55398e-06	-1.39464	-1.55077	2.8736e-05	-1.28535	-0.702973	4.4053e-05	-1.30497	-0.869819
60923669	chr5:60923669:A:T	8.33712e-06	-7.75999e-11	-1.26551	4.93614e-05	-7.75999e-11	-1.4473	8.86107e-05	-7.75999e-11	-1.47593
60923919	chr5:60923919:A:G	1.08858e-05	-0.998772	-5.69151e-10	0.000125029	-0.517923	-5.69151e-10	0.00025901	-0.403316	-5.69151e-10
60923973	chr5:60923973:G:A	3.26765e-05	0.567827	-0.467402	4.52995e-05	-0.582582	-0.950594	4.58495e-05	-0.816804	-1.31801
60924267	chr5:60924267:C:T	1.60686e-05	-7.75999e-11	-0.609366	4.89059e-05	-7.75999e-11	-1.45657	8.48645e-05	-7.75999e-11	-1.51913
60924923	chr5:60924923:T:C	8.27451e-06	-7.75999e-11	-1.27305	4.82829e-05	-7.75999e-11	-1.4694	8.69984e-05	-7.75999e-11	-1.49429
60925102	chr5:60925102:C:T	6.62658e-06	-7.75999e-11	-1.49514	4.41638e-05	-7.75999e-11	-1.55857	8.11068e-05	-7.75999e-11	-1.56442
60925467	chr5:60925467:G:A	1.71442e-06	-1.34363	-1.50352	3.73501e-05	-1.12113	-0.605007	5.54404e-05	-1.15293	-0.79194
60926013	chr5:60926013:C:T	6.08837e-06	-7.75999e-11	-1.57985	4.51866e-05	-7.75999e-11	-1.53567	8.39944e-05	-7.75999e-11	-1.52943
60926077	chr5:60926077:G:A	9.52819e-06	-7.75999e-11	-1.13198	9.63877e-05	-7.75999e-11	-0.778093	0.000200913	-7.75999e-11	-0.657309
60926132	chr5:60926132:T:C	7.54967e-06	-1.36473	-5.69151e-10	6.06082e-05	-1.24204	-5.69151e-10	0.000116133	-1.20545	-5.69151e-10
60926384	chr5:60926384:A:T	9.14769e-06	-7.75999e-11	-1.17273	5.27889e-05	-7.75999e-11	-1.38017	9.5863e-05	-7.75999e-11	-1.39726
60926632	chr5:60926632:T:C	8.84457e-06	-1.20643	-5.69151e-10	5.62177e-05	-1.31724	-5.69151e-10	0.000105255	-1.30379	-5.69151e-10
60927470	chr5:60927470:C:T	7.06156e-06	-7.75999e-11	-1.43157	5.60045e-05	-7.75999e-11	-1.32104	0.000109157	-7.75999e-11	-1.2674
60927695	chr5:60927695:C:T	8.726e-06	-1.21992	-5.69151e-10	5.52075e-05	-1.33537	-5.69151e-10	0.000103275	-1.32279	-5.69151e-10
60927706	chr5:60927706:T:C	1.09201e-05	-0.995626	-5.69151e-10	0.000125539	-0.513857	-5.69151e-10	0.000260146	-0.398941	-5.69151e-10
60928029	chr5:60928029:C:G	5.57424e-05	1.93482	-1.30031	5.86171e-05	0.128578	-1.40402	7.84902e-05	-0.132247	-1.46496
60928715	chr5:60928715:C:T	1.07112e-05	-1.01494	-5.69151e-10	0.000122103	-0.541609	-5.69151e-10	0.000252567	-0.428506	-5.69151e-10
60929465	chr5:60929465:G:A	2.56736e-05	-7.75999e-11	-0.140769	5.39155e-05	-7.75999e-11	-1.35905	9.00015e-05	-7.75999e-11	-1.46036
60929696	chr5:60929696:A:G	7.38719e-06	-0.187997	-1.19849	8.24383e-05	0.336714	-1.27114	0.000158166	0.389889	-1.28642
60930214	chr5:60930214:A:G	1.37398e-05	0.807319	-1.57325	3.71043e-05	-0.385062	-1.34768	4.57883e-05	-0.648616	-1.48754
60930759	chr5:60930759:T:C	1.66632e-05	0.9979	-1.57093	4.26872e-05	-0.255937	-1.33664	5.15582e-05	-0.536972	-1.4805
60930926	chr5:60930926:G:A	7.5966e-06	-1.35853	-5.69151e-10	5.19671e-05	-1.39586	-5.69151e-10	9.60177e-05	-1.39565	-5.69151e-10
60931977	chr5:60931977:T:C	7.29459e-06	-7.75999e-11	-1.3991	5.8443e-05	-7.75999e-11	-1.27842	0.000114362	-7.75999e-11	-1.22082
60932096	chr5:60932096:A:G	6.62409e-06	-1.12764	-0.367876	7.46734e-05	-0.379207	-0.654141	0.00014331	-0.264633	-0.730542
60932189	chr5:60932189:A:C	1.54042e-06	-1.38391	-1.57026	1.29249e-05	-1.22602	-1.5613	2.30528e-05	-1.2556	-1.56679
60932627	chr5:60932627:A:G	6.69024e-06	-7.75999e-11	-1.48558	4.43719e-05	-7.75999e-11	-1.55387	8.14361e-05	-7.75999e-11	-1.56036
60933642	chr5:60933642:T:G	2.11052e-05	-7.75999e-11	-0.336713	8.14589e-05	-7.75999e-11	-0.946373	0.000139801	-7.75999e-11	-1.01996
60933772	chr5:60933772:T:C	7.25955e-06	-7.75999e-11	-1.40391	4.325e-05	-7.75999e-11	-1.57947	7.96125e-05	-7.75999e-11	-1.58301
60934487	chr5:60934487:T:C	7.42387e-06	-7.75999e-11	-1.38153	4.41511e-05	-7.75999e-11	-1.55885	8.04036e-05	-7.75999e-11	-1.57312
60934494	chr5:60934494:G:A	4.891e-05	1.89085	-1.3871	0.000171282	0.670334	-0.873497	0.000173834	0.334329	-1.13641
60934523	chr5:60934523:T:C	1.61423e-05	-7.75999e-11	-0.604787	4.89809e-05	-7.75999e-11	-1.45504	8.49562e-05	-7.75999e-11	-1.51805
60934758	chr5:60934758:A:T	1.14592e-05	-0.94744	-5.69151e-10	0.00013501	-0.441121	-5.69151e-10	0.000281038	-0.321693	-5.69151e-10
60935104	chr5:60935104:G:T	6.35757e-06	-7.75999e-11	-1.53658	4.98269e-05	-7.75999e-11	-1.43792	9.17553e-05	-7.75999e-11	-1.44106
60935161	chr5:60935161:C:T	7.85255e-06	-1.32539	-5.69151e-10	5.4001e-05	-1.35747	-5.69151e-10	0.000100567	-1.34935	-5.69151e-10
60935259	chr5:60935259:G:A	1.06953e-05	-1.01642	-5.69151e-10	0.00012183	-0.543849	-5.69151e-10	0.000251962	-0.430905	-5.69151e-10
60935867	chr5:60935867:C:A	2.06404e-05	-7.75999e-11	-0.358981	0.000235449	-7.75999e-11	0.115023	0.000421288	-7.75999e-11	0.0831356
60936496	chr5:60936496:T:G	7.15507e-06	-7.75999e-11	-1.41841	5.69773e-05	-7.75999e-11	-1.30382	0.000111237	-7.75999e-11	-1.24852
60936515	chr5:60936515:A:G	7.26247e-05	2.33335	-1.43428	6.50439e-05	0.33275	-1.50416	8.68113e-05	0.0476061	-1.54405
60936710	chr5:60936710:C:T	2.2253e-06	-1.37498	-1.21136	6.52667e-05	-1.20563	0.037641	9.01621e-05	-1.23189	-0.226679
60936928	chr5:60936928:C:T	2.71677e-05	-7.75999e-11	-0.0842017	0.000319452	-7.75999e-11	0.420135	0.00057165	-7.75999e-11	0.388344
60936942	chr5:60936942:T:C	6.50817e-06	-7.75999e-11	-1.51317	5.205e-05	-7.75999e-11	-1.39427	9.80438e-05	-7.75999e-11	-1.37477
60937148	chr5:60937148:G:A	8.21657e-06	-7.75999e-11	-1.28008	7.5007e-05	-7.75999e-11	-1.02889	0.000147459	-7.75999e-11	-0.966634
60938011	chr5:60938011:G:A	6.49035e-06	-7.75999e-11	-1.51591	5.06943e-05	-7.75999e-11	-1.42066	9.82709e-05	-7.75999e-11	-1.37245
60938095	chr5:60938095:T:A	7.07676e-06	-7.75999e-11	-1.42941	9.81657e-05	-7.75999e-11	-0.759815	0.00017376	-7.75999e-11	-0.802505
60938339	chr5:60938339:T:C	1.09182e-05	-0.916365	-0.0794346	0.00018257	-0.558499	0.419162	0.00036133	-0.42699	0.356601
60938415	chr5:60938415:A:G	2.09585e-05	-0.730703	0.387017	3.36905e-05	-1.39352	-0.435741	3.72705e-05	-1.34358	-0.998403
60938502	chr5:60938502:T:C	1.5621e-05	0.93357	-1.57118	4.08395e-05	-0.299806	-1.33702	4.96177e-05	-0.575147	-1.48069
60938602	chr5:60938602:T:C	2.17183e-06	-1.37465	-1.23601	6.20929e-05	-1.20463	-0.0132079	8.61521e-05	-1.23096	-0.273105
60938909	chr5:60938909:G:A	6.96008e-06	-7.75999e-11	-1.44604	4.31503e-05	-7.75999e-11	-1.58178	7.96023e-05	-7.75999e-11	-1.58314
60939005	chr5:60939005:G:T	1.63759e-05	0.82409	-1.41451	4.85795e-05	-0.0285094	-1.43476	7.33271e-05	-0.203073	-1.46218
60939076	chr5:60939076:G:C	6.99312e-06	-7.75999e-11	-1.4413	4.31751e-05	-7.75999e-11	-1.58121	7.95865e-05	-7.75999e-11	-1.58334
60939413	chr5:60939413:G:A	4.68923e-05	1.84976	-1.38813	0.00016557	0.638249	-0.875328	0.000168565	0.304962	-1.13782
60939554	chr5:60939554:G:C	4.35026e-05	0.38659	-5.69151e-10	0.000245186	0.155544	-5.69151e-10	0.000405691	0.0454103	-5.69151e-10
60939639	chr5:60939639:C:T	5.39331e-05	-7.75999e-11	0.601514	0.000148945	-7.75999e-11	-0.342894	0.00029761	-7.75999e-11	-0.264399
60939645	chr5:60939645:C:T	7.68208e-06	-1.34734	-5.69151e-10	6.40092e-05	-1.18745	-5.69151e-10	0.000123335	-1.14528	-5.69151e-10
60939656	chr5:60939656:C:T	0.00021561	-0.737741	2.72498	9.30585e-05	-1.38982	0.576581	6.97803e-05	-1.32761	-0.387218
60939762	chr5:60939762:C:T	7.43103e-06	-7.75999e-11	-1.38057	4.41655e-05	-7.75999e-11	-1.55853	8.04207e-05	-7.75999e-11	-1.57291
60940199	chr5:60940199:C:T	6.32752e-06	-7.75999e-11	-1.54132	4.7834e-05	-7.75999e-11	-1.47874	9.16476e-05	-7.75999e-11	-1.44223
60940379	chr5:60940379:A:G	2.14177e-06	-1.37183	-1.25277	6.03349e-05	-1.19641	-0.0501557	8.39294e-05	-1.22331	-0.306896
60940511	chr5:60940511:GAGAA:G	6.55855e-06	-7.75999e-11	-1.50546	5.27048e-05	-7.75999e-11	-1.38177	9.93384e-05	-7.75999e-11	-1.36165
60940515	chr5:60940515:A:ATTCT	6.55033e-06	-7.75999e-11	-1.50671	5.26005e-05	-7.75999e-11	-1.38375	9.91258e-05	-7.75999e-11	-1.36379
60940522	chr5:60940522:A:C	6.50732e-06	-7.75999e-11	-1.5133	5.20366e-05	-7.75999e-11	-1.39453	9.8017e-05	-7.75999e-11	-1.37504
60940606	chr5:60940606:T:C	8.22177e-06	-7.75999e-11	-1.27944	7.56765e-05	-7.75999e-11	-1.02	0.000148764	-7.75999e-11	-0.957823
60940848	chr5:60940848:G:A	6.50961e-06	-7.75999e-11	-1.51295	5.2068e-05	-7.75999e-11	-1.39392	9.80791e-05	-7.75999e-11	-1.37441
60940909	chr5:60940909:G:A	3.39342e-05	0.610797	-0.472605	4.63777e-05	-0.554965	-0.954689	4.68098e-05	-0.793442	-1.32065
60941869	chr5:60941869:G:T	7.04866e-05	2.20433	-1.33514	6.36326e-05	0.245401	-1.43875	8.42853e-05	-0.032488	-1.49349
60942299	chr5:60942299:T:C	1.06259e-05	-1.02293	-5.69151e-10	0.000120618	-0.553841	-5.69151e-10	0.000249173	-0.442035	-5.69151e-10
60942425	chr5:60942425:A:T	3.45851e-05	0.619409	-0.462218	4.70289e-05	-0.549159	-0.946551	4.72808e-05	-0.788666	-1.31541
60942680	chr5:60942680:A:C	1.39711e-05	-7.75999e-11	-0.749239	0.000141849	-7.75999e-11	-0.391708	0.000255782	-7.75999e-11	-0.415857
60942763	chr5:60942763:A:G	3.26365e-05	0.559701	-0.460499	4.5282e-05	-0.587925	-0.945638	4.57899e-05	-0.821299	-1.31482
60942831	chr5:60942831:G:A	1.35877e-05	-0.777063	-5.69151e-10	0.000141386	-0.39498	-5.69151e-10	0.00029859	-0.261109	-5.69151e-10
60942869	chr5:60942869:C:G	1.62331e-05	0.970719	-1.5699	4.20944e-05	-0.274782	-1.33177	5.08737e-05	-0.553512	-1.47732
60942908	chr5:60942908:A:T	1.60049e-05	-7.75999e-11	-0.613336	4.88274e-05	-7.75999e-11	-1.45818	8.47646e-05	-7.75999e-11	-1.5203
60943038	chr5:60943038:AG:A	9.157e-06	-7.75999e-11	-1.17171	9.12886e-05	-7.75999e-11	-0.832447	0.000189497	-7.75999e-11	-0.71581
60943616	chr5:60943616:G:A	1.59403e-05	0.954457	-1.57184	4.1268e-05	-0.285804	-1.34058	5.01033e-05	-0.563056	-1.48304
60943871	chr5:60943871:C:G	1.61565e-05	0.966608	-1.57052	4.18595e-05	-0.277466	-1.33469	5.06588e-05	-0.55583	-1.47924
60944016	chr5:60944016:C:T	8.25357e-06	-7.75999e-11	-1.27558	4.82115e-05	-7.75999e-11	-1.47088	8.68788e-05	-7.75999e-11	-1.49567
60944135	chr5:60944135:ATC:A	6.90541e-06	-7.75999e-11	-1.45393	4.31171e-05	-7.75999e-11	-1.58255	7.96448e-05	-7.75999e-11	-1.58261
60945141	chr5:60945141:G:C	8.27394e-06	-7.75999e-11	-1.27312	0.000104772	-7.75999e-11	-0.694688	0.000177583	-7.75999e-11	-0.780745
60945159	chr5:60945159:A:G	7.37641e-05	1.92321	-1.00857	0.000442068	0.70448	0.040512	0.000405944	0.366366	-0.320334
60945315	chr5:60945315:G:A	1.81198e-05	1.08327	-1.57249	4.4907e-05	-0.198333	-1.34355	5.39384e-05	-0.487395	-1.48494
60945414	chr5:60945414:G:C	1.06492e-05	-1.02075	-5.69151e-10	0.000121046	-0.550302	-5.69151e-10	0.000250236	-0.437776	-5.69151e-10
60945441	chr5:60945441:G:A	4.1765e-06	-1.11432	-0.842432	5.00798e-05	-0.350861	-1.08199	9.80749e-05	-0.23474	-1.13971
60945623	chr5:60945623:C:T	1.05763e-05	-1.02761	-5.69151e-10	0.000119776	-0.560851	-5.69151e-10	0.000247438	-0.449024	-5.69151e-10
60945740	chr5:60945740:A:G	2.60732e-05	-7.75999e-11	-0.125322	5.42493e-05	-7.75999e-11	-1.35288	9.04149e-05	-7.75999e-11	-1.45577
60945746	chr5:60945746:A:G	6.58765e-06	-7.75999e-11	-1.50103	5.24034e-05	-7.75999e-11	-1.3875	9.84858e-05	-7.75999e-11	-1.37027
60945916	chr5:60945916:C:A	2.64461e-05	-7.75999e-11	-0.111121	5.45404e-05	-7.75999e-11	-1.34753	9.07765e-05	-7.75999e-11	-1.45178
60946119	chr5:60946119:T:G	1.5868e-05	0.953468	-1.57539	4.06034e-05	-0.285199	-1.35742	4.95965e-05	-0.562565	-1.4937
60946414	chr5:60946414:A:C	6.50603e-06	-7.75999e-11	-1.5135	5.202e-05	-7.75999e-11	-1.39484	9.79841e-05	-7.75999e-11	-1.37538
60946889	chr5:60946889:AG:A	8.23482e-06	-7.75999e-11	-1.27786	7.58398e-05	-7.75999e-11	-1.01785	0.000149102	-7.75999e-11	-0.955553
60947235	chr5:60947235:C:A	6.41846e-06	-7.75999e-11	-1.52705	4.60458e-05	-7.75999e-11	-1.51684	8.70317e-05	-7.75999e-11	-1.49391
60947457	chr5:60947457:C:A	7.67409e-06	-1.34838	-5.69151e-10	5.21253e-05	-1.39282	-5.69151e-10	9.61661e-05	-1.39411	-5.69151e-10
60947791	chr5:60947791:A:C	2.8515e-05	-7.75999e-11	-0.0357997	5.62281e-05	-7.75999e-11	-1.31705	9.27894e-05	-7.75999e-11	-1.42985
60948714	chr5:60948714:T:C	9.70987e-06	-7.75999e-11	-1.11309	9.87919e-05	-7.75999e-11	-0.753457	0.000206273	-7.75999e-11	-0.63098
60949005	chr5:60949005:C:A	6.80382e-06	-7.75999e-11	-1.46875	4.47774e-05	-7.75999e-11	-1.54477	8.20651e-05	-7.75999e-11	-1.55267
60949127	chr5:60949127:C:G	2.6513e-05	-0.108597	-5.69151e-10	0.000208528	-0.00639935	-5.69151e-10	0.000363297	-0.0649614	-5.69151e-10
60949250	chr5:60949250:T:C	4.38689e-05	-7.75999e-11	0.394976	0.000133179	-7.75999e-11	-0.454776	0.000266619	-7.75999e-11	-0.37436
60949289	chr5:60949289:T:C	1.06294e-05	-1.02261	-5.69151e-10	0.000120715	-0.553043	-5.69151e-10	0.000249507	-0.440696	-5.69151e-10
60949318	chr5:60949318:A:G	3.47022e-06	-1.09403	-1.04798	4.43253e-05	-0.313119	-1.2418	8.79548e-05	-0.195455	-1.2879
60949706	chr5:60949706:G:A	1.71016e-05	1.02426	-1.57132	4.34328e-05	-0.236698	-1.33856	5.23497e-05	-0.520513	-1.48172
60949771	chr5:60949771:T:G	7.44667e-06	-0.595411	-0.783052	2.1777e-05	-1.23126	-1.03436	3.59911e-05	-1.28501	-1.0919
60949805	chr5:60949805:T:C	7.07739e-06	-7.75999e-11	-1.42933	6.11225e-05	-7.75999e-11	-1.23359	0.000119104	-7.75999e-11	-1.18019
60949957	chr5:60949957:C:G	1.15308e-05	-7.75999e-11	-0.941212	8.50846e-05	-7.75999e-11	-0.902827	0.000150439	-7.75999e-11	-0.946624
60950476	chr5:60950476:C:T	1.11866e-05	-0.971512	-5.69151e-10	0.000130082	-0.478309	-5.69151e-10	0.00027021	-0.360982	-5.69151e-10
60950515	chr5:60950515:G:C	9.28818e-06	-7.75999e-11	-1.15749	9.30619e-05	-7.75999e-11	-0.813208	0.000193456	-7.75999e-11	-0.69513
60950582	chr5:60950582:G:A	7.8688e-05	1.99828	-1.01902	0.000461197	0.765709	0.021645	0.000422871	0.422527	-0.335643
60950642	chr5:60950642:T:G	4.91151e-05	0.507937	-5.69151e-10	7.91996e-05	-0.974501	-5.69151e-10	0.00017018	-0.823326	-5.69151e-10
60950853	chr5:60950853:A:G	1.03796e-05	-1.04639	-5.69151e-10	0.000116443	-0.58907	-5.69151e-10	0.000240112	-0.479077	-5.69151e-10
60951093	chr5:60951093:G:A	1.06573e-05	-1.01999	-5.69151e-10	0.000121226	-0.548812	-5.69151e-10	0.000250644	-0.436149	-5.69151e-10
60951950	chr5:60951950:T:C	2.56297e-05	-7.75999e-11	-0.142478	5.3869e-05	-7.75999e-11	-1.35992	8.99431e-05	-7.75999e-11	-1.46101
60951988	chr5:60951988:G:A	1.39656e-05	0.269294	-1.01893	4.69043e-05	-1.08476	-0.413604	5.14543e-05	-1.23605	-0.783438
60952215	chr5:60952215:C:T	1.96482e-05	-7.75999e-11	-0.408244	7.74768e-05	-7.75999e-11	-0.996493	0.000133363	-7.75999e-11	-1.06711
60952487	chr5:60952487:A:G	6.79659e-05	2.2769	-1.44412	6.22263e-05	0.295778	-1.51147	8.34907e-05	0.0137107	-1.54916
60952806	chr5:60952806:T:A	6.19954e-05	2.18086	-1.44003	5.85645e-05	0.231953	-1.5083	7.94156e-05	-0.038536	-1.54695
60952963	chr5:60952963:A:G	1.61252e-05	-7.75999e-11	-0.60585	4.89654e-05	-7.75999e-11	-1.45536	8.49375e-05	-7.75999e-11	-1.51827
60953888	chr5:60953888:C:T	1.68093e-05	-7.75999e-11	-0.564297	5.68554e-05	-7.75999e-11	-1.30596	0.000108524	-7.75999e-11	-1.27321
60954235	chr5:60954235:A:G	7.72194e-06	-1.34217	-5.69151e-10	6.05776e-05	-1.24255	-5.69151e-10	0.000110326	-1.25674	-5.69151e-10
60954420	chr5:60954420:TC:T	1.75112e-05	-7.75999e-11	-0.52339	6.50618e-05	-7.75999e-11	-1.17113	0.000121436	-7.75999e-11	-1.16079
60954424	chr5:60954424:A:T	1.75085e-05	-7.75999e-11	-0.523542	6.50566e-05	-7.75999e-11	-1.17121	0.000121427	-7.75999e-11	-1.16087
60954523	chr5:60954523:G:A	1.52921e-05	-7.75999e-11	-0.658895	5.4073e-05	-7.75999e-11	-1.35614	0.000102918	-7.75999e-11	-1.32625
60954735	chr5:60954735:G:A	9.19478e-06	-7.75999e-11	-1.16759	9.18954e-05	-7.75999e-11	-0.825821	0.00019089	-7.75999e-11	-0.708483
60955380	chr5:60955380:G:T	3.31693e-06	-1.12496	-1.06223	4.12413e-05	-0.373531	-1.2535	8.16228e-05	-0.25934	-1.29873
60955418	chr5:60955418:A:G	7.32089e-06	-1.3955	-5.69151e-10	5.38823e-05	-1.35967	-5.69151e-10	0.000101346	-1.34164	-5.69151e-10
60955977	chr5:60955977:C:T	5.3172e-06	-1.07505	-0.64023	6.52779e-05	-0.281087	-0.886731	0.000127844	-0.161998	-0.947376
60956655	chr5:60956655:A:G	0.000182021	-0.364146	2.18204	7.3327e-05	-1.37555	0.324007	5.56622e-05	-1.39455	-0.546328
60956668	chr5:60956668:A:G	0.000281288	-0.655697	2.90884	0.00010266	-1.3951	0.680048	7.35576e-05	-1.35101	-0.311098
60956962	chr5:60956962:C:CTT	5.10868e-05	1.9187	-1.3714	0.000175631	0.694137	-0.872226	0.000177469	0.35582	-1.13721
60957137	chr5:60957137:ACT:A	1.05041e-05	-1.03447	-5.69151e-10	0.000118573	-0.570941	-5.69151e-10	0.000244709	-0.460113	-5.69151e-10
60958043	chr5:60958043:A:G	0.000144566	-0.678757	2.26626	6.73331e-05	-1.39413	0.25731	5.39918e-05	-1.34511	-0.62624
60958549	chr5:60958549:C:A	2.31838e-05	-7.75999e-11	-0.242776	5.16914e-05	-7.75999e-11	-1.40118	8.74475e-05	-7.75999e-11	-1.48914
60960217	chr5:60960217:G:C	6.07972e-06	-7.75999e-11	-1.58127	4.34625e-05	-7.75999e-11	-1.57457	8.08642e-05	-7.75999e-11	-1.56741
60960229	chr5:60960229:G:T	8.54546e-05	2.50263	-1.44087	7.2861e-05	0.451181	-1.5091	9.64623e-05	0.156481	-1.54751
60960712	chr5:60960712:T:C	7.3441e-05	2.27515	-1.3649	6.53229e-05	0.294432	-1.46156	8.65905e-05	0.0124791	-1.51147
60960805	chr5:60960805:G:A	6.63625e-05	2.16235	-1.35345	6.10387e-05	0.217608	-1.45257	8.1337e-05	-0.0571952	-1.50439
60960938	chr5:60960938:C:T	8.20082e-06	-7.75999e-11	-1.282	7.54137e-05	-7.75999e-11	-1.02348	0.00014822	-7.75999e-11	-0.961481
60961179	chr5:60961179:G:A	1.07196e-05	-7.75999e-11	-1.01416	4.88207e-05	-7.75999e-11	-1.45832	8.66602e-05	-7.75999e-11	-1.49819
60961273	chr5:60961273:A:G	0.000145709	-0.638422	2.2338	6.57305e-05	-1.39559	0.234685	5.25656e-05	-1.35521	-0.64291
60961623	chr5:60961623:A:G	6.94331e-05	2.21176	-1.35763	6.10305e-05	0.227469	-1.46257	8.0804e-05	-0.0513751	-1.51678
60961979	chr5:60961979:A:G	6.54027e-06	-7.75999e-11	-1.50825	4.38988e-05	-7.75999e-11	-1.56458	8.06935e-05	-7.75999e-11	-1.56952
60962075	chr5:60962075:G:A	6.81616e-06	-7.75999e-11	-1.46693	4.30812e-05	-7.75999e-11	-1.58339	7.97743e-05	-7.75999e-11	-1.58098
60962448	chr5:60962448:T:A	9.70948e-06	-7.75999e-11	-1.11313	9.91028e-05	-7.75999e-11	-0.750315	0.000206929	-7.75999e-11	-0.627805
60962983	chr5:60962983:T:G	6.53181e-06	-7.75999e-11	-1.50955	5.23522e-05	-7.75999e-11	-1.38848	9.86518e-05	-7.75999e-11	-1.36859
60963011	chr5:60963011:G:A	6.26162e-06	-7.75999e-11	-1.55179	4.30908e-05	-7.75999e-11	-1.58316	7.95806e-05	-7.75999e-11	-1.58341
60963153	chr5:60963153:A:G	1.32243e-05	0.778997	-1.58317	3.3106e-05	-0.404029	-1.44273	4.25647e-05	-0.664999	-1.54416
60963682	chr5:60963682:G:A	6.99092e-06	-7.75999e-11	-1.44162	5.53741e-05	-7.75999e-11	-1.33236	0.000107796	-7.75999e-11	-1.27994
60963701	chr5:60963701:A:G	7.24664e-06	-7.75999e-11	-1.40569	4.43761e-05	-7.75999e-11	-1.55377	8.10594e-05	-7.75999e-11	-1.565
60964527	chr5:60964527:C:T	6.65279e-06	-7.75999e-11	-1.49119	5.39074e-05	-7.75999e-11	-1.3592	0.000101715	-7.75999e-11	-1.33801
60964783	chr5:60964783:C:A	2.56995e-05	-7.75999e-11	-0.13976	5.36956e-05	-7.75999e-11	-1.36314	8.99022e-05	-7.75999e-11	-1.46146
60965029	chr5:60965029:AG:A	8.6905e-06	-7.75999e-11	-1.224	4.65344e-05	-7.75999e-11	-1.50628	8.35782e-05	-7.75999e-11	-1.5344
60966358	chr5:60966358:G:A	6.48811e-06	-7.75999e-11	-1.51626	4.35007e-05	-7.75999e-11	-1.57369	8.02244e-05	-7.75999e-11	-1.57535
60966469	chr5:60966469:T:C	2.21407e-05	-0.288812	-5.69151e-10	0.000108168	-0.662787	-5.69151e-10	0.000209501	-0.615454	-5.69151e-10
60966716	chr5:60966716:G:A	6.78245e-06	-7.75999e-11	-1.47189	4.47663e-05	-7.75999e-11	-1.54502	8.20689e-05	-7.75999e-11	-1.55262
60967399	chr5:60967399:G:A	7.5612e-05	2.29333	-1.35395	6.67105e-05	0.306724	-1.45283	8.81738e-05	0.0237007	-1.50457
60967401	chr5:60967401:G:A	9.28732e-06	-1.15758	-5.69151e-10	8.05672e-05	-0.95738	-5.69151e-10	0.000754304	0.665614	-5.69151e-10
60967939	chr5:60967939:T:A	0.000152361	-0.657328	2.29735	6.86901e-05	-1.39504	0.278172	5.44826e-05	-1.35057	-0.611735
60967991	chr5:60967991:G:C	0.000132717	-0.706752	2.20874	6.42121e-05	-1.3924	0.208124	5.24525e-05	-1.3372	-0.663072
60968176	chr5:60968176:A:G	9.27926e-05	-0.367445	1.51158	4.72541e-05	-1.37604	-0.114891	4.06062e-05	-1.39441	-0.861857
60968283	chr5:60968283:A:G	8.76633e-06	-1.21531	-5.69151e-10	5.54355e-05	-1.33125	-5.69151e-10	0.000103591	-1.31973	-5.69151e-10
60968605	chr5:60968605:T:C	3.5564e-06	-1.09647	-1.02102	4.50917e-05	-0.317299	-1.22048	8.93327e-05	-0.199796	-1.26802
60969273	chr5:60969273:C:T	1.1372e-05	-0.955072	-5.69151e-10	0.00010222	-0.719342	-5.69151e-10	0.000180636	-0.763699	-5.69151e-10
60969281	chr5:60969281:A:C	4.84574e-05	1.9815	-1.48705	0.000152043	0.74432	-1.06663	0.000159807	0.401965	-1.28818
60970655	chr5:60970655:C:T	7.1567e-06	-7.75999e-11	-1.41818	4.54835e-05	-7.75999e-11	-1.52912	8.36944e-05	-7.75999e-11	-1.53301
60970839	chr5:60970839:G:C	1.75525e-05	1.06239	-1.58342	4.10352e-05	-0.210324	-1.42172	5.08929e-05	-0.497694	-1.53277
60971048	chr5:60971048:G:A	8.94863e-05	2.20169	-1.09383	0.000491363	0.931272	-0.0805607	0.000449008	0.574609	-0.427751
60971081	chr5:60971081:G:A	9.51284e-06	-7.75999e-11	-1.13359	9.64238e-05	-7.75999e-11	-0.777719	0.000200943	-7.75999e-11	-0.657163
60971475	chr5:60971475:A:G	1.80696e-06	-1.37221	-1.42238	4.12132e-05	-1.19774	-0.429976	5.92739e-05	-1.22487	-0.653142
60972097	chr5:60972097:C:T	6.86234e-06	-7.75999e-11	-1.46018	4.30982e-05	-7.75999e-11	-1.58299	7.96899e-05	-7.75999e-11	-1.58204
60972098	chr5:60972098:G:A	7.47747e-06	-7.75999e-11	-1.37434	4.42298e-05	-7.75999e-11	-1.55707	8.049e-05	-7.75999e-11	-1.57205
60972945	chr5:60972945:C:A	1.6034e-05	-7.75999e-11	-0.611519	4.88672e-05	-7.75999e-11	-1.45737	8.48219e-05	-7.75999e-11	-1.51963
60973216	chr5:60973216:T:C	6.86186e-06	-7.75999e-11	-1.46025	4.50778e-05	-7.75999e-11	-1.53808	8.25824e-05	-7.75999e-11	-1.54639
60973278	chr5:60973278:G:A	2.60562e-06	-1.29277	-1.13579	2.24282e-05	-1.09269	-1.14346	4.40039e-05	-1.07398	-1.10193
60973363	chr5:60973363:G:T	1.04348e-05	-1.04109	-5.69151e-10	0.000117391	-0.580962	-5.69151e-10	0.000242192	-0.470453	-5.69151e-10
60973713	chr5:60973713:T:A	1.76859e-05	0.900143	-1.4136	5.16633e-05	0.0321671	-1.43389	7.77058e-05	-0.14587	-1.46138
60973874	chr5:60973874:G:A	9.69532e-06	-7.75999e-11	-1.11459	5.34716e-05	-7.75999e-11	-1.36732	9.53168e-05	-7.75999e-11	-1.40298
60975008	chr5:60975008:C:T	2.57419e-05	-0.488822	0.35071	3.30238e-05	-1.38865	-0.460592	3.50379e-05	-1.38698	-1.01677
60975426	chr5:60975426:C:T	1.80687e-05	-0.492049	-5.69151e-10	0.000240072	0.134469	-5.69151e-10	0.000429668	0.102831	-5.69151e-10
60975571	chr5:60975571:G:A	6.94961e-06	-7.75999e-11	-1.44755	4.31437e-05	-7.75999e-11	-1.58194	7.96088e-05	-7.75999e-11	-1.58306
60976178	chr5:60976178:TAAAG:T	1.38629e-05	-7.75999e-11	-0.757011	4.65098e-05	-7.75999e-11	-1.50681	8.20377e-05	-7.75999e-11	-1.553
60976341	chr5:60976341:T:G	1.0769e-05	-1.00956	-5.69151e-10	0.000123112	-0.533376	-5.69151e-10	0.000254772	-0.419813	-5.69151e-10
60976715	chr5:60976715:G:A	2.92408e-05	0.641882	-0.652547	4.17314e-05	-0.533356	-1.08186	4.40575e-05	-0.775268	-1.39942
60976943	chr5:60976943:A:G	0.000134594	-0.693428	2.20946	6.41415e-05	-1.39331	0.207931	5.22495e-05	-1.34111	-0.663045
60977163	chr5:60977163:C:T	2.61733e-05	-0.473204	0.351713	3.30785e-05	-1.38718	-0.460414	3.49935e-05	-1.38847	-1.01654
60977256	chr5:60977256:C:T	7.08233e-05	2.0565	-1.18254	0.000370517	0.811696	-0.243268	0.000348236	0.464199	-0.571501
60977425	chr5:60977425:A:AG	1.34291e-05	-7.75999e-11	-0.788809	0.000461703	-7.75999e-11	0.788449	0.000131295	-7.75999e-11	-1.08274
60977450	chr5:60977450:G:A	9.88621e-06	-7.75999e-11	-1.09509	0.000101165	-7.75999e-11	-0.72972	0.000211589	-7.75999e-11	-0.605537
60977587	chr5:60977587:G:C	0.000140745	-0.638411	2.19913	6.41084e-05	-1.39559	0.209695	5.16255e-05	-1.35524	-0.660932
60977917	chr5:60977917:C:T	7.95299e-06	-7.75999e-11	-1.31268	4.71547e-05	-7.75999e-11	-1.49304	8.5204e-05	-7.75999e-11	-1.51513
60978096	chr5:60978096:C:A	1.86744e-06	-1.37503	-1.38663	4.48107e-05	-1.20568	-0.338345	6.38818e-05	-1.23204	-0.571107
60978111	chr5:60978111:T:C	1.22973e-05	-7.75999e-11	-0.876848	6.0192e-05	-7.75999e-11	-1.24893	0.000108365	-7.75999e-11	-1.27467
60978256	chr5:60978256:TG:T	3.08032e-06	-1.13201	-1.12919	3.86187e-05	-0.385852	-1.30688	7.66939e-05	-0.272269	-1.34809
60978520	chr5:60978520:G:A	3.10034e-06	-1.12948	-1.12524	3.89334e-05	-0.380825	-1.30379	7.73292e-05	-0.266874	-1.34524
60978569	chr5:60978569:A:G	2.54957e-05	-7.75999e-11	-0.147722	5.35333e-05	-7.75999e-11	-1.36617	8.96991e-05	-7.75999e-11	-1.46372
60979867	chr5:60979867:C:T	0.000118218	-0.71102	2.09732	5.93506e-05	-1.39208	0.129073	4.96269e-05	-1.33592	-0.719734
60979967	chr5:60979967:CAG:C	6.35678e-06	-7.75999e-11	-1.53671	4.33586e-05	-7.75999e-11	-1.57697	8.10673e-05	-7.75999e-11	-1.5649
60980150	chr5:60980150:C:A	0.00013503	-0.695537	2.2148	6.49889e-05	-1.39318	0.220926	5.28131e-05	-1.34052	-0.652906
60981049	chr5:60981049:C:G	1.11959e-05	-0.970683	-5.69151e-10	0.000100263	-0.738674	-5.69151e-10	0.000177292	-0.782386	-5.69151e-10
60981284	chr5:60981284:A:G	1.69676e-05	1.02857	-1.5835	3.98534e-05	-0.233643	-1.42762	4.97112e-05	-0.517906	-1.53605
60981421	chr5:60981421:A:G	1.72841e-05	1.04689	-1.58334	3.99257e-05	-0.220948	-1.4385	4.99677e-05	-0.506865	-1.54194
60981546	chr5:60981546:T:A	9.48961e-05	-0.366087	1.53264	4.80078e-05	-1.37584	-0.0992704	4.10508e-05	-1.39446	-0.850911
60981554	chr5:60981554:T:C	7.53615e-05	2.08444	-1.14837	0.000404116	0.834033	-0.178804	0.000376215	0.485078	-0.5151
60981767	chr5:60981767:A:G	1.98357e-05	-7.75999e-11	-0.398747	4.86058e-05	-7.75999e-11	-1.46273	8.37334e-05	-7.75999e-11	-1.53254
60982049	chr5:60982049:T:A	1.08379e-05	-1.00318	-5.69151e-10	0.000124275	-0.523976	-5.69151e-10	0.000257332	-0.409814	-5.69151e-10
60982295	chr5:60982295:A:G	6.48353e-06	-7.75999e-11	-1.51697	4.34898e-05	-7.75999e-11	-1.57395	8.0206e-05	-7.75999e-11	-1.57558
60982381	chr5:60982381:C:T	2.45293e-05	-7.75999e-11	-0.186362	5.27609e-05	-7.75999e-11	-1.3807	8.87426e-05	-7.75999e-11	-1.47444
60982447	chr5:60982447:G:A	6.19191e-06	-7.75999e-11	-1.56299	4.35748e-05	-7.75999e-11	-1.57199	8.08966e-05	-7.75999e-11	-1.56701
60982681	chr5:60982681:A:G	1.79283e-05	-7.75999e-11	-0.499849	0.000251143	-7.75999e-11	0.179551	0.000433478	-7.75999e-11	0.111658
60982969	chr5:60982969:C:T	1.18665e-05	-0.912513	-5.69151e-10	0.000141818	-0.39193	-5.69151e-10	0.000296044	-0.269675	-5.69151e-10
60983009	chr5:60983009:C:A	1.10847e-05	-0.980664	-5.69151e-10	0.0001285	-0.490545	-5.69151e-10	0.000266633	-0.37431	-5.69151e-10
60983933	chr5:60983933:A:G	7.14914e-06	-7.75999e-11	-1.41924	4.6658e-05	-7.75999e-11	-1.50363	8.51742e-05	-7.75999e-11	-1.51548
60984081	chr5:60984081:A:G	2.64671e-05	-7.75999e-11	-0.110328	5.4377e-05	-7.75999e-11	-1.35053	9.07667e-05	-7.75999e-11	-1.45189
60984163	chr5:60984163:A:G	6.22075e-06	-7.75999e-11	-1.55834	5.62107e-05	-7.75999e-11	-1.31736	0.000110076	-7.75999e-11	-1.25901
60984215	chr5:60984215:T:G	2.72721e-05	0.576578	-0.656945	3.98987e-05	-0.575488	-1.08464	4.24398e-05	-0.810902	-1.40119
60984380	chr5:60984380:G:A	2.64416e-05	0.581453	-0.692746	3.88925e-05	-0.572758	-1.11291	4.18581e-05	-0.808192	-1.4177
60984493	chr5:60984493:T:C	7.25812e-06	-7.75999e-11	-1.40411	4.37942e-05	-7.75999e-11	-1.56697	7.99987e-05	-7.75999e-11	-1.57817
60984496	chr5:60984496:C:G	1.89898e-05	-0.442328	-5.69151e-10	8.72324e-05	-0.877897	-5.69151e-10	0.000151615	-0.938837	-5.69151e-10
60984519	chr5:60984519:A:T	8.58046e-05	-0.359333	1.42518	4.45651e-05	-1.37499	-0.174529	3.8933e-05	-1.39465	-0.903687
60985158	chr5:60985158:G:C	1.10333e-05	-0.985312	-5.69151e-10	0.000127787	-0.496108	-5.69151e-10	0.000265145	-0.379907	-5.69151e-10
60985167	chr5:60985167:C:G	9.70948e-06	-7.75999e-11	-1.11313	9.91028e-05	-7.75999e-11	-0.750315	0.000206929	-7.75999e-11	-0.627805
60985209	chr5:60985209:T:C	4.33147e-06	-0.407134	-1.51319	1.38983e-05	-1.15189	-1.56282	2.36504e-05	-1.21887	-1.57794
60985702	chr5:60985702:G:A	2.49446e-05	-7.75999e-11	-0.169574	5.30998e-05	-7.75999e-11	-1.3743	8.91637e-05	-7.75999e-11	-1.46971
60986173	chr5:60986173:A:G	6.73008e-06	-7.75999e-11	-1.47964	8.50198e-05	-7.75999e-11	-0.903588	0.000150457	-7.75999e-11	-0.946505
60986398	chr5:60986398:A:G	8.37625e-06	-7.75999e-11	-1.26083	7.75562e-05	-7.75999e-11	-0.99547	0.000152673	-7.75999e-11	-0.931883
60986586	chr5:60986586:C:T	2.14882e-05	-7.75999e-11	-0.318727	0.000246311	-7.75999e-11	0.160124	0.000440455	-7.75999e-11	0.127626
60986704	chr5:60986704:G:A	6.80444e-06	-7.75999e-11	-1.46865	4.48617e-05	-7.75999e-11	-1.54289	8.22316e-05	-7.75999e-11	-1.55064
60986857	chr5:60986857:A:T	2.6536e-06	-1.20388	-1.20643	3.1899e-05	-0.517698	-1.3662	6.32952e-05	-0.40923	-1.40314
60986901	chr5:60986901:T:C	1.63263e-05	0.989688	-1.58314	3.8422e-05	-0.255613	-1.44223	4.84064e-05	-0.536741	-1.54381
60986959	chr5:60986959:A:T	1.22556e-05	-0.880244	-5.69151e-10	0.000130222	-0.477234	-5.69151e-10	0.000265062	-0.380217	-5.69151e-10
60987248	chr5:60987248:A:G	7.44306e-06	-7.75999e-11	-1.37895	4.41632e-05	-7.75999e-11	-1.55858	8.0413e-05	-7.75999e-11	-1.57301
60988000	chr5:60988000:A:T	6.54599e-06	-7.75999e-11	-1.50738	4.39194e-05	-7.75999e-11	-1.56412	8.07271e-05	-7.75999e-11	-1.56911
60988019	chr5:60988019:A:G	8.64929e-06	-7.75999e-11	-1.22875	7.61383e-05	-7.75999e-11	-1.01392	0.000145163	-7.75999e-11	-0.982322
60988418	chr5:60988418:A:G	6.54292e-06	-7.75999e-11	-1.50785	4.39087e-05	-7.75999e-11	-1.56436	8.07101e-05	-7.75999e-11	-1.56932
60988462	chr5:60988462:A:G	6.54151e-06	-7.75999e-11	-1.50806	4.39041e-05	-7.75999e-11	-1.56446	8.07029e-05	-7.75999e-11	-1.56941
60988719	chr5:60988719:C:G	7.15351e-06	-7.75999e-11	-1.41863	5.71209e-05	-7.75999e-11	-1.3013	0.000111521	-7.75999e-11	-1.24597
60988782	chr5:60988782:A:G	8.48139e-06	-1.24836	-5.69151e-10	5.41766e-05	-1.35422	-5.69151e-10	0.000101305	-1.34205	-5.69151e-10
60989104	chr5:60989104:A:G	1.19553e-05	-7.75999e-11	-0.905055	5.9559e-05	-7.75999e-11	-1.2595	0.000107819	-7.75999e-11	-1.27972
60989133	chr5:60989133:A:G	1.07858e-05	-1.008	-5.69151e-10	0.000123381	-0.531193	-5.69151e-10	0.000255375	-0.417451	-5.69151e-10
60989169	chr5:60989169:G:A	3.0752e-06	-1.12792	-1.13494	3.86985e-05	-0.378897	-1.31177	7.69635e-05	-0.26428	-1.35257
60989310	chr5:60989310:A:G	6.76862e-05	1.97351	-1.14486	0.000370731	0.744776	-0.175773	0.00034759	0.403062	-0.51222
60989582	chr5:60989582:C:T	7.74328e-06	-1.33941	-5.69151e-10	5.24622e-05	-1.38638	-5.69151e-10	9.64205e-05	-1.39146	-5.69151e-10
60989946	chr5:60989946:T:C	2.50511e-05	-7.75999e-11	-0.165311	5.31602e-05	-7.75999e-11	-1.37316	8.92388e-05	-7.75999e-11	-1.46887
60990009	chr5:60990009:A:C	2.80257e-05	0.623574	-0.676684	4.0431e-05	-0.545776	-1.1011	4.3095e-05	-0.785844	-1.41093
60990175	chr5:60990175:AGTT:A	2.5979e-05	-7.75999e-11	-0.12894	5.39291e-05	-7.75999e-11	-1.3588	9.01953e-05	-7.75999e-11	-1.4582
60990270	chr5:60990270:T:C	2.85887e-05	-0.462606	0.429387	3.50316e-05	-1.38615	-0.404067	3.64093e-05	-1.38934	-0.976016
60990478	chr5:60990478:G:A	1.0948e-05	-7.75999e-11	-0.993077	8.07848e-05	-7.75999e-11	-0.954684	0.000143086	-7.75999e-11	-0.996735
60990513	chr5:60990513:T:A	6.73684e-06	-7.75999e-11	-1.47864	4.30772e-05	-7.75999e-11	-1.58348	7.9912e-05	-7.75999e-11	-1.57926
60990556	chr5:60990556:G:A	1.72719e-05	1.04602	-1.58318	4.08464e-05	-0.221417	-1.41524	5.05945e-05	-0.507259	-1.52908
60990800	chr5:60990800:T:C	8.17653e-06	-7.75999e-11	-1.28496	4.87604e-05	-7.75999e-11	-1.45955	8.7642e-05	-7.75999e-11	-1.48692
60990898	chr5:60990898:C:T	6.50603e-06	-7.75999e-11	-1.5135	5.202e-05	-7.75999e-11	-1.39484	9.79841e-05	-7.75999e-11	-1.37538
60991108	chr5:60991108:G:A	1.17553e-05	-7.75999e-11	-0.921927	5.30337e-05	-7.75999e-11	-1.37555	0.000101674	-7.75999e-11	-1.33841
60991135	chr5:60991135:T:G	1.58919e-05	-7.75999e-11	-0.620424	4.87222e-05	-7.75999e-11	-1.46034	8.46357e-05	-7.75999e-11	-1.52183
60991175	chr5:60991175:A:C	1.80612e-05	0.346786	-0.839252	1.56205e-05	-1.0332	-1.56469	2.48398e-05	-1.17039	-1.57734
60992461	chr5:60992461:C:T	1.65746e-05	-0.578357	-5.69151e-10	8.56966e-05	-0.895659	-5.69151e-10	0.000153314	-0.927694	-5.69151e-10
60992596	chr5:60992596:T:C	7.23782e-06	-7.75999e-11	-1.40691	5.79773e-05	-7.75999e-11	-1.28642	0.000113356	-7.75999e-11	-1.22965
60992880	chr5:60992880:T:C	3.14411e-06	-1.10468	-1.13602	4.05149e-05	-0.332156	-1.31265	8.07704e-05	-0.215116	-1.35345
60993642	chr5:60993642:C:T	6.86658e-06	-7.75999e-11	-1.45956	4.31276e-05	-7.75999e-11	-1.58231	7.96259e-05	-7.75999e-11	-1.58284
60993696	chr5:60993696:A:C	5.284e-06	-1.10379	-0.617761	6.35093e-05	-0.326099	-0.869188	0.000124682	-0.195642	-0.938776
60993723	chr5:60993723:C:T	7.98441e-06	-7.75999e-11	-1.30874	4.52106e-05	-7.75999e-11	-1.53514	8.18809e-05	-7.75999e-11	-1.55492
60994271	chr5:60994271:C:T	2.77907e-05	0.639795	-0.701324	4.02157e-05	-0.53455	-1.11766	4.30854e-05	-0.77619	-1.42081
60994310	chr5:60994310:G:A	6.35119e-06	-7.75999e-11	-1.53759	4.33728e-05	-7.75999e-11	-1.57664	8.11116e-05	-7.75999e-11	-1.56436
60994372	chr5:60994372:G:A	1.64596e-05	0.998069	-1.58339	3.93205e-05	-0.254306	-1.42042	4.90228e-05	-0.535833	-1.53206
60994702	chr5:60994702:A:T	6.79558e-06	-7.75999e-11	-1.46996	4.30794e-05	-7.75999e-11	-1.58343	7.97916e-05	-7.75999e-11	-1.58076
60994976	chr5:60994976:A:G	1.31352e-05	-0.599134	-0.211797	7.24471e-05	-0.222604	-0.841011	0.00125764	1.93234	-0.755533
60995593	chr5:60995593:A:G	1.09299e-05	-0.994733	-5.69151e-10	6.54598e-05	-1.16504	-5.69151e-10	0.000124264	-1.13778	-5.69151e-10
60995834	chr5:60995834:C:T	2.71593e-05	0.581812	-0.666324	3.97378e-05	-0.572027	-1.09214	4.23767e-05	-0.807936	-1.40565
60995949	chr5:60995949:C:T	2.71086e-05	0.570312	-0.656691	3.97215e-05	-0.579344	-1.08524	4.22906e-05	-0.814127	-1.40149
60995950	chr5:60995950:A:T	2.69395e-05	0.564055	-0.656691	3.95595e-05	-0.58343	-1.08524	4.21452e-05	-0.817573	-1.40149
60996196	chr5:60996196:G:A	6.9256e-06	-7.75999e-11	-1.45101	4.3132e-05	-7.75999e-11	-1.58221	7.96223e-05	-7.75999e-11	-1.58289
60996457	chr5:60996457:T:C	6.8182e-05	1.97365	-1.1377	0.00037705	0.746403	-0.160496	0.000352787	0.4048	-0.499117
60996589	chr5:60996589:T:A	8.10932e-06	-7.75999e-11	-1.29322	6.81184e-05	-7.75999e-11	-1.12522	0.000130928	-7.75999e-11	-1.08553
60996599	chr5:60996599:G:T	1.76629e-05	0.83878	-1.35355	5.21953e-05	-0.0167737	-1.37471	7.83031e-05	-0.1918	-1.4078
60996752	chr5:60996752:T:G	2.56832e-05	-7.75999e-11	-0.140395	5.36901e-05	-7.75999e-11	-1.36324	8.98954e-05	-7.75999e-11	-1.46154
60996931	chr5:60996931:A:G	0.000140961	-0.683921	2.24617	6.63349e-05	-1.39388	0.242127	5.34502e-05	-1.3438	-0.637628
60997198	chr5:60997198:T:C	6.51302e-06	-7.75999e-11	-1.51243	4.41414e-05	-7.75999e-11	-1.55907	8.08972e-05	-7.75999e-11	-1.567
60997399	chr5:60997399:A:G	7.57841e-06	-7.75999e-11	-1.36093	4.44494e-05	-7.75999e-11	-1.55212	8.0759e-05	-7.75999e-11	-1.56871
60997771	chr5:60997771:T:G	2.47124e-05	-7.75999e-11	-0.178924	5.29149e-05	-7.75999e-11	-1.37779	8.88967e-05	-7.75999e-11	-1.47271
60997884	chr5:60997884:G:C	8.26971e-06	-7.75999e-11	-1.27363	7.62261e-05	-7.75999e-11	-1.01277	0.000149899	-7.75999e-11	-0.950221
60997941	chr5:60997941:T:C	8.65385e-06	-7.75999e-11	-1.22823	4.96476e-05	-7.75999e-11	-1.44152	8.91731e-05	-7.75999e-11	-1.4696
60998314	chr5:60998314:G:C	6.38139e-06	-7.75999e-11	-1.53284	4.33028e-05	-7.75999e-11	-1.57826	8.08889e-05	-7.75999e-11	-1.56711
60998610	chr5:60998610:G:A	9.70948e-06	-7.75999e-11	-1.11313	9.91028e-05	-7.75999e-11	-0.750315	0.000206929	-7.75999e-11	-0.627805
60998813	chr5:60998813:TTTA:T	8.20227e-05	-0.299338	1.3201	4.18348e-05	-1.36565	-0.247089	3.69738e-05	-1.39591	-0.954065
60999184	chr5:60999184:CATTGAA:C	1.03692e-05	-1.04739	-5.69151e-10	0.000116282	-0.590456	-5.69151e-10	0.000239753	-0.480571	-5.69151e-10
60999185	chr5:60999185:A:G	1.90557e-05	-7.75999e-11	-0.438863	4.80516e-05	-7.75999e-11	-1.4742	8.31444e-05	-7.75999e-11	-1.5396
60999222	chr5:60999222:G:A	3.10553e-06	-1.10904	-1.14401	3.9909e-05	-0.340757	-1.31911	7.95593e-05	-0.224222	-1.35946
60999484	chr5:60999484:G:A	3.06491e-06	-1.10567	-1.16054	3.96565e-05	-0.334351	-1.33186	7.91744e-05	-0.217349	-1.37118
60999753	chr5:60999753:T:A	7.28083e-05	2.06334	-1.16175	0.000387575	0.817686	-0.204249	0.000362455	0.470074	-0.537357
60999754	chr5:60999754:T:C	7.32144e-06	-7.75999e-11	-1.39542	4.35269e-05	-7.75999e-11	-1.57309	7.97049e-05	-7.75999e-11	-1.58185
60999877	chr5:60999877:C:A	6.7435e-06	-7.75999e-11	-1.47765	4.30768e-05	-7.75999e-11	-1.58349	7.99008e-05	-7.75999e-11	-1.5794
61000515	chr5:61000515:A:G	1.06775e-05	-1.01809	-5.69151e-10	0.000121562	-0.546047	-5.69151e-10	0.000251364	-0.433281	-5.69151e-10
61000653	chr5:61000653:TAAG:T	1.77176e-05	1.07168	-1.58336	4.14336e-05	-0.203245	-1.41914	5.12812e-05	-0.491517	-1.53134
61001534	chr5:61001534:A:G	2.76942e-05	-7.75999e-11	-0.0650071	5.53e-05	-7.75999e-11	-1.3337	9.19086e-05	-7.75999e-11	-1.43939
61001597	chr5:61001597:G:A	1.72643e-05	1.04563	-1.58322	4.07988e-05	-0.222342	-1.41548	5.05436e-05	-0.508062	-1.52928
61001673	chr5:61001673:A:G	1.59125e-06	-1.35574	-1.56597	3.16392e-05	-1.14607	-0.746008	4.82162e-05	-1.17529	-0.909193
61001765	chr5:61001765:G:A	1.07615e-05	-1.01026	-5.69151e-10	0.000122993	-0.534343	-5.69151e-10	0.000254518	-0.42081	-5.69151e-10
61001948	chr5:61001948:A:G	7.58267e-06	-7.75999e-11	-1.36037	4.44599e-05	-7.75999e-11	-1.55189	8.07727e-05	-7.75999e-11	-1.56854
61002012	chr5:61002012:G:A	7.22059e-06	-7.75999e-11	-1.40929	4.32998e-05	-7.75999e-11	-1.57832	7.96493e-05	-7.75999e-11	-1.58255
61002045	chr5:61002045:A:G	6.08685e-06	-7.75999e-11	-1.5801	5.18687e-05	-7.75999e-11	-1.39776	9.34474e-05	-7.75999e-11	-1.42278
61002533	chr5:61002533:A:G	1.67371e-05	1.01488	-1.58348	3.95554e-05	-0.243065	-1.4257	4.93608e-05	-0.526028	-1.535
61002633	chr5:61002633:T:C	8.72143e-05	2.41596	-1.33382	7.35169e-05	0.389656	-1.43861	9.61184e-05	0.0992154	-1.49382
61002715	chr5:61002715:A:G	1.05308e-05	-1.03193	-5.69151e-10	0.000119054	-0.566898	-5.69151e-10	0.000245849	-0.455463	-5.69151e-10
61003007	chr5:61003007:T:G	2.22427e-05	-7.75999e-11	-0.284218	0.000256479	-7.75999e-11	0.200576	0.000458476	-7.75999e-11	0.167726
61003245	chr5:61003245:G:A	1.74039e-05	1.05396	-1.5835	4.05582e-05	-0.21586	-1.42787	5.04773e-05	-0.50246	-1.5362
61004078	chr5:61004078:A:G	8.08303e-05	-0.362176	1.3683	4.27606e-05	-1.37544	-0.215413	3.78407e-05	-1.39456	-0.932241
61004082	chr5:61004082:T:C	2.81372e-06	-1.09246	-1.25926	3.7736e-05	-0.308969	-1.40689	7.59271e-05	-0.190696	-1.43971
61004119	chr5:61004119:A:C	1.06797e-05	-1.01789	-5.69151e-10	0.000121596	-0.54577	-5.69151e-10	0.000251443	-0.432965	-5.69151e-10
61004187	chr5:61004187:T:C	1.52809e-05	-7.75999e-11	-0.659627	6.11721e-05	-7.75999e-11	-1.23278	0.000118119	-7.75999e-11	-1.18849
61004808	chr5:61004808:G:C	3.95343e-06	-1.11782	-0.893826	4.8814e-05	-0.358861	-1.09959	9.59902e-05	-0.242936	-1.153
61005287	chr5:61005287:A:G	7.36086e-06	-1.39005	-5.69151e-10	5.26079e-05	-1.38361	-5.69151e-10	9.79285e-05	-1.37594	-5.69151e-10
61005517	chr5:61005517:T:A	0.000116379	-0.631378	2.002	5.58607e-05	-1.39573	0.0721155	4.67157e-05	-1.35676	-0.759339
61005601	chr5:61005601:T:G	8.51251e-06	-1.24469	-5.69151e-10	5.46907e-05	-1.34478	-5.69151e-10	0.000102334	-1.33194	-5.69151e-10
61005658	chr5:61005658:A:T	9.54592e-06	-7.75999e-11	-1.13012	7.12217e-05	-7.75999e-11	-1.08067	0.00012625	-7.75999e-11	-1.12192
61005983	chr5:61005983:T:G	2.8526e-05	0.641324	-0.676737	4.0925e-05	-0.534027	-1.1007	4.35392e-05	-0.775708	-1.41081
61006615	chr5:61006615:C:G	7.97577e-05	-0.371833	1.3646	4.27658e-05	-1.37676	-0.213977	3.79833e-05	-1.39418	-0.928853
61006673	chr5:61006673:G:A	7.74063e-06	-7.75999e-11	-1.33975	4.64357e-05	-7.75999e-11	-1.5084	8.40823e-05	-7.75999e-11	-1.52839
61006879	chr5:61006879:C:A	1.90129e-05	0.973082	-1.41419	5.46747e-05	0.0893605	-1.43443	8.19383e-05	-0.0923425	-1.46187
61006972	chr5:61006972:T:C	2.85163e-06	-1.11593	-1.2224	3.70893e-05	-0.353666	-1.37948	7.42624e-05	-0.237698	-1.41488
61007339	chr5:61007339:A:T	1.69168e-05	1.02521	-1.58314	4.03507e-05	-0.235736	-1.41313	5.00237e-05	-0.519772	-1.52791
61007340	chr5:61007340:G:T	1.72781e-05	1.04619	-1.58298	4.10563e-05	-0.221079	-1.41045	5.0742e-05	-0.507031	-1.5264
61007435	chr5:61007435:G:A	2.90687e-06	-1.09775	-1.2214	3.84132e-05	-0.319384	-1.37869	7.70511e-05	-0.201557	-1.41416
61007696	chr5:61007696:T:C	2.92062e-06	-1.12958	-1.18485	3.71524e-05	-0.380463	-1.35098	7.41072e-05	-0.265774	-1.38889
61008046	chr5:61008046:G:A	2.46842e-06	-1.16993	-1.31273	3.11897e-05	-0.460402	-1.44598	6.24468e-05	-0.350357	-1.47551
61008262	chr5:61008262:C:T	7.2841e-06	-7.75999e-11	-1.40054	4.34921e-05	-7.75999e-11	-1.57389	7.96802e-05	-7.75999e-11	-1.58216
61008639	chr5:61008639:G:T	1.43231e-05	-7.75999e-11	-0.724357	4.86254e-05	-7.75999e-11	-1.46233	9.32133e-05	-7.75999e-11	-1.42529
61009206	chr5:61009206:A:C	8.65377e-06	-7.75999e-11	-1.22824	7.9816e-05	-7.75999e-11	-0.966749	0.000156768	-7.75999e-11	-0.905417
61009298	chr5:61009298:G:A	1.55174e-05	-7.75999e-11	-0.644269	4.81745e-05	-7.75999e-11	-1.47164	8.40523e-05	-7.75999e-11	-1.52874
61009746	chr5:61009746:A:G	1.48111e-05	-7.75999e-11	-0.690851	4.73775e-05	-7.75999e-11	-1.48832	8.3109e-05	-7.75999e-11	-1.54003
61010460	chr5:61010460:T:C	6.01754e-05	2.16471	-1.45368	5.65902e-05	0.216241	-1.52688	7.6915e-05	-0.0586165	-1.55886
61010510	chr5:61010510:A:C	8.32443e-06	-7.75999e-11	-1.26704	4.56638e-05	-7.75999e-11	-1.52517	8.23343e-05	-7.75999e-11	-1.54939
61010699	chr5:61010699:A:G	8.83582e-06	-7.75999e-11	-1.20742	8.19649e-05	-7.75999e-11	-0.940181	0.000161212	-7.75999e-11	-0.87746
61010778	chr5:61010778:C:T	8.56649e-06	-7.75999e-11	-1.23837	4.62463e-05	-7.75999e-11	-1.51249	8.31488e-05	-7.75999e-11	-1.53955
61010859	chr5:61010859:G:A	7.75478e-06	-7.75999e-11	-1.33792	4.44081e-05	-7.75999e-11	-1.55305	8.0679e-05	-7.75999e-11	-1.5697
61011020	chr5:61011020:C:T	6.64487e-06	-7.75999e-11	-1.49239	5.17431e-05	-7.75999e-11	-1.40018	9.98359e-05	-7.75999e-11	-1.35665
61011099	chr5:61011099:A:G	3.06888e-05	-7.75999e-11	0.0376657	5.78334e-05	-7.75999e-11	-1.28891	9.53632e-05	-7.75999e-11	-1.40249
61011108	chr5:61011108:A:C	8.69486e-06	-7.75999e-11	-1.2235	4.81943e-05	-7.75999e-11	-1.47123	8.78334e-05	-7.75999e-11	-1.48474
61011250	chr5:61011250:G:A	6.22633e-06	-7.75999e-11	-1.55744	4.39821e-05	-7.75999e-11	-1.56269	8.04847e-05	-7.75999e-11	-1.57212
61011254	chr5:61011254:C:T	6.38199e-06	-7.75999e-11	-1.53275	5.01589e-05	-7.75999e-11	-1.43128	9.23756e-05	-7.75999e-11	-1.43432
61011841	chr5:61011841:T:C	8.48678e-06	-7.75999e-11	-1.24772	4.60541e-05	-7.75999e-11	-1.51665	8.28775e-05	-7.75999e-11	-1.54282
61012077	chr5:61012077:A:G	2.25622e-05	0.157345	-0.427301	1.35342e-05	-1.22812	-1.51313	2.31681e-05	-1.34717	-1.47023
61012137	chr5:61012137:A:G	1.1533e-05	-1.2567	0.315683	3.20792e-05	-0.681917	-1.19635	5.78329e-05	-0.561975	-1.34065
61012220	chr5:61012220:A:G	1.21114e-05	-1.27565	0.383566	3.16741e-05	-0.725802	-1.16517	5.65359e-05	-0.609432	-1.31587
61012290	chr5:61012290:GC:G	1.68139e-05	1.00268	-1.5667	3.55287e-05	-0.254783	-1.52135	4.67652e-05	-0.536154	-1.57889
61012414	chr5:61012414:A:G	8.49237e-06	-7.75999e-11	-1.24706	4.60646e-05	-7.75999e-11	-1.51643	8.28924e-05	-7.75999e-11	-1.54264
61012447	chr5:61012447:C:T	0.000113581	0.281185	1.0651	4.45281e-05	-1.17304	-0.377308	3.69858e-05	-1.315	-1.03465
61013009	chr5:61013009:A:G	2.89743e-06	-1.38367	-0.938738	1.87702e-05	-1.29549	-1.11871	3.41459e-05	-1.25489	-1.17465
61013583	chr5:61013583:T:C	8.1637e-06	-7.75999e-11	-1.28653	4.52526e-05	-7.75999e-11	-1.53421	8.17711e-05	-7.75999e-11	-1.55626
61014107	chr5:61014107:C:T	0.000129929	0.309316	1.17144	4.95619e-05	-1.16205	-0.2812	4.01894e-05	-1.30829	-0.958288
61014688	chr5:61014688:C:G	7.0521e-05	-7.75999e-11	0.86968	0.000179576	-7.75999e-11	-0.155875	0.000360362	-7.75999e-11	-0.0730719
61015093	chr5:61015093:C:T	6.63717e-05	0.80904	-5.69151e-10	0.000824225	1.36797	-5.69151e-10	0.00180266	1.53684	-5.69151e-10
61016046	chr5:61016046:C:T	8.6351e-06	-7.75999e-11	-1.2304	4.92951e-05	-7.75999e-11	-1.44865	8.86016e-05	-7.75999e-11	-1.47603
61016299	chr5:61016299:C:T	1.13864e-05	-7.75999e-11	-0.953814	5.90904e-05	-7.75999e-11	-1.2674	0.000105048	-7.75999e-11	-1.30576
61016378	chr5:61016378:T:A	1.86625e-06	-1.35823	-1.40407	1.75834e-05	-0.979691	-1.49982	3.48663e-05	-0.886233	-1.52243
61016885	chr5:61016885:T:C	8.0888e-06	-7.75999e-11	-1.29575	4.51076e-05	-7.75999e-11	-1.53742	8.15776e-05	-7.75999e-11	-1.55863
61016918	chr5:61016918:A:G	6.16462e-06	-7.75999e-11	-1.5674	4.30862e-05	-7.75999e-11	-1.58327	7.97659e-05	-7.75999e-11	-1.58109
61017184	chr5:61017184:G:A	1.08991e-05	-0.997555	-5.69151e-10	0.000125454	-0.514534	-5.69151e-10	0.000259941	-0.399728	-5.69151e-10
61017187	chr5:61017187:C:T	8.39749e-06	-7.75999e-11	-1.2583	4.84648e-05	-7.75999e-11	-1.46563	8.72746e-05	-7.75999e-11	-1.49112
61017188	chr5:61017188:T:C	2.56348e-06	-1.35687	-1.08799	2.28649e-05	-0.9764	-1.24047	4.43291e-05	-0.882548	-1.28599
61017728	chr5:61017728:G:A	2.56046e-06	-1.36121	-1.08484	2.26057e-05	-0.990316	-1.23795	4.37545e-05	-0.897941	-1.28365
61018560	chr5:61018560:T:A	1.03325e-05	-7.75999e-11	-1.05094	0.000203526	-7.75999e-11	-0.0306765	0.000323982	-7.75999e-11	-0.179495
61018572	chr5:61018572:A:G	1.88072e-06	-1.35385	-1.40073	1.78749e-05	-0.96559	-1.49749	3.54863e-05	-0.870631	-1.5204
61018639	chr5:61018639:T:G	8.59493e-06	-7.75999e-11	-1.23506	7.90715e-05	-7.75999e-11	-0.97612	0.000155239	-7.75999e-11	-0.915215
61019123	chr5:61019123:C:T	6.79322e-06	-7.75999e-11	-1.4703	5.29556e-05	-7.75999e-11	-1.37702	0.000102529	-7.75999e-11	-1.33003
61019401	chr5:61019401:A:G	1.10408e-05	-0.984635	-5.69151e-10	0.00012797	-0.494677	-5.69151e-10	0.000265406	-0.378923	-5.69151e-10
61019641	chr5:61019641:C:T	9.41346e-06	-7.75999e-11	-1.14409	9.38032e-05	-7.75999e-11	-0.805273	0.000194168	-7.75999e-11	-0.691456
61019653	chr5:61019653:T:A	1.50154e-05	-7.75999e-11	-0.677154	0.000154373	-7.75999e-11	-0.307099	0.000276818	-7.75999e-11	-0.336823
61019996	chr5:61019996:T:C	0.00024053	0.248034	1.84858	7.63781e-05	-1.18515	0.174375	5.44061e-05	-1.32215	-0.641552
61020659	chr5:61020659:C:G	6.67354e-06	-7.75999e-11	-1.48808	5.20597e-05	-7.75999e-11	-1.39408	0.000100519	-7.75999e-11	-1.34983
61020823	chr5:61020823:G:A	8.05847e-06	-7.75999e-11	-1.29951	4.81317e-05	-7.75999e-11	-1.47253	8.66277e-05	-7.75999e-11	-1.49856
61021073	chr5:61021073:C:G	5.86389e-05	1.86707	-1.18191	0.000306231	0.664585	-0.286719	0.000291457	0.330484	-0.615773
61021351	chr5:61021351:ATCTGTCGC:A	1.703e-05	1.02059	-1.57184	4.30204e-05	-0.242658	-1.34214	5.18197e-05	-0.525785	-1.48663
61021594	chr5:61021594:A:G	1.37878e-05	-0.762447	-5.69151e-10	6.5366e-05	-1.16647	-5.69151e-10	0.000115696	-1.20922	-5.69151e-10
61021606	chr5:61021606:T:C	7.74943e-05	2.06053	-1.09656	0.000414616	0.811516	-0.130635	0.000380712	0.464496	-0.482634
61022105	chr5:61022105:C:T	6.08902e-06	-7.75999e-11	-1.57974	5.18103e-05	-7.75999e-11	-1.39888	9.3388e-05	-7.75999e-11	-1.42342
61022154	chr5:61022154:A:G	7.70961e-06	-7.75999e-11	-1.34376	4.47608e-05	-7.75999e-11	-1.54514	8.12027e-05	-7.75999e-11	-1.56323
61022188	chr5:61022188:A:G	1.71712e-05	0.791182	-1.33418	2.55457e-05	-0.936595	-1.16941	2.99371e-05	-1.15566	-1.40543
61022238	chr5:61022238:T:G	7.94098e-06	-7.75999e-11	-1.31419	4.4788e-05	-7.75999e-11	-1.54453	8.11581e-05	-7.75999e-11	-1.56378
61022676	chr5:61022676:G:A	0.000178702	-0.149545	1.94903	5.92265e-05	-1.31914	0.0540317	4.48833e-05	-1.38833	-0.767791
61022793	chr5:61022793:T:C	1.05249e-05	-7.75999e-11	-1.03249	5.50586e-05	-7.75999e-11	-1.33807	9.74221e-05	-7.75999e-11	-1.38113
61023146	chr5:61023146:A:G	0.000240735	-0.175026	2.27249	7.53867e-05	-1.32519	0.301351	5.39704e-05	-1.39016	-0.581588
61023625	chr5:61023625:A:G	7.95572e-06	-7.75999e-11	-1.31234	4.86373e-05	-7.75999e-11	-1.46208	8.824e-05	-7.75999e-11	-1.48012
61023629	chr5:61023629:C:T	6.46515e-06	-7.75999e-11	-1.5198	6.71932e-05	-7.75999e-11	-1.1389	0.000116425	-7.75999e-11	-1.20293
61024330	chr5:61024330:A:G	6.38493e-06	-0.640151	-0.892138	1.94573e-05	-1.25167	-1.12658	3.24407e-05	-1.30161	-1.17916
61024935	chr5:61024935:T:C	6.9643e-06	-7.75999e-11	-1.44543	4.36429e-05	-7.75999e-11	-1.57043	8.00001e-05	-7.75999e-11	-1.57815
61026515	chr5:61026515:CTT:C	8.66673e-06	-7.75999e-11	-1.22674	8.00039e-05	-7.75999e-11	-0.964397	0.000157167	-7.75999e-11	-0.902874
61027292	chr5:61027292:C:T	1.21149e-05	-1.09356	0.20176	3.62484e-05	-0.398372	-1.35771	6.95264e-05	-0.238739	-1.47974
61028134	chr5:61028134:A:G	8.7568e-06	-7.75999e-11	-1.2164	5.29741e-05	-7.75999e-11	-1.37667	9.58128e-05	-7.75999e-11	-1.39779
61028147	chr5:61028147:G:A	2.14576e-05	-0.320154	-5.69151e-10	0.000299641	0.356112	-5.69151e-10	0.000546859	0.344009	-5.69151e-10
61028254	chr5:61028254:C:T	2.59148e-06	-1.38081	-1.05319	5.75461e-05	-1.27488	-0.0190018	7.85132e-05	-1.30337	-0.293544
61028291	chr5:61028291:C:T	9.01583e-06	-7.75999e-11	-1.18725	4.67907e-05	-7.75999e-11	-1.50079	8.40788e-05	-7.75999e-11	-1.52843
61028769	chr5:61028769:C:T	0.000409196	0.068905	2.55906	8.21129e-05	-1.25084	0.312466	5.92579e-05	-1.35974	-0.518542
61030061	chr5:61030061:T:C	2.43834e-06	-1.38739	-1.10752	5.25174e-05	-1.29463	-0.0906971	7.25334e-05	-1.32068	-0.355454
61030357	chr5:61030357:A:G	6.78245e-06	-7.75999e-11	-1.47189	4.47816e-05	-7.75999e-11	-1.54467	8.21192e-05	-7.75999e-11	-1.55201
61030621	chr5:61030621:G:A	8.32474e-06	-7.75999e-11	-1.267	5.09564e-05	-7.75999e-11	-1.4155	9.23777e-05	-7.75999e-11	-1.4343
61030643	chr5:61030643:ATC:A	6.82601e-06	-7.75999e-11	-1.46549	5.91389e-05	-7.75999e-11	-1.26658	0.000117911	-7.75999e-11	-1.19025
61030884	chr5:61030884:G:A	1.97728e-06	-1.36535	-1.33916	1.81203e-05	-0.994032	-1.4554	3.57587e-05	-0.902624	-1.48077
61031006	chr5:61031006:A:T	9.08541e-06	-7.75999e-11	-1.17956	4.69592e-05	-7.75999e-11	-1.49719	8.43258e-05	-7.75999e-11	-1.52549
61031479	chr5:61031479:A:G	2.19462e-05	-7.75999e-11	-0.297636	5.441e-05	-7.75999e-11	-1.34992	9.23143e-05	-7.75999e-11	-1.43498
61032053	chr5:61032053:T:C	5.49192e-05	1.65432	-1.03469	0.000258579	0.489771	-0.281042	0.000247597	0.160282	-0.608661
61032382	chr5:61032382:A:G	1.00845e-05	-1.07523	-5.69151e-10	5.96689e-05	-1.25766	-5.69151e-10	0.000112165	-1.24022	-5.69151e-10
61032438	chr5:61032438:C:T	1.74378e-05	-7.75999e-11	-0.527589	4.99846e-05	-7.75999e-11	-1.43476	8.6497e-05	-7.75999e-11	-1.50007
61032749	chr5:61032749:C:A	6.15296e-06	-7.75999e-11	-1.5693	4.55637e-05	-7.75999e-11	-1.52736	8.64316e-05	-7.75999e-11	-1.50083
61032899	chr5:61032899:A:G	7.68422e-06	-7.75999e-11	-1.34706	4.42389e-05	-7.75999e-11	-1.55687	8.04778e-05	-7.75999e-11	-1.5722
61032961	chr5:61032961:C:G	7.93283e-06	-7.75999e-11	-1.31522	4.47539e-05	-7.75999e-11	-1.54529	8.11161e-05	-7.75999e-11	-1.5643
61033303	chr5:61033303:C:A	8.7007e-06	-7.75999e-11	-1.22283	4.82603e-05	-7.75999e-11	-1.46986	8.78676e-05	-7.75999e-11	-1.48435
61033463	chr5:61033463:C:T	2.0655e-05	0.860241	-1.21852	5.34702e-05	-0.36217	-1.00518	5.88007e-05	-0.635185	-1.25084
61033797	chr5:61033797:C:T	0.000113867	1.85703	-0.508228	0.000402263	0.63311	0.0175241	0.00035125	0.291107	-0.389792
61033986	chr5:61033986:A:G	7.38429e-06	-1.38688	-5.69151e-10	5.46171e-05	-1.34613	-5.69151e-10	0.000101883	-1.33635	-5.69151e-10
61034039	chr5:61034039:G:C	7.67258e-05	1.67458	-0.720571	0.000234555	0.486355	-0.375138	0.000216143	0.157449	-0.741689
61034338	chr5:61034338:A:G	4.06779e-06	-1.35132	-0.631807	6.84267e-05	-1.21411	0.0933996	8.82547e-05	-1.24944	-0.230515
61034437	chr5:61034437:C:T	1.04896e-05	-1.03585	-5.69151e-10	0.000118633	-0.570438	-5.69151e-10	0.000244899	-0.459336	-5.69151e-10
61035982	chr5:61035982:C:T	1.03669e-05	-1.04761	-5.69151e-10	0.000116591	-0.587798	-5.69151e-10	0.0002405	-0.477461	-5.69151e-10
61036654	chr5:61036654:A:G	6.53931e-06	-7.75999e-11	-1.5084	4.58378e-05	-7.75999e-11	-1.52136	8.32379e-05	-7.75999e-11	-1.53848
61037105	chr5:61037105:G:T	1.05059e-05	-1.03429	-5.69151e-10	0.000118967	-0.567622	-5.69151e-10	0.000245727	-0.455959	-5.69151e-10
61037115	chr5:61037115:A:G	7.6901e-06	-7.75999e-11	-1.3463	4.4256e-05	-7.75999e-11	-1.55648	8.04986e-05	-7.75999e-11	-1.57194
61037958	chr5:61037958:A:C	9.44775e-06	-1.27495	0.134495	2.81438e-05	-0.709796	-1.29935	5.18428e-05	-0.592405	-1.41956
61038584	chr5:61038584:G:A	6.0494e-05	0.0316601	0.684653	3.5962e-05	-1.25795	-0.506061	3.49169e-05	-1.36327	-1.04395
61039013	chr5:61039013:G:C	9.37698e-06	-7.75999e-11	-1.14797	4.76538e-05	-7.75999e-11	-1.48251	8.53569e-05	-7.75999e-11	-1.51334
61039290	chr5:61039290:A:G	2.48156e-06	-1.38192	-1.09542	5.60189e-05	-1.27589	-0.0448971	7.73878e-05	-1.30385	-0.307505
61040523	chr5:61040523:C:A	1.4105e-05	-7.75999e-11	-0.739703	7.97541e-05	-7.75999e-11	-0.967524	0.00014077	-7.75999e-11	-1.01306
61040652	chr5:61040652:C:T	2.00267e-06	-1.36454	-1.32721	1.83324e-05	-0.990935	-1.44687	3.61596e-05	-0.899213	-1.47303
61042547	chr5:61042547:T:C	6.84368e-06	-7.75999e-11	-1.46291	5.93761e-05	-7.75999e-11	-1.26258	0.000118437	-7.75999e-11	-1.1858
61042759	chr5:61042759:A:G	9.12529e-06	-7.75999e-11	-1.17518	4.7053e-05	-7.75999e-11	-1.4952	8.44648e-05	-7.75999e-11	-1.52385
61043017	chr5:61043017:C:G	0.000302622	-0.0860445	2.4123	7.20125e-05	-1.29627	0.226633	5.44968e-05	-1.38025	-0.58179
61043176	chr5:61043176:C:T	6.17979e-06	-1.15542	-0.409529	9.27011e-05	-0.7551	-0.0619914	0.000215603	-0.655845	0.0691007
61043422	chr5:61043422:TGTATA:T	1.75144e-05	0.86844	-1.39165	5.1757e-05	0.0150318	-1.41494	7.79301e-05	-0.160437	-1.44393
61043728	chr5:61043728:CATCTAT:C	1.33013e-05	0.593052	-1.39142	4.17416e-05	-0.201011	-1.41396	6.36959e-05	-0.362854	-1.44321
61043779	chr5:61043779:C:G	1.44876e-05	0.823513	-1.53645	3.77787e-05	-0.377243	-1.33748	4.60034e-05	-0.648595	-1.48287
61044248	chr5:61044248:A:G	6.84831e-06	-7.75999e-11	-1.46223	5.94491e-05	-7.75999e-11	-1.26135	0.000118611	-7.75999e-11	-1.18433
61044308	chr5:61044308:C:T	6.53262e-06	-7.75999e-11	-1.50942	5.01816e-05	-7.75999e-11	-1.43082	9.65453e-05	-7.75999e-11	-1.39017
61045755	chr5:61045755:T:G	6.34625e-06	-7.75999e-11	-1.53837	4.82746e-05	-7.75999e-11	-1.46957	9.24433e-05	-7.75999e-11	-1.43359
61045981	chr5:61045981:A:G	7.34034e-06	-1.39284	-5.69151e-10	5.40558e-05	-1.35645	-5.69151e-10	0.000101198	-1.34311	-5.69151e-10
61046169	chr5:61046169:T:C	0.00108126	-0.376336	3.97599	0.000162288	-1.3692	1.11211	0.000103122	-1.39508	0.0708073
61046175	chr5:61046175:A:T	1.63018e-05	0.940831	-1.53579	4.10166e-05	-0.296757	-1.33574	4.93479e-05	-0.579442	-1.48185
61046586	chr5:61046586:A:G	1.81398e-05	-0.48812	-5.69151e-10	0.000241511	0.140444	-5.69151e-10	0.000432006	0.108257	-5.69151e-10
61046902	chr5:61046902:A:G	7.86399e-06	-1.32394	-5.69151e-10	6.71051e-05	-1.14021	-5.69151e-10	0.000129888	-1.09351	-5.69151e-10
61047144	chr5:61047144:CTTATGATGAT:C	7.65591e-06	-7.75999e-11	-1.35075	4.41808e-05	-7.75999e-11	-1.55818	8.04086e-05	-7.75999e-11	-1.57306
61047275	chr5:61047275:C:G	8.65619e-06	-7.75999e-11	-1.22796	4.93739e-05	-7.75999e-11	-1.44705	8.86229e-05	-7.75999e-11	-1.47579
61047691	chr5:61047691:C:T	8.2633e-06	-7.75999e-11	-1.27441	5.98406e-05	-7.75999e-11	-1.25479	0.00011541	-7.75999e-11	-1.21169
61047915	chr5:61047915:A:G	8.70327e-06	-7.75999e-11	-1.22253	4.82733e-05	-7.75999e-11	-1.46959	8.78844e-05	-7.75999e-11	-1.48416
61048572	chr5:61048572:T:C	1.48378e-05	0.708371	-1.39743	4.53881e-05	-0.1134	-1.41782	6.88778e-05	-0.28093	-1.44692
61048628	chr5:61048628:C:T	1.52264e-05	0.85398	-1.51718	4.01423e-05	-0.358466	-1.29558	4.80258e-05	-0.632788	-1.45566
61048750	chr5:61048750:A:G	6.32206e-05	1.77561	-1.01521	0.000295961	0.585062	-0.241307	0.000279255	0.246801	-0.574858
61048902	chr5:61048902:A:G	9.05538e-06	-7.75999e-11	-1.18287	4.68872e-05	-7.75999e-11	-1.49873	8.42205e-05	-7.75999e-11	-1.52674
61048993	chr5:61048993:T:C	7.93514e-06	-7.75999e-11	-1.31493	4.68466e-05	-7.75999e-11	-1.49959	8.47189e-05	-7.75999e-11	-1.52084
61049678	chr5:61049678:T:C	1.05022e-05	-1.03464	-5.69151e-10	0.000118912	-0.568086	-5.69151e-10	0.000245607	-0.45645	-5.69151e-10
61049924	chr5:61049924:C:T	5.07157e-05	2.05845	-1.51845	5.48171e-05	0.222105	-1.56457	7.64087e-05	-0.044282	-1.5798
61049947	chr5:61049947:CTT:C	1.02128e-05	-7.75999e-11	-1.06259	5.90729e-05	-7.75999e-11	-1.2677	0.00010767	-7.75999e-11	-1.28111
61050133	chr5:61050133:T:A	9.14847e-06	-1.17264	-5.69151e-10	9.49323e-05	-0.793308	-5.69151e-10	0.000192992	-0.697533	-5.69151e-10
61050499	chr5:61050499:T:G	8.17551e-06	-7.75999e-11	-1.28509	4.76511e-05	-7.75999e-11	-1.48257	8.59838e-05	-7.75999e-11	-1.50602
61050998	chr5:61050998:A:G	0.000325853	0.0509837	2.34923	7.13649e-05	-1.25675	0.178087	5.33875e-05	-1.36266	-0.619947
61051054	chr5:61051054:C:T	0.000100875	1.92257	-0.694925	3.82528e-05	-0.175747	-1.52651	8.46478e-05	-0.02203	-1.49965
61051488	chr5:61051488:G:A	1.15791e-05	-7.75999e-11	-0.937031	4.83104e-05	-7.75999e-11	-1.46883	9.13693e-05	-7.75999e-11	-1.44527
61051674	chr5:61051674:G:A	1.58346e-05	-7.75999e-11	-0.624033	4.82616e-05	-7.75999e-11	-1.46984	8.42995e-05	-7.75999e-11	-1.52581
61051682	chr5:61051682:A:G	7.32162e-06	-1.3954	-5.69151e-10	5.51568e-05	-1.33629	-5.69151e-10	0.00010136	-1.34151	-5.69151e-10
61051745	chr5:61051745:G:A	2.04805e-06	-1.36458	-1.30477	1.86315e-05	-0.991386	-1.43023	3.66834e-05	-0.899676	-1.45818
61052022	chr5:61052022:G:A	6.98855e-06	-7.75999e-11	-1.44196	5.92771e-05	-7.75999e-11	-1.26425	0.000114651	-7.75999e-11	-1.21829
61052069	chr5:61052069:A:T	6.39056e-06	-7.75999e-11	-1.53141	4.60916e-05	-7.75999e-11	-1.51584	8.60276e-05	-7.75999e-11	-1.50551
61052100	chr5:61052100:ATATAATTACCCCACTAGAGCACTTGTGGTCATACCCCTAAGCTTCTTGGTAGTCAGTCCAGAAAAGGAAACAGTTGGTCGCACAAC:A	9.80887e-06	-1.10294	-5.69151e-10	5.86809e-05	-1.27436	-5.69151e-10	0.000110168	-1.25817	-5.69151e-10
61052219	chr5:61052219:G:A	5.69239e-05	1.67456	-1.01908	0.000271071	0.503834	-0.247925	0.000257888	0.173058	-0.580716
61052803	chr5:61052803:A:T	9.25247e-06	-7.75999e-11	-1.16134	4.73589e-05	-7.75999e-11	-1.48872	8.49171e-05	-7.75999e-11	-1.51851
61052888	chr5:61052888:G:A	4.43941e-06	-1.37439	-0.521323	3.49346e-05	-1.02791	-0.765083	6.64442e-05	-0.931368	-0.832451
61053069	chr5:61053069:TC:T	1.01804e-05	-1.06576	-5.69151e-10	0.000113397	-0.615581	-5.69151e-10	0.000233484	-0.50707	-5.69151e-10
61053176	chr5:61053176:A:G	7.43057e-06	-0.118948	-1.26168	6.30589e-05	0.340426	-1.54283	0.00128646	2.72846	-1.52899
61053381	chr5:61053381:A:C	6.87422e-06	-7.75999e-11	-1.45845	5.97066e-05	-7.75999e-11	-1.25703	0.00011944	-7.75999e-11	-1.17736
61053793	chr5:61053793:T:C	0.000300448	0.0391991	2.27984	6.83761e-05	-1.26045	0.139004	5.18382e-05	-1.36445	-0.647609
61053883	chr5:61053883:A:G	7.53851e-06	-7.75999e-11	-1.36621	4.39714e-05	-7.75999e-11	-1.56293	8.01719e-05	-7.75999e-11	-1.57601
61054529	chr5:61054529:G:A	1.03767e-05	-1.04667	-5.69151e-10	9.34153e-05	-0.809417	-5.69151e-10	0.00104199	0.988703	-5.69151e-10
61054660	chr5:61054660:G:A	5.96173e-05	1.70629	-1.00457	0.000284249	0.529537	-0.226158	0.000269143	0.196854	-0.561795
61054838	chr5:61054838:A:G	0.000377571	0.0832463	2.46428	7.79148e-05	-1.24671	0.255851	5.68386e-05	-1.35765	-0.562319
61055077	chr5:61055077:T:G	7.59848e-05	0.944302	-5.69151e-10	0.000222488	0.0584019	-5.69151e-10	0.00036817	-0.0516375	-5.69151e-10
61055134	chr5:61055134:A:G	1.57486e-06	-1.35605	-1.57601	2.01871e-05	-1.13055	-1.21088	3.24649e-05	-1.16813	-1.31189
61055540	chr5:61055540:A:G	9.03103e-06	-7.75999e-11	-1.18556	4.68388e-05	-7.75999e-11	-1.49976	8.41589e-05	-7.75999e-11	-1.52748
61056037	chr5:61056037:G:A	1.1117e-05	-0.977759	-5.69151e-10	0.000129795	-0.480514	-5.69151e-10	0.000269279	-0.364432	-5.69151e-10
61056510	chr5:61056510:A:G	1.21783e-05	-0.886577	-5.69151e-10	0.000147899	-0.34994	-5.69151e-10	0.000309456	-0.225366	-5.69151e-10
61056756	chr5:61056756:C:T	0.000423561	0.350079	2.31239	7.10135e-05	-1.15924	0.0756374	5.26777e-05	-1.30966	-0.686328
61056797	chr5:61056797:G:A	7.77421e-06	-1.33542	-5.69151e-10	5.93569e-05	-1.2629	-5.69151e-10	0.000111482	-1.24632	-5.69151e-10
61057484	chr5:61057484:A:G	1.01948e-05	-1.06435	-5.69151e-10	0.000114032	-0.609997	-5.69151e-10	0.000234635	-0.502152	-5.69151e-10
61058066	chr5:61058066:C:T	6.18588e-06	-7.75999e-11	-1.56396	5.03534e-05	-7.75999e-11	-1.42741	9.58783e-05	-7.75999e-11	-1.3971
61058156	chr5:61058156:G:A	5.16982e-05	0.256019	0.303174	7.9747e-05	-0.771052	-0.196562	7.37341e-05	-0.979804	-0.679914
61058596	chr5:61058596:G:A	6.14249e-06	-7.75999e-11	-1.571	4.92706e-05	-7.75999e-11	-1.44914	9.36044e-05	-7.75999e-11	-1.4211
61058695	chr5:61058695:C:T	4.85289e-05	1.90315	-1.40722	5.19649e-05	0.109276	-1.50518	7.14999e-05	-0.148513	-1.54197
61058781	chr5:61058781:TTAAG:T	1.35725e-05	-0.778188	-5.69151e-10	7.84015e-05	-0.984628	-5.69151e-10	0.000139936	-1.019	-5.69151e-10
61059072	chr5:61059072:T:C	9.0012e-06	-7.75999e-11	-1.18887	4.75827e-05	-7.75999e-11	-1.484	8.50778e-05	-7.75999e-11	-1.51662
61059453	chr5:61059453:A:G	6.1365e-06	-7.75999e-11	-1.57198	4.91453e-05	-7.75999e-11	-1.45169	9.33531e-05	-7.75999e-11	-1.42379
61059457	chr5:61059457:G:A	0.000263115	-0.228224	2.41458	5.23405e-05	-1.34383	-0.0448696	4.29564e-05	-1.39476	-0.805241
61059631	chr5:61059631:A:G	2.19368e-06	-1.39497	-1.20568	1.70096e-05	-1.14083	-1.37186	3.28849e-05	-1.06346	-1.40371
61059759	chr5:61059759:A:G	3.08497e-06	-0.809436	-1.45025	1.25843e-05	-1.23398	-1.58004	2.42542e-05	-1.19523	-1.57636
61060284	chr5:61060284:T:C	6.48909e-06	-7.75999e-11	-1.51611	4.38373e-05	-7.75999e-11	-1.56599	8.34987e-05	-7.75999e-11	-1.53535
61060596	chr5:61060596:C:T	1.37721e-05	-0.763585	-5.69151e-10	0.000157434	-0.287465	-5.69151e-10	0.000333364	-0.150948	-5.69151e-10
61060646	chr5:61060646:A:G	9.56796e-06	-7.75999e-11	-1.12781	4.90826e-05	-7.75999e-11	-1.45297	8.72697e-05	-7.75999e-11	-1.49118
61060656	chr5:61060656:T:C	5.76816e-06	-1.39594	-0.237938	3.75663e-05	-1.16687	-0.553497	6.99784e-05	-1.08594	-0.626051
61061755	chr5:61061755:G:A	1.06579e-05	-1.01993	-5.69151e-10	6.49288e-05	-1.17318	-5.69151e-10	0.000121968	-1.15642	-5.69151e-10
61062042	chr5:61062042:A:C	4.26321e-06	-0.388738	-1.54747	1.41559e-05	-1.11482	-1.58152	2.43689e-05	-1.18378	-1.5831
61062105	chr5:61062105:G:A	6.80912e-06	-7.75999e-11	-1.46797	7.39354e-05	-7.75999e-11	-1.04328	0.00012425	-7.75999e-11	-1.13788
61062268	chr5:61062268:A:G	6.11374e-06	-7.75999e-11	-1.57569	4.85014e-05	-7.75999e-11	-1.46488	9.20035e-05	-7.75999e-11	-1.43836
61062286	chr5:61062286:C:T	1.67286e-05	-7.75999e-11	-0.569112	9.4335e-05	-7.75999e-11	-0.79962	0.00016854	-7.75999e-11	-0.833009
61062698	chr5:61062698:A:G	3.01223e-05	0.0190351	-5.69151e-10	0.000330648	0.454584	-5.69151e-10	0.00067464	0.553997	-5.69151e-10
61062881	chr5:61062881:A:G	0.000291267	0.158806	2.12921	7.99881e-05	-1.22439	0.259793	6.11062e-05	-1.34708	-0.500486
61063883	chr5:61063883:A:G	0.000368261	0.202855	2.31971	6.76452e-05	-1.21181	0.0796177	5.12577e-05	-1.34031	-0.68301
61063988	chr5:61063988:G:A	1.01507e-05	-1.06869	-5.69151e-10	6.25486e-05	-1.21053	-5.69151e-10	0.00011733	-1.19519	-5.69151e-10
61064331	chr5:61064331:C:T	0.000215563	0.902088	1.08493	0.00030469	-0.128362	0.501184	0.000235494	-0.397247	-0.101248
61064368	chr5:61064368:G:C	1.04005e-05	-1.04438	-5.69151e-10	6.37161e-05	-1.19204	-5.69151e-10	0.000119605	-1.17598	-5.69151e-10
61064557	chr5:61064557:C:T	6.66026e-06	-7.75999e-11	-1.49007	5.50086e-05	-7.75999e-11	-1.33898	0.000105806	-7.75999e-11	-1.29858
61065723	chr5:61065723:C:T	0.000304069	0.19028	2.14074	8.15221e-05	-1.21364	0.268042	6.19074e-05	-1.34129	-0.493252
61065827	chr5:61065827:A:G	2.13444e-06	-1.39286	-1.23517	1.70629e-05	-1.11611	-1.39346	3.31599e-05	-1.03537	-1.42347
61066170	chr5:61066170:A:G	6.26343e-06	-7.75999e-11	-1.5515	4.31342e-05	-7.75999e-11	-1.58216	8.01743e-05	-7.75999e-11	-1.57598
61067086	chr5:61067086:T:C	2.1103e-06	-1.39337	-1.24603	1.68342e-05	-1.12105	-1.40201	3.27147e-05	-1.04097	-1.43139
61067698	chr5:61067698:T:C	6.17653e-06	-7.75999e-11	-1.56547	4.60905e-05	-7.75999e-11	-1.51586	8.75785e-05	-7.75999e-11	-1.48765
61068278	chr5:61068278:G:A	9.23576e-06	-7.75999e-11	-1.16315	4.82225e-05	-7.75999e-11	-1.47065	8.60206e-05	-7.75999e-11	-1.5056
61068292	chr5:61068292:T:C	9.89955e-06	-1.09374	-5.69151e-10	0.000109009	-0.655044	-5.69151e-10	0.000223735	-0.549719	-5.69151e-10
61068715	chr5:61068715:C:T	6.88071e-06	-7.75999e-11	-1.45751	5.78947e-05	-7.75999e-11	-1.28785	0.00011179	-7.75999e-11	-1.24356
61068888	chr5:61068888:G:A	6.57362e-06	-7.75999e-11	-1.50317	4.35821e-05	-7.75999e-11	-1.57182	8.26601e-05	-7.75999e-11	-1.54545
61068906	chr5:61068906:A:G	1.83183e-05	-7.75999e-11	-0.478332	0.000192692	-7.75999e-11	-0.0853793	0.000345794	-7.75999e-11	-0.11434
61069186	chr5:61069186:C:G	6.1607e-06	-7.75999e-11	-1.56804	4.98952e-05	-7.75999e-11	-1.43655	9.49709e-05	-7.75999e-11	-1.40661
61069591	chr5:61069591:G:A	9.52926e-06	-7.75999e-11	-1.13186	5.67965e-05	-7.75999e-11	-1.307	0.000103311	-7.75999e-11	-1.32244
61069745	chr5:61069745:C:T	7.24918e-06	-7.75999e-11	-1.40534	6.73261e-05	-7.75999e-11	-1.13692	0.000136716	-7.75999e-11	-1.04228
61069947	chr5:61069947:C:T	2.11767e-06	-1.39423	-1.24168	1.67375e-05	-1.13066	-1.39816	3.24723e-05	-1.05202	-1.42777
61070016	chr5:61070016:A:G	6.51527e-06	-7.75999e-11	-1.51208	4.37527e-05	-7.75999e-11	-1.56792	8.32283e-05	-7.75999e-11	-1.53859
61070048	chr5:61070048:T:C	0.000350262	0.97347	1.49898	0.000468381	-0.0713595	0.87417	0.000340097	-0.346366	0.215415
61070701	chr5:61070701:C:T	0.000201092	-0.0945926	2.01213	2.35707e-05	-1.31215	-0.874315	4.07035e-05	-1.38681	-0.867058
61070707	chr5:61070707:A:G	1.04244e-05	-1.04208	-5.69151e-10	0.000118027	-0.575559	-5.69151e-10	0.00024353	-0.464942	-5.69151e-10
61071063	chr5:61071063:A:C	6.54395e-06	-7.75999e-11	-1.50769	4.36668e-05	-7.75999e-11	-1.56988	8.29468e-05	-7.75999e-11	-1.54198
61071428	chr5:61071428:A:G	7.87522e-06	-7.75999e-11	-1.32251	4.6661e-05	-7.75999e-11	-1.50356	8.44312e-05	-7.75999e-11	-1.52425
61071712	chr5:61071712:C:T	1.71458e-05	-7.75999e-11	-0.544478	0.000235787	-7.75999e-11	0.116457	0.000410706	-7.75999e-11	0.0576961
61072194	chr5:61072194:A:G	9.83542e-06	-1.10024	-5.69151e-10	0.000107854	-0.665691	-5.69151e-10	0.000221201	-0.561113	-5.69151e-10
61072449	chr5:61072449:T:G	6.24012e-06	-7.75999e-11	-1.55523	4.69544e-05	-7.75999e-11	-1.49729	8.95202e-05	-7.75999e-11	-1.46572
61072548	chr5:61072548:T:C	1.43575e-05	-0.721956	-5.69151e-10	8.20795e-05	-0.938783	-5.69151e-10	0.000146207	-0.975159	-5.69151e-10
61072722	chr5:61072722:G:T	6.86408e-06	-7.75999e-11	-1.45993	5.76842e-05	-7.75999e-11	-1.29149	0.000111354	-7.75999e-11	-1.24747
61072954	chr5:61072954:T:G	3.02844e-06	-0.913421	-1.36476	2.57403e-05	-0.875427	-1.22299	4.7028e-05	-0.847898	-1.26154
61073055	chr5:61073055:C:T	6.9321e-06	-7.75999e-11	-1.45007	4.36927e-05	-7.75999e-11	-1.56929	8.00582e-05	-7.75999e-11	-1.57743
61073256	chr5:61073256:A:G	0.000256871	0.891159	1.27119	0.000366076	-0.134149	0.690516	0.000276113	-0.402075	0.062702
61074155	chr5:61074155:G:A	6.60543e-06	-7.75999e-11	-1.49834	4.35072e-05	-7.75999e-11	-1.57355	8.23986e-05	-7.75999e-11	-1.54861
61074210	chr5:61074210:G:A	2.13497e-06	-1.39592	-1.23185	1.62446e-05	-1.16777	-1.39094	3.13234e-05	-1.09467	-1.42115
61074479	chr5:61074479:C:T	9.53191e-06	-1.13159	-5.69151e-10	5.46647e-05	-1.34525	-5.69151e-10	9.91451e-05	-1.3636	-5.69151e-10
61074748	chr5:61074748:G:A	6.57838e-06	-7.75999e-11	-1.50244	4.35693e-05	-7.75999e-11	-1.57212	8.26174e-05	-7.75999e-11	-1.54596
61074836	chr5:61074836:C:T	5.60982e-05	1.11329	-0.472421	3.35994e-05	-0.434965	-1.397	4.58065e-05	-0.638011	-1.49775
61075510	chr5:61075510:T:A	6.18373e-06	-7.75999e-11	-1.56431	5.03356e-05	-7.75999e-11	-1.42776	9.58352e-05	-7.75999e-11	-1.39755
61076241	chr5:61076241:TG:T	9.91115e-06	-1.09257	-5.69151e-10	0.000109234	-0.65298	-5.69151e-10	0.000224214	-0.547579	-5.69151e-10
61076245	chr5:61076245:T:G	6.23496e-06	-7.75999e-11	-1.55606	4.68885e-05	-7.75999e-11	-1.4987	8.93749e-05	-7.75999e-11	-1.46734
61076468	chr5:61076468:G:A	1.34007e-05	-7.75999e-11	-0.790924	4.5917e-05	-7.75999e-11	-1.51964	8.14365e-05	-7.75999e-11	-1.56036
61076755	chr5:61076755:G:A	2.17656e-06	-1.38951	-1.21898	1.77263e-05	-1.08943	-1.38199	3.45329e-05	-1.00527	-1.413
61078218	chr5:61078218:G:C	4.38661e-06	-0.392247	-1.51543	1.58839e-05	-1.00906	-1.57211	2.75491e-05	-1.06817	-1.57604
61078535	chr5:61078535:G:A	6.12069e-06	-7.75999e-11	-1.57456	4.52127e-05	-7.75999e-11	-1.53509	8.55728e-05	-7.75999e-11	-1.51081
61079085	chr5:61079085:A:G	5.29569e-05	1.98399	-1.40074	5.53233e-05	0.167648	-1.50093	7.57202e-05	-0.0947832	-1.53835
61079436	chr5:61079436:A:C	6.72376e-06	-7.75999e-11	-1.48058	5.76248e-05	-7.75999e-11	-1.29252	0.00011455	-7.75999e-11	-1.21917
61079541	chr5:61079541:C:T	2.0265e-05	-7.75999e-11	-0.377333	7.41004e-05	-7.75999e-11	-1.04105	0.000141957	-7.75999e-11	-1.00466
61079569	chr5:61079569:A:G	2.95853e-06	-0.818605	-1.48293	2.21948e-05	-0.692602	-1.55401	4.07624e-05	-0.691208	-1.56121
61079770	chr5:61079770:T:G	8.00466e-06	-1.30621	-5.69151e-10	7.04081e-05	-1.09216	-5.69151e-10	0.000137581	-1.03597	-5.69151e-10
61080474	chr5:61080474:G:C	3.5865e-06	-0.835484	-1.27357	2.47664e-05	-0.710231	-1.42675	4.49032e-05	-0.708701	-1.44697
61081317	chr5:61081317:C:G	1.60831e-05	-0.608462	-5.69151e-10	0.000207896	-0.00943568	-5.69151e-10	0.000382285	-0.014016	-5.69151e-10
61082274	chr5:61082274:T:C	6.18489e-06	-7.75999e-11	-1.56412	5.03611e-05	-7.75999e-11	-1.42725	9.58879e-05	-7.75999e-11	-1.397
61082377	chr5:61082377:C:T	1.52674e-06	-1.3938	-1.56929	1.95618e-05	-1.3154	-1.0575	3.07769e-05	-1.33868	-1.19474
61083009	chr5:61083009:C:T	2.15668e-05	-7.75999e-11	-0.315075	9.65721e-05	-7.75999e-11	-0.776182	0.000168488	-7.75999e-11	-0.833315
61083188	chr5:61083188:C:T	5.96726e-05	0.335518	0.367125	8.84811e-05	-0.720129	-0.143554	8.03296e-05	-0.937699	-0.636345
61083556	chr5:61083556:G:C	6.13873e-06	-7.75999e-11	-1.57161	4.55259e-05	-7.75999e-11	-1.52819	8.62954e-05	-7.75999e-11	-1.50241
61083628	chr5:61083628:C:T	9.54607e-06	-7.75999e-11	-1.1301	4.60767e-05	-7.75999e-11	-1.51616	8.26443e-05	-7.75999e-11	-1.54564
61084140	chr5:61084140:C:T	9.02131e-06	-1.18664	-5.69151e-10	9.46058e-05	-0.796754	-5.69151e-10	0.000192061	-0.702368	-5.69151e-10
61084229	chr5:61084229:TTA:T	0.00133614	0.113405	3.6979	0.000164242	-1.18122	0.936095	9.86268e-05	-1.31629	-0.0525508
61084382	chr5:61084382:A:G	6.74416e-06	-7.75999e-11	-1.47755	5.618e-05	-7.75999e-11	-1.31791	0.000108253	-7.75999e-11	-1.27571
61086175	chr5:61086175:A:G	7.78419e-06	-7.75999e-11	-1.33414	4.45003e-05	-7.75999e-11	-1.55098	8.07831e-05	-7.75999e-11	-1.56841
61087146	chr5:61087146:G:A	0.000431003	0.212882	2.467	7.58971e-05	-1.19943	0.18234	5.58398e-05	-1.33225	-0.60545
61087562	chr5:61087562:T:C	1.6966e-06	-1.38558	-1.47202	2.31811e-05	-1.28478	-0.918355	3.50302e-05	-1.31236	-1.09161
61087705	chr5:61087705:G:A	8.45499e-06	0.141468	-1.39294	3.1117e-05	-0.499945	-1.40877	4.87613e-05	-0.635998	-1.43725
61087970	chr5:61087970:T:A	6.16073e-06	-7.75999e-11	-1.56804	4.98036e-05	-7.75999e-11	-1.43838	9.47361e-05	-7.75999e-11	-1.40909
61088269	chr5:61088269:C:T	5.5924e-05	1.14473	-0.506965	3.3829e-05	-0.414407	-1.41075	4.62213e-05	-0.619387	-1.50735
61088344	chr5:61088344:T:C	5.39553e-05	1.17477	-0.572841	3.35859e-05	-0.395936	-1.43643	4.62149e-05	-0.602925	-1.52396
61088369	chr5:61088369:G:A	5.82219e-05	0.26201	0.416021	8.83553e-05	-0.765338	-0.0997676	8.01484e-05	-0.974838	-0.601464
61089068	chr5:61089068:A:T	6.51047e-06	-7.75999e-11	-1.51282	4.39174e-05	-7.75999e-11	-1.56416	8.35913e-05	-7.75999e-11	-1.53424
61089793	chr5:61089793:T:C	5.81779e-05	0.272835	0.404439	8.83686e-05	-0.758456	-0.1065	8.00962e-05	-0.969238	-0.607716
61089911	chr5:61089911:G:A	1.55043e-06	-1.37975	-1.56795	1.75692e-05	-1.1935	-1.28682	2.8677e-05	-1.22709	-1.37699
61090069	chr5:61090069:C:A	5.37935e-05	1.92856	-1.32963	5.5792e-05	0.128075	-1.45292	7.56913e-05	-0.130945	-1.50257
61090262	chr5:61090262:A:C	6.84578e-06	-7.75999e-11	-1.4626	4.38739e-05	-7.75999e-11	-1.56515	8.02753e-05	-7.75999e-11	-1.57472
61090668	chr5:61090668:A:G	2.92728e-06	-0.888662	-1.42349	2.12801e-05	-0.770537	-1.51816	3.89298e-05	-0.769344	-1.52908
61090826	chr5:61090826:C:T	0.000432504	0.113076	2.57029	7.71104e-05	-1.24165	0.240418	5.6721e-05	-1.35612	-0.565923
61091045	chr5:61091045:C:T	6.02456e-05	0.273104	0.439095	9.0781e-05	-0.758569	-0.0794526	8.18422e-05	-0.969329	-0.586061
61091366	chr5:61091366:A:G	6.23813e-06	-7.75999e-11	-1.55555	5.15362e-05	-7.75999e-11	-1.40419	9.83282e-05	-7.75999e-11	-1.37187
61091810	chr5:61091810:C:T	7.81574e-06	-7.75999e-11	-1.33009	4.46152e-05	-7.75999e-11	-1.5484	8.09246e-05	-7.75999e-11	-1.56666
61092216	chr5:61092216:A:G	7.71534e-06	-1.34302	-5.69151e-10	5.23912e-05	-1.38773	-5.69151e-10	9.67863e-05	-1.38768	-5.69151e-10
61092256	chr5:61092256:C:T	6.68109e-06	-7.75999e-11	-1.48695	5.52687e-05	-7.75999e-11	-1.33426	0.000106351	-7.75999e-11	-1.29344
61092486	chr5:61092486:A:T	5.48428e-05	1.07077	-0.452526	3.31008e-05	-0.458865	-1.38805	4.51232e-05	-0.658783	-1.492
61092921	chr5:61092921:C:T	3.2115e-06	-0.826731	-1.39276	4.45742e-05	-0.229798	-1.31952	8.42873e-05	-0.232256	-1.29369
61093038	chr5:61093038:G:A	0.000336955	0.116019	2.3177	6.56838e-05	-1.24068	0.0790638	5.03861e-05	-1.35561	-0.68486
61093436	chr5:61093436:A:G	6.47899e-06	-7.75999e-11	-1.51767	5.13754e-05	-7.75999e-11	-1.40731	9.461e-05	-7.75999e-11	-1.41042
61093668	chr5:61093668:T:C	3.10925e-06	-1.3944	-0.857454	2.30174e-05	-1.13389	-1.07633	4.38677e-05	-1.05564	-1.12337
61093861	chr5:61093861:A:G	5.58516e-05	0.243502	0.392966	8.60233e-05	-0.776537	-0.115317	7.83331e-05	-0.984036	-0.615176
61094263	chr5:61094263:A:C	4.09315e-06	-1.37013	-0.606787	9.23794e-05	-1.24652	0.425949	0.00011871	-1.27879	0.0952858
61094337	chr5:61094337:G:A	6.2834e-06	-7.75999e-11	-1.54832	5.24629e-05	-7.75999e-11	-1.38637	0.000100251	-7.75999e-11	-1.3525
61095052	chr5:61095052:G:A	1.1641e-05	-7.75999e-11	-0.931693	5.38477e-05	-7.75999e-11	-1.36031	0.000102099	-7.75999e-11	-1.33424
61095168	chr5:61095168:G:A	1.00697e-05	-1.0767	-5.69151e-10	0.000111922	-0.628673	-5.69151e-10	0.000230096	-0.521684	-5.69151e-10
61095415	chr5:61095415:C:G	1.09152e-05	-0.996073	-5.69151e-10	9.87047e-05	-0.75434	-5.69151e-10	0.000175484	-0.792634	-5.69151e-10
61095538	chr5:61095538:G:C	1.4106e-05	-0.739633	-5.69151e-10	0.000171058	-0.204472	-5.69151e-10	0.000306906	-0.233641	-5.69151e-10
61095582	chr5:61095582:G:GA	0.000335291	0.105526	2.32324	9.06429e-05	-1.24214	0.402598	6.75268e-05	-1.35633	-0.391327
61095746	chr5:61095746:T:C	6.96713e-06	-7.75999e-11	-1.44503	4.31317e-05	-7.75999e-11	-1.58221	7.96043e-05	-7.75999e-11	-1.58311
61096427	chr5:61096427:C:T	7.52129e-06	-7.75999e-11	-1.36849	4.39298e-05	-7.75999e-11	-1.56388	8.013e-05	-7.75999e-11	-1.57653
61096795	chr5:61096795:C:T	0.000355507	0.0973019	2.39001	6.84716e-05	-1.24658	0.126523	5.20397e-05	-1.3586	-0.649574
61096939	chr5:61096939:G:A	3.68933e-06	-1.36952	-0.711266	8.03345e-05	-1.24481	0.284539	0.000104872	-1.27736	-0.0300808
61097219	chr5:61097219:G:T	8.55329e-05	-7.75999e-11	1.06267	0.000495187	-7.75999e-11	0.858464	0.000827119	-7.75999e-11	0.757766
61097513	chr5:61097513:GAC:G	1.01164e-05	-1.07207	-5.69151e-10	0.000112726	-0.621513	-5.69151e-10	0.000231884	-0.513945	-5.69151e-10
61097653	chr5:61097653:A:C	6.1827e-06	-7.75999e-11	-1.56448	5.03372e-05	-7.75999e-11	-1.42773	9.58413e-05	-7.75999e-11	-1.39749
61098141	chr5:61098141:A:G	5.44589e-05	0.236765	0.374451	8.42741e-05	-0.780426	-0.131972	7.70497e-05	-0.987158	-0.628573
61098879	chr5:61098879:T:A	1.67419e-06	-1.38841	-1.48249	2.23682e-05	-1.2947	-0.94413	3.39656e-05	-1.32101	-1.11382
61098975	chr5:61098975:A:T	9.71827e-06	-1.11222	-5.69151e-10	0.000105892	-0.684051	-5.69151e-10	0.000216891	-0.580789	-5.69151e-10
61099192	chr5:61099192:T:G	7.38782e-06	-1.3864	-5.69151e-10	5.49012e-05	-1.34094	-5.69151e-10	0.000102416	-1.33114	-5.69151e-10
61099462	chr5:61099462:T:A	3.93044e-06	-1.37209	-0.645391	8.68503e-05	-1.25102	0.368734	0.000112244	-1.28272	0.0432162
61099840	chr5:61099840:A:G	7.87556e-06	-7.75999e-11	-1.32247	4.66616e-05	-7.75999e-11	-1.50355	8.44317e-05	-7.75999e-11	-1.52424
61099916	chr5:61099916:G:A	0.000321332	0.967435	1.41881	0.000442943	-0.0753129	0.822283	0.00032491	-0.349642	0.173007
61100122	chr5:61100122:TG:T	5.64071e-05	0.256576	0.389789	8.62453e-05	-0.768604	-0.120672	7.84663e-05	-0.977517	-0.619997
61101819	chr5:61101819:C:T	2.14076e-06	-1.3917	-1.23337	1.7268e-05	-1.10559	-1.39203	3.36005e-05	-1.02349	-1.42215
61102118	chr5:61102118:T:C	5.73171e-05	0.309092	0.353277	8.63628e-05	-0.736765	-0.15115	7.86202e-05	-0.951423	-0.64413
61102147	chr5:61102147:A:G	6.2073e-06	-7.75999e-11	-1.5605	5.08808e-05	-7.75999e-11	-1.41699	9.69728e-05	-7.75999e-11	-1.38575
61102330	chr5:61102330:G:A	5.53057e-06	-1.39529	-0.280652	3.69203e-05	-1.14555	-0.592158	6.91084e-05	-1.06128	-0.663229
61102467	chr5:61102467:A:G	0.000275146	0.147173	2.0839	5.76402e-05	-1.23072	-0.061534	4.58171e-05	-1.35043	-0.7851
61103248	chr5:61103248:G:C	0.000307907	0.930561	1.41301	0.000430336	-0.102928	0.821022	0.000316968	-0.374016	0.172636
61103403	chr5:61103403:C:T	6.12832e-06	-7.75999e-11	-1.57331	4.53418e-05	-7.75999e-11	-1.53224	8.58714e-05	-7.75999e-11	-1.50733
61103488	chr5:61103488:A:G	8.31442e-05	-7.75999e-11	1.03435	0.000483018	-7.75999e-11	0.833582	0.000806986	-7.75999e-11	0.733124
61103697	chr5:61103697:C:A	6.59556e-06	-7.75999e-11	-1.49983	5.57669e-05	-7.75999e-11	-1.32529	0.000110407	-7.75999e-11	-1.256
61104082	chr5:61104082:A:T	6.10505e-06	-7.75999e-11	-1.57711	4.4926e-05	-7.75999e-11	-1.54146	8.49065e-05	-7.75999e-11	-1.51863
61104167	chr5:61104167:C:T	6.4656e-06	-7.75999e-11	-1.51973	4.40771e-05	-7.75999e-11	-1.56053	8.40656e-05	-7.75999e-11	-1.52858
61104263	chr5:61104263:C:T	8.62102e-05	-7.75999e-11	1.07056	0.000499419	-7.75999e-11	0.866973	0.00083368	-7.75999e-11	0.765668
61104335	chr5:61104335:T:G	9.9522e-06	-1.08844	-5.69151e-10	0.00010994	-0.646538	-5.69151e-10	0.000225765	-0.540688	-5.69151e-10
61105021	chr5:61105021:G:A	5.22242e-05	0.262397	0.306918	8.06828e-05	-0.765391	-0.190556	7.43798e-05	-0.97488	-0.676118
61105076	chr5:61105076:T:G	8.32359e-05	-7.75999e-11	1.03545	0.000483402	-7.75999e-11	0.834377	0.000807616	-7.75999e-11	0.733904
61105261	chr5:61105261:T:C	9.90331e-06	-1.09336	-5.69151e-10	0.0001091	-0.654203	-5.69151e-10	0.000223906	-0.548955	-5.69151e-10
61105395	chr5:61105395:A:T	0.000692819	0.959596	2.19494	0.000663439	-0.0848508	1.23582	0.000441216	-0.358245	0.487598
61105512	chr5:61105512:G:A	1.73398e-05	-7.75999e-11	-0.533225	4.88661e-05	-7.75999e-11	-1.45739	8.46941e-05	-7.75999e-11	-1.52114
61105779	chr5:61105779:A:G	1.85491e-06	-1.39574	-1.37265	1.47542e-05	-1.15735	-1.49759	2.8771e-05	-1.08233	-1.51848
61105909	chr5:61105909:A:C	3.0816e-06	-1.17062	-1.09016	1.92646e-05	-1.08948	-1.29872	3.4293e-05	-1.09766	-1.32758
61106085	chr5:61106085:T:C	6.0892e-06	-7.75999e-11	-1.57971	4.52366e-05	-7.75999e-11	-1.53456	8.4246e-05	-7.75999e-11	-1.52644
61106383	chr5:61106383:A:G	1.50981e-06	-1.39342	-1.58083	1.51914e-05	-1.11709	-1.50866	3.19141e-05	-1.03613	-1.461
61106963	chr5:61106963:G:T	4.74208e-06	-0.411311	-1.41844	1.50741e-05	-1.11597	-1.51753	2.55241e-05	-1.18443	-1.53613
61107016	chr5:61107016:T:C	0.000374344	-0.206478	2.74542	8.0806e-05	-1.33494	0.380523	6.15205e-05	-1.39279	-0.448021
61107419	chr5:61107419:T:C	0.000136894	-7.75999e-11	1.53298	0.00196585	-7.75999e-11	2.23721	0.00344843	-7.75999e-11	2.18549
61107427	chr5:61107427:T:G	0.000118987	0.300111	1.09267	0.000128343	-0.74493	0.253165	0.000105282	-0.958257	-0.345281
61107616	chr5:61107616:T:C	7.62643e-06	-1.35461	-5.69151e-10	5.20178e-05	-1.39489	-5.69151e-10	9.60001e-05	-1.39583	-5.69151e-10
61107913	chr5:61107913:G:A	1.02315e-05	-1.06076	-5.69151e-10	0.000114813	-0.603165	-5.69151e-10	0.000236541	-0.494061	-5.69151e-10
61108017	chr5:61108017:T:C	1.86915e-06	-1.39569	-1.36506	1.48454e-05	-1.15524	-1.49354	2.89314e-05	-1.08023	-1.51503
61109055	chr5:61109055:G:A	4.83279e-05	0.264138	0.227641	7.48035e-05	-0.764372	-0.267236	7.00586e-05	-0.973914	-0.736936
61109250	chr5:61109250:T:C	3.02041e-05	0.0217475	-5.69151e-10	0.000139097	-0.411298	-5.69151e-10	0.000271606	-0.35583	-5.69151e-10
61109287	chr5:61109287:G:A	1.38957e-05	-7.75999e-11	-0.75465	4.66736e-05	-7.75999e-11	-1.50329	8.22663e-05	-7.75999e-11	-1.55022
61109698	chr5:61109698:T:C	7.31836e-06	-1.39584	-5.69151e-10	5.50329e-05	-1.33854	-5.69151e-10	0.000104066	-1.31516	-5.69151e-10
61109865	chr5:61109865:T:A	9.77158e-06	-1.10675	-5.69151e-10	0.000106864	-0.674916	-5.69151e-10	0.000219026	-0.570993	-5.69151e-10
61110042	chr5:61110042:C:G	6.75948e-06	-7.75999e-11	-1.47528	4.30764e-05	-7.75999e-11	-1.5835	7.98416e-05	-7.75999e-11	-1.58014
61110380	chr5:61110380:C:T	1.05035e-05	-7.75999e-11	-1.03452	5.42675e-05	-7.75999e-11	-1.35255	9.81707e-05	-7.75999e-11	-1.37347
61110582	chr5:61110582:C:A	6.11571e-06	-7.75999e-11	-1.57537	4.50841e-05	-7.75999e-11	-1.53794	8.53791e-05	-7.75999e-11	-1.51308
61111181	chr5:61111181:G:A	7.69446e-06	-7.75999e-11	-1.34573	4.43204e-05	-7.75999e-11	-1.55503	8.05687e-05	-7.75999e-11	-1.57107
61111199	chr5:61111199:T:C	7.49645e-06	-1.3718	-5.69151e-10	5.67125e-05	-1.30848	-5.69151e-10	0.000103053	-1.32494	-5.69151e-10
61111341	chr5:61111341:G:A	1.00291e-05	-1.08074	-5.69151e-10	0.000111295	-0.634289	-5.69151e-10	0.000228743	-0.527582	-5.69151e-10
61111400	chr5:61111400:T:C	1.45437e-05	-7.75999e-11	-0.709074	4.70407e-05	-7.75999e-11	-1.49546	8.26738e-05	-7.75999e-11	-1.54528
61111916	chr5:61111916:C:A	7.65397e-06	-7.75999e-11	-1.35101	7.48244e-05	-7.75999e-11	-1.03133	0.000146164	-7.75999e-11	-0.975451
61112141	chr5:61112141:T:A	9.92497e-06	-1.09118	-5.69151e-10	0.000109499	-0.650561	-5.69151e-10	0.000224807	-0.544939	-5.69151e-10
61112363	chr5:61112363:A:G	6.29246e-06	-7.75999e-11	-1.54688	4.49323e-05	-7.75999e-11	-1.54131	8.66611e-05	-7.75999e-11	-1.49818
61112744	chr5:61112744:A:G	6.20414e-06	-7.75999e-11	-1.56101	5.08122e-05	-7.75999e-11	-1.41834	9.68308e-05	-7.75999e-11	-1.38722
61113007	chr5:61113007:C:T	6.23651e-06	-7.75999e-11	-1.55581	4.54017e-05	-7.75999e-11	-1.53092	8.79622e-05	-7.75999e-11	-1.48327
61113109	chr5:61113109:A:G	9.14351e-05	0.0917718	1.03763	4.3588e-05	-0.966871	-0.604819	3.9396e-05	-1.14742	-1.1391
61113250	chr5:61113250:T:C	5.79914e-05	0.334469	0.339594	8.58569e-05	-0.720991	-0.172798	7.83032e-05	-0.938522	-0.661072
61113461	chr5:61113461:C:G	8.20251e-06	-7.75999e-11	-1.28179	4.77671e-05	-7.75999e-11	-1.48013	8.61723e-05	-7.75999e-11	-1.50383
61114577	chr5:61114577:G:A	8.63711e-05	0.121335	0.951088	4.20596e-05	-0.950538	-0.656845	3.85321e-05	-1.13487	-1.17383
61114603	chr5:61114603:G:A	9.32609e-06	-1.15342	-5.69151e-10	9.91391e-05	-0.749948	-5.69151e-10	0.000202125	-0.651295	-5.69151e-10
61114984	chr5:61114984:T:C	6.23811e-06	-7.75999e-11	-1.55555	4.69647e-05	-7.75999e-11	-1.49708	8.951e-05	-7.75999e-11	-1.46583
61115072	chr5:61115072:G:A	4.52213e-06	-1.36077	-0.516473	3.1688e-05	-0.982925	-0.907609	5.93035e-05	-0.90239	-0.975123
61115090	chr5:61115090:A:G	3.98774e-06	-0.43998	-1.56302	1.37456e-05	-1.14227	-1.58349	2.39056e-05	-1.20717	-1.5789
61115115	chr5:61115115:G:A	1.29272e-05	-7.75999e-11	-0.8269	4.54486e-05	-7.75999e-11	-1.52989	8.09362e-05	-7.75999e-11	-1.56652
61115184	chr5:61115184:C:T	7.70993e-06	-1.34372	-5.69151e-10	6.46904e-05	-1.17686	-5.69151e-10	0.000124782	-1.13362	-5.69151e-10
61115455	chr5:61115455:G:A	1.68696e-06	-1.39004	-1.47326	2.25586e-05	-1.30083	-0.929527	3.42346e-05	-1.32621	-1.10074
61115829	chr5:61115829:A:T	6.2798e-06	-7.75999e-11	-1.54889	4.5027e-05	-7.75999e-11	-1.53921	8.69379e-05	-7.75999e-11	-1.49499
61116005	chr5:61116005:A:G	0.000801111	-0.210925	3.51069	0.000110213	-1.34036	0.696304	7.55292e-05	-1.39418	-0.241485
61116042	chr5:61116042:A:G	6.2092e-06	-7.75999e-11	-1.5602	4.65633e-05	-7.75999e-11	-1.50566	8.86222e-05	-7.75999e-11	-1.4758
61116534	chr5:61116534:T:C	7.71274e-06	-1.34336	-5.69151e-10	6.47382e-05	-1.17612	-5.69151e-10	0.000124883	-1.1328	-5.69151e-10
61116992	chr5:61116992:C:T	1.4276e-05	0.629105	-1.35675	4.46114e-05	-0.169906	-1.37858	6.78024e-05	-0.332366	-1.41122
61117301	chr5:61117301:C:G	0.000258306	0.914302	1.25361	0.000363687	-0.115725	0.665547	0.000274692	-0.385623	0.0410919
61117565	chr5:61117565:A:G	1.58143e-06	-1.36625	-1.56165	1.28461e-05	-1.27701	-1.51642	2.55263e-05	-1.25403	-1.46644
61118572	chr5:61118572:A:C	8.73772e-05	0.120883	0.963121	5.42053e-05	-0.947862	-0.405832	4.74905e-05	-1.13254	-0.967108
61118573	chr5:61118573:AGTTATATT:A	7.4957e-06	-7.75999e-11	-1.3719	4.39415e-05	-7.75999e-11	-1.56361	8.01325e-05	-7.75999e-11	-1.5765
61120064	chr5:61120064:T:C	2.0391e-05	-7.75999e-11	-0.371136	0.00021805	-7.75999e-11	0.0382517	0.00039092	-7.75999e-11	0.0083217
61120385	chr5:61120385:T:C	7.87386e-06	-7.75999e-11	-1.32268	4.6657e-05	-7.75999e-11	-1.50365	8.4425e-05	-7.75999e-11	-1.52432
61120739	chr5:61120739:C:CAT	5.92589e-06	-0.378616	-1.22828	1.76622e-05	-1.09811	-1.37693	2.93877e-05	-1.16887	-1.41074
61121180	chr5:61121180:T:C	2.13047e-05	-7.75999e-11	-0.327304	9.57744e-05	-7.75999e-11	-0.784477	0.000167182	-7.75999e-11	-0.8411
61121569	chr5:61121569:A:G	6.55474e-05	-0.00287281	0.799416	3.62241e-05	-1.01561	-0.741142	3.47471e-05	-1.18407	-1.22801
61122112	chr5:61122112:T:C	1.72697e-06	-1.37711	-1.46275	1.37433e-05	-1.30956	-1.41637	2.61716e-05	-1.28999	-1.40552
61122187	chr5:61122187:C:G	1.71046e-06	-1.38787	-1.4616	2.33958e-05	-1.29295	-0.900967	3.5321e-05	-1.31949	-1.07622
61122876	chr5:61122876:A:G	1.74466e-06	-1.3585	-1.47117	1.41161e-05	-1.27338	-1.42578	2.69706e-05	-1.25026	-1.41518
61123275	chr5:61123275:T:C	4.22908e-06	-1.3863	-0.55795	2.75218e-05	-1.09012	-0.941378	5.08619e-05	-1.02367	-1.0074
61123362	chr5:61123362:A:G	9.06357e-06	-7.75999e-11	-1.18197	6.09316e-05	-7.75999e-11	-1.23672	0.000117469	-7.75999e-11	-1.19401
61123550	chr5:61123550:T:C	3.93075e-06	-1.38516	-0.632244	2.61192e-05	-1.08382	-0.99998	4.84547e-05	-1.01673	-1.06282
61123895	chr5:61123895:GA:G	6.54028e-06	-1.38957	-0.118675	3.767e-05	-1.11001	-0.6076	6.80183e-05	-1.04571	-0.694693
61123906	chr5:61123906:G:A	6.54551e-06	-7.75999e-11	-1.50745	7.22777e-05	-7.75999e-11	-1.06596	0.000124306	-7.75999e-11	-1.13744
61123924	chr5:61123924:T:A	5.10323e-05	0.315748	0.23048	7.72195e-05	-0.732773	-0.267046	7.19197e-05	-0.948254	-0.736378
61124955	chr5:61124955:G:C	0.00026895	0.98015	1.22815	0.000371967	-0.0665942	0.638926	0.000280783	-0.341997	0.0193969
61125340	chr5:61125340:A:G	7.44249e-06	-7.75999e-11	-1.37902	4.37888e-05	-7.75999e-11	-1.56709	7.99806e-05	-7.75999e-11	-1.5784
61126378	chr5:61126378:A:C	7.68756e-06	-7.75999e-11	-1.34663	7.53891e-05	-7.75999e-11	-1.02381	0.000147281	-7.75999e-11	-0.96784
61126440	chr5:61126440:C:T	1.0191e-05	-7.75999e-11	-1.06472	4.89454e-05	-7.75999e-11	-1.45577	9.35573e-05	-7.75999e-11	-1.42161
61126608	chr5:61126608:A:G	1.30172e-05	-7.75999e-11	-0.819959	4.55497e-05	-7.75999e-11	-1.52767	8.10387e-05	-7.75999e-11	-1.56526
61126684	chr5:61126684:A:T	7.47697e-06	-7.75999e-11	-1.3744	4.38476e-05	-7.75999e-11	-1.56575	8.00411e-05	-7.75999e-11	-1.57764
61127045	chr5:61127045:A:G	1.43569e-05	-0.721997	-5.69151e-10	0.000151816	-0.323805	-5.69151e-10	0.000321997	-0.185639	-5.69151e-10
61127153	chr5:61127153:C:T	1.36131e-05	-7.75999e-11	-0.775199	4.61526e-05	-7.75999e-11	-1.51452	8.16616e-05	-7.75999e-11	-1.5576
61127543	chr5:61127543:C:T	7.57019e-06	-7.75999e-11	-1.36201	4.40793e-05	-7.75999e-11	-1.56048	8.02818e-05	-7.75999e-11	-1.57464
61127548	chr5:61127548:T:C	8.3102e-05	0.103601	0.930238	4.11519e-05	-0.960588	-0.668614	3.79464e-05	-1.14262	-1.18139
61127696	chr5:61127696:G:A	6.22395e-06	-7.75999e-11	-1.55783	4.30764e-05	-7.75999e-11	-1.5835	7.95802e-05	-7.75999e-11	-1.58342
61128936	chr5:61128936:C:A	6.7452e-06	-7.75999e-11	-1.4774	5.60886e-05	-7.75999e-11	-1.31954	0.000108046	-7.75999e-11	-1.27763
61129145	chr5:61129145:C:T	6.74746e-06	-7.75999e-11	-1.47706	5.61234e-05	-7.75999e-11	-1.31892	0.000108118	-7.75999e-11	-1.27696
61129149	chr5:61129149:C:T	6.8429e-06	-0.270563	-1.19246	4.40154e-05	-0.938527	-0.623407	8.62516e-05	-0.866514	-0.636399
61129176	chr5:61129176:C:T	7.06689e-06	-7.75999e-11	-1.43081	8.62255e-05	-7.75999e-11	-0.889506	0.000144929	-7.75999e-11	-0.983935
61129307	chr5:61129307:A:C	1.0284e-05	-7.75999e-11	-1.05565	4.76258e-05	-7.75999e-11	-1.4831	8.48236e-05	-7.75999e-11	-1.51961
61129751	chr5:61129751:C:T	6.01942e-05	0.711345	-5.69151e-10	0.000213018	0.0149035	-5.69151e-10	0.000364396	-0.0619407	-5.69151e-10
61130433	chr5:61130433:T:C	0.000302126	0.98869	1.33593	0.000413731	-0.060885	0.739628	0.00030729	-0.336825	0.104435
61131106	chr5:61131106:A:G	6.21722e-06	-7.75999e-11	-1.55891	5.10661e-05	-7.75999e-11	-1.41335	9.7367e-05	-7.75999e-11	-1.38169
61131167	chr5:61131167:A:G	1.71722e-06	-1.37288	-1.47265	1.37091e-05	-1.30081	-1.4276	2.61232e-05	-1.28032	-1.41704
61131217	chr5:61131217:G:A	5.08816e-05	1.99249	-1.44922	5.38522e-05	0.171208	-1.53144	7.43083e-05	-0.0915915	-1.56037
61131667	chr5:61131667:A:G	6.21944e-06	-7.75999e-11	-1.55855	4.30904e-05	-7.75999e-11	-1.58317	7.98435e-05	-7.75999e-11	-1.58011
61131887	chr5:61131887:T:TG	0.000294792	0.995077	1.30496	0.000405148	-0.0554766	0.713257	0.000302003	-0.331479	0.0817332
61132260	chr5:61132260:A:G	1.62495e-05	-7.75999e-11	-0.598171	6.0855e-05	-7.75999e-11	-1.23798	0.000114493	-7.75999e-11	-1.21966
61132267	chr5:61132267:A:G	7.23245e-06	-7.75999e-11	-1.40765	6.81277e-05	-7.75999e-11	-1.12509	0.000132437	-7.75999e-11	-1.07407
61132954	chr5:61132954:G:A	4.62901e-05	0.245448	0.20325	7.24355e-05	-0.775758	-0.288017	6.82526e-05	-0.983392	-0.753575
61132985	chr5:61132985:C:T	1.68676e-06	-1.37839	-1.48503	1.33967e-05	-1.31055	-1.44092	2.5501e-05	-1.29089	-1.43058
61133257	chr5:61133257:A:G	6.14172e-06	-7.75999e-11	-1.57113	4.55806e-05	-7.75999e-11	-1.52699	8.63951e-05	-7.75999e-11	-1.50125
61133829	chr5:61133829:T:C	5.71174e-05	0.364533	0.294344	8.41818e-05	-0.702709	-0.210784	7.71081e-05	-0.923499	-0.691475
61133868	chr5:61133868:A:C	1.7197e-06	-1.37147	-1.47261	1.37493e-05	-1.29787	-1.42762	2.6202e-05	-1.27716	-1.41718
61133996	chr5:61133996:T:A	1.7517e-06	-1.38534	-1.44031	2.47689e-05	-1.28409	-0.852797	3.71123e-05	-1.31184	-1.0344
61134259	chr5:61134259:CAG:C	7.56244e-05	0.182388	0.757161	4.81987e-05	-0.913363	-0.557777	4.36895e-05	-1.10625	-1.07682
61134279	chr5:61134279:CAGGT:C	1.61317e-06	-1.37852	-1.52951	1.26082e-05	-1.31255	-1.49958	2.39399e-05	-1.29336	-1.49128
61134412	chr5:61134412:G:A	1.32876e-05	-7.75999e-11	-0.799399	4.58612e-05	-7.75999e-11	-1.52085	8.13461e-05	-7.75999e-11	-1.56147
61134513	chr5:61134513:A:G	5.6852e-05	0.354337	0.299884	8.41446e-05	-0.709113	-0.204822	7.70875e-05	-0.928793	-0.686448
61134529	chr5:61134529:C:CA	7.52592e-06	-7.75999e-11	-1.36788	4.39906e-05	-7.75999e-11	-1.5625	8.01861e-05	-7.75999e-11	-1.57583
61134940	chr5:61134940:G:A	7.38623e-06	-7.75999e-11	-1.38661	4.37493e-05	-7.75999e-11	-1.568	7.99339e-05	-7.75999e-11	-1.57898
61135128	chr5:61135128:CAT:C	1.55786e-06	-1.38974	-1.55318	1.20852e-05	-1.33272	-1.52177	2.38899e-05	-1.31573	-1.47099
61135579	chr5:61135579:G:C	1.27046e-05	-7.75999e-11	-0.844263	6.24877e-05	-7.75999e-11	-1.2115	0.00011304	-7.75999e-11	-1.23244
61136417	chr5:61136417:G:C	1.11899e-05	-7.75999e-11	-0.971219	5.65967e-05	-7.75999e-11	-1.31052	0.000102243	-7.75999e-11	-1.33283
61137420	chr5:61137420:A:G	6.23005e-06	-7.75999e-11	-1.55685	5.12244e-05	-7.75999e-11	-1.41026	9.78555e-05	-7.75999e-11	-1.37669
61137440	chr5:61137440:G:A	0.00032203	1.09292	1.2955	0.000429494	0.0177196	0.698416	0.000318575	-0.26692	0.0705947
61137446	chr5:61137446:A:G	6.18418e-06	-7.75999e-11	-1.56424	4.62e-05	-7.75999e-11	-1.51349	8.78262e-05	-7.75999e-11	-1.48482
61137722	chr5:61137722:A:C	1.4307e-05	-7.75999e-11	-0.725479	6.13303e-05	-7.75999e-11	-1.2302	0.000117006	-7.75999e-11	-1.19796
61138086	chr5:61138086:G:T	7.83721e-06	-1.32735	-5.69151e-10	6.76319e-05	-1.13239	-5.69151e-10	0.000131656	-1.07999	-5.69151e-10
61138229	chr5:61138229:T:G	6.26575e-06	-7.75999e-11	-1.55113	5.19727e-05	-7.75999e-11	-1.39575	9.94056e-05	-7.75999e-11	-1.36097
61138622	chr5:61138622:T:C	6.30137e-06	-7.75999e-11	-1.54546	5.26822e-05	-7.75999e-11	-1.38219	0.000100892	-7.75999e-11	-1.34614
61138933	chr5:61138933:A:T	1.66728e-06	-1.38197	-1.49306	2.20684e-05	-1.27378	-0.97854	3.35998e-05	-1.30288	-1.14278
61139073	chr5:61139073:A:C	8.03431e-06	-7.75999e-11	-1.30251	8.01546e-05	-7.75999e-11	-0.962515	0.000157579	-7.75999e-11	-0.900253
61139316	chr5:61139316:G:A	1.00118e-05	-1.08247	-5.69151e-10	0.000110911	-0.63774	-5.69151e-10	0.000227901	-0.531269	-5.69151e-10
61139437	chr5:61139437:C:T	9.79278e-06	-7.75999e-11	-1.10459	4.78942e-05	-7.75999e-11	-1.47748	8.94697e-05	-7.75999e-11	-1.46628
61139523	chr5:61139523:T:G	1.72123e-06	-1.37265	-1.47054	1.37623e-05	-1.2995	-1.42504	2.62229e-05	-1.27914	-1.41441
61140250	chr5:61140250:G:A	8.94257e-06	-7.75999e-11	-1.19541	4.90863e-05	-7.75999e-11	-1.45289	8.92376e-05	-7.75999e-11	-1.46888
61140425	chr5:61140425:A:G	1.01147e-05	-1.07224	-5.69151e-10	0.00011266	-0.622097	-5.69151e-10	0.000231754	-0.514507	-5.69151e-10
61141554	chr5:61141554:A:G	0.000119403	2.32457	-0.928299	5.16986e-05	0.169958	-1.571	0.000125938	0.432804	-1.55719
61141733	chr5:61141733:G:T	1.01864e-05	-1.06517	-5.69151e-10	0.000113933	-0.610861	-5.69151e-10	0.000234545	-0.502536	-5.69151e-10
61141749	chr5:61141749:G:T	1.01077e-05	-1.07293	-5.69151e-10	0.000112564	-0.622949	-5.69151e-10	0.000231534	-0.515456	-5.69151e-10
61141926	chr5:61141926:T:C	4.25252e-05	-7.75999e-11	0.363866	0.000125727	-7.75999e-11	-0.512357	0.000251602	-7.75999e-11	-0.432335
61142901	chr5:61142901:C:T	6.23873e-06	-7.75999e-11	-1.55545	4.68769e-05	-7.75999e-11	-1.49895	8.93863e-05	-7.75999e-11	-1.46721
61143753	chr5:61143753:G:A	5.3796e-05	0.292312	0.306657	8.10921e-05	-0.747548	-0.203339	7.48511e-05	-0.960392	-0.684289
61144544	chr5:61144544:T:C	1.38684e-05	-7.75999e-11	-0.756619	4.64131e-05	-7.75999e-11	-1.50889	8.19463e-05	-7.75999e-11	-1.55412
61145572	chr5:61145572:A:G	6.06635e-06	-7.75999e-11	-1.58347	4.8568e-05	-7.75999e-11	-1.46351	9.32003e-05	-7.75999e-11	-1.42543
61146260	chr5:61146260:A:G	5.81798e-05	0.381839	0.295468	8.48131e-05	-0.691653	-0.214369	7.78177e-05	-0.91424	-0.691573
61146571	chr5:61146571:G:T	6.28354e-06	-7.75999e-11	-1.5483	5.23378e-05	-7.75999e-11	-1.38875	0.000100176	-7.75999e-11	-1.35326
61146883	chr5:61146883:T:A	6.29761e-06	-7.75999e-11	-1.54606	5.26074e-05	-7.75999e-11	-1.38362	0.000100737	-7.75999e-11	-1.34767
61147600	chr5:61147600:A:G	4.43543e-05	1.86539	-1.45941	4.89824e-05	0.0838973	-1.53891	6.83089e-05	-0.171212	-1.56493
61148444	chr5:61148444:T:C	4.82634e-06	-1.39325	-0.41889	2.96842e-05	-1.23937	-0.716482	5.4167e-05	-1.1866	-0.781512
61148449	chr5:61148449:G:A	0.000260373	0.903164	1.27272	0.00036516	-0.125282	0.679144	0.000275866	-0.394398	0.05413
61148575	chr5:61148575:C:T	1.70113e-06	-1.38114	-1.4738	1.34503e-05	-1.31842	-1.42905	2.55722e-05	-1.30001	-1.41866
61149464	chr5:61149464:A:G	1.32509e-05	-7.75999e-11	-0.802164	4.576e-05	-7.75999e-11	-1.52306	8.12548e-05	-7.75999e-11	-1.56259
61149928	chr5:61149928:T:C	6.34237e-06	-7.75999e-11	-1.53898	4.80249e-05	-7.75999e-11	-1.47475	9.18481e-05	-7.75999e-11	-1.44005
61149939	chr5:61149939:G:A	6.36602e-06	-7.75999e-11	-1.53526	5.09131e-05	-7.75999e-11	-1.41635	9.84888e-05	-7.75999e-11	-1.37024
61149976	chr5:61149976:T:C	0.000257324	0.987157	1.17695	0.00035837	-0.0617234	0.596816	0.000271897	-0.337671	-0.0170874
61150244	chr5:61150244:A:C	1.72824e-06	-1.36739	-1.47174	1.38717e-05	-1.29014	-1.42648	2.6461e-05	-1.26861	-1.4159
61150805	chr5:61150805:G:T	9.86897e-06	-1.09684	-5.69151e-10	0.000108464	-0.660051	-5.69151e-10	0.000222543	-0.555061	-5.69151e-10
61151388	chr5:61151388:T:C	9.73264e-06	-1.11075	-5.69151e-10	0.000106112	-0.681979	-5.69151e-10	0.000217386	-0.578507	-5.69151e-10
61151595	chr5:61151595:A:G	0.000388618	-0.153774	2.73014	6.75197e-05	-1.32747	0.193416	5.21596e-05	-1.39128	-0.614596
61151998	chr5:61151998:A:G	7.78971e-06	-1.33343	-5.69151e-10	6.60344e-05	-1.1563	-5.69151e-10	0.000127617	-1.11115	-5.69151e-10
61152054	chr5:61152054:G:A	1.70629e-06	-1.37893	-1.47298	1.35293e-05	-1.31353	-1.42809	2.57369e-05	-1.29459	-1.41767
61152745	chr5:61152745:A:T	6.74423e-06	-7.75999e-11	-1.47754	5.60778e-05	-7.75999e-11	-1.31973	0.000108022	-7.75999e-11	-1.27784
61152907	chr5:61152907:T:C	9.39071e-06	-7.75999e-11	-1.14651	4.58951e-05	-7.75999e-11	-1.52011	8.24182e-05	-7.75999e-11	-1.54838
61153120	chr5:61153120:G:A	5.62634e-05	0.369257	0.274556	8.30827e-05	-0.699702	-0.226933	7.63081e-05	-0.921035	-0.704368
61154131	chr5:61154131:A:G	1.91931e-05	-7.75999e-11	-0.431678	8.81101e-05	-7.75999e-11	-0.867885	0.00015426	-7.75999e-11	-0.921542
61154202	chr5:61154202:T:A	1.51654e-05	-7.75999e-11	-0.667213	7.76714e-05	-7.75999e-11	-0.993986	0.000139861	-7.75999e-11	-1.01954
61154280	chr5:61154280:A:C	6.20903e-06	-7.75999e-11	-1.56023	5.09183e-05	-7.75999e-11	-1.41625	9.70518e-05	-7.75999e-11	-1.38494
61154375	chr5:61154375:C:T	4.71969e-05	1.14011	-0.672013	3.16949e-05	-0.418207	-1.47211	4.43265e-05	-0.622782	-1.54582
61155421	chr5:61155421:T:C	0.00116652	-0.00427542	3.67982	0.000142141	-1.28935	0.899694	9.22575e-05	-1.37789	-0.0577107
61155950	chr5:61155950:A:G	1.3929e-05	-7.75999e-11	-0.752256	4.63786e-05	-7.75999e-11	-1.50963	8.19152e-05	-7.75999e-11	-1.5545
61156306	chr5:61156306:C:A	1.70746e-06	-1.37837	-1.47285	1.35484e-05	-1.31227	-1.42794	2.57771e-05	-1.29318	-1.41751
61156785	chr5:61156785:TGGGA:T	7.00402e-05	0.353611	0.509227	9.66921e-05	-0.70893	-0.0660099	8.55542e-05	-0.928509	-0.582523
61157061	chr5:61157061:T:C	1.64539e-06	-1.37566	-1.51259	1.29827e-05	-1.30667	-1.47618	2.46778e-05	-1.28683	-1.46745
61157331	chr5:61157331:T:C	5.96218e-05	0.404279	0.297512	8.40756e-05	-0.676992	-0.237764	7.66373e-05	-0.902345	-0.718752
61157335	chr5:61157335:C:T	7.16078e-05	0.147754	0.737219	4.67398e-05	-0.933034	-0.568843	4.26801e-05	-1.12156	-1.0849
61157794	chr5:61157794:C:G	6.2057e-06	-7.75999e-11	-1.56076	5.0846e-05	-7.75999e-11	-1.41767	9.69002e-05	-7.75999e-11	-1.3865
61160141	chr5:61160141:C:T	2.03595e-05	-7.75999e-11	-0.372681	0.000217661	-7.75999e-11	0.0364678	0.00039023	-7.75999e-11	0.00655495
61160202	chr5:61160202:G:A	4.01699e-05	0.306888	-5.69151e-10	0.000146983	-0.356157	-5.69151e-10	0.000252593	-0.428402	-5.69151e-10
61160280	chr5:61160280:C:T	6.26189e-06	-7.75999e-11	-1.55175	5.18408e-05	-7.75999e-11	-1.39829	9.91456e-05	-7.75999e-11	-1.36359
61160504	chr5:61160504:T:C	2.10795e-05	-0.337927	-5.69151e-10	0.000295113	0.340885	-5.69151e-10	0.000538947	0.329434	-5.69151e-10
61160978	chr5:61160978:T:A	6.28822e-06	-7.75999e-11	-1.54755	5.24276e-05	-7.75999e-11	-1.38704	0.000100362	-7.75999e-11	-1.3514
61161000	chr5:61161000:G:C	6.7297e-06	-7.75999e-11	-1.4797	4.30796e-05	-7.75999e-11	-1.58342	7.99168e-05	-7.75999e-11	-1.5792
61161800	chr5:61161800:C:T	3.84715e-06	-1.36776	-0.671141	8.27172e-05	-1.24081	0.309762	0.000107577	-1.27373	-0.00824905
61162806	chr5:61162806:C:T	6.23807e-06	-7.75999e-11	-1.55556	5.15448e-05	-7.75999e-11	-1.40402	9.83594e-05	-7.75999e-11	-1.37155
61163084	chr5:61163084:A:G	1.83539e-05	-0.476387	-5.69151e-10	7.8112e-05	-0.988329	-5.69151e-10	0.000136139	-1.04651	-5.69151e-10
61163347	chr5:61163347:A:C	0.000100455	0.212493	1.01099	4.82636e-05	-0.900561	-0.569234	4.30498e-05	-1.09633	-1.1015
61163578	chr5:61163578:G:A	1.35887e-05	-7.75999e-11	-0.776993	4.60669e-05	-7.75999e-11	-1.51638	8.15845e-05	-7.75999e-11	-1.55854
61164790	chr5:61164790:G:A	6.13944e-05	0.471929	0.259159	8.71388e-05	-0.63336	-0.245611	7.92883e-05	-0.865853	-0.721238
61164951	chr5:61164951:TG:T	7.80223e-06	-7.75999e-11	-1.33182	4.4423e-05	-7.75999e-11	-1.55271	8.08028e-05	-7.75999e-11	-1.56817
61165528	chr5:61165528:C:G	1.29624e-05	-7.75999e-11	-0.824178	4.54754e-05	-7.75999e-11	-1.5293	8.09645e-05	-7.75999e-11	-1.56617
61166012	chr5:61166012:T:C	0.000285659	0.995949	1.27262	0.00039359	-0.0560526	0.684889	0.000295205	-0.332577	0.060065
61166639	chr5:61166639:T:A	5.34533e-05	0.592578	-5.69151e-10	0.000192929	-0.0841505	-5.69151e-10	0.00033095	-0.158216	-5.69151e-10
61166807	chr5:61166807:T:TG	1.77124e-06	-1.36101	-1.45354	1.43545e-05	-1.27772	-1.40469	2.74324e-05	-1.25503	-1.39342
61167428	chr5:61167428:G:A	6.06899e-06	-7.75999e-11	-1.58304	4.39576e-05	-7.75999e-11	-1.56325	8.17456e-05	-7.75999e-11	-1.55657
61167600	chr5:61167600:G:A	1.34192e-05	-7.75999e-11	-0.789545	4.63758e-05	-7.75999e-11	-1.50969	8.18e-05	-7.75999e-11	-1.5559
61167705	chr5:61167705:A:G	6.18065e-06	-7.75999e-11	-1.56481	4.61571e-05	-7.75999e-11	-1.51442	8.77136e-05	-7.75999e-11	-1.4861
61167762	chr5:61167762:G:A	1.40969e-05	-7.75999e-11	-0.740273	7.7438e-05	-7.75999e-11	-0.996995	0.000137037	-7.75999e-11	-1.03993
61167897	chr5:61167897:T:C	2.61296e-05	-0.123162	-5.69151e-10	0.000104305	-0.699148	-5.69151e-10	0.000181353	-0.759738	-5.69151e-10
61167997	chr5:61167997:C:T	6.98264e-05	0.434163	0.425619	9.43972e-05	-0.659076	-0.139885	8.41818e-05	-0.887258	-0.639945
61168066	chr5:61168066:C:T	1.15674e-05	-7.75999e-11	-0.938038	4.73174e-05	-7.75999e-11	-1.48959	8.95445e-05	-7.75999e-11	-1.46545
61168572	chr5:61168572:T:C	9.38569e-06	-1.14704	-5.69151e-10	0.000100111	-0.740191	-5.69151e-10	0.000204238	-0.640896	-5.69151e-10
61169296	chr5:61169296:G:C	7.41331e-06	-7.75999e-11	-1.38295	7.06025e-05	-7.75999e-11	-1.08941	0.00013793	-7.75999e-11	-1.03344
61169407	chr5:61169407:A:G	1.83506e-05	-7.75999e-11	-0.476568	0.000193616	-7.75999e-11	-0.0805952	0.000347434	-7.75999e-11	-0.109607
61169495	chr5:61169495:G:C	1.70346e-06	-1.38156	-1.47201	1.34681e-05	-1.31921	-1.42693	2.56082e-05	-1.30079	-1.41648
61169922	chr5:61169922:G:A	6.43596e-06	-7.75999e-11	-1.52433	4.92225e-05	-7.75999e-11	-1.45012	9.45391e-05	-7.75999e-11	-1.41117
61170099	chr5:61170099:G:A	1.38733e-05	-7.75999e-11	-0.756264	4.63659e-05	-7.75999e-11	-1.50991	8.19004e-05	-7.75999e-11	-1.55468
61170194	chr5:61170194:T:G	6.33255e-06	-7.75999e-11	-1.54053	5.32746e-05	-7.75999e-11	-1.37101	0.000102133	-7.75999e-11	-1.33391
61170266	chr5:61170266:G:A	1.76512e-05	-0.515425	-5.69151e-10	8.17727e-05	-0.942528	-5.69151e-10	0.000142696	-0.999467	-5.69151e-10
61170353	chr5:61170353:GT:G	3.75781e-06	-0.508516	-1.55388	1.32709e-05	-1.1779	-1.583	2.3109e-05	-1.23813	-1.58184
61170432	chr5:61170432:A:G	1.26466e-05	-0.848843	-5.69151e-10	7.02501e-05	-1.09441	-5.69151e-10	0.000126489	-1.12003	-5.69151e-10
61170442	chr5:61170442:C:T	1.64875e-06	-1.38666	-1.49955	2.14654e-05	-1.28842	-0.99161	3.28178e-05	-1.31561	-1.1536
61170461	chr5:61170461:C:T	6.22138e-06	-7.75999e-11	-1.55824	5.10719e-05	-7.75999e-11	-1.41324	9.75535e-05	-7.75999e-11	-1.37978
61170985	chr5:61170985:G:A	6.30101e-06	-7.75999e-11	-1.54552	5.26737e-05	-7.75999e-11	-1.38236	0.000100892	-7.75999e-11	-1.34614
61171762	chr5:61171762:A:C	1.72826e-06	-1.37196	-1.46715	1.38316e-05	-1.29877	-1.42075	2.63651e-05	-1.27811	-1.41003
61171904	chr5:61171904:C:T	8.86627e-05	0.20837	0.890239	4.23194e-05	-0.903678	-0.697547	3.89517e-05	-1.0989	-1.19896
61172054	chr5:61172054:T:C	7.0365e-06	-7.75999e-11	-1.43512	4.46815e-05	-7.75999e-11	-1.54691	8.14136e-05	-7.75999e-11	-1.56064
61172122	chr5:61172122:T:G	1.83375e-05	-7.75999e-11	-0.477284	0.000193436	-7.75999e-11	-0.0815235	0.000347119	-7.75999e-11	-0.110513
61172304	chr5:61172304:T:C	1.92324e-05	-0.429632	-5.69151e-10	0.000261581	0.220273	-5.69151e-10	0.000468445	0.189237	-5.69151e-10
61172325	chr5:61172325:G:A	5.25608e-05	-7.75999e-11	0.57574	0.000700456	-7.75999e-11	1.20526	0.00124277	-7.75999e-11	1.16492
61172393	chr5:61172393:T:G	6.38687e-06	-7.75999e-11	-1.53199	4.85598e-05	-7.75999e-11	-1.46368	9.30185e-05	-7.75999e-11	-1.42738
61172856	chr5:61172856:C:T	4.75495e-05	1.94812	-1.47258	5.13305e-05	0.137881	-1.54607	7.14175e-05	-0.121926	-1.56971
61172922	chr5:61172922:G:A	7.27149e-06	-7.75999e-11	-1.40227	4.32962e-05	-7.75999e-11	-1.57841	7.95737e-05	-7.75999e-11	-1.5835
61172924	chr5:61172924:G:A	7.27386e-06	-7.75999e-11	-1.40194	4.32984e-05	-7.75999e-11	-1.57836	7.95737e-05	-7.75999e-11	-1.5835
61172965	chr5:61172965:A:C	6.79746e-05	0.429332	0.403572	9.28083e-05	-0.662191	-0.153745	8.29461e-05	-0.889755	-0.652237
61173417	chr5:61173417:G:T	5.96638e-05	-7.75999e-11	0.702495	0.000166057	-7.75999e-11	-0.234139	0.000271604	-7.75999e-11	-0.355837
61173530	chr5:61173530:C:T	9.79378e-06	-1.10448	-5.69151e-10	8.91131e-05	-0.856566	-5.69151e-10	0.000174496	-0.798278	-5.69151e-10
61173979	chr5:61173979:G:A	6.33374e-06	-7.75999e-11	-1.54034	4.80479e-05	-7.75999e-11	-1.47427	9.20011e-05	-7.75999e-11	-1.43838
61174085	chr5:61174085:T:C	4.9362e-05	0.318661	0.194289	7.5379e-05	-0.731935	-0.292008	7.05958e-05	-0.947461	-0.755751
61174358	chr5:61174358:A:G	6.1821e-06	-7.75999e-11	-1.56457	4.8089e-05	-7.75999e-11	-1.47342	9.1423e-05	-7.75999e-11	-1.44468
61174361	chr5:61174361:G:A	7.46273e-06	-7.75999e-11	-1.37631	4.38203e-05	-7.75999e-11	-1.56638	8.00139e-05	-7.75999e-11	-1.57798
61174589	chr5:61174589:A:G	6.24028e-06	-7.75999e-11	-1.55521	5.15876e-05	-7.75999e-11	-1.40319	9.84483e-05	-7.75999e-11	-1.37065
61174951	chr5:61174951:A:G	7.95531e-06	-7.75999e-11	-1.31239	4.3261e-05	-7.75999e-11	-1.57922	8.02924e-05	-7.75999e-11	-1.57451
61175253	chr5:61175253:T:C	6.42761e-06	-1.38688	-0.138752	3.82608e-05	-1.09329	-0.608751	7.03611e-05	-1.02686	-0.679684
61175560	chr5:61175560:G:A	9.87934e-06	-1.09579	-5.69151e-10	0.000108641	-0.658422	-5.69151e-10	0.000222925	-0.553348	-5.69151e-10
61176481	chr5:61176481:C:G	1.66228e-06	-1.37955	-1.49849	2.20232e-05	-1.2668	-0.98758	3.35523e-05	-1.2968	-1.15027
61177039	chr5:61177039:A:G	1.76153e-06	-1.36448	-1.45557	1.42271e-05	-1.28432	-1.40701	2.71656e-05	-1.26238	-1.39585
61177224	chr5:61177224:A:G	0.000273176	1.06885	1.15504	0.000371305	-0.00329891	0.573852	0.00028246	-0.285641	-0.0310033
61177578	chr5:61177578:A:G	7.40072e-06	-1.38465	-5.69151e-10	5.51123e-05	-1.3371	-5.69151e-10	0.000102845	-1.32696	-5.69151e-10
61177581	chr5:61177581:G:A	1.74952e-06	-1.3699	-1.45699	1.40563e-05	-1.29467	-1.40873	2.68165e-05	-1.27353	-1.39764
61178248	chr5:61178248:A:G	6.32818e-06	-7.75999e-11	-1.54122	5.31913e-05	-7.75999e-11	-1.37258	0.000101961	-7.75999e-11	-1.3356
61178473	chr5:61178473:G:A	7.38e-06	-1.38746	-5.69151e-10	5.47465e-05	-1.34376	-5.69151e-10	0.000102102	-1.3342	-5.69151e-10
61178754	chr5:61178754:A:T	3.82715e-06	-1.36502	-0.67909	8.42055e-05	-1.23404	0.320826	0.000109457	-1.26764	0.00298948
61180052	chr5:61180052:AGGGGTATTATGTGT:A	7.90767e-05	0.0855446	0.898643	3.98304e-05	-0.970829	-0.691012	3.71331e-05	-1.15038	-1.19529
61180167	chr5:61180167:T:C	6.24186e-06	-7.75999e-11	-1.55495	5.16239e-05	-7.75999e-11	-1.40249	9.85236e-05	-7.75999e-11	-1.36989
61180225	chr5:61180225:G:A	2.15479e-05	-7.75999e-11	-0.315952	9.61181e-05	-7.75999e-11	-0.780894	0.00016852	-7.75999e-11	-0.833127
61180305	chr5:61180305:A:G	1.76429e-06	-1.36149	-1.45699	1.42831e-05	-1.27866	-1.40873	2.7288e-05	-1.2561	-1.39764
61180399	chr5:61180399:T:G	1.11406e-05	-1.37948	0.403847	6.13241e-05	-1.05584	-0.174456	0.000110477	-0.985738	-0.269635
61180878	chr5:61180878:A:G	6.7837e-05	0.0789257	0.751952	3.63847e-05	-0.974353	-0.777971	3.49874e-05	-1.15314	-1.25205
61180949	chr5:61180949:A:G	5.54567e-05	0.0902841	0.539087	3.99659e-05	-0.964831	-0.693615	3.83552e-05	-1.14592	-1.16737
61181047	chr5:61181047:G:A	1.71995e-06	-1.37174	-1.47219	1.37483e-05	-1.29841	-1.42714	2.61991e-05	-1.27776	-1.4167
61181093	chr5:61181093:T:C	6.11248e-06	-7.75999e-11	-1.5759	4.87515e-05	-7.75999e-11	-1.45974	9.27318e-05	-7.75999e-11	-1.43047
61181264	chr5:61181264:A:G	7.45862e-06	-0.494257	-0.882603	2.36953e-05	-1.03632	-1.14488	3.93891e-05	-1.09395	-1.19274
61182113	chr5:61182113:TA:T	5.22604e-05	0.318937	0.251072	7.68117e-05	-0.730947	-0.274168	7.13254e-05	-0.94676	-0.746169
61182214	chr5:61182214:T:C	6.16937e-06	-7.75999e-11	-1.56663	4.31211e-05	-7.75999e-11	-1.58246	7.97013e-05	-7.75999e-11	-1.5819
61182457	chr5:61182457:T:C	6.74423e-06	-7.75999e-11	-1.47754	5.60778e-05	-7.75999e-11	-1.31973	0.000108022	-7.75999e-11	-1.27784
61182664	chr5:61182664:A:G	4.8983e-05	0.373544	0.131698	7.39701e-05	-0.69747	-0.34534	6.96954e-05	-0.91895	-0.797098
61182731	chr5:61182731:C:T	5.79535e-05	-0.0323064	0.705717	4.13119e-05	-1.02977	-0.595548	3.90084e-05	-1.19463	-1.10178
61182744	chr5:61182744:C:T	1.58483e-05	-0.623167	-5.69151e-10	7.58348e-05	-1.01792	-5.69151e-10	0.000133015	-1.06972	-5.69151e-10
61183000	chr5:61183000:A:T	9.49935e-06	-1.13501	-5.69151e-10	8.54791e-05	-0.8982	-5.69151e-10	0.000167044	-0.841925	-5.69151e-10
61183493	chr5:61183493:C:T	7.55347e-06	-1.38408	0.0198552	4.42834e-05	-1.07727	-0.478593	8.12331e-05	-1.00938	-0.553479
61183497	chr5:61183497:A:T	4.88189e-05	1.94111	-1.43922	5.21493e-05	0.133749	-1.52611	7.20708e-05	-0.125758	-1.55678
61183500	chr5:61183500:G:A	2.28091e-05	-7.75999e-11	-0.259069	0.0277985	-7.75999e-11	4.88627	0.000159064	-7.75999e-11	-0.890878
61184388	chr5:61184388:T:G	8.80094e-06	-7.75999e-11	-1.21137	5.25563e-05	-7.75999e-11	-1.38459	9.47003e-05	-7.75999e-11	-1.40947
61184745	chr5:61184745:A:C	4.13732e-06	-1.39442	-0.571761	2.63206e-05	-1.2285	-0.847625	4.83567e-05	-1.17401	-0.907563
61184901	chr5:61184901:T:C	1.53978e-06	-1.37267	-1.58192	1.17274e-05	-1.30106	-1.58348	2.21112e-05	-1.28062	-1.58348
61185581	chr5:61185581:G:A	9.55638e-05	0.0945101	1.07905	4.41518e-05	-0.966505	-0.592334	3.97089e-05	-1.14701	-1.1316
61185697	chr5:61185697:A:G	6.53526e-06	-7.75999e-11	-1.50902	5.48154e-05	-7.75999e-11	-1.3425	0.000108299	-7.75999e-11	-1.27528
61186015	chr5:61186015:G:C	1.08085e-05	-7.75999e-11	-1.0059	4.65767e-05	-7.75999e-11	-1.50537	8.76256e-05	-7.75999e-11	-1.48711
61186164	chr5:61186164:C:A	7.83004e-06	-7.75999e-11	-1.32826	6.73795e-05	-7.75999e-11	-1.13613	0.000133535	-7.75999e-11	-1.06582
61186277	chr5:61186277:A:G	0.000239816	0.975378	1.11826	0.000340462	-0.0722544	0.556087	0.000260973	-0.346915	-0.0488513
61186359	chr5:61186359:C:T	9.60074e-06	-1.12439	-5.69151e-10	8.67162e-05	-0.883831	-5.69151e-10	0.000169553	-0.827015	-5.69151e-10
61186523	chr5:61186523:T:C	6.25025e-06	-7.75999e-11	-1.55361	0.000106006	-7.75999e-11	-0.682973	9.81827e-05	-7.75999e-11	-1.37335
61186868	chr5:61186868:G:A	7.01512e-06	-1.32652	-0.11164	4.87785e-05	-0.880254	-0.578928	9.11935e-05	-0.794846	-0.652352
61186971	chr5:61186971:G:T	1.51505e-06	-1.39281	-1.57797	1.12455e-05	-1.35275	-1.57375	2.1102e-05	-1.3392	-1.57161
61187039	chr5:61187039:A:G	6.53644e-06	-7.75999e-11	-1.50884	5.04268e-05	-7.75999e-11	-1.42595	9.72792e-05	-7.75999e-11	-1.3826
61187720	chr5:61187720:A:G	4.70895e-06	-1.36361	-0.473151	3.06699e-05	-1.00655	-0.916635	5.68177e-05	-0.926091	-0.994242
61188086	chr5:61188086:G:A	1.93111e-06	-1.3246	-1.40353	1.88654e-05	-1.39321	-1.01593	2.83367e-05	-1.38745	-1.22858
61188108	chr5:61188108:C:G	9.25189e-05	1.72523	-0.584044	1.88478e-05	-0.849477	-1.5606	4.00405e-05	-0.727028	-1.54326
61188260	chr5:61188260:G:A	1.16263e-05	-1.22518	0.292216	4.57279e-05	-1.39432	-0.129441	7.85868e-05	-1.38437	-0.211611
61188300	chr5:61188300:A:G	6.08524e-06	-7.75999e-11	-1.58036	4.98853e-05	-7.75999e-11	-1.43675	9.53504e-05	-7.75999e-11	-1.40262
61188352	chr5:61188352:C:T	1.33839e-05	0.220678	-1.01286	1.15436e-05	-1.37194	-1.5284	1.99906e-05	-1.39586	-1.56906
61188387	chr5:61188387:C:T	2.14628e-06	-1.39426	-1.22823	1.69197e-05	-1.35707	-1.16093	3.23241e-05	-1.34314	-1.14123
61188797	chr5:61188797:G:T	7.75178e-06	-1.33831	-5.69151e-10	6.55049e-05	-1.16435	-5.69151e-10	0.000126488	-1.12003	-5.69151e-10
61188833	chr5:61188833:A:G	5.60406e-06	-0.0849631	-1.57778	1.33427e-05	-1.31168	-1.44382	2.55751e-05	-1.36341	-1.35515
61189053	chr5:61189053:C:T	2.11443e-05	-7.75999e-11	-0.334858	0.000236713	-7.75999e-11	0.120374	0.000467571	-7.75999e-11	0.187368
61189900	chr5:61189900:T:C	6.48233e-06	-7.75999e-11	-1.51715	5.10414e-05	-7.75999e-11	-1.41384	9.44518e-05	-7.75999e-11	-1.41209
61190059	chr5:61190059:T:C	1.89622e-06	-1.37321	-1.37316	1.79144e-05	-1.2985	-1.16237	3.44543e-05	-1.27725	-1.1433
61190603	chr5:61190603:G:GA	4.81746e-06	-1.37726	-0.436719	5.79358e-05	-1.30695	0.0198146	0.000114432	-1.28671	0.0665075
61190688	chr5:61190688:A:G	3.61839e-05	-0.572471	0.774854	2.77005e-05	-1.34694	-0.678085	3.36789e-05	-1.22254	-1.22077
61191495	chr5:61191495:G:A	1.25822e-05	-0.853951	-5.69151e-10	0.000152897	-0.316709	-5.69151e-10	0.000317283	-0.200389	-5.69151e-10
61191845	chr5:61191845:G:T	1.94492e-06	-1.38986	-1.33115	1.82459e-05	-1.33898	-1.10355	3.497e-05	-1.32268	-1.08301
61192023	chr5:61192023:C:A	9.92001e-06	-1.29829	0.206616	3.78564e-05	-1.37178	-0.340897	6.59879e-05	-1.34896	-0.421752
61192260	chr5:61192260:G:A	1.89952e-06	-1.38404	-1.36059	1.78015e-05	-1.32311	-1.14408	3.4187e-05	-1.3048	-1.12354
61192340	chr5:61192340:A:G	1.88178e-06	-1.17097	-1.58304	1.43745e-05	-1.10468	-1.57634	2.90571e-05	-1.01605	-1.57487
61192470	chr5:61192470:T:C	6.45913e-06	-0.479893	-1.04084	1.50713e-05	-1.36987	-1.26381	2.45262e-05	-1.26915	-1.49129
61192552	chr5:61192552:G:C	1.94407e-06	-1.14377	-1.57768	1.49602e-05	-1.07835	-1.56273	2.97053e-05	-0.985818	-1.58304
61192997	chr5:61192997:A:G	2.16053e-05	-0.313291	-5.69151e-10	9.94682e-05	-0.746634	-5.69151e-10	0.000194774	-0.688342	-5.69151e-10
61193441	chr5:61193441:C:T	9.37534e-06	-1.14815	-5.69151e-10	8.42507e-05	-0.912675	-5.69151e-10	0.000164462	-0.857501	-5.69151e-10
61193706	chr5:61193706:G:A	2.57308e-06	-1.3457	-1.09543	1.06984e-05	-1.39571	-1.58066	1.97814e-05	-1.39533	-1.5801
61194227	chr5:61194227:A:G	6.14595e-06	-7.75999e-11	-1.57044	4.42664e-05	-7.75999e-11	-1.55625	8.30935e-05	-7.75999e-11	-1.54022
61194236	chr5:61194236:C:A	1.90925e-06	-1.3771	-1.36242	1.81257e-05	-1.30693	-1.14221	3.48429e-05	-1.28679	-1.12254
61196159	chr5:61196159:A:G	1.24107e-05	-0.867671	-5.69151e-10	6.62043e-05	-1.15373	-5.69151e-10	0.000125578	-1.12726	-5.69151e-10
61196317	chr5:61196317:C:T	7.78821e-06	-1.33362	-5.69151e-10	6.04874e-05	-1.24404	-5.69151e-10	0.000109435	-1.26485	-5.69151e-10
61197079	chr5:61197079:C:T	9.08766e-06	-7.75999e-11	-1.17931	4.48224e-05	-7.75999e-11	-1.54376	8.07412e-05	-7.75999e-11	-1.56893
61197127	chr5:61197127:G:A	1.34282e-05	-7.75999e-11	-0.788873	5.87779e-05	-7.75999e-11	-1.27271	0.000111989	-7.75999e-11	-1.24178
61197373	chr5:61197373:G:C	1.89098e-06	-1.17599	-1.57314	1.53709e-05	-1.20304	-1.41095	2.71528e-05	-1.14066	-1.51804
61197868	chr5:61197868:A:G	1.99722e-06	-1.35243	-1.34204	1.93455e-05	-1.04356	-1.34045	3.51973e-05	-0.902937	-1.49628
61198729	chr5:61198729:G:A	1.07562e-05	-1.01075	-5.69151e-10	5.8199e-05	-1.2826	-5.69151e-10	0.000110114	-1.25867	-5.69151e-10
61198774	chr5:61198774:C:T	7.69712e-06	-7.75999e-11	-1.34538	4.31316e-05	-7.75999e-11	-1.58222	7.96865e-05	-7.75999e-11	-1.58208
61199225	chr5:61199225:G:A	1.88781e-06	-1.38208	-1.36873	1.76124e-05	-1.31859	-1.15928	3.37685e-05	-1.2998	-1.14085
61199593	chr5:61199593:G:A	7.43416e-06	-1.38015	-5.69151e-10	5.22146e-05	-1.39111	-5.69151e-10	9.61685e-05	-1.39408	-5.69151e-10
61199699	chr5:61199699:T:C	6.19692e-06	-7.75999e-11	-1.56218	4.41559e-05	-7.75999e-11	-1.55875	8.31806e-05	-7.75999e-11	-1.53917
61199774	chr5:61199774:A:G	1.43597e-05	-0.721803	-5.69151e-10	7.63717e-05	-1.01086	-5.69151e-10	0.000135746	-1.0494	-5.69151e-10
61199888	chr5:61199888:A:G	6.42764e-06	0.0427762	-1.5684	1.25577e-05	-1.2461	-1.57004	2.22744e-05	-1.31285	-1.5439
61199922	chr5:61199922:G:T	1.73467e-05	-0.532831	-5.69151e-10	0.000222704	0.0593719	-5.69151e-10	0.000394458	0.0173316	-5.69151e-10
61200432	chr5:61200432:C:T	1.91266e-05	-7.75999e-11	-0.43515	0.000184866	-7.75999e-11	-0.126842	0.000353166	-7.75999e-11	-0.093244
61200565	chr5:61200565:C:T	6.62262e-06	0.00935889	-1.5051	1.07665e-05	-1.39112	-1.57891	1.98966e-05	-1.39041	-1.57922
61200567	chr5:61200567:G:A	9.7396e-06	-1.11003	-5.69151e-10	0.000106971	-0.673918	-5.69151e-10	0.000219267	-0.569894	-5.69151e-10
61201030	chr5:61201030:C:T	9.2565e-06	-1.1609	-5.69151e-10	7.94643e-05	-0.971164	-5.69151e-10	0.000153529	-0.926291	-5.69151e-10
61201153	chr5:61201153:A:G	5.70338e-06	-0.166526	-1.47865	1.15713e-05	-1.31992	-1.57802	2.03257e-05	-1.36485	-1.58344
61201186	chr5:61201186:T:G	9.00357e-05	-7.75999e-11	1.11398	0.000520984	-7.75999e-11	0.909247	0.00086961	-7.75999e-11	0.807863
61202625	chr5:61202625:T:C	1.00649e-05	-0.134051	-0.943126	1.67969e-05	-1.31231	-1.21297	2.75733e-05	-1.35987	-1.28346
61203358	chr5:61203358:A:G	2.08605e-05	0.673013	-1.02139	1.43989e-05	-1.37389	-1.30543	2.12905e-05	-1.3957	-1.50622
61203369	chr5:61203369:A:T	1.16933e-05	-1.17395	0.246734	3.78461e-05	-1.39593	-0.31701	6.43831e-05	-1.39302	-0.402311
61203378	chr5:61203378:T:TG	1.00175e-05	-1.17892	0.0970242	3.37563e-05	-1.39595	-0.431353	5.77721e-05	-1.39243	-0.511247
61203460	chr5:61203460:A:G	2.08951e-06	-1.39448	-1.25482	1.73595e-05	-1.36303	-1.1293	3.30303e-05	-1.35324	-1.10952
61203734	chr5:61203734:C:T	7.63706e-06	-7.75999e-11	-1.35322	6.6302e-05	-7.75999e-11	-1.15225	0.000127564	-7.75999e-11	-1.11157
61203970	chr5:61203970:A:G	6.28968e-06	-7.75999e-11	-1.54732	4.34343e-05	-7.75999e-11	-1.57522	8.10224e-05	-7.75999e-11	-1.56546
61204348	chr5:61204348:A:G	6.07282e-06	-7.75999e-11	-1.58241	4.69423e-05	-7.75999e-11	-1.49755	8.52946e-05	-7.75999e-11	-1.51407
61204364	chr5:61204364:A:G	2.07442e-05	0.497368	-0.851329	1.57751e-05	-1.38913	-1.19891	2.27358e-05	-1.38912	-1.44712
61204446	chr5:61204446:A:G	2.90984e-05	0.409414	-0.424961	1.8915e-05	-1.32545	-1.08107	2.91232e-05	-1.37749	-1.21116
61204517	chr5:61204517:A:G	2.96492e-06	-0.96479	-1.33459	2.41136e-05	-1.1543	-1.0094	3.56066e-05	-1.16925	-1.2184
61204822	chr5:61204822:C:T	1.72541e-06	-1.36722	-1.47354	1.29467e-05	-1.29729	-1.48834	2.45554e-05	-1.26835	-1.4909
61205122	chr5:61205122:C:T	6.09958e-06	-7.75999e-11	-1.57801	4.36621e-05	-7.75999e-11	-1.56999	8.15164e-05	-7.75999e-11	-1.55938
61205131	chr5:61205131:G:A	9.50532e-06	-1.13438	-5.69151e-10	8.29388e-05	-0.928369	-5.69151e-10	0.000166885	-0.842875	-5.69151e-10
61205286	chr5:61205286:C:T	6.08181e-06	-7.75999e-11	-1.58093	4.71894e-05	-7.75999e-11	-1.4923	9.01671e-05	-7.75999e-11	-1.45852
61205768	chr5:61205768:G:A	8.63265e-06	-0.199319	-1.03136	1.54852e-05	-1.32709	-1.2795	2.57351e-05	-1.36926	-1.34307
61206019	chr5:61206019:T:C	6.48309e-06	-7.75999e-11	-1.51703	5.80379e-05	-7.75999e-11	-1.28538	0.000112489	-7.75999e-11	-1.23732
61206183	chr5:61206183:C:T	0.000133116	0.283591	1.2214	3.02915e-05	-1.39591	-0.539698	3.23929e-05	-1.36637	-1.11587
61206726	chr5:61206726:C:T	6.16165e-06	-7.75999e-11	-1.56789	4.53739e-05	-7.75999e-11	-1.53153	8.60065e-05	-7.75999e-11	-1.50576
61206756	chr5:61206756:G:A	1.14118e-05	-1.15495	0.203367	3.68642e-05	-1.39539	-0.34384	6.27216e-05	-1.39475	-0.426729
61207306	chr5:61207306:G:A	1.8019e-05	0.385338	-0.880141	1.22678e-05	-1.35402	-1.48547	2.05902e-05	-1.39168	-1.54369
61207476	chr5:61207476:G:T	9.59531e-06	-1.15112	0.0261649	3.18846e-05	-1.39519	-0.489159	5.45104e-05	-1.395	-0.566788
61207727	chr5:61207727:T:G	7.10523e-06	-7.75999e-11	-1.4254	4.4335e-05	-7.75999e-11	-1.5547	8.09463e-05	-7.75999e-11	-1.5664
61208560	chr5:61208560:CTCTA:C	8.19239e-06	-7.75999e-11	-1.28302	4.36097e-05	-7.75999e-11	-1.57119	8.00242e-05	-7.75999e-11	-1.57785
61208775	chr5:61208775:C:T	4.35045e-06	-0.836334	-1.07962	1.54756e-05	-1.02411	-1.5831	2.84841e-05	-1.04354	-1.5673
61209370	chr5:61209370:G:A	1.17024e-05	-0.926434	-5.69151e-10	6.07323e-05	-1.24	-5.69151e-10	0.000116093	-1.20579	-5.69151e-10
61209466	chr5:61209466:G:A	9.91292e-06	-7.75999e-11	-1.09239	4.6108e-05	-7.75999e-11	-1.51549	8.22575e-05	-7.75999e-11	-1.55033
61209921	chr5:61209921:TTTTA:T	2.18038e-05	0.466333	-0.770477	1.67251e-05	-1.39063	-1.13893	2.36215e-05	-1.38746	-1.41056
61209972	chr5:61209972:T:C	6.17572e-06	-7.75999e-11	-1.56561	4.39934e-05	-7.75999e-11	-1.56243	8.24364e-05	-7.75999e-11	-1.54816
61209988	chr5:61209988:T:C	2.16455e-05	0.433011	-0.744445	1.70193e-05	-1.39228	-1.11984	2.39641e-05	-1.38502	-1.3986
61210123	chr5:61210123:ATTTTC:A	3.23146e-06	-0.91262	-1.30068	2.59555e-05	-1.11288	-0.977205	3.78972e-05	-1.12928	-1.19602
61210344	chr5:61210344:G:A	1.81597e-06	-1.3958	-1.39381	1.60568e-05	-1.37113	-1.19921	3.04784e-05	-1.36259	-1.18057
61210758	chr5:61210758:C:T	7.79391e-06	-1.33289	-5.69151e-10	6.62823e-05	-1.15255	-5.69151e-10	0.000128124	-1.10718	-5.69151e-10
61210815	chr5:61210815:T:G	2.0131e-05	-7.75999e-11	-0.383971	0.0149061	-7.75999e-11	4.26305	0.000145737	-7.75999e-11	-0.978378
61210870	chr5:61210870:A:G	9.53496e-06	-1.13127	-5.69151e-10	0.000103482	-0.707073	-5.69151e-10	0.00021165	-0.60525	-5.69151e-10
61211033	chr5:61211033:CA:C	6.49365e-06	-7.75999e-11	-1.51541	5.82947e-05	-7.75999e-11	-1.28096	0.000112519	-7.75999e-11	-1.23706
61211165	chr5:61211165:C:T	9.03955e-05	-7.75999e-11	1.11796	0.00051985	-7.75999e-11	0.907068	0.00087353	-7.75999e-11	0.81236
61211331	chr5:61211331:A:C	5.99205e-06	-0.133935	-1.46186	1.16982e-05	-1.31335	-1.57369	2.04167e-05	-1.36064	-1.58319
61211503	chr5:61211503:GT:G	2.08518e-05	0.508824	-0.857612	1.26184e-05	-1.33436	-1.47696	2.08613e-05	-1.38418	-1.5381
61211946	chr5:61211946:C:T	1.10425e-05	-1.1329	0.148421	3.51396e-05	-1.39388	-0.393264	5.96967e-05	-1.39578	-0.475121
61212144	chr5:61212144:T:C	2.94731e-06	-0.983641	-1.3217	2.43773e-05	-1.16817	-0.984651	3.58296e-05	-1.18266	-1.19874
61212233	chr5:61212233:T:A	8.27314e-06	-7.75999e-11	-1.27322	4.35515e-05	-7.75999e-11	-1.57253	7.96181e-05	-7.75999e-11	-1.58294
61212853	chr5:61212853:A:G	9.78625e-06	-1.10525	-5.69151e-10	0.000107831	-0.665909	-5.69151e-10	0.000221185	-0.561183	-5.69151e-10
61212960	chr5:61212960:C:A	9.81562e-06	-1.10226	-5.69151e-10	0.000108383	-0.660799	-5.69151e-10	0.000222393	-0.555737	-5.69151e-10
61213039	chr5:61213039:T:C	9.33463e-06	-7.75999e-11	-1.1525	4.51408e-05	-7.75999e-11	-1.53669	8.10974e-05	-7.75999e-11	-1.56453
61213045	chr5:61213045:G:A	9.46435e-06	-7.75999e-11	-1.1387	4.53533e-05	-7.75999e-11	-1.53199	8.13432e-05	-7.75999e-11	-1.56151
61213085	chr5:61213085:C:T	2.97595e-06	-0.989787	-1.30588	2.48595e-05	-1.17176	-0.961474	3.63723e-05	-1.18623	-1.18015
61213155	chr5:61213155:C:T	1.33942e-05	-0.79141	-5.69151e-10	7.3598e-05	-1.04785	-5.69151e-10	0.000132821	-1.07118	-5.69151e-10
61213217	chr5:61213217:C:T	4.83059e-05	-7.75999e-11	0.491323	0.000139952	-7.75999e-11	-0.405174	0.000281202	-7.75999e-11	-0.32111
61213932	chr5:61213932:T:A	9.50338e-06	-1.13458	-5.69151e-10	0.000102907	-0.712646	-5.69151e-10	0.000210388	-0.611228	-5.69151e-10
61214083	chr5:61214083:A:G	1.12311e-05	-0.0128647	-0.954677	1.72036e-05	-1.27929	-1.22206	2.80289e-05	-1.33543	-1.29151
61214621	chr5:61214621:C:T	2.21249e-05	-7.75999e-11	-0.289529	0.000104476	-7.75999e-11	-0.697511	0.000181518	-7.75999e-11	-0.758828
61214740	chr5:61214740:A:G	6.27574e-06	-7.75999e-11	-1.54954	4.30941e-05	-7.75999e-11	-1.58309	7.95863e-05	-7.75999e-11	-1.58334
61214982	chr5:61214982:T:C	1.14189e-05	-0.950959	-5.69151e-10	5.98787e-05	-1.25415	-5.69151e-10	0.00011429	-1.22144	-5.69151e-10
61215059	chr5:61215059:A:G	3.33093e-06	-0.897537	-1.28544	2.69034e-05	-1.10118	-0.95304	3.9091e-05	-1.11794	-1.17635
61215502	chr5:61215502:C:A	9.18544e-06	-1.16861	-5.69151e-10	9.72809e-05	-0.768869	-5.69151e-10	0.00019804	-0.671713	-5.69151e-10
61215600	chr5:61215600:A:G	1.0387e-05	-1.1937	0.148029	3.27174e-05	-1.39559	-0.462975	5.47823e-05	-1.39	-0.566819
61215698	chr5:61215698:G:A	3.1864e-06	-0.91693	-1.31041	2.55626e-05	-1.11616	-0.989178	3.74292e-05	-1.13248	-1.20525
61215781	chr5:61215781:T:C	1.79681e-05	-7.75999e-11	-0.497635	5.57713e-05	-7.75999e-11	-1.32521	9.50029e-05	-7.75999e-11	-1.40628
61215901	chr5:61215901:G:A	6.07665e-06	-7.75999e-11	-1.58178	4.5588e-05	-7.75999e-11	-1.52683	8.61232e-05	-7.75999e-11	-1.5044
61215969	chr5:61215969:T:C	8.39195e-06	-7.75999e-11	-1.25896	4.34216e-05	-7.75999e-11	-1.57551	7.98019e-05	-7.75999e-11	-1.58063
61216392	chr5:61216392:T:C	3.17141e-06	-0.912517	-1.31954	2.53127e-05	-1.11289	-1.00227	3.71564e-05	-1.12931	-1.21574
61217121	chr5:61217121:AT:A	3.07102e-06	-0.944184	-1.32004	2.4688e-05	-1.1369	-1.00326	3.6271e-05	-1.15258	-1.21658
61217263	chr5:61217263:C:T	8.05382e-06	-1.30008	-5.69151e-10	5.29418e-05	-1.37728	-5.69151e-10	9.72632e-05	-1.38276	-5.69151e-10
61217292	chr5:61217292:T:A	1.84298e-06	-1.39427	-1.38058	1.65274e-05	-1.36126	-1.1802	3.14334e-05	-1.35128	-1.16103
61217631	chr5:61217631:CA:C	2.86087e-06	-0.983235	-1.35187	2.33593e-05	-1.16775	-1.02773	3.46436e-05	-1.18226	-1.23281
61217674	chr5:61217674:A:G	3.32085e-05	0.487675	-0.3711	1.71965e-05	-1.31206	-1.1897	2.63304e-05	-1.37046	-1.319
61217739	chr5:61217739:C:T	2.10017e-05	0.464776	-0.806402	1.62777e-05	-1.39106	-1.16562	2.32497e-05	-1.38689	-1.427
61218357	chr5:61218357:G:A	7.40169e-06	-7.75999e-11	-1.38452	4.51845e-05	-7.75999e-11	-1.53572	8.21854e-05	-7.75999e-11	-1.5512
61218575	chr5:61218575:A:G	6.08456e-06	-7.75999e-11	-1.58048	5.21704e-05	-7.75999e-11	-1.39196	9.37979e-05	-7.75999e-11	-1.41904
61218944	chr5:61218944:G:A	7.99713e-06	-1.30715	-5.69151e-10	5.2781e-05	-1.38032	-5.69151e-10	9.70169e-05	-1.3853	-5.69151e-10
61219208	chr5:61219208:T:C	8.16683e-05	-7.75999e-11	1.01644	0.00047399	-7.75999e-11	0.814714	0.000792731	-7.75999e-11	0.715301
61220107	chr5:61220107:G:A	3.18858e-06	-0.907896	-1.31876	2.54266e-05	-1.10897	-1.0017	3.73191e-05	-1.12545	-1.21523
61220292	chr5:61220292:G:A	2.26876e-05	0.540982	-0.805394	1.63444e-05	-1.38647	-1.16612	2.31407e-05	-1.39136	-1.42723
61220390	chr5:61220390:G:A	0.000141429	1.56557	-5.69151e-10	0.000448591	0.75964	-5.69151e-10	0.000753753	0.664882	-5.69151e-10
61220796	chr5:61220796:G:T	6.1697e-06	-7.75999e-11	-1.56658	4.40547e-05	-7.75999e-11	-1.56104	8.25904e-05	-7.75999e-11	-1.54629
61221407	chr5:61221407:G:C	9.51394e-06	-1.13347	-5.69151e-10	0.000103147	-0.710315	-5.69151e-10	0.000210911	-0.608748	-5.69151e-10
61222068	chr5:61222068:C:A	6.91296e-06	-7.75999e-11	-1.45283	4.52779e-05	-7.75999e-11	-1.53365	8.19915e-05	-7.75999e-11	-1.55357
61222075	chr5:61222075:C:T	9.86837e-06	-1.0969	-5.69151e-10	0.000109327	-0.652126	-5.69151e-10	0.00022446	-0.546483	-5.69151e-10
61222494	chr5:61222494:C:A	3.67211e-06	-0.751686	-1.33378	1.33069e-05	-1.31587	-1.44232	2.29641e-05	-1.35087	-1.47538
61223728	chr5:61223728:A:T	7.3383e-06	-1.39312	-5.69151e-10	5.70265e-05	-1.30296	-5.69151e-10	0.000108917	-1.2696	-5.69151e-10
61223928	chr5:61223928:G:T	2.98741e-06	-0.936839	-1.35498	2.3746e-05	-1.1314	-1.04766	3.52745e-05	-1.14717	-1.24985
61225150	chr5:61225150:CTCA:C	1.81102e-06	-1.39573	-1.39661	1.58342e-05	-1.37899	-1.20531	2.99823e-05	-1.37178	-1.18779
61225772	chr5:61225772:G:A	1.07292e-05	-1.17859	0.165333	3.53738e-05	-1.39595	-0.384556	6.03704e-05	-1.39229	-0.467398
61225869	chr5:61225869:C:T	9.16193e-06	-7.75999e-11	-1.17117	4.47626e-05	-7.75999e-11	-1.5451	8.4384e-05	-7.75999e-11	-1.5248
61225870	chr5:61225870:G:A	7.59813e-06	-7.75999e-11	-1.35833	6.57793e-05	-7.75999e-11	-1.16017	0.000126677	-7.75999e-11	-1.11854
61225912	chr5:61225912:G:A	2.06488e-06	-1.39484	-1.26632	1.67723e-05	-1.38392	-1.14282	3.17909e-05	-1.37767	-1.12333
61225914	chr5:61225914:T:C	3.43582e-06	-1.19866	-0.953311	2.07163e-05	-1.36667	-0.94888	3.04033e-05	-1.33133	-1.21431
61226198	chr5:61226198:CT:C	1.57585e-06	-1.37979	-1.55165	1.25345e-05	-1.23458	-1.58341	2.39385e-05	-1.20161	-1.58309
61226587	chr5:61226587:A:G	1.89626e-06	-1.26645	-1.4799	1.40054e-05	-1.37571	-1.33132	2.26014e-05	-1.38336	-1.45881
61226625	chr5:61226625:T:C	1.5197e-05	0.476422	-1.14156	2.37984e-05	-1.14947	-1.02739	3.1263e-05	-1.24041	-1.27733
61226827	chr5:61226827:T:C	7.24254e-06	-7.75999e-11	-1.40626	6.00555e-05	-7.75999e-11	-1.2512	0.000111173	-7.75999e-11	-1.2491
61226896	chr5:61226896:T:G	3.02894e-06	-0.973758	-1.30426	2.49415e-05	-1.16092	-0.969016	3.68861e-05	-1.17566	-1.17669
61227009	chr5:61227009:C:T	6.15921e-06	-7.75999e-11	-1.56828	4.41386e-05	-7.75999e-11	-1.55914	8.27867e-05	-7.75999e-11	-1.54391
61227097	chr5:61227097:TCTTGGCCTTCTGC:T	7.69975e-06	-1.34504	-5.69151e-10	6.46851e-05	-1.17694	-5.69151e-10	0.000124756	-1.13382	-5.69151e-10
61227139	chr5:61227139:C:T	1.18914e-05	-0.910416	-5.69151e-10	7.04092e-05	-1.09215	-5.69151e-10	0.000126456	-1.12029	-5.69151e-10
61227206	chr5:61227206:C:A	6.46065e-06	-7.75999e-11	-1.5205	4.33805e-05	-7.75999e-11	-1.57646	8.00392e-05	-7.75999e-11	-1.57767
61227854	chr5:61227854:C:T	1.09636e-05	-0.0298336	-0.961815	1.70477e-05	-1.28406	-1.2264	2.77766e-05	-1.3405	-1.29549
61228193	chr5:61228193:C:T	1.28213e-05	-7.75999e-11	-0.835124	7.17652e-05	-7.75999e-11	-1.07307	0.000127958	-7.75999e-11	-1.10848
61228409	chr5:61228409:C:T	9.71214e-06	-1.11285	-5.69151e-10	0.000106611	-0.677286	-5.69151e-10	0.000218504	-0.573379	-5.69151e-10
61228443	chr5:61228443:G:A	1.16418e-05	-0.931632	-5.69151e-10	5.8571e-05	-1.27623	-5.69151e-10	0.00010516	-1.3047	-5.69151e-10
61228582	chr5:61228582:C:T	1.01888e-05	-7.75999e-11	-1.06494	4.65691e-05	-7.75999e-11	-1.50553	8.29021e-05	-7.75999e-11	-1.54252
61228703	chr5:61228703:C:G	1.67994e-05	0.526965	-1.09185	2.49913e-05	-1.13179	-0.996156	3.23868e-05	-1.22684	-1.2556
61228758	chr5:61228758:T:C	4.20865e-06	-0.894149	-1.05494	1.47206e-05	-1.07508	-1.58215	2.71151e-05	-1.09444	-1.56566
61228904	chr5:61228904:A:G	7.14388e-06	0.0342524	-1.45423	1.224e-05	-1.26607	-1.57569	2.10896e-05	-1.32791	-1.58349
61229104	chr5:61229104:C:T	8.93153e-06	-7.75999e-11	-1.19664	4.43648e-05	-7.75999e-11	-1.55403	8.03559e-05	-7.75999e-11	-1.57372
61229198	chr5:61229198:G:A	7.32701e-06	-1.39466	-5.69151e-10	5.64563e-05	-1.31301	-5.69151e-10	0.000107629	-1.28149	-5.69151e-10
61229433	chr5:61229433:T:C	9.5514e-06	-1.12954	-5.69151e-10	0.000103818	-0.70383	-5.69151e-10	0.000212384	-0.601787	-5.69151e-10
61229711	chr5:61229711:T:G	6.57754e-06	-7.75999e-11	-1.50257	4.38698e-05	-7.75999e-11	-1.56525	8.01552e-05	-7.75999e-11	-1.57622
61230040	chr5:61230040:T:C	1.92167e-05	-7.75999e-11	-0.430453	0.000205749	-7.75999e-11	-0.0198138	0.000366114	-7.75999e-11	-0.0572361
61230499	chr5:61230499:T:C	2.90764e-05	0.684183	-0.700486	1.72844e-05	-1.38256	-1.1141	2.40276e-05	-1.39351	-1.38747
61230818	chr5:61230818:G:T	7.31866e-06	-1.3958	-5.69151e-10	5.45435e-05	-1.34747	-5.69151e-10	0.000102942	-1.32602	-5.69151e-10
61231008	chr5:61231008:T:C	6.14905e-06	-7.75999e-11	-1.56993	4.42353e-05	-7.75999e-11	-1.55695	8.3017e-05	-7.75999e-11	-1.54114
61231591	chr5:61231591:A:C	8.95046e-06	-1.17402	-0.0205075	3.03375e-05	-1.39594	-0.53815	5.19759e-05	-1.3931	-0.616306
61231594	chr5:61231594:A:T	8.83808e-06	-1.18665	-0.0205075	3.03399e-05	-1.39586	-0.53815	5.20614e-05	-1.39145	-0.616306
61231679	chr5:61231679:G:A	3.24071e-06	-1.17994	-1.0305	1.56882e-05	-1.38647	-1.2071	2.77608e-05	-1.39398	-1.24258
61231693	chr5:61231693:A:C	7.51524e-06	-0.00284128	-1.36646	1.24503e-05	-1.27742	-1.5473	2.11445e-05	-1.3361	-1.57271
61232245	chr5:61232245:T:A	2.34491e-05	-7.75999e-11	-0.231397	8.17007e-05	-7.75999e-11	-0.94341	0.000156606	-7.75999e-11	-0.906447
61232300	chr5:61232300:A:G	1.5555e-06	-1.38593	-1.5585	1.24578e-05	-1.37658	-1.44754	2.34202e-05	-1.36782	-1.43876
61232345	chr5:61232345:A:G	1.50331e-05	-7.75999e-11	-0.675977	5.13552e-05	-7.75999e-11	-1.40771	8.88394e-05	-7.75999e-11	-1.47335
61232373	chr5:61232373:C:G	2.18192e-05	-7.75999e-11	-0.303441	0.000238763	-7.75999e-11	0.128999	0.000423949	-7.75999e-11	0.08943
61233089	chr5:61233089:C:T	2.29852e-05	-7.75999e-11	-0.25138	0.000253756	-7.75999e-11	0.1899	0.000450179	-7.75999e-11	0.149463
61233137	chr5:61233137:C:A	9.81715e-06	-1.1021	-5.69151e-10	0.000108462	-0.660071	-5.69151e-10	0.000222557	-0.555	-5.69151e-10
61233623	chr5:61233623:C:A	3.3296e-05	0.667639	-0.548431	1.94643e-05	-1.38386	-0.994031	2.60797e-05	-1.39291	-1.30612
61233892	chr5:61233892:A:C	6.1609e-06	-7.75999e-11	-1.56801	4.41232e-05	-7.75999e-11	-1.55949	8.27499e-05	-7.75999e-11	-1.54436
61233937	chr5:61233937:C:T	7.57855e-05	-7.75999e-11	0.941677	0.000439746	-7.75999e-11	0.739726	0.00073673	-7.75999e-11	0.64204
61234327	chr5:61234327:G:A	6.10971e-06	-7.75999e-11	-1.57635	4.47385e-05	-7.75999e-11	-1.54564	8.41873e-05	-7.75999e-11	-1.52714
61234600	chr5:61234600:G:A	3.19489e-06	-0.89651	-1.32817	2.48936e-05	-1.10481	-1.02705	3.7019e-05	-1.12262	-1.22613
61234604	chr5:61234604:C:T	1.57901e-06	-1.3714	-1.55803	1.23156e-05	-1.38916	-1.44645	2.30772e-05	-1.38369	-1.43764
61235172	chr5:61235172:C:A	6.1774e-06	-7.75999e-11	-1.56533	4.30848e-05	-7.75999e-11	-1.5833	7.97518e-05	-7.75999e-11	-1.58126
61235424	chr5:61235424:A:G	8.36977e-05	-7.75999e-11	1.04098	0.000482942	-7.75999e-11	0.833424	0.000807739	-7.75999e-11	0.734057
61235611	chr5:61235611:C:T	6.06627e-06	-7.75999e-11	-1.58349	4.3622e-05	-7.75999e-11	-1.57091	8.10344e-05	-7.75999e-11	-1.56531
61235893	chr5:61235893:G:A	3.84423e-06	-0.896535	-1.14312	1.46932e-05	-1.0765	-1.58259	2.67108e-05	-1.09618	-1.57894
61236181	chr5:61236181:G:A	3.09982e-06	-0.943512	-1.31137	2.51199e-05	-1.14214	-0.980672	3.723e-05	-1.15859	-1.18448
61237380	chr5:61237380:T:C	0.000166154	0.532105	1.19458	2.74109e-05	-1.39342	-0.642108	2.98873e-05	-1.38266	-1.18009
61237457	chr5:61237457:G:T	7.49972e-06	-7.75999e-11	-1.37136	4.87625e-05	-7.75999e-11	-1.45951	8.80243e-05	-7.75999e-11	-1.48257
61237703	chr5:61237703:T:C	9.27283e-06	-7.75999e-11	-1.15914	4.4907e-05	-7.75999e-11	-1.54188	8.0856e-05	-7.75999e-11	-1.56751
61237875	chr5:61237875:C:T	7.10501e-06	-7.75999e-11	-1.42543	4.3255e-05	-7.75999e-11	-1.57936	8.10896e-05	-7.75999e-11	-1.56463
61238155	chr5:61238155:T:C	2.84154e-05	0.708076	-0.747374	1.68209e-05	-1.38073	-1.14312	2.35671e-05	-1.39418	-1.40615
61238254	chr5:61238254:T:C	7.65156e-06	-1.35132	-5.69151e-10	6.36931e-05	-1.1924	-5.69151e-10	0.000114135	-1.2228	-5.69151e-10
61238337	chr5:61238337:C:T	1.51726e-05	-7.75999e-11	-0.666742	5.15729e-05	-7.75999e-11	-1.40348	8.91389e-05	-7.75999e-11	-1.46999
61238453	chr5:61238453:C:T	7.62815e-06	-7.75999e-11	-1.35438	4.30845e-05	-7.75999e-11	-1.58331	7.98496e-05	-7.75999e-11	-1.58004
61238513	chr5:61238513:C:T	3.95829e-05	-7.75999e-11	0.292168	0.000115359	-7.75999e-11	-0.598423	0.000226017	-7.75999e-11	-0.539571
61238708	chr5:61238708:G:A	1.4248e-05	-0.729611	-5.69151e-10	0.000130387	-0.475968	-5.69151e-10	0.000251536	-0.432594	-5.69151e-10
61238711	chr5:61238711:A:T	1.5704e-06	-1.37729	-1.55761	1.23759e-05	-1.38522	-1.4455	2.32254e-05	-1.37828	-1.43665
61238893	chr5:61238893:G:A	6.80306e-06	0.0305417	-1.4994	1.21419e-05	-1.26784	-1.58197	2.11004e-05	-1.32917	-1.58172
61238974	chr5:61238974:T:C	1.23642e-05	-0.871422	-5.69151e-10	0.000115674	-0.595698	-5.69151e-10	0.000204743	-0.638425	-5.69151e-10
61239040	chr5:61239040:C:T	3.1866e-05	-7.75999e-11	0.075308	0.000269527	-7.75999e-11	0.250195	0.000540849	-7.75999e-11	0.332959
61239116	chr5:61239116:A:G	2.94908e-06	-0.96232	-1.34242	2.36491e-05	-1.15604	-1.02711	3.53874e-05	-1.17198	-1.22184
61239193	chr5:61239193:A:G	2.90424e-05	0.724937	-0.74241	1.69136e-05	-1.37927	-1.13908	2.36177e-05	-1.39463	-1.40356
61239275	chr5:61239275:T:A	7.49911e-05	-7.75999e-11	0.931139	0.000434946	-7.75999e-11	0.728749	0.000728979	-7.75999e-11	0.631463
61239514	chr5:61239514:T:G	2.97892e-06	-0.715024	-1.57965	2.71601e-05	-0.933064	-1.11166	4.28607e-05	-0.956469	-1.24576
61239909	chr5:61239909:G:GA	9.65273e-06	-1.11899	-5.69151e-10	0.000105545	-0.687336	-5.69151e-10	0.00021617	-0.584117	-5.69151e-10
61240482	chr5:61240482:G:C	7.39603e-06	0.0775815	-1.46287	1.23988e-05	-1.25349	-1.57538	2.1285e-05	-1.31873	-1.58345
61240789	chr5:61240789:C:T	6.15687e-06	-7.75999e-11	-1.56866	4.41749e-05	-7.75999e-11	-1.55831	8.28793e-05	-7.75999e-11	-1.5428
61241095	chr5:61241095:A:G	7.8741e-06	0.140991	-1.46364	1.26566e-05	-1.23284	-1.57546	2.16202e-05	-1.30309	-1.58346
61241216	chr5:61241216:G:A	1.27508e-05	-7.75999e-11	-0.840634	4.79939e-05	-7.75999e-11	-1.4754	8.43551e-05	-7.75999e-11	-1.52515
61241574	chr5:61241574:A:T	2.70158e-05	0.718806	-0.808615	1.61285e-05	-1.3798	-1.18608	2.29529e-05	-1.39447	-1.43227
61242554	chr5:61242554:A:G	9.39482e-06	-7.75999e-11	-1.14607	4.50942e-05	-7.75999e-11	-1.53772	8.10694e-05	-7.75999e-11	-1.56488
61242769	chr5:61242769:G:A	5.95571e-06	-1.17208	-0.429795	1.70988e-05	-1.39595	-1.11151	2.89651e-05	-1.39293	-1.20116
61242781	chr5:61242781:G:A	3.05111e-06	-0.690846	-1.57988	2.75937e-05	-0.912959	-1.11593	4.35454e-05	-0.936863	-1.24951
61242791	chr5:61242791:C:T	1.55276e-06	-1.38618	-1.56002	1.24231e-05	-1.37599	-1.45093	2.33636e-05	-1.36684	-1.44216
61242817	chr5:61242817:A:T	1.56504e-06	-1.39053	-1.54779	1.28648e-05	-1.36824	-1.42374	2.4249e-05	-1.35761	-1.41419
61243023	chr5:61243023:T:C	9.95592e-06	-1.08806	-5.69151e-10	0.000110901	-0.637838	-5.69151e-10	0.000227911	-0.531227	-5.69151e-10
61243041	chr5:61243041:G:A	2.79605e-05	0.693654	-0.749092	1.67926e-05	-1.3819	-1.14363	2.35817e-05	-1.39373	-1.40598
61243651	chr5:61243651:C:T	7.44206e-06	-7.75999e-11	-1.37908	4.52906e-05	-7.75999e-11	-1.53337	8.23421e-05	-7.75999e-11	-1.5493
61243691	chr5:61243691:T:C	1.77532e-05	-7.75999e-11	-0.509664	6.29992e-05	-7.75999e-11	-1.20335	0.000121376	-7.75999e-11	-1.16129
61243694	chr5:61243694:C:G	7.91885e-05	-7.75999e-11	0.9856	0.000457718	-7.75999e-11	0.77978	0.000766199	-7.75999e-11	0.68126
61243857	chr5:61243857:G:A	6.787e-06	-7.75999e-11	-1.47122	4.31213e-05	-7.75999e-11	-1.58246	7.96154e-05	-7.75999e-11	-1.58297
61243906	chr5:61243906:G:A	1.19528e-05	-7.75999e-11	-0.905266	8.01894e-05	-7.75999e-11	-0.96208	0.00013972	-7.75999e-11	-1.02054
61244030	chr5:61244030:A:AG	7.4588e-06	-1.37684	-5.69151e-10	5.99009e-05	-1.25378	-5.69151e-10	0.00011462	-1.21856	-5.69151e-10
61245009	chr5:61245009:A:G	6.1536e-06	-7.75999e-11	-1.56919	4.42005e-05	-7.75999e-11	-1.55774	8.29382e-05	-7.75999e-11	-1.54209
61245078	chr5:61245078:C:T	6.22514e-06	-7.75999e-11	-1.55763	5.29628e-05	-7.75999e-11	-1.37688	0.000101772	-7.75999e-11	-1.33745
61246659	chr5:61246659:A:G	1.52997e-06	-1.39552	-1.56546	1.26016e-05	-1.34776	-1.46489	2.38007e-05	-1.33381	-1.45666
61246703	chr5:61246703:C:T	9.56035e-06	-1.12861	-5.69151e-10	0.000103853	-0.703493	-5.69151e-10	0.00021246	-0.601429	-5.69151e-10
61246929	chr5:61246929:C:G	7.19118e-06	-7.75999e-11	-1.41338	6.09925e-05	-7.75999e-11	-1.23572	0.000116846	-7.75999e-11	-1.19933
61247104	chr5:61247104:T:A	1.11423e-05	-0.975482	-5.69151e-10	6.6893e-05	-1.14338	-5.69151e-10	0.000120458	-1.16888	-5.69151e-10
61247268	chr5:61247268:G:A	2.22621e-05	-0.420814	0.137467	8.20785e-05	0.022022	-0.960818	0.00170449	2.36312	-0.882282
61247709	chr5:61247709:T:A	7.38197e-06	-1.38719	-5.69151e-10	5.85507e-05	-1.27658	-5.69151e-10	0.000112285	-1.23914	-5.69151e-10
61247710	chr5:61247710:C:A	7.34317e-06	-1.39246	-5.69151e-10	5.72381e-05	-1.29925	-5.69151e-10	0.000109385	-1.2653	-5.69151e-10
61248495	chr5:61248495:C:T	6.66574e-06	-7.75999e-11	-1.48925	4.31014e-05	-7.75999e-11	-1.58292	7.96164e-05	-7.75999e-11	-1.58296
61248559	chr5:61248559:A:G	1.53919e-05	0.465571	-1.11796	2.40322e-05	-1.15839	-1.00868	3.15842e-05	-1.2479	-1.25962
61248794	chr5:61248794:G:A	6.08054e-06	-7.75999e-11	-1.58114	4.5459e-05	-7.75999e-11	-1.52966	8.5823e-05	-7.75999e-11	-1.5079
61248919	chr5:61248919:C:T	7.42081e-06	-7.75999e-11	-1.38194	4.30875e-05	-7.75999e-11	-1.58324	8.02019e-05	-7.75999e-11	-1.57563
61249180	chr5:61249180:T:C	7.45098e-06	-1.37789	-5.69151e-10	6.03324e-05	-1.2466	-5.69151e-10	0.000116183	-1.20502	-5.69151e-10
61249238	chr5:61249238:C:T	9.13047e-06	-1.13664	-0.0379714	2.97642e-05	-1.39436	-0.558806	5.08169e-05	-1.39566	-0.636293
61249411	chr5:61249411:T:G	6.65583e-06	-7.75999e-11	-1.49074	5.32283e-05	-7.75999e-11	-1.37188	9.85773e-05	-7.75999e-11	-1.36934
61249645	chr5:61249645:G:A	9.42646e-06	-1.13874	-0.00396966	3.06836e-05	-1.39451	-0.528238	5.23435e-05	-1.39559	-0.606764
61249688	chr5:61249688:G:T	3.11592e-05	0.850015	-0.797137	1.63576e-05	-1.36791	-1.18387	2.29443e-05	-1.39595	-1.43116
61250009	chr5:61250009:G:A	2.01498e-05	-7.75999e-11	-0.383038	9.04341e-05	-7.75999e-11	-0.84185	0.000159008	-7.75999e-11	-0.891229
61250143	chr5:61250143:A:G	2.51765e-05	0.710374	-0.870696	1.48034e-05	-1.3819	-1.26971	2.17517e-05	-1.39377	-1.48672
61250347	chr5:61250347:G:A	3.00935e-06	-0.923627	-1.36088	2.36414e-05	-1.12697	-1.0565	3.55496e-05	-1.14387	-1.24538
61250431	chr5:61250431:T:C	3.00654e-06	-0.923934	-1.36151	2.36271e-05	-1.12672	-1.05736	3.55322e-05	-1.14368	-1.24606
61250720	chr5:61250720:C:T	0.000143068	-7.75999e-11	1.57709	0.000396105	-7.75999e-11	0.635208	0.000633257	-7.75999e-11	0.490695
61250855	chr5:61250855:GCCCACGCCTATGTC:G	6.12973e-06	-7.75999e-11	-1.57308	4.34276e-05	-7.75999e-11	-1.57538	8.09102e-05	-7.75999e-11	-1.56684
61251005	chr5:61251005:A:G	9.50901e-06	-1.13399	-5.69151e-10	8.59402e-05	-0.892821	-5.69151e-10	0.000168026	-0.836064	-5.69151e-10
61251188	chr5:61251188:T:G	6.49521e-06	-1.11727	-0.397898	1.74305e-05	-1.39301	-1.09524	2.92388e-05	-1.39595	-1.18874
61251240	chr5:61251240:G:A	6.07314e-06	-7.75999e-11	-1.58236	4.59243e-05	-7.75999e-11	-1.51948	8.4533e-05	-7.75999e-11	-1.52304
61251340	chr5:61251340:G:C	6.93257e-06	-7.75999e-11	-1.45	4.32297e-05	-7.75999e-11	-1.57995	7.95742e-05	-7.75999e-11	-1.58349
61251753	chr5:61251753:C:T	1.29789e-05	-0.822903	-5.69151e-10	7.12333e-05	-1.08051	-5.69151e-10	0.00012849	-1.10433	-5.69151e-10
61253283	chr5:61253283:A:G	1.04672e-05	0.0503938	-1.08838	1.4889e-05	-1.26598	-1.37987	2.42149e-05	-1.32782	-1.4454
61253506	chr5:61253506:C:T	4.82534e-05	-7.75999e-11	0.490235	0.000287551	-7.75999e-11	0.31493	0.000486107	-7.75999e-11	0.226247
61253709	chr5:61253709:AGGAGAGCTTG:A	6.93584e-06	-7.75999e-11	-1.44953	4.33354e-05	-7.75999e-11	-1.5775	7.96486e-05	-7.75999e-11	-1.58256
61254041	chr5:61254041:A:G	2.71339e-05	-7.75999e-11	-0.0854459	0.000126722	-7.75999e-11	-0.50448	0.000217433	-7.75999e-11	-0.578293
61254214	chr5:61254214:T:C	2.94079e-05	0.603967	-0.608936	1.82588e-05	-1.38941	-1.05242	2.51117e-05	-1.38844	-1.34841
61254741	chr5:61254741:A:G	7.65156e-06	-1.35132	-5.69151e-10	6.39137e-05	-1.18894	-5.69151e-10	0.000123118	-1.14704	-5.69151e-10
61255116	chr5:61255116:G:A	1.55551e-05	0.0245829	-0.666423	2.72377e-05	-0.943948	-1.09792	4.38373e-05	-1.03173	-1.14797
61255784	chr5:61255784:G:C	3.70906e-06	-1.39106	-0.684388	1.98386e-05	-1.35298	-1.00586	3.56255e-05	-1.33014	-1.05698
61255803	chr5:61255803:A:G	1.70569e-06	-1.3142	-1.53806	1.08642e-05	-1.39367	-1.56733	2.0429e-05	-1.39548	-1.54775
61255893	chr5:61255893:A:G	3.43336e-05	-7.75999e-11	0.149893	0.000436551	-7.75999e-11	0.732433	0.000783195	-7.75999e-11	0.7032
61255945	chr5:61255945:T:C	6.69442e-06	-7.75999e-11	-1.48496	5.14189e-05	-7.75999e-11	-1.40647	0.000100008	-7.75999e-11	-1.35493
61255977	chr5:61255977:G:C	3.25989e-06	-0.867608	-1.33693	1.28138e-05	-1.39382	-1.40213	2.10212e-05	-1.39399	-1.52067
61256238	chr5:61256238:G:C	4.73596e-05	-7.75999e-11	0.471538	8.82877e-05	-7.75999e-11	-0.865871	0.000142573	-7.75999e-11	-1.00032
61257354	chr5:61257354:C:T	2.25983e-06	-1.27213	-1.29881	1.24751e-05	-1.39461	-1.42812	2.26665e-05	-1.38794	-1.45135
61257450	chr5:61257450:C:T	1.03171e-05	-7.75999e-11	-1.05243	5.40581e-05	-7.75999e-11	-1.35641	9.74835e-05	-7.75999e-11	-1.3805
61257528	chr5:61257528:A:G	4.34806e-05	-7.75999e-11	0.386084	8.39088e-05	-7.75999e-11	-0.916741	0.000136224	-7.75999e-11	-1.04588
61258043	chr5:61258043:C:G	3.06765e-06	-1.38829	-0.877029	2.11193e-05	-1.26172	-1.03457	3.97612e-05	-1.2235	-1.0538
61258087	chr5:61258087:G:A	6.89544e-06	-7.75999e-11	-1.45537	4.48599e-05	-7.75999e-11	-1.54293	8.19751e-05	-7.75999e-11	-1.55377
61258127	chr5:61258127:C:T	2.04184e-06	-1.30508	-1.3673	1.63194e-05	-1.39126	-1.16286	3.17227e-05	-1.39415	-1.109
61258186	chr5:61258186:T:A	3.21987e-05	-0.721811	0.807508	2.62159e-05	-1.38263	-0.697478	3.11102e-05	-1.39536	-1.12729
61258512	chr5:61258512:T:C	2.94359e-05	-0.777728	0.773713	2.59398e-05	-1.38947	-0.701226	3.10779e-05	-1.39584	-1.12784
61258535	chr5:61258535:A:G	1.25876e-05	-0.830288	-0.0232319	2.33135e-05	-1.38388	-0.813563	3.04504e-05	-1.39534	-1.14874
61258556	chr5:61258556:A:G	1.26943e-05	-0.870426	0.0253511	2.39941e-05	-1.38897	-0.7797	3.11828e-05	-1.39595	-1.12437
61258830	chr5:61258830:T:C	1.28284e-05	-0.828429	-0.00613813	2.34943e-05	-1.3837	-0.806016	3.05499e-05	-1.3953	-1.14552
61258908	chr5:61258908:AAG:A	1.77429e-06	-1.31225	-1.50058	1.07204e-05	-1.39342	-1.5809	1.9967e-05	-1.39536	-1.57074
61259031	chr5:61259031:T:C	1.35763e-05	-0.833878	0.0559743	2.46059e-05	-1.38444	-0.759048	3.16717e-05	-1.39546	-1.1093
61259107	chr5:61259107:C:T	1.73708e-06	-1.25197	-1.58206	1.18908e-05	-1.33815	-1.53255	2.35887e-05	-1.29028	-1.50913
61259263	chr5:61259263:T:C	9.35805e-06	-7.75999e-11	-1.14999	5.5644e-05	-7.75999e-11	-1.3275	9.99225e-05	-7.75999e-11	-1.35579
61259380	chr5:61259380:A:G	1.84008e-05	-0.0614604	-0.412373	3.23403e-05	-0.962876	-0.907282	5.23818e-05	-1.03754	-0.964085
61259437	chr5:61259437:A:G	1.74104e-05	-0.485461	-0.0437017	1.97349e-05	-1.2865	-1.07758	2.60074e-05	-1.32991	-1.37189
61259561	chr5:61259561:C:A	9.94479e-06	-0.661965	-0.427217	1.9702e-05	-1.30662	-1.05913	2.68873e-05	-1.34241	-1.32612
61259703	chr5:61259703:C:G	1.17211e-05	-7.75999e-11	-0.924837	5.94036e-05	-7.75999e-11	-1.26212	0.000106791	-7.75999e-11	-1.28931
61260011	chr5:61260011:C:A	6.09495e-06	-7.75999e-11	-1.57877	4.50987e-05	-7.75999e-11	-1.53762	8.55875e-05	-7.75999e-11	-1.51064
61260095	chr5:61260095:T:C	2.21898e-05	-0.546488	0.259888	2.14162e-05	-1.30693	-0.97539	2.71149e-05	-1.34558	-1.31452
61260216	chr5:61260216:A:C	1.16853e-05	-7.75999e-11	-0.927899	5.92751e-05	-7.75999e-11	-1.26428	0.000106571	-7.75999e-11	-1.29137
61260441	chr5:61260441:T:C	1.99667e-05	-0.580945	0.188782	2.03341e-05	-1.31771	-1.01647	2.61793e-05	-1.35351	-1.3417
61260510	chr5:61260510:G:C	2.62313e-06	-0.859477	-1.56239	1.10642e-05	-1.35941	-1.58335	2.05922e-05	-1.38083	-1.55444
61260549	chr5:61260549:G:A	2.25053e-05	-0.477529	0.205051	2.15567e-05	-1.28343	-0.992352	2.73491e-05	-1.32754	-1.32396
61260552	chr5:61260552:C:A	6.97312e-06	-7.75999e-11	-1.44417	4.51394e-05	-7.75999e-11	-1.53672	8.24087e-05	-7.75999e-11	-1.54849
61260650	chr5:61260650:C:T	1.03342e-05	-0.573725	-0.477044	1.96839e-05	-1.27431	-1.09236	2.69548e-05	-1.31684	-1.34918
61260678	chr5:61260678:G:A	2.24243e-06	-1.01006	-1.56861	1.07409e-05	-1.38894	-1.58347	2.01699e-05	-1.3957	-1.56029
61260890	chr5:61260890:T:G	1.0165e-05	-7.75999e-11	-1.06728	5.18334e-05	-7.75999e-11	-1.39844	9.22922e-05	-7.75999e-11	-1.43522
61260946	chr5:61260946:T:C	3.13332e-05	-0.514795	0.573242	2.64074e-05	-1.29559	-0.777238	3.14801e-05	-1.33692	-1.17391
61261029	chr5:61261029:A:T	1.7998e-06	-1.3462	-1.45236	1.06707e-05	-1.39571	-1.58326	1.98779e-05	-1.39424	-1.57633
61261030	chr5:61261030:T:A	6.02965e-05	-7.75999e-11	0.713044	0.103005	-7.75999e-11	6.19606	0.000302756	-7.75999e-11	-0.247255
61261221	chr5:61261221:A:C	3.44745e-06	-1.38928	-0.759317	2.33077e-05	-1.26603	-0.93166	4.37395e-05	-1.22841	-0.953525
61261477	chr5:61261477:GT:G	8.85269e-06	-0.595298	-0.610211	1.74771e-05	-1.28293	-1.20266	2.48035e-05	-1.32357	-1.42563
61261637	chr5:61261637:C:T	1.33828e-05	-7.75999e-11	-0.792264	0.000177603	-7.75999e-11	-0.166924	0.000308562	-7.75999e-11	-0.22826
61261670	chr5:61261670:C:A	2.75982e-06	-0.828726	-1.54234	1.11639e-05	-1.3509	-1.58289	2.06965e-05	-1.37506	-1.55516
61262014	chr5:61262014:A:G	1.15506e-05	-7.75999e-11	-0.939496	5.87707e-05	-7.75999e-11	-1.27283	0.000105697	-7.75999e-11	-1.29961
61262394	chr5:61262394:G:GTTA	3.42922e-06	-1.39123	-0.762666	2.3023e-05	-1.27539	-0.934588	4.31489e-05	-1.23913	-0.956391
61262447	chr5:61262447:G:A	7.41962e-06	-7.75999e-11	-1.3821	4.40122e-05	-7.75999e-11	-1.562	8.03722e-05	-7.75999e-11	-1.57351
61262455	chr5:61262455:T:C	8.33963e-06	-0.626913	-0.638299	1.72265e-05	-1.29263	-1.20739	2.45916e-05	-1.33089	-1.42689
61262583	chr5:61262583:G:A	2.59928e-05	-0.645365	0.516952	2.19404e-05	-1.36994	-0.888206	2.72867e-05	-1.39088	-1.2629
61262644	chr5:61262644:C:T	2.73373e-05	-0.640279	0.562299	2.25431e-05	-1.36896	-0.862085	2.77883e-05	-1.39044	-1.24512
61262677	chr5:61262677:T:C	1.15548e-05	-7.75999e-11	-0.939133	5.87835e-05	-7.75999e-11	-1.27261	0.000105718	-7.75999e-11	-1.2994
61262769	chr5:61262769:G:A	6.73378e-06	-7.75999e-11	-1.47909	5.46673e-05	-7.75999e-11	-1.34521	0.000101279	-7.75999e-11	-1.3423
61263213	chr5:61263213:C:T	2.18056e-05	-1.3651	1.06103	2.27575e-05	-1.34318	-0.8784	3.57738e-05	-1.31637	-1.06659
61263423	chr5:61263423:T:C	8.56237e-06	-1.23885	-5.69151e-10	5.44383e-05	-1.3494	-5.69151e-10	9.96048e-05	-1.35897	-5.69151e-10
61263916	chr5:61263916:A:C	3.04562e-06	-0.689467	-1.58306	1.1695e-05	-1.307	-1.58031	2.10124e-05	-1.34267	-1.5724
61263954	chr5:61263954:G:A	9.40098e-06	-7.75999e-11	-1.14542	4.97759e-05	-7.75999e-11	-1.43894	8.91117e-05	-7.75999e-11	-1.47029
61264017	chr5:61264017:A:T	7.59662e-06	-1.24221	-0.116314	1.42731e-05	-1.37901	-1.30909	2.37325e-05	-1.38488	-1.40845
61264232	chr5:61264232:C:G	2.46162e-06	-1.37668	-1.10873	1.81027e-05	-1.20618	-1.24423	3.4415e-05	-1.16198	-1.25971
61264332	chr5:61264332:GAA:G	7.9168e-06	-1.25212	-0.0651253	1.45478e-05	-1.38217	-1.28686	2.40941e-05	-1.38741	-1.39081
61265123	chr5:61265123:G:T	1.03516e-05	-7.75999e-11	-1.04909	5.45057e-05	-7.75999e-11	-1.34817	9.83294e-05	-7.75999e-11	-1.37186
61265694	chr5:61265694:G:T	4.48511e-06	-0.543028	-1.34244	1.12971e-05	-1.39261	-1.52932	2.07878e-05	-1.36874	-1.55707
61265725	chr5:61265725:GGAAATCCATTTT:G	1.43976e-05	-7.75999e-11	-0.719169	5.83108e-05	-7.75999e-11	-1.28068	0.000113255	-7.75999e-11	-1.23054
61265921	chr5:61265921:C:A	3.07584e-06	-0.679493	-1.58316	1.17424e-05	-1.30345	-1.57981	2.10534e-05	-1.3399	-1.57322
61265945	chr5:61265945:G:A	6.36432e-06	-7.75999e-11	-1.53552	4.32642e-05	-7.75999e-11	-1.57915	7.96691e-05	-7.75999e-11	-1.5823
61266113	chr5:61266113:G:T	1.50627e-05	-1.28239	0.608382	1.76808e-05	-1.39106	-1.08294	2.78913e-05	-1.39391	-1.23796
61266353	chr5:61266353:G:T	6.68059e-06	-7.75999e-11	-1.48702	4.42129e-05	-7.75999e-11	-1.55746	8.10066e-05	-7.75999e-11	-1.56565
61266456	chr5:61266456:C:T	6.30062e-06	-7.75999e-11	-1.54558	4.79672e-05	-7.75999e-11	-1.47595	9.20465e-05	-7.75999e-11	-1.43789
61266476	chr5:61266476:T:C	2.22184e-05	-0.711207	0.425896	2.04708e-05	-1.38298	-0.94449	2.61811e-05	-1.39536	-1.29978
61266513	chr5:61266513:G:T	4.92224e-05	-7.75999e-11	0.510119	8.13884e-05	-7.75999e-11	-0.947239	0.000130485	-7.75999e-11	-1.08892
61266521	chr5:61266521:G:A	6.34762e-06	-7.75999e-11	-1.53815	4.31845e-05	-7.75999e-11	-1.58099	7.95977e-05	-7.75999e-11	-1.5832
61266813	chr5:61266813:A:G	2.1256e-05	-1.3527	1.02311	2.17347e-05	-1.35652	-0.911047	3.41559e-05	-1.33328	-1.09597
61266824	chr5:61266824:A:G	3.36069e-06	-0.590726	-1.58336	1.21655e-05	-1.2706	-1.57726	2.15085e-05	-1.31377	-1.57796
61266984	chr5:61266984:T:A	1.95972e-05	-1.36319	0.952348	2.14367e-05	-1.34509	-0.936273	3.39548e-05	-1.31899	-1.11616
61267037	chr5:61267037:G:T	5.13268e-06	-0.445761	-1.30484	1.15121e-05	-1.3959	-1.50718	2.07716e-05	-1.38638	-1.54022
61267259	chr5:61267259:C:T	5.09038e-05	-7.75999e-11	0.543707	8.4785e-05	-7.75999e-11	-0.906353	0.000135833	-7.75999e-11	-1.04875
61267314	chr5:61267314:C:T	8.04677e-06	-1.30096	-5.69151e-10	5.24938e-05	-1.38578	-5.69151e-10	9.75882e-05	-1.37943	-5.69151e-10
61268071	chr5:61268071:T:C	7.13974e-06	-7.75999e-11	-1.42055	4.34646e-05	-7.75999e-11	-1.57453	7.97522e-05	-7.75999e-11	-1.58126
61268080	chr5:61268080:A:G	0.000134741	1.38492	0.132208	1.13353e-05	-1.34894	-1.56961	2.05877e-05	-1.39331	-1.54218
61268357	chr5:61268357:C:T	2.28346e-05	0.119328	-0.37728	3.73019e-05	-0.845635	-0.881793	5.98637e-05	-0.929949	-0.938163
61269139	chr5:61269139:T:C	1.2572e-05	-7.75999e-11	-0.854762	6.23879e-05	-7.75999e-11	-1.2131	0.000111921	-7.75999e-11	-1.24239
61269382	chr5:61269382:AAGAAAAGAAAGAAAG:A	9.94983e-05	-0.818595	2.03251	5.13457e-05	-1.39396	-0.0139262	5.26127e-05	-1.39393	-0.603299
61269470	chr5:61269470:A:G	9.29387e-05	-0.804237	1.94995	4.85021e-05	-1.39324	-0.0716214	5.02385e-05	-1.39443	-0.648968
61269585	chr5:61269585:A:G	5.75279e-05	-7.75999e-11	0.66604	0.000101241	-7.75999e-11	-0.728969	0.00016223	-7.75999e-11	-0.871168
61269909	chr5:61269909:C:G	1.05154e-05	-7.75999e-11	-1.03339	0.000100476	-7.75999e-11	-0.736554	0.000197326	-7.75999e-11	-0.675323
61270483	chr5:61270483:C:T	1.63055e-05	-7.75999e-11	-0.594727	6.27171e-05	-7.75999e-11	-1.20784	0.000122455	-7.75999e-11	-1.15244
61270530	chr5:61270530:G:A	8.09445e-06	-1.29505	-5.69151e-10	7.34153e-05	-1.05034	-5.69151e-10	0.000130214	-1.091	-5.69151e-10
61270538	chr5:61270538:ACCTT:A	0.000228215	-0.324972	2.36903	5.3903e-05	-1.25946	-0.0998217	7.20942e-05	-1.31404	-0.368164
61270563	chr5:61270563:TGCCA:T	2.46785e-06	-1.34561	-1.13728	1.9181e-05	-1.11821	-1.27434	3.68305e-05	-1.065	-1.28885
61270615	chr5:61270615:C:T	2.27059e-05	-1.38001	1.1164	2.82308e-05	-1.3173	-0.688762	4.45421e-05	-1.28442	-0.879329
61270712	chr5:61270712:C:T	0.000214709	-0.486584	2.46964	7.83592e-05	-1.30984	0.324673	7.10974e-05	-1.35682	-0.339307
61270807	chr5:61270807:G:C	1.19873e-05	-0.902384	-5.69151e-10	0.00012263	-0.537297	-5.69151e-10	0.000243078	-0.466799	-5.69151e-10
61270916	chr5:61270916:G:T	3.09412e-06	-1.32949	-0.927239	2.37273e-05	-1.08143	-1.09841	4.55457e-05	-1.02493	-1.11654
61270948	chr5:61270948:G:A	0.000406468	-0.310536	2.93181	7.67693e-05	-1.25548	0.249817	9.90797e-05	-1.31104	-0.053218
61270962	chr5:61270962:T:A	0.000189006	-0.668714	2.52426	7.15809e-05	-1.37847	0.302828	6.75141e-05	-1.3943	-0.353544
61271414	chr5:61271414:G:C	6.93677e-06	-1.20666	-0.242739	2.21212e-05	-1.00123	-1.24871	5.09061e-05	-0.962485	-1.06771
61271615	chr5:61271615:T:A	6.59298e-06	-7.75999e-11	-1.50022	4.38791e-05	-7.75999e-11	-1.56503	8.04774e-05	-7.75999e-11	-1.57221
61271790	chr5:61271790:A:G	2.60106e-05	0.285091	-0.412819	4.00056e-05	-0.746979	-0.910474	6.3769e-05	-0.838997	-0.965919
61272509	chr5:61272509:C:T	1.10117e-05	-7.75999e-11	-0.987274	5.68501e-05	-7.75999e-11	-1.30605	0.000102307	-7.75999e-11	-1.3322
61272591	chr5:61272591:G:C	1.03184e-05	-7.75999e-11	-1.0523	5.42547e-05	-7.75999e-11	-1.35278	9.78418e-05	-7.75999e-11	-1.37683
61272957	chr5:61272957:A:G	1.61935e-06	-1.36644	-1.53777	1.07134e-05	-1.39191	-1.58307	1.98732e-05	-1.38777	-1.58304
61273380	chr5:61273380:C:A	7.59922e-06	-1.35818	-5.69151e-10	5.20379e-05	-1.3945	-5.69151e-10	9.63994e-05	-1.39168	-5.69151e-10
61273453	chr5:61273453:C:T	3.26714e-05	-0.431757	0.532028	3.01655e-05	-1.32644	-0.613331	3.24797e-05	-1.3662	-1.11336
61273592	chr5:61273592:T:C	2.40139e-05	-7.75999e-11	-0.207599	0.0216098	-7.75999e-11	4.63443	0.000158975	-7.75999e-11	-0.891433
61274140	chr5:61274140:A:G	5.55689e-06	-1.18814	-0.483054	2.01058e-05	-0.975389	-1.37007	4.48525e-05	-0.935402	-1.2214
61274238	chr5:61274238:T:C	6.90105e-05	-7.75999e-11	0.848029	9.78591e-05	-7.75999e-11	-0.762943	0.000153259	-7.75999e-11	-0.928056
61274254	chr5:61274254:C:T	7.63898e-06	-1.35297	-5.69151e-10	5.20978e-05	-1.39335	-5.69151e-10	9.60803e-05	-1.395	-5.69151e-10
61274264	chr5:61274264:C:T	7.49723e-06	-1.3717	-5.69151e-10	5.20684e-05	-1.39391	-5.69151e-10	9.64979e-05	-1.39066	-5.69151e-10
61274277	chr5:61274277:T:C	2.88772e-05	0.292526	-0.315705	4.02135e-05	-0.743374	-0.908896	6.30293e-05	-0.835677	-0.980906
61274300	chr5:61274300:A:G	2.39459e-05	-7.75999e-11	-0.210434	0.0214813	-7.75999e-11	4.62846	0.000158659	-7.75999e-11	-0.893423
61274408	chr5:61274408:T:A	6.98467e-06	-7.75999e-11	-1.44251	4.53129e-05	-7.75999e-11	-1.53288	8.26928e-05	-7.75999e-11	-1.54505
61274951	chr5:61274951:A:G	1.18385e-05	-7.75999e-11	-0.914876	4.76294e-05	-7.75999e-11	-1.48302	8.43275e-05	-7.75999e-11	-1.52547
61274964	chr5:61274964:A:T	1.53157e-05	-0.399589	-0.257765	1.8116e-05	-1.31773	-1.13195	2.34287e-05	-1.36041	-1.44581
61275323	chr5:61275323:G:A	6.83753e-06	-7.75999e-11	-1.4638	4.31173e-05	-7.75999e-11	-1.58255	7.95954e-05	-7.75999e-11	-1.58323
61275549	chr5:61275549:T:G	1.64024e-05	-0.032291	-0.556513	1.97287e-05	-1.10089	-1.26351	2.64254e-05	-1.17622	-1.50963
61275588	chr5:61275588:G:A	7.47869e-06	-1.37417	-5.69151e-10	6.3718e-05	-1.192	-5.69151e-10	0.000123262	-1.14587	-5.69151e-10
61276209	chr5:61276209:G:A	2.02978e-06	-1.37238	-1.30592	1.55209e-05	-1.18643	-1.41785	2.97165e-05	-1.13963	-1.42885
61276292	chr5:61276292:G:A	7.45651e-06	-1.21559	-0.161554	2.63817e-05	-1.00727	-1.06653	6.43674e-05	-0.968483	-0.827092
61276343	chr5:61276343:A:C	1.37595e-05	-7.75999e-11	-0.764504	6.71785e-05	-7.75999e-11	-1.13912	0.000119919	-7.75999e-11	-1.17336
61276496	chr5:61276496:C:T	8.66359e-06	-7.75999e-11	-1.2271	5.28591e-05	-7.75999e-11	-1.37884	9.52926e-05	-7.75999e-11	-1.40323
61276706	chr5:61276706:A:G	9.25573e-06	-1.27169	0.110707	2.67761e-05	-1.09536	-0.963603	6.60298e-05	-1.06114	-0.708939
61277320	chr5:61277320:C:G	3.41585e-05	0.475844	-0.331062	4.80085e-05	-0.627459	-0.847636	7.56699e-05	-0.728395	-0.905407
61277454	chr5:61277454:A:C	2.048e-06	-1.36338	-1.30599	1.59105e-05	-1.16161	-1.41789	3.05417e-05	-1.1122	-1.42889
61277712	chr5:61277712:G:A	8.29167e-06	-1.25645	-0.0145281	2.55952e-05	-1.06946	-1.03461	6.20488e-05	-1.03375	-0.798509
61278111	chr5:61278111:G:C	9.16852e-06	-1.17045	-5.69151e-10	7.14975e-05	-1.07681	-5.69151e-10	0.000118957	-1.18142	-5.69151e-10
61278193	chr5:61278193:A:T	7.87912e-06	-7.75999e-11	-1.32201	4.40361e-05	-7.75999e-11	-1.56146	8.01048e-05	-7.75999e-11	-1.57685
61278550	chr5:61278550:C:T	2.79532e-05	0.305959	-0.361657	4.20967e-05	-0.735412	-0.871091	6.69407e-05	-0.828299	-0.928076
61278792	chr5:61278792:G:A	2.62118e-05	0.241922	-0.361943	3.71402e-05	-0.777509	-0.954263	5.89116e-05	-0.867405	-1.01674
61278798	chr5:61278798:T:TG	9.64886e-05	-0.656403	1.8396	4.42181e-05	-0.997485	-0.559853	6.24079e-05	-1.00807	-0.818422
61279033	chr5:61279033:C:T	8.21632e-06	-1.21954	-0.0605711	2.74238e-05	-1.02192	-1.01314	6.73412e-05	-0.984795	-0.765615
61279079	chr5:61279079:C:T	2.98598e-06	-0.936391	-1.35591	1.1522e-05	-1.39543	-1.50678	2.0931e-05	-1.39474	-1.52421
61279161	chr5:61279161:A:G	1.24415e-05	-7.75999e-11	-0.86519	4.71093e-05	-7.75999e-11	-1.494	8.3645e-05	-7.75999e-11	-1.5336
61279462	chr5:61279462:G:T	1.8209e-05	-7.75999e-11	-0.484316	8.85725e-05	-7.75999e-11	-0.862651	0.000157532	-7.75999e-11	-0.900556
61279474	chr5:61279474:A:C	1.82397e-05	-7.75999e-11	-0.482628	0.000215192	-7.75999e-11	0.0250602	0.000421607	-7.75999e-11	0.0838922
61279532	chr5:61279532:G:T	5.67998e-05	-0.716134	1.36944	4.30047e-05	-1.0299	-0.555267	6.37253e-05	-1.03895	-0.766646
61279571	chr5:61279571:G:T	1.93255e-06	-1.36487	-1.36252	1.51802e-05	-1.16569	-1.46079	2.91709e-05	-1.11667	-1.47034
61279673	chr5:61279673:T:C	5.36761e-05	-7.75999e-11	0.596737	8.40815e-05	-7.75999e-11	-0.914685	0.000133821	-7.75999e-11	-1.06368
61279710	chr5:61279710:C:G	1.94114e-06	-1.36072	-1.36224	1.53528e-05	-1.15463	-1.46054	2.95342e-05	-1.10451	-1.47012
61279937	chr5:61279937:G:A	7.46895e-06	-7.75999e-11	-1.37548	4.7292e-05	-7.75999e-11	-1.49013	8.58968e-05	-7.75999e-11	-1.50704
61280032	chr5:61280032:C:T	4.03618e-06	-1.26215	-0.728788	1.71835e-05	-1.39586	-1.10666	2.98832e-05	-1.39481	-1.16807
61280043	chr5:61280043:T:C	1.17115e-05	-7.75999e-11	-0.925657	5.9769e-05	-7.75999e-11	-1.25599	0.000107159	-7.75999e-11	-1.28587
61280283	chr5:61280283:C:A	7.72552e-06	-7.75999e-11	-1.3417	4.61756e-05	-7.75999e-11	-1.51402	8.35543e-05	-7.75999e-11	-1.53468
61280451	chr5:61280451:C:T	7.36848e-06	-0.494642	-0.894377	1.55464e-05	-1.22494	-1.3777	3.23047e-05	-1.27674	-1.20823
61280839	chr5:61280839:G:A	4.31439e-05	0.0443588	0.333952	3.04521e-05	-1.13973	-0.790592	3.31292e-05	-1.21742	-1.24235
61281333	chr5:61281333:C:A	1.43964e-05	-7.75999e-11	-0.719255	7.05186e-05	-7.75999e-11	-1.0906	0.000125398	-7.75999e-11	-1.12869
61281587	chr5:61281587:C:T	7.93594e-06	-7.75999e-11	-1.31483	4.41197e-05	-7.75999e-11	-1.55957	8.01862e-05	-7.75999e-11	-1.57583
61283437	chr5:61283437:TG:T	9.03414e-06	-7.75999e-11	-1.18522	4.52732e-05	-7.75999e-11	-1.53376	8.1475e-05	-7.75999e-11	-1.55989
61283661	chr5:61283661:C:T	6.24939e-06	-7.75999e-11	-1.55375	5.63054e-05	-7.75999e-11	-1.31568	0.000108401	-7.75999e-11	-1.27435
61284901	chr5:61284901:G:A	1.57424e-06	-1.37365	-1.55881	1.31872e-05	-1.18822	-1.57901	2.57008e-05	-1.14157	-1.57209
61285134	chr5:61285134:T:C	3.52236e-06	-0.808664	-1.31843	1.19267e-05	-1.38326	-1.48444	2.13911e-05	-1.3929	-1.50431
61285544	chr5:61285544:T:C	3.91336e-05	-0.0717798	0.352531	2.93909e-05	-1.18738	-0.778404	3.21059e-05	-1.25684	-1.23431
61286016	chr5:61286016:C:T	1.3651e-05	-7.75999e-11	-0.772414	6.68277e-05	-7.75999e-11	-1.14435	0.000119308	-7.75999e-11	-1.17847
61286213	chr5:61286213:C:T	0.000116812	-0.692979	2.06732	4.61748e-05	-1.02527	-0.488763	6.39664e-05	-1.03569	-0.766133
61286230	chr5:61286230:T:C	6.09463e-06	-0.865348	-0.713474	2.27581e-05	-1.10134	-1.12021	3.8816e-05	-1.1093	-1.19205
61286320	chr5:61286320:T:G	9.37791e-06	-1.23754	0.0896663	2.75536e-05	-1.04965	-0.98069	6.7248e-05	-1.01354	-0.738254
61286523	chr5:61286523:GC:G	6.35005e-06	-7.75999e-11	-1.53777	4.31971e-05	-7.75999e-11	-1.5807	7.96251e-05	-7.75999e-11	-1.58285
61286966	chr5:61286966:G:C	6.41037e-05	-0.71418	1.48845	4.61921e-05	-1.0288	-0.484864	6.79232e-05	-1.03786	-0.703948
61287064	chr5:61287064:C:A	1.9255e-06	-1.37221	-1.35883	1.49088e-05	-1.18649	-1.45803	2.85838e-05	-1.13963	-1.46771
61287619	chr5:61287619:T:C	9.54809e-06	-7.75999e-11	-1.12989	5.7119e-05	-7.75999e-11	-1.30134	0.00010259	-7.75999e-11	-1.32944
61287733	chr5:61287733:G:A	6.38126e-05	-0.800223	1.56994	4.56265e-05	-1.09108	-0.434901	6.67886e-05	-1.09954	-0.659105
61287737	chr5:61287737:C:T	6.16928e-06	-7.75999e-11	-1.56665	5.06072e-05	-7.75999e-11	-1.42238	9.1702e-05	-7.75999e-11	-1.44164
61287805	chr5:61287805:C:G	7.45134e-06	-1.37784	-5.69151e-10	5.20403e-05	-1.39445	-5.69151e-10	9.60193e-05	-1.39563	-5.69151e-10
61287998	chr5:61287998:G:A	1.37303e-05	-7.75999e-11	-0.766624	6.70734e-05	-7.75999e-11	-1.14068	0.000119739	-7.75999e-11	-1.17487
61288593	chr5:61288593:C:T	1.39136e-05	-7.75999e-11	-0.753365	6.77251e-05	-7.75999e-11	-1.13102	0.000120875	-7.75999e-11	-1.16543
61289081	chr5:61289081:G:A	1.17323e-05	-7.75999e-11	-0.923887	6.002e-05	-7.75999e-11	-1.25179	0.000107624	-7.75999e-11	-1.28154
61289181	chr5:61289181:T:C	8.05571e-06	-1.29985	-5.69151e-10	5.32028e-05	-1.37236	-5.69151e-10	9.88426e-05	-1.36665	-5.69151e-10
61290024	chr5:61290024:A:G	8.41558e-06	-7.75999e-11	-1.25615	4.83827e-05	-7.75999e-11	-1.46733	8.69559e-05	-7.75999e-11	-1.49478
61290062	chr5:61290062:T:C	3.29909e-05	0.415352	-0.30535	1.92664e-05	-0.993247	-1.39486	3.46835e-05	-1.05519	-1.35873
61290245	chr5:61290245:G:A	1.46279e-05	-0.703302	-5.69151e-10	0.000157388	-0.28776	-5.69151e-10	0.00030872	-0.227748	-5.69151e-10
61290493	chr5:61290493:G:A	6.50675e-06	-7.75999e-11	-1.51339	4.30899e-05	-7.75999e-11	-1.58318	7.96314e-05	-7.75999e-11	-1.58277
61290798	chr5:61290798:T:C	0.000462401	3.48916	-0.738961	1.85608e-05	-0.859503	-1.56592	4.13053e-05	-0.660552	-1.57864
61291155	chr5:61291155:T:C	5.87247e-05	-1.39295	2.07958	2.1768e-05	-1.30086	-0.965178	3.26184e-05	-1.27446	-1.20084
61291396	chr5:61291396:C:T	9.53909e-06	-1.13083	-5.69151e-10	5.70309e-05	-1.30288	-5.69151e-10	0.000103791	-1.31781	-5.69151e-10
61291499	chr5:61291499:G:A	8.19094e-06	-7.75999e-11	-1.2832	8.39281e-05	-7.75999e-11	-0.916511	0.000171301	-7.75999e-11	-0.81676
61291812	chr5:61291812:T:A	8.21544e-06	-1.28021	-5.69151e-10	5.34236e-05	-1.36822	-5.69151e-10	9.79435e-05	-1.37579	-5.69151e-10
61292119	chr5:61292119:T:G	8.19094e-06	-7.75999e-11	-1.2832	8.39281e-05	-7.75999e-11	-0.916511	0.000171301	-7.75999e-11	-0.81676
61292249	chr5:61292249:T:C	2.20706e-05	-7.75999e-11	-0.291984	5.1325e-05	-7.75999e-11	-1.40829	9.74241e-05	-7.75999e-11	-1.38111
61292745	chr5:61292745:C:G	0.00035194	-0.979634	3.45686	2.18474e-05	-1.37979	-0.882602	3.01643e-05	-1.36219	-1.19133
61293173	chr5:61293173:G:T	6.86866e-06	-7.75999e-11	-1.45926	5.92022e-05	-7.75999e-11	-1.26551	0.000115904	-7.75999e-11	-1.20742
61293659	chr5:61293659:C:A	1.02931e-05	-0.987488	-0.0672684	2.01472e-05	-1.01144	-1.33197	2.95204e-05	-1.00592	-1.56918
61293708	chr5:61293708:G:C	5.30982e-05	-1.37472	1.96063	1.92967e-05	-1.34849	-1.03805	2.89447e-05	-1.32924	-1.26555
61293912	chr5:61293912:C:T	0.00170112	2.23921	1.8136	1.95276e-05	-1.28314	-1.0915	3.29971e-05	-1.36074	-1.10302
61294606	chr5:61294606:G:A	4.81547e-06	-1.02167	-0.792723	1.24551e-05	-1.39479	-1.42955	2.20131e-05	-1.39059	-1.47795
61294761	chr5:61294761:T:C	1.36738e-05	-7.75999e-11	-0.770749	5.30232e-05	-7.75999e-11	-1.37574	0.000100992	-7.75999e-11	-1.34514
61294764	chr5:61294764:C:T	0.00054223	-1.00351	3.91297	2.56506e-05	-1.37434	-0.727563	3.41603e-05	-1.35415	-1.07497
61295376	chr5:61295376:T:C	3.31332e-06	-0.789305	-1.39897	1.14398e-05	-1.37168	-1.53769	2.06618e-05	-1.38377	-1.54812
61295932	chr5:61295932:C:A	7.01877e-06	-7.75999e-11	-1.43764	9.72317e-05	-7.75999e-11	-0.769375	0.000163918	-7.75999e-11	-0.860817
61296558	chr5:61296558:A:G	6.11402e-06	-7.75999e-11	-1.57565	4.38204e-05	-7.75999e-11	-1.56637	8.18957e-05	-7.75999e-11	-1.55474
61296964	chr5:61296964:G:A	5.39273e-06	-0.835719	-0.865459	1.25699e-05	-1.38448	-1.43069	2.20071e-05	-1.39104	-1.47778
61297030	chr5:61297030:A:G	8.46835e-06	-0.996181	-0.253714	1.85955e-05	-1.02029	-1.40326	2.88964e-05	-1.01489	-1.58157
61297259	chr5:61297259:A:G	5.03498e-05	-7.75999e-11	0.532764	7.67726e-05	-7.75999e-11	-1.00562	0.000122676	-7.75999e-11	-1.15064
61297371	chr5:61297371:C:T	2.66939e-05	-1.38189	1.28009	1.96437e-05	-1.16804	-1.20068	3.1707e-05	-1.12763	-1.37602
61297385	chr5:61297385:G:A	4.91727e-06	-0.911135	-0.882342	1.22999e-05	-1.39381	-1.44307	2.16752e-05	-1.3959	-1.48811
61297915	chr5:61297915:T:G	0.000168061	-7.75999e-11	1.7381	0.000318814	-7.75999e-11	0.418134	0.000626227	-7.75999e-11	0.479531
61298430	chr5:61298430:C:T	8.39065e-06	-1.25911	-5.69151e-10	5.37988e-05	-1.36122	-5.69151e-10	9.85542e-05	-1.36958	-5.69151e-10
61298516	chr5:61298516:G:A	4.69929e-06	-0.883997	-0.954822	1.19792e-05	-1.3916	-1.4717	2.11869e-05	-1.39522	-1.51158
61298926	chr5:61298926:G:A	6.27541e-06	-7.75999e-11	-1.54959	4.31287e-05	-7.75999e-11	-1.58228	7.99953e-05	-7.75999e-11	-1.57821
61299143	chr5:61299143:C:T	6.24548e-06	-7.75999e-11	-1.55437	4.31752e-05	-7.75999e-11	-1.58121	8.01595e-05	-7.75999e-11	-1.57616
61299274	chr5:61299274:C:T	6.23952e-06	-7.75999e-11	-1.55533	4.31872e-05	-7.75999e-11	-1.58093	8.01989e-05	-7.75999e-11	-1.57567
61299612	chr5:61299612:A:G	2.93246e-05	-1.38216	1.37436	2.03092e-05	-1.17012	-1.16528	3.25639e-05	-1.1304	-1.34658
61299705	chr5:61299705:A:G	7.23761e-06	-0.44477	-0.962169	2.70048e-05	-0.503794	-1.54666	4.97314e-05	-0.495222	-1.55832
61299707	chr5:61299707:G:A	8.3871e-06	-1.25954	-5.69151e-10	5.31843e-05	-1.37271	-5.69151e-10	9.75363e-05	-1.37996	-5.69151e-10
61301300	chr5:61301300:C:G	6.28963e-06	-0.860734	-0.686595	1.06721e-05	-1.39546	-1.58338	2.01758e-05	-1.39022	-1.56548
61301458	chr5:61301458:A:G	1.97745e-05	-7.75999e-11	-0.401835	0.000105348	-7.75999e-11	-0.689202	0.000157811	-7.75999e-11	-0.898783
61301529	chr5:61301529:AG:A	0.000159624	-1.02729	2.71388	1.82501e-05	-1.36754	-1.07476	2.6837e-05	-1.34495	-1.32545
61301642	chr5:61301642:A:G	5.25981e-05	-7.75999e-11	0.57645	7.85833e-05	-7.75999e-11	-0.982313	0.000125205	-7.75999e-11	-1.13023
61302716	chr5:61302716:A:G	0.000250533	2.06775	0.0696152	1.16013e-05	-1.31239	-1.58296	2.0335e-05	-1.37632	-1.57152
61303183	chr5:61303183:T:C	5.45239e-06	-0.832392	-0.857784	1.258e-05	-1.38578	-1.42858	2.20429e-05	-1.3921	-1.4751
61303283	chr5:61303283:A:G	5.38636e-06	-1.32703	-0.37533	1.96864e-05	-1.04858	-1.31797	3.5582e-05	-0.996586	-1.39176
61304697	chr5:61304697:C:T	4.9428e-06	-0.901286	-0.887012	1.22788e-05	-1.39319	-1.44541	2.1642e-05	-1.39576	-1.48978
61304924	chr5:61304924:T:C	4.45701e-05	-7.75999e-11	0.410832	0.000137391	-7.75999e-11	-0.423644	0.000247116	-7.75999e-11	-0.450323
61305358	chr5:61305358:A:G	7.40943e-06	-7.75999e-11	-1.38348	4.6293e-05	-7.75999e-11	-1.51148	8.51157e-05	-7.75999e-11	-1.51617
61305508	chr5:61305508:G:A	4.41697e-06	-0.91358	-0.987196	1.1791e-05	-1.39398	-1.48515	2.09466e-05	-1.39592	-1.52229
61305607	chr5:61305607:A:C	0.000257034	2.08956	0.0734211	1.16278e-05	-1.31011	-1.58297	2.03601e-05	-1.37509	-1.57151
61306172	chr5:61306172:AT:A	9.21018e-06	-7.75999e-11	-1.16592	9.95168e-05	-7.75999e-11	-0.746145	0.00020561	-7.75999e-11	-0.634203
61306247	chr5:61306247:C:T	4.99885e-06	-0.874441	-0.902581	1.22256e-05	-1.39086	-1.45209	2.154e-05	-1.3949	-1.49537
61306527	chr5:61306527:G:C	6.15987e-06	-7.75999e-11	-1.56817	4.34863e-05	-7.75999e-11	-1.57403	8.09719e-05	-7.75999e-11	-1.56608
61307334	chr5:61307334:G:T	1.7013e-05	-1.38239	0.830135	1.62127e-05	-1.16675	-1.39392	2.76828e-05	-1.12616	-1.51321
61307635	chr5:61307635:G:A	1.85208e-06	-1.3949	-1.37502	2.72076e-05	-1.2115	-0.83148	4.56892e-05	-1.25372	-0.8846
61307816	chr5:61307816:G:A	2.3046e-05	-1.38882	1.14008	1.71734e-05	-1.1969	-1.30621	2.83365e-05	-1.15876	-1.45728
61307869	chr5:61307869:A:G	6.65346e-06	-0.923251	-0.567842	1.07674e-05	-1.39152	-1.57843	2.07586e-05	-1.38149	-1.54574
61307903	chr5:61307903:A:G	6.85184e-06	-0.881818	-0.579894	1.07255e-05	-1.39457	-1.57928	2.05814e-05	-1.3877	-1.5481
61308026	chr5:61308026:T:G	4.98208e-06	-0.88182	-0.898562	1.22395e-05	-1.39159	-1.45021	2.1562e-05	-1.39522	-1.49404
61308129	chr5:61308129:A:G	4.00332e-06	-0.965926	-1.03318	1.15594e-05	-1.39593	-1.50304	2.06919e-05	-1.39425	-1.5362
61308565	chr5:61308565:G:C	2.47533e-05	-1.38541	1.20814	1.78453e-05	-1.18026	-1.28447	2.9289e-05	-1.14064	-1.44233
61308638	chr5:61308638:C:A	1.51355e-05	-7.75999e-11	-0.669191	6.13925e-05	-7.75999e-11	-1.22918	0.000119392	-7.75999e-11	-1.17777
61309360	chr5:61309360:G:A	8.94413e-06	-1.19523	-5.69151e-10	7.18433e-05	-1.07199	-5.69151e-10	0.000120036	-1.17239	-5.69151e-10
61310603	chr5:61310603:G:T	6.14236e-06	-7.75999e-11	-1.57102	4.31887e-05	-7.75999e-11	-1.58089	8.01079e-05	-7.75999e-11	-1.57681
61310606	chr5:61310606:G:T	2.36554e-05	-7.75999e-11	-0.222638	0.000112205	-7.75999e-11	-0.626141	0.000183367	-7.75999e-11	-0.748695
61310645	chr5:61310645:C:T	1.24859e-05	-7.75999e-11	-0.861628	0.000102438	-7.75999e-11	-0.717218	0.000197662	-7.75999e-11	-0.673625
61310655	chr5:61310655:G:A	9.40252e-06	-0.516033	-0.62922	1.75526e-05	-1.35461	-1.12666	2.95194e-05	-1.3847	-1.19043
61311116	chr5:61311116:C:T	4.76577e-06	-0.934841	-0.889931	1.22434e-05	-1.3952	-1.44629	2.16188e-05	-1.39582	-1.4908
61311128	chr5:61311128:C:T	3.43602e-05	-7.75999e-11	0.150667	9.06555e-05	-7.75999e-11	-0.839405	0.000180851	-7.75999e-11	-0.76251
61311292	chr5:61311292:TG:T	6.39197e-06	-7.75999e-11	-1.53119	4.31201e-05	-7.75999e-11	-1.58248	7.95754e-05	-7.75999e-11	-1.58348
61311307	chr5:61311307:G:A	4.99697e-06	-0.90335	-0.874048	1.24121e-05	-1.39327	-1.43453	2.18337e-05	-1.39578	-1.48094
61311851	chr5:61311851:C:T	4.83301e-06	-0.835078	-0.975684	1.14668e-05	-1.38679	-1.52023	2.03693e-05	-1.39275	-1.55341
61312335	chr5:61312335:T:A	8.52222e-06	-0.676541	-0.567012	2.08368e-05	-1.34756	-0.962194	3.55197e-05	-1.37347	-1.01663
61312704	chr5:61312704:C:CA	1.3786e-05	-7.75999e-11	-0.762576	4.82638e-05	-7.75999e-11	-1.46979	8.55516e-05	-7.75999e-11	-1.51106
61312782	chr5:61312782:A:G	6.1197e-06	-7.75999e-11	-1.57472	4.32492e-05	-7.75999e-11	-1.57949	8.03021e-05	-7.75999e-11	-1.57439
61312784	chr5:61312784:T:G	1.58154e-05	-1.20019	0.574943	2.84206e-05	-1.22178	-0.777582	3.12724e-05	-1.21811	-1.29933
61313295	chr5:61313295:T:C	6.43245e-06	-0.554055	-0.97082	1.32485e-05	-1.31476	-1.44783	2.26324e-05	-1.34975	-1.49105
61314475	chr5:61314475:A:G	9.83986e-06	-7.75999e-11	-1.09979	7.96923e-05	-7.75999e-11	-0.968299	0.000152603	-7.75999e-11	-0.932344
61315666	chr5:61315666:AT:A	2.60185e-05	-7.75999e-11	-0.127422	5.46343e-05	-7.75999e-11	-1.34581	0.000104286	-7.75999e-11	-1.31305
61315699	chr5:61315699:G:A	6.06696e-06	-7.75999e-11	-1.58337	4.49528e-05	-7.75999e-11	-1.54086	8.44662e-05	-7.75999e-11	-1.52383
61315818	chr5:61315818:C:A	6.06665e-06	-7.75999e-11	-1.58342	4.49998e-05	-7.75999e-11	-1.53981	8.45709e-05	-7.75999e-11	-1.52259
61315997	chr5:61315997:T:C	7.02381e-06	-7.75999e-11	-1.43693	4.52193e-05	-7.75999e-11	-1.53495	8.24255e-05	-7.75999e-11	-1.54829
61316129	chr5:61316129:G:A	6.12016e-06	-7.75999e-11	-1.57464	4.3394e-05	-7.75999e-11	-1.57615	8.03624e-05	-7.75999e-11	-1.57364
61316775	chr5:61316775:G:A	8.7448e-06	-0.145841	-1.07193	1.42951e-05	-1.1708	-1.51575	2.46995e-05	-1.20464	-1.54876
61317023	chr5:61317023:A:C	7.31759e-06	-1.39595	-5.69151e-10	5.36117e-05	-1.36471	-5.69151e-10	9.83523e-05	-1.37163	-5.69151e-10
61317263	chr5:61317263:G:A	1.70643e-05	-0.549243	-5.69151e-10	0.000192303	-0.0873977	-5.69151e-10	0.000379395	-0.0216031	-5.69151e-10
61318284	chr5:61318284:T:C	7.45679e-06	-7.75999e-11	-1.37711	4.65772e-05	-7.75999e-11	-1.50536	8.57055e-05	-7.75999e-11	-1.50926
61318302	chr5:61318302:T:C	6.99278e-05	-7.75999e-11	0.861232	9.13141e-05	-7.75999e-11	-0.832167	0.000142787	-7.75999e-11	-0.998828
61318648	chr5:61318648:C:G	6.32993e-06	-7.75999e-11	-1.54094	4.31684e-05	-7.75999e-11	-1.58136	7.95951e-05	-7.75999e-11	-1.58323
61318724	chr5:61318724:T:A	1.14407e-05	-7.75999e-11	-0.949057	4.48131e-05	-7.75999e-11	-1.54397	8.15497e-05	-7.75999e-11	-1.55897
61318759	chr5:61318759:T:A	2.05838e-06	-1.39328	-1.27103	1.14726e-05	-1.32423	-1.58228	2.23609e-05	-1.30524	-1.54762
61319030	chr5:61319030:C:G	6.25085e-06	-0.00070786	-1.5528	9.0949e-05	0.655196	-1.49137	0.00402782	3.84469	-1.50389
61319052	chr5:61319052:G:T	0.000557812	2.48758	0.45021	1.271e-05	-1.24313	-1.56095	2.21076e-05	-1.33644	-1.52782
61319821	chr5:61319821:C:T	1.00883e-05	-0.247257	-0.827595	3.4922e-05	-0.282152	-1.5112	6.70282e-05	-0.178075	-1.57699
61320035	chr5:61320035:T:C	6.41495e-06	-7.75999e-11	-1.5276	5.47928e-05	-7.75999e-11	-1.34291	0.000106368	-7.75999e-11	-1.29328
61320059	chr5:61320059:A:G	0.00170424	3.12837	0.926277	1.74594e-05	-1.01183	-1.47477	2.88915e-05	-1.17995	-1.41668
61320698	chr5:61320698:T:C	1.68931e-05	0.882206	-1.44153	0.000270472	1.81391	-1.56022	0.0239483	5.6943	-1.57083
61321758	chr5:61321758:T:A	3.3765e-06	-1.10281	-1.06659	1.19228e-05	-1.37502	-1.493	2.19202e-05	-1.34809	-1.52468
61321949	chr5:61321949:G:A	3.0481e-06	-1.14797	-1.12374	1.15942e-05	-1.35966	-1.5363	2.16622e-05	-1.32604	-1.55858
61322360	chr5:61322360:G:A	6.08352e-06	-7.75999e-11	-1.58065	5.5158e-05	-7.75999e-11	-1.33627	0.000100956	-7.75999e-11	-1.3455
61322400	chr5:61322400:T:C	7.59529e-06	-1.3587	-5.69151e-10	5.21042e-05	-1.39323	-5.69151e-10	9.66976e-05	-1.38859	-5.69151e-10
61323880	chr5:61323880:A:G	1.65008e-05	-7.75999e-11	-0.58282	7.1656e-05	-7.75999e-11	-1.07459	0.000128712	-7.75999e-11	-1.10261
61323976	chr5:61323976:C:T	6.3652e-06	-7.75999e-11	-1.53538	4.45077e-05	-7.75999e-11	-1.55081	8.20266e-05	-7.75999e-11	-1.55314
61324429	chr5:61324429:C:T	9.74453e-05	-7.75999e-11	1.19306	0.000120605	-7.75999e-11	-0.553954	0.000191404	-7.75999e-11	-0.705798
61324906	chr5:61324906:G:A	6.59926e-06	-7.75999e-11	-1.49927	4.32013e-05	-7.75999e-11	-1.5806	8.00906e-05	-7.75999e-11	-1.57702
61324998	chr5:61324998:G:A	6.11831e-06	-7.75999e-11	-1.57494	6.0969e-05	-7.75999e-11	-1.23611	0.000107014	-7.75999e-11	-1.28722
61325153	chr5:61325153:T:C	0.000668258	2.95235	0.166096	1.25193e-05	-1.23572	-1.58348	2.09972e-05	-1.33795	-1.57784
61325421	chr5:61325421:T:C	8.49048e-06	-7.75999e-11	-1.24729	9.51238e-05	-7.75999e-11	-0.791293	0.000193568	-7.75999e-11	-0.694555
61325647	chr5:61325647:C:G	4.64295e-06	-0.418888	-1.43199	1.16734e-05	-1.3497	-1.53946	2.14224e-05	-1.38203	-1.51371
61326137	chr5:61326137:T:C	8.75951e-06	-1.21609	-5.69151e-10	5.445e-05	-1.34919	-5.69151e-10	9.92696e-05	-1.36234	-5.69151e-10
61326847	chr5:61326847:T:C	9.03189e-06	-1.18547	-5.69151e-10	5.52807e-05	-1.33405	-5.69151e-10	0.00010093	-1.34576	-5.69151e-10
61327817	chr5:61327817:C:G	8.88264e-06	-7.75999e-11	-1.20213	8.81836e-05	-7.75999e-11	-0.867051	0.00017693	-7.75999e-11	-0.784428
61328457	chr5:61328457:A:G	1.45572e-05	-0.708146	-5.69151e-10	7.61791e-05	-1.01338	-5.69151e-10	0.000145717	-0.978517	-5.69151e-10
61330048	chr5:61330048:A:G	6.05664e-06	-1.25823	-0.326843	1.46258e-05	-1.18526	-1.47842	2.75771e-05	-1.11607	-1.52713
61331084	chr5:61331084:G:A	7.31016e-06	-7.75999e-11	-1.39697	4.49959e-05	-7.75999e-11	-1.5399	8.41113e-05	-7.75999e-11	-1.52804
61331174	chr5:61331174:C:A	0.000101776	1.23654	-5.69151e-10	0.000321437	0.426329	-5.69151e-10	0.000545558	0.341627	-5.69151e-10
61331212	chr5:61331212:G:A	7.84618e-06	-7.75999e-11	-1.3262	0.000122421	-7.75999e-11	-0.539008	0.000204369	-7.75999e-11	-0.640254
61331227	chr5:61331227:T:C	8.75703e-06	-7.75999e-11	-1.21637	8.65689e-05	-7.75999e-11	-0.885532	0.000173537	-7.75999e-11	-0.803792
61332235	chr5:61332235:C:T	3.10725e-05	-7.75999e-11	0.0500934	0.000151008	-7.75999e-11	-0.32914	0.000262239	-7.75999e-11	-0.390925
61332587	chr5:61332587:G:T	2.01685e-06	-1.1256	-1.5591	1.21271e-05	-1.36714	-1.48389	2.40902e-05	-1.33653	-1.44185
61333117	chr5:61333117:C:T	6.06988e-06	-7.75999e-11	-1.58289	4.41147e-05	-7.75999e-11	-1.55968	8.18683e-05	-7.75999e-11	-1.55507
61333306	chr5:61333306:G:T	4.09086e-05	0.325109	-5.69151e-10	0.000550007	0.963459	-5.69151e-10	0.0697916	5.19309	-5.69151e-10
61333652	chr5:61333652:TGGC:T	5.61812e-06	-0.244524	-1.41571	1.26656e-05	-1.24959	-1.55799	2.23782e-05	-1.28723	-1.56487
61334076	chr5:61334076:T:G	2.82559e-05	-7.75999e-11	-0.044927	4.64135e-05	-7.75999e-11	-1.50888	8.0096e-05	-7.75999e-11	-1.57696
61336012	chr5:61336012:C:T	1.05078e-05	-7.75999e-11	-1.03411	0.000102411	-7.75999e-11	-0.717479	0.000206478	-7.75999e-11	-0.629988
61336323	chr5:61336323:T:C	3.57364e-06	-1.38843	-0.724216	1.99419e-05	-1.17485	-1.1788	3.40094e-05	-1.16802	-1.26552
61336329	chr5:61336329:A:C	6.10165e-06	-7.75999e-11	-1.57767	4.50615e-05	-7.75999e-11	-1.53844	8.52748e-05	-7.75999e-11	-1.5143
61338521	chr5:61338521:T:C	6.75427e-06	-7.75999e-11	-1.47606	4.45381e-05	-7.75999e-11	-1.55013	8.1251e-05	-7.75999e-11	-1.56264
61338791	chr5:61338791:G:A	2.81145e-06	-1.15344	-1.1991	1.32377e-05	-1.39469	-1.36871	2.37361e-05	-1.39551	-1.39768
61338941	chr5:61338941:T:C	8.48178e-06	-7.75999e-11	-1.24831	8.28782e-05	-7.75999e-11	-0.9291	0.000165682	-7.75999e-11	-0.85011
61339516	chr5:61339516:CTTTAT:C	2.91799e-06	-1.39595	-0.919384	1.94385e-05	-1.25058	-1.12863	3.4318e-05	-1.24401	-1.1805
61339950	chr5:61339950:G:A	6.37464e-06	-7.75999e-11	-1.5339	4.30936e-05	-7.75999e-11	-1.5831	7.98959e-05	-7.75999e-11	-1.57946
61340160	chr5:61340160:A:G	7.43671e-06	-7.75999e-11	-1.3798	4.945e-05	-7.75999e-11	-1.44551	8.00988e-05	-7.75999e-11	-1.57692
61340325	chr5:61340325:T:C	8.8786e-06	-1.20259	-5.69151e-10	5.23592e-05	-1.38834	-5.69151e-10	9.71345e-05	-1.38409	-5.69151e-10
61340590	chr5:61340590:C:G	8.42041e-06	-7.75999e-11	-1.25557	8.20299e-05	-7.75999e-11	-0.939388	0.000163883	-7.75999e-11	-0.861026
61340632	chr5:61340632:C:T	6.07203e-06	-7.75999e-11	-1.58254	4.40444e-05	-7.75999e-11	-1.56127	8.17194e-05	-7.75999e-11	-1.55689
61340686	chr5:61340686:T:C	6.75293e-06	-7.75999e-11	-1.47625	4.45329e-05	-7.75999e-11	-1.55024	8.12435e-05	-7.75999e-11	-1.56273
61341001	chr5:61341001:C:T	4.17835e-06	-1.39521	-0.5611	2.14307e-05	-1.22691	-1.05474	3.61338e-05	-1.22101	-1.15194
61341245	chr5:61341245:T:TG	2.11313e-06	-1.39561	-1.24246	3.35904e-05	-1.1531	-0.679133	5.64641e-05	-1.19168	-0.734894
61341738	chr5:61341738:A:G	1.13816e-05	-0.954235	-5.69151e-10	6.10561e-05	-1.23468	-5.69151e-10	0.000115371	-1.21203	-5.69151e-10
61342043	chr5:61342043:C:A	2.7555e-05	-7.75999e-11	-0.0700481	4.61427e-05	-7.75999e-11	-1.51473	8.02378e-05	-7.75999e-11	-1.57519
61342121	chr5:61342121:C:T	1.76326e-05	-7.75999e-11	-0.51648	5.36493e-05	-7.75999e-11	-1.364	9.52248e-05	-7.75999e-11	-1.40394
61342848	chr5:61342848:AC:A	4.26479e-06	-1.39595	-0.539887	2.67298e-05	-1.24984	-0.810851	4.63281e-05	-1.24358	-0.880854
61343053	chr5:61343053:A:G	5.56704e-06	-1.0734	-0.595967	1.15185e-05	-1.31973	-1.58279	2.28341e-05	-1.27668	-1.55525
61345648	chr5:61345648:T:G	8.35128e-06	-7.75999e-11	-1.26382	8.10907e-05	-7.75999e-11	-0.950904	0.000161882	-7.75999e-11	-0.873317
61345743	chr5:61345743:G:A	0.000103799	-7.75999e-11	1.25623	0.00012451	-7.75999e-11	-0.522088	0.000197258	-7.75999e-11	-0.675668
61346005	chr5:61346005:C:T	5.48417e-06	-0.226252	-1.45811	1.25674e-05	-1.24298	-1.57239	2.22392e-05	-1.28159	-1.57673
61346520	chr5:61346520:G:A	0.00115911	3.29081	0.378361	1.34796e-05	-1.16684	-1.57846	2.23247e-05	-1.29399	-1.5605
61347623	chr5:61347623:T:C	9.7459e-05	-7.75999e-11	1.1932	0.000119784	-7.75999e-11	-0.560779	0.000190319	-7.75999e-11	-0.711481
61347662	chr5:61347662:C:A	7.40506e-06	-1.38407	-5.69151e-10	5.44774e-05	-1.34869	-5.69151e-10	9.90949e-05	-1.3641	-5.69151e-10
61347686	chr5:61347686:T:C	0.00109154	3.25738	0.351736	1.33596e-05	-1.17451	-1.57972	2.21479e-05	-1.29914	-1.5633
61347804	chr5:61347804:G:A	2.56314e-05	-7.75999e-11	-0.142413	4.54642e-05	-7.75999e-11	-1.52955	8.07495e-05	-7.75999e-11	-1.56883
61347832	chr5:61347832:C:T	7.65106e-06	-1.08435	-0.267038	1.19363e-05	-1.31747	-1.54942	2.23233e-05	-1.27415	-1.5804
61348435	chr5:61348435:C:G	2.39153e-05	-0.211714	-5.69151e-10	0.000337305	0.474515	-5.69151e-10	0.000706678	0.600392	-5.69151e-10
61348474	chr5:61348474:A:G	7.28071e-06	-7.75999e-11	-1.401	4.52595e-05	-7.75999e-11	-1.53406	8.2851e-05	-7.75999e-11	-1.54314
61348576	chr5:61348576:C:G	7.32842e-06	-1.39447	-5.69151e-10	5.38734e-05	-1.35984	-5.69151e-10	0.000101223	-1.34285	-5.69151e-10
61348700	chr5:61348700:T:C	6.078e-06	-7.75999e-11	-1.58155	4.57391e-05	-7.75999e-11	-1.52352	8.68426e-05	-7.75999e-11	-1.49608
61349537	chr5:61349537:C:T	0.000106331	-7.75999e-11	1.28033	0.000126251	-7.75999e-11	-0.508204	0.000199811	-7.75999e-11	-0.662812
61350135	chr5:61350135:G:A	8.80222e-06	-7.75999e-11	-1.21123	4.35641e-05	-7.75999e-11	-1.57224	8.11171e-05	-7.75999e-11	-1.56429
61353343	chr5:61353343:A:G	6.41614e-06	-7.75999e-11	-1.52741	4.30778e-05	-7.75999e-11	-1.58346	7.97685e-05	-7.75999e-11	-1.58105
61353641	chr5:61353641:G:A	0.000954742	3.12118	0.354026	1.29805e-05	-1.20343	-1.57959	2.17425e-05	-1.31791	-1.56301
61353906	chr5:61353906:A:G	5.32442e-06	-1.0735	-0.640424	1.15394e-05	-1.31967	-1.58104	2.30241e-05	-1.27653	-1.54711
61354303	chr5:61354303:A:C	8.17632e-06	-7.75999e-11	-1.28499	4.30788e-05	-7.75999e-11	-1.58344	7.95957e-05	-7.75999e-11	-1.58322
61354441	chr5:61354441:C:T	2.03389e-06	-1.12001	-1.55627	1.20396e-05	-1.36896	-1.48931	2.38662e-05	-1.33923	-1.44849
61355064	chr5:61355064:A:T	9.10215e-06	-1.17772	-5.69151e-10	5.47778e-05	-1.34319	-5.69151e-10	0.000100048	-1.35453	-5.69151e-10
61356328	chr5:61356328:G:A	1.25154e-05	-0.859271	-5.69151e-10	7.01933e-05	-1.09522	-5.69151e-10	0.000127598	-1.1113	-5.69151e-10
61356928	chr5:61356928:A:G	1.1895e-05	-0.109055	-0.801058	8.28637e-05	0.613338	-1.54261	0.00611022	4.28146	-1.52392
61356962	chr5:61356962:C:T	9.28739e-05	-7.75999e-11	1.14501	5.00699e-05	-7.75999e-11	-1.43305	7.95853e-05	-7.75999e-11	-1.58335
61356991	chr5:61356991:A:G	0.000116687	-7.75999e-11	1.37326	0.00023318	-7.75999e-11	0.10534	0.000455101	-7.75999e-11	0.160338
61357781	chr5:61357781:C:CATCCTTTTA	9.3144e-05	-7.75999e-11	1.14792	5.00957e-05	-7.75999e-11	-1.43254	7.95865e-05	-7.75999e-11	-1.58334
61358162	chr5:61358162:A:G	8.2693e-06	-7.75999e-11	-1.27368	8.01222e-05	-7.75999e-11	-0.96292	0.000159884	-7.75999e-11	-0.885733
61358731	chr5:61358731:T:C	7.60825e-06	-1.357	-5.69151e-10	5.1965e-05	-1.3959	-5.69151e-10	9.60133e-05	-1.3957	-5.69151e-10
61359877	chr5:61359877:A:G	8.25259e-06	-7.75999e-11	-1.2757	7.98914e-05	-7.75999e-11	-0.965804	0.000159397	-7.75999e-11	-0.888786
61360435	chr5:61360435:G:A	8.58749e-06	-7.75999e-11	-1.23592	0.00014596	-7.75999e-11	-0.363139	0.000241608	-7.75999e-11	-0.472866
61361090	chr5:61361090:C:T	8.52461e-06	-7.75999e-11	-1.24327	8.36209e-05	-7.75999e-11	-0.920179	0.00016729	-7.75999e-11	-0.840455
61361676	chr5:61361676:C:G	6.07162e-06	-7.75999e-11	-1.58261	4.62321e-05	-7.75999e-11	-1.5128	8.80294e-05	-7.75999e-11	-1.48251
61363481	chr5:61363481:G:A	6.7308e-06	-7.75999e-11	-1.47954	4.35341e-05	-7.75999e-11	-1.57293	7.97717e-05	-7.75999e-11	-1.58101
61364209	chr5:61364209:C:T	7.32249e-06	-1.39528	-5.69151e-10	5.52748e-05	-1.33415	-5.69151e-10	0.000104235	-1.31353	-5.69151e-10
61364501	chr5:61364501:A:T	0.000128407	-7.75999e-11	1.46897	0.000250731	-7.75999e-11	0.177908	0.000489893	-7.75999e-11	0.234005
61364574	chr5:61364574:G:A	0.000974468	3.12067	0.374992	1.29886e-05	-1.20374	-1.57866	2.17822e-05	-1.31814	-1.56095
61364837	chr5:61364837:T:C	6.72051e-06	-7.75999e-11	-1.48107	5.87517e-05	-7.75999e-11	-1.27315	0.000114867	-7.75999e-11	-1.21641
61365084	chr5:61365084:C:T	8.47798e-06	-7.75999e-11	-1.24876	8.282e-05	-7.75999e-11	-0.929802	0.000165556	-7.75999e-11	-0.85087
61365115	chr5:61365115:A:G	0.00088245	3.01637	0.380101	1.27219e-05	-1.22475	-1.5784	2.15096e-05	-1.33128	-1.5604
61366339	chr5:61366339:C:T	7.4747e-06	0.208791	-1.5835	0.000149546	0.99566	-1.33453	0.014353	4.96202	-1.35048
61367872	chr5:61367872:A:G	1.08723e-05	-1.3917	0.391691	2.32466e-05	-1.18002	-1.02029	3.86085e-05	-1.17296	-1.13375
61367945	chr5:61367945:G:A	2.10208e-06	-1.09389	-1.54941	1.18128e-05	-1.37638	-1.50091	2.32785e-05	-1.35019	-1.46246
61367949	chr5:61367949:T:TC	1.14396e-05	-0.949151	-5.69151e-10	6.12207e-05	-1.23199	-5.69151e-10	0.000115708	-1.20911	-5.69151e-10
61368196	chr5:61368196:G:A	6.06996e-06	-7.75999e-11	-1.58288	4.63763e-05	-7.75999e-11	-1.50968	8.83626e-05	-7.75999e-11	-1.47873
61368369	chr5:61368369:A:G	3.291e-05	-7.75999e-11	0.107546	8.75122e-05	-7.75999e-11	-0.874694	0.000174529	-7.75999e-11	-0.798093
61368462	chr5:61368462:T:A	6.82698e-06	-1.01538	-0.449973	2.03582e-05	-1.39159	-0.941401	3.61863e-05	-1.37635	-0.995157
61368529	chr5:61368529:C:T	9.81103e-06	-1.03799	-0.0647381	1.21171e-05	-1.33765	-1.5142	2.20872e-05	-1.2997	-1.56548
61369454	chr5:61369454:T:C	1.44334e-05	-0.716683	-5.69151e-10	7.5402e-05	-1.02364	-5.69151e-10	0.000144128	-0.989479	-5.69151e-10
61369612	chr5:61369612:G:A	6.89419e-06	-1.00983	-0.445718	2.04114e-05	-1.39215	-0.938228	3.62517e-05	-1.37757	-0.992131
61369925	chr5:61369925:G:C	4.44545e-06	-0.467635	-1.42671	1.14829e-05	-1.36327	-1.54234	2.11969e-05	-1.3892	-1.51712
61369956	chr5:61369956:A:G	1.36675e-05	-7.75999e-11	-0.771207	6.66827e-05	-7.75999e-11	-1.14653	0.000118688	-7.75999e-11	-1.18369
61370402	chr5:61370402:A:G	2.23646e-05	-0.278751	-5.69151e-10	9.92441e-05	-0.74889	-5.69151e-10	0.000193059	-0.697187	-5.69151e-10
61370833	chr5:61370833:A:G	2.59349e-05	-0.130642	-5.69151e-10	0.00037485	0.580053	-5.69151e-10	0.000788386	0.709805	-5.69151e-10
61370940	chr5:61370940:G:A	8.73176e-06	-1.05452	-0.164741	1.19555e-05	-1.33067	-1.53461	2.20706e-05	-1.29094	-1.575
61371463	chr5:61371463:T:A	1.34623e-05	-7.75999e-11	-0.786337	6.59506e-05	-7.75999e-11	-1.15757	0.000117442	-7.75999e-11	-1.19424
61372031	chr5:61372031:T:A	4.61875e-06	-1.16579	-0.690315	1.52407e-05	-1.3446	-1.27791	2.91388e-05	-1.32968	-1.25843
61372721	chr5:61372721:C:G	6.77477e-06	-7.75999e-11	-1.47302	5.30619e-05	-7.75999e-11	-1.37501	0.00010228	-7.75999e-11	-1.33247
61372923	chr5:61372923:G:GTT	6.17647e-06	-7.75999e-11	-1.56548	4.31118e-05	-7.75999e-11	-1.58268	7.99116e-05	-7.75999e-11	-1.57926
61372948	chr5:61372948:A:G	7.39645e-06	-1.1436	-0.241636	1.2297e-05	-1.29075	-1.54637	2.31051e-05	-1.24063	-1.57949
61373431	chr5:61373431:G:A	7.31759e-06	-1.39595	-5.69151e-10	6.05604e-05	-1.24283	-5.69151e-10	0.000112649	-1.2359	-5.69151e-10
61373778	chr5:61373778:A:G	5.87111e-06	-0.207683	-1.4085	1.28748e-05	-1.23688	-1.55432	2.2688e-05	-1.27634	-1.56201
61374468	chr5:61374468:A:G	6.57111e-06	-7.75999e-11	-1.50355	5.10928e-05	-7.75999e-11	-1.41283	9.15454e-05	-7.75999e-11	-1.44335
61374857	chr5:61374857:G:A	6.0791e-06	-7.75999e-11	-1.58137	4.58499e-05	-7.75999e-11	-1.5211	8.71348e-05	-7.75999e-11	-1.49273
61375211	chr5:61375211:C:G	9.11841e-06	-7.75999e-11	-1.17593	5.32624e-05	-7.75999e-11	-1.37124	9.62345e-05	-7.75999e-11	-1.39339
61376439	chr5:61376439:G:A	1.66097e-05	-0.930454	0.354208	1.89378e-05	-0.842811	-1.5625	3.61818e-05	-0.838834	-1.53279
61377244	chr5:61377244:T:A	8.68901e-06	-1.22417	-5.69151e-10	5.2154e-05	-1.39227	-5.69151e-10	9.66408e-05	-1.38918	-5.69151e-10
61377394	chr5:61377394:A:G	5.572e-06	-1.06778	-0.600692	1.14896e-05	-1.32241	-1.58262	2.27796e-05	-1.27999	-1.55433
61377992	chr5:61377992:G:A	9.43815e-06	-1.07187	-0.0696036	1.22793e-05	-1.32291	-1.51565	2.24869e-05	-1.281	-1.56624
61379315	chr5:61379315:C:T	2.09049e-05	-7.75999e-11	-0.346248	6.74681e-05	-7.75999e-11	-1.13482	0.000129135	-7.75999e-11	-1.09933
61380182	chr5:61380182:T:G	1.92255e-05	-7.75999e-11	-0.429991	5.50453e-05	-7.75999e-11	-1.33832	9.71634e-05	-7.75999e-11	-1.38379
61380977	chr5:61380977:G:A	2.2117e-05	-1.30766	1.01778	1.384e-05	-1.26755	-1.45136	2.24453e-05	-1.26564	-1.58346
61381084	chr5:61381084:A:G	6.08384e-06	-7.75999e-11	-1.58059	4.56732e-05	-7.75999e-11	-1.52496	8.67341e-05	-7.75999e-11	-1.49734
61381383	chr5:61381383:A:C	2.25884e-05	-7.75999e-11	-0.268796	5.33372e-05	-7.75999e-11	-1.36984	8.94371e-05	-7.75999e-11	-1.46665
61381609	chr5:61381609:TTC:T	6.06799e-06	-7.75999e-11	-1.5832	4.52883e-05	-7.75999e-11	-1.53342	8.40275e-05	-7.75999e-11	-1.52904
61381947	chr5:61381947:C:G	4.38763e-05	0.149706	0.245437	2.17175e-05	-1.10657	-1.16179	3.37811e-05	-1.16005	-1.28023
61382540	chr5:61382540:A:G	1.97786e-05	-7.75999e-11	-0.401631	5.58288e-05	-7.75999e-11	-1.32418	9.83624e-05	-7.75999e-11	-1.37152
61382688	chr5:61382688:C:G	8.27692e-06	-7.75999e-11	-1.27276	8.0222e-05	-7.75999e-11	-0.961675	0.000160099	-7.75999e-11	-0.88439
61383528	chr5:61383528:T:A	6.20682e-06	-7.75999e-11	-1.56058	4.30815e-05	-7.75999e-11	-1.58338	7.97519e-05	-7.75999e-11	-1.58126
61384417	chr5:61384417:G:A	5.73537e-06	-1.02502	-0.614554	1.12837e-05	-1.34091	-1.58221	2.22938e-05	-1.30363	-1.55224
61386843	chr5:61386843:T:C	6.56758e-06	-7.75999e-11	-1.50408	5.37709e-05	-7.75999e-11	-1.36174	9.92462e-05	-7.75999e-11	-1.36258
61387104	chr5:61387104:G:A	3.50959e-06	-1.0465	-1.08423	1.14432e-05	-1.38631	-1.52277	2.10237e-05	-1.36633	-1.5482
61387296	chr5:61387296:C:T	6.66625e-06	-1.0392	-0.449973	2.04185e-05	-1.38863	-0.941401	3.63978e-05	-1.37052	-0.995157
61387701	chr5:61387701:A:C	9.06807e-06	-7.75999e-11	-1.18147	4.30764e-05	-7.75999e-11	-1.5835	9.69298e-05	-7.75999e-11	-1.3862
61387803	chr5:61387803:C:T	4.71955e-06	-0.383987	-1.45053	1.18839e-05	-1.3422	-1.52909	2.17971e-05	-1.37773	-1.50067
61389020	chr5:61389020:A:G	1.17933e-05	-0.918702	-5.69151e-10	6.13522e-05	-1.22984	-5.69151e-10	0.000117013	-1.1979	-5.69151e-10
61389421	chr5:61389421:G:A	6.07698e-06	-7.75999e-11	-1.58172	4.59418e-05	-7.75999e-11	-1.5191	8.73505e-05	-7.75999e-11	-1.49025
61389439	chr5:61389439:T:C	9.10974e-06	-1.2311	0.0542122	1.51062e-05	-1.21308	-1.41829	2.76232e-05	-1.14945	-1.49208
61389446	chr5:61389446:T:C	0.000105139	-7.75999e-11	1.26905	0.000126768	-7.75999e-11	-0.504117	0.000200611	-7.75999e-11	-0.658815
61389532	chr5:61389532:G:T	1.6488e-05	-0.583597	-5.69151e-10	7.29658e-05	-1.05648	-5.69151e-10	0.000129148	-1.09923	-5.69151e-10
61389930	chr5:61389930:A:G	0.000279132	1.66756	0.577892	1.84257e-05	-1.04025	-1.39248	2.73384e-05	-1.16617	-1.48572
61390067	chr5:61390067:T:C	6.72353e-06	-7.75999e-11	-1.48062	5.87972e-05	-7.75999e-11	-1.27238	0.000114962	-7.75999e-11	-1.21558
61390547	chr5:61390547:T:G	8.48777e-06	-7.75999e-11	-1.2476	8.29496e-05	-7.75999e-11	-0.92824	0.000165829	-7.75999e-11	-0.849222
61391354	chr5:61391354:A:G	8.87445e-06	-1.20305	-5.69151e-10	7.77399e-05	-0.993104	-5.69151e-10	0.000148418	-0.960147	-5.69151e-10
61391622	chr5:61391622:T:G	6.06922e-06	-7.75999e-11	-1.583	4.65978e-05	-7.75999e-11	-1.50492	8.85487e-05	-7.75999e-11	-1.47663
61391811	chr5:61391811:G:A	3.03112e-05	-7.75999e-11	0.0252868	8.2868e-05	-7.75999e-11	-0.929223	0.000164668	-7.75999e-11	-0.856252
61392111	chr5:61392111:G:C	2.39408e-05	-0.210647	-5.69151e-10	0.00033727	0.474411	-5.69151e-10	0.000706534	0.600189	-5.69151e-10
61392705	chr5:61392705:C:T	7.76325e-06	-1.09301	-0.243822	1.20274e-05	-1.31406	-1.54522	2.24497e-05	-1.27001	-1.5789
61393236	chr5:61393236:C:T	1.90024e-05	-0.441664	-5.69151e-10	0.000204715	-0.0248537	-5.69151e-10	0.000407835	0.0506799	-5.69151e-10
61393325	chr5:61393325:C:T	7.5087e-06	-1.05007	-0.320094	1.16372e-05	-1.33348	-1.55879	2.1826e-05	-1.29442	-1.58266
61394643	chr5:61394643:G:A	6.51457e-06	-7.75999e-11	-1.51219	5.30444e-05	-7.75999e-11	-1.37534	9.78905e-05	-7.75999e-11	-1.37633
61395246	chr5:61395246:A:C	5.49287e-06	-1.05027	-0.632514	1.14137e-05	-1.33031	-1.58135	2.2693e-05	-1.28995	-1.54818
61395603	chr5:61395603:ATG:A	6.07844e-06	-7.75999e-11	-1.58148	4.58746e-05	-7.75999e-11	-1.52056	8.71955e-05	-7.75999e-11	-1.49203
61396111	chr5:61396111:A:G	8.43288e-06	-7.75999e-11	-1.25409	4.30924e-05	-7.75999e-11	-1.58313	7.97233e-05	-7.75999e-11	-1.58162
61396164	chr5:61396164:A:G	5.01062e-06	-0.315771	-1.4589	1.21551e-05	-1.32527	-1.52346	2.21732e-05	-1.36742	-1.49388
61398047	chr5:61398047:T:C	2.07257e-06	-1.10647	-1.55097	1.1883e-05	-1.37297	-1.4984	2.34574e-05	-1.34508	-1.45992
61398222	chr5:61398222:G:A	2.50552e-05	-0.16515	-5.69151e-10	0.000108243	-0.662089	-5.69151e-10	0.000211315	-0.606832	-5.69151e-10
61398554	chr5:61398554:C:T	4.27514e-05	0.146331	0.222841	2.14528e-05	-1.10846	-1.17216	3.34247e-05	-1.1619	-1.28899
61398866	chr5:61398866:G:A	8.63732e-06	-7.75999e-11	-1.23014	8.68658e-05	-7.75999e-11	-0.882107	0.000174621	-7.75999e-11	-0.797566
61399171	chr5:61399171:C:T	6.21182e-06	-7.75999e-11	-1.55978	4.64644e-05	-7.75999e-11	-1.50779	8.41395e-05	-7.75999e-11	-1.52771
61399344	chr5:61399344:G:A	6.11632e-06	-1.03949	-0.535777	1.13368e-05	-1.33492	-1.58349	2.22004e-05	-1.29584	-1.56423
61400026	chr5:61400026:G:A	1.06753e-05	-1.14935	0.131057	1.45204e-05	-1.28292	-1.38799	2.5987e-05	-1.23179	-1.4708
61400093	chr5:61400093:G:C	7.32053e-06	-1.39555	-5.69151e-10	5.4512e-05	-1.34805	-5.69151e-10	0.00010221	-1.33315	-5.69151e-10
61400464	chr5:61400464:G:T	5.09857e-06	-0.311517	-1.44575	1.20635e-05	-1.32443	-1.53186	2.19559e-05	-1.3669	-1.50424
61400496	chr5:61400496:A:G	0.000959265	3.6814	-0.201459	6.30668e-05	0.230219	-1.4325	0.000164207	0.538385	-1.39744
61400598	chr5:61400598:C:T	8.83592e-06	-1.06281	-0.144599	1.20425e-05	-1.32703	-1.531	2.22085e-05	-1.2862	-1.57351
61401345	chr5:61401345:G:A	0.000146668	1.60194	-5.69151e-10	0.000497143	0.862405	-5.69151e-10	0.000858917	0.79549	-5.69151e-10
61403447	chr5:61403447:A:AT	6.12295e-06	-7.75999e-11	-1.57419	4.48209e-05	-7.75999e-11	-1.5438	8.47406e-05	-7.75999e-11	-1.52059
61403746	chr5:61403746:C:A	8.36617e-06	-1.04038	-0.22165	1.17622e-05	-1.33666	-1.54493	2.18191e-05	-1.29846	-1.57893
61404144	chr5:61404144:A:G	1.14385e-05	-7.75999e-11	-0.949244	0.000114675	-7.75999e-11	-0.604374	0.000218167	-7.75999e-11	-0.574923
61404412	chr5:61404412:C:G	7.13027e-06	-1.07189	-0.349994	1.17054e-05	-1.32339	-1.56303	2.20907e-05	-1.28174	-1.58328
61405093	chr5:61405093:A:G	1.84005e-05	-7.75999e-11	-0.473851	5.46975e-05	-7.75999e-11	-1.34465	9.69067e-05	-7.75999e-11	-1.38643
61405540	chr5:61405540:TTTAAAAA:T	7.31811e-06	-1.39588	-5.69151e-10	5.42495e-05	-1.35288	-5.69151e-10	0.000101644	-1.33871	-5.69151e-10
61405886	chr5:61405886:A:G	1.44132e-05	-0.718084	-5.69151e-10	0.000190184	-0.0984787	-5.69151e-10	0.000353324	-0.0927971	-5.69151e-10
61406316	chr5:61406316:G:A	2.30806e-05	-0.24724	-5.69151e-10	0.000264992	0.233226	-5.69151e-10	0.014676	3.63378	-5.69151e-10
61406852	chr5:61406852:A:G	4.79404e-06	-0.367362	-1.4515	1.19402e-05	-1.33811	-1.52845	2.18624e-05	-1.37536	-1.50005
61406923	chr5:61406923:G:C	6.0741e-06	-7.75999e-11	-1.5822	4.5944e-05	-7.75999e-11	-1.51905	8.73093e-05	-7.75999e-11	-1.49072
61407011	chr5:61407011:C:G	5.59345e-06	-1.05581	-0.608824	1.14275e-05	-1.32804	-1.58241	2.26482e-05	-1.28706	-1.55305
61407122	chr5:61407122:T:C	1.32986e-05	-7.75999e-11	-0.798575	4.47836e-05	-7.75999e-11	-1.54463	8.34644e-05	-7.75999e-11	-1.53576
61407600	chr5:61407600:A:C	7.42647e-06	-1.38118	-5.69151e-10	5.88015e-05	-1.2723	-5.69151e-10	0.000106448	-1.29253	-5.69151e-10
61408984	chr5:61408984:C:G	3.27383e-06	-1.39522	-0.805045	2.08886e-05	-1.26996	-1.03731	3.66681e-05	-1.26382	-1.09446
61408986	chr5:61408986:C:G	7.38068e-06	-1.05449	-0.332878	1.16502e-05	-1.32827	-1.56288	2.19632e-05	-1.28752	-1.5833
61409883	chr5:61409883:A:G	3.51863e-05	0.0438557	0.13057	1.96582e-05	-1.15269	-1.21529	3.09707e-05	-1.20178	-1.32536
61410064	chr5:61410064:T:A	4.67231e-06	-0.392142	-1.45244	1.24685e-05	-1.34648	-1.47678	2.35393e-05	-1.38017	-1.42134
61410482	chr5:61410482:G:A	2.02174e-05	-7.75999e-11	-0.379688	5.61081e-05	-7.75999e-11	-1.31919	9.91554e-05	-7.75999e-11	-1.36349
61410599	chr5:61410599:T:C	3.65666e-05	0.0260048	0.1869	1.07679e-05	-1.3891	-1.5808	2.0826e-05	-1.3506	-1.57338
61411618	chr5:61411618:C:G	2.84567e-06	-1.00635	-1.33408	1.07186e-05	-1.39109	-1.58339	2.02048e-05	-1.37511	-1.57916
61411648	chr5:61411648:A:G	7.34665e-06	-1.39199	-5.69151e-10	5.30729e-05	-1.37481	-5.69151e-10	9.88156e-05	-1.36693	-5.69151e-10
61413053	chr5:61413053:G:T	6.73667e-06	-1.03518	-0.443486	2.04519e-05	-1.38892	-0.939482	3.64567e-05	-1.37104	-0.993013
61413431	chr5:61413431:A:C	1.23227e-05	-1.39592	0.521132	2.33847e-05	-1.24002	-0.954369	3.86422e-05	-1.23421	-1.07163
61413440	chr5:61413440:G:C	1.18487e-05	-1.39592	0.481911	2.31065e-05	-1.23077	-0.975594	3.82712e-05	-1.22479	-1.09069
61414520	chr5:61414520:A:T	2.51843e-06	-0.899245	-1.56335	1.20066e-05	-1.32512	-1.5359	2.25305e-05	-1.29817	-1.54714
61414546	chr5:61414546:C:A	1.53446e-05	-7.75999e-11	-0.655468	6.99086e-05	-7.75999e-11	-1.09928	0.000133068	-7.75999e-11	-1.06932
61414849	chr5:61414849:C:A	6.94432e-06	-7.75999e-11	-1.44831	8.72566e-05	-7.75999e-11	-0.877619	0.000162678	-7.75999e-11	-0.86841
61415484	chr5:61415484:C:T	6.60987e-06	-7.75999e-11	-1.49767	4.32812e-05	-7.75999e-11	-1.57875	7.95921e-05	-7.75999e-11	-1.58327
61415805	chr5:61415805:C:A	3.02096e-05	-0.00259823	0.0245272	1.07665e-05	-1.38709	-1.58294	2.13877e-05	-1.34565	-1.55171
61416385	chr5:61416385:G:A	2.87141e-05	-0.0253341	-0.00350777	1.07902e-05	-1.3852	-1.58263	2.15153e-05	-1.34125	-1.55016
61418536	chr5:61418536:G:A	5.30872e-06	-0.283187	-1.43369	1.20668e-05	-1.31714	-1.53888	2.18781e-05	-1.36219	-1.51251
61418924	chr5:61418924:C:T	6.64297e-05	0.809914	-5.69151e-10	0.00103173	1.59252	-5.69151e-10	0.281117	6.58635	-5.69151e-10
61419619	chr5:61419619:C:T	3.7869e-05	0.231043	0.0168598	1.06727e-05	-1.39595	-1.58284	2.06931e-05	-1.37945	-1.55093
61420804	chr5:61420804:G:C	3.57788e-05	0.202677	-0.0115531	1.0682e-05	-1.39586	-1.58205	2.08492e-05	-1.37648	-1.54639
61420857	chr5:61420857:A:G	5.4667e-06	-0.249972	-1.43758	1.22047e-05	-1.3081	-1.53655	2.20732e-05	-1.3562	-1.50962
61420978	chr5:61420978:G:A	3.53859e-05	-7.75999e-11	0.180082	6.59233e-05	-7.75999e-11	-1.15798	0.000105411	-7.75999e-11	-1.30231
61421187	chr5:61421187:T:C	2.08278e-05	-7.75999e-11	-0.349942	5.7685e-05	-7.75999e-11	-1.29147	0.000101974	-7.75999e-11	-1.33546
61422881	chr5:61422881:A:G	4.89883e-06	-0.341394	-1.45584	1.26558e-05	-1.33475	-1.47361	2.3798e-05	-1.37327	-1.41731
61423245	chr5:61423245:A:G	1.48958e-05	-0.685153	-5.69151e-10	7.64973e-05	-1.00922	-5.69151e-10	0.000137033	-1.03996	-5.69151e-10
61423768	chr5:61423768:A:G	6.13143e-06	-7.75999e-11	-1.5728	5.24507e-05	-7.75999e-11	-1.3866	9.44789e-05	-7.75999e-11	-1.41181
61424708	chr5:61424708:G:A	2.00306e-05	-0.388968	-5.69151e-10	0.000100845	-0.732885	-5.69151e-10	0.000180073	-0.766817	-5.69151e-10
61424855	chr5:61424855:A:G	0.0288346	2.89796	3.98514	1.3728e-05	-1.26253	-1.4645	2.0691e-05	-1.35405	-1.57643
61424873	chr5:61424873:G:A	3.30928e-05	0.101294	0.0117916	1.07017e-05	-1.39341	-1.58266	2.1053e-05	-1.36341	-1.54973
61425738	chr5:61425738:A:C	1.9987e-06	-1.11091	-1.58282	1.33002e-05	-1.37151	-1.38719	2.68311e-05	-1.34296	-1.32766
61425784	chr5:61425784:T:C	4.75901e-06	-0.37284	-1.45335	1.25325e-05	-1.34226	-1.47589	2.36257e-05	-1.37775	-1.4201
61426817	chr5:61426817:T:C	2.61277e-05	-0.0706712	-0.0525643	1.08633e-05	-1.3807	-1.58038	2.1949e-05	-1.33163	-1.53983
61427253	chr5:61427253:C:T	1.51252e-05	-0.669866	-5.69151e-10	7.72871e-05	-0.998945	-5.69151e-10	0.000138412	-1.02995	-5.69151e-10
61427318	chr5:61427318:G:A	0.000102428	-7.75999e-11	1.24293	0.000122756	-7.75999e-11	-0.53627	0.000194718	-7.75999e-11	-0.688627
61427327	chr5:61427327:A:G	7.90371e-06	0.261742	-1.58064	0.00015222	1.06371	-1.38486	0.0154509	5.08402	-1.39877
61427797	chr5:61427797:A:G	2.30645e-05	-0.247936	-5.69151e-10	0.000322621	0.430005	-5.69151e-10	0.000674942	0.554445	-5.69151e-10
61427806	chr5:61427806:T:C	4.23062e-06	-0.517213	-1.42667	1.1409e-05	-1.36953	-1.54254	2.11458e-05	-1.39168	-1.51706
61427983	chr5:61427983:T:C	1.9367e-05	-7.75999e-11	-0.42266	6.4463e-05	-7.75999e-11	-1.18038	0.000123187	-7.75999e-11	-1.14648
61428389	chr5:61428389:G:A	1.3771e-05	-7.75999e-11	-0.763666	6.57804e-05	-7.75999e-11	-1.16015	0.000116234	-7.75999e-11	-1.20457
61428514	chr5:61428514:C:T	9.02088e-06	-7.75999e-11	-1.18669	0.000114406	-7.75999e-11	-0.606717	0.000198297	-7.75999e-11	-0.670416
61429465	chr5:61429465:C:T	2.77933e-05	-7.75999e-11	-0.0614362	7.85658e-05	-7.75999e-11	-0.982535	0.000155671	-7.75999e-11	-0.912435
61429998	chr5:61429998:A:G	6.2389e-05	0.747159	-5.69151e-10	0.000168869	-0.217351	-5.69151e-10	0.000285878	-0.304618	-5.69151e-10
61431461	chr5:61431461:A:G	2.24357e-05	-7.75999e-11	-0.275578	5.88972e-05	-7.75999e-11	-1.27068	0.000103451	-7.75999e-11	-1.32108
61431633	chr5:61431633:TACTCGGGAGGCTGAGGCAGGAGAATGGCCTGA:T	4.653e-05	0.0945817	0.359285	2.23572e-05	-1.13172	-1.10761	3.4588e-05	-1.18284	-1.23384
61431891	chr5:61431891:G:A	8.16872e-06	-7.75999e-11	-1.28592	7.85336e-05	-7.75999e-11	-0.982945	0.000156501	-7.75999e-11	-0.907122
61432163	chr5:61432163:T:C	0.000620055	2.91227	0.131305	1.23902e-05	-1.24648	-1.58309	2.08164e-05	-1.34451	-1.57993
61433014	chr5:61433014:A:G	5.0912e-06	-0.291936	-1.46678	1.29389e-05	-1.32248	-1.46375	2.42616e-05	-1.36562	-1.40567
61433868	chr5:61433868:T:C	8.72261e-06	-1.22031	-5.69151e-10	5.40274e-05	-1.35698	-5.69151e-10	0.000101032	-1.34474	-5.69151e-10
61434060	chr5:61434060:TATA:T	5.22047e-06	-0.412886	-1.32076	1.15263e-05	-1.35117	-1.55067	2.13443e-05	-1.38282	-1.51657
61434497	chr5:61434497:C:G	8.58119e-06	-1.23666	-5.69151e-10	7.40369e-05	-1.04191	-5.69151e-10	0.000141064	-1.01097	-5.69151e-10
61434561	chr5:61434561:G:A	5.18701e-05	-7.75999e-11	0.562512	0.0439566	-7.75999e-11	5.34449	0.000285922	-7.75999e-11	-0.304464
61434788	chr5:61434788:G:A	1.07044e-05	-1.01558	-5.69151e-10	6.23968e-05	-1.21296	-5.69151e-10	0.00011324	-1.23067	-5.69151e-10
61435086	chr5:61435086:A:G	7.47606e-06	-1.37452	-5.69151e-10	6.41665e-05	-1.18499	-5.69151e-10	0.000114696	-1.21789	-5.69151e-10
61435631	chr5:61435631:G:C	0.000750118	2.84007	0.393928	1.22787e-05	-1.26023	-1.57837	2.10593e-05	-1.35241	-1.56043
61435859	chr5:61435859:G:A	2.37153e-05	-0.220112	-5.69151e-10	0.000334119	0.465027	-5.69151e-10	0.000699818	0.590638	-5.69151e-10
61436071	chr5:61436071:C:T	7.51704e-06	-1.36906	-5.69151e-10	6.52526e-05	-1.16821	-5.69151e-10	0.000116488	-1.20239	-5.69151e-10
61436725	chr5:61436725:C:A	2.29649e-05	-0.0145664	-0.237695	1.12084e-05	-1.38486	-1.54495	2.3801e-05	-1.34022	-1.45024
61437209	chr5:61437209:G:C	6.51066e-06	-7.75999e-11	-1.51279	4.32707e-05	-7.75999e-11	-1.579	8.03237e-05	-7.75999e-11	-1.57412
61438263	chr5:61438263:C:T	6.07794e-06	-7.75999e-11	-1.58156	5.44804e-05	-7.75999e-11	-1.34863	9.97246e-05	-7.75999e-11	-1.35777
61439566	chr5:61439566:A:G	3.00606e-06	-1.12406	-1.16153	1.20111e-05	-1.27788	-1.58276	2.45386e-05	-1.18967	-1.57027
61439703	chr5:61439703:T:C	6.39e-05	-0.0655245	0.836614	1.16762e-05	-1.36965	-1.51928	2.17997e-05	-1.30567	-1.57262
61440984	chr5:61440984:G:A	6.59564e-06	-7.75999e-11	-1.49982	4.32773e-05	-7.75999e-11	-1.57884	7.9604e-05	-7.75999e-11	-1.58312
61441122	chr5:61441122:A:G	0.000350977	3.22461	-0.750118	2.72585e-05	-0.458827	-1.58228	6.51857e-05	-0.206649	-1.57629
61441191	chr5:61441191:C:T	6.57786e-06	-7.75999e-11	-1.50252	4.38777e-05	-7.75999e-11	-1.56507	8.03331e-05	-7.75999e-11	-1.574
61441218	chr5:61441218:C:T	8.01411e-06	-1.30503	-5.69151e-10	5.20913e-05	-1.39347	-5.69151e-10	9.60901e-05	-1.3949	-5.69151e-10
61443225	chr5:61443225:A:G	7.11435e-05	-0.10099	0.979458	1.19888e-05	-1.36375	-1.49875	2.22381e-05	-1.29485	-1.56353
61444040	chr5:61444040:G:A	1.77855e-05	-0.507847	-5.69151e-10	0.000234855	0.112498	-5.69151e-10	0.000485311	0.224607	-5.69151e-10
61444415	chr5:61444415:C:T	1.86157e-06	-1.37305	-1.39176	1.35098e-05	-1.21492	-1.52814	2.63114e-05	-1.1457	-1.54448
61445852	chr5:61445852:A:G	7.65185e-06	-1.35128	-5.69151e-10	6.91148e-05	-1.1107	-5.69151e-10	0.000134314	-1.06	-5.69151e-10
61446378	chr5:61446378:G:A	0.000740401	2.84305	0.377913	1.15955e-05	-1.31286	-1.58299	2.02126e-05	-1.38047	-1.57341
61447175	chr5:61447175:G:C	6.64102e-06	-7.75999e-11	-1.49297	7.92577e-05	-7.75999e-11	-0.973768	0.000147282	-7.75999e-11	-0.967834
61447280	chr5:61447280:T:C	7.96319e-06	-7.75999e-11	-1.3114	9.44274e-05	-7.75999e-11	-0.798641	0.000164683	-7.75999e-11	-0.856162
61447591	chr5:61447591:C:T	3.2541e-06	-0.682175	-1.52414	1.19021e-05	-1.39318	-1.47657	2.29439e-05	-1.3938	-1.43332
61448132	chr5:61448132:G:A	0.000138625	-7.75999e-11	1.54554	5.3457e-05	-7.75999e-11	-1.36759	8.02966e-05	-7.75999e-11	-1.57446
61448263	chr5:61448263:G:A	6.71326e-06	-7.75999e-11	-1.48215	5.34454e-05	-7.75999e-11	-1.36781	0.00010117	-7.75999e-11	-1.34338
61448273	chr5:61448273:G:A	1.94143e-05	-0.420218	-5.69151e-10	0.000262971	0.225573	-5.69151e-10	0.00054557	0.341649	-5.69151e-10
61448947	chr5:61448947:G:A	6.85078e-06	-7.75999e-11	-1.46187	5.38105e-05	-7.75999e-11	-1.361	0.000103852	-7.75999e-11	-1.31722
61449618	chr5:61449618:G:T	1.00644e-05	-1.07722	-5.69151e-10	5.58815e-05	-1.32324	-5.69151e-10	0.00010145	-1.34062	-5.69151e-10
61449789	chr5:61449789:G:A	1.8486e-05	-0.469218	-5.69151e-10	7.03462e-05	-1.09304	-5.69151e-10	0.000123534	-1.14366	-5.69151e-10
61450504	chr5:61450504:G:A	6.09121e-06	-7.75999e-11	-1.57938	4.41399e-05	-7.75999e-11	-1.55911	8.24312e-05	-7.75999e-11	-1.54822
61450583	chr5:61450583:G:A	8.34588e-06	-7.75999e-11	-1.26446	7.59959e-05	-7.75999e-11	-1.01579	0.000143181	-7.75999e-11	-0.996073
61451657	chr5:61451657:G:A	3.76885e-06	-1.14036	-0.919104	1.22931e-05	-1.34244	-1.495	2.31721e-05	-1.29795	-1.51928
61452286	chr5:61452286:T:C	1.8362e-05	-7.75999e-11	-0.475948	5.42811e-05	-7.75999e-11	-1.3523	9.63916e-05	-7.75999e-11	-1.39176
61453499	chr5:61453499:C:T	2.19856e-06	-1.13279	-1.46563	1.16097e-05	-1.34602	-1.54861	2.28426e-05	-1.30322	-1.52834
61453967	chr5:61453967:A:T	5.28965e-05	-0.0800102	0.662116	1.14304e-05	-1.35947	-1.55073	2.19567e-05	-1.28862	-1.58249
61454340	chr5:61454340:C:T	2.38481e-05	-0.214527	-5.69151e-10	0.000103213	-0.709679	-5.69151e-10	0.000202782	-0.648049	-5.69151e-10
61454508	chr5:61454508:C:T	8.78232e-05	-7.75999e-11	1.08909	0.000187883	-7.75999e-11	-0.110654	0.000365472	-7.75999e-11	-0.0589938
61454650	chr5:61454650:T:C	4.34598e-05	-0.160546	0.546153	1.14477e-05	-1.34443	-1.56425	2.24929e-05	-1.26357	-1.58341
61455697	chr5:61455697:A:T	3.32179e-05	0.075229	0.0416297	1.10776e-05	-1.3768	-1.56475	2.33115e-05	-1.32112	-1.49011
61455705	chr5:61455705:C:T	8.44426e-05	-7.75999e-11	1.04984	0.000108207	-7.75999e-11	-0.662429	0.000173449	-7.75999e-11	-0.8043
61455836	chr5:61455836:C:G	0.000272772	2.22241	-5.69151e-10	0.000876296	1.42923	-5.69151e-10	0.00151172	1.36082	-5.69151e-10
61456310	chr5:61456310:A:G	6.26446e-06	-7.75999e-11	-1.55134	4.31065e-05	-7.75999e-11	-1.5828	7.95857e-05	-7.75999e-11	-1.58335
61457038	chr5:61457038:A:T	6.11976e-06	-7.75999e-11	-1.57471	4.47228e-05	-7.75999e-11	-1.54599	8.44702e-05	-7.75999e-11	-1.52378
61457360	chr5:61457360:A:G	6.28231e-06	-7.75999e-11	-1.54849	4.89583e-05	-7.75999e-11	-1.4555	9.18555e-05	-7.75999e-11	-1.43997
61457653	chr5:61457653:C:G	4.10074e-06	-0.413881	-1.56118	6.17247e-05	0.23811	-1.4619	0.00327323	3.60609	-1.47274
61458232	chr5:61458232:A:G	0.00055031	2.92425	-5.69151e-10	0.00126173	1.79377	-5.69151e-10	0.00210497	1.69187	-5.69151e-10
61458309	chr5:61458309:A:G	9.19538e-06	-1.09594	-0.0715879	2.8865e-05	-1.37414	-0.609702	5.07366e-05	-1.34257	-0.69096
61458370	chr5:61458370:G:A	6.30035e-06	-7.75999e-11	-1.54563	4.3077e-05	-7.75999e-11	-1.58348	7.96672e-05	-7.75999e-11	-1.58232
61458592	chr5:61458592:A:G	0.00130244	3.19101	0.594753	1.24904e-05	-1.24863	-1.57288	2.13369e-05	-1.34866	-1.55108
61458603	chr5:61458603:C:T	6.1119e-06	-7.75999e-11	-1.57599	4.48463e-05	-7.75999e-11	-1.54323	8.47615e-05	-7.75999e-11	-1.52034
61458659	chr5:61458659:C:G	2.24954e-05	-0.27292	-5.69151e-10	0.000317881	0.415204	-5.69151e-10	0.000663832	0.537847	-5.69151e-10
61458834	chr5:61458834:T:C	6.887e-05	0.0375904	0.8084	1.13676e-05	-1.38109	-1.53462	2.11864e-05	-1.32825	-1.57857
61459203	chr5:61459203:C:G	9.05914e-05	-7.75999e-11	1.12013	4.77746e-05	-7.75999e-11	-1.47998	7.96766e-05	-7.75999e-11	-1.58221
61459318	chr5:61459318:C:A	4.76101e-06	-0.339512	-1.48626	1.26546e-05	-1.34317	-1.46528	2.40331e-05	-1.3788	-1.40195
61459586	chr5:61459586:C:T	6.69104e-06	-0.0944355	-1.39103	2.37198e-05	-0.945518	-1.23465	4.19715e-05	-1.01955	-1.20364
61460638	chr5:61460638:G:A	6.39613e-06	-7.75999e-11	-1.53054	4.31845e-05	-7.75999e-11	-1.58099	7.96062e-05	-7.75999e-11	-1.58309
61461661	chr5:61461661:C:T	3.35196e-05	-7.75999e-11	0.1259	0.0153763	-7.75999e-11	4.29411	0.000200826	-7.75999e-11	-0.657744
61461817	chr5:61461817:A:G	6.10037e-06	-7.75999e-11	-1.57788	4.40015e-05	-7.75999e-11	-1.56225	8.21273e-05	-7.75999e-11	-1.55191
61461974	chr5:61461974:C:T	8.24194e-06	-7.75999e-11	-1.27699	0.000136281	-7.75999e-11	-0.431754	0.000226239	-7.75999e-11	-0.538592
61462366	chr5:61462366:ATTTCT:A	7.88523e-06	-1.32124	-5.69151e-10	5.22543e-05	-1.39035	-5.69151e-10	9.62387e-05	-1.39335	-5.69151e-10
61463020	chr5:61463020:C:A	5.32342e-05	-0.0246032	0.613073	1.12193e-05	-1.3676	-1.56124	2.16274e-05	-1.30272	-1.5835
61463688	chr5:61463688:C:T	7.58574e-05	-7.75999e-11	0.942625	0.000101751	-7.75999e-11	-0.723948	0.000163924	-7.75999e-11	-0.860782
61463771	chr5:61463771:C:A	6.30925e-06	-1.13473	-0.409488	2.16154e-05	-1.34864	-0.924426	3.90755e-05	-1.30658	-0.988109
61464652	chr5:61464652:C:T	6.19579e-06	-7.75999e-11	-1.56236	4.31977e-05	-7.75999e-11	-1.58069	8.01303e-05	-7.75999e-11	-1.57653
61464873	chr5:61464873:T:C	3.61912e-05	0.181677	0.0209085	1.10405e-05	-1.38498	-1.55992	2.31569e-05	-1.3378	-1.48009
61465935	chr5:61465935:C:T	7.20131e-06	-7.75999e-11	-1.41197	4.47373e-05	-7.75999e-11	-1.54566	8.21113e-05	-7.75999e-11	-1.55211
61466245	chr5:61466245:G:A	5.72937e-05	0.0646767	0.597283	1.10717e-05	-1.37822	-1.56386	2.12002e-05	-1.32276	-1.58341
61466328	chr5:61466328:C:CA	6.65028e-06	-7.75999e-11	-1.49157	4.32614e-05	-7.75999e-11	-1.57921	7.95966e-05	-7.75999e-11	-1.58321
61467724	chr5:61467724:C:G	1.6141e-06	-1.3245	-1.58295	1.82422e-05	-0.874361	-1.56838	3.42003e-05	-0.864105	-1.56384
61467850	chr5:61467850:CT:C	1.5531e-05	-1.07671	0.433322	2.80227e-05	-1.36747	-0.645987	5.10808e-05	-1.3334	-0.693376
61467984	chr5:61467984:C:T	1.58965e-05	-0.620133	-5.69151e-10	8.19883e-05	-0.939896	-5.69151e-10	0.00015617	-0.909237	-5.69151e-10
61467988	chr5:61467988:C:A	2.78459e-05	-0.0595435	-5.69151e-10	0.000116154	-0.591557	-5.69151e-10	0.000229432	-0.524575	-5.69151e-10
61468694	chr5:61468694:C:T	6.33389e-06	-7.75999e-11	-1.54032	4.4721e-05	-7.75999e-11	-1.54603	8.23974e-05	-7.75999e-11	-1.54863
61469382	chr5:61469382:G:A	1.51146e-05	-0.442855	-0.227712	1.1597e-05	-1.36788	-1.52785	2.03413e-05	-1.38464	-1.56289
61469426	chr5:61469426:C:T	8.00856e-05	-7.75999e-11	0.996865	0.000104957	-7.75999e-11	-0.692922	0.000168663	-7.75999e-11	-0.832278
61469760	chr5:61469760:T:C	0.306216	2.92328	6.32254	1.67485e-05	-1.32309	-1.20507	2.26847e-05	-1.38486	-1.45363
61469992	chr5:61469992:C:T	6.33161e-06	-7.75999e-11	-1.54068	4.47363e-05	-7.75999e-11	-1.54569	8.24245e-05	-7.75999e-11	-1.5483
61470193	chr5:61470193:C:T	7.34155e-06	-1.39268	-5.69151e-10	5.55826e-05	-1.3286	-5.69151e-10	0.000104476	-1.31123	-5.69151e-10
61470392	chr5:61470392:T:C	1.02498e-05	-1.05898	-5.69151e-10	5.96858e-05	-1.25738	-5.69151e-10	0.000111794	-1.24352	-5.69151e-10
61470814	chr5:61470814:C:G	2.58131e-05	-7.75999e-11	-0.135349	5.59652e-05	-7.75999e-11	-1.32174	0.000107502	-7.75999e-11	-1.28267
61471066	chr5:61471066:A:G	4.55837e-05	0.00867003	0.42465	1.10114e-05	-1.37162	-1.57593	2.15603e-05	-1.31001	-1.57931
61471300	chr5:61471300:G:C	2.06772e-05	-7.75999e-11	-0.357201	5.62884e-05	-7.75999e-11	-1.31598	9.91818e-05	-7.75999e-11	-1.36323
61473172	chr5:61473172:T:C	7.37602e-06	-1.388	-5.69151e-10	5.72792e-05	-1.29853	-5.69151e-10	0.000108547	-1.273	-5.69151e-10
61473584	chr5:61473584:T:C	3.79847e-05	0.299497	-0.0485428	1.09694e-05	-1.39249	-1.55887	2.26929e-05	-1.35767	-1.48046
61473764	chr5:61473764:T:G	8.27689e-05	-7.75999e-11	1.02982	0.000106984	-7.75999e-11	-0.67379	0.000171624	-7.75999e-11	-0.814876
61473779	chr5:61473779:A:T	3.30124e-05	0.110653	-5.69151e-10	0.00057556	1.00887	-5.69151e-10	0.00101455	0.962019	-5.69151e-10
61473894	chr5:61473894:T:C	3.97225e-05	0.296854	-0.00116532	1.09076e-05	-1.39237	-1.56464	2.2432e-05	-1.35727	-1.49242
61474677	chr5:61474677:A:G	0.000117293	-7.75999e-11	1.37844	0.000101592	-7.75999e-11	-0.725505	0.000160252	-7.75999e-11	-0.883437
61475006	chr5:61475006:G:GCA	7.77511e-06	-7.75999e-11	-1.3353	4.37288e-05	-7.75999e-11	-1.56846	8.01353e-05	-7.75999e-11	-1.57647
61475861	chr5:61475861:C:G	5.66995e-05	0.195523	0.456011	1.08199e-05	-1.38687	-1.57822	2.09293e-05	-1.34227	-1.57676
61476542	chr5:61476542:AGTTAAT:A	1.83024e-05	-7.75999e-11	-0.479197	5.4219e-05	-7.75999e-11	-1.35344	9.6322e-05	-7.75999e-11	-1.39249
61477402	chr5:61477402:C:T	4.98407e-05	-0.0140249	0.536627	1.11239e-05	-1.36846	-1.56892	2.16104e-05	-1.30432	-1.58269
61478141	chr5:61478141:G:A	4.94877e-05	0.000560967	0.514932	1.10836e-05	-1.3703	-1.5707	2.15495e-05	-1.30765	-1.58218
61478186	chr5:61478186:G:A	3.39522e-06	-1.05618	-1.10768	1.15616e-05	-1.3155	-1.58328	2.31427e-05	-1.24043	-1.57807
61478323	chr5:61478323:A:AT	6.30525e-06	-7.75999e-11	-1.54485	5.00495e-05	-7.75999e-11	-1.43346	9.23858e-05	-7.75999e-11	-1.43421
61478596	chr5:61478596:A:G	4.67738e-06	-0.361147	-1.48235	1.25651e-05	-1.34797	-1.46758	2.38861e-05	-1.38148	-1.4054
61480195	chr5:61480195:A:G	6.49119e-06	-7.75999e-11	-1.51578	4.3944e-05	-7.75999e-11	-1.56356	8.10218e-05	-7.75999e-11	-1.56546
61480445	chr5:61480445:T:C	8.11458e-06	-7.75999e-11	-1.29257	7.90329e-05	-7.75999e-11	-0.976607	0.000157579	-7.75999e-11	-0.900253
61481518	chr5:61481518:C:A	4.99076e-05	-0.0526063	0.576549	1.12287e-05	-1.36299	-1.565	2.1808e-05	-1.29459	-1.58332
61482287	chr5:61482287:G:C	3.50624e-06	-1.08751	-1.04418	1.17898e-05	-1.29915	-1.58008	2.3562e-05	-1.21795	-1.5826
61482363	chr5:61482363:TA:T	1.29142e-05	-1.0724	0.244499	2.46481e-05	-1.36865	-0.773122	4.50512e-05	-1.33513	-0.817256
61482584	chr5:61482584:A:G	6.42457e-06	-7.75999e-11	-1.5261	5.10831e-05	-7.75999e-11	-1.41302	9.60789e-05	-7.75999e-11	-1.39501
61482795	chr5:61482795:G:A	0.00018577	-7.75999e-11	1.83828	0.000104551	-7.75999e-11	-0.6968	0.000122786	-7.75999e-11	-1.14974
61482864	chr5:61482864:A:C	8.33163e-05	-7.75999e-11	1.03641	9.97937e-05	-7.75999e-11	-0.743367	0.000150758	-7.75999e-11	-0.944504
61483179	chr5:61483179:G:T	1.95344e-05	-0.414054	-5.69151e-10	0.00026533	0.234503	-5.69151e-10	0.000550682	0.350975	-5.69151e-10
61483734	chr5:61483734:G:A	2.6483e-05	-0.109727	-5.69151e-10	0.000132663	-0.458662	-5.69151e-10	0.000276616	-0.337553	-5.69151e-10
61484020	chr5:61484020:T:G	1.33111e-05	-7.75999e-11	-0.797633	6.53279e-05	-7.75999e-11	-1.16705	0.000116893	-7.75999e-11	-1.19892
61484039	chr5:61484039:T:C	6.07399e-06	-7.75999e-11	-1.58222	4.59319e-05	-7.75999e-11	-1.51931	8.64786e-05	-7.75999e-11	-1.50029
61484454	chr5:61484454:A:T	2.32582e-05	-7.75999e-11	-0.239573	4.97607e-05	-7.75999e-11	-1.43925	9.51338e-05	-7.75999e-11	-1.4049
61484476	chr5:61484476:A:G	9.29322e-06	-1.15695	-5.69151e-10	5.39291e-05	-1.3588	-5.69151e-10	9.8424e-05	-1.3709	-5.69151e-10
61484870	chr5:61484870:G:A	1.77331e-05	-7.75999e-11	-0.510797	5.3505e-05	-7.75999e-11	-1.3667	9.51702e-05	-7.75999e-11	-1.40451
61485167	chr5:61485167:T:A	1.93142e-05	-0.42539	-5.69151e-10	0.000261559	0.220186	-5.69151e-10	0.000542571	0.336136	-5.69151e-10
61485605	chr5:61485605:G:A	5.86198e-05	-0.0162082	0.70105	1.13111e-05	-1.36828	-1.55241	2.16156e-05	-1.30398	-1.58279
61486394	chr5:61486394:GT:G	8.75906e-06	-1.21614	-5.69151e-10	5.38305e-05	-1.36063	-5.69151e-10	0.000101359	-1.34151	-5.69151e-10
61486397	chr5:61486397:ATATAAC:A	8.71469e-06	-1.22122	-5.69151e-10	5.37109e-05	-1.36286	-5.69151e-10	0.000101079	-1.34428	-5.69151e-10
61487673	chr5:61487673:A:T	5.18642e-05	-0.0633144	0.625712	1.12987e-05	-1.36105	-1.56073	2.188e-05	-1.29111	-1.5835
61487694	chr5:61487694:C:T	1.94629e-05	-0.417721	-5.69151e-10	0.000264271	0.230504	-5.69151e-10	0.000548408	0.346837	-5.69151e-10
61487818	chr5:61487818:C:T	8.01616e-06	-7.75999e-11	-1.30477	4.41153e-05	-7.75999e-11	-1.55966	8.06541e-05	-7.75999e-11	-1.57001
61487954	chr5:61487954:C:T	8.32761e-05	-7.75999e-11	1.03593	0.000107369	-7.75999e-11	-0.6702	0.000172211	-7.75999e-11	-0.811462
61488170	chr5:61488170:A:G	8.77799e-06	-1.21398	-5.69151e-10	5.22342e-05	-1.39073	-5.69151e-10	9.60603e-05	-1.39521	-5.69151e-10
61488286	chr5:61488286:T:A	8.501e-05	-7.75999e-11	1.05654	0.000108619	-7.75999e-11	-0.658626	0.000174046	-7.75999e-11	-0.800864
61488829	chr5:61488829:T:C	2.37323e-05	-0.219393	-5.69151e-10	0.000102713	-0.714536	-5.69151e-10	0.000201732	-0.653241	-5.69151e-10
61489032	chr5:61489032:T:C	2.05588e-05	-7.75999e-11	-0.36294	5.61845e-05	-7.75999e-11	-1.31783	9.8971e-05	-7.75999e-11	-1.36535
61489880	chr5:61489880:G:T	4.40592e-06	-0.342804	-1.56048	1.82118e-05	-1.33686	-1.10755	3.53649e-05	-1.37486	-1.0196
61491053	chr5:61491053:C:T	0.000975427	3.1781	0.318541	1.21788e-05	-1.26328	-1.5835	2.06328e-05	-1.35598	-1.57732
61491218	chr5:61491218:AGT:A	1.50584e-05	-0.674293	-5.69151e-10	8.0582e-05	-0.957197	-5.69151e-10	0.000144035	-0.990129	-5.69151e-10
61492972	chr5:61492972:G:T	6.74427e-06	-7.75999e-11	-1.47754	4.33822e-05	-7.75999e-11	-1.57642	7.97064e-05	-7.75999e-11	-1.58183
61493218	chr5:61493218:C:T	5.24733e-05	-0.0120013	0.586076	1.11648e-05	-1.36898	-1.56472	2.15741e-05	-1.30534	-1.58334
61493660	chr5:61493660:T:C	8.25963e-06	-7.75999e-11	-1.27485	8.10015e-05	-7.75999e-11	-0.952004	0.000161781	-7.75999e-11	-0.873937
61493693	chr5:61493693:A:T	5.03723e-05	-0.135865	0.669076	1.15028e-05	-1.34841	-1.55547	2.23527e-05	-1.27002	-1.58321
61495450	chr5:61495450:C:T	0.000105402	-7.75999e-11	1.27155	0.000108047	-7.75999e-11	-0.663902	0.000169621	-7.75999e-11	-0.826616
61495766	chr5:61495766:C:G	5.25877e-05	0.576251	-5.69151e-10	0.00014643	-0.359927	-5.69151e-10	0.000249038	-0.442575	-5.69151e-10
61495798	chr5:61495798:T:C	3.71179e-05	-7.75999e-11	0.227869	0.000176818	-7.75999e-11	-0.171349	0.000305811	-7.75999e-11	-0.237216
61495916	chr5:61495916:TAGAG:T	6.46753e-06	-7.75999e-11	-1.51944	4.32974e-05	-7.75999e-11	-1.57838	7.97093e-05	-7.75999e-11	-1.5818
61497080	chr5:61497080:A:G	6.90045e-06	-7.75999e-11	-1.45464	4.36477e-05	-7.75999e-11	-1.57032	7.99099e-05	-7.75999e-11	-1.57928
61497601	chr5:61497601:C:CA	1.99852e-05	-7.75999e-11	-0.391238	5.54449e-05	-7.75999e-11	-1.33108	9.77806e-05	-7.75999e-11	-1.37746
61497898	chr5:61497898:A:G	6.07236e-06	-7.75999e-11	-1.58248	5.39576e-05	-7.75999e-11	-1.35827	9.87894e-05	-7.75999e-11	-1.36719
61498081	chr5:61498081:A:C	6.87769e-06	-7.75999e-11	-1.45795	4.36619e-05	-7.75999e-11	-1.57	7.99383e-05	-7.75999e-11	-1.57893
61499482	chr5:61499482:A:T	3.92612e-06	-1.06386	-0.954715	1.20137e-05	-1.37345	-1.48698	2.23588e-05	-1.34343	-1.50953
61499658	chr5:61499658:T:C	4.66921e-05	-0.0232279	0.480573	1.10914e-05	-1.36696	-1.57334	2.17079e-05	-1.30142	-1.58109
61499842	chr5:61499842:G:C	3.92732e-06	-1.06356	-0.954715	1.20127e-05	-1.37353	-1.48698	2.2356e-05	-1.34355	-1.50953
61499965	chr5:61499965:C:A	5.71887e-05	0.155921	0.504204	1.08833e-05	-1.38358	-1.57566	2.10394e-05	-1.33466	-1.57912
61500329	chr5:61500329:C:T	5.28029e-05	0.102105	0.47823	1.09455e-05	-1.37826	-1.57529	2.12764e-05	-1.32338	-1.5792
61500373	chr5:61500373:A:G	4.55847e-05	-0.0674348	0.500777	1.11838e-05	-1.36021	-1.5718	2.19529e-05	-1.28953	-1.58175
61500464	chr5:61500464:G:T	4.85257e-05	-0.0843391	0.580203	1.1293e-05	-1.35763	-1.56466	2.20104e-05	-1.28533	-1.58333
61500693	chr5:61500693:C:T	1.8336e-05	-7.75999e-11	-0.477364	5.42927e-05	-7.75999e-11	-1.35208	9.64118e-05	-7.75999e-11	-1.39155
61501220	chr5:61501220:G:A	6.11574e-06	-7.75999e-11	-1.57536	4.32869e-05	-7.75999e-11	-1.57862	8.03544e-05	-7.75999e-11	-1.57374
61501931	chr5:61501931:G:C	9.33607e-06	-1.15235	-5.69151e-10	8.64882e-05	-0.886464	-5.69151e-10	0.00162922	1.43567	-5.69151e-10
61502111	chr5:61502111:C:A	1.9166e-05	-0.433092	-5.69151e-10	0.000257539	0.204698	-5.69151e-10	0.000533739	0.319725	-5.69151e-10
61503059	chr5:61503059:G:A	4.70499e-05	-0.117516	0.582494	1.13555e-05	-1.35214	-1.56462	2.22099e-05	-1.27631	-1.58334
61503123	chr5:61503123:C:T	0.000104383	-7.75999e-11	1.26184	0.000374822	-7.75999e-11	0.57998	0.000621073	-7.75999e-11	0.471267
61503843	chr5:61503843:G:A	0.00098644	-7.75999e-11	3.50787	8.90646e-05	-7.75999e-11	-0.85711	0.000101903	-7.75999e-11	-1.33616
61504312	chr5:61504312:C:T	6.94532e-06	-7.75999e-11	-1.44816	4.38203e-05	-7.75999e-11	-1.56638	8.01169e-05	-7.75999e-11	-1.5767
61504509	chr5:61504509:A:G	0.00403888	5.18124	-0.263746	4.89719e-05	0.106688	-1.56191	0.000116966	0.345298	-1.5436
61504647	chr5:61504647:C:T	3.85967e-06	-0.581792	-1.45386	1.17786e-05	-1.38697	-1.49321	2.28083e-05	-1.39591	-1.43715
61504648	chr5:61504648:G:A	8.30648e-06	-7.75999e-11	-1.26919	8.16642e-05	-7.75999e-11	-0.943856	0.000163154	-7.75999e-11	-0.865486
61504787	chr5:61504787:TA:T	8.3053e-06	-7.75999e-11	-1.26934	8.16444e-05	-7.75999e-11	-0.944099	0.000163115	-7.75999e-11	-0.865729
61504957	chr5:61504957:A:G	7.91388e-06	-7.75999e-11	-1.31761	4.39264e-05	-7.75999e-11	-1.56396	8.03939e-05	-7.75999e-11	-1.57324
61504970	chr5:61504970:TA:T	6.74292e-06	-7.75999e-11	-1.47774	4.33808e-05	-7.75999e-11	-1.57646	7.97045e-05	-7.75999e-11	-1.58186
61504979	chr5:61504979:G:A	4.21008e-06	-1.17745	-0.7713	1.44144e-05	-1.35033	-1.32791	2.74916e-05	-1.33623	-1.31007
61505130	chr5:61505130:G:A	2.82052e-05	-0.0784297	0.0317045	1.12648e-05	-1.35722	-1.56757	2.3945e-05	-1.28447	-1.49995
61505495	chr5:61505495:C:T	2.07797e-05	-0.352255	-5.69151e-10	0.000287124	0.313443	-5.69151e-10	0.000597548	0.432652	-5.69151e-10
61505843	chr5:61505843:G:A	1.23987e-05	-0.633006	-0.235629	1.13151e-05	-1.39135	-1.52898	2.01064e-05	-1.39584	-1.5633
61506146	chr5:61506146:A:G	8.14621e-06	-7.75999e-11	-1.28868	7.94151e-05	-7.75999e-11	-0.971784	0.000158394	-7.75999e-11	-0.895094
61506202	chr5:61506202:G:A	2.51217e-05	-0.162499	-5.69151e-10	0.000107364	-0.670246	-5.69151e-10	0.000211314	-0.606835	-5.69151e-10
61506348	chr5:61506348:C:T	1.06611e-05	-1.01963	-5.69151e-10	6.07971e-05	-1.23893	-5.69151e-10	0.00011489	-1.21621	-5.69151e-10
61506349	chr5:61506349:G:A	2.33086e-05	-0.237408	-5.69151e-10	0.000101488	-0.726534	-5.69151e-10	0.00019918	-0.665975	-5.69151e-10
61506712	chr5:61506712:T:C	6.83596e-06	-7.75999e-11	-1.46403	5.51439e-05	-7.75999e-11	-1.33653	0.00010453	-7.75999e-11	-1.31071
61506836	chr5:61506836:C:T	6.11621e-06	-7.75999e-11	-1.57529	4.47745e-05	-7.75999e-11	-1.54483	8.45911e-05	-7.75999e-11	-1.52235
61507589	chr5:61507589:A:G	1.09375e-05	-0.994037	-5.69151e-10	0.000101144	-0.729929	-5.69151e-10	0.000193674	-0.694006	-5.69151e-10
61507921	chr5:61507921:A:AAAATACAT	1.46845e-05	-0.699436	-5.69151e-10	7.71931e-05	-1.00016	-5.69151e-10	0.000146723	-0.971638	-5.69151e-10
61509003	chr5:61509003:G:A	6.12092e-06	-7.75999e-11	-1.57452	4.37656e-05	-7.75999e-11	-1.56762	8.15843e-05	-7.75999e-11	-1.55855
61509253	chr5:61509253:T:C	2.01463e-05	-0.383212	-5.69151e-10	0.00027607	0.274183	-5.69151e-10	0.000573724	0.391966	-5.69151e-10
61509302	chr5:61509302:CT:C	5.02544e-05	-0.154208	0.685075	1.1559e-05	-1.34528	-1.55373	2.24662e-05	-1.26516	-1.58301
61509450	chr5:61509450:G:A	2.10777e-05	-0.365418	0.0274047	2.58726e-05	-0.862887	-1.2304	4.64679e-05	-0.811538	-1.30988
61510192	chr5:61510192:C:T	6.48468e-05	0.207182	0.578615	1.089e-05	-1.38802	-1.57061	2.07588e-05	-1.34537	-1.58184
61510938	chr5:61510938:A:G	2.47904e-05	-0.175774	-5.69151e-10	0.00010627	-0.680485	-5.69151e-10	0.000209155	-0.617109	-5.69151e-10
61510972	chr5:61510972:C:T	9.3664e-06	-1.1491	-5.69151e-10	5.64194e-05	-1.31366	-5.69151e-10	0.000102398	-1.33131	-5.69151e-10
61511492	chr5:61511492:A:AC	8.3212e-06	-7.75999e-11	-1.26742	8.18748e-05	-7.75999e-11	-0.941281	0.000163601	-7.75999e-11	-0.862752
61511829	chr5:61511829:G:A	1.65835e-05	-7.75999e-11	-0.577824	5.17784e-05	-7.75999e-11	-1.3995	9.23767e-05	-7.75999e-11	-1.43431
61512059	chr5:61512059:T:C	0.551566	3.12101	6.71328	1.87636e-05	-1.29572	-1.11883	2.4204e-05	-1.37288	-1.40078
61513268	chr5:61513268:A:C	6.831e-06	-7.75999e-11	-1.46476	5.50841e-05	-7.75999e-11	-1.33761	0.000104411	-7.75999e-11	-1.31184
61513778	chr5:61513778:A:G	8.13755e-06	-7.75999e-11	-1.28974	7.92959e-05	-7.75999e-11	-0.973286	0.000158139	-7.75999e-11	-0.896709
61513817	chr5:61513817:A:G	5.73451e-06	-1.09495	-0.544775	1.93166e-05	-1.36722	-1.01829	3.48172e-05	-1.33432	-1.07575
61513957	chr5:61513957:C:A	3.55382e-06	-0.660763	-1.45744	1.12124e-05	-1.39294	-1.53652	2.13395e-05	-1.3938	-1.50582
61514294	chr5:61514294:T:G	8.88449e-05	-7.75999e-11	1.10066	0.000111532	-7.75999e-11	-0.632157	0.000178255	-7.75999e-11	-0.776969
61514696	chr5:61514696:C:T	8.30368e-06	-7.75999e-11	-1.26953	8.16233e-05	-7.75999e-11	-0.944357	0.000163068	-7.75999e-11	-0.866012
61514783	chr5:61514783:G:T	2.72448e-05	-0.14407	0.0627022	1.13704e-05	-1.34515	-1.57031	2.42713e-05	-1.26454	-1.50635
61515853	chr5:61515853:C:T	9.06506e-06	-7.75999e-11	-1.1818	4.32633e-05	-7.75999e-11	-1.57917	8.02259e-05	-7.75999e-11	-1.57534
61517777	chr5:61517777:A:ATTT	4.52546e-05	-7.75999e-11	0.426075	0.000540201	-7.75999e-11	0.945469	0.0010983	-7.75999e-11	1.04134
61518609	chr5:61518609:G:A	7.13555e-06	-7.75999e-11	-1.42114	8.15607e-05	-7.75999e-11	-0.945125	0.000142125	-7.75999e-11	-1.00348
61518694	chr5:61518694:T:C	9.03887e-06	-1.1847	-5.69151e-10	8.25057e-05	-0.933605	-5.69151e-10	0.00145487	1.32249	-5.69151e-10
61518943	chr5:61518943:T:C	2.30973e-05	-0.246513	-5.69151e-10	0.000328663	0.448562	-5.69151e-10	0.000687203	0.572447	-5.69151e-10
61519237	chr5:61519237:A:G	7.88533e-06	-7.75999e-11	-1.32123	7.57026e-05	-7.75999e-11	-1.01966	0.00015054	-7.75999e-11	-0.94595
61519238	chr5:61519238:T:C	8.37406e-06	-7.75999e-11	-1.26109	4.46875e-05	-7.75999e-11	-1.54678	8.14969e-05	-7.75999e-11	-1.55962
61519286	chr5:61519286:A:G	2.58092e-05	-0.1355	-5.69151e-10	0.000109528	-0.650292	-5.69151e-10	0.000215751	-0.586055	-5.69151e-10
61519480	chr5:61519480:T:C	8.1967e-06	-1.2825	-5.69151e-10	5.22009e-05	-1.39137	-5.69151e-10	9.61067e-05	-1.39472	-5.69151e-10
61519566	chr5:61519566:TTTG:T	3.95772e-06	-1.09989	-0.910676	1.23608e-05	-1.36349	-1.46845	2.30726e-05	-1.32896	-1.49258
61519940	chr5:61519940:T:C	6.39587e-05	0.146397	0.62561	1.0989e-05	-1.3832	-1.56638	2.09723e-05	-1.33405	-1.58292
61520182	chr5:61520182:A:G	6.1174e-06	-7.75999e-11	-1.57509	4.47561e-05	-7.75999e-11	-1.54525	8.45471e-05	-7.75999e-11	-1.52287
61520215	chr5:61520215:T:G	6.12876e-06	-7.75999e-11	-1.57324	4.7732e-05	-7.75999e-11	-1.48087	9.02858e-05	-7.75999e-11	-1.4572
61520541	chr5:61520541:T:C	1.86483e-05	-0.460475	-5.69151e-10	0.000235306	0.114416	-5.69151e-10	0.000461878	0.17512	-5.69151e-10
61520802	chr5:61520802:T:C	2.05684e-05	-7.75999e-11	-0.362475	5.62282e-05	-7.75999e-11	-1.31705	9.90469e-05	-7.75999e-11	-1.36459
61521038	chr5:61521038:T:C	2.98189e-06	-1.11477	-1.1789	1.12348e-05	-1.35655	-1.57091	2.13779e-05	-1.31891	-1.57892
61521248	chr5:61521248:C:T	2.16373e-05	-0.311814	-5.69151e-10	0.000302384	0.365227	-5.69151e-10	0.000630427	0.486216	-5.69151e-10
61521840	chr5:61521840:C:G	3.68851e-06	-0.603612	-1.4774	1.14226e-05	-1.38822	-1.52266	2.1678e-05	-1.39577	-1.48811
61522241	chr5:61522241:A:G	1.95196e-05	-0.414809	-5.69151e-10	0.000263991	0.229444	-5.69151e-10	0.000547697	0.345541	-5.69151e-10
61522281	chr5:61522281:T:C	6.03836e-06	-0.176246	-1.41185	1.29501e-05	-1.22865	-1.55672	2.28967e-05	-1.26548	-1.56371
61522495	chr5:61522495:T:C	1.85254e-05	-0.467088	-5.69151e-10	8.85645e-05	-0.862741	-5.69151e-10	0.000169724	-0.826006	-5.69151e-10
61523036	chr5:61523036:T:C	5.83474e-05	0.129575	0.550609	1.09579e-05	-1.38479	-1.56762	2.09078e-05	-1.33713	-1.58292
61523593	chr5:61523593:T:C	1.0239e-05	-1.06002	-5.69151e-10	9.28048e-05	-0.815974	-5.69151e-10	0.000177286	-0.782419	-5.69151e-10
61523648	chr5:61523648:T:C	5.41739e-05	0.0162921	0.589676	1.11315e-05	-1.37251	-1.56418	2.14355e-05	-1.31176	-1.58337
61524006	chr5:61524006:A:G	4.08636e-06	-1.05407	-0.924504	1.21256e-05	-1.37596	-1.4752	2.25046e-05	-1.3473	-1.49916
61524118	chr5:61524118:G:T	2.03711e-05	-0.372113	-5.69151e-10	0.000280036	0.288445	-5.69151e-10	0.000582252	0.406721	-5.69151e-10
61524617	chr5:61524617:G:A	5.50671e-06	-1.1081	-0.572167	1.90178e-05	-1.36308	-1.03802	3.43735e-05	-1.32847	-1.09443
61524704	chr5:61524704:C:T	0.000117691	-7.75999e-11	1.38183	6.31648e-05	-7.75999e-11	-1.20073	8.64507e-05	-7.75999e-11	-1.50061
61526765	chr5:61526765:C:T	4.00331e-06	-0.421706	-1.5774	1.63094e-05	-1.35807	-1.19666	3.17825e-05	-1.38703	-1.11424
61526805	chr5:61526805:G:A	7.95849e-06	-7.75999e-11	-1.31199	0.000126422	-7.75999e-11	-0.506845	0.000210728	-7.75999e-11	-0.609615
61527170	chr5:61527170:C:T	4.41021e-05	-0.110498	0.510776	1.12684e-05	-1.3537	-1.57077	2.2177e-05	-1.27897	-1.58215
61527343	chr5:61527343:G:T	5.34409e-05	-0.184041	0.776388	1.17152e-05	-1.34331	-1.54227	2.25688e-05	-1.26303	-1.58058
61527481	chr5:61527481:G:A	8.30571e-06	-7.75999e-11	-1.26929	8.16516e-05	-7.75999e-11	-0.944011	0.000163128	-7.75999e-11	-0.865646
61528408	chr5:61528408:G:C	1.19466e-05	-0.503651	-0.40213	1.12074e-05	-1.37674	-1.55316	1.99712e-05	-1.38946	-1.57643
61529026	chr5:61529026:A:G	7.95789e-06	-1.31207	-5.69151e-10	7.72747e-05	-0.999106	-5.69151e-10	0.000135861	-1.04855	-5.69151e-10
61530545	chr5:61530545:CTAGTT:C	3.43915e-05	-7.75999e-11	0.15158	9.02178e-05	-7.75999e-11	-0.844245	0.000180119	-7.75999e-11	-0.766563
61531086	chr5:61531086:G:A	4.91018e-05	-7.75999e-11	0.507666	0.000226943	-7.75999e-11	0.0782273	0.000390653	-7.75999e-11	0.0076381
61531129	chr5:61531129:G:A	0.000759241	3.00335	0.242737	1.18574e-05	-1.29068	-1.58283	2.02727e-05	-1.37015	-1.58075
61531912	chr5:61531912:T:G	6.04748e-05	0.0369776	0.679018	1.12099e-05	-1.37644	-1.55323	2.11848e-05	-1.32391	-1.58299
61532142	chr5:61532142:T:C	0.000181849	0.118832	1.69811	3.54983e-05	-1.11568	-0.661302	5.2694e-05	-1.16362	-0.832063
61532543	chr5:61532543:T:C	8.81348e-06	-1.20995	-5.69151e-10	5.43312e-05	-1.35137	-5.69151e-10	0.000101172	-1.34336	-5.69151e-10
61532775	chr5:61532775:T:A	2.84455e-05	-0.0382397	-5.69151e-10	0.000118232	-0.573825	-5.69151e-10	0.000233693	-0.506176	-5.69151e-10
61533796	chr5:61533796:A:G	6.10773e-06	-7.75999e-11	-1.57667	4.70618e-05	-7.75999e-11	-1.49501	8.83199e-05	-7.75999e-11	-1.47922
61534186	chr5:61534186:T:G	7.30774e-05	-7.75999e-11	0.905289	9.2463e-05	-7.75999e-11	-0.819664	0.000141057	-7.75999e-11	-1.01102
61534689	chr5:61534689:CT:C	5.64784e-06	-0.224798	-1.43016	1.26356e-05	-1.24636	-1.56359	2.24111e-05	-1.28106	-1.56957
61535089	chr5:61535089:A:G	3.19127e-05	0.0767744	-5.69151e-10	0.000129315	-0.484222	-5.69151e-10	0.000256713	-0.412225	-5.69151e-10
61535306	chr5:61535306:C:T	3.28758e-06	-1.13301	-1.06307	1.21764e-05	-1.26545	-1.58152	2.47132e-05	-1.17142	-1.58143
61535754	chr5:61535754:T:G	5.24876e-05	0.0144776	0.559868	1.11017e-05	-1.37231	-1.56706	2.14526e-05	-1.31135	-1.58299
61535912	chr5:61535912:G:A	2.56376e-05	-0.142172	-5.69151e-10	0.000109076	-0.654432	-5.69151e-10	0.000214914	-0.589942	-5.69151e-10
61536071	chr5:61536071:C:T	6.89115e-06	-7.75999e-11	-1.45599	4.37014e-05	-7.75999e-11	-1.56909	7.99833e-05	-7.75999e-11	-1.57836
61536901	chr5:61536901:A:T	1.88703e-06	-1.3383	-1.41292	1.25001e-05	-1.28153	-1.5392	2.40781e-05	-1.22525	-1.55363
61537253	chr5:61537253:A:C	5.25545e-05	-0.0532149	0.628835	1.12857e-05	-1.36266	-1.56028	2.18218e-05	-1.29378	-1.5835
61537671	chr5:61537671:G:A	7.31759e-06	-1.39595	-5.69151e-10	5.39403e-05	-1.35859	-5.69151e-10	0.00010087	-1.34635	-5.69151e-10
61538437	chr5:61538437:T:G	9.12202e-06	-7.75999e-11	-1.17554	8.547e-05	-7.75999e-11	-0.898307	0.000162034	-7.75999e-11	-0.872378
61538505	chr5:61538505:C:T	2.1654e-05	-0.187441	-0.1236	2.78202e-05	-0.731712	-1.289	5.06899e-05	-0.674291	-1.36016
61540724	chr5:61540724:AAG:A	3.16252e-06	-1.14873	-1.08613	1.2312e-05	-1.25321	-1.58269	2.51598e-05	-1.15519	-1.57974
61540824	chr5:61540824:G:A	1.21058e-05	-7.75999e-11	-0.892546	0.000222148	-7.75999e-11	0.0568729	0.00036644	-7.75999e-11	-0.0563468
61541243	chr5:61541243:G:A	8.21481e-05	-7.75999e-11	1.02229	0.000106521	-7.75999e-11	-0.678133	0.000170952	-7.75999e-11	-0.818802
61541562	chr5:61541562:GT:G	2.55106e-05	-0.198625	0.0514872	2.9878e-05	-0.740294	-1.20906	5.38992e-05	-0.68316	-1.28991
61541752	chr5:61541752:T:C	8.35714e-06	-1.26311	-5.69151e-10	5.20472e-05	-1.39432	-5.69151e-10	9.60011e-05	-1.39582	-5.69151e-10
61541820	chr5:61541820:C:T	2.36049e-05	-7.75999e-11	-0.224776	5.08395e-05	-7.75999e-11	-1.4178	7.95752e-05	-7.75999e-11	-1.58348
61543227	chr5:61543227:C:CT	5.0048e-06	-0.62676	-1.14907	1.33986e-05	-1.25302	-1.4983	3.06858e-05	-1.11613	-1.42025
61544080	chr5:61544080:C:A	2.79273e-05	-0.0566261	-5.69151e-10	0.000116591	-0.587802	-5.69151e-10	0.000230268	-0.520936	-5.69151e-10
61544671	chr5:61544671:A:T	0.00026049	2.17633	-5.69151e-10	0.000771514	1.30188	-5.69151e-10	0.00131487	1.22131	-5.69151e-10
61546383	chr5:61546383:A:G	1.85317e-06	-1.34215	-1.42718	5.32021e-05	-0.631512	-0.740861	8.60225e-05	-0.707074	-0.7985
61546683	chr5:61546683:T:TA	3.68143e-06	-0.65168	-1.43125	1.10562e-05	-1.39236	-1.55112	2.09312e-05	-1.39423	-1.52471
61547120	chr5:61547120:T:C	8.29251e-06	-7.75999e-11	-1.27088	4.30767e-05	-7.75999e-11	-1.58349	7.96435e-05	-7.75999e-11	-1.58262
61547517	chr5:61547517:C:T	8.90208e-06	-1.19995	-5.69151e-10	5.47237e-05	-1.34418	-5.69151e-10	0.00010194	-1.3358	-5.69151e-10
61547879	chr5:61547879:T:A	0.000570292	2.71191	0.24801	1.13924e-05	-1.33029	-1.58323	1.99452e-05	-1.38747	-1.57972
61548242	chr5:61548242:T:G	1.53721e-06	-1.3735	-1.58277	1.5566e-05	-1.03203	-1.56935	2.91223e-05	-1.02376	-1.56492
61548386	chr5:61548386:G:A	3.06003e-06	-0.989501	-1.2783	1.76644e-05	-1.0311	-1.44382	4.37411e-05	-0.825933	-1.35596
61549039	chr5:61549039:TGTTA:T	8.14041e-06	-7.75999e-11	-1.28939	5.66893e-05	-7.75999e-11	-1.30889	0.000136874	-7.75999e-11	-1.04112
61549042	chr5:61549042:TAG:T	6.17463e-06	-7.75999e-11	-1.56578	4.42004e-05	-7.75999e-11	-1.55774	8.29468e-05	-7.75999e-11	-1.54198
61549045	chr5:61549045:TTA:T	6.13535e-06	-7.75999e-11	-1.57216	4.4527e-05	-7.75999e-11	-1.55038	8.4053e-05	-7.75999e-11	-1.52873
61549807	chr5:61549807:G:C	4.37793e-06	-0.446244	-1.46341	1.24392e-05	-1.2505	-1.57512	2.20789e-05	-1.29844	-1.56712
61550175	chr5:61550175:G:A	0.000293015	-7.75999e-11	2.29399	0.00375483	-7.75999e-11	2.88433	0.00844317	-7.75999e-11	3.08093
61550394	chr5:61550394:TAA:T	6.07074e-06	-7.75999e-11	-1.58275	4.40668e-05	-7.75999e-11	-1.56077	8.23147e-05	-7.75999e-11	-1.54963
61550492	chr5:61550492:C:T	3.2987e-05	1.6817	-1.57182	0.000109169	0.92867	-1.58225	0.000459846	1.7469	-1.57619
61551192	chr5:61551192:T:C	1.40223e-05	0.827236	-1.57281	4.2072e-05	-0.267079	-1.34001	0.000141978	0.128494	-1.133
61551445	chr5:61551445:T:G	0.00052848	2.25396	0.629809	3.15088e-05	-0.600347	-1.29586	7.643e-05	-0.403231	-1.22058
61551593	chr5:61551593:GAT:G	0.000156067	1.66406	-5.69151e-10	0.000387777	0.613957	-5.69151e-10	0.000635017	0.493469	-5.69151e-10
61551669	chr5:61551669:G:GTTCGCATGTCTGTATGTCTGTATATAGGTT	6.078e-06	-7.75999e-11	-1.58156	4.56953e-05	-7.75999e-11	-1.52448	8.67711e-05	-7.75999e-11	-1.49691
61552100	chr5:61552100:G:T	6.09426e-06	-7.75999e-11	-1.57888	4.60097e-05	-7.75999e-11	-1.51762	8.49033e-05	-7.75999e-11	-1.51867
61552358	chr5:61552358:C:T	1.07459e-05	0.571671	-1.58338	0.000381093	1.99051	-1.39394	0.00487023	3.94313	-1.41242
61552377	chr5:61552377:G:T	3.23552e-06	-0.664323	-1.54772	1.23339e-05	-1.31809	-1.51603	2.24092e-05	-1.3528	-1.49791
61552582	chr5:61552582:A:G	4.62652e-05	2.00504	-1.55688	0.000139003	1.17135	-1.58333	0.000556342	1.94361	-1.58241
61552918	chr5:61552918:C:T	1.53982e-06	-1.38894	-1.56562	2.04721e-05	-0.909188	-1.41822	4.62293e-05	-0.761939	-1.36463
61553491	chr5:61553491:C:T	1.48645e-05	-0.687257	-5.69151e-10	0.000204382	-0.0264814	-5.69151e-10	0.00043583	0.117069	-5.69151e-10
61553513	chr5:61553513:C:G	6.07223e-06	-7.75999e-11	-1.5825	4.41203e-05	-7.75999e-11	-1.55955	8.15476e-05	-7.75999e-11	-1.559
61553807	chr5:61553807:A:G	6.48025e-06	-1.13152	-0.385952	2.73624e-05	-0.603335	-1.43397	5.22448e-05	-0.497105	-1.50714
61554069	chr5:61554069:C:T	6.06702e-06	-7.75999e-11	-1.58336	4.47236e-05	-7.75999e-11	-1.54597	8.36774e-05	-7.75999e-11	-1.53321
61554368	chr5:61554368:T:G	8.25969e-06	-7.75999e-11	-1.27484	5.11497e-05	-7.75999e-11	-1.41171	9.29884e-05	-7.75999e-11	-1.42771
61554616	chr5:61554616:A:G	6.0672e-06	-7.75999e-11	-1.58333	4.47446e-05	-7.75999e-11	-1.5455	8.37226e-05	-7.75999e-11	-1.53267
61554628	chr5:61554628:G:A	1.54971e-05	-0.645579	-5.69151e-10	0.000218278	0.0392965	-5.69151e-10	0.00046794	0.188159	-5.69151e-10
61554640	chr5:61554640:T:C	1.80144e-06	-1.29109	-1.50656	7.26652e-05	-0.878506	-0.182104	0.000113617	-0.798089	-0.429261
61554695	chr5:61554695:A:G	3.57798e-05	1.50606	-1.31491	2.04316e-05	-0.8228	-1.50659	4.48594e-05	-0.667402	-1.48925
61555048	chr5:61555048:T:G	9.12471e-06	-7.75999e-11	-1.17524	5.49962e-05	-7.75999e-11	-1.33921	9.93988e-05	-7.75999e-11	-1.36104
61555778	chr5:61555778:G:T	7.37013e-06	-7.75999e-11	-1.3888	7.91374e-05	-7.75999e-11	-0.975287	0.000150224	-7.75999e-11	-0.948052
61555949	chr5:61555949:T:C	7.41585e-06	-7.75999e-11	-1.38261	0.000166329	-7.75999e-11	-0.232505	0.000159175	-7.75999e-11	-0.890176
61557018	chr5:61557018:A:G	1.47407e-05	0.879385	-1.575	0.000407808	2.14462	-1.4803	0.0050091	4.05556	-1.49673
61557122	chr5:61557122:AC:A	6.06722e-06	-7.75999e-11	-1.58333	4.47466e-05	-7.75999e-11	-1.54546	8.3727e-05	-7.75999e-11	-1.53262
61557696	chr5:61557696:T:A	0.000149906	2.40781	-0.784028	0.000121395	0.597474	-1.14489	0.000322512	1.01103	-1.19507
61557841	chr5:61557841:A:T	1.86204e-06	-1.27894	-1.48562	6.89787e-05	-0.851041	-0.261633	0.000108526	-0.768504	-0.504687
61558623	chr5:61558623:A:C	7.80744e-06	-7.75999e-11	-1.33115	4.55189e-05	-7.75999e-11	-1.52835	8.23536e-05	-7.75999e-11	-1.54916
61558727	chr5:61558727:T:G	7.15238e-06	-7.75999e-11	-1.41878	4.38999e-05	-7.75999e-11	-1.56456	8.05217e-05	-7.75999e-11	-1.57166
61559089	chr5:61559089:C:T	2.29343e-06	-1.10293	-1.45325	1.33493e-05	-1.38373	-1.37128	2.37226e-05	-1.39468	-1.39907
61559118	chr5:61559118:A:G	1.18649e-05	-7.75999e-11	-0.912643	4.63969e-05	-7.75999e-11	-1.50924	8.27732e-05	-7.75999e-11	-1.54408
61559310	chr5:61559310:A:G	6.66383e-06	-7.75999e-11	-1.48954	4.37581e-05	-7.75999e-11	-1.5678	8.05694e-05	-7.75999e-11	-1.57106
61559723	chr5:61559723:G:C	1.19895e-05	-0.902203	-5.69151e-10	6.91712e-05	-1.10989	-5.69151e-10	0.000135379	-1.05211	-5.69151e-10
61559905	chr5:61559905:T:G	6.09891e-06	-7.75999e-11	-1.57812	4.35776e-05	-7.75999e-11	-1.57193	8.11121e-05	-7.75999e-11	-1.56435
61560248	chr5:61560248:A:G	8.75141e-06	-7.75999e-11	-1.21702	0.000103478	-7.75999e-11	-0.707113	0.000215892	-7.75999e-11	-0.585406
61560440	chr5:61560440:A:G	6.79625e-06	-7.75999e-11	-1.46986	0.000105125	-7.75999e-11	-0.691322	0.000105379	-7.75999e-11	-1.30262
61560941	chr5:61560941:T:TTATC	8.21948e-06	-7.75999e-11	-1.27972	9.3458e-05	-7.75999e-11	-0.80896	0.000193667	-7.75999e-11	-0.694044
61561163	chr5:61561163:G:A	2.87767e-06	-0.794759	-1.53449	4.24253e-05	-0.169185	-1.42954	9.3059e-05	-0.0319318	-1.39502
61561976	chr5:61561976:C:T	6.41413e-06	-7.75999e-11	-1.52773	4.30785e-05	-7.75999e-11	-1.58345	7.9824e-05	-7.75999e-11	-1.58036
61562013	chr5:61562013:G:A	7.31813e-06	-1.39588	-5.69151e-10	5.41009e-05	-1.35562	-5.69151e-10	0.000100971	-1.34535	-5.69151e-10
61562560	chr5:61562560:C:T	1.84216e-05	-7.75999e-11	-0.472709	5.55639e-05	-7.75999e-11	-1.32894	9.57335e-05	-7.75999e-11	-1.39861
61562595	chr5:61562595:C:T	0.000125831	-7.75999e-11	1.44871	0.00146608	-7.75999e-11	1.94388	0.00321895	-7.75999e-11	2.11663
61562602	chr5:61562602:C:T	3.15888e-06	-1.08021	-1.1558	2.9913e-05	-1.32232	-0.625863	5.2542e-05	-1.29609	-0.702481
61562619	chr5:61562619:C:G	3.88061e-06	-1.10921	-0.921029	2.37405e-05	-0.649216	-1.53008	4.71326e-05	-0.544548	-1.56267
61562643	chr5:61562643:T:C	5.8121e-06	-0.0440114	-1.58228	0.000128856	0.911928	-1.39971	0.00101673	2.38933	-1.42516
61562716	chr5:61562716:C:A	2.78012e-06	-1.14468	-1.21905	2.12202e-05	-0.708518	-1.583	4.35257e-05	-0.607455	-1.57938
61562855	chr5:61562855:C:T	7.69554e-06	-1.34559	-5.69151e-10	5.20581e-05	-1.39411	-5.69151e-10	9.60074e-05	-1.39576	-5.69151e-10
61562949	chr5:61562949:C:A	6.11983e-06	-7.75999e-11	-1.5747	5.19283e-05	-7.75999e-11	-1.39661	9.93239e-05	-7.75999e-11	-1.3618
61563172	chr5:61563172:T:G	6.07665e-06	-7.75999e-11	-1.58178	5.05633e-05	-7.75999e-11	-1.42325	9.5581e-05	-7.75999e-11	-1.40021
61564122	chr5:61564122:G:A	1.55787e-06	-1.36618	-1.57673	1.08175e-05	-1.38488	-1.58043	2.02904e-05	-1.36691	-1.58312
61564624	chr5:61564624:G:T	3.68577e-06	-0.518191	-1.56356	2.49752e-05	-0.761096	-1.36749	4.63844e-05	-0.797644	-1.32558
61565109	chr5:61565109:C:T	6.07263e-06	-7.75999e-11	-1.58244	4.31114e-05	-7.75999e-11	-1.58268	7.95743e-05	-7.75999e-11	-1.58349
61565124	chr5:61565124:T:C	1.74693e-06	-1.38477	-1.4436	1.07577e-05	-1.39148	-1.57938	2.00126e-05	-1.38407	-1.57976
61565295	chr5:61565295:A:G	1.82263e-06	-1.37992	-1.40603	1.20643e-05	-1.29292	-1.5633	1.98972e-05	-1.38907	-1.58053
61565690	chr5:61565690:A:G	1.64043e-06	-1.36636	-1.52491	2.45764e-05	-1.11547	-1.02922	4.37427e-05	-1.05278	-1.12907
61565724	chr5:61565724:C:A	1.91047e-05	1.08861	-1.52491	0.000186364	1.16454	-1.28331	0.000268061	0.944096	-1.31306
61565915	chr5:61565915:G:A	1.76123e-06	-1.38628	-1.43394	1.07589e-05	-1.39063	-1.58011	1.99915e-05	-1.38577	-1.5791
61566147	chr5:61566147:C:T	6.06648e-06	-7.75999e-11	-1.58345	4.75117e-05	-7.75999e-11	-1.4855	8.86032e-05	-7.75999e-11	-1.47601
61566494	chr5:61566494:A:G	9.57424e-06	-7.75999e-11	-1.12715	4.69093e-05	-7.75999e-11	-1.49826	8.83397e-05	-7.75999e-11	-1.47899
61567460	chr5:61567460:T:A	2.31374e-05	1.15776	-1.40254	0.000258955	1.23584	-1.02566	0.000368326	1.01787	-1.06908
61567543	chr5:61567543:G:A	1.55957e-06	-1.3899	-1.55192	2.07259e-05	-1.20834	-1.10675	3.68606e-05	-1.15584	-1.1972
61567821	chr5:61567821:A:G	6.06644e-06	-7.75999e-11	-1.58346	4.48188e-05	-7.75999e-11	-1.54384	8.18856e-05	-7.75999e-11	-1.55486
61568344	chr5:61568344:A:G	6.43642e-06	-7.75999e-11	-1.52426	4.30786e-05	-7.75999e-11	-1.58345	7.9656e-05	-7.75999e-11	-1.58246
61568631	chr5:61568631:C:G	1.69204e-06	-1.38531	-1.47499	1.46842e-05	-1.38364	-1.27606	2.64933e-05	-1.37533	-1.30796
61568655	chr5:61568655:C:T	1.63235e-06	-1.31316	-1.58305	1.06881e-05	-1.39583	-1.5815	1.98878e-05	-1.39298	-1.5771
61568783	chr5:61568783:T:C	6.10216e-06	-7.75999e-11	-1.57759	4.55781e-05	-7.75999e-11	-1.52704	8.58906e-05	-7.75999e-11	-1.50711
61568917	chr5:61568917:T:A	2.17905e-06	-1.21295	-1.3944	4.20067e-05	-0.971982	-0.636661	7.80844e-05	-1.03368	-0.568714
61569238	chr5:61569238:T:C	7.49826e-06	-7.75999e-11	-1.37156	6.61285e-05	-7.75999e-11	-1.15487	0.00012622	-7.75999e-11	-1.12216
61569697	chr5:61569697:C:T	6.41645e-06	-7.75999e-11	-1.52737	4.30764e-05	-7.75999e-11	-1.5835	7.96925e-05	-7.75999e-11	-1.58201
61569743	chr5:61569743:A:G	2.26305e-05	0.946738	-1.21367	0.000285709	1.02151	-0.713009	0.000401796	0.812564	-0.776802
61570053	chr5:61570053:T:A	6.91093e-06	-7.75999e-11	-1.45313	4.35631e-05	-7.75999e-11	-1.57226	7.98679e-05	-7.75999e-11	-1.57981
61570072	chr5:61570072:C:T	7.49686e-06	-7.75999e-11	-1.37175	6.61065e-05	-7.75999e-11	-1.15521	0.000126175	-7.75999e-11	-1.12251
61570127	chr5:61570127:T:A	7.28862e-06	-7.75999e-11	-1.39992	6.34834e-05	-7.75999e-11	-1.19569	0.00012098	-7.75999e-11	-1.16455
61570152	chr5:61570152:A:T	6.42123e-06	-7.75999e-11	-1.52662	4.30766e-05	-7.75999e-11	-1.58349	7.96832e-05	-7.75999e-11	-1.58212
61570567	chr5:61570567:G:C	7.11589e-06	-7.75999e-11	-1.4239	6.10843e-05	-7.75999e-11	-1.23422	0.000117909	-7.75999e-11	-1.19027
61570666	chr5:61570666:A:G	2.36008e-06	-0.991647	-1.53589	1.47988e-05	-1.28421	-1.36771	2.76791e-05	-1.31441	-1.32509
61570761	chr5:61570761:A:AG	2.26955e-06	-1.39275	-1.1739	1.22111e-05	-1.39579	-1.44833	2.28226e-05	-1.39549	-1.43695
61571086	chr5:61571086:A:G	6.06621e-06	-7.75999e-11	-1.5835	4.76964e-05	-7.75999e-11	-1.48162	8.89687e-05	-7.75999e-11	-1.4719
61571559	chr5:61571559:G:A	1.23126e-05	-7.75999e-11	-0.875607	0.000212929	-7.75999e-11	0.0144883	0.000158086	-7.75999e-11	-0.897043
61571864	chr5:61571864:T:C	8.0519e-06	-1.30032	-5.69151e-10	6.23849e-05	-1.21315	-5.69151e-10	0.000113241	-1.23066	-5.69151e-10
61572684	chr5:61572684:TC:T	6.0828e-06	-7.75999e-11	-1.58077	4.61916e-05	-7.75999e-11	-1.51367	8.60235e-05	-7.75999e-11	-1.50556
61572746	chr5:61572746:G:A	6.1946e-06	-7.75999e-11	-1.56255	6.87903e-05	-7.75999e-11	-1.11541	0.000134974	-7.75999e-11	-1.0551
61572886	chr5:61572886:G:A	1.84969e-06	-1.27914	-1.49207	1.18746e-05	-1.39302	-1.47904	2.22816e-05	-1.39565	-1.46077
61572920	chr5:61572920:G:T	6.37936e-06	-7.75999e-11	-1.53316	7.74591e-05	-7.75999e-11	-0.996722	0.000152879	-7.75999e-11	-0.930538
61573102	chr5:61573102:A:G	6.18306e-06	-7.75999e-11	-1.56442	4.31936e-05	-7.75999e-11	-1.58078	7.98822e-05	-7.75999e-11	-1.57963
61573710	chr5:61573710:G:A	6.20343e-06	-7.75999e-11	-1.56113	4.51691e-05	-7.75999e-11	-1.53606	8.21059e-05	-7.75999e-11	-1.55217
61573776	chr5:61573776:A:G	4.94276e-06	-0.917165	-0.871142	2.69238e-05	-1.28735	-0.766109	5.99019e-05	-1.19465	-0.672821
61574303	chr5:61574303:T:G	1.39241e-05	0.44802	-1.20063	0.000170307	0.481268	-0.690136	0.000235106	0.271439	-0.771584
61574318	chr5:61574318:C:T	9.34921e-06	-7.75999e-11	-1.15094	8.77756e-05	-7.75999e-11	-0.871689	0.000173239	-7.75999e-11	-0.805511
61574412	chr5:61574412:G:A	6.51173e-06	-7.75999e-11	-1.51263	4.31161e-05	-7.75999e-11	-1.58257	7.95855e-05	-7.75999e-11	-1.58335
61574528	chr5:61574528:C:A	6.0732e-06	-7.75999e-11	-1.58235	4.66969e-05	-7.75999e-11	-1.50279	8.7615e-05	-7.75999e-11	-1.48723
61574852	chr5:61574852:A:G	1.95039e-06	-1.31702	-1.40118	1.37212e-05	-1.39586	-1.33167	2.48955e-05	-1.38959	-1.35591
61574956	chr5:61574956:G:A	6.08096e-06	-7.75999e-11	-1.58107	4.92859e-05	-7.75999e-11	-1.44883	9.20633e-05	-7.75999e-11	-1.43771
61575098	chr5:61575098:T:C	6.09679e-06	-7.75999e-11	-1.57847	4.42697e-05	-7.75999e-11	-1.55617	8.29744e-05	-7.75999e-11	-1.54165
61575130	chr5:61575130:G:A	8.24754e-06	-7.75999e-11	-1.27632	8.17324e-05	-7.75999e-11	-0.943022	0.000148485	-7.75999e-11	-0.959701
61575139	chr5:61575139:C:G	7.4562e-06	-1.37718	-5.69151e-10	5.19985e-05	-1.39526	-5.69151e-10	9.63907e-05	-1.39177	-5.69151e-10
61575330	chr5:61575330:G:A	0.00071302	0.671795	2.51148	0.00176863	0.0430277	2.08846	0.00184793	-0.174082	1.73572
61575520	chr5:61575520:G:T	1.32448e-05	-7.75999e-11	-0.802622	7.07374e-05	-7.75999e-11	-1.0875	0.000141632	-7.75999e-11	-1.00695
61575948	chr5:61575948:A:C	4.87603e-05	-7.75999e-11	0.500686	0.00150131	-7.75999e-11	1.96762	0.000569705	-7.75999e-11	0.384937
61576185	chr5:61576185:C:T	8.22673e-06	-1.27884	-5.69151e-10	6.30912e-05	-1.20189	-5.69151e-10	0.000114376	-1.22069	-5.69151e-10
61576226	chr5:61576226:G:A	1.5817e-05	0.273777	-0.898924	8.09571e-05	0.234402	-1.18695	0.000112579	0.0559199	-1.29245
61576559	chr5:61576559:C:T	7.39304e-06	-1.38569	-5.69151e-10	5.5655e-05	-1.3273	-5.69151e-10	0.000103998	-1.31581	-5.69151e-10
61577402	chr5:61577402:T:C	7.45674e-06	-7.75999e-11	-1.37711	8.43096e-05	-7.75999e-11	-0.911977	0.000159231	-7.75999e-11	-0.889827
61577548	chr5:61577548:G:A	6.44606e-06	-7.75999e-11	-1.52276	4.32667e-05	-7.75999e-11	-1.57909	8.06718e-05	-7.75999e-11	-1.56979
61577923	chr5:61577923:G:T	6.95834e-06	-7.75999e-11	-1.44629	6.4323e-05	-7.75999e-11	-1.18256	0.000116429	-7.75999e-11	-1.2029
61578495	chr5:61578495:A:G	4.23083e-06	-1.38748	-0.556352	2.2789e-05	-1.38401	-0.836182	3.32803e-05	-1.38408	-1.07114
61578571	chr5:61578571:A:G	7.13819e-06	-7.75999e-11	-1.42077	7.61902e-05	-7.75999e-11	-1.01324	0.000142749	-7.75999e-11	-0.999095
61578751	chr5:61578751:A:G	2.0042e-05	0.235451	-0.623852	6.63128e-05	-0.207418	-0.944671	8.15654e-05	-0.44799	-1.11079
61578755	chr5:61578755:C:G	6.14596e-06	-7.75999e-11	-1.57044	4.47739e-05	-7.75999e-11	-1.54485	8.36447e-05	-7.75999e-11	-1.5336
61578985	chr5:61578985:A:G	7.34792e-06	-7.75999e-11	-1.39181	8.19824e-05	-7.75999e-11	-0.939967	0.000154778	-7.75999e-11	-0.918188
61579188	chr5:61579188:C:T	7.36073e-06	-7.75999e-11	-1.39007	5.53156e-05	-7.75999e-11	-1.33342	9.92402e-05	-7.75999e-11	-1.36264
61579358	chr5:61579358:AC:A	6.2812e-06	-7.75999e-11	-1.54867	5.1769e-05	-7.75999e-11	-1.39968	9.79284e-05	-7.75999e-11	-1.37595
61579576	chr5:61579576:C:G	1.94976e-06	-1.24541	-1.47311	1.42509e-05	-1.16386	-1.52579	2.67888e-05	-1.13075	-1.54145
61579710	chr5:61579710:A:T	6.09705e-06	-7.75999e-11	-1.57843	4.31946e-05	-7.75999e-11	-1.58076	8.03435e-05	-7.75999e-11	-1.57387
61579868	chr5:61579868:T:A	4.48755e-05	0.41766	-5.69151e-10	0.000530488	0.927325	-5.69151e-10	0.000908192	0.851273	-5.69151e-10
61580702	chr5:61580702:T:G	9.65511e-06	-1.11874	-5.69151e-10	6.97041e-05	-1.10221	-5.69151e-10	0.000126575	-1.11934	-5.69151e-10
61580748	chr5:61580748:C:T	6.27553e-06	-7.75999e-11	-1.54957	5.16614e-05	-7.75999e-11	-1.40176	9.77128e-05	-7.75999e-11	-1.37815
61580837	chr5:61580837:C:T	1.1032e-05	-7.75999e-11	-0.985434	6.22974e-05	-7.75999e-11	-1.21455	0.000118419	-7.75999e-11	-1.18596
61581033	chr5:61581033:TAA:T	2.1956e-05	0.686137	-0.983327	0.000309299	0.76914	-0.381305	0.000431495	0.594294	-0.48722
61581106	chr5:61581106:T:C	7.16559e-06	-7.75999e-11	-1.41694	7.67458e-05	-7.75999e-11	-1.00597	0.000143788	-7.75999e-11	-0.991839
61581337	chr5:61581337:G:A	6.08067e-06	-7.75999e-11	-1.58112	4.65752e-05	-7.75999e-11	-1.5054	8.77303e-05	-7.75999e-11	-1.48592
61581395	chr5:61581395:C:T	1.68172e-06	-1.28292	-1.58349	1.1709e-05	-1.39105	-1.49506	2.25148e-05	-1.39584	-1.45017
61581441	chr5:61581441:T:C	6.23136e-06	-7.75999e-11	-1.55664	5.04988e-05	-7.75999e-11	-1.42452	9.51466e-05	-7.75999e-11	-1.40476
61581522	chr5:61581522:ATACCTG:A	6.28269e-06	-7.75999e-11	-1.54843	5.17971e-05	-7.75999e-11	-1.39914	9.79855e-05	-7.75999e-11	-1.37536
61581812	chr5:61581812:A:G	1.61116e-05	0.268612	-0.875305	5.63296e-05	-0.178105	-1.13715	7.12151e-05	-0.42136	-1.27312
61582415	chr5:61582415:G:A	7.53341e-06	-7.75999e-11	-1.36688	4.73952e-05	-7.75999e-11	-1.48795	8.67298e-05	-7.75999e-11	-1.49738
61582597	chr5:61582597:G:A	1.25669e-05	0.400627	-1.25579	4.68097e-05	-0.0637592	-1.43662	6.2405e-05	-0.319198	-1.50734
61582978	chr5:61582978:A:G	9.71078e-06	-0.748032	-0.364962	3.07698e-05	-1.23156	-0.688384	4.21591e-05	-1.28714	-0.931596
61583011	chr5:61583011:A:T	8.56e-06	-1.23913	-5.69151e-10	6.76543e-05	-1.13206	-5.69151e-10	0.000122318	-1.15356	-5.69151e-10
61583259	chr5:61583259:G:C	1.736e-06	-1.25366	-1.58098	1.13262e-05	-1.38284	-1.53651	2.12008e-05	-1.3948	-1.51135
61583733	chr5:61583733:A:C	1.14218e-05	0.291424	-1.24213	4.59267e-05	-0.15036	-1.36906	6.05737e-05	-0.39719	-1.45913
61583883	chr5:61583883:C:G	6.126e-06	-7.75999e-11	-1.57369	4.54702e-05	-7.75999e-11	-1.52941	8.53767e-05	-7.75999e-11	-1.51311
61583904	chr5:61583904:G:C	1.57615e-06	-1.37222	-1.55902	1.08579e-05	-1.37831	-1.58327	2.08671e-05	-1.34701	-1.575
61584199	chr5:61584199:A:G	6.94724e-06	-7.75999e-11	-1.44789	7.20421e-05	-7.75999e-11	-1.06922	0.000135043	-7.75999e-11	-1.05459
61584380	chr5:61584380:C:T	1.70276e-06	-1.27503	-1.57895	1.22872e-05	-1.38906	-1.44885	2.38342e-05	-1.39595	-1.39312
61584546	chr5:61584546:C:T	2.11996e-06	-1.21064	-1.42419	1.54298e-05	-1.1202	-1.48998	2.89507e-05	-1.08445	-1.51014
61584698	chr5:61584698:A:G	6.81884e-06	-7.75999e-11	-1.46654	6.94239e-05	-7.75999e-11	-1.10624	0.000130065	-7.75999e-11	-1.09215
61585063	chr5:61585063:C:T	1.32023e-05	-0.805843	-5.69151e-10	6.45344e-05	-1.17927	-5.69151e-10	0.000124269	-1.13773	-5.69151e-10
61585633	chr5:61585633:G:C	7.0271e-06	-7.75999e-11	-1.43646	7.36163e-05	-7.75999e-11	-1.04761	0.000138012	-7.75999e-11	-1.03284
61586097	chr5:61586097:T:C	6.07716e-06	-7.75999e-11	-1.58169	4.58436e-05	-7.75999e-11	-1.52124	8.55826e-05	-7.75999e-11	-1.5107
61586588	chr5:61586588:G:A	6.16031e-06	-7.75999e-11	-1.5681	4.44139e-05	-7.75999e-11	-1.55292	8.27974e-05	-7.75999e-11	-1.54379
61587251	chr5:61587251:G:A	1.91421e-06	-1.18379	-1.55314	2.56192e-05	-0.769165	-1.33396	5.56857e-05	-0.669713	-1.27075
61587363	chr5:61587363:T:C	1.51184e-05	0.912528	-1.58284	3.92156e-05	-0.0967034	-1.58069	6.57966e-05	-0.194888	-1.57873
61587606	chr5:61587606:A:G	9.21763e-06	-7.75999e-11	-1.16511	8.06317e-05	-7.75999e-11	-0.95658	0.000150229	-7.75999e-11	-0.948023
61587616	chr5:61587616:G:A	1.9831e-05	-7.75999e-11	-0.398986	6.74853e-05	-7.75999e-11	-1.13456	0.000129926	-7.75999e-11	-1.09322
61587766	chr5:61587766:G:A	2.18749e-05	0.0315711	-0.332463	0.000189249	-0.587371	0.483961	0.000285489	-0.500183	0.194205
61588227	chr5:61588227:C:T	3.03689e-06	-0.976693	-1.2987	3.09834e-05	-0.536641	-1.37638	5.46468e-05	-0.559279	-1.40001
61588355	chr5:61588355:T:C	8.47846e-06	-0.512584	-0.736117	4.94959e-05	-0.646975	-0.797606	8.23128e-05	-0.629628	-0.920027
61588416	chr5:61588416:G:T	3.99735e-05	-7.75999e-11	0.301987	0.000151774	-7.75999e-11	-0.324082	0.0002751	-7.75999e-11	-0.343049
61588546	chr5:61588546:G:A	1.38759e-05	-7.75999e-11	-0.756076	5.7038e-05	-7.75999e-11	-1.30276	0.000103313	-7.75999e-11	-1.32242
61589105	chr5:61589105:T:C	1.76941e-06	-1.24218	-1.5734	1.3355e-05	-1.1722	-1.58239	2.46755e-05	-1.17122	-1.58316
61589321	chr5:61589321:T:C	9.24828e-06	-1.16179	-5.69151e-10	5.95751e-05	-1.25923	-5.69151e-10	0.000106948	-1.28784	-5.69151e-10
61589339	chr5:61589339:A:G	1.25054e-05	-0.860073	-5.69151e-10	0.000122835	-0.535626	-5.69151e-10	0.00021785	-0.576374	-5.69151e-10
61589353	chr5:61589353:T:C	1.58447e-05	0.938351	-1.56174	4.77244e-05	0.0988238	-1.57985	6.79943e-05	-0.169814	-1.57094
61589383	chr5:61589383:A:G	1.85182e-05	-7.75999e-11	-0.467476	7.06643e-05	-7.75999e-11	-1.08853	0.000132381	-7.75999e-11	-1.0745
61589836	chr5:61589836:T:A	7.11347e-06	0.147925	-1.57217	2.65396e-05	-0.494435	-1.5734	3.98551e-05	-0.696794	-1.57814
61589873	chr5:61589873:T:C	7.27825e-06	0.170401	-1.57174	2.69825e-05	-0.477448	-1.57383	4.04698e-05	-0.681807	-1.57782
61589935	chr5:61589935:A:G	1.00865e-05	0.337595	-1.41262	3.53485e-05	-0.740131	-1.04108	6.27072e-05	-0.648393	-1.17331
61590038	chr5:61590038:C:T	7.31758e-06	-1.39595	-5.69151e-10	5.30341e-05	-1.37554	-5.69151e-10	9.7349e-05	-1.38188	-5.69151e-10
61590340	chr5:61590340:G:A	6.09617e-06	-7.75999e-11	-1.57857	4.30921e-05	-7.75999e-11	-1.58313	7.96097e-05	-7.75999e-11	-1.58305
61590472	chr5:61590472:A:C	9.64257e-06	-7.75999e-11	-1.12004	9.49206e-05	-7.75999e-11	-0.793431	0.000189078	-7.75999e-11	-0.718021
61590607	chr5:61590607:C:T	2.99267e-05	-7.75999e-11	0.0125206	0.000273835	-7.75999e-11	0.266053	0.000512879	-7.75999e-11	0.279859
61590625	chr5:61590625:A:C	1.71199e-06	-1.26996	-1.57861	1.29065e-05	-1.20528	-1.58346	2.39118e-05	-1.20433	-1.58148
61590749	chr5:61590749:G:A	7.39697e-06	-1.38516	-5.69151e-10	5.80018e-05	-1.286	-5.69151e-10	0.000109687	-1.26255	-5.69151e-10
61591009	chr5:61591009:G:A	1.61999e-05	-7.75999e-11	-0.601222	0.000143294	-7.75999e-11	-0.381575	0.000267355	-7.75999e-11	-0.371605
61591273	chr5:61591273:T:G	1.95971e-05	-7.75999e-11	-0.410849	7.34947e-05	-7.75999e-11	-1.04926	0.000137775	-7.75999e-11	-1.03456
61591343	chr5:61591343:C:T	1.99781e-06	-1.39416	-1.30002	1.8765e-05	-1.32185	-1.09262	3.43358e-05	-1.29842	-1.12558
61591722	chr5:61591722:C:A	8.68899e-06	-7.75999e-11	-1.22417	4.38344e-05	-7.75999e-11	-1.56605	8.13882e-05	-7.75999e-11	-1.56095
61591744	chr5:61591744:T:C	2.56615e-06	-1.30555	-1.13827	2.54328e-05	-1.38841	-0.722029	5.02708e-05	-1.39437	-0.648384
61592362	chr5:61592362:T:A	1.97096e-05	-7.75999e-11	-0.405123	6.17437e-05	-7.75999e-11	-1.22348	0.00012041	-7.75999e-11	-1.16928
61592844	chr5:61592844:A:G	1.80717e-06	-1.21935	-1.57512	1.37334e-05	-1.14382	-1.58282	2.53929e-05	-1.14276	-1.58296
61593466	chr5:61593466:A:G	1.63179e-06	-1.31318	-1.58337	1.22457e-05	-1.26021	-1.58108	2.27958e-05	-1.25992	-1.57368
61593478	chr5:61593478:A:T	8.48489e-06	-7.75999e-11	-1.24794	5.65127e-05	-7.75999e-11	-1.31201	0.000100828	-7.75999e-11	-1.34677
61594145	chr5:61594145:T:C	6.07635e-06	-7.75999e-11	-1.58183	4.54785e-05	-7.75999e-11	-1.52923	8.30073e-05	-7.75999e-11	-1.54125
61594217	chr5:61594217:C:T	6.63832e-06	-7.75999e-11	-1.49337	5.60474e-05	-7.75999e-11	-1.32027	0.000107382	-7.75999e-11	-1.28379
61594218	chr5:61594218:T:G	1.77283e-06	-1.24209	-1.57156	1.33778e-05	-1.17131	-1.58157	2.46909e-05	-1.17028	-1.58347
61594422	chr5:61594422:C:T	1.25606e-05	-7.75999e-11	-0.855668	6.55737e-05	-7.75999e-11	-1.1633	0.0001267	-7.75999e-11	-1.11836
61594498	chr5:61594498:G:A	9.73085e-06	-7.75999e-11	-1.11093	4.81323e-05	-7.75999e-11	-1.47252	9.15382e-05	-7.75999e-11	-1.44343
61594582	chr5:61594582:G:A	8.3248e-06	0.093677	-1.36067	2.43657e-05	-0.581944	-1.57135	3.86099e-05	-0.774495	-1.53218
61594602	chr5:61594602:G:A	2.02288e-06	-1.2688	-1.41291	1.38045e-05	-1.20079	-1.52069	2.49586e-05	-1.20035	-1.54262
61594858	chr5:61594858:T:C	2.04106e-06	-1.23617	-1.43659	1.415e-05	-1.15985	-1.53691	2.56999e-05	-1.15837	-1.55532
61595116	chr5:61595116:G:A	1.06843e-05	-1.01745	-5.69151e-10	6.38728e-05	-1.18958	-5.69151e-10	0.000120748	-1.16647	-5.69151e-10
61595411	chr5:61595411:C:T	9.31763e-06	-7.75999e-11	-1.15432	4.71166e-05	-7.75999e-11	-1.49385	8.94529e-05	-7.75999e-11	-1.46647
61595505	chr5:61595505:C:T	1.04308e-05	-7.75999e-11	-1.04146	4.78202e-05	-7.75999e-11	-1.47902	8.71289e-05	-7.75999e-11	-1.49279
61595554	chr5:61595554:G:A	1.6594e-06	-1.39594	-1.48384	1.24378e-05	-1.34337	-1.48236	2.3034e-05	-1.32322	-1.49999
61595688	chr5:61595688:T:C	2.04098e-06	-1.10298	-1.56982	1.3116e-05	-1.20732	-1.56532	2.31257e-05	-1.24753	-1.57171
61595748	chr5:61595748:A:T	7.41155e-06	-1.38319	-5.69151e-10	5.19676e-05	-1.39585	-5.69151e-10	9.60073e-05	-1.39576	-5.69151e-10
61595948	chr5:61595948:T:G	2.28326e-05	-7.75999e-11	-0.258041	0.000120253	-7.75999e-11	-0.556877	0.000240271	-7.75999e-11	-0.478416
61596216	chr5:61596216:C:T	7.56833e-06	0.16186	-1.52412	2.43973e-05	-0.824785	-1.32722	4.47596e-05	-0.743725	-1.41515
61596281	chr5:61596281:T:A	6.1139e-06	-7.75999e-11	-1.57567	4.66921e-05	-7.75999e-11	-1.5029	8.7888e-05	-7.75999e-11	-1.48412
61596378	chr5:61596378:G:A	7.44485e-06	0.134211	-1.51292	2.4577e-05	-0.842158	-1.3025	4.48355e-05	-0.762311	-1.39487
61597529	chr5:61597529:T:C	4.7396e-06	-0.332477	-1.4978	1.82874e-05	-0.880832	-1.55943	2.84691e-05	-1.02917	-1.58219
61597683	chr5:61597683:CT:C	1.24282e-05	-0.866261	-5.69151e-10	7.95407e-05	-0.970204	-5.69151e-10	0.000138544	-1.02899	-5.69151e-10
61597776	chr5:61597776:T:C	7.41483e-06	-7.75999e-11	-1.38275	4.48041e-05	-7.75999e-11	-1.54417	8.32946e-05	-7.75999e-11	-1.5378
61597801	chr5:61597801:C:T	1.06464e-05	-7.75999e-11	-1.02101	4.84001e-05	-7.75999e-11	-1.46697	8.79652e-05	-7.75999e-11	-1.48324
61597857	chr5:61597857:T:C	1.18468e-05	-7.75999e-11	-0.914173	5.08294e-05	-7.75999e-11	-1.418	9.19617e-05	-7.75999e-11	-1.43881
61598072	chr5:61598072:TA:T	6.15544e-06	-7.75999e-11	-1.56889	4.45796e-05	-7.75999e-11	-1.5492	8.16048e-05	-7.75999e-11	-1.55829
61598606	chr5:61598606:G:T	6.35537e-06	-7.75999e-11	-1.53693	4.37886e-05	-7.75999e-11	-1.5671	8.0898e-05	-7.75999e-11	-1.56699
61599347	chr5:61599347:A:G	7.24202e-06	-7.75999e-11	-1.40633	4.35615e-05	-7.75999e-11	-1.5723	8.00426e-05	-7.75999e-11	-1.57762
61599741	chr5:61599741:G:A	1.40241e-05	-7.75999e-11	-0.745455	6.89334e-05	-7.75999e-11	-1.11333	0.000129132	-7.75999e-11	-1.09935
61599769	chr5:61599769:CT:C	1.19404e-05	-7.75999e-11	-0.906301	6.35678e-05	-7.75999e-11	-1.19437	0.000122867	-7.75999e-11	-1.14908
61601657	chr5:61601657:C:T	6.33375e-06	-7.75999e-11	-1.54034	4.36404e-05	-7.75999e-11	-1.57049	8.11804e-05	-7.75999e-11	-1.56351
61601662	chr5:61601662:G:A	2.21011e-05	-0.290603	-5.69151e-10	0.000118871	-0.568436	-5.69151e-10	0.000208983	-0.617927	-5.69151e-10
61601670	chr5:61601670:G:T	3.17103e-06	-1.25589	-0.976284	3.14721e-05	-1.36938	-0.527987	6.13224e-05	-1.38251	-0.461524
61601822	chr5:61601822:C:T	6.35312e-06	-7.75999e-11	-1.53728	4.35748e-05	-7.75999e-11	-1.57199	8.1026e-05	-7.75999e-11	-1.56541
61601951	chr5:61601951:A:G	6.63591e-06	-7.75999e-11	-1.49373	4.52562e-05	-7.75999e-11	-1.53413	8.33794e-05	-7.75999e-11	-1.53678
61602330	chr5:61602330:A:G	7.37346e-06	-7.75999e-11	-1.38834	4.42263e-05	-7.75999e-11	-1.55715	8.22323e-05	-7.75999e-11	-1.55063
61602382	chr5:61602382:G:A	6.96504e-06	-7.75999e-11	-1.44533	4.72135e-05	-7.75999e-11	-1.49179	8.57145e-05	-7.75999e-11	-1.50916
61602395	chr5:61602395:C:T	6.40138e-06	-7.75999e-11	-1.52972	4.35094e-05	-7.75999e-11	-1.57349	8.02231e-05	-7.75999e-11	-1.57537
61602486	chr5:61602486:C:T	7.11013e-06	-7.75999e-11	-1.42471	4.40773e-05	-7.75999e-11	-1.56053	8.17978e-05	-7.75999e-11	-1.55593
61602608	chr5:61602608:C:T	7.58196e-06	-1.36046	-5.69151e-10	5.25969e-05	-1.38381	-5.69151e-10	9.65323e-05	-1.3903	-5.69151e-10
61602733	chr5:61602733:T:A	7.66769e-06	-1.34921	-5.69151e-10	5.29606e-05	-1.37692	-5.69151e-10	9.70108e-05	-1.38536	-5.69151e-10
61602881	chr5:61602881:C:T	6.09215e-06	-7.75999e-11	-1.57923	4.46722e-05	-7.75999e-11	-1.54712	8.15816e-05	-7.75999e-11	-1.55858
61603420	chr5:61603420:C:A	8.12931e-06	-7.75999e-11	-1.29075	4.68475e-05	-7.75999e-11	-1.49958	8.8468e-05	-7.75999e-11	-1.47754
61603533	chr5:61603533:TG:T	2.35116e-06	-1.06417	-1.46715	1.46526e-05	-1.30144	-1.36041	2.63575e-05	-1.23958	-1.44885
61603631	chr5:61603631:C:T	6.43855e-06	-7.75999e-11	-1.52393	4.31134e-05	-7.75999e-11	-1.58264	7.9574e-05	-7.75999e-11	-1.58349
61604277	chr5:61604277:A:G	4.30314e-06	-0.472157	-1.45473	1.83406e-05	-0.902527	-1.53483	3.37043e-05	-1.02852	-1.41404
61604290	chr5:61604290:C:T	6.14991e-06	-7.75999e-11	-1.56979	4.45181e-05	-7.75999e-11	-1.55058	8.15083e-05	-7.75999e-11	-1.55948
61604608	chr5:61604608:C:T	7.3614e-06	-0.154282	-1.2357	3.69634e-05	-0.484073	-1.25247	6.28204e-05	-0.528023	-1.29188
61604620	chr5:61604620:G:A	7.75717e-06	-1.33761	-5.69151e-10	5.19711e-05	-1.39578	-5.69151e-10	9.60476e-05	-1.39534	-5.69151e-10
61605496	chr5:61605496:CAA:C	5.10639e-06	-0.250388	-1.50535	2.03671e-05	-1.04939	-1.28317	3.65996e-05	-0.982589	-1.37756
61605778	chr5:61605778:T:C	3.32284e-06	-0.605617	-1.57979	1.40416e-05	-1.13597	-1.56848	2.76366e-05	-1.05817	-1.58287
61606042	chr5:61606042:A:G	6.08032e-06	-7.75999e-11	-1.58117	4.70261e-05	-7.75999e-11	-1.49577	8.84599e-05	-7.75999e-11	-1.47763
61606264	chr5:61606264:T:C	3.57183e-06	-1.38113	-0.73202	1.54385e-05	-1.38974	-1.21987	3.22668e-05	-1.24235	-1.24379
61606349	chr5:61606349:C:T	5.92025e-06	-0.115778	-1.49207	2.25196e-05	-0.669305	-1.56278	3.83518e-05	-0.837566	-1.47582
61606443	chr5:61606443:T:A	6.08243e-06	-7.75999e-11	-1.58083	4.69599e-05	-7.75999e-11	-1.49718	8.87793e-05	-7.75999e-11	-1.47403
61606515	chr5:61606515:T:G	5.93913e-06	-0.0211934	-1.58347	2.26928e-05	-0.654601	-1.56982	4.7962e-05	-0.506494	-1.58328
61606700	chr5:61606700:C:T	6.2377e-06	-7.75999e-11	-1.55562	4.78368e-05	-7.75999e-11	-1.47868	9.09053e-05	-7.75999e-11	-1.45036
61606990	chr5:61606990:C:T	6.46769e-06	-7.75999e-11	-1.51941	4.31649e-05	-7.75999e-11	-1.58145	7.96053e-05	-7.75999e-11	-1.5831
61607032	chr5:61607032:C:T	3.62953e-06	-0.849603	-1.24752	1.9893e-05	-1.06315	-1.29296	3.48472e-05	-1.08808	-1.32113
61607355	chr5:61607355:A:G	9.91441e-06	-7.75999e-11	-1.09224	5.35485e-05	-7.75999e-11	-1.36588	9.50227e-05	-7.75999e-11	-1.40607
61607437	chr5:61607437:G:C	2.50505e-06	-0.918613	-1.54931	1.17551e-05	-1.33564	-1.54654	2.0427e-05	-1.3899	-1.55343
61607571	chr5:61607571:G:T	7.34925e-06	-1.39163	-5.69151e-10	5.23152e-05	-1.38918	-5.69151e-10	9.73266e-05	-1.38211	-5.69151e-10
61607819	chr5:61607819:A:T	6.37432e-05	1.99154	-1.22291	7.37121e-05	0.521604	-1.56791	0.00017251	0.750701	-1.56043
61608161	chr5:61608161:A:G	1.6861e-06	-1.30692	-1.55689	1.13011e-05	-1.37002	-1.55155	2.07319e-05	-1.38207	-1.54643
61608314	chr5:61608314:G:A	2.06627e-05	-0.357901	-5.69151e-10	0.00014186	-0.391629	-5.69151e-10	0.000276467	-0.338092	-5.69151e-10
61608602	chr5:61608602:A:G	6.20624e-06	-0.081664	-1.47901	1.64046e-05	-1.02012	-1.52879	3.17146e-05	-0.957142	-1.54626
61608734	chr5:61608734:A:G	2.01122e-06	-1.23387	-1.45362	1.24142e-05	-1.34692	-1.48072	2.38107e-05	-1.29161	-1.49844
61608756	chr5:61608756:A:G	7.70125e-06	-1.34485	-5.69151e-10	5.54759e-05	-1.33052	-5.69151e-10	0.000102245	-1.33281	-5.69151e-10
61608942	chr5:61608942:T:C	2.33695e-06	-1.29417	-1.24322	2.00977e-05	-1.21814	-1.12773	3.92066e-05	-1.18601	-1.10533
61608949	chr5:61608949:A:T	6.83935e-06	-7.75999e-11	-1.46354	5.60152e-05	-7.75999e-11	-1.32085	0.000108556	-7.75999e-11	-1.27292
61609083	chr5:61609083:G:A	7.92586e-06	0.168745	-1.48485	6.25165e-05	0.0808399	-1.29188	9.11017e-05	-0.100731	-1.34747
61609132	chr5:61609132:C:T	7.38362e-06	-1.38697	-5.69151e-10	5.41336e-05	-1.35502	-5.69151e-10	0.000101747	-1.33769	-5.69151e-10
61609566	chr5:61609566:T:C	6.67616e-06	-7.75999e-11	-1.48769	4.34665e-05	-7.75999e-11	-1.57448	7.99318e-05	-7.75999e-11	-1.57901
61609637	chr5:61609637:T:C	1.12899e-05	-7.75999e-11	-0.962326	5.84295e-05	-7.75999e-11	-1.27865	0.000109159	-7.75999e-11	-1.26738
61610220	chr5:61610220:G:A	1.06501e-05	0.527494	-1.54816	5.16219e-05	0.149738	-1.55226	8.89541e-05	0.0942083	-1.56627
61610287	chr5:61610287:A:G	7.0546e-06	-0.261547	-1.171	3.51905e-05	-0.573502	-1.21219	6.82102e-05	-0.610535	-1.12705
61610313	chr5:61610313:A:G	2.28415e-06	-1.00367	-1.55657	2.40825e-05	-0.745241	-1.41975	4.16988e-05	-0.785672	-1.44404
61610460	chr5:61610460:A:G	2.17811e-06	-1.2645	-1.34328	1.67814e-05	-1.34378	-1.18242	3.02335e-05	-1.3615	-1.18973
61611552	chr5:61611552:A:G	5.51534e-06	-0.234038	-1.44466	2.74941e-05	-0.543519	-1.48898	5.10087e-05	-0.582311	-1.44588
61611595	chr5:61611595:G:A	1.96067e-06	-1.28069	-1.43226	1.72417e-05	-1.20169	-1.29745	3.38977e-05	-1.16783	-1.26901
61611678	chr5:61611678:C:T	4.87983e-06	-1.29878	-0.502336	3.37232e-05	-1.21956	-0.608724	6.4651e-05	-1.18759	-0.603589
61611717	chr5:61611717:G:A	6.67616e-06	-7.75999e-11	-1.48769	4.34665e-05	-7.75999e-11	-1.57448	7.99318e-05	-7.75999e-11	-1.57901
61611844	chr5:61611844:A:AAGTC	6.18373e-06	-7.75999e-11	-1.56431	4.36881e-05	-7.75999e-11	-1.5694	8.01819e-05	-7.75999e-11	-1.57588
61611933	chr5:61611933:T:C	2.5551e-06	-1.26111	-1.18703	1.9662e-05	-1.34255	-1.02524	3.51096e-05	-1.36047	-1.04123
61611974	chr5:61611974:T:C	2.51111e-06	-0.965151	-1.50035	1.47326e-05	-1.23466	-1.42175	2.72862e-05	-1.14348	-1.51033
61612156	chr5:61612156:C:T	1.29946e-05	-1.36545	0.543749	0.000180834	-1.3947	1.24581	0.000369078	-1.3892	1.34002
61612187	chr5:61612187:T:C	6.67864e-06	-7.75999e-11	-1.48732	4.34712e-05	-7.75999e-11	-1.57437	7.99378e-05	-7.75999e-11	-1.57893
61612203	chr5:61612203:C:T	2.61741e-06	-0.913939	-1.51011	1.50263e-05	-1.20015	-1.43652	2.82247e-05	-1.10052	-1.51947
61612355	chr5:61612355:C:T	1.33225e-05	-1.35933	0.562553	0.00018463	-1.3956	1.26749	0.000376373	-1.39166	1.36206
61612406	chr5:61612406:T:C	7.03256e-06	-7.75999e-11	-1.43568	5.86167e-05	-7.75999e-11	-1.27545	0.00011419	-7.75999e-11	-1.22232
61612455	chr5:61612455:G:GA	7.75187e-06	-1.3383	-5.69151e-10	5.19766e-05	-1.39568	-5.69151e-10	9.60148e-05	-1.39568	-5.69151e-10
61613016	chr5:61613016:C:T	2.09432e-05	-7.75999e-11	-0.344417	9.05899e-05	-7.75999e-11	-0.84013	0.0001596	-7.75999e-11	-0.88751
61613188	chr5:61613188:G:A	1.91401e-05	-7.75999e-11	-0.434443	8.4504e-05	-7.75999e-11	-0.909674	0.000149139	-7.75999e-11	-0.955304
61613555	chr5:61613555:T:G	6.10712e-06	-7.75999e-11	-1.57678	4.35972e-05	-7.75999e-11	-1.57148	8.00866e-05	-7.75999e-11	-1.57707
61613630	chr5:61613630:G:A	6.06789e-06	-7.75999e-11	-1.58322	4.38867e-05	-7.75999e-11	-1.56486	8.12321e-05	-7.75999e-11	-1.56287
61613881	chr5:61613881:A:G	2.40027e-06	-0.989765	-1.52088	1.41061e-05	-1.24972	-1.45014	2.62712e-05	-1.16271	-1.529
61614099	chr5:61614099:G:A	2.11212e-06	-1.19142	-1.44712	1.28238e-05	-1.31986	-1.47531	2.48597e-05	-1.25369	-1.49325
61614125	chr5:61614125:T:C	2.08081e-05	-7.75999e-11	-0.350887	7.88618e-05	-7.75999e-11	-0.978775	0.00014816	-7.75999e-11	-0.961887
61614251	chr5:61614251:G:A	2.14326e-06	-1.18664	-1.43727	1.29637e-05	-1.31702	-1.4673	2.51622e-05	-1.24955	-1.48529
61614409	chr5:61614409:G:A	7.50467e-06	-1.37071	-5.69151e-10	5.5805e-05	-1.32461	-5.69151e-10	0.000105356	-1.30283	-5.69151e-10
61614453	chr5:61614453:G:A	2.54809e-05	-7.75999e-11	-0.148302	0.00025452	-7.75999e-11	0.192908	0.000469823	-7.75999e-11	0.192175
61614860	chr5:61614860:A:G	6.0669e-06	-7.75999e-11	-1.58338	4.33798e-05	-7.75999e-11	-1.57648	7.98014e-05	-7.75999e-11	-1.58064
61615997	chr5:61615997:T:C	1.22351e-05	-7.75999e-11	-0.881922	6.28515e-05	-7.75999e-11	-1.2057	0.000112505	-7.75999e-11	-1.23719
61616040	chr5:61616040:T:C	1.20067e-05	-7.75999e-11	-0.900767	6.1997e-05	-7.75999e-11	-1.21939	0.000111039	-7.75999e-11	-1.2503
61616063	chr5:61616063:G:A	7.13841e-06	-7.75999e-11	-1.42074	5.25093e-05	-7.75999e-11	-1.38548	0.000101606	-7.75999e-11	-1.33908
61616301	chr5:61616301:C:T	1.1002e-05	-1.38351	0.39536	0.000149574	-1.38637	1.04768	0.000306983	-1.375	1.14161
61616498	chr5:61616498:T:C	8.00204e-06	-7.75999e-11	-1.30653	4.49682e-05	-7.75999e-11	-1.54052	8.5074e-05	-7.75999e-11	-1.51666
61616643	chr5:61616643:A:G	1.5545e-05	-7.75999e-11	-0.642494	6.42671e-05	-7.75999e-11	-1.18342	0.000120675	-7.75999e-11	-1.16708
61616709	chr5:61616709:A:G	8.76054e-06	-7.75999e-11	-1.21597	7.79546e-05	-7.75999e-11	-0.990345	0.000150776	-7.75999e-11	-0.944384
61616909	chr5:61616909:A:G	6.98057e-06	0.132621	-1.57572	2.15995e-05	-0.748157	-1.52564	4.34674e-05	-0.635671	-1.5525
61617546	chr5:61617546:C:G	1.8367e-05	-7.75999e-11	-0.475674	0.000171398	-7.75999e-11	-0.202481	0.000333749	-7.75999e-11	-0.149792
61617586	chr5:61617586:A:G	1.22351e-05	-7.75999e-11	-0.881922	6.28515e-05	-7.75999e-11	-1.2057	0.000112505	-7.75999e-11	-1.23719
61617612	chr5:61617612:C:T	1.11997e-05	-1.37294	0.402596	0.000148946	-1.39252	1.04964	0.000304449	-1.38485	1.14317
61618028	chr5:61618028:G:A	2.29837e-06	-1.28029	-1.27374	1.79658e-05	-1.35335	-1.10465	3.24356e-05	-1.36911	-1.11182
61618248	chr5:61618248:C:T	7.10341e-06	-7.75999e-11	-1.42566	5.85522e-05	-7.75999e-11	-1.27655	0.000114	-7.75999e-11	-1.22398
61619287	chr5:61619287:A:G	2.23092e-05	-7.75999e-11	-0.281231	0.000134635	-7.75999e-11	-0.443903	0.00024375	-7.75999e-11	-0.464037
61619389	chr5:61619389:G:T	2.28069e-06	-0.982977	-1.57878	1.34461e-05	-1.17836	-1.56942	2.81739e-05	-1.07558	-1.5462
61619707	chr5:61619707:C:A	7.46593e-06	-1.37588	-5.69151e-10	5.46543e-05	-1.34544	-5.69151e-10	0.000101029	-1.34477	-5.69151e-10
61619791	chr5:61619791:G:A	1.24688e-05	-0.863004	-5.69151e-10	8.7961e-05	-0.869579	-5.69151e-10	0.000159164	-0.890245	-5.69151e-10
61619825	chr5:61619825:A:G	3.63268e-05	-1.33343	1.53975	0.000526666	-1.39413	2.31423	0.00105301	-1.39593	2.39516
61620205	chr5:61620205:A:G	2.70982e-06	-0.811711	-1.57764	1.57777e-05	-1.0788	-1.50908	3.20849e-05	-0.933202	-1.55859
61620312	chr5:61620312:C:T	1.18805e-05	-7.75999e-11	-0.911336	6.59486e-05	-7.75999e-11	-1.1576	0.000115836	-7.75999e-11	-1.20801
61620360	chr5:61620360:G:A	7.45103e-06	-1.37788	-5.69151e-10	5.19691e-05	-1.39582	-5.69151e-10	9.6204e-05	-1.39371	-5.69151e-10
61620862	chr5:61620862:T:C	6.13035e-06	-7.75999e-11	-1.57298	4.56437e-05	-7.75999e-11	-1.52561	8.51031e-05	-7.75999e-11	-1.51632
61621428	chr5:61621428:C:T	8.04885e-06	-7.75999e-11	-1.3007	5.19216e-05	-7.75999e-11	-1.39674	9.60218e-05	-7.75999e-11	-1.39561
61622316	chr5:61622316:A:T	1.9375e-06	-1.3259	-1.39893	1.24556e-05	-1.32286	-1.50144	2.59837e-05	-1.18027	-1.52244
61622358	chr5:61622358:TA:T	7.34743e-06	-1.39188	-5.69151e-10	5.19629e-05	-1.39594	-5.69151e-10	9.62432e-05	-1.3933	-5.69151e-10
61622360	chr5:61622360:A:C	7.34831e-06	-1.39176	-5.69151e-10	5.19626e-05	-1.39595	-5.69151e-10	9.62342e-05	-1.3934	-5.69151e-10
61622623	chr5:61622623:G:A	1.06469e-05	-7.75999e-11	-1.02096	9.00901e-05	-7.75999e-11	-0.845662	0.000168922	-7.75999e-11	-0.830743
61622631	chr5:61622631:C:T	1.08438e-05	-7.75999e-11	-1.00264	6.32892e-05	-7.75999e-11	-1.19876	0.000112903	-7.75999e-11	-1.23365
61622699	chr5:61622699:C:T	6.13151e-06	-7.75999e-11	-1.57279	4.30805e-05	-7.75999e-11	-1.5834	7.95851e-05	-7.75999e-11	-1.58336
61622830	chr5:61622830:C:T	2.54411e-05	0.220453	-0.370319	6.67881e-05	-0.304336	-0.840611	0.000162214	-0.104775	-0.76649
61622915	chr5:61622915:T:C	7.54161e-06	-1.36579	-5.69151e-10	5.19865e-05	-1.39549	-5.69151e-10	9.59888e-05	-1.39595	-5.69151e-10
61622936	chr5:61622936:A:G	1.71158e-06	-1.30224	-1.54657	1.45459e-05	-1.36169	-1.30747	2.79427e-05	-1.36756	-1.26247
61623029	chr5:61623029:C:T	9.90537e-06	-7.75999e-11	-1.09315	5.71538e-05	-7.75999e-11	-1.30073	0.000102921	-7.75999e-11	-1.32622
61623057	chr5:61623057:C:T	6.36214e-06	-7.75999e-11	-1.53587	4.98808e-05	-7.75999e-11	-1.43684	9.02769e-05	-7.75999e-11	-1.4573
61623502	chr5:61623502:T:G	7.47795e-06	-1.37427	-5.69151e-10	5.19637e-05	-1.39593	-5.69151e-10	9.60614e-05	-1.39519	-5.69151e-10
61623555	chr5:61623555:A:G	7.35836e-06	-1.39039	-5.69151e-10	5.1964e-05	-1.39592	-5.69151e-10	9.60237e-05	-1.39559	-5.69151e-10
61623680	chr5:61623680:A:T	7.01278e-06	-7.75999e-11	-1.4385	5.18017e-05	-7.75999e-11	-1.39905	9.59784e-05	-7.75999e-11	-1.39606
61623817	chr5:61623817:C:T	7.42755e-06	-7.75999e-11	-1.38103	5.38341e-05	-7.75999e-11	-1.36057	0.000101346	-7.75999e-11	-1.34164
61624493	chr5:61624493:C:T	6.11558e-06	-7.75999e-11	-1.57539	4.43886e-05	-7.75999e-11	-1.55349	8.30666e-05	-7.75999e-11	-1.54054
61624663	chr5:61624663:T:C	5.58289e-06	-0.317583	-1.34894	1.7712e-05	-0.89775	-1.57448	3.75428e-05	-0.76907	-1.56563
61624817	chr5:61624817:C:G	7.49608e-06	-1.37185	-5.69151e-10	5.19627e-05	-1.39595	-5.69151e-10	9.60272e-05	-1.39555	-5.69151e-10
61625005	chr5:61625005:C:G	1.68287e-06	-1.39432	-1.47141	1.29638e-05	-1.39471	-1.3896	2.55756e-05	-1.36268	-1.35586
61625566	chr5:61625566:G:A	1.00894e-05	-7.75999e-11	-1.07475	5.80149e-05	-7.75999e-11	-1.28577	0.000104515	-7.75999e-11	-1.31085
61625584	chr5:61625584:C:A	6.06798e-06	-7.75999e-11	-1.58321	4.35262e-05	-7.75999e-11	-1.57311	8.10553e-05	-7.75999e-11	-1.56505
61625673	chr5:61625673:G:T	6.06733e-06	-7.75999e-11	-1.58331	4.34967e-05	-7.75999e-11	-1.57379	8.09819e-05	-7.75999e-11	-1.56596
61625733	chr5:61625733:C:T	9.75615e-06	-7.75999e-11	-1.10833	5.65225e-05	-7.75999e-11	-1.31183	0.000101948	-7.75999e-11	-1.33572
61625806	chr5:61625806:G:A	6.06939e-06	-7.75999e-11	-1.58297	4.31465e-05	-7.75999e-11	-1.58187	7.96067e-05	-7.75999e-11	-1.58308
61625853	chr5:61625853:G:A	9.31601e-06	-0.39908	-0.755416	2.66309e-05	-0.810031	-1.25437	6.29912e-05	-0.641733	-1.17545
61626034	chr5:61626034:C:T	4.89815e-06	-0.985225	-0.812147	1.97836e-05	-1.18659	-1.17503	4.29619e-05	-1.07736	-1.1225
61626086	chr5:61626086:A:T	9.80172e-06	-7.75999e-11	-1.10367	5.67489e-05	-7.75999e-11	-1.30784	0.000102321	-7.75999e-11	-1.33206
61626327	chr5:61626327:G:A	7.98859e-06	-7.75999e-11	-1.30822	5.02179e-05	-7.75999e-11	-1.4301	9.1906e-05	-7.75999e-11	-1.43942
61626489	chr5:61626489:C:T	4.89636e-06	-0.996513	-0.801225	1.97368e-05	-1.19458	-1.16941	4.27734e-05	-1.08718	-1.11709
61627648	chr5:61627648:G:A	2.24042e-06	-1.2049	-1.37467	1.26827e-05	-1.27179	-1.53445	2.66185e-05	-1.16791	-1.51066
61627978	chr5:61627978:T:C	1.0133e-05	-7.75999e-11	-1.07044	5.82023e-05	-7.75999e-11	-1.28255	0.000104828	-7.75999e-11	-1.30786
61628025	chr5:61628025:G:A	1.30182e-05	-7.75999e-11	-0.819885	0.000132049	-7.75999e-11	-0.463299	0.000235969	-7.75999e-11	-0.496483
61628163	chr5:61628163:C:T	1.81573e-06	-1.35733	-1.43241	1.72641e-05	-1.3897	-1.10815	3.39448e-05	-1.39446	-1.04099
61629153	chr5:61629153:T:C	1.11474e-05	-7.75999e-11	-0.975022	0.000108783	-7.75999e-11	-0.657115	0.000195563	-7.75999e-11	-0.684302
61629201	chr5:61629201:G:A	4.82906e-06	-0.988059	-0.823521	1.95326e-05	-1.18885	-1.18554	4.2313e-05	-1.08016	-1.13492
61629368	chr5:61629368:T:C	1.99089e-06	-1.15996	-1.53769	1.26665e-05	-1.25641	-1.55109	2.28397e-05	-1.24844	-1.58324
61629705	chr5:61629705:G:A	1.69136e-06	-1.28174	-1.57896	1.26922e-05	-1.34125	-1.46424	2.1629e-05	-1.33559	-1.55056
61629716	chr5:61629716:G:A	7.45269e-06	-1.37766	-5.69151e-10	5.19771e-05	-1.39567	-5.69151e-10	9.61365e-05	-1.39441	-5.69151e-10
61629890	chr5:61629890:G:A	5.08495e-06	-0.612349	-1.1476	1.67461e-05	-0.977896	-1.55041	3.67046e-05	-0.83376	-1.52352
61629916	chr5:61629916:A:T	1.90745e-06	-1.31584	-1.42463	1.36714e-05	-1.31407	-1.4171	3.1508e-05	-1.1282	-1.38174
61629952	chr5:61629952:A:G	9.54634e-06	-7.75999e-11	-1.13007	5.56266e-05	-7.75999e-11	-1.32781	0.000100383	-7.75999e-11	-1.35119
61630111	chr5:61630111:G:A	2.17509e-06	-1.15204	-1.45712	1.2814e-05	-1.2331	-1.56283	2.69434e-05	-1.11786	-1.54859
61630403	chr5:61630403:G:C	7.38306e-06	-1.38704	-5.69151e-10	5.21369e-05	-1.3926	-5.69151e-10	9.66094e-05	-1.38951	-5.69151e-10
61630404	chr5:61630404:T:C	1.16192e-05	-7.75999e-11	-0.933569	0.000114826	-7.75999e-11	-0.603054	0.000205627	-7.75999e-11	-0.634118
61630472	chr5:61630472:G:A	4.0217e-06	-1.02769	-0.966831	1.70901e-05	-1.21818	-1.28979	3.65692e-05	-1.11619	-1.24479
61630480	chr5:61630480:C:G	3.87548e-06	-1.03365	-0.997907	1.66728e-05	-1.22238	-1.31032	3.55937e-05	-1.12145	-1.26656
61630936	chr5:61630936:G:A	6.62923e-06	-7.75999e-11	-1.49474	4.33194e-05	-7.75999e-11	-1.57787	8.03488e-05	-7.75999e-11	-1.57381
61631366	chr5:61631366:A:G	7.39739e-06	-1.3851	-5.69151e-10	5.26202e-05	-1.38337	-5.69151e-10	9.64994e-05	-1.39064	-5.69151e-10
61631562	chr5:61631562:C:T	1.12806e-05	-7.75999e-11	-0.96315	0.000110935	-7.75999e-11	-0.637529	0.00019867	-7.75999e-11	-0.668534
61631782	chr5:61631782:G:A	6.06912e-06	-7.75999e-11	-1.58302	4.33652e-05	-7.75999e-11	-1.57681	8.07362e-05	-7.75999e-11	-1.56899
61632245	chr5:61632245:G:A	1.10813e-05	-7.75999e-11	-0.980976	0.000108478	-7.75999e-11	-0.659927	0.000194326	-7.75999e-11	-0.690643
61632502	chr5:61632502:A:G	6.0444e-06	-0.512429	-1.07467	2.26532e-05	-0.857826	-1.36834	5.13568e-05	-0.69251	-1.32887
61632726	chr5:61632726:C:T	7.36455e-06	-1.38955	-5.69151e-10	5.22348e-05	-1.39072	-5.69151e-10	9.68529e-05	-1.38699	-5.69151e-10
61632944	chr5:61632944:T:C	1.88042e-06	-1.29903	-1.4557	1.42864e-05	-1.32912	-1.35804	2.47493e-05	-1.34995	-1.40144
61632961	chr5:61632961:G:A	6.31859e-06	-7.75999e-11	-1.54274	5.06249e-05	-7.75999e-11	-1.42203	9.45917e-05	-7.75999e-11	-1.41061
61633120	chr5:61633120:C:G	1.9774e-06	-1.29417	-1.41028	1.43035e-05	-1.29181	-1.39416	3.38278e-05	-1.08554	-1.35336
61633146	chr5:61633146:T:C	6.08045e-06	-7.75999e-11	-1.58115	4.35393e-05	-7.75999e-11	-1.57281	8.0977e-05	-7.75999e-11	-1.56602
61634155	chr5:61634155:C:T	1.9534e-06	-1.28288	-1.43378	1.53718e-05	-1.30096	-1.31298	2.62545e-05	-1.32854	-1.3638
61634478	chr5:61634478:A:G	5.38524e-06	-1.20054	-0.502033	5.98559e-05	-1.23844	-0.0160941	9.34913e-05	-1.26923	-0.153082
61634757	chr5:61634757:C:T	5.53371e-06	-0.503377	-1.172	1.98766e-05	-0.863011	-1.49392	4.43691e-05	-0.706289	-1.46135
61634792	chr5:61634792:C:T	1.09227e-05	-7.75999e-11	-0.995386	0.000106691	-7.75999e-11	-0.676534	0.000191223	-7.75999e-11	-0.706739
61634923	chr5:61634923:G:A	7.31452e-06	-7.75999e-11	-1.39637	5.04036e-05	-7.75999e-11	-1.42641	9.31609e-05	-7.75999e-11	-1.42585
61634931	chr5:61634931:T:C	2.83333e-05	-0.0421919	-5.69151e-10	0.000178598	-0.161334	-5.69151e-10	0.000350099	-0.101966	-5.69151e-10
61634952	chr5:61634952:A:G	9.54851e-06	-7.75999e-11	-1.12985	5.19713e-05	-7.75999e-11	-1.39578	9.76276e-05	-7.75999e-11	-1.37902
61635124	chr5:61635124:C:T	4.01089e-06	-0.917733	-1.07948	1.83748e-05	-1.13337	-1.30211	3.96114e-05	-1.01306	-1.26801
61635567	chr5:61635567:G:A	6.96153e-06	-7.75999e-11	-1.44583	4.46488e-05	-7.75999e-11	-1.54764	8.17869e-05	-7.75999e-11	-1.55607
61635657	chr5:61635657:C:T	1.25905e-05	-0.853288	-5.69151e-10	7.79951e-05	-0.989826	-5.69151e-10	0.000141427	-1.0084	-5.69151e-10
61635822	chr5:61635822:T:C	7.51047e-06	-1.36993	-5.69151e-10	5.19664e-05	-1.39587	-5.69151e-10	9.60067e-05	-1.39576	-5.69151e-10
61635868	chr5:61635868:G:GT	1.06669e-05	-7.75999e-11	-1.01909	6.61346e-05	-7.75999e-11	-1.15478	0.000122199	-7.75999e-11	-1.15453
61636846	chr5:61636846:C:T	4.65973e-06	-1.04359	-0.803685	2.13436e-05	-1.20826	-1.07746	4.56179e-05	-1.10729	-1.03259
61637085	chr5:61637085:A:G	1.21323e-05	-7.75999e-11	-0.890359	0.000120663	-7.75999e-11	-0.55347	0.000215772	-7.75999e-11	-0.585959
61637667	chr5:61637667:A:G	8.87357e-06	-1.20315	-5.69151e-10	7.71018e-05	-1.00135	-5.69151e-10	0.000139191	-1.02434	-5.69151e-10
61638358	chr5:61638358:G:A	6.78742e-06	-7.75999e-11	-1.47116	5.02746e-05	-7.75999e-11	-1.42897	9.48518e-05	-7.75999e-11	-1.40787
61638538	chr5:61638538:T:TATAGAAATCATG	7.43003e-06	-1.3807	-5.69151e-10	5.19652e-05	-1.3959	-5.69151e-10	9.60111e-05	-1.39572	-5.69151e-10
61638934	chr5:61638934:GT:G	1.11379e-05	-7.75999e-11	-0.975878	9.8746e-05	-7.75999e-11	-0.753921	0.000184246	-7.75999e-11	-0.74391
61639110	chr5:61639110:T:C	8.65028e-06	-1.22864	-5.69151e-10	5.77873e-05	-1.2897	-5.69151e-10	0.000117289	-1.19554	-5.69151e-10
61639557	chr5:61639557:C:T	6.6653e-06	-7.75999e-11	-1.48932	4.68846e-05	-7.75999e-11	-1.49878	8.66907e-05	-7.75999e-11	-1.49784
61639707	chr5:61639707:A:T	6.10546e-06	-7.75999e-11	-1.57705	4.78103e-05	-7.75999e-11	-1.47923	8.73234e-05	-7.75999e-11	-1.49056
61640080	chr5:61640080:C:G	6.08717e-06	-7.75999e-11	-1.58005	5.05899e-05	-7.75999e-11	-1.42272	8.79804e-05	-7.75999e-11	-1.48307
61640119	chr5:61640119:T:C	1.79896e-05	-7.75999e-11	-0.496435	8.73939e-05	-7.75999e-11	-0.876047	0.000155909	-7.75999e-11	-0.910912
61640268	chr5:61640268:T:C	2.68601e-06	-0.814748	-1.58342	1.69995e-05	-0.930309	-1.58298	3.30486e-05	-0.878721	-1.58348
61640326	chr5:61640326:C:T	1.03492e-05	-7.75999e-11	-1.04932	0.000101126	-7.75999e-11	-0.730107	0.000146148	-7.75999e-11	-0.975563
61640345	chr5:61640345:T:C	1.24243e-05	-7.75999e-11	-0.86658	0.000100086	-7.75999e-11	-0.740444	0.000186001	-7.75999e-11	-0.734431
61640364	chr5:61640364:C:T	3.95516e-06	-1.39254	-0.618668	1.89044e-05	-1.38794	-1.01914	3.57292e-05	-1.38487	-0.999344
61640403	chr5:61640403:G:C	2.69362e-06	-0.942016	-1.45333	1.73792e-05	-1.00624	-1.48496	3.07661e-05	-1.05006	-1.48371
61640422	chr5:61640422:A:G	6.23493e-06	-7.75999e-11	-1.55606	4.54061e-05	-7.75999e-11	-1.53083	8.4994e-05	-7.75999e-11	-1.5176
61640469	chr5:61640469:G:A	2.26717e-06	-1.2297	-1.338	1.33206e-05	-1.25538	-1.50178	2.39316e-05	-1.28289	-1.5021
61640541	chr5:61640541:T:C	6.06664e-06	-7.75999e-11	-1.58343	4.32388e-05	-7.75999e-11	-1.57973	7.97626e-05	-7.75999e-11	-1.58113
61641067	chr5:61641067:T:C	1.65449e-06	-1.30785	-1.57489	1.18171e-05	-1.30171	-1.57521	2.09597e-05	-1.33796	-1.57962
61641108	chr5:61641108:T:G	2.707e-06	-1.33549	-1.0549	1.64554e-05	-1.32989	-1.21593	3.26368e-05	-1.37829	-1.09645
61641164	chr5:61641164:G:C	6.40852e-06	-7.75999e-11	-1.5286	4.38207e-05	-7.75999e-11	-1.56637	8.33109e-05	-7.75999e-11	-1.5376
61641245	chr5:61641245:G:A	1.61286e-06	-1.35386	-1.55436	1.1555e-05	-1.35786	-1.54149	2.12017e-05	-1.3711	-1.535
61641890	chr5:61641890:T:C	3.31301e-05	-7.75999e-11	0.114212	0.000219057	-7.75999e-11	0.0428581	0.000425583	-7.75999e-11	0.0932769
61642104	chr5:61642104:T:C	9.71205e-06	-0.475719	-0.637145	5.77549e-05	-0.407549	-0.882715	9.84066e-05	-0.573772	-0.797303
61642511	chr5:61642511:TCTC:T	5.33399e-06	-0.667616	-1.04451	3.57666e-05	-0.656972	-1.11249	6.96686e-05	-0.658367	-1.05806
61643192	chr5:61643192:G:A	3.43922e-06	-0.707778	-1.44321	2.34305e-05	-0.920408	-1.27202	4.27588e-05	-0.859427	-1.34518
61643507	chr5:61643507:T:A	3.82653e-06	-1.38844	-0.655831	3.04811e-05	-1.37951	-0.549852	5.81169e-05	-1.36808	-0.529643
61643580	chr5:61643580:T:C	1.61736e-06	-1.39039	-1.51505	1.08129e-05	-1.39588	-1.56986	2.0262e-05	-1.39429	-1.55715
61644150	chr5:61644150:G:A	3.94142e-06	-0.608159	-1.40653	2.72481e-05	-0.771888	-1.2696	5.45807e-05	-0.632309	-1.32819
61644286	chr5:61644286:A:G	8.87398e-06	-7.75999e-11	-1.20311	5.40834e-05	-7.75999e-11	-1.35594	0.000120975	-7.75999e-11	-1.1646
61644402	chr5:61644402:T:C	8.33566e-06	-7.75999e-11	-1.26569	5.52794e-05	-7.75999e-11	-1.33407	0.000110765	-7.75999e-11	-1.25278
61644621	chr5:61644621:T:C	1.17347e-05	-7.75999e-11	-0.923679	6.75347e-05	-7.75999e-11	-1.13383	0.00016032	-7.75999e-11	-0.883012
61644669	chr5:61644669:C:G	1.66633e-06	-1.39414	-1.48147	1.30333e-05	-1.39554	-1.38342	2.33374e-05	-1.3911	-1.41902
61644817	chr5:61644817:C:T	9.55504e-06	-1.12916	-5.69151e-10	6.65723e-05	-1.14818	-5.69151e-10	0.000114212	-1.22213	-5.69151e-10
61644891	chr5:61644891:G:A	5.44848e-06	-1.37764	-0.313252	3.79252e-05	-1.38059	-0.33027	7.48963e-05	-1.38017	-0.263906
61645180	chr5:61645180:C:G	2.91247e-06	-0.841876	-1.47535	2.19229e-05	-1.00018	-1.25876	4.58156e-05	-0.888465	-1.24709
61645215	chr5:61645215:G:A	7.47401e-06	-1.3748	-5.69151e-10	5.24641e-05	-1.38634	-5.69151e-10	9.73748e-05	-1.38161	-5.69151e-10
61645979	chr5:61645979:A:G	6.19867e-06	-7.75999e-11	-1.5619	4.58049e-05	-7.75999e-11	-1.52208	8.36613e-05	-7.75999e-11	-1.53341
61646081	chr5:61646081:A:C	2.79307e-05	-7.75999e-11	-0.0565054	0.000164758	-7.75999e-11	-0.241997	0.000312275	-7.75999e-11	-0.216298
61646103	chr5:61646103:A:G	1.57717e-06	-1.38872	-1.54188	1.19491e-05	-1.37258	-1.49324	2.25067e-05	-1.3548	-1.49156
61646365	chr5:61646365:A:T	5.05044e-06	-1.36729	-0.39947	3.11314e-05	-1.34985	-0.558405	6.21473e-05	-1.33065	-0.500019
61646521	chr5:61646521:A:G	1.73115e-05	-0.53486	-5.69151e-10	0.00012463	-0.521125	-5.69151e-10	0.000241063	-0.475125	-5.69151e-10
61646557	chr5:61646557:T:C	6.12766e-06	-7.75999e-11	-1.57342	4.49906e-05	-7.75999e-11	-1.54002	8.22013e-05	-7.75999e-11	-1.55101
61646652	chr5:61646652:C:T	6.08626e-06	-7.75999e-11	-1.5802	4.32742e-05	-7.75999e-11	-1.57892	7.99787e-05	-7.75999e-11	-1.57842
61647665	chr5:61647665:A:G	7.3817e-06	-7.75999e-11	-1.38723	4.67521e-05	-7.75999e-11	-1.50161	8.65694e-05	-7.75999e-11	-1.49924
61648420	chr5:61648420:C:T	3.27188e-05	-7.75999e-11	0.10172	0.000189625	-7.75999e-11	-0.101424	0.000344727	-7.75999e-11	-0.11743
61648634	chr5:61648634:T:A	1.74243e-06	-1.3957	-1.43525	1.37928e-05	-1.39367	-1.32865	2.45485e-05	-1.38646	-1.37307
61648678	chr5:61648678:C:T	3.01234e-06	-1.29218	-0.99133	3.71226e-05	-1.24746	-0.484782	6.45173e-05	-1.24824	-0.545011
61648763	chr5:61648763:C:T	7.97855e-06	-1.37629	0.0668209	6.2149e-05	-1.36293	0.145993	0.000121237	-1.3466	0.184164
61648907	chr5:61648907:A:T	4.73625e-06	-0.355603	-1.47538	3.13922e-05	-0.541141	-1.35877	6.46788e-05	-0.382375	-1.40837
61649029	chr5:61649029:C:A	4.14105e-06	-0.508061	-1.45722	2.6802e-05	-0.698471	-1.35952	5.86167e-05	-0.554555	-1.33461
61649785	chr5:61649785:A:G	7.96128e-06	-1.34794	0.0363027	5.40841e-05	-1.32288	-0.0330519	0.000104093	-1.29898	-0.0159194
61650363	chr5:61650363:C:T	6.06927e-06	-7.75999e-11	-1.58299	4.31263e-05	-7.75999e-11	-1.58234	7.96251e-05	-7.75999e-11	-1.58285
61651120	chr5:61651120:C:T	1.00535e-05	-7.75999e-11	-1.07831	6.02672e-05	-7.75999e-11	-1.24768	0.000109427	-7.75999e-11	-1.26492
61651497	chr5:61651497:T:A	9.43456e-06	-7.75999e-11	-1.14185	5.52226e-05	-7.75999e-11	-1.3351	0.000102142	-7.75999e-11	-1.33382
61651656	chr5:61651656:A:G	6.96942e-06	-0.969495	-0.475203	2.40442e-05	-1.09416	-1.07242	5.0077e-05	-1.00581	-1.04081
61651975	chr5:61651975:G:T	6.52648e-06	-7.75999e-11	-1.51036	4.31332e-05	-7.75999e-11	-1.58218	8.224e-05	-7.75999e-11	-1.55054
61652156	chr5:61652156:G:A	1.04545e-05	-7.75999e-11	-1.0392	6.09423e-05	-7.75999e-11	-1.23655	0.000137046	-7.75999e-11	-1.03987
61652185	chr5:61652185:C:T	8.01267e-06	-7.75999e-11	-1.30521	4.70616e-05	-7.75999e-11	-1.49502	8.97044e-05	-7.75999e-11	-1.46366
61653162	chr5:61653162:C:T	2.4992e-06	-1.3841	-1.08616	1.31946e-05	-1.34496	-1.4217	2.50414e-05	-1.37079	-1.36886
61653410	chr5:61653410:A:G	2.49159e-06	-1.35327	-1.12004	1.52905e-05	-1.35859	-1.26065	3.01399e-05	-1.35588	-1.19845
61653631	chr5:61653631:A:G	6.2672e-06	-7.75999e-11	-1.5509	4.68849e-05	-7.75999e-11	-1.49878	8.53461e-05	-7.75999e-11	-1.51347
61654112	chr5:61654112:A:T	3.5481e-06	-0.67287	-1.44695	2.59222e-05	-0.798131	-1.29324	4.5427e-05	-0.828742	-1.31533
61654141	chr5:61654141:G:A	2.00883e-06	-1.38676	-1.30192	1.16398e-05	-1.35046	-1.54158	2.15702e-05	-1.37459	-1.51428
61654602	chr5:61654602:A:G	3.84769e-06	-1.30197	-0.736789	3.70334e-05	-1.34039	-0.394263	6.64762e-05	-1.27722	-0.486117
61654770	chr5:61654770:T:C	1.48828e-05	-7.75999e-11	-0.686022	0.000110411	-7.75999e-11	-0.642262	0.000209059	-7.75999e-11	-0.617566
61655297	chr5:61655297:G:A	2.04453e-06	-1.39358	-1.27748	1.152e-05	-1.3693	-1.53309	2.15427e-05	-1.38681	-1.50334
61655637	chr5:61655637:A:G	7.91954e-06	-1.3169	-5.69151e-10	5.79039e-05	-1.28769	-5.69151e-10	0.000109007	-1.26877	-5.69151e-10
61656094	chr5:61656094:C:T	7.36886e-06	-7.75999e-11	-1.38897	4.73852e-05	-7.75999e-11	-1.48816	9.04788e-05	-7.75999e-11	-1.45507
61656149	chr5:61656149:G:A	7.50042e-06	-1.37127	-5.69151e-10	5.22637e-05	-1.39017	-5.69151e-10	9.61885e-05	-1.39387	-5.69151e-10
61656210	chr5:61656210:TG:T	3.9497e-06	-1.37799	-0.634598	2.72089e-05	-1.38278	-0.660151	5.36544e-05	-1.38117	-0.596451
61656865	chr5:61656865:A:G	1.49082e-05	-7.75999e-11	-0.684319	0.000110601	-7.75999e-11	-0.640546	0.000209419	-7.75999e-11	-0.615846
61656891	chr5:61656891:G:A	7.83649e-06	-1.32744	-5.69151e-10	5.66534e-05	-1.30952	-5.69151e-10	0.000103238	-1.32315	-5.69151e-10
61657430	chr5:61657430:G:A	9.2329e-06	-1.16346	-5.69151e-10	5.8674e-05	-1.27447	-5.69151e-10	0.000111287	-1.24807	-5.69151e-10
61657500	chr5:61657500:G:C	4.60209e-06	-1.37181	-0.48791	3.12392e-05	-1.37712	-0.527681	6.19471e-05	-1.37533	-0.458569
61657550	chr5:61657550:A:G	0.000205573	1.93957	-5.69151e-10	0.000987167	1.54837	-5.69151e-10	0.00168121	1.46709	-5.69151e-10
61657781	chr5:61657781:A:T	7.44474e-06	-7.75999e-11	-1.37872	4.79195e-05	-7.75999e-11	-1.47695	9.832e-05	-7.75999e-11	-1.37195
61658358	chr5:61658358:C:A	8.364e-06	-7.75999e-11	-1.26229	5.45351e-05	-7.75999e-11	-1.34763	0.000101815	-7.75999e-11	-1.33703
61658455	chr5:61658455:T:C	3.90891e-06	-1.38363	-0.639346	4.28521e-05	-1.39356	-0.195154	7.64235e-05	-1.3937	-0.230197
61658862	chr5:61658862:A:AG	1.88152e-06	-1.21967	-1.53448	1.51696e-05	-1.16558	-1.4616	2.86217e-05	-1.11768	-1.48834
61658892	chr5:61658892:T:C	1.71953e-06	-1.28843	-1.55575	1.16926e-05	-1.33351	-1.55401	2.29817e-05	-1.26674	-1.55874
61659661	chr5:61659661:T:G	8.56801e-06	-1.23819	-5.69151e-10	6.01362e-05	-1.24986	-5.69151e-10	0.000107832	-1.27961	-5.69151e-10
61660207	chr5:61660207:G:C	1.35636e-05	-7.75999e-11	-0.778839	0.000102509	-7.75999e-11	-0.716519	0.000189839	-7.75999e-11	-0.714004
61660272	chr5:61660272:G:A	2.12011e-05	-7.75999e-11	-0.332177	0.000146238	-7.75999e-11	-0.361237	0.000307821	-7.75999e-11	-0.230665
61660393	chr5:61660393:G:T	3.90411e-06	-1.31885	-0.705353	2.67177e-05	-1.32961	-0.731538	5.28897e-05	-1.32644	-0.665539
61660800	chr5:61660800:G:C	1.74482e-06	-1.38223	-1.44735	1.139e-05	-1.34231	-1.57143	2.05537e-05	-1.36899	-1.56815
61661141	chr5:61661141:G:A	6.08726e-06	-7.75999e-11	-1.58003	4.30926e-05	-7.75999e-11	-1.58312	7.9661e-05	-7.75999e-11	-1.5824
61661308	chr5:61661308:T:C	2.09506e-06	-1.33018	-1.31647	1.51164e-05	-1.2985	-1.33219	2.75718e-05	-1.27175	-1.37164
61662315	chr5:61662315:C:T	2.88355e-05	-7.75999e-11	-0.0246235	0.000198243	-7.75999e-11	-0.056977	0.000370898	-7.75999e-11	-0.0442553
61662549	chr5:61662549:C:T	2.17447e-06	-1.03102	-1.57843	1.4457e-05	-1.10832	-1.56697	2.56629e-05	-1.14485	-1.57028
61662568	chr5:61662568:A:G	1.21932e-05	-7.75999e-11	-0.88535	8.60916e-05	-7.75999e-11	-0.89106	0.000176279	-7.75999e-11	-0.788112
61662871	chr5:61662871:C:A	0.00012368	-7.75999e-11	1.43147	0.00085449	-7.75999e-11	1.40403	0.00160877	-7.75999e-11	1.42304
61663005	chr5:61663005:T:C	0.000108164	-7.75999e-11	1.29742	0.000754174	-7.75999e-11	1.27915	0.00141387	-7.75999e-11	1.2939
61663308	chr5:61663308:T:C	7.10847e-06	-7.75999e-11	-1.42494	4.7014e-05	-7.75999e-11	-1.49603	8.92059e-05	-7.75999e-11	-1.46924
61663392	chr5:61663392:G:A	1.85972e-06	-1.31138	-1.45442	1.69522e-05	-1.27773	-1.23835	3.08113e-05	-1.27837	-1.25393
61663895	chr5:61663895:T:G	4.07141e-06	-0.907587	-1.07465	3.17791e-05	-1.00884	-0.878821	5.32123e-05	-1.07018	-0.915709
61664206	chr5:61664206:C:T	1.03011e-05	-7.75999e-11	-1.05398	6.21824e-05	-7.75999e-11	-1.2164	0.000112892	-7.75999e-11	-1.23375
61664218	chr5:61664218:G:A	6.62047e-05	-7.75999e-11	0.806521	0.000439629	-7.75999e-11	0.73946	0.000963326	-7.75999e-11	0.91021
61664236	chr5:61664236:G:A	2.08024e-06	-1.31888	-1.33487	1.55249e-05	-1.35653	-1.24749	2.9148e-05	-1.30222	-1.28557
61664717	chr5:61664717:T:G	1.82397e-06	-1.3726	-1.41262	1.35135e-05	-1.3648	-1.37798	2.62651e-05	-1.35136	-1.34058
61664818	chr5:61664818:G:A	7.09995e-06	-7.75999e-11	-1.42614	4.67528e-05	-7.75999e-11	-1.5016	8.5778e-05	-7.75999e-11	-1.50842
61664900	chr5:61664900:T:C	1.6884e-06	-1.38723	-1.47522	1.15732e-05	-1.39561	-1.50217	2.13564e-05	-1.39352	-1.50532
61664937	chr5:61664937:A:G	2.1956e-06	-1.31683	-1.28294	1.64678e-05	-1.35508	-1.18998	3.0889e-05	-1.29994	-1.22984
61665228	chr5:61665228:C:T	7.3495e-06	-1.3916	-5.69151e-10	5.30347e-05	-1.37553	-5.69151e-10	9.73272e-05	-1.3821	-5.69151e-10
61665619	chr5:61665619:C:T	6.24723e-06	-7.75999e-11	-1.55409	4.33558e-05	-7.75999e-11	-1.57703	7.98622e-05	-7.75999e-11	-1.57988
61666073	chr5:61666073:G:C	9.12237e-06	-7.75999e-11	-1.1755	8.68058e-05	-7.75999e-11	-0.882799	0.000141289	-7.75999e-11	-1.00938
61666151	chr5:61666151:G:A	2.31886e-06	-1.39591	-1.14925	1.29394e-05	-1.38304	-1.40316	2.59192e-05	-1.39371	-1.31149
61666652	chr5:61666652:T:G	1.24841e-05	-1.33173	0.469962	5.97716e-05	-1.30894	0.0529981	0.000112563	-1.33843	0.101765
61666790	chr5:61666790:T:C	4.90343e-05	-7.75999e-11	0.506289	0.000498074	-7.75999e-11	0.864277	0.000725216	-7.75999e-11	0.626287
61666876	chr5:61666876:T:A	3.69166e-06	-1.25203	-0.828124	3.24493e-05	-1.30441	-0.562379	6.05447e-05	-1.22714	-0.629663
61666939	chr5:61666939:A:G	1.64081e-06	-1.3938	-1.49724	1.16062e-05	-1.39149	-1.50344	2.2189e-05	-1.392	-1.46859
61667308	chr5:61667308:T:C	6.34351e-06	-7.75999e-11	-1.5388	4.34838e-05	-7.75999e-11	-1.57408	8.03887e-05	-7.75999e-11	-1.57331
61667849	chr5:61667849:G:A	1.55934e-05	-0.639383	-5.69151e-10	8.75592e-05	-0.874157	-5.69151e-10	0.000154065	-0.922808	-5.69151e-10
61667880	chr5:61667880:A:T	6.37524e-06	-7.75999e-11	-1.53381	4.30767e-05	-7.75999e-11	-1.58349	7.97495e-05	-7.75999e-11	-1.58129
61668021	chr5:61668021:A:T	2.15125e-06	-1.3891	-1.23109	1.8241e-05	-1.39518	-1.04762	3.14535e-05	-1.39435	-1.11732
61668459	chr5:61668459:T:C	9.31906e-05	-7.75999e-11	1.14842	0.000590515	-7.75999e-11	1.03452	0.00130417	-7.75999e-11	1.21314
61668508	chr5:61668508:A:G	1.54698e-06	-1.38626	-1.56367	1.23273e-05	-1.39586	-1.43879	2.17125e-05	-1.39277	-1.48953
61669112	chr5:61669112:A:G	2.27229e-06	-1.27524	-1.2902	1.68322e-05	-1.32389	-1.19929	3.20178e-05	-1.25442	-1.23947
61669149	chr5:61669149:G:A	6.06655e-06	-7.75999e-11	-1.58344	4.3286e-05	-7.75999e-11	-1.57864	8.01339e-05	-7.75999e-11	-1.57648
61670041	chr5:61670041:A:G	1.3539e-05	-1.33699	0.556338	6.4019e-05	-1.31461	0.127318	0.000120837	-1.34287	0.177132
61670072	chr5:61670072:C:T	1.55772e-06	-1.38722	-1.55578	1.07355e-05	-1.39575	-1.57716	1.97551e-05	-1.39329	-1.58348
61670275	chr5:61670275:A:G	0.000104038	-7.75999e-11	1.25853	0.000726108	-7.75999e-11	1.24123	0.00165153	-7.75999e-11	1.44928
61670330	chr5:61670330:C:G	0.000100719	-7.75999e-11	1.2261	0.000702305	-7.75999e-11	1.2079	0.00159794	-7.75999e-11	1.41629
61670345	chr5:61670345:G:C	0.000127192	-7.75999e-11	1.45947	0.000846641	-7.75999e-11	1.3948	0.00191179	-7.75999e-11	1.59561
61670350	chr5:61670350:A:G	6.20383e-06	-7.75999e-11	-1.56106	4.33742e-05	-7.75999e-11	-1.57661	7.96343e-05	-7.75999e-11	-1.58274
61671199	chr5:61671199:A:G	0.000103578	-7.75999e-11	1.25409	0.000717875	-7.75999e-11	1.22982	0.00162846	-7.75999e-11	1.43521
61671699	chr5:61671699:A:G	8.46265e-06	-7.75999e-11	-1.25057	6.9683e-05	-7.75999e-11	-1.10252	0.000125962	-7.75999e-11	-1.1242
61671861	chr5:61671861:G:T	8.11862e-06	-7.75999e-11	-1.29207	5.92456e-05	-7.75999e-11	-1.26478	0.000106425	-7.75999e-11	-1.29274
61671974	chr5:61671974:G:A	2.36286e-06	-1.39513	-1.13123	1.63239e-05	-1.39591	-1.15793	3.26777e-05	-1.39584	-1.07765
61672409	chr5:61672409:A:G	3.54169e-05	-7.75999e-11	0.180958	0.000237057	-7.75999e-11	0.121827	0.000453116	-7.75999e-11	0.155965
61672935	chr5:61672935:A:G	2.12165e-06	-1.39052	-1.24352	1.64074e-05	-1.39546	-1.15328	3.10816e-05	-1.39414	-1.12943
61673045	chr5:61673045:T:C	2.33291e-06	-1.29199	-1.24712	1.91035e-05	-1.33541	-1.06119	3.60633e-05	-1.27078	-1.10412
61673678	chr5:61673678:G:T	1.0725e-05	-7.75999e-11	-1.01366	6.64628e-05	-7.75999e-11	-1.14983	0.000124222	-7.75999e-11	-1.13811
61673820	chr5:61673820:T:C	6.97935e-06	-7.75999e-11	-1.44328	5.0669e-05	-7.75999e-11	-1.42116	9.38726e-05	-7.75999e-11	-1.41824
61674116	chr5:61674116:T:C	3.27394e-06	-1.35855	-0.841686	1.93173e-05	-1.38778	-0.997695	3.94983e-05	-1.37162	-0.912301
61674520	chr5:61674520:C:G	6.08824e-06	-7.75999e-11	-1.57987	4.76019e-05	-7.75999e-11	-1.4836	8.53577e-05	-7.75999e-11	-1.51333
61674581	chr5:61674581:C:T	6.31894e-06	-7.75999e-11	-1.54268	4.30767e-05	-7.75999e-11	-1.58349	7.97775e-05	-7.75999e-11	-1.58094
61674586	chr5:61674586:T:C	6.07042e-06	-7.75999e-11	-1.5828	4.36673e-05	-7.75999e-11	-1.56987	8.0673e-05	-7.75999e-11	-1.56978
61675224	chr5:61675224:A:G	1.75689e-05	-0.775349	0.255251	0.000174361	-0.834545	0.6492	0.000348184	-0.649612	0.54216
61675292	chr5:61675292:G:A	1.55349e-06	-1.37649	-1.56924	1.2043e-05	-1.3866	-1.47139	2.26368e-05	-1.34967	-1.49094
61675387	chr5:61675387:A:G	6.54663e-06	-7.75999e-11	-1.50728	5.70995e-05	-7.75999e-11	-1.30168	8.95684e-05	-7.75999e-11	-1.46518
61675905	chr5:61675905:G:A	3.25919e-06	-1.34793	-0.856821	1.98265e-05	-1.32841	-1.03104	3.87625e-05	-1.31395	-0.988777
61675995	chr5:61675995:A:G	1.95896e-06	-1.38931	-1.32451	1.39995e-05	-1.39299	-1.31446	2.6045e-05	-1.39133	-1.30903
61676253	chr5:61676253:T:G	9.05612e-06	-7.75999e-11	-1.18279	7.19285e-05	-7.75999e-11	-1.0708	0.000121687	-7.75999e-11	-1.15873
61676451	chr5:61676451:C:T	6.73839e-06	-7.75999e-11	-1.47841	4.65586e-05	-7.75999e-11	-1.50576	8.59902e-05	-7.75999e-11	-1.50595
61676456	chr5:61676456:C:T	2.44482e-06	-1.35691	-1.13535	1.94706e-05	-1.37118	-1.00639	3.7692e-05	-1.3657	-0.965038
61676562	chr5:61676562:C:T	7.85608e-06	-7.75999e-11	-1.32494	4.99535e-05	-7.75999e-11	-1.43538	9.96989e-05	-7.75999e-11	-1.35803
61676563	chr5:61676563:A:G	1.55959e-06	-1.39018	-1.55163	1.14245e-05	-1.38446	-1.52626	2.07813e-05	-1.39585	-1.53028
61676587	chr5:61676587:T:A	9.7236e-06	-7.75999e-11	-1.11168	6.203e-05	-7.75999e-11	-1.21885	0.000112489	-7.75999e-11	-1.23733
61676599	chr5:61676599:A:C	2.97953e-05	-7.75999e-11	0.00812067	0.000199357	-7.75999e-11	-0.0513729	0.000382092	-7.75999e-11	-0.0145214
61676999	chr5:61676999:A:G	6.6207e-06	-7.75999e-11	-1.49603	4.42973e-05	-7.75999e-11	-1.55555	8.49885e-05	-7.75999e-11	-1.51767
61677288	chr5:61677288:C:A	3.83321e-05	0.260058	-5.69151e-10	0.000207153	-0.0130156	-5.69151e-10	0.000370591	-0.0450833	-5.69151e-10
61677470	chr5:61677470:T:G	3.74897e-06	-0.971801	-1.09295	1.94678e-05	-0.919389	-1.45832	3.25943e-05	-1.06534	-1.41071
61677750	chr5:61677750:G:C	2.01324e-06	-1.27571	-1.41078	1.46099e-05	-1.29674	-1.36803	2.79548e-05	-1.2857	-1.34389
61677997	chr5:61677997:T:A	0.000300549	-7.75999e-11	2.31938	0.00183511	-7.75999e-11	2.16839	0.00424842	-7.75999e-11	2.39412
61678062	chr5:61678062:C:T	2.0212e-06	-1.30393	-1.37861	1.4765e-05	-1.32226	-1.33195	2.82676e-05	-1.31274	-1.30572
61678236	chr5:61678236:T:C	1.82764e-06	-1.31139	-1.47182	1.37571e-05	-1.33047	-1.39445	2.621e-05	-1.32135	-1.37269
61678530	chr5:61678530:G:T	3.22949e-06	-1.39563	-0.818276	2.47318e-05	-1.39559	-0.742792	4.79741e-05	-1.38605	-0.703469
61678825	chr5:61678825:G:A	5.14764e-05	0.554892	-5.69151e-10	0.000440286	0.740952	-5.69151e-10	0.000612956	0.458111	-5.69151e-10
61679081	chr5:61679081:G:A	1.14379e-05	-7.75999e-11	-0.949299	0.00010484	-7.75999e-11	-0.694036	0.000179143	-7.75999e-11	-0.771999
61679093	chr5:61679093:C:G	2.11052e-06	-1.26972	-1.36958	1.52916e-05	-1.29173	-1.32744	2.92101e-05	-1.28069	-1.30498
61679114	chr5:61679114:G:A	1.56121e-05	-7.75999e-11	-0.638183	0.000156783	-7.75999e-11	-0.291609	0.000267928	-7.75999e-11	-0.369464
61679182	chr5:61679182:C:T	1.01124e-05	-7.75999e-11	-1.07247	6.3974e-05	-7.75999e-11	-1.18799	0.000115173	-7.75999e-11	-1.21375
61679284	chr5:61679284:G:A	9.6252e-06	-7.75999e-11	-1.12185	6.94914e-05	-7.75999e-11	-1.10527	0.000126642	-7.75999e-11	-1.11882
61679657	chr5:61679657:C:T	1.90617e-06	-1.34431	-1.39682	1.41968e-05	-1.35733	-1.33612	2.67626e-05	-1.35082	-1.32235
61679822	chr5:61679822:T:C	3.067e-05	-7.75999e-11	0.0370536	0.000215966	-7.75999e-11	0.0286494	0.000399656	-7.75999e-11	0.0304216
61680256	chr5:61680256:A:G	5.57633e-06	-1.33303	-0.334672	5.42196e-05	-1.34707	-0.00636365	0.000100792	-1.26113	-0.0859931
61680724	chr5:61680724:A:C	1.54998e-05	-7.75999e-11	-0.645405	0.000105725	-7.75999e-11	-0.685635	0.00019346	-7.75999e-11	-0.695113
61680783	chr5:61680783:A:G	1.82004e-06	-1.33854	-1.44883	1.32158e-05	-1.35168	-1.41338	2.49198e-05	-1.3451	-1.39942
61680849	chr5:61680849:C:T	0.000175082	-7.75999e-11	1.77902	0.00107958	-7.75999e-11	1.63786	0.00245575	-7.75999e-11	1.846
61680850	chr5:61680850:C:T	2.54699e-06	-1.32347	-1.12785	1.66309e-05	-1.31032	-1.22489	2.8149e-05	-1.37329	-1.24938
61681032	chr5:61681032:C:A	8.19883e-05	-7.75999e-11	1.02035	0.00052026	-7.75999e-11	0.907856	0.00118599	-7.75999e-11	1.11815
```
