## Supplementary material for "Characterization of shared and ancestry-specific signals driving complex traits using multi-ancestry fine-mapping": susiex_nc3.cs80.summary

```
# chr5:60429695-61681046
CS_ID	CS_LENGTH	CS_PURITY	MAX_PIP_SNP	BP	REF_ALLELE	ALT_ALLELE	REF_FRQ	BETA	SE	-LOG10P	MAX_PIP	POST-HOC_PROB_POP1	POST-HOC_PROB_POP2
1	2	0.999207	chr5:61512059:T:C	61512059	C,C	T,T	1,1	-inf,-inf	inf,inf	2.38468,5.20926	0.551566	0.807187	0.821376
2	214	0	chr5:60892115:C:A	60892115	NA,A	NA,C	NA,1	NA,inf	NA,inf	NA,5.72707	0.283349	0.447298	0.594564
3	1028	0	chr5:61418924:C:T	61418924	T,NA	C,NA	1,NA	-inf,NA	inf,NA	3.8019,NA	0.281117	0.555163	0.33591
```
