## Supplementary material for "Characterization of shared and ancestry-specific signals driving complex traits using multi-ancestry fine-mapping": susiex_nc1.cs80.snp

```
BP	SNP	PIP(CS1)	LogBF(CS1,Pop1)	LogBF(CS1,Pop2)
62067503	chr5:62067503:C:T	4.01275e-07	-1.40975e-10	-0.190895
62067516	chr5:62067516:C:T	0.000123266	6.90675	-1.37019
62067538	chr5:62067538:A:G	3.32731e-07	0.989298	-1.3675
62068037	chr5:62068037:GGT:G	2.01166e-07	-1.40975e-10	-0.881412
62068955	chr5:62068955:C:CA	0.000179419	7.16086	-1.24892
62069204	chr5:62069204:A:G	6.81211e-06	-1.40975e-10	2.64092
62069282	chr5:62069282:C:T	4.27434e-08	-1.68062	-0.749705
62069285	chr5:62069285:A:G	0.000173874	7.25112	-1.37058
62069717	chr5:62069717:G:C	4.11191e-07	1.18934	-1.35583
62069761	chr5:62069761:C:T	0.00022049	6.9299	-0.811832
62070106	chr5:62070106:T:C	1.054e-07	-1.52778	-3.64918e-10
62070355	chr5:62070355:T:C	0.000195892	7.22554	-1.22576
62070423	chr5:62070423:T:C	1.23369e-07	-1.40975e-10	-1.37036
62070754	chr5:62070754:G:C	1.44629e-07	-1.21137	-3.64918e-10
62071291	chr5:62071291:C:A	9.2715e-05	6.56788	-1.31614
62071309	chr5:62071309:CT:C	1.00438e-07	-1.66383	0.0878231
62071482	chr5:62071482:A:C	1.37106e-07	-1.40975e-10	-1.26479
62071528	chr5:62071528:TA:T	2.5145e-06	-1.40975e-10	1.64429
62071778	chr5:62071778:G:A	3.18786e-07	-1.40975e-10	-0.421022
62072099	chr5:62072099:C:T	1.29248e-07	-1.40975e-10	-1.32381
62072141	chr5:62072141:A:G	1.23152e-07	-1.40975e-10	-1.37212
62072217	chr5:62072217:G:A	2.14774e-07	0.219581	-1.03553
62072605	chr5:62072605:A:C	4.09654e-07	1.13502	-1.30525
62072673	chr5:62072673:C:T	2.04365e-07	-1.40975e-10	-0.865636
62072849	chr5:62072849:A:G	2.0467e-07	0.317373	-1.18151
62072857	chr5:62072857:G:GAAACTAGC	2.11004e-07	0.343357	-1.17702
62072862	chr5:62072862:T:TA	2.05423e-07	0.408996	-1.26946
62072902	chr5:62072902:C:G	1.50636e-07	-1.17067	-3.64918e-10
62073209	chr5:62073209:T:C	1.57409e-07	-1.40975e-10	-1.12669
62073496	chr5:62073496:C:T	2.05985e-07	-1.40975e-10	-0.857738
62073506	chr5:62073506:T:C	1.99325e-07	0.389732	-1.28034
62073564	chr5:62073564:C:T	6.86046e-07	0.820725	-0.475322
62073680	chr5:62073680:G:A	9.10746e-05	6.27108	-1.03718
62073778	chr5:62073778:T:C	2.09132e-07	0.419907	-1.26248
62074096	chr5:62074096:A:AC	2.27535e-07	0.308033	-1.06627
62074332	chr5:62074332:C:T	2.956e-07	-0.496533	-3.64918e-10
62074392	chr5:62074392:A:G	4.00154e-07	0.656185	-0.849878
62074472	chr5:62074472:T:C	2.08494e-07	-1.40975e-10	-0.84563
62074532	chr5:62074532:T:C	2.50082e-07	0.617063	-1.28082
62074586	chr5:62074586:C:T	1.29188e-07	-1.40975e-10	-1.32427
62075386	chr5:62075386:A:C	0.000105393	6.38639	-1.00648
62075479	chr5:62075479:T:A	3.09304e-07	0.907072	-1.35829
62076073	chr5:62076073:G:A	2.18397e-07	0.268491	-1.06772
62076321	chr5:62076321:G:C	2.09483e-07	-1.40975e-10	-0.840897
62076764	chr5:62076764:T:A	4.93542e-08	-1.45195	-0.834567
62077447	chr5:62077447:G:C	5.05797e-08	-1.66681	-0.595181
62077502	chr5:62077502:C:T	2.08278e-07	0.440452	-1.28712
62077687	chr5:62077687:C:T	4.69383e-08	-1.68059	-0.656119
62077929	chr5:62077929:TA:T	1.34595e-07	-1.40975e-10	-1.28327
62077939	chr5:62077939:T:C	3.42789e-07	-1.40975e-10	-0.348426
62077973	chr5:62077973:C:T	2.08333e-07	-1.40975e-10	-0.846403
62078012	chr5:62078012:C:T	3.01208e-07	0.821121	-1.29886
62078093	chr5:62078093:CTCTG:C	4.26842e-08	-1.66149	-0.770225
62078116	chr5:62078116:G:A	7.26255e-07	-1.40975e-10	0.40236
62078461	chr5:62078461:T:C	6.46372e-08	-1.65612	-0.360633
62078829	chr5:62078829:A:G	7.46303e-07	1.02809	-0.598498
62079370	chr5:62079370:A:T	2.08225e-07	-1.40975e-10	-0.846922
62079503	chr5:62079503:C:T	1.86819e-07	0.179596	-1.135
62079885	chr5:62079885:C:T	9.10131e-05	6.24765	-1.01443
62080051	chr5:62080051:C:T	2.46295e-08	-1.60917	-1.37243
62080119	chr5:62080119:C:T	3.33597e-07	-1.40975e-10	-0.375607
62080332	chr5:62080332:A:G	4.1876e-08	-1.66195	-0.788882
62080446	chr5:62080446:C:T	3.35848e-07	0.988113	-1.357
62080642	chr5:62080642:C:T	1.38087e-07	-1.25766	-3.64918e-10
62080856	chr5:62080856:C:T	9.73875e-08	-1.60684	-3.64918e-10
62081236	chr5:62081236:C:T	4.9745e-07	0.0239532	-3.64918e-10
62081428	chr5:62081428:A:G	6.9269e-07	1.03205	-0.677008
62081486	chr5:62081486:T:C	2.07085e-07	0.278758	-1.13117
62082006	chr5:62082006:T:A	2.24683e-07	0.333745	-1.1046
62082566	chr5:62082566:ATATATTT:A	3.02379e-07	-1.40975e-10	-0.473859
62083084	chr5:62083084:T:C	9.08454e-08	-1.67638	-3.64918e-10
62083093	chr5:62083093:T:C	2.69282e-06	-1.40975e-10	1.7128
62083450	chr5:62083450:T:C	7.77259e-05	6.12647	-1.05107
62083726	chr5:62083726:C:T	2.48067e-08	-1.6044	-1.37003
62083966	chr5:62083966:T:C	2.44767e-07	-1.40975e-10	-0.685237
62084177	chr5:62084177:T:A	3.04186e-07	0.882893	-1.35079
62084319	chr5:62084319:C:T	2.41208e-07	-1.40975e-10	-0.699882
62084738	chr5:62084738:C:T	1.71723e-07	-1.40975e-10	-1.03966
62084807	chr5:62084807:T:C	1.44101e-07	-1.40975e-10	-1.21503
62084929	chr5:62084929:G:C	1.30174e-07	-1.40975e-10	-1.31667
62084942	chr5:62084942:C:T	8.28586e-05	6.25893	-1.11958
62085019	chr5:62085019:C:T	1.23894e-07	-1.40975e-10	-1.36612
62085680	chr5:62085680:T:C	6.15491e-07	1.03852	-0.801639
62086271	chr5:62086271:G:T	1.56679e-06	-1.40975e-10	1.17124
62086285	chr5:62086285:G:C	2.32422e-07	-1.40975e-10	-0.736985
62086558	chr5:62086558:A:G	3.51744e-07	1.02651	-1.34915
62086564	chr5:62086564:C:T	1.2505e-07	-1.40975e-10	-1.35683
62087440	chr5:62087440:CA:C	1.11755e-07	-1.46924	-3.64918e-10
62087771	chr5:62087771:T:C	2.32203e-08	-1.68063	-1.35989
62087970	chr5:62087970:T:C	2.32177e-08	-1.68063	-1.36
62088384	chr5:62088384:C:T	2.1439e-06	0.887792	0.597051
62088483	chr5:62088483:A:G	2.48214e-07	0.65503	-1.32628
62088493	chr5:62088493:G:A	1.28716e-07	-1.40975e-10	-1.32793
62088524	chr5:62088524:GA:G	2.7642e-07	-1.40975e-10	-0.563621
62088692	chr5:62088692:A:G	2.19355e-07	-1.40975e-10	-0.794851
62089071	chr5:62089071:AGATGGT:A	2.17773e-07	-1.40975e-10	-0.802086
62089079	chr5:62089079:A:C	0.000104231	6.41684	-1.04802
62089779	chr5:62089779:G:A	3.33414e-07	0.797238	-1.17339
62090590	chr5:62090590:T:C	3.56454e-07	1.00161	-1.31095
62090831	chr5:62090831:T:G	2.89705e-08	-1.55627	-1.26299
62090969	chr5:62090969:A:T	1.56032e-06	0.984508	0.1826
62091215	chr5:62091215:C:G	1.39891e-07	-1.40975e-10	-1.24468
62091629	chr5:62091629:A:C	1.09282e-05	-1.40975e-10	3.11356
62091875	chr5:62091875:T:C	0.000286644	7.40859	-1.02813
62091888	chr5:62091888:T:C	8.62759e-07	-1.40975e-10	0.574594
62092068	chr5:62092068:T:C	1.33232e-07	-1.40975e-10	-1.29345
62092070	chr5:62092070:C:T	1.27878e-07	-1.33447	-3.64918e-10
62093336	chr5:62093336:T:C	3.94698e-07	1.11544	-1.32286
62093974	chr5:62093974:ATTTAT:A	1.23889e-07	-1.40975e-10	-1.36615
62094318	chr5:62094318:G:T	3.98013e-07	0.914523	-1.11358
62094545	chr5:62094545:A:G	6.63271e-08	-1.5216	-0.469342
62094838	chr5:62094838:A:G	1.24437e-07	-1.36175	-3.64918e-10
62094938	chr5:62094938:C:T	1.51065e-07	-1.16783	-3.64918e-10
62095267	chr5:62095267:A:T	3.36623e-07	0.788638	-1.15522
62095578	chr5:62095578:G:C	2.87171e-07	-1.40975e-10	-0.525463
62095657	chr5:62095657:A:C	3.06311e-07	-1.40975e-10	-0.460942
62095896	chr5:62095896:T:C	2.56105e-07	-0.272261	-0.367694
62095972	chr5:62095972:G:A	6.56133e-06	-1.40975e-10	2.60341
62096159	chr5:62096159:G:A	1.95463e-07	-1.40975e-10	-0.910172
62096172	chr5:62096172:C:T	3.14661e-08	-1.65728	-1.07935
62096211	chr5:62096211:G:A	1.3073e-07	-1.40975e-10	-1.31241
62096339	chr5:62096339:AAAAC:A	1.08878e-07	-1.49531	-3.64918e-10
62096344	chr5:62096344:A:G	6.00746e-07	1.16278	-0.950152
62096665	chr5:62096665:C:A	4.21425e-07	-1.40975e-10	-0.1419
62096734	chr5:62096734:G:A	4.10012e-07	-1.40975e-10	-0.169354
62097056	chr5:62097056:A:C	4.90578e-07	1.06389	-1.05385
62097138	chr5:62097138:C:A	4.62115e-07	-1.40975e-10	-0.0497275
62097396	chr5:62097396:G:A	1.24202e-06	-1.40975e-10	0.938951
62097445	chr5:62097445:C:T	1.38874e-07	-1.40975e-10	-1.25197
62097649	chr5:62097649:T:C	0.000106872	6.69429	-1.30045
62098256	chr5:62098256:T:C	1.23469e-07	-1.40975e-10	-1.36955
62098290	chr5:62098290:C:A	9.18879e-08	-1.66497	-3.64918e-10
62098328	chr5:62098328:G:GA	4.52002e-07	0.809036	-0.880891
62098599	chr5:62098599:T:C	7.46975e-06	-1.40975e-10	2.73308
62098681	chr5:62098681:G:A	5.14894e-07	0.994141	-0.935721
62099106	chr5:62099106:A:C	5.49457e-07	1.16097	-1.03758
62099918	chr5:62099918:A:G	1.42075e-06	-1.40975e-10	1.0734
62100643	chr5:62100643:T:C	1.7273e-07	-1.40975e-10	-1.03381
62100645	chr5:62100645:A:G	0.000331803	7.81689	-1.29014
62100838	chr5:62100838:CCTCA:C	7.33679e-07	-1.40975e-10	0.41253
62101138	chr5:62101138:A:T	1.33616e-07	-1.40975e-10	-1.29057
62101184	chr5:62101184:A:G	1.47464e-07	-1.40975e-10	-1.19195
62101455	chr5:62101455:G:A	1.29479e-07	-1.40975e-10	-1.32202
62102226	chr5:62102226:C:G	1.14194e-05	4.33991	-1.18239
62102473	chr5:62102473:T:C	2.08249e-07	-1.40975e-10	-0.846808
62102542	chr5:62102542:T:C	5.37131e-07	1.15274	-1.05204
62102585	chr5:62102585:C:A	5.03115e-07	1.08284	-1.04757
62103184	chr5:62103184:T:C	5.95749e-07	0.204278	-3.64918e-10
62103482	chr5:62103482:A:C	3.36295e-08	-1.67516	-0.994982
62104236	chr5:62104236:T:C	5.36589e-07	-1.40975e-10	0.0996911
62104294	chr5:62104294:C:T	9.06721e-08	-1.67829	-3.64918e-10
62104980	chr5:62104980:G:A	1.32246e-07	-1.40975e-10	-1.30088
62105102	chr5:62105102:C:T	1.48099e-07	-1.40975e-10	-1.18766
62105486	chr5:62105486:C:G	1.34714e-07	-1.40975e-10	-1.28239
62105506	chr5:62105506:G:A	1.00496e-06	1.90608	-1.17892
62106638	chr5:62106638:T:G	7.05853e-07	-1.40975e-10	0.373866
62106887	chr5:62106887:G:A	1.47993e-07	-1.40975e-10	-1.18838
62107114	chr5:62107114:A:G	1.61859e-07	-1.40975e-10	-1.09882
62107413	chr5:62107413:G:A	2.71396e-07	-1.40975e-10	-0.581963
62107635	chr5:62107635:C:T	1.43847e-07	-1.40975e-10	-1.21679
62107847	chr5:62107847:A:T	1.35608e-07	-1.40975e-10	-1.27577
62107854	chr5:62107854:T:C	4.88963e-07	1.05394	-1.04719
62108133	chr5:62108133:T:A	1.10186e-05	4.45277	-1.33098
62108487	chr5:62108487:TC:T	9.67529e-08	-1.61338	-3.64918e-10
62108628	chr5:62108628:T:G	9.1701e-07	-1.40975e-10	0.635577
62108846	chr5:62108846:A:G	1.83701e-07	0.383609	-1.35584
62109126	chr5:62109126:C:T	7.13449e-07	-1.40975e-10	0.384569
62109382	chr5:62109382:G:A	9.64792e-08	-1.61621	-3.64918e-10
62109629	chr5:62109629:C:T	1.3412e-07	-1.40975e-10	-1.28681
62109729	chr5:62109729:T:C	3.92137e-08	-1.17744	-1.33907
62110894	chr5:62110894:A:C	3.27453e-08	-1.63871	-1.05808
62111285	chr5:62111285:T:G	1.38339e-05	1.47813	1.87121
62111510	chr5:62111510:A:G	1.40431e-07	-1.40975e-10	-1.24082
62111667	chr5:62111667:TA:T	1.77666e-07	-1.40975e-10	-1.00564
62112064	chr5:62112064:T:C	1.59116e-07	-1.11591	-3.64918e-10
62112206	chr5:62112206:A:C	3.05265e-08	-1.47243	-1.29452
62112316	chr5:62112316:G:A	1.16565e-07	-1.42709	-3.64918e-10
62112822	chr5:62112822:C:T	3.60434e-07	-0.298232	-3.64918e-10
62113171	chr5:62113171:T:C	1.02763e-07	-1.55312	-3.64918e-10
62113393	chr5:62113393:G:A	1.03187e-07	-1.549	-3.64918e-10
62113938	chr5:62113938:A:G	1.72413e-06	0.8543	0.412635
62114259	chr5:62114259:C:T	1.70745e-07	-1.40975e-10	-1.04537
62114310	chr5:62114310:T:C	1.2371e-07	-1.40975e-10	-1.3676
62114613	chr5:62114613:C:G	2.09812e-07	-1.40975e-10	-0.83933
62114666	chr5:62114666:T:A	2.79196e-05	2.04832	2.00322
62114942	chr5:62114942:G:A	5.74279e-07	-1.40975e-10	0.167573
62115014	chr5:62115014:A:C	1.24973e-07	-1.40975e-10	-1.35745
62116102	chr5:62116102:G:A	1.26377e-07	-1.40975e-10	-1.34627
62116621	chr5:62116621:T:C	1.14811e-07	-1.44225	-3.64918e-10
62117679	chr5:62117679:G:T	4.34871e-08	-1.64732	-0.765759
62118717	chr5:62118717:G:A	9.47566e-08	-1.63423	-3.64918e-10
62118885	chr5:62118885:C:T	7.98919e-07	0.497718	-3.64918e-10
62119047	chr5:62119047:G:A	7.27059e-08	-1.45297	-0.446153
62119719	chr5:62119719:G:C	1.38055e-07	-1.25789	-3.64918e-10
62120020	chr5:62120020:C:T	1.1075e-06	1.98864	-1.16432
62120114	chr5:62120114:G:A	2.20979e-07	-1.40975e-10	-0.787475
62120601	chr5:62120601:G:A	7.29118e-08	-1.46608	-0.43021
62120756	chr5:62120756:C:A	7.83754e-07	-1.40975e-10	0.478554
62120841	chr5:62120841:G:A	2.99929e-05	2.04598	2.07719
62120905	chr5:62120905:A:G	1.34511e-07	-1.40975e-10	-1.28389
62121099	chr5:62121099:G:A	7.36143e-08	-1.45966	-0.427044
62121163	chr5:62121163:A:G	4.71032e-07	-1.40975e-10	-0.0306163
62121917	chr5:62121917:T:A	9.3658e-08	-1.64589	-3.64918e-10
62121933	chr5:62121933:T:C	5.29577e-08	-1.24538	-0.970665
62121965	chr5:62121965:A:G	1.56753e-07	-1.40975e-10	-1.13087
62121987	chr5:62121987:G:C	3.22521e-05	2.22415	1.97164
62122357	chr5:62122357:G:C	7.32638e-07	-1.40975e-10	0.41111
62122610	chr5:62122610:A:T	4.24589e-07	0.895587	-1.03001
62122994	chr5:62122994:A:C	6.7981e-08	-1.21305	-0.75326
62123148	chr5:62123148:A:T	2.73906e-05	2.03326	1.99915
62123206	chr5:62123206:T:C	1.23297e-07	-1.40975e-10	-1.37094
62123605	chr5:62123605:T:C	1.23099e-07	-1.40975e-10	-1.37255
62123631	chr5:62123631:T:G	7.46537e-08	-1.45507	-0.417609
62123649	chr5:62123649:A:T	1.77112e-07	-1.40975e-10	-1.00876
62123740	chr5:62123740:C:T	8.8837e-07	-1.40975e-10	0.603847
62123826	chr5:62123826:T:C	1.54534e-07	-1.40975e-10	-1.14513
62123831	chr5:62123831:C:A	2.84083e-05	2.06569	2.0032
62123902	chr5:62123902:A:G	2.77388e-08	-1.58386	-1.27885
62124005	chr5:62124005:G:A	7.79562e-06	1.95521	0.820566
62124202	chr5:62124202:T:C	3.21623e-08	-1.52213	-1.19262
62124377	chr5:62124377:G:A	1.23097e-07	-1.40975e-10	-1.37257
62124598	chr5:62124598:A:G	4.0609e-07	0.859763	-1.03873
62124674	chr5:62124674:A:G	7.15952e-08	-1.48254	-0.431974
62125049	chr5:62125049:T:C	1.3321e-07	-1.40975e-10	-1.29361
62125810	chr5:62125810:G:T	1.23498e-07	-1.40975e-10	-1.36932
62126151	chr5:62126151:G:A	1.50386e-07	0.137048	-1.30938
62126154	chr5:62126154:G:A	8.62305e-07	0.215719	0.358349
62126516	chr5:62126516:C:T	1.24882e-07	-1.40975e-10	-1.35817
62126703	chr5:62126703:A:G	1.38357e-07	-1.40975e-10	-1.2557
62126855	chr5:62126855:T:C	1.31424e-07	-1.40975e-10	-1.30711
62127042	chr5:62127042:C:T	3.10794e-07	-0.763824	0.317413
62127453	chr5:62127453:C:T	1.38926e-07	0.0994257	-1.35103
62128281	chr5:62128281:C:T	1.37425e-07	0.0672535	-1.32972
62128519	chr5:62128519:T:G	2.24781e-07	-1.40975e-10	-0.770416
62128528	chr5:62128528:C:T	2.48111e-05	2.05982	1.87368
62128614	chr5:62128614:C:T	1.51559e-07	-1.40975e-10	-1.16457
62128742	chr5:62128742:A:C	3.99697e-07	0.807387	-1.00222
62129226	chr5:62129226:A:G	1.31122e-07	-1.40975e-10	-1.30942
62129307	chr5:62129307:A:T	1.25275e-07	-1.40975e-10	-1.35503
62129597	chr5:62129597:C:A	3.68194e-07	0.776905	-1.05384
62129758	chr5:62129758:C:T	1.92011e-07	-1.40975e-10	-0.927987
62129817	chr5:62129817:A:G	1.23095e-07	-1.40975e-10	-1.37259
62130081	chr5:62130081:A:G	3.1486e-07	-1.40975e-10	-0.433412
62130771	chr5:62130771:T:C	1.37411e-07	-1.40975e-10	-1.26256
62130775	chr5:62130775:T:C	3.82143e-07	0.814471	-1.05422
62130901	chr5:62130901:C:T	1.34918e-07	-1.40975e-10	-1.28088
62131347	chr5:62131347:T:C	1.27138e-07	-1.40975e-10	-1.34027
62131466	chr5:62131466:T:C	1.54466e-07	-1.40975e-10	-1.14557
62131511	chr5:62131511:C:T	9.30714e-08	-1.35541	-0.296763
62131757	chr5:62131757:T:C	1.65506e-07	-1.40975e-10	-1.07654
62132310	chr5:62132310:C:T	2.75043e-05	2.08259	1.95397
62132323	chr5:62132323:T:C	9.11123e-08	-1.67345	-3.64918e-10
62132662	chr5:62132662:A:G	9.15863e-08	-1.36376	-0.304502
62132786	chr5:62132786:T:C	2.85966e-08	-1.49858	-1.33367
62132980	chr5:62132980:C:T	1.24973e-07	-1.40975e-10	-1.35745
62133057	chr5:62133057:A:T	1.28759e-07	-1.40975e-10	-1.3276
62133838	chr5:62133838:G:A	1.59395e-07	-1.40975e-10	-1.11415
62133844	chr5:62133844:T:C	3.63616e-07	0.743414	-1.03286
62133913	chr5:62133913:G:A	2.06058e-07	-1.40975e-10	-0.857386
62134461	chr5:62134461:G:A	1.29425e-07	-1.40975e-10	-1.32244
62134489	chr5:62134489:C:A	3.86333e-07	0.790546	-1.01939
62134544	chr5:62134544:TA:T	2.54142e-07	-0.769275	0.121625
62134604	chr5:62134604:G:A	2.40561e-07	-0.781414	0.0788445
62134644	chr5:62134644:C:T	1.2537e-07	-1.35427	-3.64918e-10
62134647	chr5:62134647:G:A	9.70149e-07	0.326576	0.365332
62134819	chr5:62134819:G:A	1.6525e-07	-1.40975e-10	-1.07808
62134863	chr5:62134863:A:C	3.03656e-05	2.10637	2.02915
62135646	chr5:62135646:G:A	1.46001e-07	0.129394	-1.33132
62136076	chr5:62136076:C:A	2.06439e-07	-1.40975e-10	-0.855538
62136418	chr5:62136418:A:G	1.3719e-07	-1.40975e-10	-1.26418
62136981	chr5:62136981:T:C	3.38641e-05	2.02625	2.21832
62137032	chr5:62137032:A:G	4.40023e-07	1.00505	-1.10377
62137327	chr5:62137327:T:G	3.22544e-08	-1.34093	-1.37095
62137482	chr5:62137482:T:C	1.78207e-07	-1.40975e-10	-1.0026
62137863	chr5:62137863:G:A	2.26617e-07	-1.40975e-10	-0.762279
62137998	chr5:62137998:G:T	1.44805e-07	0.160655	-1.37081
62138449	chr5:62138449:T:C	3.29244e-08	-1.31904	-1.37229
62139127	chr5:62139127:A:G	1.23891e-07	-1.40975e-10	-1.36614
62139293	chr5:62139293:T:C	1.62501e-07	-1.40975e-10	-1.09486
62139496	chr5:62139496:C:A	1.31435e-07	-1.40975e-10	-1.30703
62140044	chr5:62140044:A:G	1.36113e-07	-1.40975e-10	-1.27205
62140484	chr5:62140484:T:C	8.20865e-08	-1.56126	-0.216504
62140678	chr5:62140678:G:A	3.60483e-07	0.918457	-1.21655
62141203	chr5:62141203:C:A	1.54174e-07	-1.40975e-10	-1.14746
62141606	chr5:62141606:C:T	3.08403e-06	2.29191	-0.443458
62141818	chr5:62141818:C:T	6.33957e-08	-1.22542	-0.81073
62142025	chr5:62142025:G:A	2.17854e-07	-1.40975e-10	-0.801715
62142082	chr5:62142082:T:TG	1.2889e-07	-1.40975e-10	-1.32658
62142689	chr5:62142689:C:T	1.03815e-05	-1.40975e-10	3.06224
62142944	chr5:62142944:G:A	5.46445e-08	-1.27213	-0.912561
62143238	chr5:62143238:C:T	1.30872e-07	-1.40975e-10	-1.31132
62143532	chr5:62143532:T:TC	9.05482e-08	-1.67966	-3.64918e-10
62143697	chr5:62143697:G:T	3.67733e-08	-1.4765	-1.10427
62143943	chr5:62143943:T:A	1.33102e-07	-1.40975e-10	-1.29443
62144494	chr5:62144494:G:A	3.69377e-07	0.955041	-1.22877
62144866	chr5:62144866:G:A	2.14289e-07	-1.40975e-10	-0.818215
62145079	chr5:62145079:T:C	2.21228e-07	-1.40975e-10	-0.786349
62145576	chr5:62145576:A:G	1.29615e-07	-1.40975e-10	-1.32097
62145589	chr5:62145589:C:T	1.64691e-06	0.296596	0.924517
62145902	chr5:62145902:A:G	3.11473e-06	2.33049	-0.472132
62145985	chr5:62145985:T:C	1.5664e-07	-1.40975e-10	-1.13159
62146369	chr5:62146369:A:G	3.72814e-07	0.971797	-1.23626
62147553	chr5:62147553:C:T	1.43866e-07	-1.40975e-10	-1.21666
62147562	chr5:62147562:C:T	6.21555e-08	-1.2435	-0.812406
62147593	chr5:62147593:T:C	6.75037e-08	-1.46384	-0.509514
62147651	chr5:62147651:T:C	2.51189e-07	-1.40975e-10	-0.659336
62147736	chr5:62147736:C:T	1.44241e-07	-1.40975e-10	-1.21405
62147925	chr5:62147925:T:G	3.27924e-07	-0.39276	-3.64918e-10
62147946	chr5:62147946:C:T	3.37785e-06	2.39522	-0.455767
62148094	chr5:62148094:T:C	6.0106e-08	-1.25161	-0.837824
62148799	chr5:62148799:G:C	1.33156e-07	-1.40975e-10	-1.29402
62150323	chr5:62150323:T:C	1.93131e-07	-1.40975e-10	-0.922174
62150522	chr5:62150522:C:T	7.04288e-08	-0.732617	-1.19832
62150558	chr5:62150558:C:T	5.02955e-08	-1.30631	-0.961316
62150768	chr5:62150768:C:T	1.2504e-07	-1.40975e-10	-1.35691
62150906	chr5:62150906:G:T	1.33444e-07	-1.40975e-10	-1.29186
62150977	chr5:62150977:C:T	1.23381e-07	-1.40975e-10	-1.37026
62151671	chr5:62151671:C:T	4.61372e-08	-1.05703	-1.29689
62151672	chr5:62151672:G:A	1.28855e-07	-1.40975e-10	-1.32685
62151984	chr5:62151984:T:C	3.50587e-07	0.899403	-1.22534
62152467	chr5:62152467:A:G	1.2889e-07	-1.40975e-10	-1.32658
62152859	chr5:62152859:A:T	1.97092e-06	0.393813	1.0069
62153333	chr5:62153333:G:A	1.36162e-07	-1.40975e-10	-1.27169
62153670	chr5:62153670:A:C	1.57205e-07	-1.40975e-10	-1.12799
62154116	chr5:62154116:G:A	2.08152e-07	-1.40975e-10	-0.847271
62154214	chr5:62154214:C:T	1.47833e-07	-1.40975e-10	-1.18945
62154459	chr5:62154459:G:A	3.42326e-07	0.866024	-1.2158
62155456	chr5:62155456:G:T	1.02865e-07	-1.55212	-3.64918e-10
62155847	chr5:62155847:GA:G	6.02282e-08	-0.892308	-1.19509
62156776	chr5:62156776:T:G	4.3131e-06	2.0901	0.093767
62156976	chr5:62156976:G:T	1.56859e-07	-1.40975e-10	-1.13019
62157569	chr5:62157569:G:A	4.77926e-08	-1.43955	-0.879124
62157799	chr5:62157799:T:C	3.23712e-07	0.832998	-1.23868
62157966	chr5:62157966:A:C	1.2366e-07	-1.40975e-10	-1.36801
62158023	chr5:62158023:G:A	1.3314e-07	-1.40975e-10	-1.29414
62158158	chr5:62158158:C:T	2.83337e-07	-1.40975e-10	-0.538905
62158178	chr5:62158178:G:C	7.36718e-08	-1.34362	-0.5423
62158732	chr5:62158732:G:C	1.32557e-07	-1.40975e-10	-1.29853
62160912	chr5:62160912:A:G	1.23558e-07	-1.40975e-10	-1.36883
62161154	chr5:62161154:T:C	7.97049e-08	-1.20683	-0.600379
62161420	chr5:62161420:TG:T	1.34316e-07	-1.40975e-10	-1.28535
62161745	chr5:62161745:C:T	5.23722e-06	2.23648	0.141529
62162063	chr5:62162063:T:C	8.94597e-07	-1.40975e-10	0.610832
62162359	chr5:62162359:T:C	1.29338e-07	-1.40975e-10	-1.32311
62162395	chr5:62162395:A:G	2.7115e-07	0.663899	-1.24677
62162437	chr5:62162437:C:G	9.04612e-08	-1.68062	-3.64918e-10
62162857	chr5:62162857:T:C	2.61907e-07	0.700705	-1.31826
62163199	chr5:62163199:G:A	4.72688e-08	-1.27989	-1.0498
62163485	chr5:62163485:A:C	9.20797e-07	-1.40975e-10	0.639698
62163871	chr5:62163871:T:C	2.7285e-08	-1.52321	-1.35599
62164062	chr5:62164062:T:C	1.85632e-07	-1.40975e-10	-0.961775
62164149	chr5:62164149:C:T	1.23106e-07	-1.40975e-10	-1.3725
62164247	chr5:62164247:C:T	2.13838e-07	0.496468	-1.31679
62164252	chr5:62164252:C:A	1.33135e-07	-1.40975e-10	-1.29418
62164402	chr5:62164402:A:G	2.69317e-07	0.667533	-1.25718
62165550	chr5:62165550:G:A	1.81417e-06	0.441776	0.876064
62165601	chr5:62165601:G:A	2.32657e-07	-0.652526	-0.083451
62165782	chr5:62165782:C:T	4.84744e-08	-1.21868	-1.08583
62166467	chr5:62166467:T:C	1.70119e-07	-1.40975e-10	-1.04904
62167358	chr5:62167358:C:T	3.2004e-07	0.763134	-1.18023
62167532	chr5:62167532:A:T	8.27118e-07	-1.10106	1.63347
62168529	chr5:62168529:A:G	1.93329e-07	0.272405	-1.19355
62168935	chr5:62168935:C:T	1.3633e-07	-1.40975e-10	-1.27046
62169581	chr5:62169581:T:G	3.94285e-08	-1.17336	-1.33769
62169796	chr5:62169796:A:C	6.98423e-06	2.36209	0.303775
62170233	chr5:62170233:A:G	1.82868e-06	0.364002	0.961805
62170575	chr5:62170575:T:C	2.56445e-07	0.59254	-1.23117
62170864	chr5:62170864:C:A	1.79628e-07	-0.994655	-3.64918e-10
62171407	chr5:62171407:T:C	1.24384e-07	-1.40975e-10	-1.36217
62172379	chr5:62172379:C:T	1.31674e-07	-1.40975e-10	-1.30521
62172613	chr5:62172613:C:T	7.48589e-07	1.6111	-1.17845
62173287	chr5:62173287:T:C	5.32097e-07	-1.40975e-10	0.0912835
62173303	chr5:62173303:A:T	2.52027e-05	4.07535	-0.126182
62173729	chr5:62173729:CAA:C	1.40026e-07	-1.40975e-10	-1.24371
62174064	chr5:62174064:A:C	1.62035e-07	-1.09773	-3.64918e-10
62174133	chr5:62174133:T:A	1.04121e-06	-1.40975e-10	0.762593
62174248	chr5:62174248:G:A	1.67591e-07	-1.40975e-10	-1.06402
62174500	chr5:62174500:C:G	7.54888e-08	-0.922006	-0.939551
62174901	chr5:62174901:G:C	1.54854e-05	-1.40975e-10	3.46211
62174973	chr5:62174973:A:G	4.70381e-07	-1.40975e-10	-0.0319975
62175388	chr5:62175388:T:A	5.70666e-05	4.90314	-0.136703
62175678	chr5:62175678:T:C	3.08112e-07	0.484887	-0.939966
62175786	chr5:62175786:G:C	1.43671e-05	3.39066	-0.00350425
62176017	chr5:62176017:A:G	4.81366e-07	-1.40975e-10	-0.00891255
62176191	chr5:62176191:G:C	1.32573e-05	3.57621	-0.269449
62176599	chr5:62176599:G:GAAGGAATT	5.62327e-07	-1.40975e-10	0.146541
62176649	chr5:62176649:A:G	4.68966e-07	-1.40975e-10	-0.0350104
62176738	chr5:62176738:G:A	2.00523e-07	-1.40975e-10	-0.884613
62176991	chr5:62176991:T:TTC	1.54472e-05	3.4198	0.0398466
62177031	chr5:62177031:T:C	1.7584e-07	-1.40975e-10	-1.01597
62177077	chr5:62177077:A:C	4.55743e-08	-1.0046	-1.3616
62178064	chr5:62178064:A:G	1.92663e-07	-1.40975e-10	-0.9246
62178122	chr5:62178122:T:C	1.37697e-07	-1.40975e-10	-1.26049
62179147	chr5:62179147:G:A	5.41125e-07	-1.40975e-10	0.108109
62179401	chr5:62179401:A:G	4.83111e-07	-1.40975e-10	-0.00529563
62180350	chr5:62180350:C:T	9.75758e-08	-0.669107	-0.935805
62180506	chr5:62180506:A:G	3.09128e-07	-1.40975e-10	-0.451787
62181158	chr5:62181158:T:C	7.81249e-06	-1.40975e-10	2.77794
62181230	chr5:62181230:A:G	7.21281e-08	-0.545813	-1.36128
62181257	chr5:62181257:T:G	6.79541e-07	-1.40975e-10	0.335876
62182002	chr5:62182002:T:C	1.04569e-06	-1.40975e-10	0.766895
62182307	chr5:62182307:G:C	3.54359e-06	2.46852	-0.481169
62182364	chr5:62182364:C:A	1.28938e-06	1.75737	-0.780992
62182553	chr5:62182553:G:A	1.44229e-07	-0.618983	-0.595154
62182850	chr5:62182850:T:C	8.66927e-07	-1.40975e-10	0.579413
62183357	chr5:62183357:T:C	1.35512e-07	-0.655485	-0.620998
62183390	chr5:62183390:G:C	8.72367e-07	-1.40975e-10	0.585669
62183891	chr5:62183891:G:A	7.12647e-07	-1.40975e-10	0.383446
62184390	chr5:62184390:T:C	1.39804e-07	-1.40975e-10	-1.2453
62184462	chr5:62184462:T:C	0.000421959	8.11933	-1.35221
62184828	chr5:62184828:A:G	1.41185e-07	-1.40975e-10	-1.23547
62184886	chr5:62184886:G:A	1.70481e-07	-0.583321	-0.463595
62184948	chr5:62184948:A:G	0.0116248	10.9152	-0.832111
62185138	chr5:62185138:C:T	3.30601e-06	-1.40975e-10	1.91796
62185920	chr5:62185920:T:C	1.72814e-07	-1.03333	-3.64918e-10
62186918	chr5:62186918:T:C	7.42155e-07	-1.40975e-10	0.424017
62187266	chr5:62187266:T:A	0.0640424	11.7056	0.0839239
62188004	chr5:62188004:T:G	1.67384e-07	-0.527067	-0.538187
62188211	chr5:62188211:G:A	1.77785e-07	-1.00497	-3.64918e-10
62188343	chr5:62188343:G:C	1.73444e-07	-1.40975e-10	-1.02968
62188353	chr5:62188353:T:C	1.57669e-07	-1.40975e-10	-1.12504
62188504	chr5:62188504:A:C	2.46723e-07	-1.40975e-10	-0.677277
62188900	chr5:62188900:C:T	1.29767e-07	-1.40975e-10	-1.3198
62188904	chr5:62188904:TA:T	8.71771e-07	-1.40975e-10	0.584986
62189528	chr5:62189528:C:T	0.057323	11.7494	-0.0707029
62189992	chr5:62189992:C:T	0.0532517	11.6969	-0.0919185
62190059	chr5:62190059:C:T	4.21812e-07	-1.40975e-10	-0.140981
62190150	chr5:62190150:A:T	1.66115e-07	-1.40975e-10	-1.07286
62190511	chr5:62190511:T:A	7.00018e-08	-0.691606	-1.24542
62190588	chr5:62190588:C:T	9.3072e-08	-1.65217	-3.64918e-10
62190858	chr5:62190858:C:A	9.15335e-07	-1.40975e-10	0.633749
62191103	chr5:62191103:C:T	1.23558e-07	-1.40975e-10	-1.36883
62191112	chr5:62191112:A:G	2.98405e-06	-1.40975e-10	1.8155
62191256	chr5:62191256:C:T	0.0137389	11.2243	-0.974131
62191646	chr5:62191646:C:A	7.15037e-07	-1.40975e-10	0.386793
62191671	chr5:62191671:T:C	2.90633e-06	-1.40975e-10	1.7891
62191768	chr5:62191768:A:G	2.11927e-07	-0.448398	-0.3809
62191987	chr5:62191987:T:A	6.19886e-07	-1.40975e-10	0.243994
62192803	chr5:62192803:A:C	0.000420584	8.11893	-1.35507
62193353	chr5:62193353:G:T	3.00832e-06	1.82847	-0.00487882
62193376	chr5:62193376:A:G	1.75256e-07	-0.572166	-0.447126
62194034	chr5:62194034:G:A	4.08436e-07	-1.40975e-10	-0.173205
62194574	chr5:62194574:T:C	5.04638e-07	-1.40975e-10	0.0383
62194991	chr5:62194991:G:A	3.19734e-06	-1.40975e-10	1.88453
62195245	chr5:62195245:G:A	2.14743e-07	-1.40975e-10	-0.816098
62195267	chr5:62195267:G:A	1.28529e-07	-1.32939	-3.64918e-10
62195433	chr5:62195433:T:C	4.60556e-07	-1.40975e-10	-0.0531061
62195848	chr5:62195848:G:C	7.04946e-07	-1.40975e-10	0.37258
62196370	chr5:62196370:C:T	1.58004e-07	-1.12292	-3.64918e-10
62196598	chr5:62196598:G:A	7.99266e-08	-0.469229	-1.3352
62196603	chr5:62196603:T:C	9.89876e-07	-1.40975e-10	0.712038
62197205	chr5:62197205:G:C	9.05547e-08	-1.67959	-3.64918e-10
62197209	chr5:62197209:G:C	1.33536e-07	-1.40975e-10	-1.29117
62197211	chr5:62197211:G:C	1.46837e-07	-1.40975e-10	-1.19622
62197616	chr5:62197616:G:A	1.36017e-06	-1.40975e-10	1.02982
62197944	chr5:62197944:T:C	0.0453127	11.1431	0.300451
62198057	chr5:62198057:T:C	0.000420107	8.11389	-1.35117
62198222	chr5:62198222:C:T	1.29389e-07	-1.40975e-10	-1.32272
62198816	chr5:62198816:C:T	2.92058e-06	-1.40975e-10	1.794
62199301	chr5:62199301:C:G	4.02616e-07	-1.40975e-10	-0.187557
62199727	chr5:62199727:G:A	2.24978e-07	-0.769541	-3.64918e-10
62199743	chr5:62199743:G:A	1.03234e-07	-1.54854	-3.64918e-10
62199890	chr5:62199890:A:G	7.92085e-08	-0.441065	-1.37239
62200449	chr5:62200449:T:C	0.000258037	7.38626	-1.11095
62200482	chr5:62200482:T:C	3.66546e-07	-1.40975e-10	-0.281419
62200828	chr5:62200828:C:T	8.74754e-06	1.85835	1.03264
62201383	chr5:62201383:G:A	9.16502e-07	-1.40975e-10	0.635022
62201400	chr5:62201400:A:C	2.26215e-05	-1.40975e-10	3.84112
62201756	chr5:62201756:G:A	7.4027e-08	-0.678815	-1.2023
62201767	chr5:62201767:T:A	1.02847e-05	2.13439	0.918476
62201887	chr5:62201887:C:G	3.96329e-07	-1.40975e-10	-0.203296
62201889	chr5:62201889:C:T	0.000379632	7.55062	-0.8892
62202185	chr5:62202185:A:G	3.19177e-06	-1.40975e-10	1.88279
62202237	chr5:62202237:C:A	3.01772e-06	-1.40975e-10	1.82671
62202434	chr5:62202434:G:A	1.52187e-07	-1.40975e-10	-1.16043
62203035	chr5:62203035:C:T	1.5433e-07	-1.40975e-10	-1.14645
62203242	chr5:62203242:C:T	2.99636e-06	-1.40975e-10	1.81961
62203371	chr5:62203371:G:A	0.0670826	11.7086	0.127306
62204377	chr5:62204377:G:A	1.95325e-07	-1.40975e-10	-0.910875
62204538	chr5:62204538:A:T	1.29354e-07	-1.40975e-10	-1.32299
62204568	chr5:62204568:A:G	0.00040743	7.83684	-1.10475
62204812	chr5:62204812:G:A	0.000333417	7.63356	-1.10195
62205641	chr5:62205641:T:C	2.43046e-07	-0.770665	0.0783728
62205733	chr5:62205733:G:C	0.0819045	11.4602	0.575347
62206282	chr5:62206282:C:G	7.83362e-06	-1.40975e-10	2.78064
62206301	chr5:62206301:A:G	1.87044e-07	-1.40975e-10	-0.954196
62206490	chr5:62206490:G:A	2.75211e-06	-1.40975e-10	1.73458
62206568	chr5:62206568:C:A	3.57783e-07	-1.40975e-10	-0.305615
62207024	chr5:62207024:C:T	1.75487e-07	-1.40975e-10	-1.01798
62207114	chr5:62207114:T:A	1.67185e-07	-1.06644	-3.64918e-10
62207921	chr5:62207921:C:T	5.09858e-07	-1.40975e-10	0.04859
62208111	chr5:62208111:T:G	2.34216e-07	-1.40975e-10	-0.729299
62208250	chr5:62208250:ACT:A	3.3007e-07	-1.40975e-10	-0.386235
62208562	chr5:62208562:G:A	0.0643761	11.4118	0.382879
62208719	chr5:62208719:G:A	0.066408	11.4216	0.404189
62209142	chr5:62209142:G:A	1.70508e-07	-1.40975e-10	-1.04676
62210384	chr5:62210384:T:C	1.37347e-07	-1.40975e-10	-1.26303
62211324	chr5:62211324:T:C	1.23163e-07	-1.40975e-10	-1.37203
62211400	chr5:62211400:C:T	1.25418e-07	-1.35389	-3.64918e-10
62211877	chr5:62211877:A:G	5.99958e-07	-1.40975e-10	0.211318
62212081	chr5:62212081:A:C	2.52304e-07	-1.40975e-10	-0.654905
62213484	chr5:62213484:T:C	0.0221128	10.4769	0.249262
62213519	chr5:62213519:T:G	1.23249e-07	-1.40975e-10	-1.37134
62213828	chr5:62213828:C:T	0.0784089	11.4852	0.506726
62213859	chr5:62213859:C:T	0.0591829	11.2982	0.412356
62215324	chr5:62215324:AT:A	5.51253e-07	-1.40975e-10	0.126653
62215607	chr5:62215607:T:A	5.56119e-07	-1.40975e-10	0.135441
62215626	chr5:62215626:T:A	1.23245e-07	-1.40975e-10	-1.37137
62215839	chr5:62215839:G:A	1.76373e-07	-0.762444	-0.250498
62215875	chr5:62215875:AT:A	2.74644e-07	-0.570064	-3.64918e-10
62215928	chr5:62215928:T:C	3.3715e-07	-1.40975e-10	-0.365014
62216128	chr5:62216128:G:A	8.39073e-06	-1.40975e-10	2.84934
62216252	chr5:62216252:T:C	3.21643e-07	-1.40975e-10	-0.412098
62216426	chr5:62216426:G:T	2.58463e-05	1.92481	2.04957
62216830	chr5:62216830:G:A	1.11128e-06	-1.40975e-10	0.827731
62217215	chr5:62217215:C:T	2.13046e-07	-1.40975e-10	-0.824035
62217370	chr5:62217370:T:C	1.19671e-06	-1.40975e-10	0.901787
62217478	chr5:62217478:G:A	0.0782245	11.6177	0.371864
62218034	chr5:62218034:A:G	1.23242e-07	-1.40975e-10	-1.37139
62218684	chr5:62218684:A:G	2.85464e-07	-1.40975e-10	-0.531427
62218784	chr5:62218784:T:C	0.0442101	11.0979	0.321021
62218952	chr5:62218952:C:T	1.73548e-07	-0.788884	-0.240204
62219557	chr5:62219557:C:T	1.29846e-06	-1.40975e-10	0.98339
62220595	chr5:62220595:A:G	1.66907e-07	-1.06811	-3.64918e-10
62220603	chr5:62220603:T:C	1.75266e-07	-1.01923	-3.64918e-10
62220707	chr5:62220707:C:G	0.000263607	7.40566	-1.10898
62220798	chr5:62220798:G:A	0.0759932	11.5954	0.365246
62220856	chr5:62220856:T:C	1.75142e-07	-1.40975e-10	-1.01995
62220916	chr5:62220916:C:T	1.87884e-07	-0.80085	-0.148866
62221081	chr5:62221081:G:A	2.44736e-07	-1.40975e-10	-0.685363
62221510	chr5:62221510:G:A	1.24915e-07	-1.40975e-10	-1.35791
62222199	chr5:62222199:C:G	2.48425e-07	-1.40975e-10	-0.670399
62222222	chr5:62222222:G:A	2.38562e-07	-1.40975e-10	-0.710914
62222243	chr5:62222243:T:TA	8.10873e-06	-1.40975e-10	2.81515
62222409	chr5:62222409:A:C	8.44673e-06	-1.40975e-10	2.85599
62223674	chr5:62223674:T:C	1.25198e-07	-1.40975e-10	-1.35565
62224583	chr5:62224583:G:A	1.25643e-07	-1.40975e-10	-1.3521
62224606	chr5:62224606:G:A	2.48425e-07	-1.40975e-10	-0.670399
62226192	chr5:62226192:T:C	1.26131e-07	-1.40975e-10	-1.34822
62226295	chr5:62226295:G:T	1.30526e-07	-1.40975e-10	-1.31397
62226658	chr5:62226658:T:C	1.35921e-07	-1.40975e-10	-1.27347
62226782	chr5:62226782:C:A	2.04931e-07	-0.862866	-3.64918e-10
62226955	chr5:62226955:T:C	0.000250736	7.43479	-1.18818
62227138	chr5:62227138:CTGTT:C	5.20845e-07	-1.40975e-10	0.0699102
62227234	chr5:62227234:G:T	1.30396e-07	-1.40975e-10	-1.31496
62227554	chr5:62227554:T:A	8.73793e-06	-1.40975e-10	2.88989
62227843	chr5:62227843:T:A	1.26162e-07	-1.40975e-10	-1.34797
62227951	chr5:62227951:C:T	1.23178e-07	-1.40975e-10	-1.37191
62227974	chr5:62227974:G:A	1.74907e-07	-1.02129	-3.64918e-10
62228174	chr5:62228174:G:C	3.66186e-07	-0.397677	0.115277
62228595	chr5:62228595:G:A	2.64591e-06	-1.40975e-10	1.69523
62228886	chr5:62228886:A:C	1.91513e-06	-1.40975e-10	1.372
62229127	chr5:62229127:A:G	1.82909e-07	-1.40975e-10	-0.976554
62229383	chr5:62229383:T:G	5.48915e-07	-1.40975e-10	0.122403
62229519	chr5:62229519:C:T	0.0607066	11.1194	0.616611
62229607	chr5:62229607:C:A	8.30469e-06	-1.40975e-10	2.83903
62229737	chr5:62229737:T:C	0.000392133	8.06634	-1.37253
62230173	chr5:62230173:A:G	1.28444e-06	2.2652	-1.29267
62230229	chr5:62230229:C:T	1.2566e-07	-1.40975e-10	-1.35196
62230440	chr5:62230440:C:T	9.12998e-08	-1.67139	-3.64918e-10
62230632	chr5:62230632:A:G	0.0138159	10.9678	-0.712043
62230751	chr5:62230751:G:A	1.34668e-07	-1.40975e-10	-1.28273
62232210	chr5:62232210:T:C	1.66441e-07	-1.40975e-10	-1.0709
62232327	chr5:62232327:T:C	7.60189e-06	-1.40975e-10	2.75061
62232405	chr5:62232405:G:C	1.02056e-07	-1.56002	-3.64918e-10
62233138	chr5:62233138:G:A	1.37287e-07	-1.40975e-10	-1.26347
62234655	chr5:62234655:G:A	1.34762e-07	-1.40975e-10	-1.28203
62235084	chr5:62235084:T:C	1.89064e-06	-1.40975e-10	1.35913
62235390	chr5:62235390:AT:A	0.000311938	7.58389	-1.11888
62235674	chr5:62235674:A:G	0.00063112	8.38801	-1.2183
62236221	chr5:62236221:C:T	7.04625e-08	-0.614787	-1.31567
62236954	chr5:62236954:G:C	6.43118e-08	-0.834356	-1.18744
62236998	chr5:62236998:G:C	0.000445904	8.06849	-1.24618
62237437	chr5:62237437:C:G	2.78379e-06	-1.40975e-10	1.74603
62238469	chr5:62238469:C:G	1.43004e-07	-1.40975e-10	-1.22267
62238485	chr5:62238485:T:C	2.20471e-06	-1.40975e-10	1.51281
62238556	chr5:62238556:C:T	6.4446e-08	-0.669731	-1.34998
62238708	chr5:62238708:G:C	7.91664e-07	1.81658	-1.32799
62239061	chr5:62239061:A:G	9.03954e-08	-0.324024	-1.35732
62239114	chr5:62239114:C:T	1.49161e-07	-1.18051	-3.64918e-10
62239153	chr5:62239153:C:T	3.26822e-07	-1.40975e-10	-0.396126
62239208	chr5:62239208:T:G	1.39839e-07	-0.630226	-0.614821
62239233	chr5:62239233:C:T	1.34136e-07	-1.40975e-10	-1.28668
62239297	chr5:62239297:T:C	0.000485557	8.056	-1.14849
62239577	chr5:62239577:T:C	1.93169e-06	-1.40975e-10	1.38061
62239709	chr5:62239709:T:C	2.03558e-07	-1.40975e-10	-0.86959
62239832	chr5:62239832:G:A	0.00138724	8.50045	-0.543167
62240004	chr5:62240004:T:C	6.92433e-08	-0.598131	-1.34978
62241387	chr5:62241387:G:A	9.21947e-08	-1.66164	-3.64918e-10
62242104	chr5:62242104:AAAC:A	1.55183e-07	-1.40975e-10	-1.14093
62242124	chr5:62242124:C:T	7.99617e-06	-1.40975e-10	2.80118
62242200	chr5:62242200:A:G	3.30386e-07	-1.40975e-10	-0.38528
62242234	chr5:62242234:C:T	1.28897e-07	-1.40975e-10	-1.32652
62242356	chr5:62242356:C:CT	5.93863e-08	-0.943246	-1.15823
62242462	chr5:62242462:A:C	1.33704e-07	-1.40975e-10	-1.28991
62242660	chr5:62242660:A:T	0.00214162	8.80107	-0.409539
62243196	chr5:62243196:GGTAT:G	1.4015e-07	-1.40975e-10	-1.24283
62243346	chr5:62243346:T:C	0.00190217	8.27297	-3.64918e-10
62244326	chr5:62244326:T:C	1.22656e-07	-0.840013	-0.536148
62244430	chr5:62244430:G:A	0.000786887	8.55134	-1.16104
62245047	chr5:62245047:C:T	1.30627e-07	-1.40975e-10	-1.31319
62245127	chr5:62245127:A:G	2.30583e-06	-1.40975e-10	1.55766
62245141	chr5:62245141:C:T	6.22994e-08	-0.703607	-1.34998
62245673	chr5:62245673:T:G	2.48845e-06	-1.40975e-10	1.63387
62246220	chr5:62246220:C:G	1.32865e-07	-1.40975e-10	-1.29621
62246588	chr5:62246588:T:C	5.93588e-06	3.62199	-1.11876
62246616	chr5:62246616:C:T	1.24392e-07	-1.40975e-10	-1.3621
62246973	chr5:62246973:T:C	3.7314e-06	-1.40975e-10	2.039
62247124	chr5:62247124:A:G	0.00125306	7.0265	0.829055
62247161	chr5:62247161:T:G	1.00788e-05	4.07696	-1.04431
62247292	chr5:62247292:C:T	1.37403e-07	-1.40975e-10	-1.26262
62247383	chr5:62247383:G:C	1.23872e-07	-1.40975e-10	-1.36629
62247725	chr5:62247725:A:G	1.95627e-06	-1.40975e-10	1.39325
62247844	chr5:62247844:G:A	1.14819e-07	-0.155509	-1.28667
62248012	chr5:62248012:G:T	5.62312e-05	5.08668	-0.334999
62248209	chr5:62248209:G:A	1.78752e-07	-1.40975e-10	-0.99954
62248792	chr5:62248792:A:G	1.25006e-07	-1.40975e-10	-1.35718
62248808	chr5:62248808:C:T	1.31582e-07	-1.40975e-10	-1.30591
62248863	chr5:62248863:A:G	5.53852e-08	-0.871007	-1.30022
62249020	chr5:62249020:G:A	5.9353e-08	-0.796459	-1.30558
62249041	chr5:62249041:C:T	1.24984e-07	-1.40975e-10	-1.35735
62249167	chr5:62249167:G:A	5.26302e-06	-1.40975e-10	2.38292
62249807	chr5:62249807:C:T	6.76854e-05	5.93262	-0.995538
62250208	chr5:62250208:T:C	3.06784e-06	2.37971	-0.536528
62251036	chr5:62251036:G:T	8.46527e-06	2.52196	0.336225
62251487	chr5:62251487:C:T	2.35866e-07	-1.40975e-10	-0.722277
62251599	chr5:62251599:T:C	1.54469e-07	-1.40975e-10	-1.14555
62252130	chr5:62252130:G:T	2.51451e-07	-1.40975e-10	-0.658293
62252133	chr5:62252133:A:G	8.91493e-08	-1.10971	-0.585523
62252736	chr5:62252736:A:C	1.23161e-07	-1.40975e-10	-1.37205
62252794	chr5:62252794:T:C	1.75885e-07	-1.40975e-10	-1.01571
62252998	chr5:62252998:C:T	2.04352e-06	1.67307	-0.236184
62253082	chr5:62253082:T:G	1.39639e-07	-1.40975e-10	-1.24648
62253155	chr5:62253155:C:A	1.29708e-07	-1.40975e-10	-1.32026
62253352	chr5:62253352:T:C	1.26834e-07	-1.40975e-10	-1.34266
62253528	chr5:62253528:ACAT:A	2.36585e-08	-1.67561	-1.34621
62253720	chr5:62253720:A:T	2.08551e-07	-0.84536	-3.64918e-10
62254004	chr5:62254004:C:T	1.26373e-07	-1.40975e-10	-1.34631
62254347	chr5:62254347:T:C	5.51572e-08	-0.905308	-1.27005
62254606	chr5:62254606:G:A	1.50608e-07	-1.40975e-10	-1.17086
62254701	chr5:62254701:T:G	2.08725e-07	-1.40975e-10	-0.844523
62255279	chr5:62255279:A:G	1.66457e-07	-1.40975e-10	-1.07081
62255470	chr5:62255470:C:A	1.23157e-07	-1.40975e-10	-1.37208
62256170	chr5:62256170:C:A	0.000513963	5.75359	1.21077
62256299	chr5:62256299:C:T	1.15115e-07	-0.393653	-1.04595
62256692	chr5:62256692:T:C	2.51861e-07	-1.40975e-10	-0.656664
62256890	chr5:62256890:C:T	0.000112347	-1.40975e-10	5.4438
62256932	chr5:62256932:G:A	6.29352e-08	-0.729106	-1.31433
62256985	chr5:62256985:C:A	3.08127e-07	0.750883	-1.20591
62257102	chr5:62257102:G:A	2.28201e-06	1.92278	-0.375515
62257241	chr5:62257241:C:T	1.4051e-05	2.28329	1.08162
62257372	chr5:62257372:C:T	1.36817e-07	-1.2669	-3.64918e-10
62257373	chr5:62257373:G:A	6.97074e-08	-0.655158	-1.28608
62257490	chr5:62257490:AAATT:A	5.89927e-08	-1.1805	-0.927627
62257779	chr5:62257779:G:A	1.57837e-06	-1.40975e-10	1.17861
62257938	chr5:62257938:C:A	6.28452e-08	-1.18713	-0.857737
62258054	chr5:62258054:C:T	3.33832e-08	-1.65247	-1.02502
62258243	chr5:62258243:G:A	6.53591e-07	-1.40975e-10	0.29694
62258362	chr5:62258362:A:G	1.26335e-07	-1.40975e-10	-1.3466
62258586	chr5:62258586:G:C	1.3907e-07	-1.40975e-10	-1.25057
62258982	chr5:62258982:AG:A	4.19347e-07	-1.40975e-10	-0.146843
62259314	chr5:62259314:T:TC	6.93299e-08	-0.712626	-1.23404
62259411	chr5:62259411:G:T	1.52422e-07	-1.40975e-10	-1.15889
62259499	chr5:62259499:A:G	2.60156e-07	-1.40975e-10	-0.624258
62259733	chr5:62259733:G:A	1.2528e-07	-1.35499	-3.64918e-10
62259969	chr5:62259969:C:G	6.76518e-08	-0.735448	-1.23572
62260379	chr5:62260379:T:C	6.94992e-08	-0.710018	-1.23421
62260435	chr5:62260435:T:C	3.19479e-07	0.220146	-0.638997
62260789	chr5:62260789:G:T	6.93394e-08	-0.695314	-1.25121
62261132	chr5:62261132:G:A	6.89727e-08	-0.716484	-1.23535
62261190	chr5:62261190:A:G	1.52465e-07	-1.40975e-10	-1.1586
62261319	chr5:62261319:C:G	6.12204e-08	-1.21675	-0.854307
62261483	chr5:62261483:C:T	1.26971e-07	-1.40975e-10	-1.34158
62261747	chr5:62261747:A:G	1.23632e-07	-1.40975e-10	-1.36824
62261866	chr5:62261866:T:A	5.61576e-08	-0.788081	-1.3693
62262078	chr5:62262078:G:A	9.39401e-07	-1.40975e-10	0.659701
62262345	chr5:62262345:T:C	0.000306842	6.56107	-0.112521
62262577	chr5:62262577:T:C	1.26195e-07	-1.40975e-10	-1.34771
62262978	chr5:62262978:A:T	2.36242e-08	-1.67724	-1.34603
62263158	chr5:62263158:A:G	3.01365e-05	5.44754	-1.31959
62263873	chr5:62263873:G:A	0.000364536	5.45973	1.1611
62264280	chr5:62264280:T:C	1.7508e-07	-1.40975e-10	-1.0203
62264322	chr5:62264322:G:A	1.64937e-07	-1.40975e-10	-1.07998
62264338	chr5:62264338:G:A	1.55842e-06	-1.40975e-10	1.16589
62265033	chr5:62265033:C:T	1.64946e-07	-1.40975e-10	-1.07992
62265151	chr5:62265151:C:A	0.00035853	5.61786	0.986365
62265343	chr5:62265343:C:T	8.84367e-08	-0.589217	-1.11404
62265967	chr5:62265967:C:T	1.599e-06	-1.40975e-10	1.19159
62266094	chr5:62266094:G:A	6.82179e-08	-0.754521	-1.20831
62266308	chr5:62266308:C:T	1.64746e-07	-1.40975e-10	-1.08114
62267189	chr5:62267189:G:A	6.64665e-08	-0.753484	-1.23536
62267759	chr5:62267759:G:A	3.70268e-05	5.66379	-1.32993
62268225	chr5:62268225:A:G	5.78789e-08	-1.12826	-0.998934
62268231	chr5:62268231:T:C	1.38041e-07	-1.25799	-3.64918e-10
62268581	chr5:62268581:G:T	1.51119e-07	-1.40975e-10	-1.16747
62269014	chr5:62269014:C:T	6.6421e-06	1.93988	0.675766
62269083	chr5:62269083:C:T	1.27989e-07	-1.40975e-10	-1.3336
62269272	chr5:62269272:A:C	9.80813e-06	1.01255	1.99288
62269347	chr5:62269347:T:G	1.44675e-07	-0.958089	-0.25296
62269413	chr5:62269413:T:A	1.31639e-07	-1.40975e-10	-1.30548
62269414	chr5:62269414:T:G	9.78611e-07	0.700592	-3.64918e-10
62269754	chr5:62269754:GA:G	1.26236e-07	-1.40975e-10	-1.34739
62270135	chr5:62270135:C:T	5.74227e-06	2.0089	0.461166
62270449	chr5:62270449:T:C	4.12613e-05	5.76736	-1.32522
62270518	chr5:62270518:A:G	3.94194e-05	5.71825	-1.32178
62270597	chr5:62270597:G:A	1.4814e-07	-0.913224	-0.274158
62271061	chr5:62271061:T:C	4.40749e-05	5.86252	-1.35442
62271069	chr5:62271069:C:T	4.46471e-05	5.8751	-1.3541
62271691	chr5:62271691:A:T	6.65222e-07	-1.40975e-10	0.31458
62271937	chr5:62271937:C:A	6.28358e-06	2.56015	-3.64918e-10
62272029	chr5:62272029:C:T	3.41446e-05	5.59847	-1.34565
62272134	chr5:62272134:A:G	5.05742e-07	-1.40975e-10	0.0404862
62272149	chr5:62272149:C:T	1.40236e-07	-1.40975e-10	-1.24222
62272791	chr5:62272791:C:T	2.25345e-07	-1.40975e-10	-0.767908
62272950	chr5:62272950:A:G	1.33056e-07	-1.40975e-10	-1.29477
62273019	chr5:62273019:A:T	7.31841e-06	2.05632	0.656289
62273252	chr5:62273252:T:C	2.56144e-05	5.31765	-1.35228
62273342	chr5:62273342:T:C	5.83289e-05	6.124	-1.33569
62273455	chr5:62273455:A:G	7.58301e-08	-0.647021	-1.21002
62274767	chr5:62274767:A:G	3.0278e-06	-1.40975e-10	1.83005
62274873	chr5:62274873:G:A	6.01558e-07	-1.40975e-10	0.213982
62275185	chr5:62275185:T:C	4.16761e-07	-1.19862	1.04559
62275230	chr5:62275230:C:A	7.09312e-08	-0.730103	-1.19373
62275376	chr5:62275376:C:G	2.6203e-07	-1.40975e-10	-0.617084
62275616	chr5:62275616:C:G	1.29816e-07	-1.40975e-10	-1.31943
62275620	chr5:62275620:A:G	1.78697e-05	4.95054	-1.34522
62277162	chr5:62277162:A:G	5.5414e-08	-0.916923	-1.25379
62277467	chr5:62277467:G:A	9.2607e-08	-1.65718	-3.64918e-10
62277608	chr5:62277608:G:T	4.89383e-07	-1.40975e-10	0.00760361
62277679	chr5:62277679:T:C	1.3231e-07	-1.40975e-10	-1.30039
62277696	chr5:62277696:A:G	3.98308e-07	-1.40975e-10	-0.198317
62277717	chr5:62277717:A:C	3.97023e-07	-1.40975e-10	-0.201547
62277826	chr5:62277826:A:G	1.82519e-06	-1.40975e-10	1.3239
62278238	chr5:62278238:A:G	1.82546e-05	4.97918	-1.35254
62278584	chr5:62278584:C:CA	1.47571e-06	-1.40975e-10	1.11135
62278614	chr5:62278614:CTA:C	1.23102e-07	-1.40975e-10	-1.37252
62279371	chr5:62279371:T:C	2.52044e-07	-1.40975e-10	-0.655938
62279441	chr5:62279441:G:C	1.03241e-06	-1.40975e-10	0.754113
62279585	chr5:62279585:G:A	3.45256e-07	-1.40975e-10	-0.341255
62279588	chr5:62279588:A:G	3.23149e-06	-1.40975e-10	1.89516
62279690	chr5:62279690:T:A	9.6599e-07	-1.40975e-10	0.687612
62279744	chr5:62279744:G:A	1.78634e-07	-1.40975e-10	-1.0002
62280048	chr5:62280048:T:TG	9.03858e-07	-1.40975e-10	0.621131
62280222	chr5:62280222:G:A	2.49758e-07	-1.40975e-10	-0.66505
62280661	chr5:62280661:CCT:C	1.03921e-07	-1.54191	-3.64918e-10
62281905	chr5:62281905:A:G	8.70215e-06	1.87797	1.00781
62281941	chr5:62281941:AACTCACTTT:A	5.88032e-08	-0.813674	-1.29767
62281952	chr5:62281952:AT:A	6.02706e-08	-0.790467	-1.29623
62281969	chr5:62281969:T:C	7.56877e-06	1.77174	0.974505
62282010	chr5:62282010:T:C	2.65309e-06	3.00683	-1.30889
62282214	chr5:62282214:C:T	7.56601e-06	1.93346	0.812421
62282312	chr5:62282312:G:A	6.7775e-08	-1.00986	-0.959488
62282548	chr5:62282548:T:C	1.27463e-07	-1.40975e-10	-1.33772
62282587	chr5:62282587:T:G	1.24012e-07	-1.40975e-10	-1.36516
62284487	chr5:62284487:A:G	8.36139e-06	1.78244	1.0634
62284876	chr5:62284876:T:G	7.8497e-06	1.7607	1.02199
62285604	chr5:62285604:G:A	1.31031e-06	1.7069	-0.714422
62285732	chr5:62285732:T:C	3.58975e-07	-0.302289	-3.64918e-10
62285941	chr5:62285941:T:C	2.6232e-07	-1.40975e-10	-0.615975
62286367	chr5:62286367:A:G	6.61654e-08	-1.02501	-0.968379
62286798	chr5:62286798:C:T	5.67183e-08	-0.854337	-1.29311
62287288	chr5:62287288:C:T	3.864e-07	-1.40975e-10	-0.228667
62287359	chr5:62287359:G:A	5.59527e-08	-0.868542	-1.29249
62287489	chr5:62287489:G:A	5.75577e-08	-0.818014	-1.31474
62288053	chr5:62288053:G:T	5.63354e-08	-0.854281	-1.29994
62288307	chr5:62288307:AG:A	1.61649e-07	-1.40975e-10	-1.10012
62288358	chr5:62288358:G:A	1.49104e-06	-1.40975e-10	1.12169
62288476	chr5:62288476:T:C	6.24622e-07	-1.40975e-10	0.251606
62288916	chr5:62288916:C:T	7.65525e-07	0.455021	-3.64918e-10
62288957	chr5:62288957:T:A	1.23218e-07	-1.40975e-10	-1.37159
62289096	chr5:62289096:TG:T	3.45145e-06	0.831766	1.12924
62289413	chr5:62289413:G:A	2.429e-06	2.8739	-1.26421
62289443	chr5:62289443:T:C	5.09065e-07	-1.40975e-10	0.0470353
62289479	chr5:62289479:C:T	2.4927e-06	2.89856	-1.26298
62289650	chr5:62289650:T:C	1.28514e-07	-1.40975e-10	-1.32951
62289779	chr5:62289779:G:A	2.30308e-06	-1.40975e-10	1.55646
62289820	chr5:62289820:T:C	7.32955e-07	-1.40975e-10	0.411542
62290194	chr5:62290194:T:C	3.84897e-07	-1.40975e-10	-0.232566
62290415	chr5:62290415:G:A	2.5499e-06	2.96887	-1.3106
62290493	chr5:62290493:T:C	6.03414e-07	-1.15939	1.37646
62290608	chr5:62290608:G:A	4.14557e-07	-1.40975e-10	-0.158332
62290655	chr5:62290655:C:CT	2.38484e-06	2.86084	-1.2695
62290968	chr5:62290968:T:C	1.48379e-06	-1.40975e-10	1.11682
62291021	chr5:62291021:C:T	5.17105e-08	-0.950181	-1.2897
62291071	chr5:62291071:C:T	1.58042e-07	-1.40975e-10	-1.12268
62291083	chr5:62291083:C:T	1.2309e-07	-1.40975e-10	-1.37263
62291665	chr5:62291665:A:G	2.79091e-07	0.814707	-1.36871
62291717	chr5:62291717:G:T	2.92687e-07	-1.40975e-10	-0.506437
62291872	chr5:62291872:T:C	1.10054e-06	-1.40975e-10	0.818014
62291987	chr5:62291987:C:T	1.28561e-07	-1.40975e-10	-1.32914
62292339	chr5:62292339:T:C	5.57489e-08	-0.911208	-1.25347
62293288	chr5:62293288:C:T	2.4501e-06	-1.40975e-10	1.61834
62293544	chr5:62293544:C:A	1.93632e-06	2.63758	-1.25458
62293889	chr5:62293889:AAC:A	5.96409e-07	-1.40975e-10	0.205386
62294416	chr5:62294416:A:G	1.00041e-05	1.93081	1.0944
62294896	chr5:62294896:C:A	8.61771e-06	1.84778	1.02825
62294958	chr5:62294958:G:A	1.41572e-06	-1.40975e-10	1.06985
62295136	chr5:62295136:G:A	2.21236e-06	-1.40975e-10	1.51628
62295438	chr5:62295438:T:C	7.48637e-08	-1.0345	-0.835373
62295873	chr5:62295873:C:G	2.30035e-07	-0.747312	-3.64918e-10
62295899	chr5:62295899:A:G	2.4521e-06	-1.40975e-10	1.61916
62297189	chr5:62297189:T:C	1.53516e-05	4.77845	-1.32501
62297257	chr5:62297257:G:A	1.30457e-07	-1.3145	-3.64918e-10
62297450	chr5:62297450:A:G	4.59237e-07	-1.14613	1.09015
62298068	chr5:62298068:A:G	5.85305e-08	-0.835608	-1.28039
62298291	chr5:62298291:G:C	1.23105e-07	-1.40975e-10	-1.3725
62298353	chr5:62298353:C:T	5.42222e-08	-0.891182	-1.30127
62298826	chr5:62298826:T:C	1.5344e-06	-1.40975e-10	1.15036
62298915	chr5:62298915:A:C	1.25841e-07	-1.40975e-10	-1.35053
62299490	chr5:62299490:C:A	1.31285e-07	-1.40975e-10	-1.30817
62299761	chr5:62299761:G:A	1.40021e-07	-1.40975e-10	-1.24375
62300146	chr5:62300146:G:A	2.45628e-07	-1.40975e-10	-0.681723
62300276	chr5:62300276:T:C	1.25607e-07	-1.40975e-10	-1.35238
62301420	chr5:62301420:T:C	1.93972e-06	1.38184	0.00291314
62301808	chr5:62301808:G:T	1.59999e-07	-1.40975e-10	-1.11038
62301819	chr5:62301819:T:C	2.43058e-07	-1.40975e-10	-0.692241
62302071	chr5:62302071:A:G	1.84987e-05	4.92631	-1.28639
62302811	chr5:62302811:A:G	0.000154294	7.13052	-1.36945
62303182	chr5:62303182:C:T	1.51911e-06	1.51245	-0.372106
62303196	chr5:62303196:G:C	1.23215e-07	-1.40975e-10	-1.37161
62303392	chr5:62303392:A:G	2.52954e-07	-1.40975e-10	-0.652335
62303405	chr5:62303405:T:C	2.18857e-06	1.54324	-0.0377761
62303763	chr5:62303763:T:G	7.05573e-07	1.73037	-1.3569
62303942	chr5:62303942:T:C	0.000161814	7.0146	-1.20594
62303980	chr5:62303980:G:T	1.23832e-07	-1.40975e-10	-1.36661
62304038	chr5:62304038:A:C	5.78558e-08	-0.905972	-1.22162
62304073	chr5:62304073:G:A	1.23947e-07	-1.40975e-10	-1.36568
62304101	chr5:62304101:C:T	1.32841e-07	-1.40975e-10	-1.29639
62304179	chr5:62304179:A:C	5.13619e-08	-1.03388	-1.21276
62304245	chr5:62304245:T:A	4.78646e-07	-1.40975e-10	-0.0145804
62304540	chr5:62304540:C:G	0.0001585	6.92922	-1.14125
62304568	chr5:62304568:C:A	2.84477e-07	0.689841	-1.22473
62304817	chr5:62304817:C:T	1.6095e-07	-1.40975e-10	-1.10445
62305018	chr5:62305018:G:A	4.52629e-08	-1.06889	-1.30416
62305274	chr5:62305274:T:C	1.3096e-07	-1.40975e-10	-1.31065
62305929	chr5:62305929:A:G	1.57068e-06	-1.40975e-10	1.17372
62306198	chr5:62306198:G:A	1.24851e-07	-1.40975e-10	-1.35842
62306825	chr5:62306825:C:T	1.23754e-07	-1.40975e-10	-1.36725
62306832	chr5:62306832:C:T	1.24046e-07	-1.40975e-10	-1.36489
62306834	chr5:62306834:T:C	2.40041e-05	5.27253	-1.3721
62307130	chr5:62307130:T:TC	2.54432e-07	0.604778	-1.25128
62307164	chr5:62307164:G:C	1.24851e-07	-1.40975e-10	-1.35842
62307263	chr5:62307263:A:G	1.77095e-07	-1.40975e-10	-1.00885
62307596	chr5:62307596:A:G	5.42566e-08	-0.97508	-1.21674
62307829	chr5:62307829:G:A	5.95112e-06	-1.40975e-10	2.50579
62308377	chr5:62308377:C:A	0.000161155	6.81924	-1.01466
62308629	chr5:62308629:T:C	0.000141454	6.69642	-1.02223
62309557	chr5:62309557:T:C	1.63716e-07	-1.40975e-10	-1.08741
62309740	chr5:62309740:A:G	2.44493e-05	5.29123	-1.37241
62310544	chr5:62310544:G:A	2.17017e-05	5.16818	-1.36858
62310591	chr5:62310591:C:T	1.23434e-07	-1.40975e-10	-1.36983
62310689	chr5:62310689:G:C	1.1855e-07	-1.41021	-3.64918e-10
62310720	chr5:62310720:C:T	1.78547e-07	-1.40975e-10	-1.00069
62310740	chr5:62310740:T:G	1.27121e-07	-1.40975e-10	-1.3404
62310783	chr5:62310783:T:C	2.05747e-06	2.75014	-1.30645
62310854	chr5:62310854:A:G	1.24022e-07	-1.40975e-10	-1.36509
62311248	chr5:62311248:T:C	1.23995e-07	-1.40975e-10	-1.3653
62311268	chr5:62311268:C:G	4.53225e-08	-1.16283	-1.20891
62311441	chr5:62311441:A:G	3.18576e-05	5.55353	-1.37003
62311455	chr5:62311455:T:C	3.02138e-06	-1.40975e-10	1.82793
62311580	chr5:62311580:C:G	1.24611e-07	-1.40975e-10	-1.36034
62312172	chr5:62312172:C:T	9.7481e-08	-1.60588	-3.64918e-10
62312428	chr5:62312428:A:C	9.46919e-08	-1.63491	-3.64918e-10
62312481	chr5:62312481:C:G	1.07438e-07	-1.50863	-3.64918e-10
62312794	chr5:62312794:G:T	1.23228e-07	-1.40975e-10	-1.37151
62313121	chr5:62313121:T:C	1.26421e-07	-1.40975e-10	-1.34593
62313497	chr5:62313497:C:T	1.23246e-07	-1.40975e-10	-1.37136
62313616	chr5:62313616:A:G	0.000105023	6.74651	-1.37012
62313644	chr5:62313644:C:T	1.78105e-07	-1.00317	-3.64918e-10
62313784	chr5:62313784:A:G	1.24096e-07	-1.40975e-10	-1.36449
62314025	chr5:62314025:C:T	0.00015193	6.76155	-1.01592
62314132	chr5:62314132:A:C	1.90587e-07	-1.40975e-10	-0.935433
62314428	chr5:62314428:C:T	0.00011982	6.5854	-1.07719
62315181	chr5:62315181:C:T	1.59737e-07	-1.40975e-10	-1.11201
62315743	chr5:62315743:T:C	0.000117285	6.54452	-1.05771
62315966	chr5:62315966:A:G	1.44718e-07	-1.40975e-10	-1.21075
62316162	chr5:62316162:A:G	7.08588e-07	1.61437	-1.23664
62316280	chr5:62316280:C:T	8.0077e-05	6.20329	-1.09809
62316323	chr5:62316323:C:T	3.03101e-07	-1.40975e-10	-0.471474
62316454	chr5:62316454:T:A	4.43049e-08	-1.04295	-1.3515
62316728	chr5:62316728:C:T	1.27572e-07	-1.40975e-10	-1.33686
62317464	chr5:62317464:C:T	1.61342e-07	-1.10202	-3.64918e-10
62317618	chr5:62317618:G:A	1.25839e-07	-1.40975e-10	-1.35054
62317782	chr5:62317782:T:C	1.70658e-07	-1.40975e-10	-1.04588
62318143	chr5:62318143:C:T	4.69518e-08	-1.2787	-1.05772
62318753	chr5:62318753:T:C	8.23548e-07	-1.40975e-10	0.528081
62318951	chr5:62318951:C:T	2.8218e-08	-1.67615	-1.16943
62319067	chr5:62319067:C:T	2.32041e-07	-1.40975e-10	-0.738628
62319090	chr5:62319090:GC:G	1.53632e-07	-1.15098	-3.64918e-10
62319311	chr5:62319311:T:TA	1.24324e-05	-1.40975e-10	3.24252
62319905	chr5:62319905:A:ATG	1.18127e-07	-1.41378	-3.64918e-10
62320548	chr5:62320548:C:T	1.91191e-07	-1.40975e-10	-0.932266
62320940	chr5:62320940:C:T	1.2356e-07	-1.40975e-10	-1.36882
62321085	chr5:62321085:G:A	1.26283e-07	-1.40975e-10	-1.34701
62321436	chr5:62321436:C:T	1.27084e-07	-1.40975e-10	-1.34069
62321569	chr5:62321569:G:A	1.23643e-07	-1.40975e-10	-1.36814
62321767	chr5:62321767:T:C	4.16107e-08	-1.09796	-1.35922
62322086	chr5:62322086:A:AT	1.04009e-07	-1.54107	-3.64918e-10
62322233	chr5:62322233:T:C	9.21725e-05	6.29927	-1.05339
62322488	chr5:62322488:T:C	1.71221e-07	-1.40975e-10	-1.04258
62322734	chr5:62322734:G:A	8.22324e-05	6.20644	-1.07468
62322768	chr5:62322768:A:C	4.56355e-08	-1.01529	-1.34957
62323110	chr5:62323110:G:A	1.77923e-07	-1.40975e-10	-1.00419
62323238	chr5:62323238:G:A	8.8055e-07	1.93386	-1.33886
62323395	chr5:62323395:C:T	1.13793e-06	1.46165	-0.610223
62323424	chr5:62323424:G:A	8.13542e-07	1.88222	-1.36636
62323524	chr5:62323524:A:C	2.40471e-07	-1.40975e-10	-0.70294
62323812	chr5:62323812:T:C	1.27237e-07	-1.40975e-10	-1.33949
62323957	chr5:62323957:C:T	9.53832e-08	-1.62764	-3.64918e-10
62324144	chr5:62324144:A:G	6.52262e-08	-0.803089	-1.20459
62324302	chr5:62324302:T:C	8.29861e-07	0.535717	-3.64918e-10
62324426	chr5:62324426:A:G	2.40495e-07	-1.40975e-10	-0.702843
62324447	chr5:62324447:C:G	2.57578e-08	-1.67644	-1.26037
62324462	chr5:62324462:C:T	1.23915e-07	-1.40975e-10	-1.36595
62324945	chr5:62324945:A:G	7.54051e-07	1.65209	-1.21218
62325054	chr5:62325054:G:A	1.2324e-07	-1.40975e-10	-1.3714
62325113	chr5:62325113:A:G	9.3431e-05	6.27576	-1.01632
62325350	chr5:62325350:C:T	1.25199e-07	-1.40975e-10	-1.35564
62325878	chr5:62325878:A:G	7.67652e-07	-1.40975e-10	0.457795
62326363	chr5:62326363:T:C	5.4943e-05	5.92258	-1.19407
62326672	chr5:62326672:A:G	1.41135e-07	-1.40975e-10	-1.23582
62327557	chr5:62327557:G:A	1.81694e-07	-1.40975e-10	-0.983216
62327579	chr5:62327579:C:T	1.24447e-07	-1.40975e-10	-1.36166
62327782	chr5:62327782:G:A	5.7285e-07	1.48231	-1.31722
62328194	chr5:62328194:ATATT:A	1.27368e-07	-1.40975e-10	-1.33846
62328500	chr5:62328500:C:T	4.66494e-07	1.25276	-1.29306
62328509	chr5:62328509:G:T	1.2567e-07	-1.40975e-10	-1.35188
62328537	chr5:62328537:G:T	1.73746e-07	-1.40975e-10	-1.02795
62328771	chr5:62328771:C:T	6.46683e-07	1.53964	-1.25333
62328781	chr5:62328781:C:T	8.8188e-05	6.30062	-1.09894
62329023	chr5:62329023:A:T	7.67063e-07	-1.40975e-10	0.457028
62329098	chr5:62329098:T:C	1.10681e-07	-1.47889	-3.64918e-10
62329424	chr5:62329424:C:T	5.75285e-07	-1.40975e-10	0.169323
62329903	chr5:62329903:T:C	3.9595e-06	-1.40975e-10	2.09833
62329986	chr5:62329986:C:T	1.83221e-07	-1.40975e-10	-0.974847
62330177	chr5:62330177:C:A	1.23352e-07	-1.40975e-10	-1.3705
62330201	chr5:62330201:A:C	1.35235e-07	-1.40975e-10	-1.27853
62330435	chr5:62330435:A:G	9.6183e-05	6.65314	-1.36467
62330707	chr5:62330707:G:T	2.43775e-07	0.453029	-1.14233
62331387	chr5:62331387:G:A	2.29019e-07	-1.40975e-10	-0.751735
62331681	chr5:62331681:A:T	1.43859e-07	-1.40975e-10	-1.21671
62333377	chr5:62333377:G:A	5.09376e-07	0.0476455	-3.64918e-10
62333645	chr5:62333645:G:A	1.23561e-07	-1.40975e-10	-1.36881
62333712	chr5:62333712:A:G	5.12747e-08	-1.03654	-1.2118
62333896	chr5:62333896:A:G	1.23274e-07	-1.40975e-10	-1.37113
62334023	chr5:62334023:C:T	2.92725e-07	-1.40975e-10	-0.506309
62334049	chr5:62334049:T:C	5.12226e-08	-1.03612	-1.21324
62334284	chr5:62334284:T:C	1.90335e-07	0.335431	-1.27218
62334400	chr5:62334400:G:A	1.90242e-07	-1.40975e-10	-0.937244
62334842	chr5:62334842:C:T	1.25154e-07	-1.40975e-10	-1.35599
62334894	chr5:62334894:C:A	2.26519e-07	0.503133	-1.26585
62334969	chr5:62334969:T:C	1.23277e-07	-1.40975e-10	-1.37111
62335047	chr5:62335047:G:A	2.05127e-07	-0.86191	-3.64918e-10
62335052	chr5:62335052:A:G	4.91005e-07	1.28869	-1.27778
62335316	chr5:62335316:C:T	5.36302e-07	1.45847	-1.35931
62335751	chr5:62335751:T:A	1.24397e-07	-1.40975e-10	-1.36206
62335935	chr5:62335935:T:C	1.23634e-07	-1.40975e-10	-1.36822
62336277	chr5:62336277:C:G	1.91586e-07	0.352522	-1.28273
62336348	chr5:62336348:T:A	8.76034e-05	6.24896	-1.05392
62336442	chr5:62336442:A:G	8.01035e-05	6.16885	-1.06331
62336757	chr5:62336757:A:G	8.16045e-07	-1.40975e-10	0.518928
62337061	chr5:62337061:ATCT:A	5.82023e-07	1.5	-1.31903
62337163	chr5:62337163:A:G	1.42056e-07	-1.40975e-10	-1.22932
62337367	chr5:62337367:A:G	2.39267e-07	-1.40975e-10	-0.70796
62337539	chr5:62337539:A:G	1.43606e-07	-1.40975e-10	-1.21846
62337779	chr5:62337779:TC:T	6.36766e-07	1.50194	-1.23107
62338143	chr5:62338143:G:A	6.26688e-07	1.49959	-1.24469
62338521	chr5:62338521:C:T	9.56039e-05	6.3393	-1.05687
62338774	chr5:62338774:C:T	8.58713e-05	6.16054	-0.985481
62338786	chr5:62338786:T:C	1.76849e-07	-1.40975e-10	-1.01025
62339171	chr5:62339171:G:A	1.25218e-07	-1.40975e-10	-1.35548
62339378	chr5:62339378:C:T	9.31986e-05	6.62692	-1.36997
62340031	chr5:62340031:C:T	5.38784e-08	-1.2499	-0.948914
62340110	chr5:62340110:T:G	1.25801e-07	-1.40975e-10	-1.35084
62340538	chr5:62340538:G:A	9.57095e-05	6.26859	-0.985056
62340588	chr5:62340588:T:TC	5.00638e-07	1.36467	-1.33433
62341104	chr5:62341104:A:C	6.94141e-07	-1.40975e-10	0.357134
62342673	chr5:62342673:G:A	5.66393e-07	1.46425	-1.31051
62342953	chr5:62342953:T:C	1.47457e-07	-1.40975e-10	-1.19201
62343036	chr5:62343036:G:A	1.23775e-07	-1.40975e-10	-1.36708
62343116	chr5:62343116:T:C	5.80482e-08	-1.34469	-0.779578
62343615	chr5:62343615:T:G	1.84195e-06	-1.40975e-10	1.33304
62343708	chr5:62343708:A:G	1.43698e-07	-1.40975e-10	-1.21783
62344157	chr5:62344157:A:G	8.10247e-07	-1.40975e-10	0.511798
62344304	chr5:62344304:C:T	6.42945e-07	1.257	-0.976482
62344336	chr5:62344336:G:A	5.43978e-08	-1.4572	-0.732022
62344521	chr5:62344521:T:C	5.55762e-07	1.42349	-1.28869
62344775	chr5:62344775:T:C	1.35107e-07	-1.27948	-3.64918e-10
62345114	chr5:62345114:G:A	5.96516e-07	1.49962	-1.29405
62345166	chr5:62345166:C:T	1.23942e-07	-1.40975e-10	-1.36573
62345207	chr5:62345207:G:A	3.9188e-06	-1.40975e-10	2.088
62345471	chr5:62345471:G:A	1.23112e-07	-1.40975e-10	-1.37245
62345589	chr5:62345589:G:A	1.52958e-07	-1.40975e-10	-1.15538
62346157	chr5:62346157:C:T	5.11102e-08	-1.29382	-0.957739
62346499	chr5:62346499:GGAGCCC:G	5.17522e-08	-1.26529	-0.973782
62346774	chr5:62346774:T:C	8.79935e-07	0.594307	-3.64918e-10
62347004	chr5:62347004:A:G	1.87649e-07	0.336718	-1.28769
62347110	chr5:62347110:T:C	6.71522e-07	1.68982	-1.36582
62347815	chr5:62347815:G:A	1.24298e-07	-1.40975e-10	-1.36286
62347834	chr5:62347834:G:A	5.07734e-08	-1.2827	-0.975472
62347942	chr5:62347942:G:A	4.91648e-08	-1.07797	-1.2124
62347989	chr5:62347989:G:A	8.17157e-05	6.1157	-0.990237
62348083	chr5:62348083:C:A	5.11041e-05	-1.40975e-10	4.65608
62348524	chr5:62348524:C:T	5.45432e-07	-1.40975e-10	0.116037
62348830	chr5:62348830:C:G	1.26953e-07	-1.34172	-3.64918e-10
62349086	chr5:62349086:T:C	1.51574e-06	1.19384	-0.0557215
62349187	chr5:62349187:C:T	2.69258e-07	-1.40975e-10	-0.58987
62349283	chr5:62349283:T:C	1.82538e-07	-1.40975e-10	-0.978582
62349514	chr5:62349514:T:A	2.88256e-07	-1.40975e-10	-0.521692
62349696	chr5:62349696:T:C	1.7869e-07	-1.40975e-10	-0.999889
62349809	chr5:62349809:T:C	3.0306e-07	-1.40975e-10	-0.471609
62350043	chr5:62350043:A:G	5.07529e-08	-1.04652	-1.21205
62350278	chr5:62350278:T:G	2.0613e-07	-1.40975e-10	-0.857033
62350365	chr5:62350365:C:A	1.9415e-07	-1.40975e-10	-0.916908
62350432	chr5:62350432:T:C	7.17315e-05	6.10729	-1.11215
62350834	chr5:62350834:C:T	1.42053e-07	-1.40975e-10	-1.22934
62351003	chr5:62351003:G:A	8.40249e-07	-1.40975e-10	0.548156
62351107	chr5:62351107:C:T	1.84959e-07	-1.40975e-10	-0.965406
62351127	chr5:62351127:G:A	1.26284e-07	-1.40975e-10	-1.34701
62351225	chr5:62351225:T:C	1.88165e-07	-1.40975e-10	-0.948222
62351311	chr5:62351311:T:C	1.11967e-07	-1.46734	-3.64918e-10
62351406	chr5:62351406:A:G	4.50781e-07	1.26807	-1.34262
62351407	chr5:62351407:A:C	1.26774e-07	-1.40975e-10	-1.34313
62351447	chr5:62351447:G:A	5.68264e-07	1.465	-1.30795
62351749	chr5:62351749:A:G	1.46314e-07	-1.40975e-10	-1.19979
62351812	chr5:62351812:CTG:C	4.86118e-08	-1.09025	-1.21143
62352130	chr5:62352130:G:T	1.30306e-07	-1.40975e-10	-1.31565
62352226	chr5:62352226:G:A	2.27365e-07	0.515956	-1.27494
62352505	chr5:62352505:T:TG	5.1902e-08	-1.02413	-1.21205
62352791	chr5:62352791:G:A	6.02799e-08	-1.17515	-0.911394
62352911	chr5:62352911:T:G	5.75039e-07	1.47839	-1.30949
62353576	chr5:62353576:T:G	2.21669e-07	0.492063	-1.27642
62353906	chr5:62353906:T:C	1.27279e-07	-1.40975e-10	-1.33916
62353909	chr5:62353909:A:G	1.23095e-07	-1.40975e-10	-1.37258
62353915	chr5:62353915:AACTGGTCTTTTACTCTTCTACAGGTCTTTACATATTAG:A	1.36722e-07	-1.40975e-10	-1.26759
62355016	chr5:62355016:G:A	6.6637e-05	6.01161	-1.09014
62355134	chr5:62355134:G:T	1.41966e-07	-1.40975e-10	-1.22995
62355143	chr5:62355143:C:G	3.24215e-07	-1.40975e-10	-0.404136
62355366	chr5:62355366:G:T	1.87595e-07	-1.40975e-10	-0.951258
62355421	chr5:62355421:T:C	4.89121e-05	5.63439	-1.02215
62355553	chr5:62355553:C:A	2.70683e-07	-1.40975e-10	-0.584593
62355664	chr5:62355664:T:A	9.46474e-08	-1.63538	-3.64918e-10
62355936	chr5:62355936:C:T	2.19842e-07	-1.40975e-10	-0.792634
62355948	chr5:62355948:AT:A	5.56878e-07	1.49958	-1.36277
62356139	chr5:62356139:C:A	6.19961e-07	1.56111	-1.317
62356323	chr5:62356323:A:G	2.6984e-07	-1.40975e-10	-0.587713
62357158	chr5:62357158:G:A	7.60064e-05	6.07763	-1.0246
62357587	chr5:62357587:A:G	5.87723e-08	-0.940648	-1.17122
62357899	chr5:62357899:A:G	1.42418e-07	-1.40975e-10	-1.22677
62357930	chr5:62357930:C:T	6.49699e-07	1.53009	-1.23912
62357982	chr5:62357982:A:ATTT	1.35481e-05	-1.40975e-10	3.32846
62358360	chr5:62358360:G:C	6.38363e-07	1.53376	-1.26039
62359694	chr5:62359694:T:C	2.19843e-07	0.468781	-1.26141
62359995	chr5:62359995:T:G	3.76683e-07	1.09674	-1.35088
62360043	chr5:62360043:G:A	5.28979e-07	1.40635	-1.32094
62360077	chr5:62360077:T:C	6.5613e-05	5.99525	-1.08926
62360078	chr5:62360078:G:A	1.26873e-07	-1.40975e-10	-1.34236
62360204	chr5:62360204:G:A	6.91684e-07	1.7029	-1.34931
62360639	chr5:62360639:C:T	1.89275e-07	-1.40975e-10	-0.94234
62360962	chr5:62360962:T:C	5.04443e-08	-1.26777	-0.996899
62361092	chr5:62361092:G:A	4.83234e-08	-1.09582	-1.2118
62361153	chr5:62361153:T:A	1.28074e-07	-1.40975e-10	-1.33293
62361305	chr5:62361305:T:C	1.26055e-07	-1.40975e-10	-1.34882
62361401	chr5:62361401:T:C	8.94669e-05	6.24111	-1.02503
62361550	chr5:62361550:A:T	7.54751e-06	4.09205	-1.34862
62361693	chr5:62361693:A:G	1.2547e-07	-1.40975e-10	-1.35347
62361747	chr5:62361747:T:C	7.72672e-05	6.03791	-0.968422
62361759	chr5:62361759:T:C	7.74908e-05	6.08431	-1.01194
62361815	chr5:62361815:A:G	7.29762e-07	-1.40975e-10	0.407178
62361896	chr5:62361896:G:A	7.76643e-07	0.46944	-3.64918e-10
62361920	chr5:62361920:A:G	7.63402e-05	6.11699	-1.05958
62362130	chr5:62362130:A:G	6.99554e-05	6.33966	-1.36959
62362434	chr5:62362434:A:G	7.73122e-07	-1.40975e-10	0.464895
62362569	chr5:62362569:T:A	1.84123e-07	-1.40975e-10	-0.969937
62362821	chr5:62362821:T:A	6.00305e-07	1.51626	-1.30436
62363512	chr5:62363512:C:T	5.83364e-07	1.53418	-1.35091
62363988	chr5:62363988:C:T	1.876e-07	-1.40975e-10	-0.951227
62364294	chr5:62364294:C:T	2.35506e-07	-0.723807	-3.64918e-10
62364295	chr5:62364295:G:A	1.91157e-06	-1.40975e-10	1.37014
62364381	chr5:62364381:C:T	1.27205e-07	-1.33974	-3.64918e-10
62364428	chr5:62364428:G:C	9.19443e-07	0.638227	-3.64918e-10
62364435	chr5:62364435:C:T	1.35791e-07	-1.40975e-10	-1.27443
62364479	chr5:62364479:G:T	4.79712e-08	-1.11	-1.20494
62364585	chr5:62364585:C:A	7.63085e-05	6.13994	-1.08294
62364587	chr5:62364587:C:G	7.53719e-05	6.12754	-1.08289
62364718	chr5:62364718:T:C	8.56554e-07	-1.40975e-10	0.567376
62364751	chr5:62364751:T:C	1.85175e-07	-1.40975e-10	-0.96424
62364860	chr5:62364860:C:T	1.73089e-07	-0.840289	-0.191448
62365079	chr5:62365079:C:T	1.3225e-07	-1.40975e-10	-1.30085
62365758	chr5:62365758:A:G	1.0928e-07	-1.49163	-3.64918e-10
62365791	chr5:62365791:G:C	2.05946e-07	0.431868	-1.28979
62365867	chr5:62365867:T:C	2.23836e-07	-1.40975e-10	-0.774627
62366070	chr5:62366070:C:T	1.41365e-07	-1.40975e-10	-1.23419
62366107	chr5:62366107:A:G	4.96314e-08	-1.06813	-1.21279
62366602	chr5:62366602:C:T	2.31269e-07	0.51645	-1.25841
62366630	chr5:62366630:G:A	5.71496e-07	1.48027	-1.31755
62366728	chr5:62366728:A:G	7.93897e-06	4.14557	-1.35157
62366779	chr5:62366779:C:T	1.87159e-07	-1.40975e-10	-0.953581
62367411	chr5:62367411:C:T	1.04263e-07	-1.53863	-3.64918e-10
62368081	chr5:62368081:T:C	9.04262e-07	-1.40975e-10	0.621577
62368104	chr5:62368104:A:G	8.97013e-05	6.24257	-1.02387
62368491	chr5:62368491:A:C	1.74124e-07	-1.40975e-10	-1.02578
62369096	chr5:62369096:T:A	2.04382e-07	-1.40975e-10	-0.865551
62369415	chr5:62369415:A:G	4.34541e-07	-1.40975e-10	-0.111252
62370011	chr5:62370011:T:C	1.38626e-07	-1.40975e-10	-1.25377
62370046	chr5:62370046:G:A	1.9435e-07	-1.40975e-10	-0.915883
62370128	chr5:62370128:G:A	5.70681e-05	5.7249	-0.958438
62370433	chr5:62370433:A:T	1.96064e-07	-1.40975e-10	-0.907102
62370662	chr5:62370662:T:C	1.89674e-07	-0.940237	-3.64918e-10
62371005	chr5:62371005:G:T	1.69303e-06	-1.40975e-10	1.24873
62371828	chr5:62371828:T:C	1.44047e-07	-1.40975e-10	-1.2154
62372315	chr5:62372315:A:G	7.79901e-07	-1.40975e-10	0.473626
62372323	chr5:62372323:A:C	4.95286e-08	-1.07094	-1.21205
62372344	chr5:62372344:T:C	1.25415e-07	-1.40975e-10	-1.35391
62373378	chr5:62373378:A:T	2.19216e-07	-1.68012	0.884637
62373396	chr5:62373396:TAAC:T	1.30426e-07	-1.40975e-10	-1.31474
62373449	chr5:62373449:A:G	8.76515e-05	6.18383	-0.988243
62373663	chr5:62373663:T:C	2.29904e-07	0.529812	-1.27769
62373676	chr5:62373676:T:C	2.3475e-07	0.536079	-1.2631
62374076	chr5:62374076:G:T	1.92866e-07	-1.40975e-10	-0.923544
62374504	chr5:62374504:T:C	5.68209e-07	1.4504	-1.29345
62374554	chr5:62374554:T:C	1.26173e-07	-1.40975e-10	-1.34789
62374704	chr5:62374704:C:T	8.41789e-07	-1.40975e-10	0.549989
62374746	chr5:62374746:A:G	6.72179e-05	5.8559	-0.925749
62375267	chr5:62375267:A:T	1.32244e-07	-1.30089	-3.64918e-10
62375334	chr5:62375334:T:C	1.99803e-07	-1.40975e-10	-0.88821
62375680	chr5:62375680:C:T	4.25642e-07	-0.131943	-3.64918e-10
62376482	chr5:62376482:C:T	1.24838e-07	-1.40975e-10	-1.35852
62376618	chr5:62376618:A:C	5.32435e-07	1.38067	-1.28875
62376787	chr5:62376787:A:G	4.10359e-07	-0.16851	-3.64918e-10
62376816	chr5:62376816:C:T	7.2763e-07	-1.40975e-10	0.404251
62376906	chr5:62376906:A:G	4.59058e-07	1.21508	-1.27144
62377368	chr5:62377368:A:C	1.27184e-07	-1.40975e-10	-1.33991
62377843	chr5:62377843:A:G	5.00247e-07	1.30395	-1.27439
62378185	chr5:62378185:C:T	5.35312e-08	-1.26549	-0.939782
62378690	chr5:62378690:G:A	1.25864e-07	-1.40975e-10	-1.35034
62378751	chr5:62378751:C:T	1.5602e-06	-1.40975e-10	1.16703
62378898	chr5:62378898:G:A	9.63334e-07	0.684859	-3.64918e-10
62379085	chr5:62379085:A:G	5.04434e-07	1.31987	-1.28198
62379154	chr5:62379154:C:A	2.98372e-07	-1.40975e-10	-0.4872
62379530	chr5:62379530:C:T	4.26524e-07	1.2004	-1.33027
62379581	chr5:62379581:G:T	2.04662e-07	-1.40975e-10	-0.864182
62379729	chr5:62379729:A:G	2.28391e-07	-1.40975e-10	-0.754481
62379803	chr5:62379803:G:A	1.97958e-07	-1.40975e-10	-0.897484
62379884	chr5:62379884:G:C	1.61047e-07	-1.40975e-10	-1.10384
62380048	chr5:62380048:C:T	5.68009e-08	-0.874334	-1.27166
62380474	chr5:62380474:G:C	1.23129e-07	-1.40975e-10	-1.37231
62381068	chr5:62381068:TTC:T	1.9995e-07	-1.40975e-10	-0.887475
62381074	chr5:62381074:TG:T	1.2476e-07	-1.40975e-10	-1.35915
62381075	chr5:62381075:G:T	6.96793e-05	6.01452	-1.0484
62381084	chr5:62381084:T:G	8.79706e-06	4.22601	-1.32938
62381557	chr5:62381557:A:C	1.9992e-07	-1.40975e-10	-0.887625
62381634	chr5:62381634:G:A	1.23245e-07	-1.40975e-10	-1.37137
62382825	chr5:62382825:C:G	8.61214e-07	-1.40975e-10	0.572801
62382866	chr5:62382866:A:C	1.24999e-07	-1.40975e-10	-1.35723
62383101	chr5:62383101:A:G	4.50369e-07	1.27359	-1.34906
62383539	chr5:62383539:G:A	1.23368e-07	-1.40975e-10	-1.37037
62383694	chr5:62383694:T:G	1.25452e-07	-1.40975e-10	-1.35362
62383739	chr5:62383739:A:T	8.17472e-07	-1.40975e-10	0.520675
62383785	chr5:62383785:C:T	1.17431e-07	-1.41969	-3.64918e-10
62384621	chr5:62384621:T:C	5.94063e-07	1.51317	-1.31173
62384960	chr5:62384960:T:C	8.33338e-05	6.19753	-1.05246
62385130	chr5:62385130:AG:A	9.55148e-05	6.26007	-0.978579
62385906	chr5:62385906:AT:A	1.29708e-07	-1.32026	-3.64918e-10
62387168	chr5:62387168:TG:T	3.14701e-07	-1.40975e-10	-0.433917
62387298	chr5:62387298:G:C	7.51144e-07	1.22029	-0.784239
62387754	chr5:62387754:C:T	1.72325e-06	1.26643	-3.64918e-10
62387764	chr5:62387764:ATAT:A	7.86817e-05	6.12655	-1.03893
62387785	chr5:62387785:A:G	1.95449e-07	-1.40975e-10	-0.910244
62388199	chr5:62388199:G:C	1.23405e-07	-1.40975e-10	-1.37007
62388203	chr5:62388203:T:C	1.74519e-07	0.265525	-1.28903
62389218	chr5:62389218:GC:G	1.57508e-07	-1.40975e-10	-1.12607
62389599	chr5:62389599:T:C	6.37645e-07	1.55364	-1.2814
62390117	chr5:62390117:A:G	5.11604e-08	-1.02343	-1.22715
62390820	chr5:62390820:C:T	4.77669e-07	1.31911	-1.33573
62391714	chr5:62391714:A:G	8.38751e-07	1.79545	-1.24908
62391836	chr5:62391836:T:C	8.64349e-07	-1.40975e-10	0.576435
62391957	chr5:62391957:G:A	2.44064e-07	-1.40975e-10	-0.688111
62392687	chr5:62392687:G:A	1.26233e-07	-1.40975e-10	-1.34741
62392698	chr5:62392698:T:C	5.66162e-08	-0.888336	-1.26091
62393065	chr5:62393065:G:A	2.26313e-06	1.69935	-0.160382
62393693	chr5:62393693:C:T	1.86345e-07	0.146576	-1.10452
62393916	chr5:62393916:T:C	8.36019e-07	-1.40975e-10	0.54311
62394196	chr5:62394196:T:A	1.2909e-07	-1.40975e-10	-1.32503
62394275	chr5:62394275:G:A	8.18269e-07	-1.40975e-10	0.521649
62394715	chr5:62394715:GATTAT:G	2.38685e-06	1.73962	-0.147431
62394876	chr5:62394876:C:T	2.22898e-06	1.82561	-0.301849
62394957	chr5:62394957:G:A	1.23101e-07	-1.40975e-10	-1.37254
62395111	chr5:62395111:G:A	1.35586e-07	-1.40975e-10	-1.27593
62395213	chr5:62395213:C:T	1.2797e-07	-1.40975e-10	-1.33375
62395235	chr5:62395235:G:A	4.95685e-08	-1.25539	-1.0268
62395530	chr5:62395530:A:G	8.71908e-08	-1.49177	-0.225669
62395733	chr5:62395733:C:T	8.71918e-06	2.10822	0.779516
62396688	chr5:62396688:T:C	2.44033e-06	1.91	-0.295652
62396920	chr5:62396920:T:C	8.05793e-08	-1.21747	-0.578827
62397481	chr5:62397481:G:A	1.23101e-07	-1.40975e-10	-1.37254
62397869	chr5:62397869:C:T	1.23291e-07	-1.40975e-10	-1.371
62398269	chr5:62398269:A:G	8.48678e-06	2.03333	0.827393
62398552	chr5:62398552:T:C	3.68847e-06	3.38416	-1.35674
62398764	chr5:62398764:A:G	1.28854e-07	-1.40975e-10	-1.32686
62399020	chr5:62399020:C:T	1.70961e-06	1.50786	-0.249383
62399539	chr5:62399539:G:A	1.23571e-07	-1.40975e-10	-1.36872
62399672	chr5:62399672:T:C	1.24043e-07	-1.40975e-10	-1.36492
62399772	chr5:62399772:G:A	7.68294e-07	-1.40975e-10	0.458631
62399780	chr5:62399780:C:T	2.74342e-06	1.62882	0.102596
62400244	chr5:62400244:A:G	1.01207e-07	-1.56837	-3.64918e-10
62400294	chr5:62400294:C:T	7.78928e-07	1.79753	-1.32516
62400355	chr5:62400355:C:T	8.00409e-07	1.82118	-1.3216
62400601	chr5:62400601:C:G	1.34289e-07	-1.40975e-10	-1.28555
62400808	chr5:62400808:T:C	4.77776e-05	5.96039	-1.37162
62400827	chr5:62400827:T:C	5.01129e-06	3.00236	-0.668449
62401375	chr5:62401375:A:G	1.01555e-07	-1.14962	-0.41532
62401578	chr5:62401578:TC:T	1.72765e-07	-1.40975e-10	-1.03361
62401861	chr5:62401861:G:A	2.84766e-08	-1.48076	-1.3557
62401965	chr5:62401965:T:C	4.74327e-07	-1.40975e-10	-0.023644
62401981	chr5:62401981:A:G	1.29314e-07	-1.3233	-3.64918e-10
62402032	chr5:62402032:C:T	0.000137896	6.57742	-0.928701
62402594	chr5:62402594:T:G	1.25537e-07	-1.40975e-10	-1.35294
62402618	chr5:62402618:T:C	2.38933e-07	-1.40975e-10	-0.709358
62402836	chr5:62402836:A:G	3.87422e-07	-1.12865	0.902627
62402995	chr5:62402995:A:G	1.70387e-05	4.19831	-0.640616
62403204	chr5:62403204:G:A	3.7712e-07	-1.40975e-10	-0.252979
62403635	chr5:62403635:C:T	1.26724e-07	-1.40975e-10	-1.34353
62403638	chr5:62403638:G:A	2.95132e-08	-1.65125	-1.14945
62404607	chr5:62404607:G:A	1.03188e-07	-1.54898	-3.64918e-10
62404930	chr5:62404930:A:G	1.95067e-07	-1.40975e-10	-0.912199
62405078	chr5:62405078:C:T	1.26948e-07	-1.40975e-10	-1.34177
62405143	chr5:62405143:T:G	1.68993e-07	-1.05569	-3.64918e-10
62405465	chr5:62405465:C:T	1.79745e-07	-0.907469	-0.0865333
62405668	chr5:62405668:C:G	1.8061e-07	-0.959081	-0.0301203
62405783	chr5:62405783:G:A	1.12311e-07	-0.997174	-0.467094
62405812	chr5:62405812:A:T	1.61841e-05	4.13504	-0.628794
62405888	chr5:62405888:T:C	0.000441853	5.6144	1.19879
62406067	chr5:62406067:A:G	1.19123e-06	-1.40975e-10	0.897197
62406091	chr5:62406091:T:C	1.0715e-07	-1.51131	-3.64918e-10
62406405	chr5:62406405:T:C	7.11558e-07	0.381915	-3.64918e-10
62406676	chr5:62406676:A:G	1.28242e-07	-1.40975e-10	-1.33163
62406901	chr5:62406901:T:C	0.000146657	6.61569	-0.905382
62407238	chr5:62407238:T:C	8.61771e-05	6.54931	-1.37069
62407432	chr5:62407432:A:C	3.45078e-05	3.8233	0.440102
62407903	chr5:62407903:A:G	1.52192e-07	-1.40975e-10	-1.1604
62408140	chr5:62408140:A:G	2.17464e-07	-1.40975e-10	-0.803506
62408412	chr5:62408412:T:G	1.27182e-07	-1.40975e-10	-1.33992
62408719	chr5:62408719:G:A	0.00137715	5.49818	2.45181
62408780	chr5:62408780:C:A	1.24889e-07	-1.40975e-10	-1.35812
62408837	chr5:62408837:G:A	0.000624597	6.07301	1.08631
62408839	chr5:62408839:A:C	3.92947e-07	-0.211865	-3.64918e-10
62408910	chr5:62408910:G:A	3.59181e-05	3.95365	0.349802
62409157	chr5:62409157:A:T	1.16297e-07	-0.944345	-0.485048
62409387	chr5:62409387:G:C	1.33903e-07	-1.40975e-10	-1.28842
62409948	chr5:62409948:C:T	3.0974e-08	-1.6325	-1.11989
62410512	chr5:62410512:C:A	3.0293e-08	-1.66392	-1.1107
62410732	chr5:62410732:C:T	1.2964e-07	-1.40975e-10	-1.32078
62411155	chr5:62411155:C:T	8.50713e-07	-1.40975e-10	0.560533
62411432	chr5:62411432:G:A	2.35963e-05	3.71734	0.16596
62411559	chr5:62411559:AT:A	2.12556e-07	-0.826338	-3.64918e-10
62411814	chr5:62411814:G:T	1.10734e-07	-0.952735	-0.525675
62412068	chr5:62412068:TTA:T	3.24248e-08	-1.6139	-1.09272
62412493	chr5:62412493:T:G	1.37109e-07	-1.40975e-10	-1.26476
62412920	chr5:62412920:G:C	1.41636e-07	-1.40975e-10	-1.23228
62413093	chr5:62413093:G:A	1.30256e-07	-1.40975e-10	-1.31604
62413486	chr5:62413486:A:G	4.2064e-07	-1.40975e-10	-0.143763
62413515	chr5:62413515:A:G	5.07281e-07	-1.40975e-10	0.0435245
62413866	chr5:62413866:A:G	1.27219e-07	-1.40975e-10	-1.33963
62413986	chr5:62413986:G:A	9.0462e-08	-1.68061	-3.64918e-10
62414016	chr5:62414016:TTAATTA:T	9.21753e-08	-1.66185	-3.64918e-10
62414195	chr5:62414195:T:C	1.26775e-07	-1.40975e-10	-1.34313
62414203	chr5:62414203:G:A	0.00011731	6.34845	-0.861409
62414205	chr5:62414205:G:A	3.22842e-07	-1.40975e-10	-0.408379
62415080	chr5:62415080:A:G	1.28308e-07	-1.40975e-10	-1.33111
62415224	chr5:62415224:C:T	1.2891e-07	-1.40975e-10	-1.32643
62415532	chr5:62415532:G:A	5.95276e-07	-1.40975e-10	0.203483
62416158	chr5:62416158:TTC:T	1.33906e-07	-0.891487	-0.396918
62416175	chr5:62416175:T:C	1.26993e-07	-1.40975e-10	-1.34141
62416339	chr5:62416339:C:T	1.38105e-07	-1.40975e-10	-1.25752
62416529	chr5:62416529:T:C	0.000103959	6.24199	-0.875781
62416707	chr5:62416707:C:CT	7.3472e-08	-1.31983	-0.56881
62417695	chr5:62417695:C:G	2.3559e-07	-0.723447	-3.64918e-10
62417836	chr5:62417836:T:C	1.24387e-07	-0.870386	-0.491757
62418089	chr5:62418089:C:T	1.27193e-07	-1.40975e-10	-1.33984
62418140	chr5:62418140:A:G	1.01477e-07	-1.56571	-3.64918e-10
62418146	chr5:62418146:A:G	1.23119e-07	-1.40975e-10	-1.37239
62418785	chr5:62418785:T:C	3.17207e-07	-1.4907	1.06471
62418914	chr5:62418914:A:G	1.27151e-07	-1.40975e-10	-1.34016
62419213	chr5:62419213:C:T	0.000624385	6.00779	1.15119
62420062	chr5:62420062:G:A	1.21326e-05	3.84287	-0.624755
62420705	chr5:62420705:G:T	1.18488e-07	-0.882788	-0.527941
62420841	chr5:62420841:C:A	3.40455e-05	3.70904	0.540875
62421140	chr5:62421140:TATTA:T	4.33744e-07	-1.40975e-10	-0.113086
62421758	chr5:62421758:A:G	3.06021e-07	-1.40975e-10	-0.461887
62422187	chr5:62422187:C:G	1.90715e-07	-1.40975e-10	-0.934762
62422260	chr5:62422260:G:A	1.38781e-07	-1.40975e-10	-1.25265
62422358	chr5:62422358:C:T	1.26948e-07	-1.40975e-10	-1.34177
62422586	chr5:62422586:T:C	3.55406e-05	3.79984	0.493045
62422775	chr5:62422775:G:T	1.22564e-07	-0.860111	-0.516801
62422859	chr5:62422859:T:G	1.26582e-07	-1.40975e-10	-1.34465
62423679	chr5:62423679:A:G	9.85495e-05	6.25527	-0.942499
62424200	chr5:62424200:C:T	1.66427e-05	-1.40975e-10	3.53418
62424249	chr5:62424249:C:T	1.23824e-07	-1.40975e-10	-1.36668
62424418	chr5:62424418:T:C	1.28216e-07	-1.40975e-10	-1.33183
62424522	chr5:62424522:T:TC	6.15467e-05	6.20809	-1.36608
62424536	chr5:62424536:T:C	1.41207e-07	-1.40975e-10	-1.23532
62425009	chr5:62425009:G:A	1.23149e-07	-1.40975e-10	-1.37214
62425115	chr5:62425115:T:G	8.10624e-08	-0.642082	-1.14824
62425147	chr5:62425147:C:T	5.14655e-07	1.11878	-1.06082
62425152	chr5:62425152:A:G	1.30325e-07	-1.40975e-10	-1.31551
62425351	chr5:62425351:G:C	0.000101785	6.23979	-0.894714
62425381	chr5:62425381:A:G	0.000136648	7.012	-1.37237
62425441	chr5:62425441:C:T	7.83622e-07	-1.40975e-10	0.478385
62426135	chr5:62426135:C:G	1.36876e-07	-1.40975e-10	-1.26646
62426398	chr5:62426398:A:G	1.25863e-07	-1.40975e-10	-1.35034
62426994	chr5:62426994:A:G	1.2578e-07	-1.40975e-10	-1.35101
62427012	chr5:62427012:C:A	0.000425875	5.75367	1.02269
62427028	chr5:62427028:C:T	2.25017e-05	3.54891	0.28689
62427153	chr5:62427153:T:C	2.97568e-05	3.63501	0.480267
62427287	chr5:62427287:A:G	1.28315e-07	-1.40975e-10	-1.33106
62428332	chr5:62428332:A:G	2.7586e-08	-1.54659	-1.32164
62428366	chr5:62428366:C:T	5.55189e-08	-1.02607	-1.14275
62429245	chr5:62429245:A:G	1.46805e-07	-1.40975e-10	-1.19644
62429472	chr5:62429472:T:C	0.000435213	5.78499	1.01306
62429572	chr5:62429572:T:C	1.31764e-07	-1.40975e-10	-1.30453
62429577	chr5:62429577:G:A	7.42725e-06	3.20813	-0.480765
62429716	chr5:62429716:C:T	1.40845e-07	-1.40975e-10	-1.23788
62429857	chr5:62429857:T:A	1.28158e-07	-1.40975e-10	-1.33228
62429900	chr5:62429900:G:C	1.39846e-07	-1.40975e-10	-1.245
62430100	chr5:62430100:T:C	5.60504e-07	1.20034	-1.05705
62430137	chr5:62430137:A:G	1.13292e-05	3.80699	-0.657389
62430249	chr5:62430249:C:T	3.29395e-07	-0.388284	-3.64918e-10
62430293	chr5:62430293:A:G	1.27013e-07	-1.40975e-10	-1.34125
62430720	chr5:62430720:G:C	2.92837e-05	4.84606	-0.746813
62430781	chr5:62430781:G:A	1.39566e-07	-1.40975e-10	-1.247
62430834	chr5:62430834:C:T	4.07459e-07	-1.40975e-10	-0.1756
62431897	chr5:62431897:T:C	1.89493e-05	5.0056	-1.34162
62432416	chr5:62432416:A:G	1.23119e-07	-1.40975e-10	-1.37239
62433213	chr5:62433213:T:C	1.24385e-07	-1.40975e-10	-1.36216
62433652	chr5:62433652:G:A	1.11309e-05	3.77889	-0.646954
62433795	chr5:62433795:G:A	1.26537e-07	-1.40975e-10	-1.34501
62434033	chr5:62434033:C:T	1.56003e-07	-1.40975e-10	-1.13567
62435460	chr5:62435460:C:T	1.25851e-07	-1.40975e-10	-1.35044
62435461	chr5:62435461:G:A	8.37576e-08	-0.47824	-1.27937
62435686	chr5:62435686:C:T	1.27432e-07	-1.40975e-10	-1.33796
62435794	chr5:62435794:T:C	1.27403e-07	-1.40975e-10	-1.33819
62435885	chr5:62435885:T:G	1.39892e-07	-1.40975e-10	-1.24467
62436256	chr5:62436256:A:T	1.12051e-05	3.82633	-0.687752
62436396	chr5:62436396:C:T	7.29492e-07	-1.40975e-10	0.406807
62437521	chr5:62437521:G:A	3.13988e-05	3.69994	0.46904
62437756	chr5:62437756:C:T	2.38534e-07	-1.40975e-10	-0.71103
62438105	chr5:62438105:T:TA	1.27166e-07	-1.40975e-10	-1.34005
62438681	chr5:62438681:G:A	1.26838e-07	-1.40975e-10	-1.34263
62438786	chr5:62438786:G:A	2.9073e-07	-1.40975e-10	-0.513146
62438834	chr5:62438834:C:T	1.09477e-07	-0.8714	-0.618425
62438913	chr5:62438913:G:A	3.31303e-08	-1.6073	-1.0778
62439443	chr5:62439443:C:T	1.19041e-07	-0.885917	-0.52016
62439594	chr5:62439594:T:TC	1.28519e-07	-1.40975e-10	-1.32946
62439604	chr5:62439604:T:TTA	1.4131e-07	-1.40975e-10	-1.23459
62439681	chr5:62439681:A:G	3.14141e-05	3.70644	0.463029
62440020	chr5:62440020:A:G	1.36319e-07	-1.40975e-10	-1.27055
62440058	chr5:62440058:C:T	1.27201e-07	-1.40975e-10	-1.33977
62440275	chr5:62440275:A:G	7.11728e-08	-0.797088	-1.12334
62440734	chr5:62440734:A:G	2.07949e-07	-1.40975e-10	-0.848248
62441161	chr5:62441161:A:C	1.26079e-07	-1.40975e-10	-1.34863
62441290	chr5:62441290:C:T	5.80497e-08	-1.00677	-1.11747
62441732	chr5:62441732:T:C	1.23408e-07	-1.40975e-10	-1.37005
62441908	chr5:62441908:C:T	3.55008e-07	-1.40975e-10	-0.313401
62441996	chr5:62441996:C:T	1.27138e-07	-1.40975e-10	-1.34026
62442296	chr5:62442296:T:C	1.19236e-07	-0.969755	-0.434686
62442318	chr5:62442318:G:A	1.35313e-07	-1.27795	-3.64918e-10
62442405	chr5:62442405:A:T	8.67008e-08	-1.60812	-0.114958
62442418	chr5:62442418:C:T	0.000551043	5.97912	1.0549
62442630	chr5:62442630:G:A	2.46222e-07	-1.40975e-10	-0.679307
62442650	chr5:62442650:A:G	3.35787e-05	3.77705	0.459057
62442966	chr5:62442966:A:T	1.27374e-07	-1.40975e-10	-1.33842
62444119	chr5:62444119:G:A	1.09855e-07	-1.48638	-3.64918e-10
62445258	chr5:62445258:C:T	1.26974e-07	-1.40975e-10	-1.34156
62446261	chr5:62446261:G:A	1.23368e-07	-1.40975e-10	-1.37037
62446865	chr5:62446865:A:G	5.19488e-07	-1.40975e-10	0.0673031
62447150	chr5:62447150:G:T	5.09585e-07	-1.40975e-10	0.0480561
62447165	chr5:62447165:A:G	3.5865e-08	-1.28695	-1.31883
62447537	chr5:62447537:G:A	3.04575e-07	-1.40975e-10	-0.466623
62447692	chr5:62447692:C:T	1.4193e-07	-1.40975e-10	-1.2302
62447748	chr5:62447748:G:A	1.20875e-05	-1.40975e-10	3.21439
62447990	chr5:62447990:C:T	3.55299e-07	-1.40975e-10	-0.312582
62447993	chr5:62447993:G:A	1.27209e-07	-1.40975e-10	-1.33971
62448265	chr5:62448265:A:G	1.36635e-07	-1.40975e-10	-1.26823
62448450	chr5:62448450:G:A	4.56963e-07	1.21693	-1.27787
62448585	chr5:62448585:C:T	1.06489e-07	-0.97044	-0.547064
62448586	chr5:62448586:C:T	1.26687e-07	-1.40975e-10	-1.34382
62448587	chr5:62448587:G:A	2.99919e-08	-1.63482	-1.14979
62449218	chr5:62449218:A:G	2.58589e-07	0.202668	-0.832971
62449229	chr5:62449229:C:T	1.27166e-07	-1.40975e-10	-1.34005
62449916	chr5:62449916:T:C	1.41636e-07	-1.40975e-10	-1.23228
62450315	chr5:62450315:A:G	0.000147464	7.08744	-1.37164
62450526	chr5:62450526:A:G	1.89577e-07	-1.40975e-10	-0.940746
62451097	chr5:62451097:A:G	1.23787e-07	-1.40975e-10	-1.36698
62451523	chr5:62451523:G:C	1.23734e-07	-1.40975e-10	-1.36741
62451673	chr5:62451673:G:A	1.12816e-07	-0.962013	-0.49777
62452271	chr5:62452271:G:T	1.23416e-07	-1.40975e-10	-1.36998
62452499	chr5:62452499:A:G	1.23874e-07	-1.40975e-10	-1.36628
62452567	chr5:62452567:G:A	7.40716e-07	-1.40975e-10	0.422075
62452704	chr5:62452704:TTTG:T	4.65737e-07	-1.40975e-10	-0.0419204
62452939	chr5:62452939:G:C	1.69884e-07	-1.05042	-3.64918e-10
62453085	chr5:62453085:C:G	8.50444e-07	-1.40975e-10	0.560218
62453221	chr5:62453221:G:A	2.09935e-05	3.76643	-3.64918e-10
62453379	chr5:62453379:TC:T	1.23219e-07	-1.40975e-10	-1.37158
62453396	chr5:62453396:G:T	1.23095e-07	-1.40975e-10	-1.37259
62453707	chr5:62453707:T:A	1.24049e-07	-1.40975e-10	-1.36486
62453779	chr5:62453779:A:G	9.76293e-05	5.74934	-0.445953
62454260	chr5:62454260:C:T	6.08137e-07	0.0487104	0.176148
62454530	chr5:62454530:C:T	3.05214e-08	-1.64222	-1.12489
62454840	chr5:62454840:A:G	8.92917e-07	0.608953	-3.64918e-10
62454904	chr5:62454904:C:A	1.30759e-05	3.98715	-0.694159
62455033	chr5:62455033:A:G	1.27098e-07	-1.40975e-10	-1.34059
62455339	chr5:62455339:G:A	4.2854e-07	-1.40975e-10	-0.125158
62455980	chr5:62455980:C:T	9.07098e-08	-1.67788	-3.64918e-10
62456033	chr5:62456033:A:AT	6.00202e-07	-1.40975e-10	0.211724
62456134	chr5:62456134:T:C	1.27129e-07	-1.40975e-10	-1.34034
62456170	chr5:62456170:C:T	1.27082e-07	-1.40975e-10	-1.34071
62456186	chr5:62456186:G:A	1.26925e-07	-1.40975e-10	-1.34194
62456243	chr5:62456243:C:G	1.39646e-07	-1.40975e-10	-1.24643
62456282	chr5:62456282:C:T	3.0552e-08	-1.63682	-1.12929
62456283	chr5:62456283:G:A	2.8072e-07	-1.40975e-10	-0.548185
62457077	chr5:62457077:C:T	1.27055e-07	-1.40975e-10	-1.34092
62457346	chr5:62457346:T:C	3.01043e-07	-1.40975e-10	-0.478288
62457535	chr5:62457535:T:C	1.2421e-07	-1.40975e-10	-1.36357
62457604	chr5:62457604:A:G	1.27166e-07	-1.40975e-10	-1.34005
62457839	chr5:62457839:T:A	1.27117e-07	-1.40975e-10	-1.34044
62458351	chr5:62458351:AGTGCAGTG:A	0.000371158	4.75433	1.88451
62458979	chr5:62458979:C:T	7.12206e-06	2.68541	-3.64918e-10
62459168	chr5:62459168:G:A	9.56434e-08	-0.988451	-0.636464
62459231	chr5:62459231:A:C	2.39764e-07	-1.40975e-10	-0.705886
62459378	chr5:62459378:ACT:A	1.02028e-07	-0.997223	-0.563069
62459549	chr5:62459549:A:T	1.36005e-07	-1.40975e-10	-1.27285
62459611	chr5:62459611:T:C	4.16083e-05	4.1442	0.306316
62459679	chr5:62459679:T:G	7.1282e-08	-1.40723	-0.511669
62459770	chr5:62459770:C:T	4.12691e-07	-1.40975e-10	-0.162843
62460039	chr5:62460039:T:G	2.95593e-07	-1.40975e-10	-0.496557
62460117	chr5:62460117:AT:A	1.14267e-07	-0.92482	-0.522182
62460126	chr5:62460126:G:A	0.000552021	5.95995	1.07585
62460267	chr5:62460267:C:CTT	3.12153e-05	3.7271	0.436021
62460274	chr5:62460274:A:G	2.07184e-07	-1.40975e-10	-0.851934
62460433	chr5:62460433:G:T	2.64617e-05	4.04446	-0.0465451
62461014	chr5:62461014:T:G	1.14922e-07	-1.44129	-3.64918e-10
62461057	chr5:62461057:A:G	6.89772e-05	6.32611	-1.37012
62461144	chr5:62461144:C:G	1.28085e-07	-1.40975e-10	-1.33285
62461234	chr5:62461234:G:C	1.27166e-07	-1.40975e-10	-1.34005
62461257	chr5:62461257:T:G	1.40846e-07	-1.40975e-10	-1.23787
62461281	chr5:62461281:C:G	4.1859e-07	-1.40975e-10	-0.14865
62461398	chr5:62461398:A:T	1.23716e-07	-1.40975e-10	-1.36755
62461701	chr5:62461701:T:C	1.68069e-07	-1.06117	-3.64918e-10
62461856	chr5:62461856:A:G	1.26954e-07	-1.40975e-10	-1.34172
62462110	chr5:62462110:GAGA:G	3.04021e-07	-1.40975e-10	-0.468443
62462522	chr5:62462522:A:G	1.70998e-07	-1.40975e-10	-1.04389
62462908	chr5:62462908:G:T	1.11852e-07	-0.959464	-0.5089
62464224	chr5:62464224:T:A	6.2619e-07	-1.40975e-10	0.254113
62464579	chr5:62464579:G:A	0.000485332	5.93451	0.972536
62464725	chr5:62464725:T:A	1.2704e-07	-1.40975e-10	-1.34104
62464952	chr5:62464952:T:TA	1.27207e-07	-1.40975e-10	-1.33973
62465072	chr5:62465072:G:A	1.91377e-07	-1.40975e-10	-0.931296
62465185	chr5:62465185:A:G	1.41378e-07	-1.40975e-10	-1.23411
62465551	chr5:62465551:G:A	4.27292e-07	-1.40975e-10	-0.128074
62465615	chr5:62465615:T:G	2.58118e-05	4.0005	-0.0274539
62466857	chr5:62466857:A:G	1.45929e-07	-1.40975e-10	-1.20242
62467037	chr5:62467037:T:G	9.57997e-08	-1.62328	-3.64918e-10
62467053	chr5:62467053:A:G	7.369e-05	6.37984	-1.35776
62467728	chr5:62467728:A:G	1.49954e-07	-1.40975e-10	-1.17522
62468025	chr5:62468025:A:G	0.000668491	6.09518	1.13206
62468986	chr5:62468986:G:A	7.06336e-05	6.31236	-1.33264
62469039	chr5:62469039:T:C	1.24826e-06	0.943968	-3.64918e-10
62469764	chr5:62469764:G:A	1.59388e-07	-1.40975e-10	-1.1142
62470637	chr5:62470637:A:G	7.82864e-07	-1.40975e-10	0.477418
62470984	chr5:62470984:T:C	3.76219e-05	4.65131	-0.301505
62471053	chr5:62471053:C:T	5.89802e-07	0.194246	-3.64918e-10
62471059	chr5:62471059:C:T	2.86972e-07	-1.40975e-10	-0.526157
62471150	chr5:62471150:A:T	0.000106381	6.76153	-1.37229
62471289	chr5:62471289:C:T	1.32811e-07	-1.40975e-10	-1.29661
62471694	chr5:62471694:T:C	1.41411e-07	-1.40975e-10	-1.23387
62472239	chr5:62472239:T:C	3.10298e-07	-1.40975e-10	-0.448009
62472489	chr5:62472489:G:C	5.95374e-05	5.11177	-0.302956
62472497	chr5:62472497:A:G	1.00436e-07	-1.57602	-3.64918e-10
62472509	chr5:62472509:A:G	2.45551e-05	3.92663	-0.00349726
62472583	chr5:62472583:A:G	1.09107e-07	-0.929295	-0.563914
62472596	chr5:62472596:C:T	0.000467063	5.88441	0.984267
62472631	chr5:62472631:G:A	0.000569626	6.00742	1.05978
62474128	chr5:62474128:T:C	1.27639e-07	-1.40975e-10	-1.33633
62474158	chr5:62474158:A:G	4.1744e-07	1.121	-1.2724
62474578	chr5:62474578:G:A	1.27104e-07	-1.40975e-10	-1.34054
62474968	chr5:62474968:T:C	5.0465e-07	-1.40975e-10	0.0383232
62475342	chr5:62475342:G:A	1.39602e-07	-1.40975e-10	-1.24675
62475881	chr5:62475881:A:G	1.40151e-07	-1.40975e-10	-1.24282
62476065	chr5:62476065:G:C	9.967e-08	-1.58368	-3.64918e-10
62476708	chr5:62476708:G:T	0.000102811	6.26766	-0.912553
62476764	chr5:62476764:T:C	3.63586e-07	-0.606618	0.317091
62477705	chr5:62477705:C:G	1.32022e-07	-1.40975e-10	-1.30257
62477837	chr5:62477837:T:G	4.54928e-07	-1.40975e-10	-0.0654014
62478170	chr5:62478170:T:C	1.2422e-07	-1.40975e-10	-1.36349
62478572	chr5:62478572:A:C	1.24461e-07	-1.40975e-10	-1.36155
62479036	chr5:62479036:A:G	1.2432e-07	-1.40975e-10	-1.36268
62479260	chr5:62479260:C:T	3.20235e-07	-1.40975e-10	-0.416486
62479423	chr5:62479423:C:A	3.81552e-08	-1.34384	-1.20004
62479756	chr5:62479756:A:G	1.59257e-07	-1.40975e-10	-1.11502
62479924	chr5:62479924:A:G	1.39823e-07	-1.40975e-10	-1.24517
62479948	chr5:62479948:C:A	6.18001e-05	4.34917	0.496946
62480729	chr5:62480729:G:T	0.000569445	5.95277	1.11411
62480884	chr5:62480884:G:A	4.75746e-07	-1.40975e-10	-0.020658
62481017	chr5:62481017:A:G	9.92763e-06	3.63972	-0.62218
62481108	chr5:62481108:C:G	1.23094e-07	-1.40975e-10	-1.37259
62481410	chr5:62481410:A:T	3.30153e-05	3.73609	0.483096
62481518	chr5:62481518:CAT:C	1.57744e-07	-1.12457	-3.64918e-10
62481574	chr5:62481574:G:A	2.75311e-07	-1.40975e-10	-0.567641
62482022	chr5:62482022:G:T	1.28649e-07	-1.40975e-10	-1.32845
62484188	chr5:62484188:A:C	1.26974e-07	-1.40975e-10	-1.34156
62484194	chr5:62484194:T:G	2.08249e-07	-1.40975e-10	-0.846806
62484670	chr5:62484670:A:G	3.27699e-07	-1.40975e-10	-0.393445
62484755	chr5:62484755:A:G	1.25929e-05	3.86708	-0.611739
62484795	chr5:62484795:C:T	0.000119463	6.38953	-0.884317
62484944	chr5:62484944:A:G	1.28191e-07	-1.40975e-10	-1.33202
62485051	chr5:62485051:C:A	2.1675e-07	-1.40975e-10	-0.806796
62485742	chr5:62485742:C:T	1.32841e-07	-1.40975e-10	-1.29639
62486283	chr5:62486283:T:A	0.000527267	5.83722	1.1527
62487320	chr5:62487320:T:C	3.75272e-07	0.806097	-1.06399
62487898	chr5:62487898:C:G	1.27864e-07	-1.40975e-10	-1.33457
62488152	chr5:62488152:TAGTG:T	3.21682e-07	-1.40975e-10	-0.411977
62488440	chr5:62488440:T:C	9.29204e-08	-1.6538	-3.64918e-10
62488562	chr5:62488562:G:A	8.4372e-05	6.52225	-1.3648
62488672	chr5:62488672:A:G	1.23833e-07	-1.40975e-10	-1.36661
62488757	chr5:62488757:C:T	1.31033e-07	-1.40975e-10	-1.31009
62489413	chr5:62489413:G:A	1.63482e-07	-1.08884	-3.64918e-10
62489649	chr5:62489649:A:G	2.06503e-07	-0.855226	-3.64918e-10
62489846	chr5:62489846:G:A	1.57417e-07	-1.40975e-10	-1.12664
62489902	chr5:62489902:T:C	5.76947e-06	-1.40975e-10	2.47479
62490109	chr5:62490109:T:C	0.0004463	5.78348	1.03973
62490377	chr5:62490377:A:G	1.48274e-07	-1.40975e-10	-1.18648
62490451	chr5:62490451:T:C	1.23739e-07	-1.40975e-10	-1.36737
62490523	chr5:62490523:A:G	3.08353e-07	-1.40975e-10	-0.454296
62490900	chr5:62490900:C:T	2.01764e-07	-1.40975e-10	-0.878442
62491726	chr5:62491726:C:T	1.94006e-07	-1.40975e-10	-0.917653
62492143	chr5:62492143:A:G	1.26445e-07	-1.40975e-10	-1.34573
62492262	chr5:62492262:T:G	1.24138e-07	-1.40975e-10	-1.36415
62492400	chr5:62492400:C:T	3.71233e-07	-1.40975e-10	-0.268711
62492410	chr5:62492410:G:A	3.62602e-05	3.65198	0.660956
62492899	chr5:62492899:A:G	4.03938e-07	1.07699	-1.26127
62493082	chr5:62493082:A:G	2.8819e-07	-1.48384	0.961918
62493256	chr5:62493256:G:A	1.41739e-07	-1.40975e-10	-1.23155
62494793	chr5:62494793:A:G	8.92758e-07	-1.40975e-10	0.608775
62494944	chr5:62494944:C:T	7.64173e-06	2.75584	-3.64918e-10
62495049	chr5:62495049:A:G	2.81092e-07	-1.40975e-10	-0.54686
62495965	chr5:62495965:CTTAG:C	1.74007e-07	-1.40975e-10	-1.02645
62496440	chr5:62496440:T:A	3.62748e-05	3.73681	0.576527
62497137	chr5:62497137:T:C	0.000534186	5.89749	1.10547
62497194	chr5:62497194:C:T	1.26471e-05	3.99173	-0.732086
62497343	chr5:62497343:C:T	4.39501e-07	-1.40975e-10	-0.0999021
62497989	chr5:62497989:G:A	1.23104e-07	-1.40975e-10	-1.37252
62498337	chr5:62498337:T:G	3.18606e-08	-1.63252	-1.09165
62498483	chr5:62498483:G:A	0.000454395	5.83855	1.00263
62498678	chr5:62498678:TG:T	9.43728e-08	-1.63829	-3.64918e-10
62498962	chr5:62498962:A:G	1.4223e-07	-1.40975e-10	-1.2281
62499069	chr5:62499069:G:A	1.28523e-07	-1.40975e-10	-1.32943
62499235	chr5:62499235:G:A	7.72437e-08	-0.689768	-1.14881
62499951	chr5:62499951:G:A	1.40577e-07	-1.40975e-10	-1.23978
62500439	chr5:62500439:C:T	9.13871e-06	2.93473	-3.64918e-10
62500854	chr5:62500854:A:C	8.49233e-05	6.53074	-1.36678
62501239	chr5:62501239:C:T	1.26527e-07	-1.40975e-10	-1.34509
62502275	chr5:62502275:C:T	1.33621e-07	-1.29053	-3.64918e-10
62503074	chr5:62503074:C:T	8.08098e-07	0.509143	-3.64918e-10
62503107	chr5:62503107:G:A	1.56189e-07	-1.13447	-3.64918e-10
62503544	chr5:62503544:A:T	2.80331e-07	-1.40975e-10	-0.54957
62503613	chr5:62503613:G:T	0.000102969	6.31095	-0.954304
62504001	chr5:62504001:T:G	1.35408e-07	-1.40975e-10	-1.27725
62504043	chr5:62504043:G:A	1.23325e-07	-1.40975e-10	-1.37072
62505373	chr5:62505373:A:G	3.26768e-07	-1.49206	1.09576
62505845	chr5:62505845:G:A	1.02931e-07	-0.983667	-0.567818
62505899	chr5:62505899:T:C	1.26997e-07	-1.40975e-10	-1.34138
62506104	chr5:62506104:G:A	1.26916e-07	-1.40975e-10	-1.34202
62507089	chr5:62507089:A:G	1.23499e-07	-1.40975e-10	-1.3693
62508003	chr5:62508003:T:G	1.27166e-07	-1.40975e-10	-1.34005
62508211	chr5:62508211:T:A	2.35202e-07	-1.40975e-10	-0.725097
62508435	chr5:62508435:A:G	2.20804e-07	-1.40975e-10	-0.788264
62508463	chr5:62508463:A:C	1.43026e-07	-1.40975e-10	-1.22252
62508772	chr5:62508772:C:T	4.91246e-06	2.31399	-3.64918e-10
62508853	chr5:62508853:G:A	1.24818e-07	-1.40975e-10	-1.35868
62509031	chr5:62509031:A:G	1.28355e-07	-1.40975e-10	-1.33074
62509172	chr5:62509172:C:T	1.29142e-07	-1.40975e-10	-1.32463
62509215	chr5:62509215:T:A	1.33759e-07	-1.40975e-10	-1.2895
62509242	chr5:62509242:A:T	1.08785e-07	-1.49617	-3.64918e-10
62509306	chr5:62509306:G:A	1.02109e-07	-0.922009	-0.637493
62510005	chr5:62510005:T:A	1.30686e-07	-1.40975e-10	-1.31274
62510501	chr5:62510501:A:G	1.11081e-07	-1.47529	-3.64918e-10
62510880	chr5:62510880:A:G	8.90231e-06	4.01231	-1.10379
62511173	chr5:62511173:T:C	1.26749e-07	-1.40975e-10	-1.34333
62511240	chr5:62511240:T:C	1.26803e-07	-1.40975e-10	-1.3429
62511363	chr5:62511363:T:A	1.23096e-07	-1.40975e-10	-1.37258
62511463	chr5:62511463:AAT:A	9.5282e-08	-0.946849	-0.681852
62511583	chr5:62511583:A:G	1.2783e-07	-1.40975e-10	-1.33484
62511645	chr5:62511645:A:G	1.26948e-07	-1.40975e-10	-1.34177
62513818	chr5:62513818:GCTCCTCACTTCTCAGACGGGGCGGTTGCCAGGAGGAGGGT:G	1.34049e-07	-1.40975e-10	-1.28733
62514913	chr5:62514913:A:ACTTT	1.23641e-07	-1.36816	-3.64918e-10
62514982	chr5:62514982:T:G	1.27767e-07	-1.40975e-10	-1.33533
62515006	chr5:62515006:T:C	2.52504e-06	-1.40975e-10	1.64847
62515087	chr5:62515087:A:G	1.24321e-07	-1.40975e-10	-1.36268
62515622	chr5:62515622:TA:T	1.36989e-07	-1.40975e-10	-1.26564
62516143	chr5:62516143:A:G	8.698e-07	-1.40975e-10	0.582722
62517153	chr5:62517153:G:A	1.39594e-07	-1.40975e-10	-1.24681
62517424	chr5:62517424:C:T	3.27059e-07	-1.40975e-10	-0.3954
62517533	chr5:62517533:G:T	1.11946e-07	-1.46752	-3.64918e-10
62517714	chr5:62517714:C:T	2.7206e-05	3.49376	0.531894
62517913	chr5:62517913:G:A	1.23213e-07	-1.40975e-10	-1.37163
62518044	chr5:62518044:C:T	1.27199e-07	-1.40975e-10	-1.33979
62518482	chr5:62518482:C:T	1.25245e-07	-1.40975e-10	-1.35527
62518966	chr5:62518966:T:C	1.33388e-07	-1.40975e-10	-1.29228
62519755	chr5:62519755:T:C	1.27439e-07	-1.40975e-10	-1.33791
62520091	chr5:62520091:T:A	1.38523e-07	-1.40975e-10	-1.2545
62520176	chr5:62520176:G:A	1.37313e-07	-1.40975e-10	-1.26328
62520304	chr5:62520304:T:C	1.2664e-07	-1.40975e-10	-1.34419
62520842	chr5:62520842:G:T	3.15993e-08	-1.54013	-1.19228
62521167	chr5:62521167:G:A	1.82475e-07	-1.40975e-10	-0.978927
62521315	chr5:62521315:A:T	9.69981e-08	-0.969727	-0.641123
62521669	chr5:62521669:G:C	3.2462e-05	3.5979	0.604389
62522002	chr5:62522002:G:A	2.86859e-05	3.4355	0.643119
62522612	chr5:62522612:G:A	2.80597e-07	-1.40975e-10	-0.548624
62522975	chr5:62522975:G:A	1.26654e-07	-1.40975e-10	-1.34408
62523532	chr5:62523532:G:GA	0.000139125	6.52682	-0.869232
62523547	chr5:62523547:G:T	7.42286e-07	-1.40975e-10	0.424194
62523649	chr5:62523649:G:A	1.25582e-07	-1.40975e-10	-1.35258
62524218	chr5:62524218:T:C	1.66143e-07	-1.40975e-10	-1.0727
62524467	chr5:62524467:A:G	6.52585e-07	0.0998524	0.195548
62524735	chr5:62524735:T:C	3.02117e-07	-1.40975e-10	-0.474727
62524858	chr5:62524858:ATTAC:A	1.90329e-07	-1.40975e-10	-0.936787
62524862	chr5:62524862:C:G	9.6968e-08	-1.61116	-3.64918e-10
62525254	chr5:62525254:T:C	1.34882e-07	-1.40975e-10	-1.28114
62525369	chr5:62525369:TG:T	3.34895e-08	-1.57434	-1.09997
62525547	chr5:62525547:C:T	1.34311e-07	-1.40975e-10	-1.28538
62525737	chr5:62525737:G:A	1.27145e-07	-1.40975e-10	-1.34021
62525822	chr5:62525822:A:T	8.18993e-06	3.49435	-0.669232
62525833	chr5:62525833:C:G	3.20127e-07	-1.40975e-10	-0.416823
62526461	chr5:62526461:T:G	1.41807e-07	-1.40975e-10	-1.23107
62526806	chr5:62526806:T:C	1.37169e-07	-1.40975e-10	-1.26433
62526867	chr5:62526867:TG:T	2.0069e-07	-1.40975e-10	-0.883778
62527443	chr5:62527443:G:C	9.46759e-08	-0.986612	-0.64847
62527707	chr5:62527707:A:G	1.6838e-07	-1.40975e-10	-1.05932
62528424	chr5:62528424:TTG:T	1.41796e-07	-1.40975e-10	-1.23115
62528935	chr5:62528935:C:A	2.20399e-07	0.0590347	-0.849137
62529063	chr5:62529063:T:C	1.25785e-07	-1.40975e-10	-1.35097
62529205	chr5:62529205:A:G	9.57957e-08	-0.974021	-0.649303
62529341	chr5:62529341:G:A	4.05824e-07	1.0629	-1.24252
62529505	chr5:62529505:T:C	1.28632e-07	-1.40975e-10	-1.32859
62529806	chr5:62529806:G:A	9.76184e-06	3.59923	-0.598539
62529888	chr5:62529888:G:A	9.05827e-08	-1.67928	-3.64918e-10
62530113	chr5:62530113:G:A	2.88506e-07	-1.40975e-10	-0.520826
62530148	chr5:62530148:T:G	3.42221e-07	-1.31103	0.960941
62530189	chr5:62530189:T:A	3.42336e-08	-1.55303	-1.09931
62530229	chr5:62530229:T:C	1.32927e-07	-1.40975e-10	-1.29574
62530334	chr5:62530334:T:C	3.36195e-08	-1.5465	-1.12393
62530454	chr5:62530454:G:A	9.80738e-08	-0.971286	-0.628535
62530836	chr5:62530836:G:T	1.54391e-07	0.208668	-1.35472
62531379	chr5:62531379:T:C	1.27138e-07	-1.40975e-10	-1.34027
62531947	chr5:62531947:A:G	2.15049e-07	-0.814675	-3.64918e-10
62532309	chr5:62532309:T:A	1.27682e-07	-1.40975e-10	-1.336
62532320	chr5:62532320:G:A	9.79558e-08	-0.993229	-0.607796
62532984	chr5:62532984:A:G	1.23769e-07	-1.40975e-10	-1.36712
62533153	chr5:62533153:C:T	1.26707e-07	-1.40975e-10	-1.34366
62533214	chr5:62533214:TC:T	2.57792e-06	-1.40975e-10	1.6692
62533232	chr5:62533232:A:G	2.71304e-07	-1.40975e-10	-0.582303
62533276	chr5:62533276:A:G	4.2005e-07	-1.40975e-10	-0.145168
62533816	chr5:62533816:G:A	1.53718e-07	-1.15042	-3.64918e-10
62533818	chr5:62533818:C:T	5.34004e-07	0.0948611	-3.64918e-10
62534275	chr5:62534275:G:A	1.26717e-07	-1.40975e-10	-1.34359
62534612	chr5:62534612:C:T	0.000231583	5.18621	0.980945
62535003	chr5:62535003:T:C	1.25262e-07	-1.40975e-10	-1.35513
62535151	chr5:62535151:G:A	0.000352487	5.59063	0.9966
62535360	chr5:62535360:G:A	1.34397e-07	-1.40975e-10	-1.28474
62535675	chr5:62535675:AG:A	1.23664e-07	-1.40975e-10	-1.36798
62535887	chr5:62535887:G:A	6.72008e-08	-0.779258	-1.1986
62535940	chr5:62535940:T:G	1.4192e-07	-1.40975e-10	-1.23028
62535960	chr5:62535960:CAT:C	1.23499e-07	-1.40975e-10	-1.3693
62536910	chr5:62536910:G:C	1.86986e-07	-0.014448	-0.940061
62537217	chr5:62537217:A:G	3.36661e-07	-1.40975e-10	-0.366466
62537613	chr5:62537613:A:G	0.000115977	5.68248	-0.206869
62537849	chr5:62537849:A:G	2.82373e-07	-1.40975e-10	-0.542313
62538595	chr5:62538595:A:AT	1.26058e-07	-1.40975e-10	-1.3488
62538642	chr5:62538642:A:G	1.27774e-07	-1.40975e-10	-1.33528
62539172	chr5:62539172:G:A	1.26529e-07	-1.40975e-10	-1.34507
62539292	chr5:62539292:G:A	9.53335e-08	-1.62816	-3.64918e-10
62539388	chr5:62539388:T:C	1.29475e-07	-1.40975e-10	-1.32205
62539678	chr5:62539678:T:C	4.51546e-07	-1.40975e-10	-0.0728649
62540108	chr5:62540108:C:CAT	1.38229e-07	-1.40975e-10	-1.25663
62540285	chr5:62540285:TA:T	1.41636e-07	-1.40975e-10	-1.23228
62540598	chr5:62540598:C:G	1.35893e-07	-1.40975e-10	-1.27367
62540607	chr5:62540607:G:C	1.44005e-07	-1.40975e-10	-1.21569
62540644	chr5:62540644:A:G	9.59151e-08	-1.62208	-3.64918e-10
62541359	chr5:62541359:G:A	9.78671e-08	-0.976386	-0.625544
62541516	chr5:62541516:CA:C	2.86726e-05	3.51143	0.566722
62541809	chr5:62541809:A:T	2.48667e-07	0.1878	-0.857227
62542154	chr5:62542154:C:A	2.10314e-06	1.46564	-3.64918e-10
62542785	chr5:62542785:AATTTGTCAAT:A	9.08562e-08	-1.67626	-3.64918e-10
62543545	chr5:62543545:T:C	1.41636e-07	-1.40975e-10	-1.23228
62543602	chr5:62543602:G:T	9.22427e-08	-1.02297	-0.638144
62544092	chr5:62544092:A:G	4.58315e-07	-1.40975e-10	-0.0579843
62544192	chr5:62544192:CA:C	1.65305e-07	-1.07775	-3.64918e-10
62544214	chr5:62544214:G:A	7.81669e-08	-1.29285	-0.533845
62544338	chr5:62544338:A:G	1.27998e-07	-1.40975e-10	-1.33353
62544611	chr5:62544611:T:C	3.38523e-08	-1.55479	-1.10874
62545020	chr5:62545020:A:G	9.52776e-06	3.82422	-0.847795
62545246	chr5:62545246:T:C	1.02259e-05	3.55413	-0.506992
62545292	chr5:62545292:C:A	1.41533e-07	-1.40975e-10	-1.23301
62545384	chr5:62545384:C:T	9.16172e-08	-1.66792	-3.64918e-10
62545411	chr5:62545411:A:C	1.2835e-07	-1.40975e-10	-1.33078
62545494	chr5:62545494:C:T	9.90938e-08	-0.940906	-0.648569
62545568	chr5:62545568:G:A	9.04767e-08	-1.68045	-3.64918e-10
62545802	chr5:62545802:C:T	4.54217e-07	-1.40975e-10	-0.0669663
62545926	chr5:62545926:A:G	8.64932e-07	-1.40975e-10	0.577109
62546064	chr5:62546064:G:C	4.27292e-07	-1.40975e-10	-0.128074
62546366	chr5:62546366:C:T	4.88638e-06	-1.40975e-10	2.30867
62546369	chr5:62546369:G:A	3.00169e-07	-1.40975e-10	-0.481197
62546414	chr5:62546414:C:G	1.41636e-07	-1.40975e-10	-1.23228
62547207	chr5:62547207:T:A	2.32022e-07	-0.738708	-3.64918e-10
62547646	chr5:62547646:C:T	1.54781e-07	-1.40975e-10	-1.14353
62547707	chr5:62547707:C:T	2.22951e-07	-1.40975e-10	-0.778587
62547942	chr5:62547942:A:G	1.0208e-07	-0.916309	-0.643473
62548056	chr5:62548056:TTG:T	2.18615e-07	-1.40975e-10	-0.798228
62548060	chr5:62548060:AGG:A	2.53308e-07	-1.40975e-10	-0.650933
62548064	chr5:62548064:AGT:A	2.44834e-07	-1.40975e-10	-0.684963
62548213	chr5:62548213:T:A	1.37294e-07	-1.26342	-3.64918e-10
62548223	chr5:62548223:C:T	1.41636e-07	-1.40975e-10	-1.23228
62548906	chr5:62548906:T:C	1.38209e-07	-1.40975e-10	-1.25677
62549025	chr5:62549025:T:A	1.26799e-07	-1.40975e-10	-1.34293
62549131	chr5:62549131:G:A	1.26834e-07	-1.40975e-10	-1.34266
62550093	chr5:62550093:G:A	1.20288e-05	3.8453	-0.635783
62550750	chr5:62550750:G:A	3.11669e-08	-1.59785	-1.14833
62550953	chr5:62550953:C:T	1.39684e-07	-1.40975e-10	-1.24616
62551076	chr5:62551076:A:G	1.26893e-07	-1.40975e-10	-1.3422
62551276	chr5:62551276:A:G	9.31715e-08	-1.6511	-3.64918e-10
62551719	chr5:62551719:C:T	3.20637e-08	-1.57223	-1.14558
62551829	chr5:62551829:T:C	1.26243e-07	-1.40975e-10	-1.34734
62551830	chr5:62551830:T:G	1.42927e-07	-1.40975e-10	-1.22321
62551981	chr5:62551981:C:T	7.42963e-07	0.425105	-3.64918e-10
62552041	chr5:62552041:G:A	1.16176e-07	-1.00595	-0.424486
62552170	chr5:62552170:A:T	1.2674e-07	-1.40975e-10	-1.3434
62552309	chr5:62552309:C:T	1.42567e-07	-1.40975e-10	-1.22573
62552419	chr5:62552419:A:G	4.43791e-07	-1.40975e-10	-0.090187
62552768	chr5:62552768:A:T	1.23094e-07	-1.40975e-10	-1.3726
62552857	chr5:62552857:T:C	0.000132528	5.73639	-0.127381
62552864	chr5:62552864:T:A	1.34472e-07	-1.40975e-10	-1.28419
62552875	chr5:62552875:A:G	0.000125223	5.71919	-0.166874
62552937	chr5:62552937:CACTT:C	1.11758e-07	-1.4692	-3.64918e-10
62553205	chr5:62553205:T:C	1.36581e-07	-1.26862	-3.64918e-10
62553391	chr5:62553391:G:A	8.32165e-08	-1.02367	-0.740426
62554190	chr5:62554190:A:G	4.99035e-07	1.18631	-1.15918
62554475	chr5:62554475:T:C	1.24316e-07	-1.40975e-10	-1.36271
62555219	chr5:62555219:A:AT	2.98237e-07	-1.40975e-10	-0.487654
62555360	chr5:62555360:G:A	8.04596e-07	-1.40975e-10	0.504799
62555725	chr5:62555725:G:A	1.41695e-07	-1.40975e-10	-1.23187
62555754	chr5:62555754:C:T	1.54688e-07	-1.40975e-10	-1.14413
62555811	chr5:62555811:G:A	3.21976e-08	-1.59676	-1.11689
62555900	chr5:62555900:C:G	3.33313e-08	-1.59923	-1.07981
62556143	chr5:62556143:T:A	1.3739e-07	-1.40975e-10	-1.26272
62556218	chr5:62556218:G:C	1.29867e-07	-1.40975e-10	-1.31903
62556387	chr5:62556387:G:A	4.01888e-07	-1.40975e-10	-0.189368
62557246	chr5:62557246:C:T	1.23215e-07	-1.40975e-10	-1.37161
62557249	chr5:62557249:T:C	9.88907e-08	-1.59153	-3.64918e-10
62557410	chr5:62557410:C:T	0.000449602	5.74801	1.08257
62558446	chr5:62558446:A:G	1.08631e-07	-1.49759	-3.64918e-10
62558823	chr5:62558823:C:T	8.407e-08	-0.874015	-0.879877
62558921	chr5:62558921:T:C	1.81824e-07	-1.40975e-10	-0.982504
62559292	chr5:62559292:G:C	1.25636e-07	-1.40975e-10	-1.35215
62559337	chr5:62559337:A:T	3.88524e-07	-0.223186	-3.64918e-10
62559448	chr5:62559448:A:G	3.34513e-08	-1.55722	-1.11823
62559525	chr5:62559525:T:G	0.000349651	5.62433	0.954819
62560329	chr5:62560329:C:T	9.09973e-06	3.60031	-0.669847
62561504	chr5:62561504:A:G	1.2376e-07	-1.40975e-10	-1.3672
62561595	chr5:62561595:T:G	1.26445e-07	-1.40975e-10	-1.34574
62561750	chr5:62561750:G:A	1.8157e-05	4.71092	-1.08965
62562336	chr5:62562336:G:A	9.03768e-08	-0.975329	-0.706225
62562834	chr5:62562834:A:G	0.000316887	5.61305	0.867708
62563255	chr5:62563255:T:C	2.3284e-07	-1.40975e-10	-0.735191
62563355	chr5:62563355:C:T	1.19738e-07	-1.40024	-3.64918e-10
62563436	chr5:62563436:C:T	4.17717e-07	-1.40975e-10	-0.150738
62563467	chr5:62563467:A:G	5.64725e-07	1.20759	-1.05679
62563618	chr5:62563618:A:G	7.62608e-08	-0.691811	-1.15957
62563681	chr5:62563681:A:G	1.23351e-07	-1.40975e-10	-1.37051
62563808	chr5:62563808:GATTTTTGGAT:G	1.42498e-07	-0.229516	-0.996699
62564361	chr5:62564361:G:T	0.000120099	6.41246	-0.901926
62564434	chr5:62564434:G:A	1.24297e-07	-1.40975e-10	-1.36287
62564485	chr5:62564485:A:G	1.267e-07	-1.40975e-10	-1.34372
62564584	chr5:62564584:A:T	4.8157e-07	1.17461	-1.1831
62564661	chr5:62564661:T:A	4.32875e-07	1.06418	-1.17927
62565093	chr5:62565093:C:T	1.2605e-07	-1.40975e-10	-1.34886
62565243	chr5:62565243:T:C	1.27834e-07	-1.40975e-10	-1.33481
62565528	chr5:62565528:C:T	1.40528e-07	-1.40975e-10	-1.24013
62565935	chr5:62565935:A:G	1.44256e-07	-1.40975e-10	-1.21395
62566638	chr5:62566638:T:C	1.02973e-07	-0.844975	-0.7061
62566729	chr5:62566729:C:T	1.28122e-07	-1.40975e-10	-1.33255
62566846	chr5:62566846:A:G	1.24511e-07	-1.40975e-10	-1.36115
62567044	chr5:62567044:A:G	1.36761e-07	-1.40975e-10	-1.26731
62567515	chr5:62567515:C:T	1.93177e-07	-1.40975e-10	-0.921936
62567651	chr5:62567651:C:T	2.52968e-07	-1.40975e-10	-0.652278
62567852	chr5:62567852:G:A	2.52887e-07	-1.40975e-10	-0.652598
62568319	chr5:62568319:G:A	1.40663e-07	-1.40975e-10	-1.23917
62569262	chr5:62569262:A:G	1.24484e-07	-1.40975e-10	-1.36136
62569373	chr5:62569373:A:G	1.07049e-07	-0.924584	-0.587669
62570040	chr5:62570040:C:A	1.05715e-05	3.71474	-0.634359
62570045	chr5:62570045:C:G	1.38315e-07	-1.25601	-3.64918e-10
62570092	chr5:62570092:G:T	1.24008e-07	-1.40975e-10	-1.3652
62570320	chr5:62570320:A:G	4.91058e-07	-1.40975e-10	0.0110203
62570492	chr5:62570492:C:G	1.4139e-07	-1.40975e-10	-1.23402
62570732	chr5:62570732:C:T	0.00012929	5.55338	0.0308883
62571063	chr5:62571063:A:G	9.10587e-06	3.43679	-0.50566
62571435	chr5:62571435:C:T	1.25079e-07	-1.40975e-10	-1.3566
62572092	chr5:62572092:C:A	1.26996e-07	-1.40975e-10	-1.34139
62572093	chr5:62572093:T:C	9.65274e-08	-0.966468	-0.649246
62572303	chr5:62572303:A:G	9.36968e-08	-0.967514	-0.677963
62572398	chr5:62572398:C:T	9.35671e-08	-0.976314	-0.670548
62572424	chr5:62572424:T:C	1.23323e-07	-1.40975e-10	-1.37073
62573387	chr5:62573387:T:G	4.23274e-07	-1.40975e-10	-0.137523
62573567	chr5:62573567:T:G	1.25744e-07	-1.40975e-10	-1.3513
62573850	chr5:62573850:C:A	1.23766e-07	-1.40975e-10	-1.36715
62574342	chr5:62574342:T:C	6.33574e-07	-1.40975e-10	0.265835
62575143	chr5:62575143:A:G	1.26361e-07	-1.40975e-10	-1.3464
62575182	chr5:62575182:A:G	0.000136742	6.52507	-0.884767
62575683	chr5:62575683:C:G	1.25064e-07	-1.40975e-10	-1.35672
62575762	chr5:62575762:T:C	6.67345e-07	-1.40975e-10	0.317766
62575974	chr5:62575974:A:G	3.78916e-07	-1.40975e-10	-0.248228
62576118	chr5:62576118:T:C	1.49618e-07	-1.17746	-3.64918e-10
62576167	chr5:62576167:T:C	1.26331e-07	-1.40975e-10	-1.34664
62576328	chr5:62576328:G:A	1.26195e-07	-1.40975e-10	-1.34771
62576517	chr5:62576517:G:A	2.24312e-05	3.75742	0.0752418
62576539	chr5:62576539:C:T	6.40681e-07	-1.40975e-10	0.27699
62577339	chr5:62577339:G:T	8.89564e-08	-1.01116	-0.686237
62577838	chr5:62577838:G:T	9.23082e-08	-1.00236	-0.658049
62578080	chr5:62578080:C:T	9.70694e-08	-0.957274	-0.652841
62578239	chr5:62578239:G:A	2.06711e-07	-0.854221	-3.64918e-10
62578352	chr5:62578352:A:G	1.34267e-07	-1.40975e-10	-1.28571
62578506	chr5:62578506:G:A	3.12285e-08	-1.57929	-1.16491
62578909	chr5:62578909:G:C	1.39271e-07	-1.40975e-10	-1.24912
62578974	chr5:62578974:T:G	1.26677e-07	-1.40975e-10	-1.3439
62578996	chr5:62578996:CTG:C	1.26876e-07	-1.40975e-10	-1.34233
62579206	chr5:62579206:G:C	1.87135e-07	-0.0859709	-0.867739
62579250	chr5:62579250:A:G	1.34452e-07	-1.40975e-10	-1.28433
62580946	chr5:62580946:C:T	9.30664e-08	-1.65223	-3.64918e-10
62580956	chr5:62580956:T:C	1.87962e-07	-1.40975e-10	-0.949299
62581353	chr5:62581353:A:G	1.51564e-07	-1.40975e-10	-1.16453
62581454	chr5:62581454:A:G	3.04032e-07	-1.40975e-10	-0.468409
62581498	chr5:62581498:TTAAG:T	6.31692e-07	-1.40975e-10	0.26286
62581801	chr5:62581801:G:A	8.61183e-08	-0.990317	-0.739502
62583200	chr5:62583200:T:C	1.27815e-07	-1.40975e-10	-1.33496
62583425	chr5:62583425:A:G	7.65511e-06	3.39068	-0.633096
62583537	chr5:62583537:C:T	1.54111e-05	3.69837	-0.241072
62584227	chr5:62584227:A:G	2.36741e-07	-1.40975e-10	-0.718574
62584325	chr5:62584325:G:A	1.24236e-07	-1.40975e-10	-1.36335
62584346	chr5:62584346:C:T	3.30892e-07	-1.40975e-10	-0.38375
62585088	chr5:62585088:G:A	2.06263e-05	3.25402	0.494763
62585149	chr5:62585149:T:C	3.21294e-07	-1.40975e-10	-0.413186
62585242	chr5:62585242:T:C	1.37091e-07	-1.40975e-10	-1.2649
62586707	chr5:62586707:C:T	1.71482e-07	0.129111	-1.17017
62587834	chr5:62587834:T:C	1.99408e-07	-1.40975e-10	-0.890191
62587882	chr5:62587882:G:C	1.02426e-07	-1.55641	-3.64918e-10
62588513	chr5:62588513:G:A	7.63542e-08	-0.497686	-1.35247
62588997	chr5:62588997:T:TC	0.000152851	7.09587	-1.34419
62589268	chr5:62589268:T:C	2.25831e-07	-0.765755	-3.64918e-10
62590078	chr5:62590078:C:T	1.48899e-07	-1.40975e-10	-1.18228
62590272	chr5:62590272:T:C	1.27858e-07	-1.40975e-10	-1.33462
62590685	chr5:62590685:C:T	1.00402e-07	-1.57636	-3.64918e-10
62591179	chr5:62591179:A:T	1.34292e-07	-1.40975e-10	-1.28552
62591478	chr5:62591478:A:C	1.43569e-07	-1.40975e-10	-1.21873
62591705	chr5:62591705:C:T	1.27606e-07	-1.40975e-10	-1.3366
62592174	chr5:62592174:C:T	1.81939e-07	-1.40975e-10	-0.981869
62592462	chr5:62592462:G:T	1.23205e-07	-1.40975e-10	-1.37169
62592571	chr5:62592571:A:G	5.75063e-07	-1.40975e-10	0.168939
62592818	chr5:62592818:C:T	4.81131e-07	-1.40975e-10	-0.00940097
62592848	chr5:62592848:G:A	5.19821e-07	1.05665	-0.988709
62592858	chr5:62592858:G:A	1.42757e-07	-1.40975e-10	-1.2244
62592997	chr5:62592997:G:T	1.26074e-07	-1.40975e-10	-1.34868
62593182	chr5:62593182:GA:G	4.18945e-07	0.675085	-0.822887
62593739	chr5:62593739:T:C	1.41633e-07	0.102992	-1.3353
62593953	chr5:62593953:G:T	1.31171e-07	-1.40975e-10	-1.30904
62594430	chr5:62594430:G:T	8.45423e-07	-1.40975e-10	0.554296
62594604	chr5:62594604:T:A	1.27048e-07	-1.40975e-10	-1.34097
62594787	chr5:62594787:C:T	2.01387e-07	-1.40975e-10	-0.880314
62594829	chr5:62594829:A:G	9.8785e-08	-1.5926	-3.64918e-10
62595027	chr5:62595027:G:T	1.23771e-07	-1.40975e-10	-1.36711
62595232	chr5:62595232:G:T	9.05241e-08	-1.67992	-3.64918e-10
62595795	chr5:62595795:T:C	8.56561e-05	6.44188	-1.26933
62595928	chr5:62595928:A:C	2.66796e-08	-1.60874	-1.2929
62596500	chr5:62596500:G:T	1.42749e-07	-1.40975e-10	-1.22446
62596515	chr5:62596515:C:T	4.27992e-06	-1.40975e-10	2.17615
62596935	chr5:62596935:C:T	1.23807e-07	-1.40975e-10	-1.36682
62597099	chr5:62597099:G:A	1.4385e-07	-1.40975e-10	-1.21677
62597251	chr5:62597251:C:T	2.40426e-07	-1.40975e-10	-0.703128
62599002	chr5:62599002:G:A	0.000127338	5.70317	-0.134105
62599297	chr5:62599297:A:G	1.31809e-07	-0.119913	-1.18428
62599353	chr5:62599353:A:G	1.24274e-07	-1.40975e-10	-1.36306
62599448	chr5:62599448:G:A	4.23614e-08	-1.1023	-1.337
62599645	chr5:62599645:T:G	1.26723e-07	-1.40975e-10	-1.34353
62599722	chr5:62599722:C:T	1.23161e-07	-1.40975e-10	-1.37205
62600510	chr5:62600510:A:G	1.23132e-07	-1.40975e-10	-1.37228
62600685	chr5:62600685:T:TTATA	1.14854e-07	-0.688986	-0.752897
62600728	chr5:62600728:C:T	1.23341e-07	-1.40975e-10	-1.37059
62602904	chr5:62602904:T:C	1.41225e-07	-1.40975e-10	-1.23519
62603321	chr5:62603321:A:G	0.000119865	5.67764	-0.169065
62603408	chr5:62603408:C:T	0.000222617	7.42597	-1.29831
62603452	chr5:62603452:CAAT:C	0.00013037	5.784	-0.191414
62603571	chr5:62603571:A:C	3.38615e-07	-1.40975e-10	-0.360677
62604230	chr5:62604230:A:G	4.9657e-08	-1.21436	-1.06604
62604283	chr5:62604283:T:A	5.30904e-06	3.15653	-0.764901
62604865	chr5:62604865:A:G	1.24404e-07	-1.40975e-10	-1.36201
62605206	chr5:62605206:A:G	1.24022e-07	-1.40975e-10	-1.36508
62605507	chr5:62605507:T:C	5.90068e-07	-1.40975e-10	0.194697
62606092	chr5:62606092:T:C	1.24001e-07	-1.40975e-10	-1.36525
62606225	chr5:62606225:A:G	5.14282e-08	-0.919134	-1.32622
62606882	chr5:62606882:A:G	0.000188535	6.59319	-0.631693
62609368	chr5:62609368:A:G	5.89517e-07	-1.40975e-10	0.193762
62609604	chr5:62609604:C:A	1.40768e-07	-1.40975e-10	-1.23843
62609837	chr5:62609837:G:A	2.21112e-06	-1.40975e-10	1.51571
62609983	chr5:62609983:T:C	1.23758e-07	-1.40975e-10	-1.36722
62610326	chr5:62610326:A:G	1.08517e-07	-0.76748	-0.731152
62610401	chr5:62610401:T:C	1.40677e-07	-1.40975e-10	-1.23908
62610425	chr5:62610425:G:A	1.29496e-07	-1.40975e-10	-1.32189
62610488	chr5:62610488:CTT:C	1.26156e-07	-1.40975e-10	-1.34803
62610976	chr5:62610976:C:T	1.23834e-07	-1.40975e-10	-1.3666
62611150	chr5:62611150:T:C	1.84379e-07	-1.40975e-10	-0.968546
62611199	chr5:62611199:A:G	0.00015223	6.30033	-0.552721
62611313	chr5:62611313:A:G	1.26716e-07	-1.40975e-10	-1.3436
62611507	chr5:62611507:G:C	1.41099e-07	-1.40975e-10	-1.23608
62611636	chr5:62611636:A:G	1.23232e-07	-1.40975e-10	-1.37147
62611651	chr5:62611651:G:T	0.000116407	5.74577	-0.266457
62611680	chr5:62611680:T:C	1.4086e-07	-1.40975e-10	-1.23778
62611826	chr5:62611826:T:G	1.24098e-07	-1.40975e-10	-1.36447
62611854	chr5:62611854:A:G	2.12307e-07	-0.827509	-3.64918e-10
62612043	chr5:62612043:CT:C	1.85116e-07	-1.40975e-10	-0.964561
62612132	chr5:62612132:G:A	6.19355e-07	-1.40975e-10	0.243137
62612142	chr5:62612142:C:T	3.9394e-07	-0.209344	-3.64918e-10
62612324	chr5:62612324:T:C	4.78302e-07	-0.0152994	-3.64918e-10
62612556	chr5:62612556:T:C	1.40952e-07	-1.40975e-10	-1.23712
62613153	chr5:62613153:G:A	1.88121e-07	-1.40975e-10	-0.948454
62613382	chr5:62613382:A:G	1.31837e-07	-1.40975e-10	-1.30398
62614059	chr5:62614059:G:A	3.88731e-06	3.43039	-1.35046
62614060	chr5:62614060:C:T	1.85266e-07	-1.40975e-10	-0.963749
62614502	chr5:62614502:T:C	1.41044e-07	-1.40975e-10	-1.23647
62615326	chr5:62615326:C:A	6.30695e-07	-1.40975e-10	0.261282
62615347	chr5:62615347:G:A	1.42059e-07	-1.40975e-10	-1.2293
62615528	chr5:62615528:C:T	1.46333e-07	-1.40975e-10	-1.19966
62615922	chr5:62615922:A:T	9.78988e-08	-1.60161	-3.64918e-10
62616191	chr5:62616191:C:T	1.24455e-07	-1.40975e-10	-1.3616
62616193	chr5:62616193:G:A	3.91131e-07	-1.40975e-10	-0.216498
62616219	chr5:62616219:G:T	9.07837e-08	-1.67706	-3.64918e-10
62616461	chr5:62616461:T:C	5.96355e-06	3.45839	-0.950513
62616487	chr5:62616487:A:T	6.92166e-07	-1.06347	1.41776
62616494	chr5:62616494:G:A	1.57925e-07	-1.40975e-10	-1.12342
62616790	chr5:62616790:C:A	1.31282e-07	-1.40975e-10	-1.30819
62616886	chr5:62616886:C:T	7.69434e-06	3.5892	-0.826499
62617010	chr5:62617010:A:C	1.43131e-07	-1.40975e-10	-1.22178
62617201	chr5:62617201:T:C	1.56182e-07	-1.40975e-10	-1.13452
62618206	chr5:62618206:T:C	6.19033e-06	3.46325	-0.918044
62618514	chr5:62618514:GTTC:G	1.27885e-07	-1.40975e-10	-1.33441
62618752	chr5:62618752:G:A	1.43136e-07	-0.0180519	-1.2037
62619499	chr5:62619499:A:T	4.45161e-08	-1.39884	-0.990851
62619592	chr5:62619592:G:A	1.29164e-07	-1.40975e-10	-1.32446
62619952	chr5:62619952:CAACTT:C	1.24052e-07	-1.40975e-10	-1.36484
62620025	chr5:62620025:C:T	4.86998e-08	-1.33626	-0.963604
62620080	chr5:62620080:TA:T	2.70881e-07	-1.40975e-10	-0.583862
62620451	chr5:62620451:G:A	2.95561e-07	-1.40975e-10	-0.496667
62620506	chr5:62620506:G:A	9.44421e-05	5.64233	-0.372134
62620628	chr5:62620628:G:A	1.39167e-07	-1.40975e-10	-1.24987
62620875	chr5:62620875:G:A	1.24109e-07	-1.40975e-10	-1.36438
62621870	chr5:62621870:A:C	2.61782e-07	-1.40975e-10	-0.618028
62622089	chr5:62622089:A:G	1.23133e-07	-1.40975e-10	-1.37228
62622127	chr5:62622127:A:T	0.000169016	6.49241	-0.640206
62622666	chr5:62622666:A:G	1.2323e-07	-1.40975e-10	-1.37149
62623204	chr5:62623204:A:G	1.26301e-07	-1.40975e-10	-1.34688
62623212	chr5:62623212:A:G	1.45698e-07	-1.40975e-10	-1.20401
62623215	chr5:62623215:C:G	1.43106e-07	-1.40975e-10	-1.22196
62623575	chr5:62623575:A:G	1.43606e-07	-1.40975e-10	-1.21847
62624139	chr5:62624139:A:G	1.24084e-07	-0.623629	-0.740951
62624214	chr5:62624214:A:G	8.98888e-05	5.69614	-0.475358
62624423	chr5:62624423:G:A	1.23246e-07	-1.40975e-10	-1.37136
62624559	chr5:62624559:A:G	4.21815e-07	1.053	-1.19397
62624835	chr5:62624835:T:A	6.1566e-06	3.42928	-0.889538
62625065	chr5:62625065:A:G	2.77795e-07	-1.40975e-10	-0.558657
62625396	chr5:62625396:A:G	1.79399e-07	-1.40975e-10	-0.995926
62625865	chr5:62625865:G:T	9.36227e-08	-1.64627	-3.64918e-10
62625953	chr5:62625953:G:C	1.23226e-07	-1.40975e-10	-1.37152
62625988	chr5:62625988:T:C	5.6136e-06	3.55795	-1.11054
62626139	chr5:62626139:C:T	2.73579e-08	-1.60187	-1.27466
62626219	chr5:62626219:G:A	1.24327e-07	-1.40975e-10	-1.36262
62626410	chr5:62626410:T:A	2.99329e-07	-1.40975e-10	-0.483999
62627377	chr5:62627377:C:T	1.23094e-07	-1.40975e-10	-1.3726
62627501	chr5:62627501:T:C	1.06782e-06	0.787835	-3.64918e-10
62627688	chr5:62627688:T:C	2.88952e-07	-1.40975e-10	-0.51928
62627695	chr5:62627695:A:G	1.23234e-07	-1.40975e-10	-1.37146
62628096	chr5:62628096:C:A	1.33418e-07	-1.40975e-10	-1.29206
62629064	chr5:62629064:T:C	1.27298e-07	-1.40975e-10	-1.33901
62629926	chr5:62629926:A:G	4.2133e-08	-1.37747	-1.06724
62629990	chr5:62629990:G:A	1.42833e-07	-1.40975e-10	-1.22387
62630482	chr5:62630482:T:C	1.25943e-07	-1.40975e-10	-1.34971
62630552	chr5:62630552:G:A	2.44775e-05	2.20554	1.71443
62630695	chr5:62630695:A:T	4.00852e-05	5.76644	-1.35322
62630756	chr5:62630756:A:G	8.54943e-07	-1.12064	1.68613
62630910	chr5:62630910:T:C	0.000167419	4.83972	1.00299
62630957	chr5:62630957:G:A	1.79574e-07	-1.40975e-10	-0.994954
62631355	chr5:62631355:C:T	1.71546e-07	-1.40975e-10	-1.04069
62631850	chr5:62631850:C:G	1.92979e-07	-1.40975e-10	-0.922959
62632425	chr5:62632425:C:G	1.28674e-07	-1.40975e-10	-1.32826
62632541	chr5:62632541:G:A	2.51121e-07	-1.40975e-10	-0.659605
62632686	chr5:62632686:T:C	1.02757e-05	3.91168	-0.859677
62632966	chr5:62632966:G:A	2.50807e-07	-0.856224	0.195366
62633076	chr5:62633076:T:A	1.28454e-07	-1.40975e-10	-1.32997
62633757	chr5:62633757:C:G	1.4771e-07	-1.40975e-10	-1.19029
62633892	chr5:62633892:T:G	9.78245e-06	3.79782	-0.795016
62634019	chr5:62634019:A:G	1.23907e-07	-1.40975e-10	-1.36601
62634098	chr5:62634098:T:C	1.2947e-07	-1.40975e-10	-1.32209
62634427	chr5:62634427:AC:A	1.53212e-07	-1.40975e-10	-1.15372
62634850	chr5:62634850:C:T	1.42866e-07	-1.40975e-10	-1.22363
62634862	chr5:62634862:A:G	9.4728e-06	3.81908	-0.848437
62635138	chr5:62635138:A:T	8.46469e-07	1.25867	-0.703135
62635336	chr5:62635336:T:C	1.11281e-05	3.98373	-0.85204
62635789	chr5:62635789:A:G	9.89929e-08	-1.59049	-3.64918e-10
62636134	chr5:62636134:G:T	1.23103e-07	-1.40975e-10	-1.37252
62636486	chr5:62636486:G:A	9.59231e-08	-1.62199	-3.64918e-10
62637242	chr5:62637242:A:G	0.000179583	5.05969	0.85316
62637633	chr5:62637633:A:G	6.92847e-07	-1.40975e-10	0.355268
62637652	chr5:62637652:T:C	3.08221e-07	-1.40975e-10	-0.454723
62637864	chr5:62637864:T:C	5.10436e-07	1.16837	-1.11865
62638132	chr5:62638132:T:C	1.42368e-07	-1.40975e-10	-1.22713
62638338	chr5:62638338:C:T	1.28085e-07	-1.40975e-10	-1.33285
62638777	chr5:62638777:C:T	1.45578e-07	-1.40975e-10	-1.20483
62639085	chr5:62639085:A:G	1.23096e-07	-1.40975e-10	-1.37258
62639661	chr5:62639661:C:G	1.23095e-07	-1.40975e-10	-1.37259
62639896	chr5:62639896:A:T	2.53015e-06	2.7779	-1.12741
62640730	chr5:62640730:T:C	1.42051e-07	-1.40975e-10	-1.22936
62640968	chr5:62640968:T:C	1.8467e-07	-1.40975e-10	-0.96697
62641001	chr5:62641001:C:T	1.23648e-07	-1.40975e-10	-1.36811
62641902	chr5:62641902:A:G	9.91282e-06	3.58513	-0.569083
62641941	chr5:62641941:T:C	5.48864e-08	-1.28433	-0.895943
62642124	chr5:62642124:A:C	2.77537e-07	-1.40975e-10	-0.559586
62642305	chr5:62642305:T:C	1.00226e-05	3.70861	-0.681555
62642708	chr5:62642708:T:C	1.31808e-07	-0.271389	-1.03281
62642719	chr5:62642719:G:A	1.23103e-07	-0.978063	-0.394459
62642857	chr5:62642857:G:GAC	1.44697e-07	-1.40975e-10	-1.2109
62643069	chr5:62643069:A:T	1.056e-05	3.57674	-0.497462
62643549	chr5:62643549:C:T	1.51652e-07	-1.40975e-10	-1.16395
62643825	chr5:62643825:A:G	1.23094e-07	-1.40975e-10	-1.3726
62643934	chr5:62643934:G:C	0.000152208	7.04872	-1.30125
62644123	chr5:62644123:C:G	1.23145e-07	-1.40975e-10	-1.37218
62644146	chr5:62644146:T:C	1.16444e-05	3.67016	-0.493127
62644187	chr5:62644187:C:T	1.47062e-07	-1.40975e-10	-1.19469
62644265	chr5:62644265:C:T	1.23677e-07	-1.40975e-10	-1.36786
62644417	chr5:62644417:C:T	1.27234e-07	-1.40975e-10	-1.33952
62644742	chr5:62644742:C:T	1.45069e-07	-0.870193	-0.338141
62644870	chr5:62644870:C:G	1.23485e-07	-1.40975e-10	-1.36942
62645095	chr5:62645095:G:T	1.26798e-07	-1.40975e-10	-1.34295
62645826	chr5:62645826:G:A	4.76646e-08	-0.977475	-1.34388
62646060	chr5:62646060:C:T	2.8658e-07	-1.40975e-10	-0.527524
62646226	chr5:62646226:C:T	9.87629e-07	-1.40975e-10	0.709766
62646343	chr5:62646343:T:C	6.04748e-07	-1.35844	1.57771
62646406	chr5:62646406:A:G	0.00013719	7.01063	-1.36705
62646524	chr5:62646524:G:A	1.23948e-07	-1.40975e-10	-1.36568
62647285	chr5:62647285:C:A	1.30547e-07	-1.40975e-10	-1.31381
62647503	chr5:62647503:C:CCTTG	1.74203e-07	-1.40975e-10	-1.02532
62647701	chr5:62647701:TTTGCAGGTATAGCC:T	1.45593e-07	-1.40975e-10	-1.20473
62648246	chr5:62648246:A:G	5.97883e-07	-1.40975e-10	0.207854
62648495	chr5:62648495:A:G	1.57791e-07	-0.901201	-0.223072
62648855	chr5:62648855:T:C	1.50953e-07	-1.40975e-10	-1.16857
62649200	chr5:62649200:A:G	1.85007e-07	-1.40975e-10	-0.965146
62650715	chr5:62650715:T:G	1.43819e-07	-1.40975e-10	-1.21698
62651058	chr5:62651058:G:A	1.36745e-07	-1.26742	-3.64918e-10
62651497	chr5:62651497:C:T	4.83381e-07	-1.40975e-10	-0.00473537
62652474	chr5:62652474:G:A	5.34252e-07	-1.40975e-10	0.0953263
62652967	chr5:62652967:CTCTTTTT:C	9.83294e-08	-1.59722	-3.64918e-10
62653107	chr5:62653107:C:T	3.861e-08	-1.17217	-1.35986
62653215	chr5:62653215:C:T	1.24194e-07	-1.40975e-10	-1.36369
62653235	chr5:62653235:C:T	6.80511e-07	-1.40975e-10	0.337303
62653577	chr5:62653577:T:A	1.84093e-06	-1.40975e-10	1.33248
62653820	chr5:62653820:C:T	1.43675e-07	-1.40975e-10	-1.21799
62653856	chr5:62653856:C:G	7.0543e-07	-1.40975e-10	0.373266
62653857	chr5:62653857:C:T	7.0543e-07	-1.40975e-10	0.373266
62653987	chr5:62653987:C:T	3.38732e-07	-1.40975e-10	-0.360332
62654093	chr5:62654093:G:T	6.73195e-07	-1.40975e-10	0.326493
62654251	chr5:62654251:G:A	1.45074e-07	-1.40975e-10	-1.2083
62654347	chr5:62654347:C:T	1.83136e-07	-1.40975e-10	-0.975311
62654348	chr5:62654348:G:A	1.30643e-07	-1.40975e-10	-1.31307
62654525	chr5:62654525:A:G	6.61845e-07	-1.40975e-10	0.309491
62654532	chr5:62654532:A:G	1.9681e-07	-1.40975e-10	-0.9033
62654616	chr5:62654616:C:T	2.37075e-08	-1.67171	-1.34804
62654984	chr5:62654984:A:G	2.30101e-08	-1.67981	-1.3698
62655186	chr5:62655186:TTGC:T	6.70418e-07	-1.40975e-10	0.32236
62655248	chr5:62655248:T:C	1.33902e-07	-1.40975e-10	-1.28843
62655494	chr5:62655494:A:G	1.2474e-07	-1.40975e-10	-1.35931
62655589	chr5:62655589:C:T	3.49913e-08	-1.43761	-1.19283
62655926	chr5:62655926:G:A	1.34907e-07	-1.40975e-10	-1.28096
62656495	chr5:62656495:G:C	1.2474e-07	-1.40975e-10	-1.35931
62656751	chr5:62656751:C:T	9.78742e-08	-1.60186	-3.64918e-10
62656920	chr5:62656920:C:T	2.98622e-07	-1.40975e-10	-0.486364
62656934	chr5:62656934:A:G	1.23124e-07	-1.40975e-10	-1.37235
62657150	chr5:62657150:C:T	4.86621e-07	-1.40975e-10	0.00194432
62657398	chr5:62657398:A:C	2.1395e-06	-1.40975e-10	1.48278
62657462	chr5:62657462:A:G	1.3334e-05	4.34172	-1.02919
62657541	chr5:62657541:C:T	2.68629e-07	-1.40975e-10	-0.592211
62657618	chr5:62657618:G:A	3.16962e-08	-1.67507	-1.05427
62657680	chr5:62657680:A:T	1.31248e-07	-1.40975e-10	-1.30845
62658340	chr5:62658340:T:C	2.12943e-07	-1.40975e-10	-0.824519
62658384	chr5:62658384:AG:A	3.16177e-08	-1.51721	-1.21461
62658588	chr5:62658588:C:G	6.50287e-07	-1.40975e-10	0.291872
62658752	chr5:62658752:T:G	2.01323e-07	-1.40975e-10	-0.880633
62658978	chr5:62658978:A:G	2.77962e-07	-1.40975e-10	-0.558059
62658991	chr5:62658991:C:T	1.9839e-07	-1.40975e-10	-0.895306
62658992	chr5:62658992:A:G	1.99694e-07	-1.40975e-10	-0.888756
62659061	chr5:62659061:C:G	6.44297e-07	-1.40975e-10	0.282618
62659262	chr5:62659262:G:T	1.37162e-07	-1.40975e-10	-1.26438
62659413	chr5:62659413:A:G	1.24807e-07	-1.40975e-10	-1.35877
62659483	chr5:62659483:C:T	4.12551e-07	-1.40975e-10	-0.163183
62659520	chr5:62659520:A:T	5.76582e-07	0.171576	-3.64918e-10
62659601	chr5:62659601:A:G	6.38913e-07	-1.40975e-10	0.274227
62659657	chr5:62659657:G:A	1.54011e-07	-1.40975e-10	-1.14852
62659714	chr5:62659714:T:A	1.05203e-07	-1.52965	-3.64918e-10
62659957	chr5:62659957:T:C	1.3542e-07	-1.40975e-10	-1.27716
62660103	chr5:62660103:G:T	1.36673e-07	-1.40975e-10	-1.26795
62660144	chr5:62660144:A:G	3.93096e-05	5.71965	-1.32597
62660461	chr5:62660461:A:G	2.01822e-07	-1.40975e-10	-0.878157
62660506	chr5:62660506:G:A	1.39869e-07	-1.40975e-10	-1.24484
62660709	chr5:62660709:T:C	1.98093e-07	-1.40975e-10	-0.896804
62660890	chr5:62660890:G:A	3.43522e-08	-1.44032	-1.20855
62660929	chr5:62660929:G:A	1.27733e-07	-1.40975e-10	-1.3356
62660945	chr5:62660945:G:A	1.72449e-07	-1.40975e-10	-1.03544
62660965	chr5:62660965:G:A	1.24705e-07	-1.40975e-10	-1.35959
62660991	chr5:62660991:T:C	1.23561e-07	-1.40975e-10	-1.36881
62662079	chr5:62662079:T:C	1.73613e-07	-1.40975e-10	-1.02871
62662215	chr5:62662215:C:T	1.39721e-07	-1.40975e-10	-1.24589
62662580	chr5:62662580:GA:G	3.33448e-08	-1.4615	-1.21714
62662697	chr5:62662697:T:G	2.01777e-07	-1.40975e-10	-0.878381
62662979	chr5:62662979:C:G	1.23134e-07	-1.40975e-10	-1.37227
62662999	chr5:62662999:C:T	2.15303e-07	-1.40975e-10	-0.813496
62663175	chr5:62663175:A:G	1.34065e-07	-1.40975e-10	-1.28722
62663490	chr5:62663490:G:A	1.07445e-07	-1.50857	-3.64918e-10
62663602	chr5:62663602:A:C	3.05308e-06	-1.40975e-10	1.83836
62663848	chr5:62663848:G:A	1.65953e-07	-1.40975e-10	-1.07384
62664175	chr5:62664175:G:A	2.97264e-07	-1.40975e-10	-0.490921
62664207	chr5:62664207:G:A	7.14607e-07	-1.40975e-10	0.386191
62664347	chr5:62664347:T:C	2.6496e-07	-1.40975e-10	-0.605962
62664364	chr5:62664364:C:T	5.42161e-07	-1.40975e-10	0.110021
62664565	chr5:62664565:G:A	2.37761e-08	-1.66864	-1.34822
62664834	chr5:62664834:C:T	3.8913e-07	-1.40975e-10	-0.221628
62665044	chr5:62665044:T:C	1.43501e-07	-1.40975e-10	-1.2192
62665262	chr5:62665262:A:G	1.24497e-07	-1.40975e-10	-1.36126
62665333	chr5:62665333:T:C	1.29747e-07	-1.40975e-10	-1.31996
62665413	chr5:62665413:G:A	1.40235e-06	-1.40975e-10	1.06037
62665415	chr5:62665415:C:G	3.81779e-07	-1.40975e-10	-0.2407
62666148	chr5:62666148:G:T	7.84312e-08	-1.18911	-0.634212
62666189	chr5:62666189:A:G	1.40759e-07	-1.40975e-10	-1.23849
62666325	chr5:62666325:T:A	3.79294e-08	-1.26523	-1.28459
62666464	chr5:62666464:A:C	5.27172e-07	1.40228	-1.32029
62666624	chr5:62666624:A:T	1.58405e-07	-1.40975e-10	-1.12039
62666665	chr5:62666665:C:T	4.16483e-06	-1.40975e-10	2.14889
62666846	chr5:62666846:T:G	6.50464e-08	-1.0557	-0.954746
62667188	chr5:62667188:G:C	1.24165e-07	-1.40975e-10	-1.36393
62667193	chr5:62667193:A:G	4.97079e-08	-1.33731	-0.942069
62667295	chr5:62667295:A:G	1.27234e-07	-1.40975e-10	-1.33951
62667479	chr5:62667479:C:T	1.72691e-07	-1.40975e-10	-1.03404
62668132	chr5:62668132:T:A	1.3396e-06	1.66528	-0.650696
62668253	chr5:62668253:T:A	1.46667e-07	-1.40975e-10	-1.19738
62668271	chr5:62668271:G:A	1.33281e-07	-1.40975e-10	-1.29308
62668298	chr5:62668298:G:C	2.40271e-07	-1.40975e-10	-0.703772
62668459	chr5:62668459:G:A	1.43297e-07	-1.40975e-10	-1.22062
62668535	chr5:62668535:G:A	1.40115e-07	-1.40975e-10	-1.24308
62668640	chr5:62668640:G:A	4.76853e-07	-1.40975e-10	-0.0183331
62668805	chr5:62668805:G:A	1.54673e-07	-1.40975e-10	-1.14423
62669108	chr5:62669108:G:A	1.48298e-07	-1.40975e-10	-1.18632
62669389	chr5:62669389:C:T	1.12358e-07	-1.46385	-3.64918e-10
62669762	chr5:62669762:A:C	1.77864e-07	-1.40975e-10	-1.00452
62669772	chr5:62669772:G:C	1.5058e-07	-1.40975e-10	-1.17104
62670191	chr5:62670191:T:C	9.80199e-08	-0.234232	-1.36614
62670528	chr5:62670528:A:G	1.35147e-07	-1.40975e-10	-1.27918
62670698	chr5:62670698:G:A	3.77695e-07	1.10293	-1.35438
62671138	chr5:62671138:C:G	3.80565e-08	-1.25111	-1.29536
62671301	chr5:62671301:C:G	1.24887e-07	-1.40975e-10	-1.35813
62671808	chr5:62671808:C:A	1.2561e-07	-1.40975e-10	-1.35236
62672322	chr5:62672322:C:T	1.56069e-07	-1.40975e-10	-1.13524
62672516	chr5:62672516:A:G	1.30272e-07	-1.40975e-10	-1.31592
62672687	chr5:62672687:C:CAACTAG	1.55438e-07	-1.40975e-10	-1.13929
62672800	chr5:62672800:T:C	1.25687e-07	-1.40975e-10	-1.35175
62672893	chr5:62672893:G:A	1.23155e-07	-1.40975e-10	-1.3721
62672929	chr5:62672929:T:A	3.25772e-07	-1.40975e-10	-0.399343
62673126	chr5:62673126:G:A	2.49501e-08	-1.61358	-1.35508
62673262	chr5:62673262:T:C	5.98181e-08	-1.67517	-0.419069
62673338	chr5:62673338:A:G	1.23258e-07	-1.40975e-10	-1.37126
62673791	chr5:62673791:A:G	1.51601e-07	-1.40975e-10	-1.16429
62673959	chr5:62673959:A:G	1.23132e-07	-1.40975e-10	-1.37229
62674073	chr5:62674073:G:T	1.36568e-07	-1.40975e-10	-1.26872
62674083	chr5:62674083:G:C	2.78242e-07	-1.40975e-10	-0.55705
62674116	chr5:62674116:A:G	1.23141e-07	-1.40975e-10	-1.37221
62674119	chr5:62674119:C:T	1.03192e-07	-0.249104	-1.29985
62674172	chr5:62674172:G:C	1.54804e-07	-1.40975e-10	-1.14338
62674201	chr5:62674201:G:A	1.23153e-07	-1.40975e-10	-1.37212
62674304	chr5:62674304:G:T	1.23247e-07	-1.40975e-10	-1.37135
62674383	chr5:62674383:T:G	7.55251e-07	-1.40975e-10	0.441509
62674590	chr5:62674590:T:G	2.36922e-07	-1.40975e-10	-0.717809
62674593	chr5:62674593:T:G	2.22681e-07	-1.40975e-10	-0.779803
62674644	chr5:62674644:G:A	1.37104e-07	-1.40975e-10	-1.2648
62674690	chr5:62674690:A:C	3.19579e-08	-1.4059	-1.31522
62674715	chr5:62674715:T:G	2.4464e-07	-1.40975e-10	-0.685754
62674795	chr5:62674795:T:C	8.74178e-08	-0.644179	-1.07066
62674835	chr5:62674835:C:T	2.9157e-08	-1.51001	-1.30284
62675119	chr5:62675119:T:C	5.06831e-07	0.0426356	-3.64918e-10
62675276	chr5:62675276:G:A	1.23721e-07	-1.40975e-10	-1.36752
62675284	chr5:62675284:G:A	1.30423e-07	-1.40975e-10	-1.31476
62675479	chr5:62675479:A:G	3.55588e-07	-1.40975e-10	-0.311769
62675555	chr5:62675555:T:G	2.69712e-06	0.145633	1.56876
62675593	chr5:62675593:G:C	1.47727e-07	-1.40975e-10	-1.19017
62675608	chr5:62675608:T:TTC	2.33165e-07	-1.40975e-10	-0.733795
62675618	chr5:62675618:A:G	1.50111e-07	-1.40975e-10	-1.17417
62675698	chr5:62675698:T:G	2.49692e-08	-1.61299	-1.35491
62675714	chr5:62675714:T:C	1.29372e-07	-1.40975e-10	-1.32285
62675851	chr5:62675851:A:C	3.59868e-07	-1.40975e-10	-0.299803
62675898	chr5:62675898:A:G	1.93898e-07	-1.40975e-10	-0.918211
62675900	chr5:62675900:G:A	1.58103e-07	-1.40975e-10	-1.12229
62675967	chr5:62675967:G:T	1.54003e-07	-1.40975e-10	-1.14857
62676046	chr5:62676046:T:C	1.70614e-07	-1.40975e-10	-1.04614
62676115	chr5:62676115:C:G	2.44025e-07	-1.40975e-10	-0.688272
62676258	chr5:62676258:G:A	1.23149e-07	-1.40975e-10	-1.37215
62676553	chr5:62676553:C:T	2.34086e-07	-1.40975e-10	-0.729853
62676554	chr5:62676554:A:G	2.33861e-07	-1.40975e-10	-0.730816
62676877	chr5:62676877:T:C	3.35904e-08	-1.30407	-1.36723
62677225	chr5:62677225:C:T	2.47819e-07	-1.40975e-10	-0.672843
62677278	chr5:62677278:C:T	1.53465e-07	-1.40975e-10	-1.15207
62677621	chr5:62677621:C:T	8.78988e-07	0.59323	-3.64918e-10
62677820	chr5:62677820:C:T	1.70094e-07	-1.40975e-10	-1.04919
62677965	chr5:62677965:A:T	1.296e-07	-1.40975e-10	-1.32108
62678172	chr5:62678172:T:C	1.24874e-07	-1.40975e-10	-1.35823
62678286	chr5:62678286:C:G	1.24043e-05	-1.40975e-10	3.24025
62678379	chr5:62678379:T:A	1.24899e-07	-1.40975e-10	-1.35804
62678533	chr5:62678533:A:G	2.43421e-08	-1.63002	-1.36331
62678585	chr5:62678585:C:T	1.63929e-07	-1.40975e-10	-1.08611
62678701	chr5:62678701:G:C	1.24899e-07	-1.40975e-10	-1.35804
62678780	chr5:62678780:C:T	4.6399e-06	-1.40975e-10	2.25691
62678846	chr5:62678846:A:T	1.58992e-07	-1.40975e-10	-1.11669
62678872	chr5:62678872:G:T	5.25763e-07	-1.40975e-10	0.0793099
62679162	chr5:62679162:C:T	1.85304e-07	-0.963546	-3.64918e-10
62679197	chr5:62679197:G:T	1.60191e-07	-1.40975e-10	-1.10918
62679372	chr5:62679372:T:TTA	9.24668e-08	-1.65869	-3.64918e-10
62679435	chr5:62679435:C:T	1.02174e-07	-1.55886	-3.64918e-10
62679507	chr5:62679507:C:G	3.36838e-08	-1.38443	-1.28409
62679613	chr5:62679613:C:T	1.57942e-07	-1.40975e-10	-1.12332
62679818	chr5:62679818:A:G	1.46959e-07	-1.40975e-10	-1.19539
62679915	chr5:62679915:C:T	9.41263e-08	-1.6409	-3.64918e-10
62679945	chr5:62679945:A:G	1.44245e-07	-1.40975e-10	-1.21403
62680142	chr5:62680142:A:G	1.56598e-07	-1.40975e-10	-1.13186
62680289	chr5:62680289:G:C	3.26005e-07	-1.40975e-10	-0.39863
62680322	chr5:62680322:G:A	7.58436e-07	0.445717	-3.64918e-10
62680510	chr5:62680510:G:T	1.79061e-07	-1.40975e-10	-0.997817
62680548	chr5:62680548:G:A	3.05466e-08	-1.39384	-1.37245
62680564	chr5:62680564:G:A	1.78384e-07	-1.40975e-10	-1.0016
62680611	chr5:62680611:C:T	1.90501e-07	-1.40975e-10	-0.935883
62680647	chr5:62680647:G:A	1.63366e-07	-1.40975e-10	-1.08955
62680671	chr5:62680671:C:A	1.2318e-07	-1.40975e-10	-1.3719
62680680	chr5:62680680:C:T	1.57344e-07	-1.40975e-10	-1.12711
62680701	chr5:62680701:C:T	1.24243e-07	-1.40975e-10	-1.36331
62680911	chr5:62680911:A:G	1.3002e-07	-1.40975e-10	-1.31786
62681290	chr5:62681290:A:G	1.58516e-07	-1.40975e-10	-1.11969
62681630	chr5:62681630:T:G	1.39985e-07	-1.40975e-10	-1.24401
62681802	chr5:62681802:A:C	3.53401e-08	-1.41224	-1.20828
62682648	chr5:62682648:C:T	1.2097e-07	-0.0223051	-1.36769
62682803	chr5:62682803:G:T	1.05082e-07	-1.5308	-3.64918e-10
62683162	chr5:62683162:C:T	9.39311e-08	-0.579162	-1.06382
62683171	chr5:62683171:C:T	1.25222e-07	-1.40975e-10	-1.35545
62683308	chr5:62683308:G:A	1.36749e-07	-1.40975e-10	-1.2674
62683484	chr5:62683484:C:G	1.27542e-07	-1.40975e-10	-1.33709
62683554	chr5:62683554:G:A	1.51792e-07	-1.40975e-10	-1.16303
62684867	chr5:62684867:A:G	1.47198e-07	-1.40975e-10	-1.19376
62684991	chr5:62684991:C:T	1.46312e-07	-1.40975e-10	-1.1998
62685080	chr5:62685080:G:A	1.06822e-07	-1.51438	-3.64918e-10
62685155	chr5:62685155:A:G	3.49425e-08	-1.34983	-1.28201
62685692	chr5:62685692:G:A	1.46312e-07	-1.40975e-10	-1.1998
62686069	chr5:62686069:A:G	3.6802e-08	-1.66853	-0.911456
62686105	chr5:62686105:A:G	7.12163e-08	-0.777403	-1.14242
62686488	chr5:62686488:T:C	2.45907e-08	-1.62864	-1.35453
62686656	chr5:62686656:TCCTTCTGGTCCTGGCGGGC:T	1.27238e-07	-1.40975e-10	-1.33948
62686663	chr5:62686663:G:A	4.69123e-08	-1.05324	-1.28402
62686672	chr5:62686672:G:A	1.83125e-06	0.0641348	1.26308
62686679	chr5:62686679:G:T	1.28116e-07	-1.40975e-10	-1.33261
62687093	chr5:62687093:G:T	1.38747e-07	-1.40975e-10	-1.25289
62687130	chr5:62687130:C:A	9.04646e-08	-1.68058	-3.64918e-10
62687708	chr5:62687708:A:G	3.20896e-08	-1.459	-1.25801
62687782	chr5:62687782:G:T	1.2675e-07	-1.40975e-10	-1.34332
62687929	chr5:62687929:G:A	1.46386e-07	-1.40975e-10	-1.19929
62688000	chr5:62688000:C:A	1.1746e-07	-0.0735468	-1.34589
62688021	chr5:62688021:C:T	2.43988e-08	-1.67756	-1.31344
62688133	chr5:62688133:G:A	1.23136e-07	-1.40975e-10	-1.37225
62688749	chr5:62688749:C:T	1.2695e-07	-1.40975e-10	-1.34175
62689026	chr5:62689026:A:G	3.64968e-06	0.194425	1.82243
62689621	chr5:62689621:CCAG:C	1.49173e-07	-1.40975e-10	-1.18044
62689994	chr5:62689994:C:T	3.25945e-08	-1.33182	-1.36958
62690659	chr5:62690659:C:T	3.57471e-08	-1.62382	-0.985249
62690706	chr5:62690706:T:C	1.04596e-07	-0.23254	-1.30289
62691054	chr5:62691054:G:C	1.64387e-07	-1.40975e-10	-1.08332
62691115	chr5:62691115:G:A	1.46669e-07	-1.40975e-10	-1.19736
62692027	chr5:62692027:T:C	5.71869e-08	-1.00647	-1.13274
62692153	chr5:62692153:G:C	4.64609e-06	-1.40975e-10	2.25824
62692267	chr5:62692267:C:T	2.2089e-07	0.063281	-0.851157
62692599	chr5:62692599:A:G	1.26295e-07	-1.40975e-10	-1.34692
62693233	chr5:62693233:G:A	9.64348e-08	-1.61667	-3.64918e-10
62693651	chr5:62693651:A:T	5.69592e-06	-1.40975e-10	2.46196
62693868	chr5:62693868:A:G	9.87248e-08	-1.5932	-3.64918e-10
62694172	chr5:62694172:G:T	1.02018e-07	-1.56039	-3.64918e-10
62694512	chr5:62694512:T:C	2.39107e-07	-1.40975e-10	-0.708631
62694551	chr5:62694551:G:C	2.95159e-07	-1.40975e-10	-0.498027
62695001	chr5:62695001:C:A	1.67645e-07	-1.40975e-10	-1.06369
62695136	chr5:62695136:C:T	1.49534e-07	0.148559	-1.32657
62695224	chr5:62695224:G:A	1.34968e-07	-1.40975e-10	-1.2805
62695245	chr5:62695245:C:T	1.48168e-07	-1.40975e-10	-1.18719
62695542	chr5:62695542:C:T	3.144e-08	-1.48711	-1.25035
62695749	chr5:62695749:C:T	1.40448e-07	-1.40975e-10	-1.24071
62696061	chr5:62696061:C:T	2.38074e-07	-1.40975e-10	-0.712959
62696299	chr5:62696299:C:T	9.36477e-05	-1.40975e-10	5.26175
62696337	chr5:62696337:C:G	2.7603e-07	-1.40975e-10	-0.565031
62696391	chr5:62696391:A:T	8.74793e-05	-1.40975e-10	5.19362
62696694	chr5:62696694:T:G	5.44736e-07	-1.40975e-10	0.11476
62696712	chr5:62696712:TTGAGG:T	2.09264e-06	0.147507	1.31313
62696802	chr5:62696802:T:C	1.26761e-07	-1.40975e-10	-1.34324
62696929	chr5:62696929:A:G	2.14807e-07	-1.40975e-10	-0.815803
62696978	chr5:62696978:T:TA	1.42796e-07	-1.40975e-10	-1.22412
62697882	chr5:62697882:T:C	1.614e-06	-1.40975e-10	1.20093
62698710	chr5:62698710:A:G	6.87809e-08	-1.24026	-0.714356
62698870	chr5:62698870:C:T	2.74315e-08	-1.54677	-1.32708
62698879	chr5:62698879:A:G	4.10887e-07	-0.167223	-3.64918e-10
62699702	chr5:62699702:G:A	1.85589e-07	-1.40975e-10	-0.962005
62699744	chr5:62699744:A:G	8.16835e-07	-1.40975e-10	0.519896
62700314	chr5:62700314:A:G	1.74396e-07	-1.40975e-10	-1.02421
62700423	chr5:62700423:C:T	1.68745e-07	-1.40975e-10	-1.05715
62700453	chr5:62700453:T:C	1.81335e-07	-1.40975e-10	-0.985195
62700622	chr5:62700622:A:G	3.97301e-08	-1.45307	-1.05036
62700648	chr5:62700648:C:T	1.74396e-07	-1.40975e-10	-1.02421
62700817	chr5:62700817:G:A	3.52315e-08	-1.28032	-1.34328
62701087	chr5:62701087:T:C	5.01251e-07	-1.40975e-10	0.0315662
62702365	chr5:62702365:C:T	9.57515e-08	-1.62379	-3.64918e-10
62702458	chr5:62702458:T:C	1.2477e-07	-1.40975e-10	-1.35907
62703270	chr5:62703270:T:C	1.33373e-07	-1.40975e-10	-1.29239
62703681	chr5:62703681:A:G	2.34795e-07	-1.40975e-10	-0.726828
62704181	chr5:62704181:G:C	4.16757e-08	-1.50358	-0.952049
62704338	chr5:62704338:C:T	5.37867e-07	0.102069	-3.64918e-10
62704491	chr5:62704491:CTAAGGTTATTTCACA:C	1.45125e-07	-1.40975e-10	-1.20794
62704826	chr5:62704826:A:G	5.10739e-08	-1.43891	-0.813357
62705774	chr5:62705774:C:A	1.71767e-07	-1.40975e-10	-1.0394
62706313	chr5:62706313:C:A	3.22177e-08	-1.37797	-1.33505
62706495	chr5:62706495:G:T	9.05863e-08	-1.67924	-3.64918e-10
62707364	chr5:62707364:G:C	1.51122e-06	-1.40975e-10	1.13513
62707733	chr5:62707733:T:C	3.25335e-08	-1.38804	-1.31523
62707891	chr5:62707891:G:T	1.59385e-07	-1.40975e-10	-1.11422
62707903	chr5:62707903:A:C	1.25004e-07	-1.40975e-10	-1.3572
62708194	chr5:62708194:G:A	1.54923e-07	-1.40975e-10	-1.14261
62709150	chr5:62709150:A:G	4.10842e-08	-1.2458	-1.22412
62710648	chr5:62710648:T:A	6.21085e-08	-1.51459	-0.542064
62711139	chr5:62711139:C:A	3.83695e-07	-1.40975e-10	-0.235693
62711552	chr5:62711552:C:G	1.74685e-07	-1.40975e-10	-1.02256
62712244	chr5:62712244:A:G	3.53454e-08	-1.30663	-1.31374
62712426	chr5:62712426:A:G	4.14454e-07	-1.40975e-10	-0.158579
62712659	chr5:62712659:T:C	1.59373e-07	-1.40975e-10	-1.1143
62712994	chr5:62712994:G:A	2.28286e-07	-1.40975e-10	-0.754943
62713299	chr5:62713299:A:C	1.18925e-07	-1.40705	-3.64918e-10
62714535	chr5:62714535:A:T	3.71702e-08	-1.59084	-0.979192
62714561	chr5:62714561:G:A	4.02395e-08	-1.45719	-1.0335
62714813	chr5:62714813:C:T	3.72418e-08	-1.59532	-0.97279
62714932	chr5:62714932:C:G	2.99288e-08	-1.57184	-1.21488
62715020	chr5:62715020:C:T	1.73737e-07	-1.60759	0.579595
62715310	chr5:62715310:T:G	1.87227e-06	-1.40975e-10	1.34937
62715530	chr5:62715530:A:G	1.33552e-07	-1.40975e-10	-1.29105
62715596	chr5:62715596:G:C	1.33482e-07	-1.40975e-10	-1.29158
62715848	chr5:62715848:A:G	1.45726e-07	-1.46952	0.265707
62715976	chr5:62715976:A:G	1.43163e-07	-1.4852	0.263641
62716156	chr5:62716156:G:T	3.72799e-08	-1.58121	-0.985874
62716288	chr5:62716288:G:A	2.94975e-08	-1.43614	-1.3651
62716712	chr5:62716712:C:T	1.47156e-07	-1.40975e-10	-1.19405
62718123	chr5:62718123:T:A	1.6504e-07	-1.40975e-10	-1.07935
62718561	chr5:62718561:C:A	1.65104e-07	-1.40975e-10	-1.07897
62718671	chr5:62718671:A:G	1.23307e-07	-1.40975e-10	-1.37086
62719068	chr5:62719068:A:G	3.50383e-08	-1.3038	-1.3253
62719499	chr5:62719499:C:T	1.50536e-06	-1.40975e-10	1.13125
62720113	chr5:62720113:G:A	3.12267e-08	-1.43808	-1.30618
62720340	chr5:62720340:G:A	1.23232e-07	-1.40975e-10	-1.37148
62720449	chr5:62720449:G:T	1.29819e-07	-1.40975e-10	-1.3194
62720883	chr5:62720883:T:C	1.2815e-07	-1.40975e-10	-1.33234
62720972	chr5:62720972:T:C	4.04386e-08	-1.59907	-0.886686
62721075	chr5:62721075:G:A	2.51784e-07	-0.656969	-3.64918e-10
62721140	chr5:62721140:C:T	1.31505e-07	-1.40975e-10	-1.3065
62721348	chr5:62721348:T:TA	4.10472e-08	-1.60931	-0.861509
62721735	chr5:62721735:A:T	4.09272e-08	-1.62245	-0.851294
62722169	chr5:62722169:T:C	1.62008e-07	-1.40975e-10	-1.0979
62722326	chr5:62722326:T:C	4.61595e-07	-1.40975e-10	-0.050854
62722406	chr5:62722406:C:A	1.61402e-07	-1.40975e-10	-1.10164
62722470	chr5:62722470:C:T	3.09086e-08	-1.58187	-1.17263
62722660	chr5:62722660:G:A	4.14267e-08	-1.30842	-1.15319
62722888	chr5:62722888:C:A	1.65104e-07	-1.40975e-10	-1.07897
62723025	chr5:62723025:C:G	3.0682e-08	-1.41581	-1.34605
62723186	chr5:62723186:A:G	3.00435e-08	-1.43544	-1.34746
62723399	chr5:62723399:C:T	5.74243e-07	0.167511	-3.64918e-10
62723533	chr5:62723533:A:G	2.33451e-08	-1.67325	-1.36191
62723576	chr5:62723576:A:G	3.03753e-08	-1.42835	-1.34357
62723602	chr5:62723602:G:A	1.57223e-06	-1.40975e-10	1.17471
62723671	chr5:62723671:A:G	3.01291e-08	-1.43615	-1.3439
62724149	chr5:62724149:G:C	4.65987e-07	-1.40975e-10	-0.0413836
62724170	chr5:62724170:G:T	7.95647e-08	-1.29984	-0.509135
62724247	chr5:62724247:A:G	2.96733e-08	-1.44924	-1.34605
62724847	chr5:62724847:A:G	3.29059e-08	-1.33	-1.36189
62725027	chr5:62725027:G:T	1.42293e-07	-1.40975e-10	-1.22766
62725126	chr5:62725126:G:A	1.39898e-07	-1.40975e-10	-1.24463
62725196	chr5:62725196:G:C	1.3504e-07	-1.40975e-10	-1.27997
62725199	chr5:62725199:T:C	2.89824e-08	-1.47575	-1.3431
62725726	chr5:62725726:G:A	4.84361e-07	-0.00271136	-3.64918e-10
62725979	chr5:62725979:T:C	6.33081e-08	-1.28841	-0.749122
62726069	chr5:62726069:C:T	1.50207e-07	-1.40975e-10	-1.17353
62726200	chr5:62726200:C:T	1.6494e-07	-1.40975e-10	-1.07996
62726509	chr5:62726509:T:C	3.63405e-08	-1.35188	-1.24073
62726639	chr5:62726639:A:T	3.87318e-08	-1.60549	-0.923392
62726645	chr5:62726645:T:G	6.35798e-08	-1.30164	-0.731609
62727111	chr5:62727111:A:T	3.24477e-07	-1.40975e-10	-0.403326
62727931	chr5:62727931:G:A	1.42322e-07	-1.40975e-10	-1.22745
62727991	chr5:62727991:AG:A	1.53793e-07	-1.40975e-10	-1.14993
62728076	chr5:62728076:C:T	3.73148e-08	-1.37252	-1.19363
62728344	chr5:62728344:T:A	3.08609e-08	-1.40358	-1.35247
62728652	chr5:62728652:G:T	3.1472e-08	-1.48692	-1.24953
62728698	chr5:62728698:C:T	1.79108e-07	-0.99755	-3.64918e-10
62728851	chr5:62728851:T:C	2.50221e-08	-1.67996	-1.28582
62729196	chr5:62729196:A:G	2.94557e-08	-1.46151	-1.34114
62730017	chr5:62730017:G:A	4.77992e-08	-1.42492	-0.893617
62730678	chr5:62730678:A:G	2.99338e-08	-1.44842	-1.33813
62731032	chr5:62731032:A:G	9.74384e-08	-1.60632	-3.64918e-10
62731246	chr5:62731246:C:T	2.84381e-08	-1.65537	-1.18244
62731515	chr5:62731515:G:T	2.74904e-07	-1.40975e-10	-0.569119
62731637	chr5:62731637:A:G	1.47327e-07	-1.40975e-10	-1.19288
62732888	chr5:62732888:C:T	2.8129e-07	-1.40975e-10	-0.546155
62732895	chr5:62732895:G:A	2.81303e-07	-1.40975e-10	-0.546109
62733051	chr5:62733051:G:A	2.84446e-08	-1.49069	-1.3469
62733512	chr5:62733512:G:A	2.86952e-08	-1.45964	-1.36917
62734000	chr5:62734000:A:G	4.33993e-08	-1.47858	-0.936516
62734386	chr5:62734386:T:C	2.75611e-08	-1.52466	-1.34447
62734456	chr5:62734456:C:T	2.80232e-07	-1.40975e-10	-0.549922
62734596	chr5:62734596:C:T	2.59223e-07	-1.40975e-10	-0.627853
62734670	chr5:62734670:C:T	1.21165e-07	-1.38839	-3.64918e-10
62734961	chr5:62734961:T:C	5.8751e-07	-0.799865	0.990218
62735071	chr5:62735071:G:A	1.23106e-07	-1.40975e-10	-1.37249
62735313	chr5:62735313:G:T	2.83414e-07	-1.40975e-10	-0.538632
62735478	chr5:62735478:C:T	2.65854e-07	-1.40975e-10	-0.602593
62735513	chr5:62735513:T:C	2.80532e-07	-1.40975e-10	-0.548854
62735538	chr5:62735538:C:T	3.10181e-08	-1.60655	-1.14442
62735599	chr5:62735599:G:T	7.60822e-07	-0.916619	1.36548
62735635	chr5:62735635:A:G	2.85385e-08	-1.55387	-1.28042
62736663	chr5:62736663:G:C	1.29918e-07	-1.40975e-10	-1.31864
62736833	chr5:62736833:A:G	3.56626e-08	-1.24164	-1.3698
62737010	chr5:62737010:T:A	2.795e-08	-1.48309	-1.37203
62737089	chr5:62737089:G:C	1.38037e-07	-1.52692	0.268901
62737289	chr5:62737289:C:T	2.43551e-08	-1.68057	-1.31223
62737503	chr5:62737503:C:T	2.29156e-07	-1.40975e-10	-0.751138
62737690	chr5:62737690:C:T	1.43122e-06	-1.40975e-10	1.08074
62737721	chr5:62737721:A:ACT	1.30119e-07	-1.40975e-10	-1.31709
62737722	chr5:62737722:A:AT	1.30239e-07	-1.40975e-10	-1.31617
62737847	chr5:62737847:A:G	2.76876e-08	-1.49195	-1.37261
62737869	chr5:62737869:C:T	5.65559e-06	-1.40975e-10	2.45486
62738814	chr5:62738814:C:T	2.68104e-08	-1.58616	-1.31059
62738968	chr5:62738968:C:A	4.08372e-08	-1.54072	-0.935234
62738981	chr5:62738981:C:A	1.38697e-07	-1.40975e-10	-1.25325
62739017	chr5:62739017:T:C	3.83847e-08	-1.65164	-0.886246
62739310	chr5:62739310:A:G	1.55635e-07	-1.40975e-10	-1.13803
62739314	chr5:62739314:T:C	2.6196e-08	-1.62013	-1.29981
62739420	chr5:62739420:A:G	1.23163e-07	-1.40975e-10	-1.37204
62739506	chr5:62739506:T:G	2.70499e-08	-1.62098	-1.26687
62739513	chr5:62739513:G:GT	2.55291e-08	-1.67819	-1.26753
62739602	chr5:62739602:T:C	3.46287e-08	-1.62641	-1.01445
62739614	chr5:62739614:C:A	1.61679e-06	-1.40975e-10	1.20265
62740069	chr5:62740069:GTTAC:G	1.63261e-06	-1.40975e-10	1.21239
62740161	chr5:62740161:C:G	1.23635e-07	-1.40975e-10	-1.36821
62740716	chr5:62740716:C:T	2.6833e-08	-1.67992	-1.21599
62740731	chr5:62740731:G:C	2.67109e-08	-1.68033	-1.22014
62740857	chr5:62740857:G:A	1.39223e-07	-1.40975e-10	-1.24946
62741017	chr5:62741017:T:C	2.66116e-08	-1.65953	-1.24466
62741066	chr5:62741066:C:T	4.60458e-08	-0.989252	-1.36665
62741096	chr5:62741096:C:T	1.47115e-07	-1.40975e-10	-1.19433
62741137	chr5:62741137:A:G	4.63331e-08	-1.66726	-0.682421
62741413	chr5:62741413:G:A	2.63807e-08	-1.6804	-1.23251
62741857	chr5:62741857:G:A	2.49956e-08	-1.62165	-1.34519
62741934	chr5:62741934:A:G	1.67146e-07	-1.40975e-10	-1.06667
62742468	chr5:62742468:C:T	3.81295e-08	-1.35706	-1.18749
62742498	chr5:62742498:C:T	3.29642e-08	-1.61006	-1.08006
62742583	chr5:62742583:G:T	2.48929e-08	-1.63051	-1.34045
62742656	chr5:62742656:T:G	2.74129e-08	-1.67517	-1.19936
62742951	chr5:62742951:A:G	5.87308e-07	-0.706444	0.896452
62742976	chr5:62742976:T:C	1.3621e-07	-1.40975e-10	-1.27134
62743097	chr5:62743097:C:T	4.16803e-08	-1.54754	-0.907973
62743662	chr5:62743662:A:G	2.73573e-08	-1.67651	-1.20005
62743816	chr5:62743816:G:T	3.15448e-08	-1.63036	-1.10378
62743976	chr5:62743976:G:T	2.49541e-07	-1.40975e-10	-0.66592
62744123	chr5:62744123:C:A	1.3408e-07	-1.40975e-10	-1.2871
62744133	chr5:62744133:A:G	4.13907e-08	-1.52366	-0.938823
62744677	chr5:62744677:A:G	2.80658e-08	-1.48295	-1.36804
62744718	chr5:62744718:G:A	2.65525e-08	-1.68002	-1.2264
62745166	chr5:62745166:G:C	4.98535e-07	0.0261319	-3.64918e-10
62745171	chr5:62745171:C:T	1.55692e-06	-1.40975e-10	1.16492
62745344	chr5:62745344:A:G	1.31754e-07	-1.40975e-10	-1.3046
62745486	chr5:62745486:T:G	2.32591e-08	-1.67057	-1.36827
62745783	chr5:62745783:G:A	3.1267e-08	-1.67692	-1.06606
62745878	chr5:62745878:C:G	2.34655e-08	-1.65994	-1.37008
62745926	chr5:62745926:G:T	2.34693e-08	-1.65918	-1.37067
62746218	chr5:62746218:C:T	2.33211e-08	-1.66613	-1.37005
62746355	chr5:62746355:G:T	2.57221e-08	-1.60561	-1.33258
62746366	chr5:62746366:C:T	1.25228e-07	-1.40975e-10	-1.3554
62746841	chr5:62746841:C:T	7.79542e-08	-1.64066	-0.18876
62746894	chr5:62746894:C:G	7.66745e-08	-1.67778	-0.168197
62747507	chr5:62747507:G:A	1.26768e-07	-1.40975e-10	-1.34318
62747851	chr5:62747851:C:T	1.23277e-07	-1.40975e-10	-1.3711
62747874	chr5:62747874:G:A	4.78751e-07	-1.40975e-10	-0.0143609
62747892	chr5:62747892:C:T	1.27912e-07	-1.40975e-10	-1.3342
62748167	chr5:62748167:T:C	1.26759e-07	-1.40975e-10	-1.34325
62748271	chr5:62748271:T:C	2.60699e-07	-1.40975e-10	-0.622176
62748551	chr5:62748551:C:T	9.19952e-08	-1.66381	-3.64918e-10
62748673	chr5:62748673:C:T	5.54053e-08	-0.969991	-1.20088
62748718	chr5:62748718:G:C	1.23264e-07	-1.40975e-10	-1.37122
62749261	chr5:62749261:C:T	2.3176e-07	0.59957	-1.33941
62749537	chr5:62749537:G:A	1.27134e-07	-1.40975e-10	-1.3403
62749794	chr5:62749794:A:C	1.27804e-07	-1.40975e-10	-1.33505
62750086	chr5:62750086:TC:T	1.272e-07	-1.40975e-10	-1.33978
62750450	chr5:62750450:C:T	1.28169e-07	-1.40975e-10	-1.33219
62750607	chr5:62750607:C:T	1.5715e-07	-1.40975e-10	-1.12834
62750700	chr5:62750700:A:G	1.27199e-07	-1.40975e-10	-1.33979
62750724	chr5:62750724:G:A	1.39137e-05	-1.40975e-10	3.35509
62750725	chr5:62750725:T:C	1.27157e-07	-1.40975e-10	-1.34012
62750852	chr5:62750852:T:G	1.2715e-07	-1.40975e-10	-1.34018
62751107	chr5:62751107:G:C	1.25691e-07	-1.40975e-10	-1.35171
62751187	chr5:62751187:G:T	1.272e-07	-1.40975e-10	-1.33978
62751210	chr5:62751210:A:G	1.27213e-07	-1.40975e-10	-1.33968
62751231	chr5:62751231:A:T	1.27195e-07	-1.40975e-10	-1.33982
62751261	chr5:62751261:T:C	1.27197e-07	-1.40975e-10	-1.3398
62751294	chr5:62751294:G:A	2.01982e-07	-1.40975e-10	-0.877361
62751612	chr5:62751612:T:C	1.23226e-07	-1.40975e-10	-1.37152
62751773	chr5:62751773:G:A	1.272e-07	-1.40975e-10	-1.33978
62751880	chr5:62751880:C:T	1.50895e-07	-1.40975e-10	-1.16896
62751948	chr5:62751948:A:G	1.71741e-07	-1.40975e-10	-1.03955
62751971	chr5:62751971:C:T	1.27112e-07	-1.40975e-10	-1.34047
62752182	chr5:62752182:T:C	2.23627e-07	-1.57827	0.802711
62752245	chr5:62752245:C:T	1.54622e-07	-1.40975e-10	-1.14456
62752350	chr5:62752350:T:A	1.27132e-07	-1.40975e-10	-1.34032
62752424	chr5:62752424:G:A	1.69443e-07	-1.40975e-10	-1.05302
62752474	chr5:62752474:G:A	1.80959e-07	-1.40975e-10	-0.98727
62752588	chr5:62752588:T:C	1.27155e-07	-1.40975e-10	-1.34013
62752589	chr5:62752589:G:A	1.272e-07	-1.40975e-10	-1.33978
62752592	chr5:62752592:G:A	1.24388e-07	-1.40975e-10	-1.36213
62752636	chr5:62752636:T:C	1.27234e-07	-1.40975e-10	-1.33951
62752694	chr5:62752694:A:T	1.29236e-07	-1.40975e-10	-1.3239
62752822	chr5:62752822:T:C	1.27152e-07	-1.40975e-10	-1.34016
62753072	chr5:62753072:C:G	1.27251e-07	-1.40975e-10	-1.33938
62753095	chr5:62753095:T:C	3.39877e-07	-1.52513	1.16818
62753172	chr5:62753172:C:T	1.27679e-07	-1.40975e-10	-1.33602
62753285	chr5:62753285:C:A	1.0943e-06	-1.40975e-10	0.812328
62753384	chr5:62753384:T:C	3.35492e-08	-1.3338	-1.33872
62753385	chr5:62753385:T:C	1.25347e-07	-1.40975e-10	-1.35446
62753392	chr5:62753392:G:C	1.254e-07	-1.40975e-10	-1.35403
62753521	chr5:62753521:T:C	1.27221e-07	-1.40975e-10	-1.33962
62753532	chr5:62753532:T:A	1.32082e-07	-1.40975e-10	-1.30212
62753647	chr5:62753647:C:T	1.28277e-07	-1.40975e-10	-1.33135
62753721	chr5:62753721:A:G	2.71349e-08	-1.56989	-1.31483
62753830	chr5:62753830:A:G	1.44931e-07	-1.40975e-10	-1.20928
62753869	chr5:62753869:G:A	4.12518e-07	-1.40975e-10	-0.163262
62754041	chr5:62754041:C:T	4.40904e-08	-1.05487	-1.34443
62754276	chr5:62754276:C:T	5.16063e-08	-0.926412	-1.31549
62754340	chr5:62754340:G:A	5.28616e-08	-1.64648	-0.571384
62754365	chr5:62754365:T:A	1.27207e-07	-1.40975e-10	-1.33973
62754498	chr5:62754498:T:C	2.48053e-06	-1.40975e-10	1.63069
62754676	chr5:62754676:G:A	3.33906e-07	-0.374681	-3.64918e-10
62754762	chr5:62754762:A:T	2.15405e-07	-1.40975e-10	-0.813022
62754790	chr5:62754790:T:C	4.66551e-08	-1.68037	-0.662392
62754791	chr5:62754791:G:A	4.79215e-08	-1.67982	-0.636155
62754845	chr5:62754845:G:T	3.84798e-07	-1.43281	1.19998
62754860	chr5:62754860:A:G	2.38181e-08	-1.65864	-1.35645
62754898	chr5:62754898:C:A	4.61334e-08	-1.68004	-0.673963
62755091	chr5:62755091:C:T	2.74103e-08	-1.57685	-1.29777
62755257	chr5:62755257:A:G	1.60779e-07	-1.40975e-10	-1.10551
62755270	chr5:62755270:T:G	1.2729e-07	-1.40975e-10	-1.33907
62755575	chr5:62755575:C:T	1.53037e-07	-1.40975e-10	-1.15486
62755585	chr5:62755585:T:A	2.21134e-07	-1.40975e-10	-0.786772
62755656	chr5:62755656:A:G	1.27298e-07	-1.40975e-10	-1.33901
62755663	chr5:62755663:C:A	1.2865e-07	-1.40975e-10	-1.32845
62755887	chr5:62755887:C:T	2.59688e-08	-1.66931	-1.25934
62755922	chr5:62755922:C:G	1.27201e-07	-1.40975e-10	-1.33977
62755931	chr5:62755931:C:T	1.272e-07	-1.40975e-10	-1.33978
62756112	chr5:62756112:A:G	1.27129e-07	-1.40975e-10	-1.34034
62756154	chr5:62756154:C:T	1.507e-07	-1.40975e-10	-1.17025
62756179	chr5:62756179:A:G	1.27268e-07	-1.40975e-10	-1.33925
62756187	chr5:62756187:G:C	3.43452e-08	-1.29044	-1.35864
62756192	chr5:62756192:C:T	1.07763e-05	-1.40975e-10	3.09956
62756306	chr5:62756306:G:A	1.26983e-07	-1.40975e-10	-1.34149
62756354	chr5:62756354:A:G	1.3192e-07	-1.40975e-10	-1.30334
62756373	chr5:62756373:A:T	4.8283e-08	-1.68016	-0.6283
62756519	chr5:62756519:T:G	1.43313e-07	-1.40975e-10	-1.22051
62756737	chr5:62756737:G:GACAA	1.2907e-07	-1.40975e-10	-1.32519
62756757	chr5:62756757:A:G	4.64129e-08	-1.51967	-0.828293
62757028	chr5:62757028:A:G	1.09645e-07	-1.4883	-3.64918e-10
62757134	chr5:62757134:G:T	1.26594e-07	-1.40975e-10	-1.34455
62757389	chr5:62757389:G:A	1.50353e-07	-1.40975e-10	-1.17256
62757551	chr5:62757551:T:C	2.51029e-08	-1.64125	-1.32131
62757586	chr5:62757586:G:T	3.42114e-07	-0.350396	-3.64918e-10
62757591	chr5:62757591:C:G	1.27893e-07	-1.40975e-10	-1.33435
62757630	chr5:62757630:A:C	1.03855e-06	-1.40975e-10	0.760037
62757649	chr5:62757649:T:A	1.27154e-07	-1.40975e-10	-1.34015
62757727	chr5:62757727:G:C	9.52216e-08	-1.62933	-3.64918e-10
62757765	chr5:62757765:C:G	1.2849e-07	-1.40975e-10	-1.32969
62757766	chr5:62757766:A:G	1.28382e-07	-1.40975e-10	-1.33053
62757775	chr5:62757775:A:G	1.27158e-07	-1.40975e-10	-1.34011
62757832	chr5:62757832:G:A	1.07563e-07	-1.00151	-0.50596
62757999	chr5:62757999:C:G	1.27098e-07	-1.40975e-10	-1.34058
62758012	chr5:62758012:C:T	4.82928e-08	-0.982582	-1.32568
62758082	chr5:62758082:G:T	4.63226e-07	-1.40975e-10	-0.0473258
62758091	chr5:62758091:G:A	1.31159e-07	-1.40975e-10	-1.30913
62758197	chr5:62758197:A:T	2.20521e-07	-1.40975e-10	-0.78955
62758298	chr5:62758298:G:A	2.49451e-08	-1.65023	-1.31863
62758408	chr5:62758408:T:C	1.26219e-07	-1.40975e-10	-1.34752
62758425	chr5:62758425:T:C	1.27212e-07	-1.40975e-10	-1.33969
62758426	chr5:62758426:G:A	1.272e-07	-1.40975e-10	-1.33978
62758733	chr5:62758733:TC:T	1.4549e-07	-1.40975e-10	-1.20544
62758809	chr5:62758809:A:C	1.27178e-07	-1.40975e-10	-1.33995
62758959	chr5:62758959:C:T	4.96822e-08	-0.910187	-1.36971
62759000	chr5:62759000:C:T	1.272e-07	-1.40975e-10	-1.33978
62759183	chr5:62759183:A:G	1.28288e-07	-1.40975e-10	-1.33126
62759213	chr5:62759213:T:G	1.38022e-07	-1.40975e-10	-1.25813
62759339	chr5:62759339:A:G	1.272e-07	-1.40975e-10	-1.33978
62759442	chr5:62759442:G:A	4.1464e-08	-1.0887	-1.37202
62759473	chr5:62759473:G:A	2.37768e-08	-1.65996	-1.35687
62759513	chr5:62759513:A:G	1.25713e-07	-1.40975e-10	-1.35154
62759600	chr5:62759600:C:T	3.2244e-08	-1.35496	-1.35725
62759601	chr5:62759601:G:A	1.27901e-07	-1.40975e-10	-1.33429
62759640	chr5:62759640:G:A	9.97149e-07	-1.40975e-10	0.719358
62759672	chr5:62759672:T:A	2.65678e-08	-1.60909	-1.29675
62759721	chr5:62759721:A:T	1.29236e-07	-1.40975e-10	-1.3239
62759790	chr5:62759790:GAC:G	1.29213e-07	-1.40975e-10	-1.32408
62759795	chr5:62759795:T:TTG	1.29049e-07	-1.40975e-10	-1.32535
62759936	chr5:62759936:G:T	4.72259e-08	-1.41082	-0.919774
62760004	chr5:62760004:A:G	1.15612e-07	-1.4353	-3.64918e-10
62760337	chr5:62760337:CA:C	3.33888e-08	-1.30628	-1.37104
62760354	chr5:62760354:G:A	1.29624e-07	-1.40975e-10	-1.3209
62760426	chr5:62760426:T:A	1.34993e-07	-1.40975e-10	-1.28032
62760449	chr5:62760449:CT:C	1.50013e-07	-1.40975e-10	-1.17482
62760703	chr5:62760703:T:C	1.29213e-07	-1.40975e-10	-1.32408
62761071	chr5:62761071:A:G	1.48906e-07	-1.40975e-10	-1.18222
62761088	chr5:62761088:C:T	1.29304e-07	-1.40975e-10	-1.32338
62761127	chr5:62761127:T:C	1.29191e-07	-1.40975e-10	-1.32425
62761148	chr5:62761148:C:A	1.49307e-07	-1.40975e-10	-1.17954
62761189	chr5:62761189:A:C	1.23629e-07	-1.40975e-10	-1.36825
62761221	chr5:62761221:G:A	1.29213e-07	-1.40975e-10	-1.32408
62761398	chr5:62761398:A:G	2.90903e-07	-1.40975e-10	-0.512553
62761582	chr5:62761582:C:T	1.29213e-07	-1.40975e-10	-1.32408
62762045	chr5:62762045:T:C	1.29279e-07	-1.40975e-10	-1.32357
62762372	chr5:62762372:A:T	2.56543e-08	-1.67657	-1.26426
62762506	chr5:62762506:G:A	1.2713e-07	-1.40975e-10	-1.34033
62762724	chr5:62762724:G:C	5.64323e-08	-1.67894	-0.473558
62762771	chr5:62762771:A:G	1.28412e-07	-1.40975e-10	-1.33029
62762923	chr5:62762923:T:C	2.2184e-07	-1.40975e-10	-0.783584
62763317	chr5:62763317:T:C	9.04809e-08	-1.6804	-3.64918e-10
62763371	chr5:62763371:A:G	1.72703e-07	-1.40975e-10	-1.03397
62763605	chr5:62763605:C:T	1.55796e-07	-1.40975e-10	-1.13699
62763688	chr5:62763688:C:G	1.29116e-07	-1.40975e-10	-1.32483
62763994	chr5:62763994:G:A	2.20345e-07	-1.40975e-10	-0.790345
62764083	chr5:62764083:G:A	3.99237e-08	-1.60475	-0.893825
62764088	chr5:62764088:T:A	4.58506e-07	-1.63338	1.57581
62764523	chr5:62764523:C:T	5.99227e-08	-1.54995	-0.542539
62764908	chr5:62764908:C:G	3.33765e-07	-1.52606	1.15095
62765003	chr5:62765003:G:A	1.48786e-07	-1.40975e-10	-1.18303
62765087	chr5:62765087:C:T	1.35844e-07	-1.40975e-10	-1.27403
62765126	chr5:62765126:A:G	6.43736e-07	-1.0648	1.34655
62765549	chr5:62765549:A:G	1.22408e-07	-1.18225	-0.195927
62765660	chr5:62765660:T:C	1.23489e-07	-1.36939	-3.64918e-10
62765741	chr5:62765741:A:G	4.40723e-07	-1.1106	1.01348
62765847	chr5:62765847:T:C	3.54587e-08	-1.51426	-1.10292
62766136	chr5:62766136:T:C	3.82607e-07	-1.40975e-10	-0.238534
62766224	chr5:62766224:T:TAGGGAAAA	4.04373e-07	-1.14809	0.964884
62766337	chr5:62766337:T:C	1.233e-07	-1.40975e-10	-1.37092
62766397	chr5:62766397:T:C	5.1266e-07	-1.10855	1.16262
62766854	chr5:62766854:T:C	1.25482e-07	-1.40975e-10	-1.35338
62766997	chr5:62766997:G:A	4.18413e-07	-1.15861	1.00954
62767124	chr5:62767124:A:G	1.23097e-07	-1.40975e-10	-1.37257
62767252	chr5:62767252:G:C	3.54981e-07	-1.22404	0.910559
62767410	chr5:62767410:G:A	3.36615e-07	-1.24407	0.87747
62767432	chr5:62767432:A:G	2.67419e-07	-1.36071	0.763987
62767465	chr5:62767465:T:A	2.99572e-07	-1.07366	0.590474
62767487	chr5:62767487:T:C	1.25501e-07	-1.40975e-10	-1.35322
62767539	chr5:62767539:C:T	3.09846e-07	-1.04056	0.591096
62767540	chr5:62767540:G:A	4.86819e-07	-1.40975e-10	0.00235035
62767724	chr5:62767724:A:C	3.74733e-07	-1.21603	0.956702
62767887	chr5:62767887:T:C	2.86987e-08	-1.67441	-1.15428
62768068	chr5:62768068:G:A	3.84415e-07	-1.17105	0.937229
62768132	chr5:62768132:A:G	1.87636e-07	-1.40975e-10	-0.951036
62768173	chr5:62768173:C:G	6.06319e-08	-1.22574	-0.854978
62768237	chr5:62768237:T:A	1.23097e-07	-1.40975e-10	-1.37257
62768265	chr5:62768265:G:A	2.44413e-07	-1.53887	0.852191
62768563	chr5:62768563:A:C	2.14845e-07	-1.40975e-10	-0.815626
62768904	chr5:62768904:A:G	9.76823e-08	-1.60382	-3.64918e-10
62769193	chr5:62769193:A:G	2.75785e-07	-1.47071	0.904787
62769385	chr5:62769385:C:T	1.25466e-07	-1.40975e-10	-1.35351
62769516	chr5:62769516:TTTA:T	2.27952e-07	-1.40975e-10	-0.756405
62769674	chr5:62769674:A:G	2.47598e-08	-1.6165	-1.35982
62769943	chr5:62769943:G:T	1.99059e-07	-1.40975e-10	-0.891942
62770089	chr5:62770089:G:A	3.47883e-07	-0.99154	0.657866
62770098	chr5:62770098:A:G	8.85789e-07	-1.27094	1.87188
62770293	chr5:62770293:G:A	1.26403e-07	-1.40975e-10	-1.34607
62770412	chr5:62770412:A:G	1.40498e-07	-1.40975e-10	-1.24035
62770694	chr5:62770694:A:G	2.17355e-07	-0.804008	-3.64918e-10
62770864	chr5:62770864:A:G	4.00873e-07	-1.13351	0.94161
62770911	chr5:62770911:C:T	5.07362e-08	-1.30211	-0.956794
62770995	chr5:62770995:C:T	4.81484e-08	-1.5178	-0.793456
62771293	chr5:62771293:A:G	3.57418e-07	-1.13686	0.830228
62771300	chr5:62771300:T:C	4.63147e-07	-1.40975e-10	-0.0474976
62771411	chr5:62771411:A:G	3.4871e-07	-1.16807	0.836768
62771548	chr5:62771548:A:G	3.0049e-07	-0.988345	0.508219
62771711	chr5:62771711:C:T	2.98146e-07	-0.487958	-3.64918e-10
62771770	chr5:62771770:C:T	3.10128e-07	-0.667645	0.219088
62771901	chr5:62771901:CAAT:C	1.69751e-06	-1.40975e-10	1.25138
62771997	chr5:62771997:C:T	1.93796e-07	-1.40975e-10	-0.918735
62772058	chr5:62772058:A:G	2.81376e-08	-1.49736	-1.35108
62772889	chr5:62772889:T:C	2.40755e-06	-1.40975e-10	1.60082
62772893	chr5:62772893:A:G	2.46583e-08	-1.64154	-1.33889
62772937	chr5:62772937:G:A	2.38509e-07	-1.40975e-10	-0.711133
62772950	chr5:62772950:T:C	9.37893e-08	-1.64449	-3.64918e-10
62773276	chr5:62773276:G:C	1.28454e-07	-1.32997	-3.64918e-10
62773725	chr5:62773725:C:A	2.41684e-08	-1.63055	-1.36995
62773846	chr5:62773846:A:G	2.43653e-08	-1.67113	-1.32125
62773930	chr5:62773930:T:C	2.47532e-07	-1.40975e-10	-0.674003
62774091	chr5:62774091:C:T	9.4946e-08	-1.63223	-3.64918e-10
62774769	chr5:62774769:C:T	1.27108e-07	-1.40975e-10	-1.34051
62774806	chr5:62774806:T:C	4.73718e-07	-1.40975e-10	-0.024929
62774855	chr5:62774855:T:C	2.41737e-08	-1.67145	-1.32883
62774931	chr5:62774931:C:G	1.6898e-07	-1.05576	-3.64918e-10
62775453	chr5:62775453:A:G	1.7657e-07	-1.40975e-10	-1.01182
62775454	chr5:62775454:TC:T	2.47825e-08	-1.6463	-1.3291
62775500	chr5:62775500:G:A	2.68522e-08	-1.66768	-1.22752
62775763	chr5:62775763:A:G	4.47799e-07	-1.40975e-10	-0.0811977
62776048	chr5:62776048:CA:C	1.85008e-07	-1.40975e-10	-0.965144
62776180	chr5:62776180:G:A	1.12895e-07	-1.45909	-3.64918e-10
62776224	chr5:62776224:C:A	1.23107e-07	-1.40975e-10	-1.37249
62776280	chr5:62776280:G:T	2.90412e-08	-1.64523	-1.1716
62776483	chr5:62776483:C:A	2.38517e-07	-1.40975e-10	-0.7111
62776497	chr5:62776497:G:A	9.92371e-08	-1.58803	-3.64918e-10
62776687	chr5:62776687:G:A	2.74808e-08	-1.61645	-1.2556
62776878	chr5:62776878:A:C	1.50231e-07	-1.40975e-10	-1.17337
62777763	chr5:62777763:T:C	3.04891e-08	-1.64936	-1.11881
62777871	chr5:62777871:T:C	3.57312e-08	-1.29895	-1.31057
62777956	chr5:62777956:C:T	3.83871e-08	-1.17965	-1.35817
62777973	chr5:62777973:A:C	2.45848e-06	-1.40975e-10	1.62176
62778007	chr5:62778007:G:A	3.6859e-08	-1.61909	-0.959348
62778421	chr5:62778421:C:A	3.66238e-08	-1.22674	-1.3581
62778445	chr5:62778445:A:C	3.5144e-08	-1.42654	-1.19955
62778683	chr5:62778683:A:G	3.67337e-08	-1.21527	-1.36658
62778870	chr5:62778870:G:A	2.2974e-08	-1.67913	-1.37204
62778910	chr5:62778910:T:G	2.15251e-07	-1.40975e-10	-0.813736
62779199	chr5:62779199:T:C	6.51962e-08	-1.4516	-0.556545
62779289	chr5:62779289:A:G	3.69678e-08	-1.24548	-1.33002
62779352	chr5:62779352:A:G	3.65673e-08	-1.25428	-1.33211
62779479	chr5:62779479:A:G	1.24584e-07	-1.40975e-10	-1.36056
62779531	chr5:62779531:C:CAT	3.70001e-08	-1.2374	-1.33722
62779980	chr5:62779980:A:C	3.16012e-08	-1.38915	-1.3432
62780072	chr5:62780072:A:G	4.09979e-08	-1.25906	-1.21297
62780185	chr5:62780185:A:G	2.16944e-07	-1.40975e-10	-0.805901
62780583	chr5:62780583:G:A	2.69683e-08	-1.6706	-1.22028
62780710	chr5:62780710:G:A	6.35949e-08	-1.44947	-0.583535
62780865	chr5:62780865:G:T	1.26937e-07	-1.40975e-10	-1.34185
62781008	chr5:62781008:G:A	1.23977e-07	-1.40975e-10	-1.36544
62781132	chr5:62781132:C:G	3.52676e-08	-1.25527	-1.36731
62781206	chr5:62781206:T:C	1.24184e-07	-1.36378	-3.64918e-10
62781385	chr5:62781385:C:T	2.2578e-07	-1.40975e-10	-0.765981
62781436	chr5:62781436:T:G	2.95069e-08	-1.67359	-1.12733
62781467	chr5:62781467:G:T	1.26712e-07	-1.40975e-10	-1.34363
62781524	chr5:62781524:C:T	2.77629e-08	-1.67754	-1.1843
62781561	chr5:62781561:C:T	2.04046e-07	-1.40975e-10	-0.867196
62782243	chr5:62782243:T:C	2.67588e-08	-1.68024	-1.21844
62782304	chr5:62782304:C:T	1.23187e-07	-1.40975e-10	-1.37184
62782475	chr5:62782475:C:T	3.80683e-08	-1.17356	-1.3726
62782496	chr5:62782496:A:G	4.04471e-08	-1.27171	-1.21384
62782661	chr5:62782661:A:G	1.17916e-07	-1.66946	0.253886
62782976	chr5:62782976:A:G	3.99719e-08	-1.12554	-1.37182
62783389	chr5:62783389:C:T	3.83339e-08	-1.16664	-1.37256
62783467	chr5:62783467:C:T	1.27262e-06	-1.40975e-10	0.963291
62783596	chr5:62783596:C:T	1.66999e-07	-1.40975e-10	-1.06755
62783638	chr5:62783638:C:G	2.73882e-08	-1.66966	-1.20577
62783741	chr5:62783741:A:G	2.02124e-07	-1.40975e-10	-0.876658
62783834	chr5:62783834:G:T	2.39091e-07	-0.708696	-3.64918e-10
62783960	chr5:62783960:G:A	2.33633e-08	-1.68048	-1.35389
62784386	chr5:62784386:T:C	4.90642e-08	-1.58986	-0.702553
62784819	chr5:62784819:C:T	3.65361e-08	-1.21482	-1.37242
62784828	chr5:62784828:AATAC:A	6.81754e-08	-1.36942	-0.594038
62785172	chr5:62785172:A:G	4.23517e-07	-0.136947	-3.64918e-10
62785189	chr5:62785189:C:T	2.29423e-08	-1.6803	-1.37226
62785361	chr5:62785361:T:C	4.44694e-08	-1.66022	-0.730522
62785530	chr5:62785530:T:G	7.46976e-08	-1.00155	-0.87054
62785707	chr5:62785707:A:G	2.29595e-08	-1.68062	-1.37118
62785847	chr5:62785847:A:G	2.44178e-08	-1.67953	-1.3107
62785934	chr5:62785934:G:A	1.24433e-07	-1.40975e-10	-1.36177
62786063	chr5:62786063:C:T	3.13149e-08	-1.64632	-1.09513
62786393	chr5:62786393:T:C	2.50017e-07	-1.40975e-10	-0.664014
62786580	chr5:62786580:G:A	6.59716e-07	0.306268	-3.64918e-10
62786708	chr5:62786708:G:T	3.88593e-08	-1.17302	-1.35257
62786710	chr5:62786710:AT:A	2.83606e-07	-1.40975e-10	-0.537956
62786712	chr5:62786712:T:G	6.06505e-07	-1.40975e-10	0.222172
62786863	chr5:62786863:G:A	2.32284e-07	-1.40975e-10	-0.737583
62786953	chr5:62786953:C:T	1.26851e-07	-1.40975e-10	-1.34253
62787132	chr5:62787132:TC:T	1.23344e-07	-1.40975e-10	-1.37057
62787612	chr5:62787612:G:A	3.96586e-08	-1.14885	-1.35639
62787620	chr5:62787620:G:A	6.38768e-08	-1.36961	-0.65897
62788369	chr5:62788369:A:G	4.19797e-08	-1.64872	-0.799631
62788462	chr5:62788462:C:G	1.05354e-06	-1.40975e-10	0.774373
62788679	chr5:62788679:A:G	4.08376e-08	-1.24316	-1.23278
62788794	chr5:62788794:A:AG	2.91279e-06	1.79132	-3.64918e-10
62788942	chr5:62788942:A:T	2.37349e-06	-1.40975e-10	1.58657
62789176	chr5:62789176:T:C	4.67761e-08	-1.66165	-0.678523
62789223	chr5:62789223:T:C	1.30481e-07	-1.40975e-10	-1.31431
62789309	chr5:62789309:T:C	4.31114e-08	-1.06043	-1.36133
62789425	chr5:62789425:G:C	2.96892e-08	-1.64609	-1.14867
62789654	chr5:62789654:C:T	3.02058e-08	-1.63852	-1.13899
62789884	chr5:62789884:A:G	1.23569e-07	-1.40975e-10	-1.36874
62789966	chr5:62789966:TTC:T	8.50993e-08	-1.67776	-0.0639659
62790106	chr5:62790106:G:A	1.31233e-07	-1.40975e-10	-1.30857
62791414	chr5:62791414:T:C	2.32755e-07	-1.40975e-10	-0.735556
62791654	chr5:62791654:G:A	5.67056e-07	-1.40975e-10	0.154917
62791687	chr5:62791687:C:A	2.26995e-07	-1.40975e-10	-0.760613
62791700	chr5:62791700:A:G	9.27247e-08	-1.65591	-3.64918e-10
62792142	chr5:62792142:A:G	4.21345e-08	-1.22135	-1.22333
62792318	chr5:62792318:T:C	4.27925e-08	-1.06348	-1.3657
62792438	chr5:62792438:C:T	2.5055e-07	-1.40975e-10	-0.661881
62792563	chr5:62792563:G:A	1.14861e-07	-1.44182	-3.64918e-10
62793143	chr5:62793143:A:ATTTT	8.44371e-07	-0.793231	1.34628
62793736	chr5:62793736:C:G	9.94946e-08	-1.58544	-3.64918e-10
62793765	chr5:62793765:G:C	2.76961e-08	-1.67938	-1.18487
62794478	chr5:62794478:G:C	2.30667e-08	-1.67739	-1.36976
62794517	chr5:62794517:G:C	6.99358e-08	-1.61195	-0.326011
62794804	chr5:62794804:G:T	5.65599e-07	-1.40975e-10	0.152345
62795198	chr5:62795198:T:C	3.23349e-08	-1.6447	-1.06469
62795318	chr5:62795318:T:A	2.33673e-08	-1.67772	-1.35648
62795431	chr5:62795431:A:G	2.76264e-08	-1.6803	-1.18647
62795439	chr5:62795439:C:T	4.39467e-08	-1.66956	-0.733008
62795444	chr5:62795444:A:G	4.18843e-08	-1.21851	-1.23212
62795445	chr5:62795445:G:A	2.82454e-08	-1.58304	-1.26157
62795841	chr5:62795841:A:G	2.33671e-08	-1.67927	-1.35494
62795887	chr5:62795887:C:T	1.92027e-06	-1.40975e-10	1.37468
62795969	chr5:62795969:G:A	7.62677e-08	-1.47337	-0.377922
62796110	chr5:62796110:A:C	1.51369e-06	-1.40975e-10	1.13676
62796163	chr5:62796163:A:G	1.29242e-07	-1.40975e-10	-1.32386
62796182	chr5:62796182:C:T	1.23388e-07	-1.40975e-10	-1.37021
62796203	chr5:62796203:C:T	1.23869e-07	-1.40975e-10	-1.36632
62796252	chr5:62796252:T:C	2.47665e-07	-1.40975e-10	-0.673466
62796523	chr5:62796523:A:G	1.29286e-07	-1.40975e-10	-1.32352
62796971	chr5:62796971:G:T	1.30496e-06	-1.40975e-10	0.988388
62797013	chr5:62797013:A:T	5.63856e-07	0.149257	-3.64918e-10
62797160	chr5:62797160:C:A	9.40966e-08	-1.64122	-3.64918e-10
62797162	chr5:62797162:G:A	2.40006e-08	-1.67989	-1.32757
62797210	chr5:62797210:G:T	1.30622e-06	-1.40975e-10	0.989351
62797252	chr5:62797252:G:A	2.39444e-08	-1.67905	-1.33075
62797355	chr5:62797355:C:T	4.45835e-08	-1.19977	-1.1884
62798207	chr5:62798207:A:G	3.01561e-08	-1.61792	-1.16123
62798407	chr5:62798407:A:G	4.07509e-07	-1.40975e-10	-0.175479
62798474	chr5:62798474:G:A	2.36528e-07	-1.40975e-10	-0.719473
62798488	chr5:62798488:T:C	2.39453e-08	-1.6438	-1.36597
62798518	chr5:62798518:A:C	5.6785e-07	-1.40975e-10	0.156315
62798635	chr5:62798635:T:C	4.74412e-08	-0.963106	-1.36295
62798778	chr5:62798778:A:G	1.17836e-07	-1.41625	-3.64918e-10
62798914	chr5:62798914:G:A	3.6184e-08	-1.23839	-1.35854
62799145	chr5:62799145:G:A	3.75435e-08	-1.63641	-0.923634
62799468	chr5:62799468:C:A	3.72737e-08	-1.19735	-1.3699
62800504	chr5:62800504:G:GCTACCA	1.29296e-07	-1.40975e-10	-1.32344
62800531	chr5:62800531:G:T	3.50566e-08	-1.64945	-0.979132
62801020	chr5:62801020:T:C	3.62184e-08	-1.63065	-0.965325
62801243	chr5:62801243:T:A	3.83204e-08	-1.57473	-0.964826
62801769	chr5:62801769:T:C	5.14991e-08	-0.874795	-1.36918
62802061	chr5:62802061:T:G	2.2943e-07	-1.40975e-10	-0.749945
62802167	chr5:62802167:T:G	3.05053e-08	-1.45302	-1.31462
62802254	chr5:62802254:A:G	4.64639e-08	-1.16352	-1.18335
62802396	chr5:62802396:TG:GG	1.24308e-07	-1.40975e-10	-1.36278
62802651	chr5:62802651:G:T	3.86522e-08	-1.21776	-1.31318
62803805	chr5:62803805:C:T	4.12153e-08	-1.21926	-1.24747
62803927	chr5:62803927:G:A	8.31391e-08	-0.39606	-1.36897
62804223	chr5:62804223:AC:A	4.07943e-08	-1.21914	-1.25786
62804676	chr5:62804676:G:A	5.20992e-08	-0.901911	-1.33048
62804707	chr5:62804707:A:G	1.26039e-07	-1.40975e-10	-1.34895
62804822	chr5:62804822:G:C	3.61935e-08	-1.63129	-0.965372
62804827	chr5:62804827:G:A	3.71957e-08	-1.64399	-0.925359
62804835	chr5:62804835:C:T	1.24803e-07	-1.3588	-3.64918e-10
62804905	chr5:62804905:C:G	3.2832e-08	-1.65984	-1.03429
62804983	chr5:62804983:T:TC	2.41629e-08	-1.67694	-1.32379
62805151	chr5:62805151:G:A	9.36928e-07	-1.40975e-10	0.657065
62805396	chr5:62805396:C:A	5.29435e-08	-0.852116	-1.3642
62805419	chr5:62805419:C:A	3.58667e-08	-1.63182	-0.973908
62805586	chr5:62805586:A:G	3.71972e-08	-1.62829	-0.941018
62805648	chr5:62805648:G:A	3.96069e-08	-1.37576	-1.13078
62805811	chr5:62805811:GTTTTGTGAAAGAAACACGT:G	2.32284e-07	-1.40975e-10	-0.737583
62805849	chr5:62805849:T:A	1.23106e-07	-1.40975e-10	-1.37249
62805893	chr5:62805893:C:T	4.12987e-07	-1.40975e-10	-0.162126
62806223	chr5:62806223:C:G	2.44916e-08	-1.67241	-1.3148
62806515	chr5:62806515:G:A	1.32058e-07	-1.3023	-3.64918e-10
62806775	chr5:62806775:A:C	1.05945e-07	-1.52262	-3.64918e-10
62806792	chr5:62806792:T:C	1.23112e-07	-1.40975e-10	-1.37245
62807505	chr5:62807505:C:T	4.389e-08	-1.0686	-1.33526
62807880	chr5:62807880:T:C	4.09187e-08	-1.33026	-1.14369
62808211	chr5:62808211:A:G	1.23575e-07	-1.40975e-10	-1.36869
62808239	chr5:62808239:G:A	1.46243e-07	-1.40975e-10	-1.20027
62808449	chr5:62808449:C:T	2.44212e-07	-1.40975e-10	-0.687505
62808598	chr5:62808598:CTGTT:C	1.24414e-07	-1.40975e-10	-1.36192
62808655	chr5:62808655:A:G	2.92534e-08	-1.57123	-1.23831
62809057	chr5:62809057:C:A	1.31763e-07	-1.40975e-10	-1.30454
62809095	chr5:62809095:T:C	1.23112e-07	-1.40975e-10	-1.37245
62809147	chr5:62809147:G:A	1.23404e-07	-1.40975e-10	-1.37007
62809226	chr5:62809226:C:T	2.41992e-08	-1.67813	-1.32109
62809445	chr5:62809445:G:C	1.23112e-07	-1.40975e-10	-1.37245
62809574	chr5:62809574:C:T	3.97938e-08	-1.35173	-1.1501
62809737	chr5:62809737:G:A	3.39683e-08	-1.67214	-0.987977
62809750	chr5:62809750:A:G	1.70386e-06	1.25511	-3.64918e-10
62809999	chr5:62809999:G:A	3.7208e-08	-1.64313	-0.92589
62810389	chr5:62810389:G:A	1.70264e-07	-1.04819	-3.64918e-10
62810466	chr5:62810466:G:T	3.73669e-08	-1.60556	-0.959199
62810469	chr5:62810469:T:G	2.67257e-07	-1.40975e-10	-0.59733
62810531	chr5:62810531:C:T	1.23656e-07	-1.36804	-3.64918e-10
62810659	chr5:62810659:T:C	2.28016e-07	-1.40975e-10	-0.756126
62810699	chr5:62810699:A:T	1.25151e-07	-1.35602	-3.64918e-10
62810749	chr5:62810749:G:A	3.67118e-07	-1.40975e-10	-0.279857
62811067	chr5:62811067:G:A	1.56009e-07	-1.13563	-3.64918e-10
62811082	chr5:62811082:G:A	5.3197e-08	-0.845064	-1.36648
62811174	chr5:62811174:G:A	3.91938e-08	-1.3738	-1.14322
62811183	chr5:62811183:C:T	5.64277e-07	-1.40975e-10	0.150004
62811334	chr5:62811334:G:A	1.37581e-07	-1.40975e-10	-1.26133
62811451	chr5:62811451:C:T	3.2281e-08	-1.35827	-1.3528
62811795	chr5:62811795:A:G	2.76032e-07	-0.565024	-3.64918e-10
62811810	chr5:62811810:C:T	3.43362e-08	-1.61421	-1.03513
62811985	chr5:62811985:A:G	2.32865e-08	-1.68029	-1.35738
62811988	chr5:62811988:A:G	3.54968e-08	-1.62236	-0.993738
62812257	chr5:62812257:G:A	5.13307e-08	-1.13572	-1.11153
62812351	chr5:62812351:T:C	5.43027e-08	-0.827383	-1.36358
62812393	chr5:62812393:C:T	9.07025e-08	-1.67796	-3.64918e-10
62812477	chr5:62812477:C:T	3.88353e-08	-1.3881	-1.13812
62812551	chr5:62812551:AT:A	1.23406e-07	-1.40975e-10	-1.37006
62812737	chr5:62812737:C:T	5.37199e-08	-0.838054	-1.3637
62812978	chr5:62812978:T:C	2.26641e-07	-1.40975e-10	-0.762175
62812987	chr5:62812987:C:T	3.67398e-07	-0.279095	-3.64918e-10
62813089	chr5:62813089:G:A	5.40565e-08	-0.833316	-1.3622
62813112	chr5:62813112:A:G	1.2502e-07	-1.40975e-10	-1.35707
62813157	chr5:62813157:G:T	1.30828e-06	-1.40975e-10	0.990924
62813183	chr5:62813183:G:A	2.2537e-06	-1.40975e-10	1.53479
62813773	chr5:62813773:T:C	2.26785e-07	-1.40975e-10	-0.761539
62813775	chr5:62813775:C:T	1.3128e-07	-1.40975e-10	-1.30821
62814419	chr5:62814419:T:A	3.83189e-08	-1.62913	-0.910472
62814622	chr5:62814622:G:C	3.35768e-08	-1.6698	-1.00191
62814685	chr5:62814685:G:T	7.39622e-08	-1.47207	-0.409916
62815125	chr5:62815125:G:A	3.63279e-08	-1.61419	-0.978767
62815996	chr5:62815996:G:A	2.20505e-07	-1.40975e-10	-0.78962
62816063	chr5:62816063:C:T	5.6169e-08	-0.829585	-1.32759
62816424	chr5:62816424:C:T	1.30622e-06	-1.40975e-10	0.989351
62816476	chr5:62816476:C:T	5.33959e-08	-0.843084	-1.36472
62816654	chr5:62816654:G:A	5.7754e-08	-0.79558	-1.33377
62816702	chr5:62816702:A:T	5.8506e-08	-0.787388	-1.32902
62816716	chr5:62816716:T:A	3.7843e-07	-1.40975e-10	-0.24951
62816739	chr5:62816739:T:C	1.22778e-06	-1.40975e-10	0.927424
62816861	chr5:62816861:G:C	3.87273e-07	-1.40975e-10	-0.226411
62817329	chr5:62817329:C:T	1.23098e-07	-1.40975e-10	-1.37256
62817351	chr5:62817351:G:C	5.20008e-08	-0.926383	-1.3079
62817352	chr5:62817352:T:C	4.54653e-08	-1.33623	-1.03236
62817727	chr5:62817727:G:A	2.81633e-08	-1.61535	-1.23217
62817933	chr5:62817933:T:C	6.52503e-08	-0.648228	-1.35908
62823108	chr5:62823108:A:G	2.93098e-08	-1.62526	-1.18236
62823698	chr5:62823698:A:G	5.93695e-07	0.200824	-3.64918e-10
62824014	chr5:62824014:C:T	4.69952e-08	-1.51332	-0.822179
62824120	chr5:62824120:C:G	2.55192e-08	-1.63289	-1.31322
62824162	chr5:62824162:G:A	4.58808e-08	-1.45476	-0.904738
62824337	chr5:62824337:A:G	2.37384e-06	-1.40975e-10	1.58672
62824851	chr5:62824851:C:T	1.52137e-06	-1.40975e-10	1.14182
62824947	chr5:62824947:T:G	2.478e-07	-1.40975e-10	-0.672919
62824989	chr5:62824989:T:A	1.55077e-07	-1.40975e-10	-1.14162
62825034	chr5:62825034:G:A	1.23098e-07	-1.40975e-10	-1.37256
62825079	chr5:62825079:T:G	3.68116e-08	-1.54238	-1.03735
62825756	chr5:62825756:T:C	3.88427e-08	-1.56715	-0.958873
62826179	chr5:62826179:A:G	1.83084e-07	-1.40975e-10	-0.975594
62826882	chr5:62826882:G:C	9.7039e-08	-1.49183	-0.118602
62827589	chr5:62827589:A:G	3.66814e-08	-1.30437	-1.2789
62827878	chr5:62827878:C:T	3.06892e-07	-1.40975e-10	-0.459044
62828315	chr5:62828315:CTCTGAGTTTACAT:C	9.60455e-08	-1.51993	-0.100788
62828404	chr5:62828404:G:A	9.46384e-08	-1.51157	-0.123904
62828624	chr5:62828624:T:A	4.91346e-08	-1.06383	-1.22715
62828794	chr5:62828794:C:T	3.77982e-08	-1.55297	-1.00031
62829099	chr5:62829099:C:G	2.0441e-07	-1.61344	0.748025
62829462	chr5:62829462:T:G	6.72202e-08	-1.07746	-0.900106
62829735	chr5:62829735:G:A	3.81723e-08	-1.56402	-0.979414
62829984	chr5:62829984:C:T	2.70242e-07	-1.40975e-10	-0.586225
62830117	chr5:62830117:G:A	1.80218e-07	-1.40975e-10	-0.991372
62830337	chr5:62830337:T:A	6.62661e-08	-1.07046	-0.921402
62830675	chr5:62830675:T:C	1.23237e-07	-1.40975e-10	-1.37143
62830866	chr5:62830866:C:T	2.25311e-06	-1.40975e-10	1.53453
62830993	chr5:62830993:A:C	1.39689e-07	-1.40975e-10	-1.24612
62831338	chr5:62831338:G:T	9.76593e-08	-1.52243	-0.0816229
62831370	chr5:62831370:C:T	2.3234e-08	-1.67176	-1.36816
62831589	chr5:62831589:C:A	1.23233e-07	-1.40975e-10	-1.37146
62831866	chr5:62831866:C:T	2.62877e-08	-1.66047	-1.25597
62832726	chr5:62832726:G:A	2.04423e-07	-1.60577	0.740422
62832754	chr5:62832754:C:T	3.22695e-08	-1.65241	-1.05901
62832791	chr5:62832791:C:T	3.09512e-07	-1.40975e-10	-0.450543
62833018	chr5:62833018:C:T	3.82746e-08	-1.16814	-1.37261
62833227	chr5:62833227:T:C	1.76758e-07	-1.40975e-10	-1.01076
62833349	chr5:62833349:C:T	3.82446e-08	-1.55078	-0.990755
62833405	chr5:62833405:C:A	2.61963e-07	-1.40975e-10	-0.617337
62833642	chr5:62833642:TCAA:T	1.24126e-07	-1.40975e-10	-1.36424
62833758	chr5:62833758:T:C	2.54034e-07	-1.40975e-10	-0.648073
62833783	chr5:62833783:A:G	2.75657e-08	-1.51446	-1.35451
62833958	chr5:62833958:G:T	1.27316e-07	-1.40975e-10	-1.33887
62833967	chr5:62833967:A:G	3.71408e-08	-1.53134	-1.03949
62834067	chr5:62834067:T:C	3.94493e-08	-1.54488	-0.965642
62834221	chr5:62834221:T:A	6.76199e-08	-1.06167	-0.909966
62834366	chr5:62834366:C:T	3.97651e-07	-1.40975e-10	-0.199967
62834499	chr5:62834499:T:C	1.79018e-07	-1.40975e-10	-0.998053
62834689	chr5:62834689:A:G	1.26573e-07	-1.40975e-10	-1.34472
62835208	chr5:62835208:C:G	3.25499e-07	-1.40975e-10	-0.400182
62835295	chr5:62835295:T:A	1.23519e-07	-1.40975e-10	-1.36915
62835336	chr5:62835336:A:G	4.69717e-08	-1.11194	-1.22405
62835376	chr5:62835376:G:A	1.78547e-07	-1.40975e-10	-1.00069
62835539	chr5:62835539:G:A	4.04108e-08	-1.11426	-1.37219
62835640	chr5:62835640:A:G	1.8037e-07	-1.40975e-10	-0.990532
62835707	chr5:62835707:GA:G	2.57739e-07	-1.40975e-10	-0.633595
62835734	chr5:62835734:C:T	2.53871e-07	-1.40975e-10	-0.648714
62835821	chr5:62835821:A:G	3.88386e-08	-1.54758	-0.978544
62835941	chr5:62835941:G:A	2.14935e-07	-1.62776	0.812553
62835990	chr5:62835990:T:C	4.02713e-08	-1.11732	-1.37258
62836122	chr5:62836122:C:G	1.26139e-07	-1.40975e-10	-1.34816
62836434	chr5:62836434:G:C	1.77102e-07	-1.40975e-10	-1.00882
62836496	chr5:62836496:G:A	1.24781e-07	-1.40975e-10	-1.35898
62836593	chr5:62836593:G:T	1.51004e-07	-1.40975e-10	-1.16823
62836607	chr5:62836607:AGAG:A	2.49845e-07	-1.40975e-10	-0.664702
62837367	chr5:62837367:A:T	2.54506e-07	-1.40975e-10	-0.646217
62837426	chr5:62837426:C:A	4.37052e-08	-1.03569	-1.37239
62837538	chr5:62837538:G:A	2.61563e-07	-1.40975e-10	-0.618866
62837846	chr5:62837846:T:C	3.47005e-08	-1.65377	-0.985018
62837847	chr5:62837847:T:C	3.49655e-08	-1.65281	-0.978368
62838304	chr5:62838304:A:G	2.45711e-06	-1.40975e-10	1.6212
62838339	chr5:62838339:G:A	4.26532e-08	-1.05993	-1.37251
62838356	chr5:62838356:A:T	4.16224e-08	-1.08429	-1.37262
62838374	chr5:62838374:G:A	4.89663e-08	-1.07046	-1.22395
62838570	chr5:62838570:A:G	3.83987e-08	-1.54096	-0.996554
62838653	chr5:62838653:C:T	3.70026e-08	-1.54007	-1.03449
62838944	chr5:62838944:A:T	3.54444e-08	-1.65365	-0.963924
62839196	chr5:62839196:T:A	2.31422e-07	-1.40975e-10	-0.7413
62839257	chr5:62839257:T:C	2.03118e-07	-1.6182	0.746442
62839311	chr5:62839311:G:A	2.61848e-06	-1.40975e-10	1.68481
62839745	chr5:62839745:T:A	4.20472e-08	-1.07472	-1.37202
62840024	chr5:62840024:A:G	1.33995e-07	-1.40975e-10	-1.28774
62840142	chr5:62840142:C:T	3.64027e-07	-1.40975e-10	-0.288314
62841515	chr5:62841515:G:A	1.83692e-07	-1.40975e-10	-0.972283
62842233	chr5:62842233:A:T	1.73934e-07	-1.40975e-10	-1.02687
62842256	chr5:62842256:C:T	2.00262e-07	-1.61071	0.724792
62842585	chr5:62842585:G:A	2.44059e-07	-1.40975e-10	-0.688133
62843191	chr5:62843191:T:A	1.04105e-07	-1.54014	-3.64918e-10
62843429	chr5:62843429:C:G	3.28466e-07	-1.40975e-10	-0.391109
62843782	chr5:62843782:G:A	3.94255e-08	-1.13851	-1.37262
62843943	chr5:62843943:C:T	1.78123e-07	-1.40975e-10	-1.00307
62844047	chr5:62844047:G:A	1.78716e-07	-1.40975e-10	-0.999743
62844101	chr5:62844101:C:T	2.53626e-07	-1.40975e-10	-0.64968
62844328	chr5:62844328:T:C	5.87252e-08	-1.1978	-0.914871
62845050	chr5:62845050:A:C	1.57137e-06	-1.40975e-10	1.17416
62845070	chr5:62845070:T:C	1.23488e-07	-1.40975e-10	-1.3694
62845334	chr5:62845334:G:A	3.8545e-08	-1.54493	-0.988785
62845340	chr5:62845340:C:T	2.51231e-07	-1.40975e-10	-0.659167
62845789	chr5:62845789:C:T	3.69478e-08	-1.5482	-1.02783
62845990	chr5:62845990:C:T	3.57162e-08	-1.65117	-0.958765
62846033	chr5:62846033:C:T	2.47452e-06	-1.40975e-10	1.62826
62846161	chr5:62846161:C:T	1.22595e-07	-1.37665	-3.64918e-10
62846552	chr5:62846552:G:A	6.52701e-08	-1.11044	-0.896562
62846618	chr5:62846618:C:A	3.78905e-08	-1.65743	-0.893414
62846858	chr5:62846858:T:G	2.49083e-07	-1.40975e-10	-0.667755
62847043	chr5:62847043:A:G	3.92667e-08	-1.14284	-1.37233
62847688	chr5:62847688:T:A	7.79959e-08	-1.51707	-0.311817
62847754	chr5:62847754:G:A	1.78166e-07	-1.40975e-10	-1.00283
62847993	chr5:62847993:C:T	8.00729e-08	-1.49935	-0.303257
62848014	chr5:62848014:T:C	1.42476e-06	-1.40975e-10	1.07622
62848925	chr5:62848925:T:A	1.23234e-07	-1.40975e-10	-1.37146
62849084	chr5:62849084:G:A	1.66533e-07	-1.40975e-10	-1.07035
62849138	chr5:62849138:T:C	1.24929e-07	-1.40975e-10	-1.3578
62849154	chr5:62849154:T:C	1.23637e-07	-1.40975e-10	-1.36819
62849224	chr5:62849224:G:T	9.63006e-08	-1.52203	-0.0960366
62849298	chr5:62849298:C:T	6.24141e-07	0.250835	-3.64918e-10
62849481	chr5:62849481:C:T	1.23522e-07	-1.40975e-10	-1.36912
62849619	chr5:62849619:C:T	1.23228e-07	-1.40975e-10	-1.3715
62849704	chr5:62849704:T:C	2.43477e-07	-1.40975e-10	-0.690519
62850076	chr5:62850076:G:A	2.54034e-07	-1.40975e-10	-0.648073
62850301	chr5:62850301:C:T	1.74637e-07	-1.40975e-10	-1.02283
62850380	chr5:62850380:T:C	1.99607e-07	-1.40975e-10	-0.889193
62850512	chr5:62850512:C:T	9.01909e-08	-1.54984	-0.133777
62850949	chr5:62850949:C:A	2.40351e-07	-1.40975e-10	-0.703442
62851217	chr5:62851217:C:T	6.71347e-08	-1.06631	-0.912533
62851402	chr5:62851402:C:A	3.80929e-08	-1.54755	-0.997965
62851404	chr5:62851404:G:A	1.23131e-07	-1.40975e-10	-1.3723
62851448	chr5:62851448:T:C	9.34187e-08	-1.64845	-3.64918e-10
62851470	chr5:62851470:T:A	1.78352e-07	-1.40975e-10	-1.00178
62851869	chr5:62851869:G:A	1.23581e-07	-1.40975e-10	-1.36864
62852318	chr5:62852318:C:T	1.61204e-07	-1.40975e-10	-1.10287
62852583	chr5:62852583:T:C	4.61642e-08	-1.09146	-1.26187
62853001	chr5:62853001:G:T	1.23389e-07	-1.40975e-10	-1.3702
62853005	chr5:62853005:C:T	1.00779e-07	-1.57261	-3.64918e-10
62853093	chr5:62853093:C:T	1.26564e-07	-1.40975e-10	-1.3448
62853172	chr5:62853172:C:T	3.86892e-08	-1.15743	-1.37255
62853193	chr5:62853193:C:T	8.75709e-08	-1.55416	-0.158937
62853231	chr5:62853231:G:T	2.54034e-07	-1.40975e-10	-0.648073
62853634	chr5:62853634:T:G	3.85563e-08	-1.53622	-0.997199
62853638	chr5:62853638:A:T	3.6556e-08	-1.65125	-0.935448
62853761	chr5:62853761:G:T	4.16179e-08	-1.08441	-1.37261
62854025	chr5:62854025:A:C	3.96222e-08	-1.13355	-1.37261
62854116	chr5:62854116:T:A	1.12172e-07	-1.46551	-3.64918e-10
62854201	chr5:62854201:T:C	3.14134e-07	-1.40975e-10	-0.435722
62854222	chr5:62854222:T:G	1.39689e-07	-1.40975e-10	-1.24612
62854422	chr5:62854422:C:T	1.27247e-07	-1.40975e-10	-1.33941
62854625	chr5:62854625:T:C	1.26909e-07	-1.40975e-10	-1.34207
62854656	chr5:62854656:A:AGAATCTCG	2.2746e-07	-1.40975e-10	-0.758569
62854907	chr5:62854907:T:C	3.10283e-07	-1.40975e-10	-0.448055
62855086	chr5:62855086:C:T	2.54916e-07	-1.40975e-10	-0.644606
62855331	chr5:62855331:G:T	1.78166e-07	-1.40975e-10	-1.00283
62855387	chr5:62855387:A:G	6.25505e-07	-1.40975e-10	0.253019
62855653	chr5:62855653:C:T	1.87994e-07	-1.61064	0.661512
62855769	chr5:62855769:A:T	1.8427e-07	-1.40975e-10	-0.969142
62855786	chr5:62855786:AT:A	1.25345e-07	-1.40975e-10	-1.35447
62855791	chr5:62855791:G:A	1.25358e-07	-1.40975e-10	-1.35437
62856125	chr5:62856125:G:T	4.02803e-08	-1.11711	-1.37257
62856285	chr5:62856285:G:A	1.23576e-07	-1.40975e-10	-1.36869
62856458	chr5:62856458:T:G	2.5513e-07	-1.40975e-10	-0.643766
62856497	chr5:62856497:T:A	1.34443e-07	-1.40975e-10	-1.2844
62856699	chr5:62856699:A:G	1.23105e-07	-1.40975e-10	-1.3725
62856729	chr5:62856729:C:T	4.1306e-08	-1.09191	-1.37262
62856882	chr5:62856882:CAT:C	2.01974e-07	-1.40975e-10	-0.877403
62857021	chr5:62857021:T:C	2.8837e-07	-1.40975e-10	-0.521298
62857214	chr5:62857214:T:A	1.79739e-07	-1.40975e-10	-0.994035
62857275	chr5:62857275:G:T	4.05166e-08	-1.1119	-1.37193
62857516	chr5:62857516:G:A	4.23507e-08	-1.06737	-1.37219
62858276	chr5:62858276:C:T	9.07383e-08	-1.4797	-0.197857
62858469	chr5:62858469:C:A	1.79092e-07	-1.63151	0.633866
62858480	chr5:62858480:T:C	1.06245e-07	-1.51979	-3.64918e-10
62858489	chr5:62858489:T:A	1.79384e-07	-1.6263	0.630287
62858547	chr5:62858547:G:A	5.01926e-07	-1.40975e-10	0.0329107
62858566	chr5:62858566:G:A	1.76813e-07	-1.63399	0.623546
62858769	chr5:62858769:A:G	3.74496e-08	-1.55344	-1.00911
62859080	chr5:62859080:C:T	2.65971e-07	-1.40975e-10	-0.602156
62859364	chr5:62859364:T:TCTG	6.60066e-08	-1.09457	-0.901221
62859609	chr5:62859609:CT:C	1.00827e-07	-1.51242	-0.0597163
62859937	chr5:62859937:C:A	2.85097e-08	-1.65794	-1.17736
62860180	chr5:62860180:T:C	3.0103e-07	-0.532876	0.0545457
62860209	chr5:62860209:A:AG	6.4616e-07	0.285505	-3.64918e-10
62860294	chr5:62860294:C:T	4.17992e-07	-1.40975e-10	-0.15008
62861301	chr5:62861301:T:C	4.69351e-07	-1.40975e-10	-0.0341907
62861358	chr5:62861358:T:C	2.33047e-08	-1.66466	-1.37223
62861421	chr5:62861421:G:A	1.19273e-06	-1.40975e-10	0.898463
62861669	chr5:62861669:C:T	3.30899e-08	-1.31557	-1.37075
62861781	chr5:62861781:T:C	1.26016e-06	-1.40975e-10	0.953456
62861789	chr5:62861789:C:T	3.45846e-08	-1.679	-0.963129
62861978	chr5:62861978:C:G	1.45237e-07	-1.40975e-10	-1.20717
62862016	chr5:62862016:G:A	6.42795e-08	-0.664446	-1.35785
62862070	chr5:62862070:C:T	3.11741e-08	-1.42055	-1.3254
62862139	chr5:62862139:C:T	3.24282e-08	-1.33439	-1.37212
62862174	chr5:62862174:T:G	1.5023e-07	-1.17337	-3.64918e-10
62862327	chr5:62862327:C:T	5.76466e-08	-0.770027	-1.36118
62862478	chr5:62862478:G:C	1.28262e-07	-1.40975e-10	-1.33146
62862562	chr5:62862562:C:T	7.4278e-08	-1.47293	-0.404801
62862772	chr5:62862772:G:A	1.23305e-07	-1.40975e-10	-1.37088
62862773	chr5:62862773:C:G	6.45042e-08	-1.46934	-0.549469
62862795	chr5:62862795:C:T	1.46675e-06	-1.40975e-10	1.10526
62862946	chr5:62862946:G:A	4.32739e-08	-1.62015	-0.797841
62863011	chr5:62863011:T:C	6.44585e-08	-1.47895	-0.540575
62863384	chr5:62863384:TC:T	2.49449e-08	-1.63809	-1.33078
62863598	chr5:62863598:A:C	3.14496e-08	-1.663	-1.07416
62863932	chr5:62863932:C:T	3.21919e-08	-1.3422	-1.37163
62863968	chr5:62863968:A:G	2.32062e-08	-1.67358	-1.36754
62863969	chr5:62863969:A:C	2.32074e-08	-1.67242	-1.36865
62864659	chr5:62864659:G:A	3.29253e-08	-1.32906	-1.36224
62864788	chr5:62864788:G:A	3.4924e-08	-1.2625	-1.36987
62864791	chr5:62864791:C:T	5.16406e-08	-0.879148	-1.36209
62865638	chr5:62865638:C:T	2.31574e-08	-1.67445	-1.36878
62865879	chr5:62865879:G:A	2.31115e-08	-1.67372	-1.37149
62865882	chr5:62865882:G:T	2.34125e-08	-1.66047	-1.3718
62865914	chr5:62865914:T:G	2.32323e-08	-1.67865	-1.36135
62865930	chr5:62865930:A:C	3.25911e-08	-1.33789	-1.36361
62866368	chr5:62866368:A:G	1.18292e-07	-1.41238	-3.64918e-10
62866559	chr5:62866559:C:G	2.03782e-07	-0.598329	-0.27016
62866722	chr5:62866722:G:C	2.98245e-08	-1.67547	-1.11474
62866790	chr5:62866790:G:A	3.517e-08	-1.33541	-1.28994
62866793	chr5:62866793:C:T	5.7558e-08	-0.761973	-1.37078
62866797	chr5:62866797:A:G	3.83659e-06	-1.40975e-10	2.0668
62866999	chr5:62866999:A:G	4.92786e-07	-1.40975e-10	0.0145332
62867392	chr5:62867392:T:C	2.38838e-08	-1.6413	-1.37104
62867458	chr5:62867458:A:G	2.30452e-08	-1.6801	-1.36798
62867627	chr5:62867627:T:G	1.48579e-06	-1.40975e-10	1.11816
62867664	chr5:62867664:C:T	3.09112e-08	-1.43244	-1.32198
62868691	chr5:62868691:G:A	1.2876e-07	-1.40975e-10	-1.32759
62869523	chr5:62869523:C:A	6.56948e-08	-1.38997	-0.610547
62869722	chr5:62869722:C:G	2.39782e-08	-1.64052	-1.36788
62870106	chr5:62870106:CATTT:C	1.96117e-06	-1.40975e-10	1.39575
62870903	chr5:62870903:G:A	1.68567e-06	-1.40975e-10	1.24438
62871152	chr5:62871152:T:A	2.36155e-08	-1.68036	-1.34328
62871257	chr5:62871257:G:T	1.93652e-07	-1.40975e-10	-0.919478
62871369	chr5:62871369:G:A	7.58875e-07	-1.40975e-10	0.446296
62871388	chr5:62871388:A:G	3.34571e-08	-1.30373	-1.37154
62871412	chr5:62871412:C:T	2.88049e-08	-1.6768	-1.1482
62871832	chr5:62871832:T:G	1.90684e-07	-1.40975e-10	-0.934925
62871942	chr5:62871942:ACTC:A	2.92056e-08	-1.44309	-1.36809
62872101	chr5:62872101:T:C	4.77129e-07	-1.40975e-10	-0.0177553
62872387	chr5:62872387:A:G	1.65878e-06	-1.40975e-10	1.2283
62872458	chr5:62872458:C:G	1.602e-06	-1.40975e-10	1.19347
62872993	chr5:62872993:T:G	1.65849e-07	-1.07447	-3.64918e-10
62873403	chr5:62873403:A:G	1.28684e-07	-1.32818	-3.64918e-10
62873927	chr5:62873927:T:A	2.41308e-08	-1.65709	-1.34497
62873942	chr5:62873942:A:C	2.35222e-08	-1.67209	-1.35551
62874721	chr5:62874721:A:G	1.60078e-07	-1.40975e-10	-1.10988
62875207	chr5:62875207:G:A	1.48946e-07	-1.40975e-10	-1.18196
62875476	chr5:62875476:A:C	4.90238e-08	-1.44671	-0.846527
62875596	chr5:62875596:G:A	1.24942e-07	-1.40975e-10	-1.35769
62875698	chr5:62875698:G:A	1.92069e-06	-1.40975e-10	1.3749
62876316	chr5:62876316:T:A	7.31675e-08	-1.24126	-0.651531
62876649	chr5:62876649:G:A	1.59712e-07	-0.291036	-0.821133
62876662	chr5:62876662:AG:A	1.52915e-07	-1.40975e-10	-1.15566
62876736	chr5:62876736:AAAAC:A	6.24036e-08	-0.834939	-1.21698
62876910	chr5:62876910:G:A	1.37527e-06	-1.40975e-10	1.04086
62877056	chr5:62877056:A:T	1.74363e-07	-1.40975e-10	-1.0244
62877295	chr5:62877295:A:G	2.97179e-08	-1.61922	-1.17457
62877702	chr5:62877702:A:G	1.06337e-06	-1.40975e-10	0.783652
62878037	chr5:62878037:T:G	2.22235e-07	0.319927	-1.10173
62879614	chr5:62879614:C:T	1.30369e-07	-1.40975e-10	-1.31517
62880089	chr5:62880089:G:A	4.86603e-08	-0.937009	-1.36367
62880624	chr5:62880624:A:G	1.23204e-07	-1.40975e-10	-1.3717
62881318	chr5:62881318:A:G	4.31879e-07	-1.40975e-10	-0.117396
62881389	chr5:62881389:T:G	5.93951e-08	-0.781797	-1.31953
62881434	chr5:62881434:C:T	5.53246e-08	-0.835834	-1.33649
62881447	chr5:62881447:T:C	4.22108e-07	-1.40975e-10	-0.140281
62881753	chr5:62881753:T:C	1.64432e-07	-1.40975e-10	-1.08304
62882692	chr5:62882692:C:T	2.57064e-07	-1.40975e-10	-0.636218
62882805	chr5:62882805:C:T	1.47894e-07	-1.40975e-10	-1.18905
62883540	chr5:62883540:A:AT	2.19191e-07	-1.40975e-10	-0.795599
62883807	chr5:62883807:A:G	4.10564e-08	-1.2266	-1.24399
62883823	chr5:62883823:T:C	3.83046e-08	-1.28733	-1.25264
62883988	chr5:62883988:A:G	3.15629e-08	-1.54056	-1.193
62884523	chr5:62884523:G:A	2.64197e-08	-1.67284	-1.23859
62884560	chr5:62884560:A:G	1.30253e-07	-0.570878	-0.745187
62884975	chr5:62884975:ATACT:A	8.77627e-08	-0.89294	-0.817965
62886185	chr5:62886185:G:A	7.23597e-08	-1.14684	-0.757056
62886204	chr5:62886204:A:T	4.02559e-07	-1.40975e-10	-0.187698
62886648	chr5:62886648:C:T	1.34839e-07	-1.10034	-0.181119
62887158	chr5:62887158:T:C	4.97369e-08	-1.37706	-0.901736
62887294	chr5:62887294:CTG:C	1.45102e-07	-1.40975e-10	-1.2081
62887453	chr5:62887453:A:C	1.10181e-07	-1.15513	-0.328293
62888065	chr5:62888065:G:A	1.53272e-07	-1.40975e-10	-1.15333
62888417	chr5:62888417:T:C	1.2439e-07	-1.40975e-10	-1.36212
62888626	chr5:62888626:G:C	3.08206e-07	-1.40975e-10	-0.454772
62888765	chr5:62888765:G:A	1.30584e-07	-1.06317	-0.250358
62888769	chr5:62888769:G:A	1.34619e-07	-1.40975e-10	-1.28309
62888929	chr5:62888929:A:T	1.23114e-07	-1.40975e-10	-1.37243
62889057	chr5:62889057:A:G	3.29622e-08	-1.3407	-1.34948
62889646	chr5:62889646:G:A	5.50427e-07	-1.40975e-10	0.125152
62889720	chr5:62889720:T:C	2.33445e-08	-1.67507	-1.36011
62890703	chr5:62890703:C:T	1.37409e-07	-1.40975e-10	-1.26258
62890849	chr5:62890849:ACTTTT:A	3.93636e-08	-1.43459	-1.07811
62891225	chr5:62891225:A:G	1.25169e-07	-1.40975e-10	-1.35588
62891521	chr5:62891521:C:T	1.23943e-07	-1.40975e-10	-1.36572
62891608	chr5:62891608:A:G	1.23677e-07	-1.40975e-10	-1.36787
62891674	chr5:62891674:T:C	1.34084e-07	-1.28708	-3.64918e-10
62892690	chr5:62892690:T:C	8.38557e-08	-1.00189	-0.754551
62893195	chr5:62893195:T:C	8.4857e-08	-0.990592	-0.753982
62893197	chr5:62893197:T:C	1.43453e-07	-1.40975e-10	-1.21954
62893205	chr5:62893205:G:C	1.37296e-07	-1.40975e-10	-1.2634
62893419	chr5:62893419:T:C	3.36606e-07	-1.40975e-10	-0.366628
62894209	chr5:62894209:T:G	3.07019e-07	-1.67927	1.22064
62894358	chr5:62894358:T:C	2.90604e-07	-1.40975e-10	-0.513581
62894366	chr5:62894366:G:A	9.11392e-08	-1.67315	-3.64918e-10
62894720	chr5:62894720:G:T	1.04058e-07	-1.0924	-0.448191
62894726	chr5:62894726:T:A	3.91197e-08	-1.31992	-1.19899
62894794	chr5:62894794:C:T	1.26837e-07	-1.40975e-10	-1.34264
62895137	chr5:62895137:A:G	1.24748e-07	-1.40975e-10	-1.35924
62895475	chr5:62895475:C:G	6.34197e-08	-0.688127	-1.34764
62895725	chr5:62895725:A:G	1.23855e-07	-0.975632	-0.390799
62895731	chr5:62895731:T:C	8.56619e-08	-0.975104	-0.760028
62895926	chr5:62895926:C:T	1.40959e-07	-1.40975e-10	-1.23707
62896537	chr5:62896537:T:C	1.5335e-06	2.51956	-1.36979
62896877	chr5:62896877:G:A	1.3929e-07	-1.40975e-10	-1.24898
62897120	chr5:62897120:A:G	1.20706e-07	-1.09382	-0.29836
62897128	chr5:62897128:T:C	8.84028e-08	-1.05386	-0.649775
62897376	chr5:62897376:A:G	4.00046e-07	-1.40975e-10	-0.193962
62897659	chr5:62897659:A:G	9.26924e-08	-1.02571	-0.63055
62897787	chr5:62897787:A:G	3.29162e-07	-0.38899	-3.64918e-10
62897865	chr5:62897865:G:C	6.10385e-08	-0.955435	-1.1186
62897867	chr5:62897867:G:C	5.50957e-08	-1.01732	-1.15915
62897869	chr5:62897869:G:C	1.42965e-07	-1.22294	-3.64918e-10
62897871	chr5:62897871:G:C	2.30717e-08	-1.67835	-1.36858
62897875	chr5:62897875:G:C	1.23265e-07	-1.40975e-10	-1.37121
62898531	chr5:62898531:C:T	1.3169e-07	-1.40975e-10	-1.30509
62898775	chr5:62898775:C:T	2.68188e-08	-1.67187	-1.22457
62899071	chr5:62899071:C:T	1.21714e-07	-1.05834	-0.325531
62899072	chr5:62899072:G:A	4.88594e-07	-0.993993	0.999983
62900079	chr5:62900079:A:G	1.27295e-07	-1.40975e-10	-1.33903
62900331	chr5:62900331:T:C	6.00662e-07	-1.40975e-10	0.212491
62900527	chr5:62900527:C:T	2.36188e-07	-0.606277	-0.114636
62900951	chr5:62900951:T:C	1.41136e-07	-1.40975e-10	-1.23581
62901392	chr5:62901392:C:G	1.24404e-07	-1.04929	-0.312713
62901451	chr5:62901451:T:TTA	5.91941e-08	-1.33677	-0.767952
62901620	chr5:62901620:A:G	1.26188e-07	-0.993451	-0.354319
62901770	chr5:62901770:C:T	1.5728e-07	-1.40975e-10	-1.12751
62902995	chr5:62902995:G:A	1.40169e-07	-1.40975e-10	-1.24269
62903078	chr5:62903078:C:T	1.12882e-07	-0.923428	-0.535767
62903102	chr5:62903102:C:T	4.22169e-07	-0.140135	-3.64918e-10
62903241	chr5:62903241:C:T	8.73986e-08	-1.10712	-0.607943
62903456	chr5:62903456:A:G	1.22618e-07	-1.00005	-0.376422
62904284	chr5:62904284:A:C	9.38965e-08	-0.939944	-0.703404
62904293	chr5:62904293:G:A	4.12357e-07	-1.40975e-10	-0.163653
62904343	chr5:62904343:A:T	1.33165e-07	-1.40975e-10	-1.29395
62904415	chr5:62904415:A:C	1.42031e-07	-1.40975e-10	-1.2295
62904494	chr5:62904494:A:G	1.24209e-07	-1.40975e-10	-1.36357
62904607	chr5:62904607:G:A	5.15832e-07	0.0602398	-3.64918e-10
62905007	chr5:62905007:A:T	2.54597e-08	-1.57606	-1.37239
62905111	chr5:62905111:T:C	2.34384e-08	-1.67849	-1.35268
62905735	chr5:62905735:A:G	5.18167e-07	-1.40975e-10	0.0647563
62905775	chr5:62905775:G:A	1.42311e-07	-1.40975e-10	-1.22753
62906350	chr5:62906350:A:G	3.44213e-08	-1.27708	-1.36978
62906673	chr5:62906673:G:A	1.1756e-07	-1.10648	-0.312111
62906710	chr5:62906710:G:A	1.22151e-07	-1.00563	-0.374653
62906860	chr5:62906860:G:T	2.09611e-07	-1.40975e-10	-0.840289
62906879	chr5:62906879:C:T	1.05523e-07	-0.998505	-0.528107
62906911	chr5:62906911:G:A	4.00793e-07	-1.40975e-10	-0.192095
62907186	chr5:62907186:G:A	1.44566e-07	-1.40975e-10	-1.2118
62907813	chr5:62907813:A:G	1.78423e-07	-1.40975e-10	-1.00138
62907947	chr5:62907947:T:C	1.13285e-06	2.12223	-1.27528
62908012	chr5:62908012:C:G	9.78767e-07	1.39634	-0.695586
62908080	chr5:62908080:C:T	1.26726e-07	-1.40975e-10	-1.34351
62908306	chr5:62908306:C:T	3.92467e-08	-1.39448	-1.12119
62908707	chr5:62908707:C:T	5.59246e-08	-0.91975	-1.24179
62908902	chr5:62908902:T:C	2.64463e-07	-1.40975e-10	-0.607839
62909158	chr5:62909158:T:C	1.39121e-07	-1.04716	-0.203039
62909442	chr5:62909442:T:C	2.85083e-07	-1.40975e-10	-0.53276
62909651	chr5:62909651:T:A	3.20731e-08	-1.35207	-1.36545
62909770	chr5:62909770:A:G	1.23614e-07	-1.40975e-10	-1.36838
62909792	chr5:62909792:G:T	1.50169e-07	-0.570787	-0.602995
62910657	chr5:62910657:T:C	4.9631e-07	-1.40975e-10	0.0216591
62911035	chr5:62911035:C:T	1.36268e-07	-1.05688	-0.214039
62911296	chr5:62911296:G:C	1.40218e-07	-1.00235	-0.239997
62911358	chr5:62911358:C:T	5.05665e-06	-1.40975e-10	2.34292
62911645	chr5:62911645:A:C	1.23236e-07	-1.07599	-0.295446
62911741	chr5:62911741:T:C	2.00664e-07	-1.40975e-10	-0.883908
62912002	chr5:62912002:T:G	1.30312e-07	-1.1534	-0.162207
62912125	chr5:62912125:G:A	1.39321e-07	-0.690146	-0.558618
62912408	chr5:62912408:C:T	1.23004e-07	-1.09549	-0.277831
62912415	chr5:62912415:C:A	1.23497e-07	-1.40975e-10	-1.36933
62912732	chr5:62912732:C:T	1.19514e-07	-1.077	-0.325105
62912996	chr5:62912996:C:T	3.15751e-07	-1.40975e-10	-0.430588
62913045	chr5:62913045:A:G	2.08957e-07	-0.776325	-0.0670873
62913662	chr5:62913662:C:T	6.4697e-08	-0.816953	-1.19887
62913795	chr5:62913795:G:A	1.20399e-07	-1.08616	-0.308565
62913889	chr5:62913889:T:C	1.23695e-07	-1.40975e-10	-1.36772
62914913	chr5:62914913:C:A	1.07914e-07	-0.60287	-0.901333
62915163	chr5:62915163:A:G	9.06599e-08	-1.67843	-3.64918e-10
62915344	chr5:62915344:A:C	3.29982e-08	-1.36499	-1.3241
62915407	chr5:62915407:C:T	2.26989e-07	-1.40975e-10	-0.76064
62915594	chr5:62915594:A:G	1.27351e-07	-1.03364	-0.304956
62916246	chr5:62916246:C:T	1.18508e-07	-1.06646	-0.344107
62916589	chr5:62916589:T:C	1.3093e-07	-1.04603	-0.264847
62916694	chr5:62916694:A:G	1.34387e-07	-1.03504	-0.249779
62917573	chr5:62917573:G:A	5.28822e-08	-0.847845	-1.36963
62917647	chr5:62917647:A:G	6.06361e-08	-0.861849	-1.2188
62917668	chr5:62917668:A:C	1.50018e-07	-1.40975e-10	-1.17479
62917896	chr5:62917896:T:C	1.27529e-07	-1.3372	-3.64918e-10
62918323	chr5:62918323:T:A	7.58752e-08	-0.688456	-1.168
62919379	chr5:62919379:AG:A	2.0233e-07	-1.40975e-10	-0.875642
62919383	chr5:62919383:T:A	2.11624e-07	-1.40975e-10	-0.830729
62919743	chr5:62919743:G:A	1.23096e-07	-1.40975e-10	-1.37257
62919880	chr5:62919880:A:G	1.43536e-07	-0.703753	-0.515202
62919950	chr5:62919950:T:G	4.98717e-08	-0.903842	-1.37225
62919956	chr5:62919956:T:C	1.23099e-07	-1.40975e-10	-1.37255
62920826	chr5:62920826:T:C	2.89762e-08	-1.65515	-1.16392
62921820	chr5:62921820:T:C	9.50088e-08	-1.63157	-3.64918e-10
62922044	chr5:62922044:T:C	1.34177e-07	-1.40975e-10	-1.28638
62922106	chr5:62922106:A:C	1.27005e-07	-1.40975e-10	-1.34131
62922275	chr5:62922275:G:A	1.33766e-07	-1.28945	-3.64918e-10
62922399	chr5:62922399:T:C	1.76871e-07	-1.40975e-10	-1.01012
62923231	chr5:62923231:A:C	5.40363e-07	-1.40975e-10	0.1067
62923331	chr5:62923331:G:A	1.24637e-07	-1.36013	-3.64918e-10
62923637	chr5:62923637:T:C	1.24695e-07	-1.40975e-10	-1.35967
62923735	chr5:62923735:A:AAATG	7.43385e-07	-1.40975e-10	0.425673
62923830	chr5:62923830:TG:T	1.63871e-07	-0.5838	-0.50266
62924368	chr5:62924368:G:T	1.53417e-07	-0.600234	-0.552145
62924442	chr5:62924442:C:G	1.24399e-07	-1.40975e-10	-1.36205
62924475	chr5:62924475:G:A	1.48054e-07	-0.980552	-0.207414
62924490	chr5:62924490:G:A	1.32992e-07	-1.40975e-10	-1.29525
62924629	chr5:62924629:A:T	6.58888e-08	-0.802698	-1.19487
62924630	chr5:62924630:C:G	1.25041e-07	-1.40975e-10	-1.3569
62924642	chr5:62924642:C:T	1.45483e-07	-1.00086	-0.204622
62924900	chr5:62924900:T:G	1.23516e-07	-1.40975e-10	-1.36917
62925058	chr5:62925058:A:G	1.39743e-07	-1.40975e-10	-1.24574
62925374	chr5:62925374:C:T	1.42585e-07	-1.18275	-0.0428552
62925509	chr5:62925509:C:T	1.37796e-07	-1.14472	-0.115049
62925549	chr5:62925549:T:G	1.43462e-07	-1.19575	-0.023722
62925665	chr5:62925665:T:C	1.44593e-07	-1.11668	-0.094944
62925911	chr5:62925911:C:T	1.53885e-07	-0.792363	-0.35697
62926098	chr5:62926098:A:G	1.82596e-07	-1.40975e-10	-0.978266
62926236	chr5:62926236:T:G	1.462e-07	-1.16051	-0.0400497
62926382	chr5:62926382:C:T	1.32797e-07	-1.40975e-10	-1.29672
62926490	chr5:62926490:A:G	1.40739e-07	-0.894741	-0.343891
62926503	chr5:62926503:T:C	5.68204e-08	-0.92963	-1.21602
62926557	chr5:62926557:G:T	2.466e-07	-1.40975e-10	-0.677776
62926656	chr5:62926656:C:T	1.53946e-07	-0.802296	-0.346647
62926731	chr5:62926731:C:A	1.3859e-07	-1.40975e-10	-1.25402
62927498	chr5:62927498:C:T	5.32917e-08	-1.42515	-0.784608
62927976	chr5:62927976:C:T	6.2347e-08	-0.837868	-1.21496
62928635	chr5:62928635:C:T	1.42419e-07	-1.15729	-0.0694812
62928819	chr5:62928819:C:A	5.27323e-08	-1.02604	-1.19427
62928858	chr5:62928858:C:T	1.38217e-07	-0.79532	-0.461399
62928893	chr5:62928893:C:T	3.85484e-07	-1.40975e-10	-0.231042
62929072	chr5:62929072:A:G	1.09212e-07	-1.41883	-0.0734255
62929299	chr5:62929299:T:C	1.41975e-07	-1.15759	-0.072301
62929379	chr5:62929379:T:C	1.47465e-07	-1.13962	-0.0523383
62929455	chr5:62929455:T:C	1.35765e-07	-1.40975e-10	-1.27461
62929725	chr5:62929725:A:G	1.48868e-07	-0.77355	-0.408928
62929804	chr5:62929804:T:C	2.78508e-07	-1.40975e-10	-0.556094
62929817	chr5:62929817:C:T	1.37636e-07	-1.40975e-10	-1.26093
62930186	chr5:62930186:T:G	2.80107e-07	-1.40975e-10	-0.550371
62930248	chr5:62930248:G:A	6.2976e-08	-0.844988	-1.1978
62930664	chr5:62930664:G:A	2.00115e-07	-1.40975e-10	-0.886647
62930838	chr5:62930838:G:A	2.1517e-07	-0.862058	0.0479463
62930960	chr5:62930960:A:C	3.02122e-07	-1.40975e-10	-0.474711
62931015	chr5:62931015:T:C	1.40873e-07	-1.1815	-0.0561808
62931176	chr5:62931176:A:T	3.46643e-08	-1.38289	-1.25694
62931295	chr5:62931295:A:G	6.57127e-07	-1.40975e-10	0.302336
62931511	chr5:62931511:G:T	1.33471e-07	-1.22637	-0.0652908
62931528	chr5:62931528:G:A	1.3597e-07	-1.40975e-10	-1.27311
62932119	chr5:62932119:A:G	1.23131e-07	-1.40975e-10	-1.37229
62932793	chr5:62932793:T:C	1.83545e-07	-1.17823	0.205144
62932929	chr5:62932929:T:C	1.33471e-07	-1.40975e-10	-1.29166
62933403	chr5:62933403:A:G	2.35358e-07	-1.40975e-10	-0.724432
62933722	chr5:62933722:T:C	1.28585e-07	-1.2043	-0.124649
62933758	chr5:62933758:A:G	1.94344e-07	-1.40975e-10	-0.915913
62933800	chr5:62933800:G:A	1.2411e-07	-1.23312	-0.131253
62933812	chr5:62933812:C:T	1.244e-07	-1.40975e-10	-1.36204
62933942	chr5:62933942:C:T	1.39039e-07	-1.40975e-10	-1.25079
62934303	chr5:62934303:C:T	6.45686e-08	-0.991266	-1.02655
62934320	chr5:62934320:G:C	1.88484e-07	-1.40975e-10	-0.946528
62934464	chr5:62934464:G:T	1.58532e-07	-1.14356	0.0239708
62934487	chr5:62934487:T:C	1.26226e-07	-1.28524	-0.0622265
62935533	chr5:62935533:C:T	7.81047e-08	-1.05296	-0.774535
62935763	chr5:62935763:G:A	5.38593e-08	-1.52312	-0.676048
62935801	chr5:62935801:G:A	6.1779e-08	-1.54656	-0.515419
62935857	chr5:62935857:G:A	1.43291e-07	-1.40975e-10	-1.22066
62936341	chr5:62936341:A:G	3.4386e-08	-1.53815	-1.10974
62936581	chr5:62936581:C:G	2.64057e-08	-1.61912	-1.29284
62936707	chr5:62936707:T:C	1.71887e-07	-1.40975e-10	-1.0387
62936923	chr5:62936923:AC:A	4.84111e-08	-1.48199	-0.823826
62937546	chr5:62937546:G:A	9.41964e-07	-1.40975e-10	0.662426
62937792	chr5:62937792:C:T	1.37076e-07	-1.2955	0.0304951
62937850	chr5:62937850:A:G	4.24597e-08	-1.34636	-1.09063
62937949	chr5:62937949:A:C	1.35625e-07	-1.40975e-10	-1.27565
62937980	chr5:62937980:TC:T	8.02549e-08	-1.01639	-0.783946
62938491	chr5:62938491:A:G	1.25366e-07	-1.40975e-10	-1.3543
62938545	chr5:62938545:C:T	1.34448e-07	-1.40975e-10	-1.28437
62938583	chr5:62938583:T:A	3.88953e-08	-1.52681	-0.997863
62938754	chr5:62938754:T:G	1.47018e-07	-1.26723	0.072244
62938879	chr5:62938879:G:A	3.76934e-07	-0.253471	-3.64918e-10
62939040	chr5:62939040:C:T	3.92701e-08	-1.53189	-0.983185
62939068	chr5:62939068:AG:A	8.74515e-08	-0.927785	-0.786672
62939256	chr5:62939256:G:A	2.51083e-08	-1.63492	-1.32743
62939292	chr5:62939292:G:A	1.35799e-07	-1.40975e-10	-1.27436
62939385	chr5:62939385:C:T	1.43818e-07	-1.40975e-10	-1.217
62939457	chr5:62939457:A:T	6.47035e-08	-0.863616	-1.15211
62939485	chr5:62939485:C:T	1.48199e-07	-1.40975e-10	-1.18699
62939732	chr5:62939732:A:G	1.6591e-07	-1.40975e-10	-1.0741
62940057	chr5:62940057:G:A	3.60761e-08	-1.37465	-1.22526
62940599	chr5:62940599:G:A	1.35722e-07	-1.40975e-10	-1.27493
62940830	chr5:62940830:A:C	1.23703e-07	-1.40975e-10	-1.36766
62940886	chr5:62940886:G:A	3.72513e-08	-1.56502	-1.00283
62940990	chr5:62940990:G:T	3.80363e-08	-1.566	-0.980995
62941107	chr5:62941107:T:C	7.01378e-08	-1.14995	-0.785128
62941166	chr5:62941166:T:A	3.9702e-08	-1.53098	-0.973158
62941261	chr5:62941261:T:C	4.53978e-08	-1.62162	-0.748461
62941827	chr5:62941827:T:C	6.72587e-08	-1.17581	-0.80118
62941932	chr5:62941932:G:A	6.29757e-08	-1.21751	-0.825282
62942225	chr5:62942225:G:T	6.46009e-08	-1.19228	-0.825034
62942390	chr5:62942390:G:T	3.92282e-08	-1.44595	-1.0702
62942431	chr5:62942431:C:T	4.97882e-08	-1.35465	-0.923115
62942515	chr5:62942515:A:G	1.31462e-07	-1.40975e-10	-1.30682
62943049	chr5:62943049:A:G	6.80936e-08	-1.18431	-0.780346
62943182	chr5:62943182:T:C	3.13474e-07	-0.884663	0.44684
62943950	chr5:62943950:AG:A	1.26355e-07	-1.40975e-10	-1.34645
62943953	chr5:62943953:T:TGA	1.26198e-07	-1.40975e-10	-1.34769
62943956	chr5:62943956:C:T	1.27215e-07	-1.40975e-10	-1.33966
62943958	chr5:62943958:G:A	1.27265e-07	-1.40975e-10	-1.33927
62943988	chr5:62943988:C:A	1.24409e-07	-1.40975e-10	-1.36197
62944350	chr5:62944350:T:G	1.35681e-07	-1.40975e-10	-1.27523
62944363	chr5:62944363:G:A	2.84715e-07	-0.979059	0.445005
62944739	chr5:62944739:T:C	8.12155e-07	-1.40975e-10	0.51415
62944757	chr5:62944757:T:A	4.67237e-07	-1.40975e-10	-0.0387047
62944816	chr5:62944816:C:T	3.13996e-08	-1.47777	-1.26098
62944910	chr5:62944910:C:T	6.90503e-08	-1.16558	-0.785128
62945099	chr5:62945099:T:C	3.67381e-08	-1.30503	-1.2767
62945299	chr5:62945299:C:A	4.32363e-07	-0.659415	0.54314
62945418	chr5:62945418:A:G	1.72591e-07	-1.40975e-10	-1.03462
62945978	chr5:62945978:T:A	2.44914e-07	-1.0499	0.365264
62946337	chr5:62946337:G:T	3.49293e-08	-1.41788	-1.21434
62946796	chr5:62946796:C:T	1.0507e-07	-1.53092	-3.64918e-10
62946917	chr5:62946917:T:C	4.48251e-07	-0.971499	0.891312
62947120	chr5:62947120:A:G	2.91182e-07	-1.40975e-10	-0.511591
62947315	chr5:62947315:C:T	1.28112e-07	-1.40975e-10	-1.33263
62947729	chr5:62947729:C:G	3.58032e-08	-1.33545	-1.27206
62947806	chr5:62947806:T:C	1.81824e-06	-1.40975e-10	1.32008
62947943	chr5:62947943:T:G	1.49561e-07	-1.40975e-10	-1.17784
62948342	chr5:62948342:A:G	1.27201e-07	-1.40975e-10	-1.33977
62949231	chr5:62949231:G:A	8.99146e-08	-0.873649	-0.813032
62949286	chr5:62949286:T:A	5.84267e-08	-1.26205	-0.855721
62949485	chr5:62949485:C:T	2.20604e-07	-1.40975e-10	-0.789173
62949499	chr5:62949499:A:G	7.69889e-08	-1.36225	-0.479633
62949590	chr5:62949590:C:G	3.94716e-08	-1.30811	-1.20185
62949622	chr5:62949622:CTATT:C	2.27209e-07	-1.40975e-10	-0.759672
62949692	chr5:62949692:G:A	1.27812e-07	-1.40975e-10	-1.33498
62949889	chr5:62949889:C:T	1.4641e-07	-1.40975e-10	-1.19913
62950078	chr5:62950078:G:C	8.79595e-08	-0.935872	-0.772793
62950347	chr5:62950347:C:T	5.575e-08	-1.28526	-0.879407
62950756	chr5:62950756:G:A	4.04242e-08	-1.13843	-1.34768
62951005	chr5:62951005:G:A	5.76019e-07	-1.40975e-10	0.1706
62951315	chr5:62951315:C:T	1.34505e-07	-1.40975e-10	-1.28394
62951382	chr5:62951382:G:T	1.27144e-07	-1.40975e-10	-1.34022
62951544	chr5:62951544:G:C	4.37371e-08	-1.3173	-1.09005
62951575	chr5:62951575:G:T	5.65514e-08	-1.289	-0.86139
62951754	chr5:62951754:C:G	4.70476e-08	-0.965466	-1.36892
62951813	chr5:62951813:T:G	2.89073e-07	-1.40975e-10	-0.518863
62951860	chr5:62951860:A:G	5.61034e-08	-1.26829	-0.890055
62951982	chr5:62951982:G:C	6.31838e-08	-1.21605	-0.823447
62952066	chr5:62952066:C:A	5.24436e-07	-0.865783	0.942565
62952355	chr5:62952355:T:G	4.4785e-08	-1.01508	-1.36858
62952370	chr5:62952370:C:A	7.73188e-08	-1.06877	-0.768838
62952970	chr5:62952970:G:A	1.52857e-07	-1.40975e-10	-1.15604
62953082	chr5:62953082:G:T	1.26681e-07	-1.40975e-10	-1.34387
62953222	chr5:62953222:G:A	1.23607e-07	-1.40975e-10	-1.36844
62953259	chr5:62953259:C:T	4.7553e-07	-0.895162	0.874052
62953266	chr5:62953266:T:A	5.69834e-08	-1.31191	-0.83087
62953346	chr5:62953346:A:G	9.70829e-08	-0.604159	-1.00582
62953606	chr5:62953606:T:C	8.70521e-08	-0.937724	-0.78131
62953934	chr5:62953934:G:A	1.45922e-07	-0.633727	-0.568741
62953935	chr5:62953935:G:A	1.44533e-07	-0.640548	-0.571488
62954076	chr5:62954076:C:G	7.72088e-07	-0.438478	0.902035
62954429	chr5:62954429:T:G	1.27252e-07	-1.40975e-10	-1.33937
62954431	chr5:62954431:C:A	1.27132e-07	-1.40975e-10	-1.34032
62954594	chr5:62954594:T:G	1.52201e-07	-1.40975e-10	-1.16034
62954663	chr5:62954663:G:A	5.23583e-08	-0.859939	-1.36749
62955006	chr5:62955006:C:T	1.23829e-07	-1.40975e-10	-1.36664
62955408	chr5:62955408:T:G	9.90332e-08	-0.622319	-0.967768
62955517	chr5:62955517:C:T	8.74432e-08	-0.93954	-0.775012
62955545	chr5:62955545:G:A	2.31091e-07	-1.40975e-10	-0.742728
62955719	chr5:62955719:T:A	1.00599e-07	-0.810923	-0.763476
62955852	chr5:62955852:C:T	8.50035e-08	-0.938579	-0.80427
62956060	chr5:62956060:C:T	1.6574e-07	-1.40975e-10	-1.07512
62956123	chr5:62956123:G:A	1.2674e-07	-1.40975e-10	-1.34341
62956278	chr5:62956278:T:C	1.26709e-07	-1.40975e-10	-1.34365
62956314	chr5:62956314:G:A	2.44984e-07	-1.40975e-10	-0.684349
62956541	chr5:62956541:C:A	4.62992e-07	-0.948066	0.900235
62956617	chr5:62956617:G:A	5.11427e-08	-0.884685	-1.36624
62957019	chr5:62957019:A:G	8.58606e-08	-0.95548	-0.777336
62957229	chr5:62957229:G:A	3.97721e-07	-1.40975e-10	-0.199791
62957387	chr5:62957387:C:A	7.82935e-07	-0.456697	0.934205
62957615	chr5:62957615:A:AAAC	5.69664e-08	-0.787658	-1.35542
62957703	chr5:62957703:G:A	1.2516e-07	-1.40975e-10	-1.35595
62957813	chr5:62957813:A:C	4.93223e-07	-0.901281	0.916701
62958461	chr5:62958461:G:T	9.18852e-08	-0.890257	-0.774744
62958516	chr5:62958516:T:A	1.22136e-07	-1.38041	-3.64918e-10
62958815	chr5:62958815:A:C	5.22824e-08	-0.860587	-1.36829
62958841	chr5:62958841:G:A	1.24454e-07	-0.704224	-0.657384
62959917	chr5:62959917:A:G	2.02512e-07	-0.322749	-0.551995
62959980	chr5:62959980:A:G	1.21319e-07	-1.6236	0.236485
62960650	chr5:62960650:C:T	1.24272e-07	-1.40975e-10	-1.36307
62961105	chr5:62961105:A:G	1.36295e-07	-1.40975e-10	-1.27072
62961181	chr5:62961181:T:C	5.88715e-07	-0.875863	1.06826
62961785	chr5:62961785:C:T	3.94896e-07	-1.40975e-10	-0.206919
62961808	chr5:62961808:T:C	2.58259e-08	-1.62076	-1.31341
62962384	chr5:62962384:C:A	9.24696e-07	-1.40975e-10	0.643924
62962713	chr5:62962713:C:T	2.66154e-07	-1.40975e-10	-0.601465
62963040	chr5:62963040:G:A	1.35582e-07	-1.40975e-10	-1.27597
62963065	chr5:62963065:A:G	2.16238e-07	-1.40975e-10	-0.80916
62963192	chr5:62963192:G:A	1.4697e-07	-1.40975e-10	-1.19531
62963338	chr5:62963338:G:A	9.13431e-08	-1.67092	-3.64918e-10
62963446	chr5:62963446:C:T	3.25966e-07	-1.40975e-10	-0.398749
62963587	chr5:62963587:G:C	5.87343e-08	-1.24952	-0.862999
62964170	chr5:62964170:CTG:C	1.275e-07	-1.40975e-10	-1.33743
62964177	chr5:62964177:T:C	6.16213e-08	-1.2768	-0.787732
62964191	chr5:62964191:C:T	9.9015e-07	-1.24502	1.95733
62964329	chr5:62964329:C:G	1.48555e-07	-1.40975e-10	-1.18459
62964345	chr5:62964345:G:A	1.26034e-07	-1.34899	-3.64918e-10
62964352	chr5:62964352:G:A	1.41181e-07	-1.40975e-10	-1.2355
62964803	chr5:62964803:G:A	1.16545e-07	-1.42726	-3.64918e-10
62964928	chr5:62964928:C:T	9.61895e-08	-0.982936	-0.636285
62965134	chr5:62965134:T:C	1.275e-07	-1.40975e-10	-1.33743
62965257	chr5:62965257:A:G	6.04903e-08	-0.824522	-1.25854
62965328	chr5:62965328:G:A	9.60067e-08	-0.99936	-0.621763
62965343	chr5:62965343:A:T	1.41898e-07	-1.40975e-10	-1.23043
62965478	chr5:62965478:T:C	9.46337e-08	-0.99877	-0.636758
62965701	chr5:62965701:G:A	6.05807e-08	-1.05682	-1.02475
62965757	chr5:62965757:A:G	3.03947e-07	-1.40975e-10	-0.468688
62965884	chr5:62965884:C:A	9.36401e-08	-0.999285	-0.646798
62966003	chr5:62966003:T:C	8.7817e-08	-1.19405	-0.516241
62966210	chr5:62966210:A:T	3.2567e-07	-1.40975e-10	-0.399656
62966788	chr5:62966788:G:A	1.74811e-07	-1.40975e-10	-1.02183
62966841	chr5:62966841:G:T	2.04649e-07	-1.40975e-10	-0.864245
62967125	chr5:62967125:T:C	1.18575e-07	-1.25699	-0.153008
62967184	chr5:62967184:A:G	3.02213e-07	-1.40975e-10	-0.47441
62967280	chr5:62967280:C:T	1.275e-07	-1.40975e-10	-1.33743
62967629	chr5:62967629:T:A	9.45199e-08	-1.00002	-0.636707
62967759	chr5:62967759:T:C	3.64744e-07	-1.40975e-10	-0.286347
62968271	chr5:62968271:G:A	4.40841e-08	-1.20861	-1.19083
62968325	chr5:62968325:G:A	3.34631e-07	-1.40975e-10	-0.372513
62968397	chr5:62968397:T:C	1.55821e-07	-1.13683	-3.64918e-10
62969242	chr5:62969242:T:C	4.9879e-08	-0.903522	-1.37242
62969729	chr5:62969729:A:G	3.52077e-07	-0.597021	0.27533
62969829	chr5:62969829:G:A	2.08289e-07	-1.40975e-10	-0.846616
62970060	chr5:62970060:G:A	3.46512e-07	-1.40975e-10	-0.337624
62970447	chr5:62970447:C:T	1.275e-07	-1.40975e-10	-1.33743
62970464	chr5:62970464:A:G	1.27424e-07	-1.40975e-10	-1.33802
62970792	chr5:62970792:T:A	1.74913e-07	-1.40975e-10	-1.02125
62970926	chr5:62970926:C:G	5.55606e-08	-1.33827	-0.8298
62970931	chr5:62970931:C:T	2.66634e-07	-1.40975e-10	-0.599666
62971136	chr5:62971136:C:T	1.23871e-07	-1.40975e-10	-1.3663
62971278	chr5:62971278:C:T	2.56555e-07	-1.66764	1.02944
62971351	chr5:62971351:C:A	3.05406e-07	-0.463899	-3.64918e-10
62971387	chr5:62971387:G:T	8.14648e-08	-1.08907	-0.696296
62971529	chr5:62971529:C:A	4.99908e-08	-0.90178	-1.37192
62971798	chr5:62971798:AC:A	9.04735e-08	-1.68048	-3.64918e-10
62971933	chr5:62971933:T:G	1.02661e-07	-0.71367	-0.840437
62972316	chr5:62972316:G:A	2.11746e-07	-1.40975e-10	-0.830153
62972317	chr5:62972317:G:A	2.01321e-07	-1.40975e-10	-0.880642
62972916	chr5:62972916:C:T	1.2129e-07	-0.757492	-0.629863
62973028	chr5:62973028:T:G	1.15373e-07	-0.842708	-0.594667
62973185	chr5:62973185:A:G	4.91532e-08	-0.917984	-1.37261
62973249	chr5:62973249:C:A	5.01656e-07	-0.874631	0.907006
62973327	chr5:62973327:G:T	9.23894e-08	-1.65953	-3.64918e-10
62973333	chr5:62973333:A:G	4.83815e-08	-0.934205	-1.37222
62973362	chr5:62973362:T:C	1.48673e-07	-1.40975e-10	-1.18379
62973583	chr5:62973583:G:A	5.02294e-08	-0.897923	-1.37102
62973648	chr5:62973648:CA:C	1.2346e-07	-1.40975e-10	-1.36962
62973686	chr5:62973686:A:G	1.27306e-07	-1.40975e-10	-1.33894
62973861	chr5:62973861:T:A	1.75658e-07	-1.40975e-10	-1.017
62974123	chr5:62974123:C:T	4.74363e-08	-0.953525	-1.37263
62974565	chr5:62974565:A:C	1.41878e-07	-1.40975e-10	-1.23058
62975261	chr5:62975261:C:T	4.83007e-08	-0.9355	-1.3726
62975304	chr5:62975304:TA:T	9.05547e-08	-1.02541	-0.654176
62975383	chr5:62975383:T:A	3.97594e-07	-1.40975e-10	-0.200109
62975627	chr5:62975627:A:G	1.95838e-07	-0.326298	-0.581957
62975698	chr5:62975698:A:G	8.91763e-08	-1.0429	-0.652026
62976029	chr5:62976029:C:T	2.39757e-07	-1.40975e-10	-0.705917
62977331	chr5:62977331:T:C	9.33774e-08	-0.995297	-0.653594
62977406	chr5:62977406:C:T	1.53221e-07	-1.40975e-10	-1.15366
62978280	chr5:62978280:G:A	7.86763e-07	0.482386	-3.64918e-10
62979110	chr5:62979110:C:T	5.72077e-08	-0.868296	-1.27056
62979632	chr5:62979632:T:C	4.89912e-08	-1.31133	-0.982574
62979847	chr5:62979847:G:C	4.67399e-08	-1.33978	-1.00116
62980262	chr5:62980262:T:C	8.664e-08	-0.474106	-1.24967
62980716	chr5:62980716:C:T	5.5393e-08	-1.30284	-0.868248
62981443	chr5:62981443:G:A	4.96952e-08	-1.27206	-1.00757
62981557	chr5:62981557:C:T	7.7286e-08	-1.15656	-0.681465
62981825	chr5:62981825:A:G	3.42957e-07	-0.347938	-3.64918e-10
62982193	chr5:62982193:T:G	3.40158e-08	-1.64313	-1.01559
62982412	chr5:62982412:C:T	2.87466e-07	-1.40975e-10	-0.524437
62982624	chr5:62982624:C:G	2.90337e-07	-1.40975e-10	-0.514499
62982826	chr5:62982826:G:A	7.05585e-08	-1.54183	-0.387269
62982992	chr5:62982992:C:A	7.06197e-08	-1.55478	-0.373453
62983054	chr5:62983054:T:C	7.30579e-08	-1.55347	-0.340817
62983549	chr5:62983549:A:G	2.87466e-07	-1.40975e-10	-0.524437
62983587	chr5:62983587:A:G	2.87302e-07	-1.40975e-10	-0.525009
62983876	chr5:62983876:A:G	1.23739e-07	-1.40975e-10	-1.36737
62984271	chr5:62984271:T:C	2.92643e-08	-1.61354	-1.19563
62984277	chr5:62984277:C:T	1.27934e-07	-1.40975e-10	-1.33403
62984370	chr5:62984370:G:A	2.32045e-07	-1.40975e-10	-0.738611
62984752	chr5:62984752:T:C	2.59275e-07	-0.627653	-3.64918e-10
62984958	chr5:62984958:C:T	7.38915e-07	0.419641	-3.64918e-10
62985223	chr5:62985223:G:A	7.11414e-08	-1.59154	-0.329329
62985231	chr5:62985231:A:G	1.67787e-07	-1.40975e-10	-1.06284
62985232	chr5:62985232:G:T	3.08624e-07	-1.05619	0.602773
62985650	chr5:62985650:A:C	3.03593e-08	-1.6061	-1.16634
62985711	chr5:62985711:T:G	5.20301e-08	-1.54299	-0.690733
62986110	chr5:62986110:A:G	2.35018e-07	-1.40975e-10	-0.725879
62986364	chr5:62986364:A:G	5.6903e-08	-1.57679	-0.567402
62986536	chr5:62986536:A:G	9.85083e-08	-1.5954	-3.64918e-10
62986863	chr5:62986863:C:A	1.38029e-07	-1.40975e-10	-1.25808
62986917	chr5:62986917:G:A	2.87404e-08	-1.63822	-1.18901
62986923	chr5:62986923:A:G	2.83068e-07	-1.40975e-10	-0.539853
62987136	chr5:62987136:A:G	5.65325e-08	-1.32783	-0.822893
62987472	chr5:62987472:A:G	2.3585e-07	-1.40975e-10	-0.722344
62987824	chr5:62987824:T:C	4.56759e-07	-1.40975e-10	-0.0613862
62987948	chr5:62987948:A:T	1.26364e-07	-1.40975e-10	-1.34638
62988301	chr5:62988301:A:G	1.05709e-07	-1.52485	-3.64918e-10
62988422	chr5:62988422:A:C	1.58854e-07	-1.40975e-10	-1.11755
62988439	chr5:62988439:C:T	5.10281e-08	-1.62861	-0.624557
62988454	chr5:62988454:C:A	5.03762e-08	-1.61713	-0.64889
62988462	chr5:62988462:G:C	1.23902e-07	-1.40975e-10	-1.36605
62988666	chr5:62988666:T:C	6.03139e-07	0.216606	-3.64918e-10
62988836	chr5:62988836:GA:G	4.81603e-07	-1.40975e-10	-0.00842135
62988906	chr5:62988906:ACT:A	1.60846e-07	-1.40975e-10	-1.10509
62989049	chr5:62989049:C:A	6.55799e-08	-1.59425	-0.408018
62990008	chr5:62990008:G:A	5.70882e-08	-1.56288	-0.578065
62990428	chr5:62990428:C:T	1.24203e-07	-1.40975e-10	-1.36363
62990636	chr5:62990636:A:C	1.14614e-07	-1.44397	-3.64918e-10
62990696	chr5:62990696:C:T	3.75188e-08	-1.45557	-1.10512
62990707	chr5:62990707:C:T	5.39459e-08	-1.56823	-0.629329
62991395	chr5:62991395:G:A	8.23758e-07	-1.40975e-10	0.528336
62991478	chr5:62991478:C:A	2.18139e-07	-1.40975e-10	-0.80041
62991930	chr5:62991930:T:C	1.23648e-07	-1.40975e-10	-1.3681
62992261	chr5:62992261:A:G	1.24178e-07	-1.40975e-10	-1.36382
62992481	chr5:62992481:AT:A	2.88583e-07	-1.40975e-10	-0.520559
62992686	chr5:62992686:A:G	1.2416e-07	-1.40975e-10	-1.36397
62992846	chr5:62992846:A:G	2.8736e-07	-1.40975e-10	-0.524807
62993004	chr5:62993004:A:G	1.10414e-07	-1.67461	0.193309
62993097	chr5:62993097:A:G	1.3171e-07	-1.40975e-10	-1.30494
62993113	chr5:62993113:T:C	1.24194e-07	-1.40975e-10	-1.3637
62993291	chr5:62993291:C:T	2.77402e-07	-1.40975e-10	-0.560075
62993389	chr5:62993389:A:G	6.94863e-08	-1.12808	-0.816328
62993481	chr5:62993481:C:T	2.2931e-07	-1.40975e-10	-0.750468
62993482	chr5:62993482:C:A	6.06807e-08	-1.56967	-0.51025
62993542	chr5:62993542:T:G	4.38956e-08	-1.57344	-0.830287
62993577	chr5:62993577:C:T	4.0749e-07	-1.40975e-10	-0.175526
62993625	chr5:62993625:G:A	1.57596e-07	-1.12551	-3.64918e-10
62993765	chr5:62993765:A:C	5.03027e-08	-1.59226	-0.675219
62993892	chr5:62993892:AG:A	3.37947e-08	-1.59579	-1.06945
62994138	chr5:62994138:T:G	1.24639e-07	-1.40975e-10	-1.36012
62994333	chr5:62994333:G:A	2.34015e-07	-1.40975e-10	-0.730157
62994571	chr5:62994571:T:A	1.26742e-07	-1.40975e-10	-1.34339
62994578	chr5:62994578:G:T	2.52423e-07	-0.654437	-3.64918e-10
62994903	chr5:62994903:C:T	1.26742e-07	-1.40975e-10	-1.34339
62995002	chr5:62995002:A:G	1.14247e-07	-1.44718	-3.64918e-10
62995488	chr5:62995488:A:C	2.83709e-06	0.162282	1.60271
62995634	chr5:62995634:C:T	1.26416e-07	-1.40975e-10	-1.34597
62995822	chr5:62995822:G:A	4.74685e-08	-1.59859	-0.726881
62995843	chr5:62995843:A:G	4.24396e-07	0.503982	-0.638855
62996771	chr5:62996771:T:C	6.45109e-08	-1.56966	-0.449043
62996902	chr5:62996902:A:T	4.99125e-08	-1.58325	-0.692015
62996966	chr5:62996966:A:G	6.43874e-08	-1.5597	-0.460922
62997090	chr5:62997090:CT:C	1.08545e-07	-1.49838	-3.64918e-10
62997196	chr5:62997196:G:A	1.24831e-07	-1.40975e-10	-1.35858
62997445	chr5:62997445:A:G	1.35723e-07	-1.40975e-10	-1.27492
62997455	chr5:62997455:T:C	1.25178e-07	-1.40975e-10	-1.3558
62997674	chr5:62997674:T:C	1.23617e-07	-1.40975e-10	-1.36836
62998528	chr5:62998528:A:C	5.60609e-08	-1.58745	-0.571657
62999185	chr5:62999185:T:C	1.24184e-07	-1.40975e-10	-1.36377
62999187	chr5:62999187:C:T	6.27468e-08	-1.55753	-0.488904
62999256	chr5:62999256:C:T	1.23644e-07	-1.40975e-10	-1.36813
62999720	chr5:62999720:A:G	5.10082e-08	-1.55072	-0.702832
62999859	chr5:62999859:C:A	3.7454e-07	-1.40975e-10	-0.259843
62999934	chr5:62999934:A:G	3.21703e-06	0.370321	1.52035
63000308	chr5:63000308:GT:G	4.63558e-08	-1.56233	-0.786862
63001096	chr5:63001096:A:G	2.88903e-08	-1.60364	-1.21839
63001121	chr5:63001121:C:A	2.57638e-08	-1.66011	-1.27646
63001362	chr5:63001362:T:G	1.24295e-07	-1.40975e-10	-1.36288
63001590	chr5:63001590:C:T	1.24203e-07	-1.40975e-10	-1.36363
63001985	chr5:63001985:G:A	6.99336e-08	-1.5588	-0.379192
63002103	chr5:63002103:A:G	2.79017e-08	-1.61578	-1.24108
63002104	chr5:63002104:A:G	3.544e-07	-0.315114	-3.64918e-10
63002746	chr5:63002746:A:T	1.23093e-07	-1.40975e-10	-1.3726
63002857	chr5:63002857:C:T	2.72006e-08	-1.61396	-1.26834
63002881	chr5:63002881:C:T	4.56731e-08	-1.57386	-0.790176
63003352	chr5:63003352:A:G	7.11846e-08	-1.55776	-0.362502
63003406	chr5:63003406:C:T	1.25845e-07	-1.40975e-10	-1.35049
63004020	chr5:63004020:A:G	3.03528e-08	-1.59658	-1.17607
63004028	chr5:63004028:G:A	3.72355e-07	-1.40975e-10	-0.265695
63004048	chr5:63004048:T:A	2.60535e-07	-1.40975e-10	-0.622803
63004502	chr5:63004502:G:A	3.54077e-07	-0.316027	-3.64918e-10
63005725	chr5:63005725:A:T	3.72097e-08	-1.44647	-1.1225
63005728	chr5:63005728:A:T	1.18213e-07	-1.41305	-3.64918e-10
63005854	chr5:63005854:T:C	1.26668e-07	-1.40975e-10	-1.34397
63006170	chr5:63006170:G:A	1.26784e-07	-1.40975e-10	-1.34306
63006248	chr5:63006248:T:G	2.63087e-07	-1.40975e-10	-0.613055
63006399	chr5:63006399:G:C	4.32717e-07	-1.40975e-10	-0.115457
63006781	chr5:63006781:A:G	1.23416e-07	-1.40975e-10	-1.36998
63007583	chr5:63007583:C:T	2.83534e-08	-1.63484	-1.20595
63007946	chr5:63007946:G:A	1.26731e-07	-1.40975e-10	-1.34347
63008513	chr5:63008513:T:C	3.31921e-06	0.359865	1.56208
63008704	chr5:63008704:A:G	2.78968e-08	-1.57684	-1.28019
63008735	chr5:63008735:C:G	1.23096e-07	-1.40975e-10	-1.37258
63008744	chr5:63008744:T:A	3.51138e-08	-1.6102	-1.01675
63008949	chr5:63008949:G:T	3.38312e-07	-1.40975e-10	-0.361572
63009010	chr5:63009010:C:T	1.32776e-07	-1.40975e-10	-1.29688
63009115	chr5:63009115:T:C	2.95846e-06	0.316333	1.49055
63009151	chr5:63009151:C:T	3.19823e-08	-1.56517	-1.15519
63009188	chr5:63009188:C:T	1.24808e-07	-1.40975e-10	-1.35877
63009962	chr5:63009962:G:A	1.9697e-07	-0.90249	-3.64918e-10
63010206	chr5:63010206:C:T	2.71644e-07	-1.40975e-10	-0.58105
63010358	chr5:63010358:G:T	3.77123e-07	-1.40975e-10	-0.25297
63010482	chr5:63010482:C:T	1.24759e-07	-1.40975e-10	-1.35916
63011093	chr5:63011093:A:G	2.77062e-07	-1.40975e-10	-0.561301
63011351	chr5:63011351:A:G	5.96475e-08	-1.59652	-0.500574
63011417	chr5:63011417:T:G	3.09081e-06	0.400929	1.44972
63011464	chr5:63011464:G:A	1.25846e-07	-1.40975e-10	-1.35048
63011812	chr5:63011812:G:A	1.25846e-07	-1.40975e-10	-1.35048
63012013	chr5:63012013:A:G	5.57004e-08	-1.61527	-0.55028
63012210	chr5:63012210:C:A	2.80751e-08	-1.59752	-1.25314
63012476	chr5:63012476:T:C	1.27223e-07	-1.40975e-10	-1.3396
63012705	chr5:63012705:G:T	2.65028e-08	-1.61595	-1.29234
63013252	chr5:63013252:A:T	7.12783e-08	-1.57391	-0.345044
63013362	chr5:63013362:G:A	2.92615e-07	-1.40975e-10	-0.506683
63013426	chr5:63013426:T:TA	2.82161e-07	-1.40975e-10	-0.543065
63013569	chr5:63013569:A:C	4.51875e-07	-1.40975e-10	-0.0721363
63013741	chr5:63013741:G:A	1.25207e-07	-1.40975e-10	-1.35557
63013774	chr5:63013774:G:A	1.25256e-07	-1.40975e-10	-1.35518
63014152	chr5:63014152:A:C	3.51326e-07	0.162376	-0.486202
63014259	chr5:63014259:C:T	1.15726e-07	-1.67738	0.243071
63014352	chr5:63014352:C:G	1.50958e-07	-1.40975e-10	-1.16854
63014520	chr5:63014520:T:C	1.23796e-07	-1.40975e-10	-1.3669
63014523	chr5:63014523:T:G	1.2355e-07	-1.40975e-10	-1.3689
63014608	chr5:63014608:A:G	1.2349e-07	-1.40975e-10	-1.36938
63015000	chr5:63015000:G:A	1.26248e-07	-1.40975e-10	-1.34729
63015519	chr5:63015519:A:G	1.33089e-07	-1.40975e-10	-1.29453
63015739	chr5:63015739:CAT:C	1.28698e-07	-1.40975e-10	-1.32808
63016323	chr5:63016323:G:T	6.43318e-08	-1.5983	-0.423182
63016919	chr5:63016919:C:T	1.64093e-07	-1.6307	0.54559
63017167	chr5:63017167:G:A	2.75601e-07	-1.40975e-10	-0.566585
63017253	chr5:63017253:T:G	3.34287e-08	-1.66082	-1.01531
63017435	chr5:63017435:T:C	5.56963e-08	-1.6098	-0.555825
63017496	chr5:63017496:C:T	1.01755e-07	-1.56297	-3.64918e-10
63017500	chr5:63017500:G:A	1.2548e-07	-1.40975e-10	-1.3534
63017715	chr5:63017715:T:A	4.44797e-07	0.00372338	-0.091647
63018373	chr5:63018373:GT:G	2.88178e-07	-1.40975e-10	-0.521963
63018610	chr5:63018610:C:T	2.62594e-08	-1.6026	-1.31492
63018884	chr5:63018884:G:A	3.7454e-07	-1.40975e-10	-0.259843
63019033	chr5:63019033:G:A	7.09429e-07	-1.40975e-10	0.37892
63019377	chr5:63019377:G:A	3.51301e-07	-1.40975e-10	-0.323898
63020162	chr5:63020162:A:G	2.57625e-07	-1.40975e-10	-0.634037
63020277	chr5:63020277:T:C	1.25189e-07	-1.40975e-10	-1.35571
63020312	chr5:63020312:G:A	1.26095e-07	-1.40975e-10	-1.34851
63020448	chr5:63020448:G:A	4.51887e-08	-1.68063	-0.694069
63020678	chr5:63020678:T:C	4.62339e-08	-1.61769	-0.734139
63020967	chr5:63020967:A:G	2.82159e-07	-1.40975e-10	-0.54307
63021645	chr5:63021645:G:A	1.90569e-07	-1.40975e-10	-0.935527
63021713	chr5:63021713:A:G	2.84732e-07	-1.40975e-10	-0.533995
63021920	chr5:63021920:GT:G	2.17677e-07	-1.40975e-10	-0.80253
63022167	chr5:63022167:T:C	3.33275e-07	-1.40975e-10	-0.376573
63022313	chr5:63022313:T:C	2.73186e-08	-1.58793	-1.29005
63022433	chr5:63022433:A:G	1.2313e-07	-1.40975e-10	-1.3723
63022665	chr5:63022665:A:G	2.61114e-08	-1.60016	-1.32301
63022724	chr5:63022724:A:C	1.46159e-07	-1.40975e-10	-1.20085
63023110	chr5:63023110:T:C	6.58618e-08	-1.59309	-0.404888
63023959	chr5:63023959:T:C	1.24601e-07	-1.40975e-10	-1.36043
63024019	chr5:63024019:A:G	5.30976e-08	-1.57653	-0.636879
63024236	chr5:63024236:G:A	8.09992e-07	0.662111	-0.150628
63024709	chr5:63024709:C:T	1.59464e-07	-1.40975e-10	-1.11372
63024779	chr5:63024779:T:C	9.12472e-08	-1.67197	-3.64918e-10
63025382	chr5:63025382:C:T	1.25855e-07	-1.40975e-10	-1.35041
63026271	chr5:63026271:G:A	1.26991e-07	-1.40975e-10	-1.34142
63026277	chr5:63026277:G:A	9.31465e-07	1.10511	-0.453894
63026681	chr5:63026681:C:A	3.34122e-08	-1.39592	-1.2807
63027192	chr5:63027192:A:C	3.78163e-08	-1.62421	-0.928587
63027344	chr5:63027344:T:A	2.78832e-07	-1.40975e-10	-0.554932
63027704	chr5:63027704:G:C	1.2579e-07	-1.40975e-10	-1.35093
63027873	chr5:63027873:T:C	9.50666e-08	-1.63096	-3.64918e-10
63027952	chr5:63027952:G:A	1.23472e-07	-1.40975e-10	-1.36953
63028079	chr5:63028079:G:T	1.68778e-07	-1.40975e-10	-1.05696
63028135	chr5:63028135:G:A	9.80218e-07	0.819924	-0.117691
63028470	chr5:63028470:T:C	3.7937e-07	-0.00442973	-0.2426
63028670	chr5:63028670:A:G	1.18557e-07	-1.41015	-3.64918e-10
63028998	chr5:63028998:G:T	1.23496e-07	-1.40975e-10	-1.36934
63029065	chr5:63029065:G:A	3.99573e-07	-0.195144	-3.64918e-10
63029468	chr5:63029468:T:C	2.8076e-08	-1.59928	-1.25134
63029751	chr5:63029751:G:A	3.08909e-08	-1.54901	-1.20607
63029824	chr5:63029824:A:G	2.85548e-07	-1.40975e-10	-0.53113
63030178	chr5:63030178:G:A	2.39716e-07	-0.706085	-3.64918e-10
63030596	chr5:63030596:A:C	3.34654e-07	-1.40975e-10	-0.372444
63030991	chr5:63030991:C:A	4.3148e-08	-1.59187	-0.829032
63031016	chr5:63031016:A:G	3.33979e-07	-1.40975e-10	-0.374464
63031131	chr5:63031131:G:T	1.26983e-07	-1.40975e-10	-1.34149
63031439	chr5:63031439:A:T	1.33269e-07	-1.40975e-10	-1.29317
63031451	chr5:63031451:T:A	3.89495e-08	-1.59752	-0.925755
63031533	chr5:63031533:G:A	1.2584e-07	-1.40975e-10	-1.35053
63031629	chr5:63031629:C:A	2.85023e-07	-1.40975e-10	-0.532971
63031658	chr5:63031658:G:A	1.25846e-07	-1.40975e-10	-1.35048
63031927	chr5:63031927:C:T	2.751e-07	-1.40975e-10	-0.568406
63032019	chr5:63032019:G:T	2.9595e-07	-1.40975e-10	-0.495349
63032133	chr5:63032133:T:C	2.54793e-08	-1.65105	-1.29662
63032353	chr5:63032353:G:A	5.81677e-08	-1.56815	-0.554064
63032497	chr5:63032497:GA:G	3.53312e-07	-0.100678	-0.217512
63032545	chr5:63032545:C:G	1.26098e-07	-1.40975e-10	-1.34848
63033262	chr5:63033262:TA:T	6.54018e-08	-1.60167	-0.403323
63033874	chr5:63033874:A:T	1.26197e-07	-1.40975e-10	-1.34769
63033957	chr5:63033957:G:A	1.35157e-07	-1.40975e-10	-1.2791
63034015	chr5:63034015:T:C	1.63474e-06	0.164671	1.04903
63034022	chr5:63034022:T:A	1.26084e-07	-1.40975e-10	-1.34859
63034050	chr5:63034050:G:A	1.23686e-07	-1.40975e-10	-1.3678
63034100	chr5:63034100:G:A	3.80928e-08	-1.5679	-0.977612
63034134	chr5:63034134:G:C	1.26098e-07	-1.40975e-10	-1.34848
63034620	chr5:63034620:T:C	1.26098e-07	-1.40975e-10	-1.34848
63034756	chr5:63034756:G:T	1.16179e-07	-1.43041	-3.64918e-10
63034768	chr5:63034768:A:G	2.49804e-06	0.379116	1.25861
63034937	chr5:63034937:A:C	1.23402e-07	-1.37009	-3.64918e-10
63035972	chr5:63035972:G:A	1.26284e-07	-1.40975e-10	-1.34701
63035997	chr5:63035997:T:C	3.35269e-07	-1.40975e-10	-0.370609
63036226	chr5:63036226:G:T	4.97752e-08	-1.67876	-0.599267
63036260	chr5:63036260:G:A	1.58191e-07	-1.40975e-10	-1.12174
63036487	chr5:63036487:A:G	1.23339e-07	-1.40975e-10	-1.37061
63036983	chr5:63036983:T:C	9.70662e-08	-1.61015	-3.64918e-10
63037025	chr5:63037025:A:C	1.06926e-07	-1.51341	-3.64918e-10
63037590	chr5:63037590:C:G	1.82056e-07	-1.40975e-10	-0.981227
63037807	chr5:63037807:A:T	1.53045e-07	-1.40975e-10	-1.15481
63037914	chr5:63037914:A:G	1.79021e-07	-1.40975e-10	-0.998037
63037929	chr5:63037929:G:A	1.08018e-07	-1.50325	-3.64918e-10
63038153	chr5:63038153:G:A	3.41274e-06	0.493519	1.45621
63038168	chr5:63038168:C:T	3.05454e-07	-1.40975e-10	-0.463742
63038841	chr5:63038841:G:A	3.71237e-08	-1.61103	-0.960255
63038881	chr5:63038881:G:T	3.75159e-07	-0.00643579	-0.251756
63039011	chr5:63039011:A:G	2.49068e-08	-1.66116	-1.30924
63039557	chr5:63039557:G:C	3.70901e-08	-1.60012	-0.972074
63039578	chr5:63039578:A:G	2.92643e-07	-1.40975e-10	-0.506588
63039756	chr5:63039756:C:A	1.03816e-07	-1.54293	-3.64918e-10
63039824	chr5:63039824:G:T	2.55772e-08	-1.64583	-1.29801
63040257	chr5:63040257:A:G	1.31419e-07	-1.40975e-10	-1.30715
63040499	chr5:63040499:T:A	1.57154e-07	-1.40975e-10	-1.12832
63040505	chr5:63040505:T:G	1.28134e-07	-1.40975e-10	-1.33247
63040880	chr5:63040880:T:G	2.73623e-06	0.375165	1.35363
63040881	chr5:63040881:T:G	6.14299e-08	-1.59889	-0.468753
63041112	chr5:63041112:G:A	3.78645e-07	-0.0785159	-0.170428
63041284	chr5:63041284:A:G	1.39133e-07	-1.40975e-10	-1.25011
63041298	chr5:63041298:A:C	2.54736e-07	-1.40975e-10	-0.645313
63041419	chr5:63041419:A:G	2.88917e-06	0.399286	1.3839
63041429	chr5:63041429:A:T	6.08579e-08	-1.58503	-0.491969
63041858	chr5:63041858:T:G	1.39965e-06	0.730967	0.327468
63041963	chr5:63041963:T:C	1.57176e-07	-1.40975e-10	-1.12817
63042235	chr5:63042235:A:G	4.58827e-07	-1.40975e-10	-0.0568673
63042296	chr5:63042296:T:C	3.66587e-08	-1.59299	-0.990897
63042633	chr5:63042633:A:G	9.16107e-08	-1.66799	-3.64918e-10
63042887	chr5:63042887:T:C	3.61121e-08	-1.5832	-1.01571
63042955	chr5:63042955:C:T	1.76227e-07	-1.40975e-10	-1.01377
63042999	chr5:63042999:G:A	1.38266e-07	-1.40975e-10	-1.25636
63043058	chr5:63043058:A:G	1.23691e-07	-1.40975e-10	-1.36776
63043155	chr5:63043155:T:C	2.78963e-06	0.384152	1.36397
63043202	chr5:63043202:C:G	2.84921e-08	-1.5935	-1.24242
63043381	chr5:63043381:A:G	1.26098e-07	-1.40975e-10	-1.34848
63043605	chr5:63043605:C:A	1.2111e-06	-1.40975e-10	0.913739
63043754	chr5:63043754:G:T	2.17694e-07	-1.40975e-10	-0.802451
63044027	chr5:63044027:G:A	3.65929e-08	-1.60925	-0.976439
63044389	chr5:63044389:A:G	1.26273e-07	-1.40975e-10	-1.34709
63044444	chr5:63044444:G:A	4.93087e-07	-1.40975e-10	0.0151447
63044479	chr5:63044479:G:A	7.57305e-07	0.444225	-3.64918e-10
63044509	chr5:63044509:C:T	9.21949e-08	-1.66164	-3.64918e-10
63044634	chr5:63044634:T:C	6.43469e-08	-1.60771	-0.413537
63045391	chr5:63045391:G:A	1.65489e-07	-0.108242	-0.968393
63045815	chr5:63045815:G:A	2.7274e-07	-0.577023	-3.64918e-10
63045861	chr5:63045861:G:A	1.23105e-07	-1.40975e-10	-1.3725
63046145	chr5:63046145:C:G	3.96134e-07	-0.05492	-0.148869
63046424	chr5:63046424:A:G	2.54238e-06	0.31974	1.33557
63046566	chr5:63046566:T:C	2.24941e-07	-0.219879	-0.549826
63046702	chr5:63046702:C:T	3.29993e-08	-1.54426	-1.14479
63046732	chr5:63046732:G:A	3.63729e-07	-1.40975e-10	-0.289132
63047526	chr5:63047526:G:T	1.65089e-07	-0.192801	-0.886255
63047556	chr5:63047556:C:T	2.84435e-08	-1.63507	-1.20255
63047611	chr5:63047611:C:T	5.72991e-08	-1.61051	-0.526747
63047883	chr5:63047883:A:G	3.75128e-07	-1.40975e-10	-0.258273
63048226	chr5:63048226:C:T	2.029e-07	-0.229877	-0.642953
63048679	chr5:63048679:C:T	1.4851e-06	0.600315	0.517383
63048848	chr5:63048848:A:G	1.89287e-07	-0.942279	-3.64918e-10
63049001	chr5:63049001:A:C	1.63092e-07	-0.177074	-0.914153
63049632	chr5:63049632:G:A	3.0157e-07	-0.318025	-0.158516
63049772	chr5:63049772:T:C	6.93195e-08	-1.19126	-0.755551
63049847	chr5:63049847:G:T	1.44468e-07	-1.40975e-10	-1.21248
63049968	chr5:63049968:T:C	6.07325e-08	-1.5891	-0.489965
63050484	chr5:63050484:C:T	1.05823e-07	-1.62003	0.0962653
63050697	chr5:63050697:G:T	1.90262e-07	-1.40975e-10	-0.937139
63050923	chr5:63050923:G:A	2.41217e-07	-0.134008	-0.565838
63050960	chr5:63050960:T:C	3.37024e-07	-1.40975e-10	-0.365387
63051329	chr5:63051329:T:C	4.15608e-07	-1.40975e-10	-0.155799
63051369	chr5:63051369:A:G	1.94188e-07	-0.0319487	-0.884768
63051643	chr5:63051643:C:G	3.69007e-07	-1.40975e-10	-0.274727
63051763	chr5:63051763:A:T	3.9157e-07	-1.40975e-10	-0.215376
63051951	chr5:63051951:T:G	1.25225e-07	-1.40975e-10	-1.35543
63052553	chr5:63052553:G:A	2.17694e-07	-1.40975e-10	-0.802451
63052801	chr5:63052801:G:A	2.37656e-07	-0.113557	-0.601159
63052971	chr5:63052971:T:C	4.18744e-07	-1.40975e-10	-0.148282
63053156	chr5:63053156:GC:G	1.53099e-07	-1.40975e-10	-1.15446
63053301	chr5:63053301:G:A	4.01018e-07	-0.179508	-0.0120265
63053541	chr5:63053541:G:A	2.09671e-07	-0.0804795	-0.75952
63053568	chr5:63053568:G:A	2.29852e-07	0.00958115	-0.757689
63053866	chr5:63053866:A:G	1.08154e-07	-0.928036	-0.573949
63053932	chr5:63053932:G:A	1.34267e-07	-1.40975e-10	-1.28571
63055091	chr5:63055091:T:C	9.4918e-08	-1.63253	-3.64918e-10
63055247	chr5:63055247:C:T	3.31731e-07	-1.40975e-10	-0.381218
63056661	chr5:63056661:A:G	3.05465e-07	-1.40975e-10	-0.463707
63057098	chr5:63057098:T:A	2.00651e-07	-0.50089	-0.383086
63057268	chr5:63057268:C:T	1.32848e-07	-1.40975e-10	-1.29634
63058063	chr5:63058063:TATAA:T	2.2161e-07	-0.538879	-0.245744
63058081	chr5:63058081:ATATGCATTATG:A	4.23195e-07	-1.40975e-10	-0.137708
63058374	chr5:63058374:G:A	2.07364e-07	-0.823073	-0.0279936
63058422	chr5:63058422:C:T	1.0438e-06	0.234824	0.530253
63058957	chr5:63058957:A:G	1.70613e-07	-0.410347	-0.635796
63058959	chr5:63058959:T:G	3.89073e-07	-0.221773	-3.64918e-10
63059669	chr5:63059669:G:A	1.00118e-07	-0.432654	-1.14654
63059679	chr5:63059679:A:G	1.73072e-07	-0.380369	-0.651466
63060539	chr5:63060539:CT:C	1.36704e-07	-1.40975e-10	-1.26772
63060642	chr5:63060642:C:T	1.08131e-07	-0.413702	-1.0885
63060665	chr5:63060665:C:T	1.36573e-07	-1.6386	0.369914
63060803	chr5:63060803:A:G	2.38434e-07	-1.40975e-10	-0.711449
63060902	chr5:63060902:ATT:A	1.47284e-07	-1.40975e-10	-1.19318
63060916	chr5:63060916:G:A	1.68723e-06	1.2453	-3.64918e-10
63061173	chr5:63061173:T:C	9.44995e-08	-1.63695	-3.64918e-10
63061388	chr5:63061388:T:C	1.13904e-07	-0.419597	-1.03059
63062039	chr5:63062039:A:C	2.50581e-07	0.0560647	-0.717823
63062047	chr5:63062047:T:C	3.9271e-07	-1.40975e-10	-0.212471
63062048	chr5:63062048:G:A	4.03419e-07	-1.40975e-10	-0.185565
63062929	chr5:63062929:C:T	3.66004e-07	-1.40975e-10	-0.282897
63063043	chr5:63063043:T:C	3.56776e-07	-1.40975e-10	-0.308434
63063184	chr5:63063184:C:G	2.61931e-07	-1.40975e-10	-0.617462
63063329	chr5:63063329:T:C	6.46967e-08	-0.670536	-1.3453
63063619	chr5:63063619:A:T	2.07523e-07	-1.40975e-10	-0.850297
63063984	chr5:63063984:A:G	1.60567e-07	-0.443245	-0.663588
63064137	chr5:63064137:A:C	3.34919e-07	-1.40975e-10	-0.371652
63064949	chr5:63064949:C:T	2.51505e-07	0.0535859	-0.711665
63065073	chr5:63065073:T:C	2.03357e-07	-1.40975e-10	-0.87058
63065126	chr5:63065126:T:A	2.69944e-07	-1.40975e-10	-0.587327
63065140	chr5:63065140:T:C	8.58298e-08	-0.481721	-1.25145
63065168	chr5:63065168:C:A	4.40355e-08	-1.48446	-0.91608
63066333	chr5:63066333:G:A	1.23532e-06	0.696828	0.236719
63066733	chr5:63066733:A:T	1.20266e-07	-0.596779	-0.799054
63067385	chr5:63067385:T:C	2.11415e-06	0.107295	1.36357
```
