## Supplementary material for "Characterization of shared and ancestry-specific signals driving complex traits using multi-ancestry fine-mapping": susiex_nc2.cs80.cs

```
CS_ID	SNP	BP	REF_ALLELE	ALT_ALLELE	REF_FRQ	BETA	SE	-LOG10P	CS_PIP	OVRL_PIP
1	chr5:62205733:G:C	62205733	C,C	G,G	1,1	-inf,-inf	inf,inf	6.74074,1.38384	0.0913697	0.0913697
1	chr5:62213828:C:T	62213828	T,T	C,C	1,1	-inf,-inf	inf,inf	6.75237,1.34616	0.0872639	0.0872639
1	chr5:62217478:G:A	62217478	A,A	G,G	1,1	-inf,-inf	inf,inf	6.81401,1.27159	0.0862339	0.0862339
1	chr5:62220798:G:A	62220798	A,A	G,G	1,1	-inf,-inf	inf,inf	6.80363,1.26791	0.0837287	0.0837287
1	chr5:62203371:G:A	62203371	A,A	G,G	1,1	-inf,-inf	inf,inf	6.85628,1.13432	0.073726	0.073726
1	chr5:62208719:G:A	62208719	A,A	G,G	1,1	-inf,-inf	inf,inf	6.72279,1.28953	0.073349	0.073349
1	chr5:62208562:G:A	62208562	A,A	G,G	1,1	-inf,-inf	inf,inf	6.71824,1.2777	0.0710086	0.0710086
1	chr5:62187266:T:A	62187266	A,A	T,T	1,1	-inf,-inf	inf,inf	6.85489,1.10966	0.0701506	0.0701506
1	chr5:62213859:C:T	62213859	T,T	C,C	1,1	-inf,-inf	inf,inf	6.66538,1.29405	0.0654561	0.0654561
1	chr5:62189528:C:T	62189528	T,T	C,C	1,1	-inf,-inf	inf,inf	6.87525,1.02084	0.062087	0.062087
1	chr5:62189992:C:T	62189992	T,T	C,C	1,1	-inf,-inf	inf,inf	6.85086,1.00853	0.0575764	0.0575764
```
