## Supplementary material for "Characterization of shared and ancestry-specific signals driving complex traits using multi-ancestry fine-mapping": susiex_nc2.cs80.snp

```
BP	SNP	PIP(CS1)	LogBF(CS1,Pop1)	LogBF(CS1,Pop2)
62067503	chr5:62067503:C:T	3.41152e-07	-1.40975e-10	-0.186789
62067516	chr5:62067516:C:T	0.000105922	6.91507	-1.36373
62067538	chr5:62067538:A:G	2.79374e-07	0.98328	-1.36985
62068037	chr5:62068037:GGT:G	1.59889e-07	-1.40975e-10	-0.94464
62068955	chr5:62068955:C:CA	0.00014863	7.16926	-1.27916
62069204	chr5:62069204:A:G	1.01247e-06	-1.40975e-10	0.901031
62069282	chr5:62069282:C:T	3.33551e-08	-1.68045	-0.831455
62069285	chr5:62069285:A:G	0.000149375	7.2596	-1.3645
62069717	chr5:62069717:G:C	3.49752e-07	1.18294	-1.34483
62069761	chr5:62069761:C:T	0.000169745	6.93812	-0.915186
62070106	chr5:62070106:T:C	8.92281e-08	-1.52792	-3.64918e-10
62070355	chr5:62070355:T:C	0.000156889	7.23838	-1.29421
62070423	chr5:62070423:T:C	1.05382e-07	-1.40975e-10	-1.36153
62070754	chr5:62070754:G:C	1.22379e-07	-1.212	-3.64918e-10
62071291	chr5:62071291:C:A	7.76366e-05	6.5764	-1.33572
62071309	chr5:62071309:CT:C	9.13411e-08	-1.66493	0.160409
62071482	chr5:62071482:A:C	1.17699e-07	-1.40975e-10	-1.25099
62071528	chr5:62071528:TA:T	5.05097e-07	-1.40975e-10	0.205633
62071778	chr5:62071778:G:A	2.47674e-07	-1.40975e-10	-0.507003
62072099	chr5:62072099:C:T	1.07465e-07	-1.40975e-10	-1.34196
62072141	chr5:62072141:A:G	1.04931e-07	-1.40975e-10	-1.36581
62072217	chr5:62072217:G:A	1.71456e-07	0.224535	-1.09932
62072605	chr5:62072605:A:C	3.58125e-07	1.13494	-1.27318
62072673	chr5:62072673:C:T	1.66736e-07	-1.40975e-10	-0.902703
62072849	chr5:62072849:A:G	1.65843e-07	0.322282	-1.23036
62072857	chr5:62072857:G:GAAACTAGC	1.70904e-07	0.348463	-1.22648
62072862	chr5:62072862:T:TA	1.68886e-07	0.414176	-1.30407
62072902	chr5:62072902:C:G	1.27232e-07	-1.1731	-3.64918e-10
62073209	chr5:62073209:T:C	1.36823e-07	-1.40975e-10	-1.10043
62073496	chr5:62073496:C:T	1.63171e-07	-1.40975e-10	-0.924317
62073506	chr5:62073506:T:C	1.64177e-07	0.394701	-1.31287
62073564	chr5:62073564:C:T	5.09016e-07	0.825983	-0.61262
62073680	chr5:62073680:G:A	7.39629e-05	6.2779	-1.0857
62073778	chr5:62073778:T:C	1.71706e-07	0.424909	-1.29824
62074096	chr5:62074096:A:AC	1.82267e-07	0.312914	-1.12656
62074332	chr5:62074332:C:T	2.50216e-07	-0.496793	-3.64918e-10
62074392	chr5:62074392:A:G	3.57559e-07	0.6563	-0.796118
62074472	chr5:62074472:T:C	1.79378e-07	-1.40975e-10	-0.829623
62074532	chr5:62074532:T:C	2.06085e-07	0.622261	-1.31309
62074586	chr5:62074586:C:T	1.08137e-07	-1.40975e-10	-1.33572
62075386	chr5:62075386:A:C	8.54042e-05	6.39346	-1.05743
62075479	chr5:62075479:T:A	2.58736e-07	0.907178	-1.37049
62076073	chr5:62076073:G:A	1.75084e-07	0.273584	-1.12744
62076321	chr5:62076321:G:C	1.65766e-07	-1.40975e-10	-0.908543
62076764	chr5:62076764:T:A	3.71817e-08	-1.45203	-0.951272
62077447	chr5:62077447:G:C	3.42413e-08	-1.66673	-0.818955
62077502	chr5:62077502:C:T	1.84427e-07	0.44522	-1.24709
62077687	chr5:62077687:C:T	3.12385e-08	-1.68048	-0.896987
62077929	chr5:62077929:TA:T	1.11178e-07	-1.40975e-10	-1.30799
62077939	chr5:62077939:T:C	2.65381e-07	-1.40975e-10	-0.43795
62077973	chr5:62077973:C:T	1.64902e-07	-1.40975e-10	-0.913766
62078012	chr5:62078012:C:T	2.56228e-07	0.814903	-1.28795
62078093	chr5:62078093:CTCTG:C	2.89673e-08	-1.66133	-0.991619
62078116	chr5:62078116:G:A	5.21766e-07	-1.40975e-10	0.238103
62078461	chr5:62078461:T:C	4.93015e-08	-1.65607	-0.465097
62078829	chr5:62078829:A:G	5.44629e-07	1.02802	-0.747037
62079370	chr5:62079370:A:T	1.79113e-07	-1.40975e-10	-0.831098
62079503	chr5:62079503:C:T	1.50833e-07	0.184575	-1.18752
62079885	chr5:62079885:C:T	7.36664e-05	6.25471	-1.06652
62080051	chr5:62080051:C:T	2.10581e-08	-1.60918	-1.36265
62080119	chr5:62080119:C:T	2.58626e-07	-1.40975e-10	-0.463736
62080332	chr5:62080332:A:G	2.85281e-08	-1.66179	-1.00644
62080446	chr5:62080446:C:T	2.80711e-07	0.988146	-1.36994
62080642	chr5:62080642:C:T	1.16613e-07	-1.26026	-3.64918e-10
62080856	chr5:62080856:C:T	8.24939e-08	-1.60639	-3.64918e-10
62081236	chr5:62081236:C:T	4.18639e-07	0.0178904	-3.64918e-10
62081428	chr5:62081428:A:G	5.18905e-07	1.03204	-0.799434
62081486	chr5:62081486:T:C	1.67159e-07	0.283636	-1.18381
62082006	chr5:62082006:T:A	1.80839e-07	0.338853	-1.16036
62082566	chr5:62082566:ATATATTT:A	2.38593e-07	-1.40975e-10	-0.544357
62083084	chr5:62083084:T:C	7.69593e-08	-1.67584	-3.64918e-10
62083093	chr5:62083093:T:C	1.93588e-06	-1.40975e-10	1.5492
62083450	chr5:62083450:T:C	6.31785e-05	6.13347	-1.09887
62083726	chr5:62083726:C:T	2.1031e-08	-1.60442	-1.3687
62083966	chr5:62083966:T:C	1.94774e-07	-1.40975e-10	-0.747275
62084177	chr5:62084177:T:A	2.5342e-07	0.882975	-1.36704
62084319	chr5:62084319:C:T	1.9083e-07	-1.40975e-10	-0.767736
62084738	chr5:62084738:C:T	1.38682e-07	-1.40975e-10	-1.08693
62084807	chr5:62084807:T:C	1.1834e-07	-1.40975e-10	-1.24555
62084929	chr5:62084929:G:C	1.08839e-07	-1.40975e-10	-1.32925
62084942	chr5:62084942:C:T	6.77776e-05	6.26598	-1.16111
62085019	chr5:62085019:C:T	1.04695e-07	-1.40975e-10	-1.36806
62085680	chr5:62085680:T:C	4.65936e-07	1.03848	-0.913548
62086271	chr5:62086271:G:T	3.63605e-07	-1.40975e-10	-0.123049
62086285	chr5:62086285:G:C	1.78652e-07	-1.40975e-10	-0.833677
62086558	chr5:62086558:A:G	2.93107e-07	1.02656	-1.36514
62086564	chr5:62086564:C:T	1.09694e-07	-1.40975e-10	-1.32142
62087440	chr5:62087440:CA:C	9.47639e-08	-1.46773	-3.64918e-10
62087771	chr5:62087771:T:C	1.98805e-08	-1.68052	-1.34886
62087970	chr5:62087970:T:C	1.98774e-08	-1.68052	-1.34902
62088384	chr5:62088384:C:T	1.90544e-06	0.888065	0.645284
62088483	chr5:62088483:A:G	2.06726e-07	0.660224	-1.34795
62088493	chr5:62088493:G:A	1.07109e-07	-1.40975e-10	-1.34527
62088524	chr5:62088524:GA:G	2.2307e-07	-1.40975e-10	-0.611633
62088692	chr5:62088692:A:G	1.75816e-07	-1.40975e-10	-0.84968
62089071	chr5:62089071:AGATGGT:A	1.77952e-07	-1.40975e-10	-0.837604
62089079	chr5:62089079:A:C	8.47403e-05	6.42391	-1.09568
62089779	chr5:62089779:G:A	2.70431e-07	0.802967	-1.22207
62090590	chr5:62090590:T:C	2.95952e-07	1.00754	-1.33646
62090831	chr5:62090831:T:G	2.30685e-08	-1.5563	-1.32435
62090969	chr5:62090969:A:T	1.38161e-06	0.98464	0.227251
62091215	chr5:62091215:C:G	1.20006e-07	-1.40975e-10	-1.23157
62091629	chr5:62091629:A:C	1.14243e-06	-1.40975e-10	1.02179
62091875	chr5:62091875:T:C	0.000232848	7.41643	-1.07741
62091888	chr5:62091888:T:C	5.97877e-07	-1.40975e-10	0.374267
62092068	chr5:62092068:T:C	1.09474e-07	-1.40975e-10	-1.32343
62092070	chr5:62092070:C:T	1.08215e-07	-1.335	-3.64918e-10
62093336	chr5:62093336:T:C	3.2866e-07	1.12145	-1.34554
62093974	chr5:62093974:ATTTAT:A	1.05267e-07	-1.40975e-10	-1.36261
62094318	chr5:62094318:G:T	3.21014e-07	0.920307	-1.16794
62094545	chr5:62094545:A:G	5.86979e-08	-1.52559	-0.421119
62094838	chr5:62094838:A:G	1.05374e-07	-1.3616	-3.64918e-10
62094938	chr5:62094938:C:T	1.27123e-07	-1.17396	-3.64918e-10
62095267	chr5:62095267:A:T	2.72424e-07	0.794424	-1.20618
62095578	chr5:62095578:G:C	2.35574e-07	-1.40975e-10	-0.557092
62095657	chr5:62095657:A:C	2.37726e-07	-1.40975e-10	-0.548
62095896	chr5:62095896:T:C	2.28914e-07	-0.281125	-0.304646
62095972	chr5:62095972:G:A	7.91807e-07	-1.40975e-10	0.6552
62096159	chr5:62096159:G:A	1.56919e-07	-1.40975e-10	-0.96339
62096172	chr5:62096172:C:T	2.57627e-08	-1.65721	-1.11298
62096211	chr5:62096211:G:A	1.09791e-07	-1.40975e-10	-1.32054
62096339	chr5:62096339:AAAAC:A	9.21682e-08	-1.4955	-3.64918e-10
62096344	chr5:62096344:A:G	4.77753e-07	1.16895	-1.01898
62096665	chr5:62096665:C:A	1.87968e-07	-1.40975e-10	-0.782845
62096734	chr5:62096734:G:A	1.8416e-07	-1.40975e-10	-0.803312
62097056	chr5:62097056:A:C	3.93775e-07	1.06976	-1.1131
62097138	chr5:62097138:C:A	3.68224e-07	-1.40975e-10	-0.110426
62097396	chr5:62097396:G:A	3.7689e-07	-1.40975e-10	-0.0871648
62097445	chr5:62097445:C:T	1.19342e-07	-1.40975e-10	-1.23712
62097649	chr5:62097649:T:C	8.92759e-05	6.70164	-1.32127
62098256	chr5:62098256:T:C	1.04806e-07	-1.40975e-10	-1.36701
62098290	chr5:62098290:C:A	7.78115e-08	-1.66483	-3.64918e-10
62098328	chr5:62098328:G:GA	3.58637e-07	0.814634	-0.95144
62098599	chr5:62098599:T:C	8.63811e-07	-1.40975e-10	0.742237
62098681	chr5:62098681:G:A	4.09555e-07	0.99994	-1.00399
62099106	chr5:62099106:A:C	4.40433e-07	1.16692	-1.09828
62099918	chr5:62099918:A:G	3.40947e-07	-1.40975e-10	-0.18739
62100643	chr5:62100643:T:C	1.6173e-07	-1.40975e-10	-0.933189
62100645	chr5:62100645:A:G	0.000276102	7.82143	-1.31202
62100838	chr5:62100838:CCTCA:C	5.18586e-07	-1.40975e-10	0.231988
62101138	chr5:62101138:A:T	1.12165e-07	-1.40975e-10	-1.29915
62101184	chr5:62101184:A:G	1.26971e-07	-1.40975e-10	-1.17516
62101455	chr5:62101455:G:A	1.10924e-07	-1.40975e-10	-1.31027
62102226	chr5:62102226:C:G	1.09447e-05	4.36717	-1.08568
62102473	chr5:62102473:T:C	1.69574e-07	-1.40975e-10	-0.885825
62102542	chr5:62102542:T:C	4.41598e-07	1.16532	-1.09404
62102585	chr5:62102585:C:A	4.13433e-07	1.09529	-1.08991
62103184	chr5:62103184:T:C	5.048e-07	0.205046	-3.64918e-10
62103482	chr5:62103482:A:C	2.68726e-08	-1.67504	-1.05297
62104236	chr5:62104236:T:C	4.02485e-07	-1.40975e-10	-0.0214605
62104294	chr5:62104294:C:T	7.68162e-08	-1.6777	-3.64918e-10
62104980	chr5:62104980:G:A	1.13501e-07	-1.40975e-10	-1.28731
62105102	chr5:62105102:C:T	1.27917e-07	-1.40975e-10	-1.16774
62105486	chr5:62105486:C:G	1.13441e-07	-1.40975e-10	-1.28784
62105506	chr5:62105506:G:A	8.26507e-07	1.89163	-1.19353
62106638	chr5:62106638:T:G	2.3562e-07	-1.40975e-10	-0.556896
62106887	chr5:62106887:G:A	1.27822e-07	-1.40975e-10	-1.16848
62107114	chr5:62107114:A:G	1.32331e-07	-1.40975e-10	-1.13381
62107413	chr5:62107413:G:A	2.18135e-07	-1.40975e-10	-0.634005
62107635	chr5:62107635:C:T	1.24125e-07	-1.40975e-10	-1.19783
62107847	chr5:62107847:A:T	1.14172e-07	-1.40975e-10	-1.28141
62107854	chr5:62107854:T:C	4.01426e-07	1.06632	-1.09041
62108133	chr5:62108133:T:A	1.01955e-05	4.48024	-1.26965
62108487	chr5:62108487:TC:T	8.20641e-08	-1.61162	-3.64918e-10
62108628	chr5:62108628:T:G	7.78148e-07	-1.40975e-10	0.637799
62108846	chr5:62108846:A:G	1.54394e-07	0.392641	-1.37225
62109126	chr5:62109126:C:T	5.09116e-07	-1.40975e-10	0.213559
62109382	chr5:62109382:G:A	8.16582e-08	-1.61657	-3.64918e-10
62109629	chr5:62109629:C:T	1.12955e-07	-1.40975e-10	-1.29213
62109729	chr5:62109729:T:C	3.30012e-08	-1.17143	-1.35114
62110894	chr5:62110894:A:C	2.67968e-08	-1.6386	-1.09224
62111285	chr5:62111285:T:G	1.40501e-05	1.48501	2.04626
62111510	chr5:62111510:A:G	1.20964e-07	-1.40975e-10	-1.22363
62111667	chr5:62111667:TA:T	1.42085e-07	-1.40975e-10	-1.06269
62112064	chr5:62112064:T:C	1.3437e-07	-1.11852	-3.64918e-10
62112206	chr5:62112206:A:C	2.54831e-08	-1.46814	-1.31296
62112316	chr5:62112316:G:A	9.82568e-08	-1.43153	-3.64918e-10
62112822	chr5:62112822:C:T	3.0281e-07	-0.306013	-3.64918e-10
62113171	chr5:62113171:T:C	8.69645e-08	-1.55362	-3.64918e-10
62113393	chr5:62113393:G:A	8.74034e-08	-1.54858	-3.64918e-10
62113938	chr5:62113938:A:G	1.24193e-06	0.866211	0.239091
62114259	chr5:62114259:C:T	1.3886e-07	-1.40975e-10	-1.08565
62114310	chr5:62114310:T:C	1.04493e-07	-1.40975e-10	-1.36999
62114613	chr5:62114613:C:G	1.79241e-07	-1.40975e-10	-0.830387
62114666	chr5:62114666:T:A	2.83458e-05	2.05491	2.17821
62114942	chr5:62114942:G:A	4.29039e-07	-1.40975e-10	0.0424316
62115014	chr5:62115014:A:C	1.0604e-07	-1.40975e-10	-1.3553
62116102	chr5:62116102:G:A	1.07914e-07	-1.40975e-10	-1.33778
62116621	chr5:62116621:T:C	9.68024e-08	-1.44645	-3.64918e-10
62117679	chr5:62117679:G:T	3.40993e-08	-1.64718	-0.842658
62118717	chr5:62118717:G:A	8.03017e-08	-1.63333	-3.64918e-10
62118885	chr5:62118885:C:T	6.6814e-07	0.48538	-3.64918e-10
62119047	chr5:62119047:G:A	5.33143e-08	-1.44858	-0.594332
62119719	chr5:62119719:G:C	1.1679e-07	-1.25874	-3.64918e-10
62120020	chr5:62120020:C:T	9.05099e-07	1.97394	-1.18501
62120114	chr5:62120114:G:A	1.88863e-07	-1.40975e-10	-0.778098
62120601	chr5:62120601:G:A	5.33807e-08	-1.46181	-0.579856
62120756	chr5:62120756:C:A	5.56703e-07	-1.40975e-10	0.302914
62120841	chr5:62120841:G:A	3.05589e-05	2.05253	2.25577
62120905	chr5:62120905:A:G	1.13275e-07	-1.40975e-10	-1.2893
62121099	chr5:62121099:G:A	5.38848e-08	-1.45532	-0.576945
62121163	chr5:62121163:A:G	3.76022e-07	-1.40975e-10	-0.0894687
62121917	chr5:62121917:T:A	7.92515e-08	-1.64649	-3.64918e-10
62121933	chr5:62121933:T:C	4.32916e-08	-1.24592	-1.00524
62121965	chr5:62121965:A:G	1.25896e-07	-1.40975e-10	-1.18367
62121987	chr5:62121987:G:C	3.27522e-05	2.23101	2.14659
62122357	chr5:62122357:G:C	5.22117e-07	-1.40975e-10	0.238775
62122610	chr5:62122610:A:T	3.48251e-07	0.907645	-1.07384
62122994	chr5:62122994:A:C	5.49008e-08	-1.21363	-0.799958
62123148	chr5:62123148:A:T	2.78225e-05	2.03981	2.17467
62123206	chr5:62123206:T:C	1.04479e-07	-1.40975e-10	-1.37013
62123605	chr5:62123605:T:C	1.04289e-07	-1.40975e-10	-1.37196
62123631	chr5:62123631:T:G	5.4597e-08	-1.45068	-0.568456
62123649	chr5:62123649:A:T	1.43865e-07	-1.40975e-10	-1.05024
62123740	chr5:62123740:C:T	6.11169e-07	-1.40975e-10	0.396256
62123826	chr5:62123826:T:C	1.20333e-07	-1.40975e-10	-1.22885
62123831	chr5:62123831:C:A	2.88365e-05	2.07227	2.17801
62123902	chr5:62123902:A:G	2.31225e-08	-1.58283	-1.29548
62124005	chr5:62124005:G:A	7.78311e-06	1.96171	0.978881
62124202	chr5:62124202:T:C	2.62398e-08	-1.51837	-1.23347
62124377	chr5:62124377:G:A	1.04282e-07	-1.40975e-10	-1.37202
62124598	chr5:62124598:A:G	3.33412e-07	0.871748	-1.08149
62124674	chr5:62124674:A:G	5.24024e-08	-1.47842	-0.581751
62125049	chr5:62125049:T:C	1.12351e-07	-1.40975e-10	-1.29749
62125810	chr5:62125810:G:T	1.04805e-07	-1.40975e-10	-1.36701
62126151	chr5:62126151:G:A	1.21262e-07	0.145765	-1.36693
62126154	chr5:62126154:G:A	3.96403e-07	0.22471	-0.261396
62126516	chr5:62126516:C:T	1.05956e-07	-1.40975e-10	-1.35609
62126703	chr5:62126703:A:G	1.19078e-07	-1.40975e-10	-1.23934
62126855	chr5:62126855:T:C	1.09645e-07	-1.40975e-10	-1.32187
62127042	chr5:62127042:C:T	2.01748e-07	-0.764877	0.0527804
62127453	chr5:62127453:C:T	1.16101e-07	0.108035	-1.37269
62128281	chr5:62128281:C:T	1.12733e-07	0.0758029	-1.3699
62128519	chr5:62128519:T:G	2.03226e-07	-1.40975e-10	-0.704801
62128528	chr5:62128528:C:T	2.51236e-05	2.0664	2.04605
62128614	chr5:62128614:C:T	1.27428e-07	-1.40975e-10	-1.17157
62128742	chr5:62128742:A:C	3.27537e-07	0.819269	-1.04678
62129226	chr5:62129226:A:G	1.10616e-07	-1.40975e-10	-1.31306
62129307	chr5:62129307:A:T	1.05093e-07	-1.40975e-10	-1.36428
62129597	chr5:62129597:C:A	3.02336e-07	0.7887	-1.09628
62129758	chr5:62129758:C:T	1.72099e-07	-1.40975e-10	-0.871045
62129817	chr5:62129817:A:G	1.04275e-07	-1.40975e-10	-1.37208
62130081	chr5:62130081:A:G	2.45182e-07	-1.40975e-10	-0.517118
62130771	chr5:62130771:T:C	1.12551e-07	-1.40975e-10	-1.29571
62130775	chr5:62130775:T:C	3.13889e-07	0.826356	-1.09644
62130901	chr5:62130901:C:T	1.1418e-07	-1.40975e-10	-1.28134
62131347	chr5:62131347:T:C	1.07343e-07	-1.40975e-10	-1.34308
62131466	chr5:62131466:T:C	1.26616e-07	-1.40975e-10	-1.17796
62131511	chr5:62131511:C:T	9.01531e-08	-1.35713	-0.16048
62131757	chr5:62131757:T:C	1.3318e-07	-1.40975e-10	-1.12742
62132310	chr5:62132310:C:T	2.79121e-05	2.08914	2.12856
62132323	chr5:62132323:T:C	7.71546e-08	-1.67331	-3.64918e-10
62132662	chr5:62132662:A:G	8.86804e-08	-1.36545	-0.168632
62132786	chr5:62132786:T:C	2.40029e-08	-1.49455	-1.34639
62132980	chr5:62132980:C:T	1.0604e-07	-1.40975e-10	-1.3553
62133057	chr5:62133057:A:T	1.10402e-07	-1.40975e-10	-1.31499
62133838	chr5:62133838:G:A	1.49634e-07	-1.40975e-10	-1.01093
62133844	chr5:62133844:T:C	2.98205e-07	0.755143	-1.07648
62133913	chr5:62133913:G:A	1.65495e-07	-1.40975e-10	-0.910179
62134461	chr5:62134461:G:A	1.1077e-07	-1.40975e-10	-1.31166
62134489	chr5:62134489:C:A	3.16591e-07	0.802385	-1.06389
62134544	chr5:62134544:TA:T	1.66956e-07	-0.770311	-0.131077
62134604	chr5:62134604:G:A	1.58621e-07	-0.782443	-0.170159
62134644	chr5:62134644:C:T	1.06344e-07	-1.35244	-3.64918e-10
62134647	chr5:62134647:G:A	4.4348e-07	0.335532	-0.259997
62134819	chr5:62134819:G:A	1.31398e-07	-1.40975e-10	-1.14089
62134863	chr5:62134863:A:C	3.08744e-05	2.11296	2.20561
62135646	chr5:62135646:G:A	1.19712e-07	0.138068	-1.3721
62136076	chr5:62136076:C:A	1.68216e-07	-1.40975e-10	-0.893869
62136418	chr5:62136418:A:G	1.13517e-07	-1.40975e-10	-1.28717
62136981	chr5:62136981:T:C	3.45998e-05	2.03278	2.39971
62137032	chr5:62137032:A:G	3.63014e-07	1.01748	-1.14216
62137327	chr5:62137327:T:G	2.7312e-08	-1.33961	-1.37219
62137482	chr5:62137482:T:C	1.46956e-07	-1.40975e-10	-1.02898
62137863	chr5:62137863:G:A	2.04933e-07	-1.40975e-10	-0.696432
62137998	chr5:62137998:G:T	1.25042e-07	0.169349	-1.35982
62138449	chr5:62138449:T:C	2.79019e-08	-1.31768	-1.37274
62139127	chr5:62139127:A:G	1.04939e-07	-1.40975e-10	-1.36574
62139293	chr5:62139293:T:C	1.36249e-07	-1.40975e-10	-1.10463
62139496	chr5:62139496:C:A	1.10379e-07	-1.40975e-10	-1.3152
62140044	chr5:62140044:A:G	1.14121e-07	-1.40975e-10	-1.28185
62140484	chr5:62140484:T:C	6.16572e-08	-1.56145	-0.336072
62140678	chr5:62140678:G:A	3.02713e-07	0.930734	-1.23707
62141203	chr5:62141203:C:A	1.23485e-07	-1.40975e-10	-1.203
62141606	chr5:62141606:C:T	2.98569e-06	2.29844	-0.31597
62141818	chr5:62141818:C:T	5.13217e-08	-1.22597	-0.855036
62142025	chr5:62142025:G:A	1.79384e-07	-1.40975e-10	-0.829586
62142082	chr5:62142082:T:TG	1.08776e-07	-1.40975e-10	-1.32983
62142689	chr5:62142689:C:T	1.03816e-06	-1.40975e-10	0.926092
62142944	chr5:62142944:G:A	4.4568e-08	-1.27261	-0.949492
62143238	chr5:62143238:C:T	1.10016e-07	-1.40975e-10	-1.31849
62143532	chr5:62143532:T:TC	7.66498e-08	-1.67987	-3.64918e-10
62143697	chr5:62143697:G:T	2.90303e-08	-1.47227	-1.17851
62143943	chr5:62143943:T:A	1.1222e-07	-1.40975e-10	-1.29865
62144494	chr5:62144494:G:A	3.10533e-07	0.967398	-1.24822
62144866	chr5:62144866:G:A	1.71983e-07	-1.40975e-10	-0.871722
62145079	chr5:62145079:T:C	1.77273e-07	-1.40975e-10	-0.841429
62145576	chr5:62145576:A:G	1.10768e-07	-1.40975e-10	-1.31168
62145589	chr5:62145589:C:T	6.64233e-07	0.305645	0.17387
62145902	chr5:62145902:A:G	3.01009e-06	2.33715	-0.346544
62145985	chr5:62145985:T:C	1.27593e-07	-1.40975e-10	-1.17027
62146369	chr5:62146369:A:G	3.13578e-07	0.984187	-1.25526
62147553	chr5:62147553:C:T	1.24167e-07	-1.40975e-10	-1.19749
62147562	chr5:62147562:C:T	5.03259e-08	-1.24402	-0.856575
62147593	chr5:62147593:T:C	5.27296e-08	-1.46416	-0.589783
62147651	chr5:62147651:T:C	2.02935e-07	-1.40975e-10	-0.706233
62147736	chr5:62147736:C:T	1.28334e-07	-1.40975e-10	-1.16448
62147925	chr5:62147925:T:G	2.75066e-07	-0.402106	-3.64918e-10
62147946	chr5:62147946:C:T	3.26783e-06	2.40192	-0.329157
62148094	chr5:62148094:T:C	4.87084e-08	-1.25214	-0.881129
62148799	chr5:62148799:G:C	1.12266e-07	-1.40975e-10	-1.29825
62150323	chr5:62150323:T:C	1.69757e-07	-1.40975e-10	-0.884752
62150522	chr5:62150522:C:T	6.14358e-08	-0.722888	-1.17824
62150558	chr5:62150558:C:T	4.67595e-08	-1.30824	-0.865863
62150768	chr5:62150768:C:T	1.06276e-07	-1.40975e-10	-1.35308
62150906	chr5:62150906:G:T	1.125e-07	-1.40975e-10	-1.29616
62150977	chr5:62150977:C:T	1.04253e-07	-1.40975e-10	-1.37229
62151671	chr5:62151671:C:T	3.84656e-08	-1.0486	-1.32075
62151672	chr5:62151672:G:A	1.08743e-07	-1.40975e-10	-1.33013
62151984	chr5:62151984:T:C	2.94567e-07	0.911615	-1.24523
62152467	chr5:62152467:A:G	1.08776e-07	-1.40975e-10	-1.32983
62152859	chr5:62152859:A:T	7.81721e-07	0.403021	0.23936
62153333	chr5:62153333:G:A	1.15597e-07	-1.40975e-10	-1.26901
62153670	chr5:62153670:A:C	1.31892e-07	-1.40975e-10	-1.13714
62154116	chr5:62154116:G:A	1.73908e-07	-1.40975e-10	-0.86059
62154214	chr5:62154214:C:T	1.23506e-07	-1.40975e-10	-1.20282
62154459	chr5:62154459:G:A	2.87369e-07	0.878214	-1.23657
62155456	chr5:62155456:G:T	8.71311e-08	-1.5517	-3.64918e-10
62155847	chr5:62155847:GA:G	4.95888e-08	-0.883203	-1.23215
62156776	chr5:62156776:T:G	4.29928e-06	2.09654	0.250547
62156976	chr5:62156976:G:T	1.2993e-07	-1.40975e-10	-1.15212
62157569	chr5:62157569:G:A	3.6766e-08	-1.43494	-0.979606
62157799	chr5:62157799:T:C	2.72215e-07	0.8451	-1.25762
62157966	chr5:62157966:A:C	1.04461e-07	-1.40975e-10	-1.37031
62158023	chr5:62158023:G:A	1.12252e-07	-1.40975e-10	-1.29837
62158158	chr5:62158158:C:T	2.16097e-07	-1.40975e-10	-0.643392
62158178	chr5:62158178:G:C	7.12484e-08	-1.34545	-0.407491
62158732	chr5:62158732:G:C	1.11774e-07	-1.40975e-10	-1.30264
62160912	chr5:62160912:A:G	1.04415e-07	-1.40975e-10	-1.37074
62161154	chr5:62161154:T:C	7.66544e-08	-1.20912	-0.470688
62161420	chr5:62161420:TG:T	1.10872e-07	-1.40975e-10	-1.31074
62161745	chr5:62161745:C:T	5.23334e-06	2.24304	0.300649
62162063	chr5:62162063:T:C	6.61136e-07	-1.40975e-10	0.474842
62162359	chr5:62162359:T:C	1.1051e-07	-1.40975e-10	-1.31401
62162395	chr5:62162395:A:G	2.27893e-07	0.675775	-1.26602
62162437	chr5:62162437:C:G	7.66055e-08	-1.68045	-3.64918e-10
62162857	chr5:62162857:T:C	2.21623e-07	0.712393	-1.33053
62163199	chr5:62163199:G:A	4.36234e-08	-1.28196	-0.961564
62163485	chr5:62163485:A:C	6.79799e-07	-1.40975e-10	0.50268
62163871	chr5:62163871:T:C	2.35384e-08	-1.51936	-1.34113
62164062	chr5:62164062:T:C	1.48144e-07	-1.40975e-10	-1.02093
62164149	chr5:62164149:C:T	1.04262e-07	-1.40975e-10	-1.37221
62164247	chr5:62164247:C:T	1.73233e-07	0.505746	-1.37022
62164252	chr5:62164252:C:A	1.12248e-07	-1.40975e-10	-1.29841
62164402	chr5:62164402:A:G	2.26588e-07	0.679449	-1.27543
62165550	chr5:62165550:G:A	7.35706e-07	0.45108	0.130632
62165601	chr5:62165601:G:A	2.14176e-07	-0.641728	-0.0105914
62165782	chr5:62165782:C:T	3.98022e-08	-1.21928	-1.11591
62166467	chr5:62166467:T:C	1.34846e-07	-1.40975e-10	-1.11498
62167358	chr5:62167358:C:T	2.67877e-07	0.775301	-1.20389
62167532	chr5:62167532:A:T	5.45879e-07	-1.1017	1.38498
62168529	chr5:62168529:A:G	1.71331e-07	0.281414	-1.15693
62168935	chr5:62168935:C:T	1.17361e-07	-1.40975e-10	-1.25386
62169581	chr5:62169581:T:G	3.30543e-08	-1.17397	-1.347
62169796	chr5:62169796:A:C	7.0378e-06	2.3687	0.471232
62170233	chr5:62170233:A:G	7.30869e-07	0.373217	0.201901
62170575	chr5:62170575:T:C	2.15229e-07	0.604245	-1.25166
62170864	chr5:62170864:C:A	1.52392e-07	-0.992663	-3.64918e-10
62171407	chr5:62171407:T:C	1.05297e-07	-1.40975e-10	-1.36233
62172379	chr5:62172379:C:T	1.11181e-07	-1.40975e-10	-1.30795
62172613	chr5:62172613:C:T	6.30984e-07	1.62662	-1.19846
62173287	chr5:62173287:T:C	4.08245e-07	-1.40975e-10	-0.00724921
62173303	chr5:62173303:A:T	2.49427e-05	4.08118	0.0240388
62173729	chr5:62173729:CAA:C	1.20299e-07	-1.40975e-10	-1.22914
62174064	chr5:62174064:A:C	1.37726e-07	-1.09385	-3.64918e-10
62174133	chr5:62174133:T:A	7.50719e-07	-1.40975e-10	0.601913
62174248	chr5:62174248:G:A	1.51702e-07	-1.40975e-10	-0.997198
62174500	chr5:62174500:C:G	7.00766e-08	-0.926221	-0.843308
62174901	chr5:62174901:G:C	1.18399e-06	-1.40975e-10	1.05753
62174973	chr5:62174973:A:G	3.5947e-07	-1.40975e-10	-0.134488
62175388	chr5:62175388:T:A	5.64001e-05	4.9087	0.0124065
62175678	chr5:62175678:T:C	2.82659e-07	0.499427	-0.874303
62175786	chr5:62175786:G:C	1.11943e-05	3.40901	-0.104961
62176017	chr5:62176017:A:G	3.68981e-07	-1.40975e-10	-0.108371
62176191	chr5:62176191:G:C	1.06214e-05	3.59486	-0.34335
62176599	chr5:62176599:G:GAAGGAATT	4.22999e-07	-1.40975e-10	0.0282522
62176649	chr5:62176649:A:G	3.60374e-07	-1.40975e-10	-0.131976
62176738	chr5:62176738:G:A	1.53922e-07	-1.40975e-10	-0.982672
62176991	chr5:62176991:T:TTC	1.2011e-05	3.43832	-0.0638517
62177031	chr5:62177031:T:C	1.40949e-07	-1.40975e-10	-1.07072
62177077	chr5:62177077:A:C	3.93021e-08	-1.01043	-1.33741
62178064	chr5:62178064:A:G	1.49497e-07	-1.40975e-10	-1.01184
62178122	chr5:62178122:T:C	1.17717e-07	-1.40975e-10	-1.25083
62179147	chr5:62179147:G:A	4.14099e-07	-1.40975e-10	0.00698792
62179401	chr5:62179401:A:G	3.71146e-07	-1.40975e-10	-0.102521
62180350	chr5:62180350:C:T	8.73264e-08	-0.652558	-0.896906
62180506	chr5:62180506:A:G	2.24442e-07	-1.40975e-10	-0.605501
62181158	chr5:62181158:T:C	3.7315e-06	-1.40975e-10	2.20545
62181230	chr5:62181230:A:G	5.99345e-08	-0.553275	-1.37259
62181257	chr5:62181257:T:G	5.07564e-07	-1.40975e-10	0.210505
62182002	chr5:62182002:T:C	6.24951e-07	-1.40975e-10	0.418555
62182307	chr5:62182307:G:C	3.23998e-06	2.47739	-0.413189
62182364	chr5:62182364:C:A	1.04391e-06	1.77395	-0.842347
62182553	chr5:62182553:G:A	1.3031e-07	-0.602074	-0.547125
62182850	chr5:62182850:T:C	2.93449e-07	-1.40975e-10	-0.337414
62183357	chr5:62183357:T:C	1.22362e-07	-0.638728	-0.573403
62183390	chr5:62183390:G:C	2.94795e-07	-1.40975e-10	-0.332837
62183891	chr5:62183891:G:A	5.31413e-07	-1.40975e-10	0.256422
62184390	chr5:62184390:T:C	1.14246e-07	-1.40975e-10	-1.28077
62184462	chr5:62184462:T:C	0.000376273	8.15537	-1.33642
62184828	chr5:62184828:A:G	1.15657e-07	-1.40975e-10	-1.26849
62184886	chr5:62184886:G:A	1.57446e-07	-0.56606	-0.393973
62184948	chr5:62184948:A:G	0.00889517	10.9543	-0.972437
62185138	chr5:62185138:C:T	1.69041e-06	-1.40975e-10	1.41361
62185920	chr5:62185920:T:C	1.45934e-07	-1.03596	-3.64918e-10
62186918	chr5:62186918:T:C	5.01159e-07	-1.40975e-10	0.197806
62187266	chr5:62187266:T:A	0.0701506	11.7457	0.301379
62188004	chr5:62188004:T:G	1.54226e-07	-0.50938	-0.47132
62188211	chr5:62188211:G:A	1.50898e-07	-1.00252	-3.64918e-10
62188343	chr5:62188343:G:C	1.66904e-07	-1.40975e-10	-0.901699
62188353	chr5:62188353:T:C	1.16702e-07	-1.40975e-10	-1.2595
62188504	chr5:62188504:A:C	1.15737e-07	-1.40975e-10	-1.26779
62188900	chr5:62188900:C:T	1.09803e-07	-1.40975e-10	-1.32043
62188904	chr5:62188904:TA:T	2.94421e-07	-1.40975e-10	-0.334107
62189528	chr5:62189528:C:T	0.062087	11.7895	0.135414
62189992	chr5:62189992:C:T	0.0575764	11.737	0.112517
62190059	chr5:62190059:C:T	3.07948e-07	-1.40975e-10	-0.289186
62190150	chr5:62190150:A:T	1.32742e-07	-1.40975e-10	-1.13071
62190511	chr5:62190511:T:A	5.81083e-08	-0.692178	-1.26463
62190588	chr5:62190588:C:T	7.88129e-08	-1.65204	-3.64918e-10
62190858	chr5:62190858:C:A	3.05065e-07	-1.40975e-10	-0.298594
62191103	chr5:62191103:C:T	1.04359e-07	-1.40975e-10	-1.37128
62191112	chr5:62191112:A:G	1.53636e-06	-1.40975e-10	1.31805
62191256	chr5:62191256:C:T	0.0107465	11.2639	-1.0929
62191646	chr5:62191646:C:A	4.84178e-07	-1.40975e-10	0.163336
62191671	chr5:62191671:T:C	1.49954e-06	-1.40975e-10	1.29379
62191768	chr5:62191768:A:G	1.96775e-07	-0.430143	-0.306914
62191987	chr5:62191987:T:A	5.28413e-07	-1.40975e-10	0.250762
62192803	chr5:62192803:A:C	0.000374678	8.15499	-1.34029
62193353	chr5:62193353:G:T	2.42035e-06	1.84602	-0.0734699
62193376	chr5:62193376:A:G	1.61949e-07	-0.554816	-0.377022
62194034	chr5:62194034:G:A	3.12474e-07	-1.40975e-10	-0.274596
62194574	chr5:62194574:T:C	3.51036e-07	-1.40975e-10	-0.15823
62194991	chr5:62194991:G:A	1.63706e-06	-1.40975e-10	1.38154
62195245	chr5:62195245:G:A	1.69792e-07	-1.40975e-10	-0.884542
62195267	chr5:62195267:G:A	1.08259e-07	-1.33459	-3.64918e-10
62195433	chr5:62195433:T:C	3.52893e-07	-1.40975e-10	-0.152951
62195848	chr5:62195848:G:C	5.25872e-07	-1.40975e-10	0.24594
62196370	chr5:62196370:C:T	1.34437e-07	-1.11802	-3.64918e-10
62196598	chr5:62196598:G:A	6.69732e-08	-0.469886	-1.34494
62196603	chr5:62196603:T:C	3.23169e-07	-1.40975e-10	-0.240941
62197205	chr5:62197205:G:C	7.6703e-08	-1.67918	-3.64918e-10
62197209	chr5:62197209:G:C	1.10991e-07	-1.40975e-10	-1.30967
62197211	chr5:62197211:G:C	1.21388e-07	-1.40975e-10	-1.22013
62197616	chr5:62197616:G:A	3.9509e-07	-1.40975e-10	-0.0400048
62197944	chr5:62197944:T:C	0.0287204	11.1825	-0.0285397
62198057	chr5:62198057:T:C	0.00037474	8.14993	-1.33506
62198222	chr5:62198222:C:T	1.09624e-07	-1.40975e-10	-1.32207
62198816	chr5:62198816:C:T	1.50635e-06	-1.40975e-10	1.29833
62199301	chr5:62199301:C:G	3.0824e-07	-1.40975e-10	-0.288238
62199727	chr5:62199727:G:A	1.87077e-07	-0.787596	-3.64918e-10
62199743	chr5:62199743:G:A	8.74666e-08	-1.54786	-3.64918e-10
62199890	chr5:62199890:A:G	6.71127e-08	-0.441727	-1.37102
62200449	chr5:62200449:T:C	0.00023764	7.39002	-1.03063
62200482	chr5:62200482:T:C	3.42011e-07	-1.40975e-10	-0.184274
62200828	chr5:62200828:C:T	8.08358e-06	1.86799	1.11049
62201383	chr5:62201383:G:A	3.05349e-07	-1.40975e-10	-0.297662
62201400	chr5:62201400:A:C	9.67818e-06	-1.40975e-10	3.15851
62201756	chr5:62201756:G:A	6.11749e-08	-0.679392	-1.22599
62201767	chr5:62201767:T:A	9.39094e-06	2.14432	0.984064
62201887	chr5:62201887:C:G	2.90523e-07	-1.40975e-10	-0.347433
62201889	chr5:62201889:C:T	0.000355799	7.55425	-0.791248
62202185	chr5:62202185:A:G	1.63682e-06	-1.40975e-10	1.3814
62202237	chr5:62202237:C:A	1.55232e-06	-1.40975e-10	1.32839
62202434	chr5:62202434:G:A	1.21189e-07	-1.40975e-10	-1.22177
62203035	chr5:62203035:C:T	1.33151e-07	-1.40975e-10	-1.12763
62203242	chr5:62203242:C:T	1.54224e-06	-1.40975e-10	1.32188
62203371	chr5:62203371:G:A	0.073726	11.7487	0.348073
62204377	chr5:62204377:G:A	1.80226e-07	-1.40975e-10	-0.824907
62204538	chr5:62204538:A:T	1.0915e-07	-1.40975e-10	-1.3264
62204568	chr5:62204568:A:G	0.000375493	7.84048	-1.0236
62204812	chr5:62204812:G:A	0.000307317	7.63719	-1.02067
62205641	chr5:62205641:T:C	2.23125e-07	-0.754838	0.143451
62205733	chr5:62205733:G:C	0.0913697	11.4998	0.811504
62206282	chr5:62206282:C:G	3.689e-06	-1.40975e-10	2.19399
62206301	chr5:62206301:A:G	1.62412e-07	-1.40975e-10	-0.928982
62206490	chr5:62206490:G:A	1.50474e-06	-1.40975e-10	1.29726
62206568	chr5:62206568:C:A	2.91376e-07	-1.40975e-10	-0.344503
62207024	chr5:62207024:C:T	1.25838e-07	-1.40975e-10	-1.18412
62207114	chr5:62207114:T:A	1.41193e-07	-1.06899	-3.64918e-10
62207921	chr5:62207921:C:T	3.87597e-07	-1.40975e-10	-0.0591506
62208111	chr5:62208111:T:G	1.8433e-07	-1.40975e-10	-0.80239
62208250	chr5:62208250:ACT:A	2.44755e-07	-1.40975e-10	-0.518861
62208562	chr5:62208562:G:A	0.0710086	11.4514	0.607837
62208719	chr5:62208719:G:A	0.073349	11.4612	0.630379
62209142	chr5:62209142:G:A	1.23818e-07	-1.40975e-10	-1.2003
62210384	chr5:62210384:T:C	1.14537e-07	-1.40975e-10	-1.27822
62211324	chr5:62211324:T:C	1.04224e-07	-1.40975e-10	-1.37257
62211400	chr5:62211400:C:T	1.06157e-07	-1.3542	-3.64918e-10
62211877	chr5:62211877:A:G	4.50114e-07	-1.40975e-10	0.0903838
62212081	chr5:62212081:A:C	1.16676e-07	-1.40975e-10	-1.25972
62213484	chr5:62213484:T:C	0.0242627	10.518	0.467359
62213519	chr5:62213519:T:G	1.04633e-07	-1.40975e-10	-1.36866
62213828	chr5:62213828:C:T	0.0872639	11.5249	0.740419
62213859	chr5:62213859:C:T	0.0654561	11.3377	0.640028
62215324	chr5:62215324:AT:A	3.81046e-07	-1.40975e-10	-0.0761986
62215607	chr5:62215607:T:A	3.84173e-07	-1.40975e-10	-0.068024
62215626	chr5:62215626:T:A	1.04628e-07	-1.40975e-10	-1.36871
62215839	chr5:62215839:G:A	1.58987e-07	-0.746522	-0.203775
62215875	chr5:62215875:AT:A	2.27332e-07	-0.592705	-3.64918e-10
62215928	chr5:62215928:T:C	2.49637e-07	-1.40975e-10	-0.49911
62216128	chr5:62216128:G:A	3.93126e-06	-1.40975e-10	2.2576
62216252	chr5:62216252:T:C	2.40936e-07	-1.40975e-10	-0.534586
62216426	chr5:62216426:G:T	2.34871e-05	1.93447	2.11062
62216830	chr5:62216830:G:A	7.31371e-07	-1.40975e-10	0.575803
62217215	chr5:62217215:C:T	1.86379e-07	-1.40975e-10	-0.791336
62217370	chr5:62217370:T:C	3.717e-07	-1.40975e-10	-0.101031
62217478	chr5:62217478:G:A	0.0862339	11.6576	0.595826
62218034	chr5:62218034:A:G	1.04623e-07	-1.40975e-10	-1.36875
62218684	chr5:62218684:A:G	2.33159e-07	-1.40975e-10	-0.567395
62218784	chr5:62218784:T:C	0.0279396	11.1373	-0.0108713
62218952	chr5:62218952:C:T	1.38813e-07	-0.790073	-0.295913
62219557	chr5:62219557:C:T	3.95056e-07	-1.40975e-10	-0.0400895
62220595	chr5:62220595:A:G	1.35094e-07	-1.11314	-3.64918e-10
62220603	chr5:62220603:T:C	1.47423e-07	-1.02581	-3.64918e-10
62220707	chr5:62220707:C:G	0.000242164	7.40923	-1.03098
62220798	chr5:62220798:G:A	0.0837287	11.6353	0.588692
62220856	chr5:62220856:T:C	1.38511e-07	-1.40975e-10	-1.08817
62220916	chr5:62220916:C:T	1.73674e-07	-0.785253	-0.0766834
62221081	chr5:62221081:G:A	1.15297e-07	-1.40975e-10	-1.27161
62221510	chr5:62221510:G:A	1.05552e-07	-1.40975e-10	-1.35992
62222199	chr5:62222199:C:G	1.15967e-07	-1.40975e-10	-1.26581
62222222	chr5:62222222:G:A	1.14167e-07	-1.40975e-10	-1.28145
62222243	chr5:62222243:T:TA	3.80561e-06	-1.40975e-10	2.22511
62222409	chr5:62222409:A:C	3.95268e-06	-1.40975e-10	2.26303
62223674	chr5:62223674:T:C	1.05447e-07	-1.40975e-10	-1.36091
62224583	chr5:62224583:G:A	1.05763e-07	-1.40975e-10	-1.35792
62224606	chr5:62224606:G:A	1.15967e-07	-1.40975e-10	-1.26581
62226192	chr5:62226192:T:C	1.0652e-07	-1.40975e-10	-1.35079
62226295	chr5:62226295:G:T	1.08218e-07	-1.40975e-10	-1.33497
62226658	chr5:62226658:T:C	1.11899e-07	-1.40975e-10	-1.30152
62226782	chr5:62226782:C:A	1.72374e-07	-0.86945	-3.64918e-10
62226955	chr5:62226955:T:C	0.000227677	7.43843	-1.12187
62227138	chr5:62227138:CTGTT:C	4.57088e-07	-1.40975e-10	0.105758
62227234	chr5:62227234:G:T	1.08132e-07	-1.40975e-10	-1.33577
62227554	chr5:62227554:T:A	4.14508e-06	-1.40975e-10	2.31056
62227843	chr5:62227843:T:A	1.06545e-07	-1.40975e-10	-1.35055
62227951	chr5:62227951:C:T	1.0425e-07	-1.40975e-10	-1.37232
62227974	chr5:62227974:G:A	1.47908e-07	-1.02253	-3.64918e-10
62228174	chr5:62228174:G:C	3.41988e-07	-0.378976	0.194633
62228595	chr5:62228595:G:A	1.65431e-06	-1.40975e-10	1.39202
62228886	chr5:62228886:A:C	5.27678e-07	-1.40975e-10	0.249368
62229127	chr5:62229127:A:G	1.58551e-07	-1.40975e-10	-0.953038
62229383	chr5:62229383:T:G	3.94271e-07	-1.40975e-10	-0.0420797
62229519	chr5:62229519:C:T	0.0372527	11.1589	0.255228
62229607	chr5:62229607:C:A	3.8915e-06	-1.40975e-10	2.24743
62229737	chr5:62229737:T:C	0.000345294	8.10239	-1.36936
62230173	chr5:62230173:A:G	1.09056e-06	2.24481	-1.26948
62230229	chr5:62230229:C:T	1.05776e-07	-1.40975e-10	-1.3578
62230440	chr5:62230440:C:T	7.73592e-08	-1.67066	-3.64918e-10
62230632	chr5:62230632:A:G	0.0104134	11.0071	-0.867621
62230751	chr5:62230751:G:A	1.11043e-07	-1.40975e-10	-1.3092
62232210	chr5:62232210:T:C	1.30932e-07	-1.40975e-10	-1.14444
62232327	chr5:62232327:T:C	3.58462e-06	-1.40975e-10	2.16529
62232405	chr5:62232405:G:C	8.63025e-08	-1.56126	-3.64918e-10
62233138	chr5:62233138:G:A	1.15444e-07	-1.40975e-10	-1.27033
62234655	chr5:62234655:G:A	1.16039e-07	-1.40975e-10	-1.26519
62235084	chr5:62235084:T:C	1.06751e-06	-1.40975e-10	0.953964
62235390	chr5:62235390:AT:A	0.000284652	7.58597	-1.04606
62235674	chr5:62235674:A:G	0.000531235	8.42396	-1.26012
62236221	chr5:62236221:C:T	5.88391e-08	-0.615346	-1.32896
62236954	chr5:62236954:G:C	4.95496e-08	-0.819362	-1.29678
62236998	chr5:62236998:G:C	0.000399521	8.071	-1.19209
62237437	chr5:62237437:C:G	1.64193e-06	-1.40975e-10	1.38451
62238469	chr5:62238469:C:G	1.15088e-07	-1.40975e-10	-1.27342
62238485	chr5:62238485:T:C	1.22895e-06	-1.40975e-10	1.09479
62238556	chr5:62238556:C:T	5.41086e-08	-0.670241	-1.35788
62238708	chr5:62238708:G:C	6.92447e-07	1.82588	-1.30477
62239061	chr5:62239061:A:G	8.09843e-08	-0.304234	-1.32063
62239114	chr5:62239114:C:T	1.28151e-07	-1.16591	-3.64918e-10
62239153	chr5:62239153:C:T	2.4415e-07	-1.40975e-10	-0.521335
62239208	chr5:62239208:T:G	1.36861e-07	-0.612542	-0.487607
62239233	chr5:62239233:C:T	1.13013e-07	-1.40975e-10	-1.29162
62239297	chr5:62239297:T:C	0.000445727	8.05833	-1.06998
62239577	chr5:62239577:T:C	1.08954e-06	-1.40975e-10	0.974393
62239709	chr5:62239709:T:C	1.61594e-07	-1.40975e-10	-0.934028
62239832	chr5:62239832:G:A	0.00101577	8.53655	-0.724507
62240004	chr5:62240004:T:C	5.81322e-08	-0.598672	-1.35773
62241387	chr5:62241387:G:A	7.79673e-08	-1.66283	-3.64918e-10
62242104	chr5:62242104:AAAC:A	1.33843e-07	-1.40975e-10	-1.12245
62242124	chr5:62242124:C:T	1.37953e-06	-1.40975e-10	1.21038
62242200	chr5:62242200:A:G	2.44706e-07	-1.40975e-10	-0.519058
62242234	chr5:62242234:C:T	1.10493e-07	-1.40975e-10	-1.31417
62242356	chr5:62242356:C:CT	4.52492e-08	-0.929231	-1.2777
62242462	chr5:62242462:A:C	1.11594e-07	-1.40975e-10	-1.30425
62242660	chr5:62242660:A:T	0.00154663	8.83748	-0.605009
62243196	chr5:62243196:GGTAT:G	1.16304e-07	-1.40975e-10	-1.26291
62243346	chr5:62243346:T:C	0.00161989	8.27875	-3.64918e-10
62244326	chr5:62244326:T:C	1.20395e-07	-0.824132	-0.404211
62244430	chr5:62244430:G:A	0.000721146	8.55336	-1.08388
62245047	chr5:62245047:C:T	1.12149e-07	-1.40975e-10	-1.29928
62245127	chr5:62245127:A:G	1.27895e-06	-1.40975e-10	1.13467
62245141	chr5:62245141:C:T	5.23061e-08	-0.704121	-1.35788
62245673	chr5:62245673:T:G	1.53777e-06	-1.40975e-10	1.31897
62246220	chr5:62246220:C:G	1.13511e-07	-1.40975e-10	-1.28722
62246588	chr5:62246588:T:C	4.41215e-06	3.62384	-1.25084
62246616	chr5:62246616:C:T	1.05752e-07	-1.40975e-10	-1.35802
62246973	chr5:62246973:T:C	2.43709e-06	-1.40975e-10	1.77944
62247124	chr5:62247124:A:G	0.000774138	7.04966	0.49073
62247161	chr5:62247161:T:G	9.50525e-06	4.07854	-0.938059
62247292	chr5:62247292:C:T	1.15667e-07	-1.40975e-10	-1.2684
62247383	chr5:62247383:G:C	1.05198e-07	-1.40975e-10	-1.36327
62247725	chr5:62247725:A:G	1.09773e-06	-1.40975e-10	0.981885
62247844	chr5:62247844:G:A	1.01887e-07	-0.13592	-1.25934
62248012	chr5:62248012:G:T	5.59823e-05	5.08784	-0.174163
62248209	chr5:62248209:G:A	1.2793e-07	-1.40975e-10	-1.16763
62248792	chr5:62248792:A:G	1.04719e-07	-1.40975e-10	-1.36783
62248808	chr5:62248808:C:T	1.09744e-07	-1.40975e-10	-1.32096
62248863	chr5:62248863:A:G	4.63667e-08	-0.874482	-1.30805
62249020	chr5:62249020:G:A	4.95133e-08	-0.796865	-1.32001
62249041	chr5:62249041:C:T	1.04714e-07	-1.40975e-10	-1.36789
62249167	chr5:62249167:G:A	2.69665e-06	-1.40975e-10	1.88065
62249807	chr5:62249807:C:T	6.3414e-05	5.93393	-0.895604
62250208	chr5:62250208:T:C	1.99507e-06	2.39976	-0.820443
62251036	chr5:62251036:G:T	3.2887e-06	2.54216	-0.463034
62251487	chr5:62251487:C:T	1.76983e-07	-1.40975e-10	-0.843063
62251599	chr5:62251599:T:C	1.42055e-07	-1.40975e-10	-1.0629
62252130	chr5:62252130:G:T	2.00685e-07	-1.40975e-10	-0.717381
62252133	chr5:62252133:A:G	6.51709e-08	-1.11006	-0.732046
62252736	chr5:62252736:A:C	1.04391e-07	-1.40975e-10	-1.37098
62252794	chr5:62252794:T:C	1.47612e-07	-1.40975e-10	-1.02453
62252998	chr5:62252998:C:T	1.56427e-06	1.69175	-0.355693
62253082	chr5:62253082:T:G	1.22256e-07	-1.40975e-10	-1.213
62253155	chr5:62253155:C:A	1.10647e-07	-1.40975e-10	-1.31277
62253352	chr5:62253352:T:C	1.07987e-07	-1.40975e-10	-1.3371
62253528	chr5:62253528:ACAT:A	2.11027e-08	-1.67632	-1.2934
62253720	chr5:62253720:A:T	1.76218e-07	-0.847396	-3.64918e-10
62254004	chr5:62254004:C:T	1.08067e-07	-1.40975e-10	-1.33637
62254347	chr5:62254347:T:C	4.59085e-08	-0.905663	-1.2868
62254606	chr5:62254606:G:A	1.2665e-07	-1.40975e-10	-1.17769
62254701	chr5:62254701:T:G	1.61248e-07	-1.40975e-10	-0.936175
62255279	chr5:62255279:A:G	1.39798e-07	-1.40975e-10	-1.07892
62255470	chr5:62255470:C:A	1.04241e-07	-1.40975e-10	-1.37241
62256170	chr5:62256170:C:A	0.000179404	5.77479	0.303485
62256299	chr5:62256299:C:T	1.03232e-07	-0.378037	-1.0041
62256692	chr5:62256692:T:C	1.92139e-07	-1.40975e-10	-0.7609
62256890	chr5:62256890:C:T	3.82212e-05	-1.40975e-10	4.53203
62256932	chr5:62256932:G:A	5.26205e-08	-0.729512	-1.3265
62256985	chr5:62256985:C:A	2.68338e-07	0.74931	-1.17618
62257102	chr5:62257102:G:A	1.75301e-06	1.94214	-0.492169
62257241	chr5:62257241:C:T	4.35116e-06	2.30336	0.0557183
62257372	chr5:62257372:C:T	1.15844e-07	-1.26688	-3.64918e-10
62257373	chr5:62257373:G:A	5.80922e-08	-0.655579	-1.30151
62257490	chr5:62257490:AAATT:A	5.66653e-08	-1.16938	-0.812573
62257779	chr5:62257779:G:A	1.06062e-06	-1.40975e-10	0.947495
62257938	chr5:62257938:C:A	6.08588e-08	-1.1761	-0.734465
62258054	chr5:62258054:C:T	3.14896e-08	-1.65435	-0.915106
62258243	chr5:62258243:G:A	5.51851e-07	-1.40975e-10	0.294161
62258362	chr5:62258362:A:G	1.08029e-07	-1.40975e-10	-1.33671
62258586	chr5:62258586:G:C	1.13677e-07	-1.40975e-10	-1.28576
62258982	chr5:62258982:AG:A	4.57208e-07	-1.40975e-10	0.106021
62259314	chr5:62259314:T:TC	5.75396e-08	-0.713037	-1.25361
62259411	chr5:62259411:G:T	1.30241e-07	-1.40975e-10	-1.14973
62259499	chr5:62259499:A:G	2.70241e-07	-1.40975e-10	-0.419802
62259733	chr5:62259733:G:A	1.05536e-07	-1.36007	-3.64918e-10
62259969	chr5:62259969:C:G	5.61532e-08	-0.735854	-1.25518
62260379	chr5:62260379:T:C	5.76799e-08	-0.71043	-1.25378
62260435	chr5:62260435:T:C	2.57286e-07	0.218226	-0.687156
62260789	chr5:62260789:G:T	5.76207e-08	-0.695734	-1.2695
62261132	chr5:62261132:G:A	5.72467e-08	-0.716898	-1.25485
62261190	chr5:62261190:A:G	1.2291e-07	-1.40975e-10	-1.20767
62261319	chr5:62261319:C:G	5.92901e-08	-1.20601	-0.730669
62261483	chr5:62261483:C:T	1.08665e-07	-1.40975e-10	-1.33084
62261747	chr5:62261747:A:G	1.05143e-07	-1.40975e-10	-1.3638
62261866	chr5:62261866:T:A	4.87378e-08	-0.771258	-1.3614
62262078	chr5:62262078:G:A	6.82485e-07	-1.40975e-10	0.506623
62262345	chr5:62262345:T:C	0.000144225	6.58231	-0.722292
62262577	chr5:62262577:T:C	1.07393e-07	-1.40975e-10	-1.34263
62262978	chr5:62262978:A:T	2.11118e-08	-1.67779	-1.29149
62263158	chr5:62263158:A:G	2.66004e-05	5.44586	-1.27629
62263873	chr5:62263873:G:A	0.00012767	5.4807	0.25738
62264280	chr5:62264280:T:C	1.37673e-07	-1.40975e-10	-1.09424
62264322	chr5:62264322:G:A	1.38527e-07	-1.40975e-10	-1.08806
62264338	chr5:62264338:G:A	1.04459e-06	-1.40975e-10	0.932262
62265033	chr5:62265033:C:T	1.38545e-07	-1.40975e-10	-1.08792
62265151	chr5:62265151:C:A	0.00012955	5.63901	0.113696
62265343	chr5:62265343:C:T	7.68922e-08	-0.579562	-1.09715
62265967	chr5:62265967:C:T	1.07039e-06	-1.40975e-10	0.956659
62266094	chr5:62266094:G:A	5.65231e-08	-0.754798	-1.22967
62266308	chr5:62266308:C:T	1.41228e-07	-1.40975e-10	-1.06874
62267189	chr5:62267189:G:A	5.51753e-08	-0.753758	-1.25484
62267759	chr5:62267759:G:A	3.25536e-05	5.66216	-1.29063
62268225	chr5:62268225:A:G	5.50096e-08	-1.11646	-0.895148
62268231	chr5:62268231:T:C	1.16617e-07	-1.26022	-3.64918e-10
62268581	chr5:62268581:G:T	1.24648e-07	-1.40975e-10	-1.19363
62269014	chr5:62269014:C:T	2.33858e-06	1.95907	-0.220884
62269083	chr5:62269083:C:T	1.09678e-07	-1.40975e-10	-1.32157
62269272	chr5:62269272:A:C	4.51079e-06	1.01029	1.38482
62269347	chr5:62269347:T:G	8.04643e-08	-0.96752	-0.663783
62269413	chr5:62269413:T:A	1.13915e-07	-1.40975e-10	-1.28366
62269414	chr5:62269414:T:G	8.2069e-07	0.691028	-3.64918e-10
62269754	chr5:62269754:GA:G	1.07431e-07	-1.40975e-10	-1.34227
62270135	chr5:62270135:C:T	2.12521e-06	2.02828	-0.385768
62270449	chr5:62270449:T:C	3.63355e-05	5.76552	-1.28409
62270518	chr5:62270518:A:G	3.47647e-05	5.71663	-1.27939
62270597	chr5:62270597:G:A	8.28261e-08	-0.922942	-0.679433
62271061	chr5:62271061:T:C	3.83244e-05	5.86091	-1.32618
62271069	chr5:62271069:C:T	3.88286e-05	5.87347	-1.32567
62271691	chr5:62271691:A:T	5.07358e-07	-1.40975e-10	0.210099
62271937	chr5:62271937:C:A	5.33167e-06	2.5623	-3.64918e-10
62272029	chr5:62272029:C:T	2.98259e-05	5.59687	-1.31286
62272134	chr5:62272134:A:G	1.48427e-07	-1.40975e-10	-1.01902
62272149	chr5:62272149:C:T	1.1365e-07	-1.40975e-10	-1.286
62272791	chr5:62272791:C:T	1.51477e-07	-1.40975e-10	-0.998683
62272950	chr5:62272950:A:G	1.16086e-07	-1.40975e-10	-1.26479
62273019	chr5:62273019:A:T	2.58823e-06	2.07574	-0.236126
62273252	chr5:62273252:T:C	2.22825e-05	5.31606	-1.32362
62273342	chr5:62273342:T:C	5.10435e-05	6.12167	-1.30036
62273455	chr5:62273455:A:G	6.56818e-08	-0.637608	-1.19669
62274767	chr5:62274767:A:G	1.91074e-06	-1.40975e-10	1.53613
62274873	chr5:62274873:G:A	4.89075e-07	-1.40975e-10	0.173398
62275185	chr5:62275185:T:C	1.72935e-07	-1.20629	0.340084
62275230	chr5:62275230:C:A	5.8639e-08	-0.730507	-1.21721
62275376	chr5:62275376:C:G	2.26955e-07	-1.40975e-10	-0.594364
62275616	chr5:62275616:C:G	1.08444e-07	-1.40975e-10	-1.33289
62275620	chr5:62275620:A:G	1.56009e-05	4.94903	-1.31306
62277162	chr5:62277162:A:G	4.59019e-08	-0.917268	-1.27534
62277467	chr5:62277467:G:A	7.84073e-08	-1.6572	-3.64918e-10
62277608	chr5:62277608:G:T	1.45909e-07	-1.40975e-10	-1.03613
62277679	chr5:62277679:T:C	1.08225e-07	-1.40975e-10	-1.3349
62277696	chr5:62277696:A:G	2.76428e-07	-1.40975e-10	-0.397168
62277717	chr5:62277717:A:C	2.75539e-07	-1.40975e-10	-0.400388
62277826	chr5:62277826:A:G	1.2163e-06	-1.40975e-10	1.08445
62278238	chr5:62278238:A:G	1.58764e-05	4.9776	-1.32412
62278584	chr5:62278584:C:CA	9.93253e-07	-1.40975e-10	0.881868
62278614	chr5:62278614:CTA:C	1.04436e-07	-1.40975e-10	-1.37054
62279371	chr5:62279371:T:C	2.18406e-07	-1.40975e-10	-0.632763
62279441	chr5:62279441:G:C	4.4675e-07	-1.40975e-10	0.0828814
62279585	chr5:62279585:G:A	1.35835e-07	-1.40975e-10	-1.10768
62279588	chr5:62279588:A:G	1.49854e-06	-1.40975e-10	1.29313
62279690	chr5:62279690:T:A	3.332e-07	-1.40975e-10	-0.210376
62279744	chr5:62279744:G:A	1.38574e-07	-1.40975e-10	-1.08771
62280048	chr5:62280048:T:TG	3.17043e-07	-1.40975e-10	-0.26008
62280222	chr5:62280222:G:A	2.16379e-07	-1.40975e-10	-0.642087
62280661	chr5:62280661:CCT:C	8.79911e-08	-1.54188	-3.64918e-10
62281905	chr5:62281905:A:G	2.8184e-06	1.89723	0.0275809
62281941	chr5:62281941:AACTCACTTT:A	5.07547e-08	-0.814026	-1.27809
62281952	chr5:62281952:AT:A	5.20301e-08	-0.790827	-1.27647
62281969	chr5:62281969:T:C	2.4698e-06	1.79072	0.00205745
62282010	chr5:62282010:T:C	2.36557e-06	3.0061	-1.25645
62282214	chr5:62282214:C:T	2.55223e-06	1.95287	-0.127258
62282312	chr5:62282312:G:A	6.39896e-08	-0.996474	-0.863924
62282548	chr5:62282548:T:C	1.08582e-07	-1.40975e-10	-1.33161
62282587	chr5:62282587:T:G	1.04578e-07	-1.40975e-10	-1.36918
62284487	chr5:62284487:A:G	2.67261e-06	1.80144	0.0702472
62284876	chr5:62284876:T:G	2.53308e-06	1.77965	0.038422
62285604	chr5:62285604:G:A	1.07802e-06	1.69984	-0.736077
62285732	chr5:62285732:T:C	2.96962e-07	-0.325514	-3.64918e-10
62285941	chr5:62285941:T:C	2.27212e-07	-1.40975e-10	-0.593232
62286367	chr5:62286367:A:G	6.23948e-08	-1.01174	-0.873897
62286798	chr5:62286798:C:T	4.89831e-08	-0.854674	-1.27297
62287288	chr5:62287288:C:T	2.6283e-07	-1.40975e-10	-0.447611
62287359	chr5:62287359:G:A	4.83257e-08	-0.868874	-1.27228
62287489	chr5:62287489:G:A	4.9548e-08	-0.818374	-1.2978
62288053	chr5:62288053:G:T	4.86116e-08	-0.854617	-1.28064
62288307	chr5:62288307:AG:A	1.27596e-07	-1.40975e-10	-1.17025
62288358	chr5:62288358:G:A	1.00318e-06	-1.40975e-10	0.891813
62288476	chr5:62288476:T:C	1.88871e-07	-1.40975e-10	-0.778055
62288916	chr5:62288916:C:T	6.41009e-07	0.443927	-3.64918e-10
62288957	chr5:62288957:T:A	1.0422e-07	-1.40975e-10	-1.37262
62289096	chr5:62289096:TG:T	1.8481e-06	0.829745	0.673052
62289413	chr5:62289413:G:A	2.20633e-06	2.87318	-1.19321
62289443	chr5:62289443:T:C	4.20466e-07	-1.40975e-10	0.0222471
62289479	chr5:62289479:C:T	2.26501e-06	2.89784	-1.19162
62289650	chr5:62289650:T:C	1.1019e-07	-1.40975e-10	-1.31691
62289779	chr5:62289779:G:A	1.51636e-06	-1.40975e-10	1.30495
62289820	chr5:62289820:T:C	1.80287e-07	-1.40975e-10	-0.824569
62290194	chr5:62290194:T:C	2.61881e-07	-1.40975e-10	-0.451225
62290415	chr5:62290415:G:A	2.28307e-06	2.96838	-1.25422
62290493	chr5:62290493:T:C	2.4472e-07	-1.16723	0.648222
62290608	chr5:62290608:G:A	2.79959e-07	-1.40975e-10	-0.384473
62290655	chr5:62290655:C:CT	2.16333e-06	2.86014	-1.19985
62290968	chr5:62290968:T:C	9.98491e-07	-1.40975e-10	0.887127
62291021	chr5:62291021:C:T	4.3028e-08	-0.950506	-1.30676
62291071	chr5:62291071:C:T	1.25133e-07	-1.40975e-10	-1.18974
62291083	chr5:62291083:C:T	1.04413e-07	-1.40975e-10	-1.37076
62291665	chr5:62291665:A:G	2.37811e-07	0.813218	-1.36086
62291717	chr5:62291717:G:T	2.10162e-07	-1.40975e-10	-0.671238
62291872	chr5:62291872:T:C	8.14769e-07	-1.40975e-10	0.683788
62291987	chr5:62291987:C:T	1.10235e-07	-1.40975e-10	-1.3165
62292339	chr5:62292339:T:C	4.61779e-08	-0.911552	-1.27507
62293288	chr5:62293288:C:T	1.37635e-06	-1.40975e-10	1.20807
62293544	chr5:62293544:C:A	1.76391e-06	2.63697	-1.1808
62293889	chr5:62293889:AAC:A	4.39852e-07	-1.40975e-10	0.0673213
62294416	chr5:62294416:A:G	3.17624e-06	1.95018	0.0941546
62294896	chr5:62294896:C:A	2.77603e-06	1.86698	0.0426763
62294958	chr5:62294958:G:A	8.56769e-07	-1.40975e-10	0.734051
62295136	chr5:62295136:G:A	1.46162e-06	-1.40975e-10	1.26818
62295438	chr5:62295438:T:C	7.15293e-08	-1.02134	-0.727666
62295873	chr5:62295873:C:G	1.83806e-07	-0.805235	-3.64918e-10
62295899	chr5:62295899:A:G	1.37659e-06	-1.40975e-10	1.20824
62297189	chr5:62297189:T:C	1.35295e-05	4.77725	-1.28374
62297257	chr5:62297257:G:A	1.11343e-07	-1.3065	-3.64918e-10
62297450	chr5:62297450:A:G	1.93672e-07	-1.154	0.401047
62298068	chr5:62298068:A:G	5.09514e-08	-0.835927	-1.25232
62298291	chr5:62298291:G:C	1.04362e-07	-1.40975e-10	-1.37125
62298353	chr5:62298353:C:T	4.70658e-08	-0.89148	-1.27609
62298826	chr5:62298826:T:C	1.03104e-06	-1.40975e-10	0.919203
62298915	chr5:62298915:A:C	1.07028e-07	-1.40975e-10	-1.34603
62299490	chr5:62299490:C:A	1.10745e-07	-1.40975e-10	-1.31189
62299761	chr5:62299761:G:A	1.17224e-07	-1.40975e-10	-1.25503
62300146	chr5:62300146:G:A	1.75607e-07	-1.40975e-10	-0.850868
62300276	chr5:62300276:T:C	1.06907e-07	-1.40975e-10	-1.34716
62301420	chr5:62301420:T:C	1.71612e-06	1.3804	0.0483024
62301808	chr5:62301808:G:T	1.22109e-07	-1.40975e-10	-1.2142
62301819	chr5:62301819:T:C	1.73991e-07	-1.40975e-10	-0.860116
62302071	chr5:62302071:A:G	1.64874e-05	4.92409	-1.23286
62302811	chr5:62302811:A:G	0.000143161	7.15245	-1.29984
62303182	chr5:62303182:C:T	1.16583e-06	1.53037	-0.488295
62303196	chr5:62303196:G:C	1.04574e-07	-1.40975e-10	-1.36923
62303392	chr5:62303392:A:G	1.89755e-07	-1.40975e-10	-0.773383
62303405	chr5:62303405:T:C	1.9345e-06	1.54176	0.00672109
62303763	chr5:62303763:T:G	6.05655e-07	1.74897	-1.36178
62303942	chr5:62303942:T:C	0.000157451	7.03635	-1.0886
62303980	chr5:62303980:G:T	1.05156e-07	-1.40975e-10	-1.36367
62304038	chr5:62304038:A:C	4.79783e-08	-0.906302	-1.24207
62304073	chr5:62304073:G:A	1.05275e-07	-1.40975e-10	-1.36254
62304101	chr5:62304101:C:T	1.13444e-07	-1.40975e-10	-1.28781
62304179	chr5:62304179:A:C	4.24121e-08	-1.03417	-1.23751
62304245	chr5:62304245:T:A	3.68051e-07	-1.40975e-10	-0.110896
62304540	chr5:62304540:C:G	0.000156571	6.95086	-1.00872
62304568	chr5:62304568:C:A	2.47737e-07	0.687699	-1.19445
62304817	chr5:62304817:C:T	1.22678e-07	-1.40975e-10	-1.20955
62305018	chr5:62305018:G:A	3.77443e-08	-1.06917	-1.31912
62305274	chr5:62305274:T:C	1.09079e-07	-1.40975e-10	-1.32704
62305929	chr5:62305929:A:G	1.05414e-06	-1.40975e-10	0.941366
62306198	chr5:62306198:G:A	1.0465e-07	-1.40975e-10	-1.36849
62306825	chr5:62306825:C:T	1.04532e-07	-1.40975e-10	-1.36962
62306832	chr5:62306832:C:T	1.04736e-07	-1.40975e-10	-1.36768
62306834	chr5:62306834:T:C	2.15513e-05	5.29341	-1.33433
62307130	chr5:62307130:T:TC	2.20958e-07	0.602621	-1.22376
62307164	chr5:62307164:G:C	1.0465e-07	-1.40975e-10	-1.36849
62307263	chr5:62307263:A:G	1.55123e-07	-1.40975e-10	-0.974901
62307596	chr5:62307596:A:G	4.48132e-08	-0.975415	-1.2412
62307829	chr5:62307829:G:A	3.83046e-06	-1.40975e-10	2.23162
62308377	chr5:62308377:C:A	0.00016392	6.8409	-0.852883
62308629	chr5:62308629:T:C	0.000143401	6.71796	-0.863684
62309557	chr5:62309557:T:C	1.42955e-07	-1.40975e-10	-1.05658
62309740	chr5:62309740:A:G	2.20779e-05	5.31231	-1.32909
62310544	chr5:62310544:G:A	2.0249e-05	5.18891	-1.29217
62310591	chr5:62310591:C:T	1.04285e-07	-1.40975e-10	-1.37199
62310689	chr5:62310689:G:C	1.00112e-07	-1.41283	-3.64918e-10
62310720	chr5:62310720:C:T	1.33332e-07	-1.40975e-10	-1.12627
62310740	chr5:62310740:T:G	1.0537e-07	-1.40975e-10	-1.36164
62310783	chr5:62310783:T:C	2.14735e-06	2.76794	-1.11507
62310854	chr5:62310854:A:G	1.04706e-07	-1.40975e-10	-1.36796
62311248	chr5:62311248:T:C	1.05253e-07	-1.40975e-10	-1.36275
62311268	chr5:62311268:C:G	3.74149e-08	-1.1631	-1.23395
62311441	chr5:62311441:A:G	2.83155e-05	5.57494	-1.34289
62311455	chr5:62311455:T:C	1.90807e-06	-1.40975e-10	1.53473
62311580	chr5:62311580:C:G	1.05115e-07	-1.40975e-10	-1.36406
62312172	chr5:62312172:C:T	8.25062e-08	-1.60624	-3.64918e-10
62312428	chr5:62312428:A:C	8.0525e-08	-1.63055	-3.64918e-10
62312481	chr5:62312481:C:G	9.06294e-08	-1.51234	-3.64918e-10
62312794	chr5:62312794:G:T	1.04572e-07	-1.40975e-10	-1.36924
62313121	chr5:62313121:T:C	1.07586e-07	-1.40975e-10	-1.34082
62313497	chr5:62313497:C:T	1.04598e-07	-1.40975e-10	-1.36899
62313616	chr5:62313616:A:G	9.7172e-05	6.76818	-1.30306
62313644	chr5:62313644:C:T	1.49815e-07	-1.00972	-3.64918e-10
62313784	chr5:62313784:A:G	1.04757e-07	-1.40975e-10	-1.36747
62314025	chr5:62314025:C:T	0.000154508	6.78323	-0.854346
62314132	chr5:62314132:A:C	1.71897e-07	-1.40975e-10	-0.872219
62314428	chr5:62314428:C:T	0.000120626	6.60685	-0.925517
62315181	chr5:62315181:C:T	1.34173e-07	-1.40975e-10	-1.11999
62315743	chr5:62315743:T:C	0.000119582	6.56598	-0.893341
62315966	chr5:62315966:A:G	1.20689e-07	-1.40975e-10	-1.2259
62316162	chr5:62316162:A:G	5.98505e-07	1.63278	-1.25746
62316280	chr5:62316280:C:T	7.89182e-05	6.2243	-0.967248
62316323	chr5:62316323:C:T	2.24294e-07	-1.40975e-10	-0.606162
62316454	chr5:62316454:T:A	3.71898e-08	-1.04326	-1.35982
62316728	chr5:62316728:C:T	1.08388e-07	-1.40975e-10	-1.3334
62317464	chr5:62317464:C:T	1.36516e-07	-1.10268	-3.64918e-10
62317618	chr5:62317618:G:A	1.0707e-07	-1.40975e-10	-1.34563
62317782	chr5:62317782:T:C	1.2856e-07	-1.40975e-10	-1.16272
62318143	chr5:62318143:C:T	4.37884e-08	-1.26818	-0.971563
62318753	chr5:62318753:T:C	5.56741e-07	-1.40975e-10	0.302983
62318951	chr5:62318951:C:T	2.33704e-08	-1.67587	-1.19178
62319067	chr5:62319067:C:T	2.12017e-07	-1.40975e-10	-0.66245
62319090	chr5:62319090:GC:G	1.29879e-07	-1.15251	-3.64918e-10
62319311	chr5:62319311:T:TA	8.52301e-07	-1.40975e-10	0.728822
62319905	chr5:62319905:A:ATG	9.97259e-08	-1.41669	-3.64918e-10
62320548	chr5:62320548:C:T	1.41476e-07	-1.40975e-10	-1.06699
62320940	chr5:62320940:C:T	1.05002e-07	-1.40975e-10	-1.36514
62321085	chr5:62321085:G:A	1.07488e-07	-1.40975e-10	-1.34174
62321436	chr5:62321436:C:T	1.05356e-07	-1.40975e-10	-1.36177
62321569	chr5:62321569:G:A	1.05099e-07	-1.40975e-10	-1.36421
62321767	chr5:62321767:T:C	3.49913e-08	-1.09823	-1.36579
62322086	chr5:62322086:A:AT	8.81787e-08	-1.53975	-3.64918e-10
62322233	chr5:62322233:T:C	9.33166e-05	6.32034	-0.895701
62322488	chr5:62322488:T:C	1.2889e-07	-1.40975e-10	-1.16016
62322734	chr5:62322734:G:A	8.34665e-05	6.22736	-0.914273
62322768	chr5:62322768:A:C	3.82909e-08	-1.01562	-1.35829
62323110	chr5:62323110:G:A	1.335e-07	-1.40975e-10	-1.12501
62323238	chr5:62323238:G:A	7.53177e-07	1.95319	-1.348
62323395	chr5:62323395:C:T	8.89208e-07	1.4797	-0.708483
62323424	chr5:62323424:G:A	6.99777e-07	1.9015	-1.36986
62323524	chr5:62323524:A:C	2.0795e-07	-1.40975e-10	-0.681818
62323812	chr5:62323812:T:C	1.0838e-07	-1.40975e-10	-1.33347
62323957	chr5:62323957:C:T	8.0816e-08	-1.62694	-3.64918e-10
62324144	chr5:62324144:A:G	5.40039e-08	-0.788539	-1.24152
62324302	chr5:62324302:T:C	6.40547e-07	0.443205	-3.64918e-10
62324426	chr5:62324426:A:G	2.07988e-07	-1.40975e-10	-0.681638
62324447	chr5:62324447:C:G	2.14487e-08	-1.67616	-1.27729
62324462	chr5:62324462:C:T	1.05193e-07	-1.40975e-10	-1.36332
62324945	chr5:62324945:A:G	6.36451e-07	1.6707	-1.23391
62325054	chr5:62325054:G:A	1.04216e-07	-1.40975e-10	-1.37265
62325113	chr5:62325113:A:G	9.6149e-05	6.29677	-0.842234
62325350	chr5:62325350:C:T	1.05332e-07	-1.40975e-10	-1.362
62325878	chr5:62325878:A:G	5.75411e-07	-1.40975e-10	0.335968
62326363	chr5:62326363:T:C	5.38702e-05	5.94313	-1.06792
62326672	chr5:62326672:A:G	1.18792e-07	-1.40975e-10	-1.24175
62327557	chr5:62327557:G:A	1.35832e-07	-1.40975e-10	-1.1077
62327579	chr5:62327579:C:T	1.06053e-07	-1.40975e-10	-1.35517
62327782	chr5:62327782:G:A	4.87853e-07	1.50044	-1.32954
62328194	chr5:62328194:ATATT:A	1.05457e-07	-1.40975e-10	-1.36081
62328500	chr5:62328500:C:T	3.6366e-07	1.24984	-1.37274
62328509	chr5:62328509:G:T	1.06535e-07	-1.40975e-10	-1.35065
62328537	chr5:62328537:G:T	1.30421e-07	-1.40975e-10	-1.14835
62328771	chr5:62328771:C:T	5.47378e-07	1.55793	-1.27191
62328781	chr5:62328781:C:T	8.8353e-05	6.32171	-0.951728
62329023	chr5:62329023:A:T	5.75527e-07	-1.40975e-10	0.33617
62329098	chr5:62329098:T:C	9.33346e-08	-1.48293	-3.64918e-10
62329424	chr5:62329424:C:T	3.77244e-07	-1.40975e-10	-0.0862259
62329903	chr5:62329903:T:C	2.46496e-06	-1.40975e-10	1.79081
62329986	chr5:62329986:C:T	1.36769e-07	-1.40975e-10	-1.10083
62330177	chr5:62330177:C:A	1.04744e-07	-1.40975e-10	-1.3676
62330201	chr5:62330201:A:C	1.12193e-07	-1.40975e-10	-1.2989
62330435	chr5:62330435:A:G	8.99452e-05	6.67448	-1.28664
62330707	chr5:62330707:G:T	1.68856e-07	0.450622	-1.34069
62331387	chr5:62331387:G:A	1.97843e-07	-1.40975e-10	-0.731644
62331681	chr5:62331681:A:T	1.21026e-07	-1.40975e-10	-1.22311
62333377	chr5:62333377:G:A	4.29808e-07	0.0442223	-3.64918e-10
62333645	chr5:62333645:G:A	1.05742e-07	-1.40975e-10	-1.35811
62333712	chr5:62333712:A:G	4.23364e-08	-1.03684	-1.23663
62333896	chr5:62333896:A:G	1.04638e-07	-1.40975e-10	-1.36861
62334023	chr5:62334023:C:T	2.17126e-07	-1.40975e-10	-0.638639
62334049	chr5:62334049:T:C	4.22979e-08	-1.03641	-1.23797
62334284	chr5:62334284:T:C	1.65155e-07	0.333292	-1.24552
62334400	chr5:62334400:G:A	1.41125e-07	-1.40975e-10	-1.06947
62334842	chr5:62334842:C:T	1.08617e-07	-1.40975e-10	-1.33129
62334894	chr5:62334894:C:A	1.72087e-07	0.500708	-1.37183
62334969	chr5:62334969:T:C	1.04642e-07	-1.40975e-10	-1.36857
62335047	chr5:62335047:G:A	1.73301e-07	-0.864085	-3.64918e-10
62335052	chr5:62335052:A:G	3.77244e-07	1.28574	-1.37196
62335316	chr5:62335316:C:T	4.6036e-07	1.47663	-1.36374
62335751	chr5:62335751:T:A	1.05501e-07	-1.40975e-10	-1.36039
62335935	chr5:62335935:T:C	1.05137e-07	-1.40975e-10	-1.36385
62336277	chr5:62336277:C:G	1.66001e-07	0.350354	-1.25748
62336348	chr5:62336348:T:A	8.87125e-05	6.26996	-0.895919
62336442	chr5:62336442:A:G	8.09352e-05	6.18974	-0.907453
62336757	chr5:62336757:A:G	1.90765e-07	-1.40975e-10	-0.768078
62337061	chr5:62337061:ATCT:A	4.95893e-07	1.51817	-1.33093
62337163	chr5:62337163:A:G	1.19547e-07	-1.40975e-10	-1.23541
62337367	chr5:62337367:A:G	2.06845e-07	-1.40975e-10	-0.687148
62337539	chr5:62337539:A:G	1.16768e-07	-1.40975e-10	-1.25893
62337779	chr5:62337779:TC:T	5.38058e-07	1.52011	-1.25126
62338143	chr5:62338143:G:A	5.30097e-07	1.51778	-1.26384
62338521	chr5:62338521:C:T	9.67529e-05	6.36044	-0.89964
62338774	chr5:62338774:C:T	8.77093e-05	6.18144	-0.818777
62338786	chr5:62338786:T:C	1.32301e-07	-1.40975e-10	-1.13404
62339171	chr5:62339171:G:A	1.04771e-07	-1.40975e-10	-1.36734
62339378	chr5:62339378:C:T	8.58381e-05	6.6483	-1.3072
62340031	chr5:62340031:C:T	5.10179e-08	-1.23902	-0.847917
62340110	chr5:62340110:T:G	1.04773e-07	-1.40975e-10	-1.36732
62340538	chr5:62340538:G:A	9.79921e-05	6.28964	-0.816116
62340588	chr5:62340588:T:TC	4.27152e-07	1.38246	-1.34444
62341104	chr5:62341104:A:C	4.48253e-07	-1.40975e-10	0.0862407
62342673	chr5:62342673:G:A	4.8203e-07	1.48233	-1.32344
62342953	chr5:62342953:T:C	1.23157e-07	-1.40975e-10	-1.20565
62343036	chr5:62343036:G:A	1.05255e-07	-1.40975e-10	-1.36273
62343116	chr5:62343116:T:C	5.58176e-08	-1.33504	-0.661992
62343615	chr5:62343615:T:G	1.22838e-06	-1.40975e-10	1.09433
62343708	chr5:62343708:A:G	1.20901e-07	-1.40975e-10	-1.22415
62344157	chr5:62344157:A:G	1.89981e-07	-1.40975e-10	-0.772191
62344304	chr5:62344304:C:T	5.38704e-07	1.27449	-1.00444
62344336	chr5:62344336:G:A	5.20527e-08	-1.44939	-0.617474
62344521	chr5:62344521:T:C	4.71988e-07	1.44147	-1.30363
62344775	chr5:62344775:T:C	1.16069e-07	-1.26493	-3.64918e-10
62345114	chr5:62345114:G:A	5.06876e-07	1.51779	-1.30864
62345166	chr5:62345166:C:T	1.04539e-07	-1.40975e-10	-1.36956
62345207	chr5:62345207:G:A	2.44078e-06	-1.40975e-10	1.78096
62345471	chr5:62345471:G:A	1.04767e-07	-1.40975e-10	-1.36738
62345589	chr5:62345589:G:A	1.25358e-07	-1.40975e-10	-1.18794
62346157	chr5:62346157:C:T	4.83067e-08	-1.2835	-0.858049
62346499	chr5:62346499:GGAGCCC:G	4.8855e-08	-1.25461	-0.875654
62346774	chr5:62346774:T:C	6.78395e-07	0.500613	-3.64918e-10
62347004	chr5:62347004:A:G	1.62483e-07	0.334564	-1.26311
62347110	chr5:62347110:T:C	5.77246e-07	1.70862	-1.36947
62347815	chr5:62347815:G:A	1.05574e-07	-1.40975e-10	-1.3597
62347834	chr5:62347834:G:A	4.79107e-08	-1.27223	-0.877547
62347942	chr5:62347942:G:A	4.05974e-08	-1.07825	-1.23717
62347989	chr5:62347989:G:A	8.35609e-05	6.13655	-0.82234
62348083	chr5:62348083:C:A	2.04107e-06	-1.40975e-10	1.60211
62348524	chr5:62348524:C:T	4.17252e-07	-1.40975e-10	0.0145724
62348830	chr5:62348830:C:G	1.07376e-07	-1.34278	-3.64918e-10
62349086	chr5:62349086:T:C	1.33959e-06	1.19228	-0.0112721
62349187	chr5:62349187:C:T	1.90211e-07	-1.40975e-10	-0.770985
62349283	chr5:62349283:T:C	1.35755e-07	-1.40975e-10	-1.10827
62349514	chr5:62349514:T:A	2.14071e-07	-1.40975e-10	-0.652808
62349696	chr5:62349696:T:C	1.33415e-07	-1.40975e-10	-1.12565
62349809	chr5:62349809:T:C	2.24178e-07	-1.40975e-10	-0.606678
62350043	chr5:62350043:A:G	4.19064e-08	-1.04681	-1.23687
62350278	chr5:62350278:T:G	1.77718e-07	-1.40975e-10	-0.838919
62350365	chr5:62350365:C:A	1.42847e-07	-1.40975e-10	-1.05734
62350432	chr5:62350432:T:C	7.16111e-05	6.12813	-0.968246
62350834	chr5:62350834:C:T	1.19544e-07	-1.40975e-10	-1.23543
62351003	chr5:62351003:G:A	7.0991e-07	-1.40975e-10	0.546021
62351107	chr5:62351107:C:T	1.37854e-07	-1.40975e-10	-1.09292
62351127	chr5:62351127:G:A	1.06635e-07	-1.40975e-10	-1.34971
62351225	chr5:62351225:T:C	1.3982e-07	-1.40975e-10	-1.07876
62351311	chr5:62351311:T:C	9.47361e-08	-1.46802	-3.64918e-10
62351406	chr5:62351406:A:G	3.73236e-07	1.26515	-1.36206
62351407	chr5:62351407:A:C	1.05208e-07	-1.40975e-10	-1.36318
62351447	chr5:62351447:G:A	4.8357e-07	1.48309	-1.32101
62351749	chr5:62351749:A:G	1.23047e-07	-1.40975e-10	-1.20655
62351812	chr5:62351812:CTG:C	4.01372e-08	-1.09052	-1.23629
62352130	chr5:62352130:G:T	1.09076e-07	-1.40975e-10	-1.32707
62352226	chr5:62352226:G:A	1.74191e-07	0.51352	-1.37249
62352505	chr5:62352505:T:TG	4.28548e-08	-1.02443	-1.23687
62352791	chr5:62352791:G:A	5.74724e-08	-1.16327	-0.804546
62352911	chr5:62352911:T:G	4.89369e-07	1.49652	-1.32252
62353576	chr5:62353576:T:G	1.70068e-07	0.489636	-1.37256
62353906	chr5:62353906:T:C	1.0813e-07	-1.40975e-10	-1.33579
62353909	chr5:62353909:A:G	1.04244e-07	-1.40975e-10	-1.37238
62353915	chr5:62353915:AACTGGTCTTTTACTCTTCTACAGGTCTTTACATATTAG:A	1.13293e-07	-1.40975e-10	-1.28914
62355016	chr5:62355016:G:A	6.74015e-05	6.03232	-0.933019
62355134	chr5:62355134:G:T	1.19473e-07	-1.40975e-10	-1.23603
62355143	chr5:62355143:C:G	3.31383e-07	-1.40975e-10	-0.215842
62355366	chr5:62355366:G:T	1.39482e-07	-1.40975e-10	-1.08118
62355421	chr5:62355421:T:C	4.96766e-05	5.65487	-0.860694
62355553	chr5:62355553:C:A	1.91097e-07	-1.40975e-10	-0.766335
62355664	chr5:62355664:T:A	8.01893e-08	-1.63473	-3.64918e-10
62355936	chr5:62355936:C:T	1.47315e-07	-1.40975e-10	-1.02654
62355948	chr5:62355948:AT:A	4.78376e-07	1.51784	-1.36656
62356139	chr5:62356139:C:A	5.2809e-07	1.57946	-1.32931
62356323	chr5:62356323:A:G	1.90572e-07	-1.40975e-10	-0.769089
62357158	chr5:62357158:G:A	7.71113e-05	6.09838	-0.864492
62357587	chr5:62357587:A:G	4.85781e-08	-0.940969	-1.19498
62357899	chr5:62357899:A:G	1.19836e-07	-1.40975e-10	-1.23299
62357930	chr5:62357930:C:T	5.48986e-07	1.54837	-1.25942
62357982	chr5:62357982:A:ATTT	9.0069e-07	-1.40975e-10	0.784044
62358360	chr5:62358360:G:C	5.40472e-07	1.55204	-1.27872
62359694	chr5:62359694:T:C	1.66352e-07	0.46637	-1.37138
62359995	chr5:62359995:T:G	3.16392e-07	1.09398	-1.35612
62360043	chr5:62360043:G:A	4.50733e-07	1.42427	-1.33252
62360077	chr5:62360077:T:C	6.58623e-05	6.01596	-0.939759
62360078	chr5:62360078:G:A	1.08038e-07	-1.40975e-10	-1.33663
62360204	chr5:62360204:G:A	5.93183e-07	1.7217	-1.35532
62360639	chr5:62360639:C:T	1.40518e-07	-1.40975e-10	-1.07378
62360962	chr5:62360962:T:C	4.74814e-08	-1.25711	-0.901665
62361092	chr5:62361092:G:A	3.99007e-08	-1.0961	-1.23663
62361153	chr5:62361153:T:A	1.05798e-07	-1.40975e-10	-1.35758
62361305	chr5:62361305:T:C	1.05792e-07	-1.40975e-10	-1.35765
62361401	chr5:62361401:T:C	9.08461e-05	6.26211	-0.864307
62361550	chr5:62361550:A:T	6.56933e-06	4.09015	-1.3191
62361693	chr5:62361693:A:G	1.06699e-07	-1.40975e-10	-1.34911
62361747	chr5:62361747:T:C	7.91496e-05	6.05851	-0.798537
62361759	chr5:62361759:T:C	7.88885e-05	6.10514	-0.848466
62361815	chr5:62361815:A:G	5.48291e-07	-1.40975e-10	0.28769
62361896	chr5:62361896:G:A	6.36305e-07	0.436561	-3.64918e-10
62361920	chr5:62361920:A:G	7.77913e-05	6.13782	-0.895153
62362130	chr5:62362130:A:G	6.45008e-05	6.36074	-1.30543
62362434	chr5:62362434:A:G	1.85014e-07	-1.40975e-10	-0.798686
62362569	chr5:62362569:T:A	1.37298e-07	-1.40975e-10	-1.09696
62362821	chr5:62362821:T:A	5.10639e-07	1.53447	-1.31793
62363512	chr5:62363512:C:T	4.99379e-07	1.55247	-1.35822
62363988	chr5:62363988:C:T	1.39485e-07	-1.40975e-10	-1.08116
62364294	chr5:62364294:C:T	1.99948e-07	-0.721061	-3.64918e-10
62364295	chr5:62364295:G:A	1.27266e-06	-1.40975e-10	1.12975
62364381	chr5:62364381:C:T	1.07383e-07	-1.34272	-3.64918e-10
62364428	chr5:62364428:G:C	7.69497e-07	0.62662	-3.64918e-10
62364435	chr5:62364435:C:T	1.10095e-07	-1.40975e-10	-1.31778
62364479	chr5:62364479:G:T	3.95898e-08	-1.11026	-1.23029
62364585	chr5:62364585:C:A	7.73334e-05	6.16081	-0.924043
62364587	chr5:62364587:C:G	7.6384e-05	6.14839	-0.923984
62364718	chr5:62364718:T:C	1.96012e-07	-1.40975e-10	-0.740943
62364751	chr5:62364751:T:C	1.37996e-07	-1.40975e-10	-1.09189
62364860	chr5:62364860:C:T	1.57629e-07	-0.82125	-0.137624
62365079	chr5:62365079:C:T	1.10012e-07	-1.40975e-10	-1.31852
62365758	chr5:62365758:A:G	9.21646e-08	-1.49554	-3.64918e-10
62365791	chr5:62365791:G:C	1.60123e-07	0.429488	-1.37266
62365867	chr5:62365867:T:C	1.93297e-07	-1.40975e-10	-0.75489
62366070	chr5:62366070:C:T	1.19012e-07	-1.40975e-10	-1.23989
62366107	chr5:62366107:A:G	4.09831e-08	-1.06842	-1.23754
62366602	chr5:62366602:C:T	1.74533e-07	0.514014	-1.37102
62366630	chr5:62366630:G:A	4.86796e-07	1.4984	-1.32967
62366728	chr5:62366728:A:G	6.90707e-06	4.1436	-1.32242
62366779	chr5:62366779:C:T	1.39212e-07	-1.40975e-10	-1.08312
62367411	chr5:62367411:C:T	8.83957e-08	-1.53729	-3.64918e-10
62368081	chr5:62368081:T:C	2.02206e-07	-1.40975e-10	-0.70983
62368104	chr5:62368104:A:G	9.11188e-05	6.26357	-0.862772
62368491	chr5:62368491:A:C	1.35796e-07	-1.40975e-10	-1.10796
62369096	chr5:62369096:T:A	1.56733e-07	-1.40975e-10	-0.964571
62369415	chr5:62369415:A:G	2.93836e-07	-1.40975e-10	-0.336095
62370011	chr5:62370011:T:C	1.13761e-07	-1.40975e-10	-1.28502
62370046	chr5:62370046:G:A	1.43607e-07	-1.40975e-10	-1.05204
62370128	chr5:62370128:G:A	5.93192e-05	5.74521	-0.773638
62370433	chr5:62370433:A:T	1.44668e-07	-1.40975e-10	-1.04468
62370662	chr5:62370662:T:C	1.60269e-07	-0.942264	-3.64918e-10
62371005	chr5:62371005:G:T	1.1328e-06	-1.40975e-10	1.01333
62371828	chr5:62371828:T:C	1.21187e-07	-1.40975e-10	-1.22178
62372315	chr5:62372315:A:G	1.85908e-07	-1.40975e-10	-0.793864
62372323	chr5:62372323:A:C	4.0896e-08	-1.07122	-1.23687
62372344	chr5:62372344:T:C	1.06312e-07	-1.40975e-10	-1.35274
62373378	chr5:62373378:A:T	4.49788e-08	-1.67986	-0.533066
62373396	chr5:62373396:TAAC:T	1.10097e-07	-1.40975e-10	-1.31775
62373449	chr5:62373449:A:G	8.96533e-05	6.20475	-0.820166
62373663	chr5:62373663:T:C	1.76596e-07	0.527367	-1.37262
62373676	chr5:62373676:T:C	1.77891e-07	0.533648	-1.37159
62374076	chr5:62374076:G:T	1.42692e-07	-1.40975e-10	-1.05843
62374504	chr5:62374504:T:C	4.82749e-07	1.46844	-1.30806
62374554	chr5:62374554:T:C	1.07355e-07	-1.40975e-10	-1.34298
62374704	chr5:62374704:C:T	6.29646e-07	-1.40975e-10	0.42604
62374746	chr5:62374746:A:G	6.93971e-05	5.87645	-0.747963
62375267	chr5:62375267:A:T	1.1138e-07	-1.30617	-3.64918e-10
62375334	chr5:62375334:T:C	1.72416e-07	-1.40975e-10	-0.869207
62375680	chr5:62375680:C:T	3.5968e-07	-0.133902	-3.64918e-10
62376482	chr5:62376482:C:T	1.04422e-07	-1.40975e-10	-1.37068
62376618	chr5:62376618:A:C	4.52037e-07	1.39855	-1.30391
62376787	chr5:62376787:A:G	3.46359e-07	-0.171642	-3.64918e-10
62376816	chr5:62376816:C:T	5.46611e-07	-1.40975e-10	0.284621
62376906	chr5:62376906:A:G	3.8876e-07	1.23239	-1.28854
62377368	chr5:62377368:A:C	1.08331e-07	-1.40975e-10	-1.33393
62377843	chr5:62377843:A:G	4.23859e-07	1.3215	-1.29121
62378185	chr5:62378185:C:T	5.07174e-08	-1.2548	-0.838044
62378690	chr5:62378690:G:A	1.07094e-07	-1.40975e-10	-1.34541
62378751	chr5:62378751:C:T	1.04757e-06	-1.40975e-10	0.935109
62378898	chr5:62378898:G:A	7.87931e-07	0.650293	-3.64918e-10
62379085	chr5:62379085:A:G	4.27737e-07	1.33747	-1.29808
62379154	chr5:62379154:C:A	2.20944e-07	-1.40975e-10	-0.621208
62379530	chr5:62379530:C:T	3.63456e-07	1.21765	-1.34111
62379581	chr5:62379581:G:T	1.90234e-07	-1.40975e-10	-0.770863
62379729	chr5:62379729:A:G	2.08497e-07	-1.40975e-10	-0.679191
62379803	chr5:62379803:G:A	1.70818e-07	-1.40975e-10	-0.878519
62379884	chr5:62379884:G:C	1.28256e-07	-1.40975e-10	-1.16509
62380048	chr5:62380048:C:T	4.71923e-08	-0.87473	-1.29016
62380474	chr5:62380474:G:C	1.04401e-07	-1.40975e-10	-1.37087
62381068	chr5:62381068:TTC:T	1.471e-07	-1.40975e-10	-1.02801
62381074	chr5:62381074:TG:T	1.04952e-07	-1.40975e-10	-1.36562
62381075	chr5:62381075:G:T	7.064e-05	6.03525	-0.889013
62381084	chr5:62381084:T:G	7.72957e-06	4.224	-1.29031
62381557	chr5:62381557:A:C	1.72517e-07	-1.40975e-10	-0.868621
62381634	chr5:62381634:G:A	1.04592e-07	-1.40975e-10	-1.36905
62382825	chr5:62382825:C:G	1.96571e-07	-1.40975e-10	-0.738091
62382866	chr5:62382866:A:C	1.05115e-07	-1.40975e-10	-1.36406
62383101	chr5:62383101:A:G	3.7698e-07	1.27067	-1.3576
62383539	chr5:62383539:G:A	1.04213e-07	-1.40975e-10	-1.37268
62383694	chr5:62383694:T:G	1.04605e-07	-1.40975e-10	-1.36893
62383739	chr5:62383739:A:T	1.90878e-07	-1.40975e-10	-0.767485
62383785	chr5:62383785:C:T	9.99467e-08	-1.41448	-3.64918e-10
62384621	chr5:62384621:T:C	5.05741e-07	1.53141	-1.3245
62384960	chr5:62384960:T:C	8.43686e-05	6.21849	-0.894654
62385130	chr5:62385130:AG:A	9.79015e-05	6.28106	-0.808464
62385906	chr5:62385906:AT:A	1.09259e-07	-1.3254	-3.64918e-10
62387168	chr5:62387168:TG:T	2.32071e-07	-1.40975e-10	-0.572074
62387298	chr5:62387298:G:C	5.56588e-07	1.23762	-0.934909
62387754	chr5:62387754:C:T	1.45627e-06	1.26452	-3.64918e-10
62387764	chr5:62387764:ATAT:A	8.04904e-05	6.14738	-0.870603
62387785	chr5:62387785:A:G	1.68551e-07	-1.40975e-10	-0.891876
62388199	chr5:62388199:G:C	1.0481e-07	-1.40975e-10	-1.36697
62388203	chr5:62388203:T:C	1.51113e-07	0.263436	-1.26452
62389218	chr5:62389218:GC:G	1.24555e-07	-1.40975e-10	-1.19437
62389599	chr5:62389599:T:C	5.41206e-07	1.57191	-1.29723
62390117	chr5:62390117:A:G	4.22921e-08	-1.02377	-1.25074
62390820	chr5:62390820:C:T	3.91373e-07	1.31609	-1.36554
62391714	chr5:62391714:A:G	7.08808e-07	1.81251	-1.26804
62391836	chr5:62391836:T:C	1.96987e-07	-1.40975e-10	-0.735979
62391957	chr5:62391957:G:A	2.00671e-07	-1.40975e-10	-0.717451
62392687	chr5:62392687:G:A	1.04926e-07	-1.40975e-10	-1.36586
62392698	chr5:62392698:T:C	4.89049e-08	-0.879695	-1.24955
62393065	chr5:62393065:G:A	1.60653e-06	1.71827	-0.355554
62393693	chr5:62393693:C:T	1.26182e-07	0.143254	-1.32464
62393916	chr5:62393916:T:C	1.93706e-07	-1.40975e-10	-0.752775
62394196	chr5:62394196:T:A	1.06409e-07	-1.40975e-10	-1.35183
62394275	chr5:62394275:G:A	1.91363e-07	-1.40975e-10	-0.764948
62394715	chr5:62394715:GATTAT:G	1.69269e-06	1.75868	-0.343719
62394876	chr5:62394876:C:T	1.60004e-06	1.84502	-0.486349
62394957	chr5:62394957:G:A	1.04234e-07	-1.40975e-10	-1.37248
62395111	chr5:62395111:G:A	1.10166e-07	-1.40975e-10	-1.31713
62395213	chr5:62395213:C:T	1.08698e-07	-1.40975e-10	-1.33054
62395235	chr5:62395235:G:A	4.06465e-08	-1.25533	-1.05887
62395530	chr5:62395530:A:G	6.26131e-08	-1.49172	-0.390427
62395733	chr5:62395733:C:T	4.75745e-06	2.12668	0.321668
62396688	chr5:62396688:T:C	1.75175e-06	1.92963	-0.480379
62396920	chr5:62396920:T:C	4.45626e-08	-1.226	-0.996218
62397481	chr5:62397481:G:A	1.04346e-07	-1.40975e-10	-1.3714
62397869	chr5:62397869:C:T	1.04689e-07	-1.40975e-10	-1.36812
62398269	chr5:62398269:A:G	4.59193e-06	2.05164	0.361293
62398552	chr5:62398552:T:C	3.24999e-06	3.38171	-1.31442
62398764	chr5:62398764:A:G	1.06281e-07	-1.40975e-10	-1.35303
62399020	chr5:62399020:C:T	1.21799e-06	1.5268	-0.440959
62399539	chr5:62399539:G:A	1.04814e-07	-1.40975e-10	-1.36693
62399672	chr5:62399672:T:C	1.05578e-07	-1.40975e-10	-1.35967
62399772	chr5:62399772:G:A	1.84061e-07	-1.40975e-10	-0.80385
62399780	chr5:62399780:C:T	1.90344e-06	1.64858	-0.116274
62400244	chr5:62400244:A:G	8.57165e-08	-1.56807	-3.64918e-10
62400294	chr5:62400294:C:T	8.00983e-07	1.81758	-1.15086
62400355	chr5:62400355:C:T	8.26585e-07	1.84131	-1.14313
62400601	chr5:62400601:C:G	1.09462e-07	-1.40975e-10	-1.32354
62400808	chr5:62400808:T:C	3.83304e-05	5.90048	-1.3656
62400827	chr5:62400827:T:C	5.52332e-06	3.02248	-0.424864
62401375	chr5:62401375:A:G	7.13125e-08	-1.15016	-0.601882
62401578	chr5:62401578:TC:T	1.24185e-07	-1.40975e-10	-1.19735
62401861	chr5:62401861:G:A	2.40317e-08	-1.50523	-1.33451
62401965	chr5:62401965:T:C	4.14497e-07	-1.40975e-10	0.0079495
62401981	chr5:62401981:A:G	1.10162e-07	-1.31716	-3.64918e-10
62402032	chr5:62402032:C:T	0.000122112	6.51454	-0.820964
62402594	chr5:62402594:T:G	1.07008e-07	-1.40975e-10	-1.34621
62402618	chr5:62402618:T:C	1.8008e-07	-1.40975e-10	-0.825716
62402836	chr5:62402836:A:G	2.28501e-07	-1.12913	0.541559
62402995	chr5:62402995:A:G	1.24721e-05	4.22077	-0.808639
62403204	chr5:62403204:G:A	2.60017e-07	-1.40975e-10	-0.458369
62403635	chr5:62403635:C:T	1.07596e-07	-1.40975e-10	-1.34073
62403638	chr5:62403638:G:A	2.56743e-08	-1.65913	-1.11449
62404607	chr5:62404607:G:A	8.73969e-08	-1.54866	-3.64918e-10
62404930	chr5:62404930:A:G	1.49942e-07	-1.40975e-10	-1.00887
62405078	chr5:62405078:C:T	1.06723e-07	-1.40975e-10	-1.34888
62405143	chr5:62405143:T:G	1.42883e-07	-1.05709	-3.64918e-10
62405465	chr5:62405465:C:T	1.16084e-07	-0.908139	-0.356665
62405668	chr5:62405668:C:G	1.15916e-07	-0.959723	-0.306525
62405783	chr5:62405783:G:A	8.39756e-08	-0.997816	-0.590775
62405812	chr5:62405812:A:T	1.18582e-05	4.15736	-0.795708
62405888	chr5:62405888:T:C	0.000215309	5.63716	0.623557
62406067	chr5:62406067:A:G	1.00337e-06	-1.40975e-10	0.892003
62406091	chr5:62406091:T:C	9.05086e-08	-1.51367	-3.64918e-10
62406405	chr5:62406405:T:C	5.9908e-07	0.376278	-3.64918e-10
62406676	chr5:62406676:A:G	1.08246e-07	-1.40975e-10	-1.33471
62406901	chr5:62406901:T:C	0.000130124	6.55315	-0.79603
62407238	chr5:62407238:T:C	7.02206e-05	6.4869	-1.34662
62407432	chr5:62407432:A:C	2.04159e-05	3.845	0.0599519
62407903	chr5:62407903:A:G	1.24188e-07	-1.40975e-10	-1.19732
62408140	chr5:62408140:A:G	1.98685e-07	-1.40975e-10	-0.727394
62408412	chr5:62408412:T:G	1.08571e-07	-1.40975e-10	-1.33171
62408719	chr5:62408719:G:A	0.000555944	5.52094	1.68836
62408780	chr5:62408780:C:A	1.06556e-07	-1.40975e-10	-1.35045
62408837	chr5:62408837:G:A	0.000308516	6.09654	0.523875
62408839	chr5:62408839:A:C	3.33468e-07	-0.20957	-3.64918e-10
62408910	chr5:62408910:G:A	2.14817e-05	3.97565	-0.0198108
62409157	chr5:62409157:A:T	8.70587e-08	-0.945022	-0.607513
62409387	chr5:62409387:G:C	1.09142e-07	-1.40975e-10	-1.32647
62409948	chr5:62409948:C:T	2.69361e-08	-1.64282	-1.08283
62410512	chr5:62410512:C:A	2.64825e-08	-1.66968	-1.07295
62410732	chr5:62410732:C:T	1.10896e-07	-1.40975e-10	-1.31052
62411155	chr5:62411155:C:T	1.93925e-07	-1.40975e-10	-0.751644
62411432	chr5:62411432:G:A	1.46442e-05	3.7389	-0.16622
62411559	chr5:62411559:AT:A	1.76567e-07	-0.845417	-3.64918e-10
62411814	chr5:62411814:G:T	8.31438e-08	-0.953414	-0.645132
62412068	chr5:62412068:TTA:T	2.81816e-08	-1.6262	-1.05424
62412493	chr5:62412493:T:G	1.18006e-07	-1.40975e-10	-1.24838
62412920	chr5:62412920:G:C	1.17992e-07	-1.40975e-10	-1.2485
62413093	chr5:62413093:G:A	1.1147e-07	-1.40975e-10	-1.30536
62413486	chr5:62413486:A:G	1.35381e-07	-1.40975e-10	-1.11102
62413515	chr5:62413515:A:G	3.67975e-07	-1.40975e-10	-0.111103
62413866	chr5:62413866:A:G	1.08609e-07	-1.40975e-10	-1.33137
62413986	chr5:62413986:G:A	7.66023e-08	-1.68049	-3.64918e-10
62414016	chr5:62414016:TTAATTA:T	7.81663e-08	-1.66028	-3.64918e-10
62414195	chr5:62414195:T:C	1.08478e-07	-1.40975e-10	-1.33257
62414203	chr5:62414203:G:A	0.000104559	6.28693	-0.748533
62414205	chr5:62414205:G:A	2.46304e-07	-1.40975e-10	-0.51255
62415080	chr5:62415080:A:G	1.0774e-07	-1.40975e-10	-1.3394
62415224	chr5:62415224:C:T	1.10209e-07	-1.40975e-10	-1.31674
62415532	chr5:62415532:G:A	4.49491e-07	-1.40975e-10	0.0889981
62416158	chr5:62416158:TTC:T	9.95924e-08	-0.892191	-0.52584
62416175	chr5:62416175:T:C	1.08522e-07	-1.40975e-10	-1.33216
62416339	chr5:62416339:C:T	1.20629e-07	-1.40975e-10	-1.2264
62416529	chr5:62416529:T:C	9.26757e-05	6.18089	-0.763148
62416707	chr5:62416707:C:CT	6.17293e-08	-1.35355	-0.542809
62417695	chr5:62417695:C:G	1.99237e-07	-0.724621	-3.64918e-10
62417836	chr5:62417836:T:C	9.31555e-08	-0.871108	-0.613739
62418089	chr5:62418089:C:T	1.08581e-07	-1.40975e-10	-1.33162
62418140	chr5:62418140:A:G	8.59446e-08	-1.56542	-3.64918e-10
62418146	chr5:62418146:A:G	1.04346e-07	-1.40975e-10	-1.37141
62418785	chr5:62418785:T:C	2.7375e-07	-1.51478	1.10788
62418914	chr5:62418914:A:G	1.08542e-07	-1.40975e-10	-1.33198
62419213	chr5:62419213:C:T	0.00030568	6.03125	0.579929
62420062	chr5:62420062:G:A	8.87837e-06	3.86466	-0.792402
62420705	chr5:62420705:G:T	8.89909e-08	-0.883502	-0.647081
62420841	chr5:62420841:C:A	1.99146e-05	3.73061	0.149482
62421140	chr5:62421140:TATTA:T	1.37324e-07	-1.40975e-10	-1.09678
62421758	chr5:62421758:A:G	2.3479e-07	-1.40975e-10	-0.560427
62422187	chr5:62422187:C:G	1.84602e-07	-1.40975e-10	-0.800913
62422260	chr5:62422260:G:A	1.1576e-07	-1.40975e-10	-1.2676
62422358	chr5:62422358:C:T	1.06723e-07	-1.40975e-10	-1.34888
62422586	chr5:62422586:T:C	2.09035e-05	3.82158	0.106976
62422775	chr5:62422775:G:T	9.19539e-08	-0.86083	-0.637001
62422859	chr5:62422859:T:G	1.08286e-07	-1.40975e-10	-1.33434
62423679	chr5:62423679:A:G	8.7217e-05	6.19413	-0.837088
62424200	chr5:62424200:C:T	9.38971e-07	-1.40975e-10	0.825667
62424249	chr5:62424249:C:T	1.05239e-07	-1.40975e-10	-1.36289
62424418	chr5:62424418:T:C	1.09892e-07	-1.40975e-10	-1.31962
62424522	chr5:62424522:T:TC	5.0655e-05	6.14701	-1.33333
62424536	chr5:62424536:T:C	1.17657e-07	-1.40975e-10	-1.25135
62425009	chr5:62425009:G:A	1.06832e-07	-1.40975e-10	-1.34786
62425115	chr5:62425115:T:G	6.68504e-08	-0.643039	-1.17362
62425147	chr5:62425147:C:T	4.30806e-07	1.13705	-1.09051
62425152	chr5:62425152:A:G	1.11935e-07	-1.40975e-10	-1.3012
62425351	chr5:62425351:G:C	9.05564e-05	6.17873	-0.784123
62425381	chr5:62425381:A:G	0.000109471	6.94851	-1.36421
62425441	chr5:62425441:C:T	1.85136e-07	-1.40975e-10	-0.798029
62426135	chr5:62426135:C:G	1.14276e-07	-1.40975e-10	-1.2805
62426398	chr5:62426398:A:G	1.07334e-07	-1.40975e-10	-1.34317
62426994	chr5:62426994:A:G	1.07411e-07	-1.40975e-10	-1.34245
62427012	chr5:62427012:C:A	0.000211825	5.7768	0.467596
62427028	chr5:62427028:C:T	1.35107e-05	3.57026	-0.078137
62427153	chr5:62427153:T:C	1.75229e-05	3.65644	0.0957044
62427287	chr5:62427287:A:G	1.09647e-07	-1.40975e-10	-1.32185
62428332	chr5:62428332:A:G	2.36107e-08	-1.54753	-1.30988
62428366	chr5:62428366:C:T	4.43925e-08	-1.02672	-1.19932
62429245	chr5:62429245:A:G	1.27367e-07	-1.40975e-10	-1.17204
62429472	chr5:62429472:T:C	0.000216925	5.80812	0.460071
62429572	chr5:62429572:T:C	1.13493e-07	-1.40975e-10	-1.28738
62429577	chr5:62429577:G:A	5.27379e-06	3.22875	-0.677363
62429716	chr5:62429716:C:T	1.17702e-07	-1.40975e-10	-1.25096
62429857	chr5:62429857:T:A	1.09499e-07	-1.40975e-10	-1.3232
62429900	chr5:62429900:G:C	1.20921e-07	-1.40975e-10	-1.22398
62430100	chr5:62430100:T:C	4.69193e-07	1.21887	-1.08697
62430137	chr5:62430137:A:G	8.32699e-06	3.82877	-0.820627
62430249	chr5:62430249:C:T	2.59361e-07	-0.460895	-3.64918e-10
62430293	chr5:62430293:A:G	1.08408e-07	-1.40975e-10	-1.33321
62430720	chr5:62430720:G:C	2.65221e-05	4.79108	-0.624469
62430781	chr5:62430781:G:A	1.16341e-07	-1.40975e-10	-1.26259
62430834	chr5:62430834:C:T	1.33466e-07	-1.40975e-10	-1.12527
62431897	chr5:62431897:T:C	1.60144e-05	4.94979	-1.28766
62432416	chr5:62432416:A:G	1.04374e-07	-1.40975e-10	-1.37114
62433213	chr5:62433213:T:C	1.05939e-07	-1.40975e-10	-1.35625
62433652	chr5:62433652:G:A	8.16696e-06	3.80062	-0.811882
62433795	chr5:62433795:G:A	1.07952e-07	-1.40975e-10	-1.33743
62434033	chr5:62434033:C:T	1.33476e-07	-1.40975e-10	-1.1252
62435460	chr5:62435460:C:T	1.07543e-07	-1.40975e-10	-1.34123
62435461	chr5:62435461:G:A	6.97279e-08	-0.479311	-1.29521
62435686	chr5:62435686:C:T	1.0881e-07	-1.40975e-10	-1.32952
62435794	chr5:62435794:T:C	1.09093e-07	-1.40975e-10	-1.32691
62435885	chr5:62435885:T:G	1.20965e-07	-1.40975e-10	-1.22362
62436256	chr5:62436256:A:T	8.26483e-06	3.84814	-0.847495
62436396	chr5:62436396:C:T	1.78147e-07	-1.40975e-10	-0.836508
62437521	chr5:62437521:G:A	1.85121e-05	3.7215	0.0855669
62437756	chr5:62437756:C:T	1.9468e-07	-1.40975e-10	-0.747761
62438105	chr5:62438105:T:TA	1.08555e-07	-1.40975e-10	-1.33186
62438681	chr5:62438681:G:A	1.06643e-07	-1.40975e-10	-1.34963
62438786	chr5:62438786:G:A	2.54409e-07	-1.40975e-10	-0.480176
62438834	chr5:62438834:C:T	8.27549e-08	-0.872184	-0.73105
62438913	chr5:62438913:G:A	2.87995e-08	-1.62021	-1.03855
62439443	chr5:62439443:C:T	8.93701e-08	-0.886635	-0.639697
62439594	chr5:62439594:T:TC	1.10076e-07	-1.40975e-10	-1.31795
62439604	chr5:62439604:T:TTA	1.17733e-07	-1.40975e-10	-1.2507
62439681	chr5:62439681:A:G	1.85353e-05	3.72799	0.0803233
62440020	chr5:62440020:A:G	1.17279e-07	-1.40975e-10	-1.25457
62440058	chr5:62440058:C:T	1.08589e-07	-1.40975e-10	-1.33155
62440275	chr5:62440275:A:G	5.86194e-08	-0.797969	-1.15008
62440734	chr5:62440734:A:G	1.62778e-07	-1.40975e-10	-0.926732
62441161	chr5:62441161:A:C	1.06091e-07	-1.40975e-10	-1.35482
62441290	chr5:62441290:C:T	4.62613e-08	-1.00737	-1.17744
62441732	chr5:62441732:T:C	1.04765e-07	-1.40975e-10	-1.36739
62441908	chr5:62441908:C:T	2.52048e-07	-1.40975e-10	-0.489496
62441996	chr5:62441996:C:T	1.0853e-07	-1.40975e-10	-1.33209
62442296	chr5:62442296:T:C	8.89288e-08	-0.970407	-0.560875
62442318	chr5:62442318:G:A	1.14317e-07	-1.28014	-3.64918e-10
62442405	chr5:62442405:A:T	3.62155e-08	-1.62091	-0.808721
62442418	chr5:62442418:C:T	0.000273068	6.0023	0.49606
62442630	chr5:62442630:G:A	1.14465e-07	-1.40975e-10	-1.27885
62442650	chr5:62442650:A:G	1.98304e-05	3.79872	0.0771326
62442966	chr5:62442966:A:T	1.08753e-07	-1.40975e-10	-1.33004
62444119	chr5:62444119:G:A	9.32462e-08	-1.48387	-3.64918e-10
62445258	chr5:62445258:C:T	1.08668e-07	-1.40975e-10	-1.33082
62446261	chr5:62446261:G:A	1.04213e-07	-1.40975e-10	-1.37268
62446865	chr5:62446865:A:G	3.76241e-07	-1.40975e-10	-0.0888876
62447150	chr5:62447150:G:T	3.69538e-07	-1.40975e-10	-0.106864
62447165	chr5:62447165:A:G	3.08318e-08	-1.2807	-1.30987
62447537	chr5:62447537:G:A	2.26046e-07	-1.40975e-10	-0.59838
62447692	chr5:62447692:C:T	1.18222e-07	-1.40975e-10	-1.24655
62447748	chr5:62447748:G:A	8.49843e-07	-1.40975e-10	0.725934
62447990	chr5:62447990:C:T	2.52297e-07	-1.40975e-10	-0.488511
62447993	chr5:62447993:G:A	1.08597e-07	-1.40975e-10	-1.33148
62448265	chr5:62448265:A:G	1.10826e-07	-1.40975e-10	-1.31116
62448450	chr5:62448450:G:A	3.88458e-07	1.23556	-1.29249
62448585	chr5:62448585:C:T	8.00912e-08	-0.971091	-0.664861
62448586	chr5:62448586:C:T	1.07865e-07	-1.40975e-10	-1.33824
62448587	chr5:62448587:G:A	2.60184e-08	-1.64485	-1.11546
62449218	chr5:62449218:A:G	1.89658e-07	0.201516	-0.97541
62449229	chr5:62449229:C:T	1.08555e-07	-1.40975e-10	-1.33186
62449916	chr5:62449916:T:C	1.17992e-07	-1.40975e-10	-1.2485
62450315	chr5:62450315:A:G	0.000118383	7.02368	-1.36112
62450526	chr5:62450526:A:G	1.83346e-07	-1.40975e-10	-0.80774
62451097	chr5:62451097:A:G	1.05198e-07	-1.40975e-10	-1.36327
62451523	chr5:62451523:G:C	1.05143e-07	-1.40975e-10	-1.3638
62451673	chr5:62451673:G:A	8.45226e-08	-0.962671	-0.619428
62452271	chr5:62452271:G:T	1.0471e-07	-1.40975e-10	-1.36793
62452499	chr5:62452499:A:G	1.05333e-07	-1.40975e-10	-1.362
62452567	chr5:62452567:G:A	6.56221e-07	-1.40975e-10	0.46738
62452704	chr5:62452704:TTTG:T	1.41641e-07	-1.40975e-10	-1.06582
62452939	chr5:62452939:G:C	1.4375e-07	-1.05104	-3.64918e-10
62453085	chr5:62453085:C:G	1.96862e-07	-1.40975e-10	-0.736613
62453221	chr5:62453221:G:A	1.81633e-05	3.78804	-3.64918e-10
62453379	chr5:62453379:TC:T	1.04472e-07	-1.40975e-10	-1.3702
62453396	chr5:62453396:G:T	1.04269e-07	-1.40975e-10	-1.37214
62453707	chr5:62453707:T:A	1.05485e-07	-1.40975e-10	-1.36055
62453779	chr5:62453779:A:G	6.54424e-05	5.77224	-0.702429
62454260	chr5:62454260:C:T	5.38837e-07	0.0476161	0.22268
62454530	chr5:62454530:C:T	2.65616e-08	-1.65134	-1.08831
62454840	chr5:62454840:A:G	7.53704e-07	0.605883	-3.64918e-10
62454904	chr5:62454904:C:A	9.65407e-06	4.00902	-0.853001
62455033	chr5:62455033:A:G	1.0849e-07	-1.40975e-10	-1.33246
62455339	chr5:62455339:G:A	1.3651e-07	-1.40975e-10	-1.10272
62455980	chr5:62455980:C:T	7.67865e-08	-1.67809	-3.64918e-10
62456033	chr5:62456033:A:AT	4.94484e-07	-1.40975e-10	0.184397
62456134	chr5:62456134:T:C	1.08822e-07	-1.40975e-10	-1.3294
62456170	chr5:62456170:C:T	1.08475e-07	-1.40975e-10	-1.3326
62456186	chr5:62456186:G:A	1.07795e-07	-1.40975e-10	-1.33889
62456243	chr5:62456243:C:G	1.20735e-07	-1.40975e-10	-1.22552
62456282	chr5:62456282:C:T	2.65589e-08	-1.64661	-1.09314
62456283	chr5:62456283:G:A	2.45504e-07	-1.40975e-10	-0.515805
62457077	chr5:62457077:C:T	1.0845e-07	-1.40975e-10	-1.33283
62457346	chr5:62457346:T:C	2.12508e-07	-1.40975e-10	-0.660138
62457535	chr5:62457535:T:C	1.05656e-07	-1.40975e-10	-1.35893
62457604	chr5:62457604:A:G	1.08555e-07	-1.40975e-10	-1.33186
62457839	chr5:62457839:T:A	1.08811e-07	-1.40975e-10	-1.32951
62458351	chr5:62458351:AGTGCAGTG:A	0.00016953	4.77521	1.24646
62458979	chr5:62458979:C:T	5.72274e-06	2.63309	-3.64918e-10
62459168	chr5:62459168:G:A	7.24109e-08	-0.989093	-0.747668
62459231	chr5:62459231:A:C	1.94998e-07	-1.40975e-10	-0.74613
62459378	chr5:62459378:ACT:A	7.68252e-08	-0.997831	-0.679754
62459549	chr5:62459549:A:T	1.13814e-07	-1.40975e-10	-1.28455
62459611	chr5:62459611:T:C	2.50252e-05	4.16645	-0.0579331
62459679	chr5:62459679:T:G	5.98614e-08	-1.43636	-0.49072
62459770	chr5:62459770:C:T	1.34173e-07	-1.40975e-10	-1.11998
62460039	chr5:62460039:T:G	2.24851e-07	-1.40975e-10	-0.603679
62460117	chr5:62460117:AT:A	8.57713e-08	-0.925504	-0.641929
62460126	chr5:62460126:G:A	0.000273017	5.98334	0.514832
62460267	chr5:62460267:C:CTT	1.8481e-05	3.74871	0.0566659
62460274	chr5:62460274:A:G	1.88703e-07	-1.40975e-10	-0.778942
62460433	chr5:62460433:G:T	1.64396e-05	4.06662	-0.378295
62461014	chr5:62461014:T:G	9.71388e-08	-1.44298	-3.64918e-10
62461057	chr5:62461057:A:G	5.63369e-05	6.26453	-1.34454
62461144	chr5:62461144:C:G	1.09653e-07	-1.40975e-10	-1.32179
62461234	chr5:62461234:G:C	1.08555e-07	-1.40975e-10	-1.33186
62461257	chr5:62461257:T:G	1.1526e-07	-1.40975e-10	-1.27192
62461281	chr5:62461281:C:G	1.35033e-07	-1.40975e-10	-1.1136
62461398	chr5:62461398:A:T	1.05119e-07	-1.40975e-10	-1.36402
62461701	chr5:62461701:T:C	1.42625e-07	-1.0589	-3.64918e-10
62461856	chr5:62461856:A:G	1.08357e-07	-1.40975e-10	-1.33369
62462110	chr5:62462110:GAGA:G	2.14324e-07	-1.40975e-10	-0.65163
62462522	chr5:62462522:A:G	1.3409e-07	-1.40975e-10	-1.12061
62462908	chr5:62462908:G:T	8.38828e-08	-0.960128	-0.629569
62464224	chr5:62464224:T:A	3.76884e-07	-1.40975e-10	-0.0871804
62464579	chr5:62464579:G:A	0.000243116	5.95786	0.42431
62464725	chr5:62464725:T:A	1.08734e-07	-1.40975e-10	-1.33021
62464952	chr5:62464952:T:TA	1.08595e-07	-1.40975e-10	-1.33149
62465072	chr5:62465072:G:A	1.85342e-07	-1.40975e-10	-0.796912
62465185	chr5:62465185:A:G	1.17792e-07	-1.40975e-10	-1.2502
62465551	chr5:62465551:G:A	1.36324e-07	-1.40975e-10	-1.10408
62465615	chr5:62465615:T:G	1.59967e-05	4.02258	-0.36156
62466857	chr5:62466857:A:G	1.21362e-07	-1.40975e-10	-1.22034
62467037	chr5:62467037:T:G	8.12612e-08	-1.62145	-3.64918e-10
62467053	chr5:62467053:A:G	6.11716e-05	6.31805	-1.31573
62467728	chr5:62467728:A:G	1.29767e-07	-1.40975e-10	-1.15337
62468025	chr5:62468025:A:G	0.000335525	6.11861	0.585726
62468986	chr5:62468986:G:A	5.96898e-05	6.25083	-1.27303
62469039	chr5:62469039:T:C	1.00806e-06	0.896666	-3.64918e-10
62469764	chr5:62469764:G:A	1.29507e-07	-1.40975e-10	-1.15538
62470637	chr5:62470637:A:G	1.85031e-07	-1.40975e-10	-0.798595
62470984	chr5:62470984:T:C	2.42928e-05	4.67484	-0.596025
62471053	chr5:62471053:C:T	4.63829e-07	0.120399	-3.64918e-10
62471059	chr5:62471059:C:T	1.8059e-07	-1.40975e-10	-0.822891
62471150	chr5:62471150:A:T	8.5636e-05	6.69261	-1.35387
62471289	chr5:62471289:C:T	1.13844e-07	-1.40975e-10	-1.28429
62471694	chr5:62471694:T:C	1.17816e-07	-1.40975e-10	-1.24999
62472239	chr5:62472239:T:C	2.37797e-07	-1.40975e-10	-0.547702
62472489	chr5:62472489:G:C	3.84832e-05	5.13532	-0.59646
62472497	chr5:62472497:A:G	8.52488e-08	-1.57354	-3.64918e-10
62472509	chr5:62472509:A:G	1.51517e-05	3.94841	-0.34166
62472583	chr5:62472583:A:G	8.21198e-08	-0.930075	-0.680863
62472596	chr5:62472596:C:T	0.000233318	5.90746	0.433582
62472631	chr5:62472631:G:A	0.000281938	6.03066	0.499666
62474128	chr5:62474128:T:C	1.09003e-07	-1.40975e-10	-1.32775
62474158	chr5:62474158:A:G	3.5429e-07	1.13926	-1.28826
62474578	chr5:62474578:G:A	1.08497e-07	-1.40975e-10	-1.3324
62474968	chr5:62474968:T:C	3.66167e-07	-1.40975e-10	-0.116028
62475342	chr5:62475342:G:A	1.20693e-07	-1.40975e-10	-1.22587
62475881	chr5:62475881:A:G	1.16828e-07	-1.40975e-10	-1.25842
62476065	chr5:62476065:G:C	8.46215e-08	-1.58093	-3.64918e-10
62476708	chr5:62476708:G:T	9.1238e-05	6.20645	-0.804339
62476764	chr5:62476764:T:C	2.79242e-07	-0.607504	0.220466
62477705	chr5:62477705:C:G	1.13672e-07	-1.40975e-10	-1.2858
62477837	chr5:62477837:T:G	1.40444e-07	-1.40975e-10	-1.07431
62478170	chr5:62478170:T:C	1.05666e-07	-1.40975e-10	-1.35883
62478572	chr5:62478572:A:C	1.05917e-07	-1.40975e-10	-1.35646
62479036	chr5:62479036:A:G	1.0577e-07	-1.40975e-10	-1.35785
62479260	chr5:62479260:C:T	2.37003e-07	-1.40975e-10	-0.551044
62479423	chr5:62479423:C:A	3.17567e-08	-1.34602	-1.21499
62479756	chr5:62479756:A:G	1.29409e-07	-1.40975e-10	-1.15614
62479924	chr5:62479924:A:G	1.16635e-07	-1.40975e-10	-1.26007
62479948	chr5:62479948:C:A	3.60665e-05	4.36503	0.108972
62480729	chr5:62480729:G:T	0.000279974	5.97589	0.547449
62480884	chr5:62480884:G:A	1.43608e-07	-1.40975e-10	-1.05203
62481017	chr5:62481017:A:G	7.26067e-06	3.66114	-0.790029
62481108	chr5:62481108:C:G	1.0446e-07	-1.40975e-10	-1.37031
62481410	chr5:62481410:A:T	1.94221e-05	3.7575	0.0975523
62481518	chr5:62481518:CAT:C	1.33836e-07	-1.1225	-3.64918e-10
62481574	chr5:62481574:G:A	2.77662e-07	-1.40975e-10	-0.392713
62482022	chr5:62482022:G:T	1.09961e-07	-1.40975e-10	-1.319
62484188	chr5:62484188:A:C	1.08668e-07	-1.40975e-10	-1.33082
62484194	chr5:62484194:T:G	1.69901e-07	-1.40975e-10	-0.883902
62484670	chr5:62484670:A:G	2.29148e-07	-1.40975e-10	-0.584751
62484755	chr5:62484755:A:G	9.21144e-06	3.88897	-0.779889
62484795	chr5:62484795:C:T	0.000106363	6.32787	-0.77237
62484944	chr5:62484944:A:G	1.09532e-07	-1.40975e-10	-1.32291
62485051	chr5:62485051:C:A	1.97988e-07	-1.40975e-10	-0.73091
62485742	chr5:62485742:C:T	1.14033e-07	-1.40975e-10	-1.28263
62486283	chr5:62486283:T:A	0.000258088	5.86048	0.58146
62487320	chr5:62487320:T:C	3.33435e-07	0.752375	-0.962044
62487898	chr5:62487898:C:G	1.09544e-07	-1.40975e-10	-1.32279
62488152	chr5:62488152:TAGTG:T	2.46067e-07	-1.40975e-10	-0.513515
62488440	chr5:62488440:T:C	7.86724e-08	-1.65382	-3.64918e-10
62488562	chr5:62488562:G:A	6.9453e-05	6.45992	-1.33063
62488672	chr5:62488672:A:G	1.05248e-07	-1.40975e-10	-1.36279
62488757	chr5:62488757:C:T	1.1001e-07	-1.40975e-10	-1.31854
62489413	chr5:62489413:G:A	1.38229e-07	-1.0902	-3.64918e-10
62489649	chr5:62489649:A:G	1.75939e-07	-0.84898	-3.64918e-10
62489846	chr5:62489846:G:A	1.34712e-07	-1.40975e-10	-1.11598
62489902	chr5:62489902:T:C	5.11043e-07	-1.40975e-10	0.217336
62490109	chr5:62490109:T:C	0.000221498	5.80664	0.482413
62490377	chr5:62490377:A:G	1.19985e-07	-1.40975e-10	-1.23175
62490451	chr5:62490451:T:C	1.05145e-07	-1.40975e-10	-1.36378
62490523	chr5:62490523:A:G	2.40733e-07	-1.40975e-10	-0.535431
62490900	chr5:62490900:C:T	1.96532e-07	-1.40975e-10	-0.738291
62491726	chr5:62491726:C:T	1.76233e-07	-1.40975e-10	-0.847313
62492143	chr5:62492143:A:G	1.07676e-07	-1.40975e-10	-1.33999
62492262	chr5:62492262:T:G	1.04347e-07	-1.40975e-10	-1.37139
62492400	chr5:62492400:C:T	2.5741e-07	-1.40975e-10	-0.468446
62492410	chr5:62492410:G:A	2.09062e-05	3.67338	0.255305
62492899	chr5:62492899:A:G	3.42707e-07	1.09517	-1.27742
62493082	chr5:62493082:A:G	2.48558e-07	-1.50839	1.00495
62493256	chr5:62493256:G:A	1.18073e-07	-1.40975e-10	-1.24781
62494793	chr5:62494793:A:G	1.99332e-07	-1.40975e-10	-0.724147
62494944	chr5:62494944:C:T	6.13761e-06	2.70307	-3.64918e-10
62495049	chr5:62495049:A:G	2.45837e-07	-1.40975e-10	-0.51445
62495965	chr5:62495965:CTTAG:C	1.50703e-07	-1.40975e-10	-1.00381
62496440	chr5:62496440:T:A	2.11155e-05	3.75824	0.180409
62497137	chr5:62497137:T:C	0.00026296	5.92056	0.540082
62497194	chr5:62497194:C:T	9.37206e-06	4.0137	-0.887326
62497343	chr5:62497343:C:T	1.38133e-07	-1.40975e-10	-1.0909
62497989	chr5:62497989:G:A	1.0423e-07	-1.40975e-10	-1.37252
62498337	chr5:62498337:T:G	2.77483e-08	-1.64282	-1.05312
62498483	chr5:62498483:G:A	0.000226551	5.86158	0.450032
62498678	chr5:62498678:TG:T	7.98991e-08	-1.63835	-3.64918e-10
62498962	chr5:62498962:A:G	1.18464e-07	-1.40975e-10	-1.24451
62499069	chr5:62499069:G:A	1.09816e-07	-1.40975e-10	-1.32031
62499235	chr5:62499235:G:A	6.37099e-08	-0.690698	-1.17408
62499951	chr5:62499951:G:A	1.17163e-07	-1.40975e-10	-1.25556
62500439	chr5:62500439:C:T	7.33609e-06	2.88144	-3.64918e-10
62500854	chr5:62500854:A:C	6.97362e-05	6.46835	-1.33499
62501239	chr5:62501239:C:T	1.07902e-07	-1.40975e-10	-1.3379
62502275	chr5:62502275:C:T	1.13507e-07	-1.28725	-3.64918e-10
62503074	chr5:62503074:C:T	6.8591e-07	0.511629	-3.64918e-10
62503107	chr5:62503107:G:A	1.32072e-07	-1.13577	-3.64918e-10
62503544	chr5:62503544:A:T	2.45163e-07	-1.40975e-10	-0.517194
62503613	chr5:62503613:G:T	9.1036e-05	6.24965	-0.849753
62504001	chr5:62504001:T:G	1.16432e-07	-1.40975e-10	-1.26181
62504043	chr5:62504043:G:A	1.04218e-07	-1.40975e-10	-1.37264
62505373	chr5:62505373:A:G	2.83958e-07	-1.51608	1.14579
62505845	chr5:62505845:G:A	7.75655e-08	-0.98431	-0.683684
62505899	chr5:62505899:T:C	1.08687e-07	-1.40975e-10	-1.33065
62506104	chr5:62506104:G:A	1.0831e-07	-1.40975e-10	-1.33412
62507089	chr5:62507089:A:G	1.04872e-07	-1.40975e-10	-1.36638
62508003	chr5:62508003:T:G	1.08555e-07	-1.40975e-10	-1.33186
62508211	chr5:62508211:T:A	2.30849e-07	-1.40975e-10	-0.577353
62508435	chr5:62508435:A:G	1.81346e-07	-1.40975e-10	-0.818711
62508463	chr5:62508463:A:C	1.1908e-07	-1.40975e-10	-1.23932
62508772	chr5:62508772:C:T	4.09908e-06	2.2994	-3.64918e-10
62508853	chr5:62508853:G:A	1.04616e-07	-1.40975e-10	-1.36882
62509031	chr5:62509031:A:G	1.09819e-07	-1.40975e-10	-1.32028
62509172	chr5:62509172:C:T	1.10572e-07	-1.40975e-10	-1.31345
62509215	chr5:62509215:T:A	1.09069e-07	-1.40975e-10	-1.32714
62509242	chr5:62509242:A:T	9.18807e-08	-1.49863	-3.64918e-10
62509306	chr5:62509306:G:A	7.73728e-08	-0.922699	-0.747783
62510005	chr5:62510005:T:A	1.13127e-07	-1.40975e-10	-1.2906
62510501	chr5:62510501:A:G	9.38055e-08	-1.47789	-3.64918e-10
62510880	chr5:62510880:A:G	9.42894e-06	4.03418	-0.901755
62511173	chr5:62511173:T:C	1.08441e-07	-1.40975e-10	-1.33291
62511240	chr5:62511240:T:C	1.08496e-07	-1.40975e-10	-1.33241
62511363	chr5:62511363:T:A	1.04616e-07	-1.40975e-10	-1.36882
62511463	chr5:62511463:AAT:A	7.24504e-08	-0.94752	-0.788695
62511583	chr5:62511583:A:G	1.09399e-07	-1.40975e-10	-1.32412
62511645	chr5:62511645:A:G	1.08343e-07	-1.40975e-10	-1.33381
62513818	chr5:62513818:GCTCCTCACTTCTCAGACGGGGCGGTTGCCAGGAGGAGGGT:G	1.14035e-07	-1.40975e-10	-1.28261
62514913	chr5:62514913:A:ACTTT	1.04154e-07	-1.37324	-3.64918e-10
62514982	chr5:62514982:T:G	1.08866e-07	-1.40975e-10	-1.329
62515006	chr5:62515006:T:C	1.64347e-06	-1.40975e-10	1.38545
62515087	chr5:62515087:A:G	1.05866e-07	-1.40975e-10	-1.35695
62515622	chr5:62515622:TA:T	1.14361e-07	-1.40975e-10	-1.27975
62516143	chr5:62516143:A:G	1.96414e-07	-1.40975e-10	-0.738895
62517153	chr5:62517153:G:A	1.20684e-07	-1.40975e-10	-1.22594
62517424	chr5:62517424:C:T	2.29167e-07	-1.40975e-10	-0.584668
62517533	chr5:62517533:G:T	9.47173e-08	-1.46822	-3.64918e-10
62517714	chr5:62517714:C:T	1.5925e-05	3.51498	0.141552
62517913	chr5:62517913:G:A	1.04266e-07	-1.40975e-10	-1.37217
62518044	chr5:62518044:C:T	1.08572e-07	-1.40975e-10	-1.3317
62518482	chr5:62518482:C:T	1.06701e-07	-1.40975e-10	-1.34908
62518966	chr5:62518966:T:C	1.14542e-07	-1.40975e-10	-1.27818
62519755	chr5:62519755:T:C	1.08812e-07	-1.40975e-10	-1.32949
62520091	chr5:62520091:T:A	1.20078e-07	-1.40975e-10	-1.23097
62520176	chr5:62520176:G:A	1.19533e-07	-1.40975e-10	-1.23553
62520304	chr5:62520304:T:C	1.07821e-07	-1.40975e-10	-1.33865
62520842	chr5:62520842:G:T	2.70988e-08	-1.55824	-1.16139
62521167	chr5:62521167:G:A	1.46058e-07	-1.40975e-10	-1.03511
62521315	chr5:62521315:A:T	7.35191e-08	-0.970386	-0.751186
62521669	chr5:62521669:G:C	1.88419e-05	3.61909	0.205632
62522002	chr5:62522002:G:A	1.65754e-05	3.45643	0.240127
62522612	chr5:62522612:G:A	2.45395e-07	-1.40975e-10	-0.51625
62522975	chr5:62522975:G:A	1.08362e-07	-1.40975e-10	-1.33364
62523532	chr5:62523532:G:GA	0.000123944	6.46435	-0.755876
62523547	chr5:62523547:G:T	1.79727e-07	-1.40975e-10	-0.827677
62523649	chr5:62523649:G:A	1.07264e-07	-1.40975e-10	-1.34383
62524218	chr5:62524218:T:C	1.30762e-07	-1.40975e-10	-1.14574
62524467	chr5:62524467:A:G	5.78439e-07	0.098584	0.242632
62524735	chr5:62524735:T:C	2.13177e-07	-1.40975e-10	-0.656994
62524858	chr5:62524858:ATTAC:A	1.8419e-07	-1.40975e-10	-0.803147
62524862	chr5:62524862:C:G	8.227e-08	-1.60911	-3.64918e-10
62525254	chr5:62525254:T:C	1.13043e-07	-1.40975e-10	-1.29135
62525369	chr5:62525369:TG:T	2.93472e-08	-1.58954	-1.05038
62525547	chr5:62525547:C:T	1.15402e-07	-1.40975e-10	-1.2707
62525737	chr5:62525737:G:A	1.08837e-07	-1.40975e-10	-1.32927
62525822	chr5:62525822:A:T	6.01661e-06	3.51542	-0.832253
62525833	chr5:62525833:C:G	2.4501e-07	-1.40975e-10	-0.517818
62526461	chr5:62526461:T:G	1.18126e-07	-1.40975e-10	-1.24736
62526806	chr5:62526806:T:C	1.11158e-07	-1.40975e-10	-1.30817
62526867	chr5:62526867:TG:T	1.5764e-07	-1.40975e-10	-0.958804
62527443	chr5:62527443:G:C	7.18036e-08	-0.987262	-0.757921
62527707	chr5:62527707:A:G	1.32293e-07	-1.40975e-10	-1.1341
62528424	chr5:62528424:TTG:T	1.18118e-07	-1.40975e-10	-1.24743
62528935	chr5:62528935:C:A	1.62152e-07	0.0580069	-0.988589
62529063	chr5:62529063:T:C	1.07223e-07	-1.40975e-10	-1.3442
62529205	chr5:62529205:A:G	7.26456e-08	-0.974675	-0.75885
62529341	chr5:62529341:G:A	3.43602e-07	1.08069	-1.26032
62529505	chr5:62529505:T:C	1.11015e-07	-1.40975e-10	-1.30945
62529806	chr5:62529806:G:A	7.11074e-06	3.62022	-0.769978
62529888	chr5:62529888:G:A	7.67105e-08	-1.67908	-3.64918e-10
62530113	chr5:62530113:G:A	2.15047e-07	-1.40975e-10	-0.648261
62530148	chr5:62530148:T:G	2.93971e-07	-1.34502	1.00938
62530189	chr5:62530189:T:A	2.95967e-08	-1.57029	-1.06117
62530229	chr5:62530229:T:C	1.04412e-07	-1.40975e-10	-1.37077
62530334	chr5:62530334:T:C	2.90058e-08	-1.56422	-1.0874
62530454	chr5:62530454:G:A	7.42698e-08	-0.971951	-0.739462
62530836	chr5:62530836:G:T	1.31772e-07	0.223056	-1.3611
62531379	chr5:62531379:T:C	1.08827e-07	-1.40975e-10	-1.32936
62531947	chr5:62531947:A:G	1.80716e-07	-0.822191	-3.64918e-10
62532309	chr5:62532309:T:A	1.09254e-07	-1.40975e-10	-1.32544
62532320	chr5:62532320:G:A	7.40598e-08	-0.993886	-0.720359
62532984	chr5:62532984:A:G	1.05179e-07	-1.40975e-10	-1.36346
62533153	chr5:62533153:C:T	1.08113e-07	-1.40975e-10	-1.33594
62533214	chr5:62533214:TC:T	1.26995e-06	-1.40975e-10	1.12762
62533232	chr5:62533232:A:G	2.20597e-07	-1.40975e-10	-0.622778
62533276	chr5:62533276:A:G	1.35275e-07	-1.40975e-10	-1.11181
62533816	chr5:62533816:G:A	1.29292e-07	-1.15705	-3.64918e-10
62533818	chr5:62533818:C:T	4.48749e-07	0.0873452	-3.64918e-10
62534275	chr5:62534275:G:A	1.08121e-07	-1.40975e-10	-1.33586
62534612	chr5:62534612:C:T	0.000115677	5.20805	0.431385
62535003	chr5:62535003:T:C	1.06755e-07	-1.40975e-10	-1.34858
62535151	chr5:62535151:G:A	0.000175768	5.61298	0.444829
62535360	chr5:62535360:G:A	1.15481e-07	-1.40975e-10	-1.27001
62535675	chr5:62535675:AG:A	1.05134e-07	-1.40975e-10	-1.36388
62535887	chr5:62535887:G:A	5.55869e-08	-0.780202	-1.22097
62535940	chr5:62535940:T:G	1.18215e-07	-1.40975e-10	-1.24661
62535960	chr5:62535960:CAT:C	1.04872e-07	-1.40975e-10	-1.36638
62536910	chr5:62536910:G:C	1.39364e-07	-0.0154759	-1.06656
62537217	chr5:62537217:A:G	2.70971e-07	-1.40975e-10	-0.417107
62537613	chr5:62537613:A:G	7.49272e-05	5.7053	-0.50014
62537849	chr5:62537849:A:G	2.85554e-07	-1.40975e-10	-0.364685
62538595	chr5:62538595:A:AT	1.07477e-07	-1.40975e-10	-1.34184
62538642	chr5:62538642:A:G	1.09131e-07	-1.40975e-10	-1.32656
62539172	chr5:62539172:G:A	1.08222e-07	-1.40975e-10	-1.33493
62539292	chr5:62539292:G:A	8.09118e-08	-1.62576	-3.64918e-10
62539388	chr5:62539388:T:C	1.07251e-07	-1.40975e-10	-1.34395
62539678	chr5:62539678:T:C	1.39945e-07	-1.40975e-10	-1.07787
62540108	chr5:62540108:C:CAT	1.11819e-07	-1.40975e-10	-1.30223
62540285	chr5:62540285:TA:T	1.17992e-07	-1.40975e-10	-1.2485
62540598	chr5:62540598:C:G	1.16869e-07	-1.40975e-10	-1.25807
62540607	chr5:62540607:G:C	1.1785e-07	-1.40975e-10	-1.24971
62540644	chr5:62540644:A:G	8.16217e-08	-1.61702	-3.64918e-10
62541359	chr5:62541359:G:A	7.40388e-08	-0.977078	-0.737451
62541516	chr5:62541516:CA:C	1.66948e-05	3.53228	0.17146
62541809	chr5:62541809:A:T	1.83146e-07	0.187598	-0.996431
62542154	chr5:62542154:C:A	1.77714e-06	1.46364	-3.64918e-10
62542785	chr5:62542785:AATTTGTCAAT:A	7.69356e-08	-1.67615	-3.64918e-10
62543545	chr5:62543545:T:C	1.17992e-07	-1.40975e-10	-1.2485
62543602	chr5:62543602:G:T	6.99041e-08	-1.0236	-0.748392
62544092	chr5:62544092:A:G	1.40943e-07	-1.40975e-10	-1.07076
62544192	chr5:62544192:CA:C	1.39769e-07	-1.07913	-3.64918e-10
62544214	chr5:62544214:G:A	6.5341e-08	-1.32761	-0.511889
62544338	chr5:62544338:A:G	1.09502e-07	-1.40975e-10	-1.32317
62544611	chr5:62544611:T:C	2.92515e-08	-1.57189	-1.07129
62545020	chr5:62545020:A:G	7.13056e-06	3.84588	-0.992853
62545246	chr5:62545246:T:C	7.38664e-06	3.5754	-0.687088
62545292	chr5:62545292:C:A	1.17912e-07	-1.40975e-10	-1.24918
62545384	chr5:62545384:C:T	7.76737e-08	-1.6666	-3.64918e-10
62545411	chr5:62545411:A:C	1.10729e-07	-1.40975e-10	-1.31204
62545494	chr5:62545494:C:T	7.51445e-08	-0.941584	-0.75812
62545568	chr5:62545568:G:A	7.66164e-08	-1.68031	-3.64918e-10
62545802	chr5:62545802:C:T	3.20444e-07	-1.40975e-10	-0.249411
62545926	chr5:62545926:A:G	1.95826e-07	-1.40975e-10	-0.741891
62546064	chr5:62546064:G:C	1.36324e-07	-1.40975e-10	-1.10408
62546366	chr5:62546366:C:T	4.59568e-07	-1.40975e-10	0.11117
62546369	chr5:62546369:G:A	2.11968e-07	-1.40975e-10	-0.662681
62546414	chr5:62546414:C:G	1.17992e-07	-1.40975e-10	-1.2485
62547207	chr5:62547207:T:A	1.96309e-07	-0.739429	-3.64918e-10
62547646	chr5:62547646:C:T	1.27403e-07	-1.40975e-10	-1.17176
62547707	chr5:62547707:C:T	1.82332e-07	-1.40975e-10	-0.81329
62547942	chr5:62547942:A:G	7.7382e-08	-0.917006	-0.753358
62548056	chr5:62548056:TTG:T	1.60871e-07	-1.40975e-10	-0.938516
62548060	chr5:62548060:AGG:A	1.83056e-07	-1.40975e-10	-0.809325
62548064	chr5:62548064:AGT:A	1.77637e-07	-1.40975e-10	-0.839378
62548213	chr5:62548213:T:A	1.16121e-07	-1.26448	-3.64918e-10
62548223	chr5:62548223:C:T	1.17992e-07	-1.40975e-10	-1.2485
62548906	chr5:62548906:T:C	1.11813e-07	-1.40975e-10	-1.30229
62549025	chr5:62549025:T:A	1.08201e-07	-1.40975e-10	-1.33513
62549131	chr5:62549131:G:A	1.08234e-07	-1.40975e-10	-1.33482
62550093	chr5:62550093:G:A	8.8038e-06	3.86662	-0.802799
62550750	chr5:62550750:G:A	2.6946e-08	-1.61157	-1.11371
62550953	chr5:62550953:C:T	1.1644e-07	-1.40975e-10	-1.26174
62551076	chr5:62551076:A:G	1.08288e-07	-1.40975e-10	-1.33432
62551276	chr5:62551276:A:G	7.90403e-08	-1.64916	-3.64918e-10
62551719	chr5:62551719:C:T	2.76691e-08	-1.58807	-1.11073
62551829	chr5:62551829:T:C	1.07664e-07	-1.40975e-10	-1.34011
62551830	chr5:62551830:T:G	1.23798e-07	-1.40975e-10	-1.20046
62551981	chr5:62551981:C:T	6.25448e-07	0.419352	-3.64918e-10
62552041	chr5:62552041:G:A	8.66002e-08	-1.00659	-0.551229
62552170	chr5:62552170:A:T	1.08144e-07	-1.40975e-10	-1.33565
62552309	chr5:62552309:C:T	1.18722e-07	-1.40975e-10	-1.24233
62552419	chr5:62552419:A:G	1.38763e-07	-1.40975e-10	-1.08635
62552768	chr5:62552768:A:T	1.04463e-07	-1.40975e-10	-1.37028
62552857	chr5:62552857:T:C	8.47329e-05	5.75932	-0.431181
62552864	chr5:62552864:T:A	1.1555e-07	-1.40975e-10	-1.26941
62552875	chr5:62552875:A:G	8.04751e-05	5.74211	-0.465527
62552937	chr5:62552937:CACTT:C	9.43744e-08	-1.47185	-3.64918e-10
62553205	chr5:62553205:T:C	1.1643e-07	-1.26183	-3.64918e-10
62553391	chr5:62553391:G:A	6.3215e-08	-1.02425	-0.848327
62554190	chr5:62554190:A:G	4.12187e-07	1.17786	-1.1755
62554475	chr5:62554475:T:C	1.05782e-07	-1.40975e-10	-1.35774
62555219	chr5:62555219:A:AT	2.21746e-07	-1.40975e-10	-0.617586
62555360	chr5:62555360:G:A	1.8789e-07	-1.40975e-10	-0.783261
62555725	chr5:62555725:G:A	1.18037e-07	-1.40975e-10	-1.24812
62555754	chr5:62555754:C:T	1.28224e-07	-1.40975e-10	-1.16534
62555811	chr5:62555811:G:A	2.78976e-08	-1.61058	-1.08
62555900	chr5:62555900:C:G	2.89571e-08	-1.61284	-1.04047
62556143	chr5:62556143:T:A	1.14684e-07	-1.40975e-10	-1.27694
62556218	chr5:62556218:G:C	1.09548e-07	-1.40975e-10	-1.32275
62556387	chr5:62556387:G:A	1.32551e-07	-1.40975e-10	-1.13215
62557246	chr5:62557246:C:T	1.04218e-07	-1.40975e-10	-1.37263
62557249	chr5:62557249:T:C	8.39226e-08	-1.58922	-3.64918e-10
62557410	chr5:62557410:C:T	0.000221843	5.77063	0.519981
62558446	chr5:62558446:A:G	9.17509e-08	-1.50004	-3.64918e-10
62558823	chr5:62558823:C:T	6.46787e-08	-0.874844	-0.974842
62558921	chr5:62558921:T:C	1.63476e-07	-1.40975e-10	-0.922452
62559292	chr5:62559292:G:C	1.06879e-07	-1.40975e-10	-1.34742
62559337	chr5:62559337:A:T	3.28483e-07	-0.224632	-3.64918e-10
62559448	chr5:62559448:A:G	2.88881e-08	-1.57415	-1.08153
62559525	chr5:62559525:T:G	0.000175293	5.64674	0.408352
62560329	chr5:62560329:C:T	6.68578e-06	3.62127	-0.832646
62561504	chr5:62561504:A:G	1.05169e-07	-1.40975e-10	-1.36355
62561595	chr5:62561595:T:G	1.07862e-07	-1.40975e-10	-1.33827
62561750	chr5:62561750:G:A	1.26706e-05	4.65922	-1.23129
62562336	chr5:62562336:G:A	6.88554e-08	-0.975983	-0.811126
62562834	chr5:62562834:A:G	0.000160625	5.63554	0.332166
62563255	chr5:62563255:T:C	1.69939e-07	-1.40975e-10	-0.883681
62563355	chr5:62563355:C:T	1.01697e-07	-1.39712	-3.64918e-10
62563436	chr5:62563436:C:T	1.34929e-07	-1.40975e-10	-1.11437
62563467	chr5:62563467:A:G	4.72595e-07	1.22589	-1.08677
62563618	chr5:62563618:A:G	6.29383e-08	-0.692736	-1.18423
62563681	chr5:62563681:A:G	1.04216e-07	-1.40975e-10	-1.37265
62563808	chr5:62563808:GATTTTTGGAT:G	1.16141e-07	-0.231866	-1.03245
62564361	chr5:62564361:G:T	0.000106702	6.35039	-0.791711
62564434	chr5:62564434:G:A	1.05841e-07	-1.40975e-10	-1.35718
62564485	chr5:62564485:A:G	1.08105e-07	-1.40975e-10	-1.33601
62564584	chr5:62564584:A:T	4.05795e-07	1.1918	-1.20507
62564661	chr5:62564661:T:A	3.64524e-07	1.08097	-1.2015
62565093	chr5:62565093:C:T	1.06063e-07	-1.40975e-10	-1.35509
62565243	chr5:62565243:T:C	1.09402e-07	-1.40975e-10	-1.32408
62565528	chr5:62565528:C:T	1.17114e-07	-1.40975e-10	-1.25597
62565935	chr5:62565935:A:G	1.20043e-07	-1.40975e-10	-1.23127
62566638	chr5:62566638:T:C	7.74112e-08	-0.84562	-0.824366
62566729	chr5:62566729:C:T	1.09097e-07	-1.40975e-10	-1.32688
62566846	chr5:62566846:A:G	1.04811e-07	-1.40975e-10	-1.36696
62567044	chr5:62567044:A:G	1.10908e-07	-1.40975e-10	-1.31041
62567515	chr5:62567515:C:T	1.48439e-07	-1.40975e-10	-1.01894
62567651	chr5:62567651:C:T	2.02541e-07	-1.40975e-10	-0.708175
62567852	chr5:62567852:G:A	2.53579e-07	-1.40975e-10	-0.483443
62568319	chr5:62568319:G:A	1.17229e-07	-1.40975e-10	-1.25499
62569262	chr5:62569262:A:G	1.04297e-07	-1.40975e-10	-1.37187
62569373	chr5:62569373:A:G	8.07929e-08	-0.925274	-0.701954
62570040	chr5:62570040:C:A	7.73649e-06	3.73591	-0.801322
62570045	chr5:62570045:C:G	1.1792e-07	-1.24911	-3.64918e-10
62570092	chr5:62570092:G:T	1.04305e-07	-1.40975e-10	-1.3718
62570320	chr5:62570320:A:G	3.57129e-07	-1.40975e-10	-0.14102
62570492	chr5:62570492:C:G	1.17803e-07	-1.40975e-10	-1.2501
62570732	chr5:62570732:C:T	7.6474e-05	5.57593	-0.350346
62571063	chr5:62571063:A:G	6.57337e-06	3.45779	-0.686128
62571435	chr5:62571435:C:T	1.06136e-07	-1.40975e-10	-1.3544
62572092	chr5:62572092:C:A	1.07849e-07	-1.40975e-10	-1.33839
62572093	chr5:62572093:T:C	6.91804e-08	-0.96712	-0.81528
62572303	chr5:62572303:A:G	6.73802e-08	-0.968167	-0.8406
62572398	chr5:62572398:C:T	6.7236e-08	-0.976961	-0.833947
62572424	chr5:62572424:T:C	1.04655e-07	-1.40975e-10	-1.36845
62573387	chr5:62573387:T:G	1.35797e-07	-1.40975e-10	-1.10795
62573567	chr5:62573567:T:G	1.04708e-07	-1.40975e-10	-1.36794
62573850	chr5:62573850:C:A	1.04243e-07	-1.40975e-10	-1.37239
62574342	chr5:62574342:T:C	4.78133e-07	-1.40975e-10	0.150771
62575143	chr5:62575143:A:G	1.05016e-07	-1.40975e-10	-1.36501
62575182	chr5:62575182:A:G	0.000121596	6.46251	-0.773162
62575683	chr5:62575683:C:G	1.06122e-07	-1.40975e-10	-1.35453
62575762	chr5:62575762:T:C	1.69561e-07	-1.40975e-10	-0.885906
62575974	chr5:62575974:A:G	2.299e-07	-1.40975e-10	-0.581473
62576118	chr5:62576118:T:C	1.25859e-07	-1.18396	-3.64918e-10
62576167	chr5:62576167:T:C	1.08024e-07	-1.40975e-10	-1.33676
62576328	chr5:62576328:G:A	1.0789e-07	-1.40975e-10	-1.338
62576517	chr5:62576517:G:A	1.36915e-05	3.77884	-0.273428
62576539	chr5:62576539:C:T	1.65829e-07	-1.40975e-10	-0.908161
62577339	chr5:62577339:G:T	6.76542e-08	-1.01179	-0.792917
62577838	chr5:62577838:G:T	7.00304e-08	-1.00303	-0.767159
62578080	chr5:62578080:C:T	7.36134e-08	-0.957974	-0.762315
62578239	chr5:62578239:G:A	1.73741e-07	-0.861553	-3.64918e-10
62578352	chr5:62578352:A:G	1.15361e-07	-1.40975e-10	-1.27105
62578506	chr5:62578506:G:A	2.69196e-08	-1.59457	-1.13169
62578909	chr5:62578909:G:C	1.14499e-07	-1.40975e-10	-1.27855
62578974	chr5:62578974:T:G	1.08083e-07	-1.40975e-10	-1.33622
62578996	chr5:62578996:CTG:C	1.08287e-07	-1.40975e-10	-1.33433
62579206	chr5:62579206:G:C	1.63929e-07	-0.0869974	-0.832688
62579250	chr5:62579250:A:G	1.15532e-07	-1.40975e-10	-1.26957
62580946	chr5:62580946:C:T	7.89346e-08	-1.6505	-3.64918e-10
62580956	chr5:62580956:T:C	1.69509e-07	-1.40975e-10	-0.886212
62581353	chr5:62581353:A:G	1.20495e-07	-1.40975e-10	-1.22751
62581454	chr5:62581454:A:G	2.33343e-07	-1.40975e-10	-0.566608
62581498	chr5:62581498:TTAAG:T	5.10393e-07	-1.40975e-10	0.216063
62581801	chr5:62581801:G:A	6.57647e-08	-0.990963	-0.842071
62583200	chr5:62583200:T:C	1.09384e-07	-1.40975e-10	-1.32426
62583425	chr5:62583425:A:G	5.59937e-06	3.4115	-0.800208
62583537	chr5:62583537:C:T	9.75556e-06	3.71958	-0.553101
62584227	chr5:62584227:A:G	1.92376e-07	-1.40975e-10	-0.759668
62584325	chr5:62584325:G:A	1.05698e-07	-1.40975e-10	-1.35853
62584346	chr5:62584346:C:T	2.31292e-07	-1.40975e-10	-0.575438
62585088	chr5:62585088:G:A	1.21053e-05	3.27455	0.107731
62585149	chr5:62585149:T:C	2.45909e-07	-1.40975e-10	-0.514154
62585242	chr5:62585242:T:C	1.1294e-07	-1.40975e-10	-1.29226
62586707	chr5:62586707:C:T	1.37836e-07	0.115524	-1.20858
62587834	chr5:62587834:T:C	1.55452e-07	-1.40975e-10	-0.97278
62587882	chr5:62587882:G:C	8.67478e-08	-1.55611	-3.64918e-10
62588513	chr5:62588513:G:A	6.35843e-08	-0.498624	-1.36813
62588997	chr5:62588997:T:TC	0.000125231	7.03153	-1.31273
62589268	chr5:62589268:T:C	1.87469e-07	-0.785505	-3.64918e-10
62590078	chr5:62590078:C:T	1.23749e-07	-1.40975e-10	-1.20086
62590272	chr5:62590272:T:C	1.07657e-07	-1.40975e-10	-1.34016
62590685	chr5:62590685:C:T	8.51081e-08	-1.5752	-3.64918e-10
62591179	chr5:62591179:A:T	1.14374e-07	-1.40975e-10	-1.27964
62591478	chr5:62591478:A:C	1.23875e-07	-1.40975e-10	-1.19984
62591705	chr5:62591705:C:T	1.069e-07	-1.40975e-10	-1.34723
62592174	chr5:62592174:C:T	1.47475e-07	-1.40975e-10	-1.02546
62592462	chr5:62592462:G:T	1.04485e-07	-1.40975e-10	-1.37008
62592571	chr5:62592571:A:G	3.86112e-07	-1.40975e-10	-0.0629892
62592818	chr5:62592818:C:T	1.44234e-07	-1.40975e-10	-1.04768
62592848	chr5:62592848:G:A	4.28289e-07	1.07223	-1.03155
62592858	chr5:62592858:G:A	1.1893e-07	-1.40975e-10	-1.24059
62592997	chr5:62592997:G:T	1.0608e-07	-1.40975e-10	-1.35493
62593182	chr5:62593182:GA:G	3.42572e-07	0.69018	-0.872815
62593739	chr5:62593739:T:C	1.16466e-07	0.102817	-1.36433
62593953	chr5:62593953:G:T	1.10618e-07	-1.40975e-10	-1.31304
62594430	chr5:62594430:G:T	1.9308e-07	-1.40975e-10	-0.756014
62594604	chr5:62594604:T:A	1.06795e-07	-1.40975e-10	-1.3482
62594787	chr5:62594787:C:T	1.78016e-07	-1.40975e-10	-0.837246
62594829	chr5:62594829:A:G	8.35779e-08	-1.59334	-3.64918e-10
62595027	chr5:62595027:G:T	1.05155e-07	-1.40975e-10	-1.36368
62595232	chr5:62595232:G:T	7.66504e-08	-1.67986	-3.64918e-10
62595795	chr5:62595795:T:C	7.45312e-05	6.37908	-1.17923
62595928	chr5:62595928:A:C	2.21843e-08	-1.60799	-1.31174
62596500	chr5:62596500:G:T	1.18923e-07	-1.40975e-10	-1.24064
62596515	chr5:62596515:C:T	4.24609e-07	-1.40975e-10	0.0320517
62596935	chr5:62596935:C:T	1.05194e-07	-1.40975e-10	-1.36331
62597099	chr5:62597099:G:A	1.19774e-07	-1.40975e-10	-1.23351
62597251	chr5:62597251:C:T	2.0968e-07	-1.40975e-10	-0.673537
62599002	chr5:62599002:G:A	8.15389e-05	5.72569	-0.435974
62599297	chr5:62599297:A:G	1.04031e-07	-0.120818	-1.25361
62599353	chr5:62599353:A:G	1.05689e-07	-1.40975e-10	-1.35861
62599448	chr5:62599448:G:A	3.55186e-08	-1.10542	-1.34364
62599645	chr5:62599645:T:G	1.06777e-07	-1.40975e-10	-1.34837
62599722	chr5:62599722:C:T	1.04211e-07	-1.40975e-10	-1.3727
62600510	chr5:62600510:A:G	1.04775e-07	-1.40975e-10	-1.3673
62600685	chr5:62600685:T:TTATA	8.78891e-08	-0.689876	-0.853166
62600728	chr5:62600728:C:T	1.04662e-07	-1.40975e-10	-1.36838
62602904	chr5:62602904:T:C	1.17672e-07	-1.40975e-10	-1.25121
62603321	chr5:62603321:A:G	7.71347e-05	5.70001	-0.465815
62603408	chr5:62603408:C:T	0.000184966	7.3602	-1.25139
62603452	chr5:62603452:CAAT:C	8.41556e-05	5.80651	-0.485203
62603571	chr5:62603571:A:C	2.56351e-07	-1.40975e-10	-0.47257
62604230	chr5:62604230:A:G	4.25537e-08	-1.24814	-1.02021
62604283	chr5:62604283:T:A	3.9445e-06	3.17659	-0.915626
62604865	chr5:62604865:A:G	1.04955e-07	-1.40975e-10	-1.36558
62605206	chr5:62605206:A:G	1.04701e-07	-1.40975e-10	-1.36801
62605507	chr5:62605507:T:C	3.95379e-07	-1.40975e-10	-0.0392724
62606092	chr5:62606092:T:C	1.04687e-07	-1.40975e-10	-1.36814
62606225	chr5:62606225:A:G	4.25203e-08	-0.919974	-1.34916
62606882	chr5:62606882:A:G	0.000171686	6.52984	-0.495529
62609368	chr5:62609368:A:G	3.95027e-07	-1.40975e-10	-0.0401629
62609604	chr5:62609604:C:A	1.17419e-07	-1.40975e-10	-1.25337
62609837	chr5:62609837:G:A	1.45134e-06	-1.40975e-10	1.26112
62609983	chr5:62609983:T:C	1.05141e-07	-1.40975e-10	-1.36382
62610326	chr5:62610326:A:G	8.28846e-08	-0.768313	-0.833355
62610401	chr5:62610401:T:C	1.17245e-07	-1.40975e-10	-1.25485
62610425	chr5:62610425:G:A	1.08248e-07	-1.40975e-10	-1.33469
62610488	chr5:62610488:CTT:C	1.06342e-07	-1.40975e-10	-1.35246
62610976	chr5:62610976:C:T	1.05223e-07	-1.40975e-10	-1.36303
62611150	chr5:62611150:T:C	1.42911e-07	-1.40975e-10	-1.05689
62611199	chr5:62611199:A:G	0.000139699	6.23815	-0.41002
62611313	chr5:62611313:A:G	1.07915e-07	-1.40975e-10	-1.33778
62611507	chr5:62611507:G:C	1.17574e-07	-1.40975e-10	-1.25205
62611636	chr5:62611636:A:G	1.04232e-07	-1.40975e-10	-1.37249
62611651	chr5:62611651:G:T	7.67509e-05	5.76805	-0.538851
62611680	chr5:62611680:T:C	1.17383e-07	-1.40975e-10	-1.25368
62611826	chr5:62611826:T:G	1.05507e-07	-1.40975e-10	-1.36034
62611854	chr5:62611854:A:G	1.69903e-07	-0.883887	-3.64918e-10
62612043	chr5:62612043:CT:C	1.43403e-07	-1.40975e-10	-1.05346
62612132	chr5:62612132:G:A	4.67909e-07	-1.40975e-10	0.129156
62612142	chr5:62612142:C:T	3.09047e-07	-0.285623	-3.64918e-10
62612324	chr5:62612324:T:C	4.00445e-07	-0.026541	-3.64918e-10
62612556	chr5:62612556:T:C	1.17459e-07	-1.40975e-10	-1.25303
62613153	chr5:62613153:G:A	1.45494e-07	-1.40975e-10	-1.03898
62613382	chr5:62613382:A:G	1.0995e-07	-1.40975e-10	-1.31909
62614059	chr5:62614059:G:A	3.87608e-06	3.45073	-1.20727
62614060	chr5:62614060:C:T	1.60399e-07	-1.40975e-10	-0.941452
62614502	chr5:62614502:T:C	1.17531e-07	-1.40975e-10	-1.25242
62615326	chr5:62615326:C:A	4.20653e-07	-1.40975e-10	0.02269
62615347	chr5:62615347:G:A	1.18348e-07	-1.40975e-10	-1.24549
62615528	chr5:62615528:C:T	1.18935e-07	-1.40975e-10	-1.24054
62615922	chr5:62615922:A:T	8.27658e-08	-1.6031	-3.64918e-10
62616191	chr5:62616191:C:T	1.04468e-07	-1.40975e-10	-1.37023
62616193	chr5:62616193:G:A	1.31153e-07	-1.40975e-10	-1.14275
62616219	chr5:62616219:G:T	7.68844e-08	-1.67681	-3.64918e-10
62616461	chr5:62616461:T:C	4.62668e-06	3.4789	-1.05842
62616487	chr5:62616487:A:T	5.95523e-07	-1.10772	1.47804
62616494	chr5:62616494:G:A	1.26891e-07	-1.40975e-10	-1.17579
62616790	chr5:62616790:C:A	1.09974e-07	-1.40975e-10	-1.31888
62616886	chr5:62616886:C:T	5.87681e-06	3.61002	-0.950374
62617010	chr5:62617010:A:C	1.19223e-07	-1.40975e-10	-1.23812
62617201	chr5:62617201:T:C	1.23476e-07	-1.40975e-10	-1.20307
62618206	chr5:62618206:T:C	4.78254e-06	3.48386	-1.03025
62618514	chr5:62618514:GTTC:G	1.07433e-07	-1.40975e-10	-1.34225
62618752	chr5:62618752:G:A	1.13421e-07	-0.0189815	-1.26903
62619499	chr5:62619499:A:T	3.85687e-08	-1.42492	-0.941757
62619592	chr5:62619592:G:A	1.08694e-07	-1.40975e-10	-1.33058
62619952	chr5:62619952:CAACTT:C	1.05458e-07	-1.40975e-10	-1.36081
62620025	chr5:62620025:C:T	4.21418e-08	-1.36517	-0.912903
62620080	chr5:62620080:TA:T	2.36539e-07	-1.40975e-10	-0.553006
62620451	chr5:62620451:G:A	2.26143e-07	-1.40975e-10	-0.597949
62620506	chr5:62620506:G:A	6.29611e-05	5.66451	-0.633358
62620628	chr5:62620628:G:A	1.16071e-07	-1.40975e-10	-1.26492
62620875	chr5:62620875:G:A	1.05518e-07	-1.40975e-10	-1.36024
62621870	chr5:62621870:A:C	1.97381e-07	-1.40975e-10	-0.733983
62622089	chr5:62622089:A:G	1.04207e-07	-1.40975e-10	-1.37274
62622127	chr5:62622127:A:T	0.000154044	6.4294	-0.503521
62622666	chr5:62622666:A:G	1.04232e-07	-1.40975e-10	-1.3725
62623204	chr5:62623204:A:G	1.06245e-07	-1.40975e-10	-1.35337
62623212	chr5:62623212:A:G	1.25834e-07	-1.40975e-10	-1.18415
62623215	chr5:62623215:C:G	1.19204e-07	-1.40975e-10	-1.23828
62623575	chr5:62623575:A:G	1.19594e-07	-1.40975e-10	-1.23502
62624139	chr5:62624139:A:G	9.50255e-08	-0.624556	-0.840416
62624214	chr5:62624214:A:G	6.16538e-05	5.71846	-0.708287
62624423	chr5:62624423:G:A	1.04238e-07	-1.40975e-10	-1.37244
62624559	chr5:62624559:A:G	3.56128e-07	1.07092	-1.21475
62624835	chr5:62624835:T:A	4.73777e-06	3.44981	-1.00561
62625065	chr5:62625065:A:G	2.13826e-07	-1.40975e-10	-0.653957
62625396	chr5:62625396:A:G	1.45426e-07	-1.40975e-10	-1.03945
62625865	chr5:62625865:G:T	7.9267e-08	-1.6463	-3.64918e-10
62625953	chr5:62625953:G:C	1.0423e-07	-1.40975e-10	-1.37252
62625988	chr5:62625988:T:C	4.45246e-06	3.57876	-1.19667
62626139	chr5:62626139:C:T	2.27022e-08	-1.60109	-1.29557
62626219	chr5:62626219:G:A	1.05684e-07	-1.40975e-10	-1.35866
62626410	chr5:62626410:T:A	2.62365e-07	-1.40975e-10	-0.449381
62627377	chr5:62627377:C:T	1.0446e-07	-1.40975e-10	-1.37031
62627501	chr5:62627501:T:C	9.01037e-07	0.784429	-3.64918e-10
62627688	chr5:62627688:T:C	2.21908e-07	-1.40975e-10	-0.616856
62627695	chr5:62627695:A:G	1.04233e-07	-1.40975e-10	-1.37249
62628096	chr5:62628096:C:A	1.101e-07	-1.40975e-10	-1.31773
62629064	chr5:62629064:T:C	1.06983e-07	-1.40975e-10	-1.34645
62629926	chr5:62629926:A:G	3.6288e-08	-1.40455	-1.02308
62629990	chr5:62629990:G:A	1.18996e-07	-1.40975e-10	-1.24003
62630482	chr5:62630482:T:C	1.06385e-07	-1.40975e-10	-1.35205
62630552	chr5:62630552:G:A	1.10836e-05	2.22368	1.07042
62630695	chr5:62630695:A:T	3.13323e-05	5.70574	-1.37246
62630756	chr5:62630756:A:G	7.38697e-07	-1.16274	1.74852
62630910	chr5:62630910:T:C	8.43399e-05	4.85986	0.463631
62630957	chr5:62630957:G:A	1.45769e-07	-1.40975e-10	-1.03709
62631355	chr5:62631355:C:T	1.37699e-07	-1.40975e-10	-1.09405
62631850	chr5:62631850:C:G	1.52705e-07	-1.40975e-10	-0.990612
62632425	chr5:62632425:C:G	1.09977e-07	-1.40975e-10	-1.31884
62632541	chr5:62632541:G:A	2.19294e-07	-1.40975e-10	-0.628704
62632686	chr5:62632686:T:C	7.88658e-06	3.93305	-0.97925
62632966	chr5:62632966:G:A	1.94845e-07	-0.857596	0.11068
62633076	chr5:62633076:T:A	1.07813e-07	-1.40975e-10	-1.33872
62633757	chr5:62633757:C:G	1.22829e-07	-1.40975e-10	-1.20833
62633892	chr5:62633892:T:G	7.44822e-06	3.81898	-0.92237
62634019	chr5:62634019:A:G	1.05308e-07	-1.40975e-10	-1.36223
62634098	chr5:62634098:T:C	1.08237e-07	-1.40975e-10	-1.33479
62634427	chr5:62634427:AC:A	1.26194e-07	-1.40975e-10	-1.1813
62634850	chr5:62634850:C:T	1.1901e-07	-1.40975e-10	-1.23991
62634862	chr5:62634862:A:G	7.25883e-06	3.84027	-0.969417
62635138	chr5:62635138:A:T	6.97457e-07	1.25176	-0.723441
62635336	chr5:62635336:T:C	8.5332e-06	4.00523	-0.972631
62635789	chr5:62635789:A:G	8.38379e-08	-1.59023	-3.64918e-10
62636134	chr5:62636134:G:T	1.04292e-07	-1.40975e-10	-1.37193
62636486	chr5:62636486:G:A	8.10379e-08	-1.6242	-3.64918e-10
62637242	chr5:62637242:A:G	7.861e-05	5.08091	0.172225
62637633	chr5:62637633:A:G	1.72882e-07	-1.40975e-10	-0.866506
62637652	chr5:62637652:T:C	2.70165e-07	-1.40975e-10	-0.420085
62637864	chr5:62637864:T:C	4.29336e-07	1.18657	-1.14344
62638132	chr5:62638132:T:C	1.22814e-07	-1.40975e-10	-1.20845
62638338	chr5:62638338:C:T	1.06286e-07	-1.40975e-10	-1.35298
62638777	chr5:62638777:C:T	1.21094e-07	-1.40975e-10	-1.22255
62639085	chr5:62639085:A:G	1.04273e-07	-1.40975e-10	-1.37211
62639661	chr5:62639661:C:G	1.0427e-07	-1.40975e-10	-1.37213
62639896	chr5:62639896:A:T	2.07206e-06	2.76477	-1.14759
62640730	chr5:62640730:T:C	1.18259e-07	-1.40975e-10	-1.24624
62640968	chr5:62640968:T:C	1.60915e-07	-1.40975e-10	-0.938241
62641001	chr5:62641001:C:T	1.05024e-07	-1.40975e-10	-1.36493
62641902	chr5:62641902:A:G	7.20639e-06	3.60615	-0.742541
62641941	chr5:62641941:T:C	4.75774e-08	-1.31544	-0.841324
62642124	chr5:62642124:A:C	2.43161e-07	-1.40975e-10	-0.525393
62642305	chr5:62642305:T:C	7.38475e-06	3.72967	-0.841618
62642708	chr5:62642708:T:C	9.99212e-08	-0.272321	-1.14241
62642719	chr5:62642719:G:A	9.72225e-08	-0.979208	-0.462908
62642857	chr5:62642857:G:GAC	1.24958e-07	-1.40975e-10	-1.19114
62643069	chr5:62643069:A:T	7.61806e-06	3.59753	-0.67837
62643549	chr5:62643549:C:T	1.25911e-07	-1.40975e-10	-1.18354
62643825	chr5:62643825:A:G	1.04266e-07	-1.40975e-10	-1.37217
62643934	chr5:62643934:G:C	0.00013326	6.98607	-1.20513
62644123	chr5:62644123:C:G	1.04208e-07	-1.40975e-10	-1.37273
62644146	chr5:62644146:T:C	8.40049e-06	3.69118	-0.674247
62644187	chr5:62644187:C:T	1.21703e-07	-1.40975e-10	-1.21753
62644265	chr5:62644265:C:T	1.05058e-07	-1.40975e-10	-1.3646
62644417	chr5:62644417:C:T	1.06935e-07	-1.40975e-10	-1.3469
62644742	chr5:62644742:C:T	1.14329e-07	-0.871557	-0.408478
62644870	chr5:62644870:C:G	1.05436e-07	-1.40975e-10	-1.36102
62645095	chr5:62645095:G:T	1.0828e-07	-1.40975e-10	-1.3344
62645826	chr5:62645826:G:A	3.9936e-08	-0.97883	-1.35301
62646060	chr5:62646060:C:T	2.50844e-07	-1.40975e-10	-0.494285
62646226	chr5:62646226:C:T	2.75451e-07	-1.40975e-10	-0.400709
62646343	chr5:62646343:T:C	1.6939e-07	-1.38289	0.495981
62646406	chr5:62646406:A:G	0.000111015	6.9488	-1.35051
62646524	chr5:62646524:G:A	1.05354e-07	-1.40975e-10	-1.36179
62647285	chr5:62647285:C:A	1.09781e-07	-1.40975e-10	-1.32063
62647503	chr5:62647503:C:CCTTG	1.66756e-07	-1.40975e-10	-0.902586
62647701	chr5:62647701:TTTGCAGGTATAGCC:T	1.21099e-07	-1.40975e-10	-1.22251
62648246	chr5:62648246:A:G	4.00545e-07	-1.40975e-10	-0.0262923
62648495	chr5:62648495:A:G	1.24125e-07	-0.902416	-0.295411
62648855	chr5:62648855:T:C	1.25363e-07	-1.40975e-10	-1.1879
62649200	chr5:62649200:A:G	1.48075e-07	-1.40975e-10	-1.0214
62650715	chr5:62650715:T:G	1.19709e-07	-1.40975e-10	-1.23406
62651058	chr5:62651058:G:A	1.15341e-07	-1.27123	-3.64918e-10
62651497	chr5:62651497:C:T	1.49937e-07	-1.40975e-10	-1.0089
62652474	chr5:62652474:G:A	3.6293e-07	-1.40975e-10	-0.124908
62652967	chr5:62652967:CTCTTTTT:C	8.30478e-08	-1.5997	-3.64918e-10
62653107	chr5:62653107:C:T	3.22255e-08	-1.20062	-1.34574
62653215	chr5:62653215:C:T	1.04761e-07	-1.40975e-10	-1.36744
62653235	chr5:62653235:C:T	1.92197e-07	-1.40975e-10	-0.760596
62653577	chr5:62653577:T:A	1.10425e-06	-1.40975e-10	0.987808
62653820	chr5:62653820:C:T	1.23336e-07	-1.40975e-10	-1.20421
62653856	chr5:62653856:C:G	4.68776e-07	-1.40975e-10	0.131007
62653857	chr5:62653857:C:T	4.68776e-07	-1.40975e-10	0.131007
62653987	chr5:62653987:C:T	2.61556e-07	-1.40975e-10	-0.45247
62654093	chr5:62654093:G:T	1.90959e-07	-1.40975e-10	-0.767057
62654251	chr5:62654251:G:A	1.17995e-07	-1.40975e-10	-1.24848
62654347	chr5:62654347:C:T	1.51446e-07	-1.40975e-10	-0.998888
62654348	chr5:62654348:G:A	1.09749e-07	-1.40975e-10	-1.32092
62654525	chr5:62654525:A:G	4.42073e-07	-1.40975e-10	0.0723586
62654532	chr5:62654532:A:G	1.62322e-07	-1.40975e-10	-0.929533
62654616	chr5:62654616:C:T	1.97869e-08	-1.67156	-1.36253
62654984	chr5:62654984:A:G	2.02999e-08	-1.67968	-1.32882
62655186	chr5:62655186:TTGC:T	1.9049e-07	-1.40975e-10	-0.769518
62655248	chr5:62655248:T:C	1.15172e-07	-1.40975e-10	-1.27269
62655494	chr5:62655494:A:G	1.05992e-07	-1.40975e-10	-1.35575
62655589	chr5:62655589:C:T	3.03916e-08	-1.45734	-1.14761
62655926	chr5:62655926:G:A	1.13102e-07	-1.40975e-10	-1.29083
62656495	chr5:62656495:G:C	1.05992e-07	-1.40975e-10	-1.35575
62656751	chr5:62656751:C:T	8.30485e-08	-1.59969	-3.64918e-10
62656920	chr5:62656920:C:T	2.3188e-07	-1.40975e-10	-0.572896
62656934	chr5:62656934:A:G	1.04287e-07	-1.40975e-10	-1.37197
62657150	chr5:62657150:C:T	3.31914e-07	-1.40975e-10	-0.21424
62657398	chr5:62657398:A:C	1.26984e-06	-1.40975e-10	1.12753
62657462	chr5:62657462:A:G	1.04778e-05	4.36435	-1.12646
62657541	chr5:62657541:C:T	1.226e-07	-1.40975e-10	-1.21019
62657618	chr5:62657618:G:A	2.55222e-08	-1.67523	-1.10434
62657680	chr5:62657680:A:T	1.1267e-07	-1.40975e-10	-1.29466
62658340	chr5:62658340:T:C	1.6355e-07	-1.40975e-10	-0.921997
62658384	chr5:62658384:AG:A	2.74811e-08	-1.53328	-1.17234
62658588	chr5:62658588:C:G	1.87037e-07	-1.40975e-10	-0.787808
62658752	chr5:62658752:T:G	1.65944e-07	-1.40975e-10	-0.907468
62658978	chr5:62658978:A:G	2.0889e-07	-1.40975e-10	-0.677311
62658991	chr5:62658991:C:T	1.53416e-07	-1.40975e-10	-0.985966
62658992	chr5:62658992:A:G	1.54324e-07	-1.40975e-10	-0.980063
62659061	chr5:62659061:C:G	4.3091e-07	-1.40975e-10	0.0467808
62659262	chr5:62659262:G:T	1.14724e-07	-1.40975e-10	-1.27659
62659413	chr5:62659413:A:G	1.06053e-07	-1.40975e-10	-1.35518
62659483	chr5:62659483:C:T	2.42311e-07	-1.40975e-10	-0.528895
62659520	chr5:62659520:A:T	4.84424e-07	0.163844	-3.64918e-10
62659601	chr5:62659601:A:G	1.85095e-07	-1.40975e-10	-0.798251
62659657	chr5:62659657:G:A	1.7763e-07	-1.40975e-10	-0.839413
62659714	chr5:62659714:T:A	8.886e-08	-1.53206	-3.64918e-10
62659957	chr5:62659957:T:C	1.11717e-07	-1.40975e-10	-1.30314
62660103	chr5:62660103:G:T	1.14303e-07	-1.40975e-10	-1.28027
62660144	chr5:62660144:A:G	3.41096e-05	5.65854	-1.24033
62660461	chr5:62660461:A:G	1.66342e-07	-1.40975e-10	-0.905073
62660506	chr5:62660506:G:A	1.19996e-07	-1.40975e-10	-1.23166
62660709	chr5:62660709:T:C	1.53236e-07	-1.40975e-10	-0.987139
62660890	chr5:62660890:G:A	2.9779e-08	-1.45992	-1.1654
62660929	chr5:62660929:G:A	1.09304e-07	-1.40975e-10	-1.32498
62660945	chr5:62660945:G:A	1.45569e-07	-1.40975e-10	-1.03847
62660965	chr5:62660965:G:A	1.05958e-07	-1.40975e-10	-1.35608
62660991	chr5:62660991:T:C	1.12141e-07	-1.40975e-10	-1.29936
62662079	chr5:62662079:T:C	1.43757e-07	-1.40975e-10	-1.05099
62662215	chr5:62662215:C:T	1.19863e-07	-1.40975e-10	-1.23276
62662580	chr5:62662580:GA:G	2.88994e-08	-1.4802	-1.1751
62662697	chr5:62662697:T:G	1.663e-07	-1.40975e-10	-0.905325
62662979	chr5:62662979:C:G	1.04301e-07	-1.40975e-10	-1.37184
62662999	chr5:62662999:C:T	1.70637e-07	-1.40975e-10	-0.879581
62663175	chr5:62663175:A:G	1.15324e-07	-1.40975e-10	-1.27137
62663490	chr5:62663490:G:A	8.94854e-08	-1.52504	-3.64918e-10
62663602	chr5:62663602:A:C	3.43528e-07	-1.40975e-10	-0.17985
62663848	chr5:62663848:G:A	1.32642e-07	-1.40975e-10	-1.13146
62664175	chr5:62664175:G:A	1.28582e-07	-1.40975e-10	-1.16255
62664207	chr5:62664207:G:A	4.73068e-07	-1.40975e-10	0.140121
62664347	chr5:62664347:T:C	2.05015e-07	-1.40975e-10	-0.696032
62664364	chr5:62664364:C:T	3.93201e-07	-1.40975e-10	-0.0447952
62664565	chr5:62664565:G:A	1.98464e-08	-1.66849	-1.3626
62664834	chr5:62664834:C:T	2.86442e-07	-1.40975e-10	-0.361582
62665044	chr5:62665044:T:C	1.1636e-07	-1.40975e-10	-1.26243
62665262	chr5:62665262:A:G	1.05159e-07	-1.40975e-10	-1.36364
62665333	chr5:62665333:T:C	1.11935e-07	-1.40975e-10	-1.3012
62665413	chr5:62665413:G:A	8.66232e-07	-1.40975e-10	0.745036
62665415	chr5:62665415:C:G	2.68985e-07	-1.40975e-10	-0.424462
62666148	chr5:62666148:G:T	5.49003e-08	-1.21564	-0.797962
62666189	chr5:62666189:A:G	1.2077e-07	-1.40975e-10	-1.22523
62666325	chr5:62666325:T:A	2.88553e-08	-1.28949	-1.36733
62666464	chr5:62666464:A:C	4.75008e-07	1.3658	-1.22158
62666624	chr5:62666624:A:T	1.31512e-07	-1.40975e-10	-1.14002
62666665	chr5:62666665:C:T	2.69456e-06	-1.40975e-10	1.87987
62666846	chr5:62666846:T:G	5.70079e-08	-1.08618	-0.889745
62667188	chr5:62667188:G:C	1.04908e-07	-1.40975e-10	-1.36604
62667193	chr5:62667193:A:G	3.32826e-08	-1.35878	-1.1553
62667295	chr5:62667295:A:G	1.08543e-07	-1.40975e-10	-1.33197
62667479	chr5:62667479:C:T	1.44593e-07	-1.40975e-10	-1.04519
62668132	chr5:62668132:T:A	9.79018e-07	1.67623	-0.808797
62668253	chr5:62668253:T:A	1.19103e-07	-1.40975e-10	-1.23913
62668271	chr5:62668271:G:A	1.1454e-07	-1.40975e-10	-1.27819
62668298	chr5:62668298:G:C	2.14192e-07	-1.40975e-10	-0.652245
62668459	chr5:62668459:G:A	1.19656e-07	-1.40975e-10	-1.2345
62668535	chr5:62668535:G:A	1.20888e-07	-1.40975e-10	-1.22425
62668640	chr5:62668640:G:A	3.26616e-07	-1.40975e-10	-0.230333
62668805	chr5:62668805:G:A	1.2458e-07	-1.40975e-10	-1.19417
62669108	chr5:62669108:G:A	1.20262e-07	-1.40975e-10	-1.22944
62669389	chr5:62669389:C:T	9.49866e-08	-1.46538	-3.64918e-10
62669762	chr5:62669762:A:C	1.41396e-07	-1.40975e-10	-1.06756
62669772	chr5:62669772:G:C	1.20412e-07	-1.40975e-10	-1.2282
62670191	chr5:62670191:T:C	7.9693e-08	-0.27153	-1.36941
62670528	chr5:62670528:A:G	1.11125e-07	-1.40975e-10	-1.30846
62670698	chr5:62670698:G:A	3.02619e-07	1.05572	-1.36236
62671138	chr5:62671138:C:G	3.4727e-08	-1.26718	-1.20442
62671301	chr5:62671301:C:G	1.0544e-07	-1.40975e-10	-1.36097
62671808	chr5:62671808:C:A	1.05994e-07	-1.40975e-10	-1.35573
62672322	chr5:62672322:C:T	1.24671e-07	-1.40975e-10	-1.19344
62672516	chr5:62672516:A:G	1.07431e-07	-1.40975e-10	-1.34227
62672687	chr5:62672687:C:CAACTAG	1.24238e-07	-1.40975e-10	-1.19692
62672800	chr5:62672800:T:C	1.05888e-07	-1.40975e-10	-1.35673
62672893	chr5:62672893:G:A	1.04303e-07	-1.40975e-10	-1.37182
62672929	chr5:62672929:T:A	1.95327e-07	-1.40975e-10	-0.744442
62673126	chr5:62673126:G:A	2.12562e-08	-1.61419	-1.34828
62673262	chr5:62673262:T:C	3.65247e-08	-1.67534	-0.745787
62673338	chr5:62673338:A:G	1.04468e-07	-1.40975e-10	-1.37023
62673791	chr5:62673791:A:G	1.24678e-07	-1.40975e-10	-1.19338
62673959	chr5:62673959:A:G	1.04276e-07	-1.40975e-10	-1.37208
62674073	chr5:62674073:G:T	1.11307e-07	-1.40975e-10	-1.30682
62674083	chr5:62674083:G:C	2.15775e-07	-1.40975e-10	-0.644883
62674116	chr5:62674116:A:G	1.04286e-07	-1.40975e-10	-1.37198
62674119	chr5:62674119:C:T	8.49961e-08	-0.248341	-1.32817
62674172	chr5:62674172:G:C	1.23693e-07	-1.40975e-10	-1.20132
62674201	chr5:62674201:G:A	1.043e-07	-1.40975e-10	-1.37185
62674304	chr5:62674304:G:T	1.04611e-07	-1.40975e-10	-1.36887
62674383	chr5:62674383:T:G	5.40011e-07	-1.40975e-10	0.272473
62674590	chr5:62674590:T:G	1.81115e-07	-1.40975e-10	-0.819984
62674593	chr5:62674593:T:G	1.70895e-07	-1.40975e-10	-0.878067
62674644	chr5:62674644:G:A	1.15225e-07	-1.40975e-10	-1.27223
62674690	chr5:62674690:A:C	2.79872e-08	-1.40314	-1.28423
62674715	chr5:62674715:T:G	1.86496e-07	-1.40975e-10	-0.79071
62674795	chr5:62674795:T:C	6.23515e-08	-0.670477	-1.21585
62674835	chr5:62674835:C:T	2.49414e-08	-1.51107	-1.29152
62675119	chr5:62675119:T:C	4.28012e-07	0.0400348	-3.64918e-10
62675276	chr5:62675276:G:A	1.04577e-07	-1.40975e-10	-1.36919
62675284	chr5:62675284:G:A	1.07522e-07	-1.40975e-10	-1.34142
62675479	chr5:62675479:A:G	2.77552e-07	-1.40975e-10	-0.393109
62675555	chr5:62675555:T:G	6.51267e-07	0.0946036	0.365198
62675593	chr5:62675593:G:C	1.23121e-07	-1.40975e-10	-1.20595
62675608	chr5:62675608:T:TTC	1.80494e-07	-1.40975e-10	-0.823422
62675618	chr5:62675618:A:G	1.25042e-07	-1.40975e-10	-1.19047
62675698	chr5:62675698:T:G	2.1273e-08	-1.6136	-1.34808
62675714	chr5:62675714:T:C	1.06906e-07	-1.40975e-10	-1.34717
62675851	chr5:62675851:A:C	2.14376e-07	-1.40975e-10	-0.651385
62675898	chr5:62675898:A:G	1.50822e-07	-1.40975e-10	-1.00301
62675900	chr5:62675900:G:A	1.31485e-07	-1.40975e-10	-1.14022
62675967	chr5:62675967:G:T	1.282e-07	-1.40975e-10	-1.16553
62676046	chr5:62676046:T:C	1.20595e-07	-1.40975e-10	-1.22668
62676115	chr5:62676115:C:G	1.86106e-07	-1.40975e-10	-0.792801
62676258	chr5:62676258:G:A	1.04295e-07	-1.40975e-10	-1.37189
62676553	chr5:62676553:C:T	1.79114e-07	-1.40975e-10	-0.831094
62676554	chr5:62676554:A:G	1.78968e-07	-1.40975e-10	-0.83191
62676877	chr5:62676877:T:C	2.83881e-08	-1.30086	-1.37229
62677225	chr5:62677225:C:T	1.88564e-07	-1.40975e-10	-0.779679
62677278	chr5:62677278:C:T	1.27222e-07	-1.40975e-10	-1.17318
62677621	chr5:62677621:C:T	6.83175e-07	0.507634	-3.64918e-10
62677820	chr5:62677820:C:T	1.40769e-07	-1.40975e-10	-1.072
62677965	chr5:62677965:A:T	1.07029e-07	-1.40975e-10	-1.34602
62678172	chr5:62678172:T:C	1.0543e-07	-1.40975e-10	-1.36107
62678286	chr5:62678286:C:G	1.73811e-06	-1.40975e-10	1.44144
62678379	chr5:62678379:T:A	1.05448e-07	-1.40975e-10	-1.36089
62678533	chr5:62678533:A:G	2.07049e-08	-1.63054	-1.3582
62678585	chr5:62678585:C:T	1.35926e-07	-1.40975e-10	-1.10701
62678701	chr5:62678701:G:C	1.05448e-07	-1.40975e-10	-1.36089
62678780	chr5:62678780:C:T	5.70146e-07	-1.40975e-10	0.326775
62678846	chr5:62678846:A:T	1.32019e-07	-1.40975e-10	-1.13617
62678872	chr5:62678872:G:T	4.04018e-07	-1.40975e-10	-0.0176573
62679162	chr5:62679162:C:T	1.57308e-07	-0.960915	-3.64918e-10
62679197	chr5:62679197:G:T	1.32948e-07	-1.40975e-10	-1.12916
62679372	chr5:62679372:T:TTA	7.8278e-08	-1.65885	-3.64918e-10
62679435	chr5:62679435:C:T	8.64323e-08	-1.55976	-3.64918e-10
62679507	chr5:62679507:C:G	2.96897e-08	-1.38158	-1.24674
62679613	chr5:62679613:C:T	1.31137e-07	-1.40975e-10	-1.14287
62679818	chr5:62679818:A:G	1.19186e-07	-1.40975e-10	-1.23843
62679915	chr5:62679915:C:T	7.98194e-08	-1.63935	-3.64918e-10
62679945	chr5:62679945:A:G	1.17287e-07	-1.40975e-10	-1.25449
62680142	chr5:62680142:A:G	1.30109e-07	-1.40975e-10	-1.15075
62680289	chr5:62680289:G:C	2.51416e-07	-1.40975e-10	-0.492008
62680322	chr5:62680322:G:A	6.41934e-07	0.445368	-3.64918e-10
62680510	chr5:62680510:G:T	1.42264e-07	-1.40975e-10	-1.06143
62680548	chr5:62680548:G:A	2.5966e-08	-1.39102	-1.37131
62680564	chr5:62680564:G:A	1.41756e-07	-1.40975e-10	-1.06501
62680611	chr5:62680611:C:T	1.48932e-07	-1.40975e-10	-1.01563
62680647	chr5:62680647:G:A	1.2975e-07	-1.40975e-10	-1.15351
62680671	chr5:62680671:C:A	1.04255e-07	-1.40975e-10	-1.37228
62680680	chr5:62680680:C:T	1.3137e-07	-1.40975e-10	-1.1411
62680701	chr5:62680701:C:T	1.04957e-07	-1.40975e-10	-1.36557
62680911	chr5:62680911:A:G	1.07283e-07	-1.40975e-10	-1.34365
62681290	chr5:62681290:A:G	1.31645e-07	-1.40975e-10	-1.13901
62681630	chr5:62681630:T:G	1.17025e-07	-1.40975e-10	-1.25673
62681802	chr5:62681802:A:C	3.15158e-08	-1.40952	-1.15911
62682648	chr5:62682648:C:T	9.71542e-08	-0.071302	-1.37152
62682803	chr5:62682803:G:T	8.90807e-08	-1.52957	-3.64918e-10
62683162	chr5:62683162:C:T	6.55194e-08	-0.606341	-1.23043
62683171	chr5:62683171:C:T	1.05127e-07	-1.40975e-10	-1.36394
62683308	chr5:62683308:G:A	1.14471e-07	-1.40975e-10	-1.2788
62683484	chr5:62683484:C:G	1.11012e-07	-1.40975e-10	-1.30948
62683554	chr5:62683554:G:A	1.21708e-07	-1.40975e-10	-1.21749
62684867	chr5:62684867:A:G	1.18574e-07	-1.40975e-10	-1.24358
62684991	chr5:62684991:C:T	1.17968e-07	-1.40975e-10	-1.24871
62685080	chr5:62685080:G:A	9.06834e-08	-1.51174	-3.64918e-10
62685155	chr5:62685155:A:G	3.07154e-08	-1.3468	-1.24755
62685692	chr5:62685692:G:A	1.17968e-07	-1.40975e-10	-1.24871
62686069	chr5:62686069:A:G	2.62865e-08	-1.66885	-1.08121
62686105	chr5:62686105:A:G	5.20553e-08	-0.801834	-1.26498
62686488	chr5:62686488:T:C	2.09539e-08	-1.62915	-1.34764
62686656	chr5:62686656:TCCTTCTGGTCCTGGCGGGC:T	1.0568e-07	-1.40975e-10	-1.3587
62686663	chr5:62686663:G:A	3.83214e-08	-1.05289	-1.32022
62686672	chr5:62686672:G:A	4.85742e-07	0.0140674	0.152493
62686679	chr5:62686679:G:T	1.06167e-07	-1.40975e-10	-1.35411
62687093	chr5:62687093:G:T	1.1607e-07	-1.40975e-10	-1.26493
62687130	chr5:62687130:C:A	7.66024e-08	-1.68049	-3.64918e-10
62687708	chr5:62687708:A:G	2.84107e-08	-1.4565	-1.21585
62687782	chr5:62687782:G:T	1.05421e-07	-1.40975e-10	-1.36115
62687929	chr5:62687929:G:A	1.17995e-07	-1.40975e-10	-1.24848
62688000	chr5:62688000:C:A	9.37875e-08	-0.121881	-1.3562
62688021	chr5:62688021:C:T	1.9858e-08	-1.67771	-1.3528
62688133	chr5:62688133:G:A	1.0429e-07	-1.40975e-10	-1.37194
62688749	chr5:62688749:C:T	1.06439e-07	-1.40975e-10	-1.35155
62689026	chr5:62689026:A:G	8.52885e-07	0.142518	0.586989
62689621	chr5:62689621:CCAG:C	1.27392e-07	-1.40975e-10	-1.17185
62689994	chr5:62689994:C:T	2.79095e-08	-1.32873	-1.36142
62690659	chr5:62690659:C:T	2.5833e-08	-1.62481	-1.14265
62690706	chr5:62690706:T:C	8.32004e-08	-0.277112	-1.32075
62691054	chr5:62691054:G:C	1.3637e-07	-1.40975e-10	-1.10375
62691115	chr5:62691115:G:A	1.18231e-07	-1.40975e-10	-1.24648
62692027	chr5:62692027:T:C	4.21937e-08	-1.02662	-1.25023
62692153	chr5:62692153:G:C	5.69602e-07	-1.40975e-10	0.325821
62692267	chr5:62692267:C:T	1.68354e-07	0.0640463	-0.957097
62692599	chr5:62692599:A:G	1.0519e-07	-1.40975e-10	-1.36335
62693233	chr5:62693233:G:A	8.14764e-08	-1.6188	-3.64918e-10
62693651	chr5:62693651:A:T	6.55678e-07	-1.40975e-10	0.466552
62693868	chr5:62693868:A:G	8.35466e-08	-1.59371	-3.64918e-10
62694172	chr5:62694172:G:T	8.63456e-08	-1.56076	-3.64918e-10
62694512	chr5:62694512:T:C	1.83633e-07	-1.40975e-10	-0.80618
62694551	chr5:62694551:G:C	2.43675e-07	-1.40975e-10	-0.523281
62695001	chr5:62695001:C:A	1.39759e-07	-1.40975e-10	-1.0792
62695136	chr5:62695136:C:T	1.23896e-07	0.149038	-1.34871
62695224	chr5:62695224:G:A	1.1364e-07	-1.40975e-10	-1.28608
62695245	chr5:62695245:C:T	1.20844e-07	-1.40975e-10	-1.22462
62695542	chr5:62695542:C:T	2.78534e-08	-1.48473	-1.20743
62695749	chr5:62695749:C:T	1.18413e-07	-1.40975e-10	-1.24494
62696061	chr5:62696061:C:T	1.91441e-07	-1.40975e-10	-0.764539
62696299	chr5:62696299:C:T	3.38424e-06	-1.40975e-10	2.10777
62696337	chr5:62696337:C:G	2.31215e-07	-1.40975e-10	-0.575768
62696391	chr5:62696391:A:T	3.1922e-06	-1.40975e-10	2.04935
62696694	chr5:62696694:T:G	4.13304e-07	-1.40975e-10	0.00506693
62696712	chr5:62696712:TTGAGG:T	5.32492e-07	0.0976934	0.160758
62696802	chr5:62696802:T:C	1.10125e-07	-1.40975e-10	-1.3175
62696929	chr5:62696929:A:G	1.66884e-07	-1.40975e-10	-0.90182
62696978	chr5:62696978:T:TA	1.2011e-07	-1.40975e-10	-1.23071
62697882	chr5:62697882:T:C	1.02567e-06	-1.40975e-10	0.913986
62698710	chr5:62698710:A:G	3.87826e-08	-1.23923	-1.12192
62698870	chr5:62698870:C:T	2.30408e-08	-1.54325	-1.3386
62698879	chr5:62698879:A:G	3.4412e-07	-0.178126	-3.64918e-10
62699702	chr5:62699702:G:A	1.54211e-07	-1.40975e-10	-0.980798
62699744	chr5:62699744:A:G	2.84826e-07	-1.40975e-10	-0.367241
62700314	chr5:62700314:A:G	1.41774e-07	-1.40975e-10	-1.06488
62700423	chr5:62700423:C:T	1.33545e-07	-1.40975e-10	-1.12468
62700453	chr5:62700453:T:C	1.56614e-07	-1.40975e-10	-0.965336
62700622	chr5:62700622:A:G	3.17049e-08	-1.45392	-1.10872
62700648	chr5:62700648:C:T	1.41774e-07	-1.40975e-10	-1.06488
62700817	chr5:62700817:G:A	2.97167e-08	-1.2749	-1.35251
62701087	chr5:62701087:T:C	1.93659e-07	-1.40975e-10	-0.753021
62702365	chr5:62702365:C:T	8.11127e-08	-1.62328	-3.64918e-10
62702458	chr5:62702458:T:C	1.05009e-07	-1.40975e-10	-1.36507
62703270	chr5:62703270:T:C	1.10602e-07	-1.40975e-10	-1.31318
62703681	chr5:62703681:A:G	1.94038e-07	-1.40975e-10	-0.751062
62704181	chr5:62704181:G:C	3.25899e-08	-1.49926	-1.03585
62704338	chr5:62704338:C:T	4.54968e-07	0.101109	-3.64918e-10
62704491	chr5:62704491:CTAAGGTTATTTCACA:C	1.21817e-07	-1.40975e-10	-1.2166
62704826	chr5:62704826:A:G	4.68232e-08	-1.44016	-0.732574
62705774	chr5:62705774:C:A	1.47907e-07	-1.40975e-10	-1.02253
62706313	chr5:62706313:C:A	2.65827e-08	-1.37395	-1.36491
62706495	chr5:62706495:G:T	7.66872e-08	-1.67938	-3.64918e-10
62707364	chr5:62707364:G:C	3.75407e-07	-1.40975e-10	-0.0911057
62707733	chr5:62707733:T:C	2.65787e-08	-1.38443	-1.35458
62707891	chr5:62707891:G:T	1.3017e-07	-1.40975e-10	-1.15028
62707903	chr5:62707903:A:C	1.05385e-07	-1.40975e-10	-1.3615
62708194	chr5:62708194:G:A	1.27121e-07	-1.40975e-10	-1.17398
62709150	chr5:62709150:A:G	3.25427e-08	-1.24142	-1.29514
62710648	chr5:62710648:T:A	4.00806e-08	-1.51469	-0.813532
62711139	chr5:62711139:C:A	1.9641e-07	-1.40975e-10	-0.738911
62711552	chr5:62711552:C:G	1.44661e-07	-1.40975e-10	-1.04472
62712244	chr5:62712244:A:G	2.88721e-08	-1.30215	-1.3541
62712426	chr5:62712426:A:G	2.15751e-07	-1.40975e-10	-0.644993
62712659	chr5:62712659:T:C	1.3016e-07	-1.40975e-10	-1.15035
62712994	chr5:62712994:G:A	2.00676e-07	-1.40975e-10	-0.717425
62713299	chr5:62713299:A:C	1.0105e-07	-1.4035	-3.64918e-10
62714535	chr5:62714535:A:T	2.91284e-08	-1.58758	-1.05982
62714561	chr5:62714561:G:A	3.63121e-08	-1.45841	-0.968557
62714813	chr5:62714813:C:T	2.91617e-08	-1.59214	-1.05412
62714932	chr5:62714932:C:G	2.37404e-08	-1.5719	-1.28004
62715020	chr5:62715020:C:T	1.56978e-07	-1.60574	0.642728
62715310	chr5:62715310:T:G	1.2013e-06	-1.40975e-10	1.07204
62715530	chr5:62715530:A:G	1.13539e-07	-1.40975e-10	-1.28697
62715596	chr5:62715596:G:C	1.13477e-07	-1.40975e-10	-1.28752
62715848	chr5:62715848:A:G	8.16902e-08	-1.46589	-0.15029
62715976	chr5:62715976:A:G	8.02622e-08	-1.4817	-0.152117
62716156	chr5:62716156:G:T	2.92432e-08	-1.57779	-1.06568
62716288	chr5:62716288:G:A	2.47608e-08	-1.43741	-1.37245
62716712	chr5:62716712:C:T	1.23302e-07	-1.40975e-10	-1.20448
62718123	chr5:62718123:T:A	1.41904e-07	-1.40975e-10	-1.06397
62718561	chr5:62718561:C:A	1.41975e-07	-1.40975e-10	-1.06347
62718671	chr5:62718671:A:G	1.04491e-07	-1.40975e-10	-1.37002
62719068	chr5:62719068:A:G	3.10582e-08	-1.29922	-1.28403
62719499	chr5:62719499:C:T	3.73564e-07	-1.40975e-10	-0.0960293
62720113	chr5:62720113:G:A	2.56096e-08	-1.43935	-1.3368
62720340	chr5:62720340:G:A	1.04207e-07	-1.40975e-10	-1.37274
62720449	chr5:62720449:G:T	1.09441e-07	-1.40975e-10	-1.32373
62720883	chr5:62720883:T:C	1.07564e-07	-1.40975e-10	-1.34103
62720972	chr5:62720972:T:C	3.15193e-08	-1.59593	-0.972589
62721075	chr5:62721075:G:A	2.12795e-07	-0.65879	-3.64918e-10
62721140	chr5:62721140:C:T	1.12209e-07	-1.40975e-10	-1.29875
62721348	chr5:62721348:T:TA	3.19132e-08	-1.60637	-0.949732
62721735	chr5:62721735:A:T	3.17822e-08	-1.61978	-0.940431
62722169	chr5:62722169:T:C	1.32482e-07	-1.40975e-10	-1.13267
62722326	chr5:62722326:T:C	3.4642e-07	-1.40975e-10	-0.171464
62722406	chr5:62722406:C:A	1.28512e-07	-1.40975e-10	-1.1631
62722470	chr5:62722470:C:T	2.38018e-08	-1.58198	-1.26738
62722660	chr5:62722660:G:A	3.2505e-08	-1.30967	-1.22806
62722888	chr5:62722888:C:A	1.41975e-07	-1.40975e-10	-1.06347
62723025	chr5:62723025:C:G	2.69487e-08	-1.41184	-1.31334
62723186	chr5:62723186:A:G	2.63653e-08	-1.43161	-1.31546
62723399	chr5:62723399:C:T	4.83697e-07	0.16234	-3.64918e-10
62723533	chr5:62723533:A:G	1.97688e-08	-1.67208	-1.36293
62723576	chr5:62723576:A:G	2.6709e-08	-1.42446	-1.30966
62723602	chr5:62723602:G:A	3.86256e-07	-1.40975e-10	-0.0626169
62723671	chr5:62723671:A:G	2.64883e-08	-1.43232	-1.31009
62724149	chr5:62724149:G:C	3.49594e-07	-1.40975e-10	-0.162344
62724170	chr5:62724170:G:T	5.63694e-08	-1.3011	-0.686087
62724247	chr5:62724247:A:G	2.6056e-08	-1.44551	-1.31336
62724847	chr5:62724847:A:G	2.75882e-08	-1.33123	-1.3705
62725027	chr5:62725027:G:T	1.17883e-07	-1.40975e-10	-1.24943
62725126	chr5:62725126:G:A	1.16057e-07	-1.40975e-10	-1.26504
62725196	chr5:62725196:G:C	1.12501e-07	-1.40975e-10	-1.29616
62725199	chr5:62725199:T:C	2.54814e-08	-1.47223	-1.30894
62725726	chr5:62725726:G:A	3.91377e-07	-0.0494458	-3.64918e-10
62725979	chr5:62725979:T:C	4.64284e-08	-1.2897	-0.891503
62726069	chr5:62726069:C:T	1.25962e-07	-1.40975e-10	-1.18314
62726200	chr5:62726200:C:T	1.4183e-07	-1.40975e-10	-1.06449
62726509	chr5:62726509:T:C	2.9618e-08	-1.35307	-1.27766
62726639	chr5:62726639:A:T	3.02997e-08	-1.60248	-1.00549
62726645	chr5:62726645:T:G	4.65435e-08	-1.30291	-0.875822
62727111	chr5:62727111:A:T	2.56014e-07	-1.40975e-10	-0.473885
62727931	chr5:62727931:G:A	1.1849e-07	-1.40975e-10	-1.24429
62727991	chr5:62727991:AG:A	1.25968e-07	-1.40975e-10	-1.18309
62728076	chr5:62728076:C:T	3.30696e-08	-1.37399	-1.14651
62728344	chr5:62728344:T:A	2.70156e-08	-1.39954	-1.32316
62728652	chr5:62728652:G:T	2.76884e-08	-1.48801	-1.21009
62728698	chr5:62728698:C:T	1.51642e-07	-0.997598	-3.64918e-10
62728851	chr5:62728851:T:C	2.19531e-08	-1.67962	-1.25059
62729196	chr5:62729196:A:G	2.59246e-08	-1.45745	-1.30648
62730017	chr5:62730017:G:A	3.17684e-08	-1.42356	-1.13709
62730678	chr5:62730678:A:G	2.63827e-08	-1.44421	-1.3022
62731032	chr5:62731032:A:G	8.23723e-08	-1.60787	-3.64918e-10
62731246	chr5:62731246:C:T	2.17261e-08	-1.65468	-1.28592
62731515	chr5:62731515:G:T	2.18888e-07	-1.40975e-10	-0.630559
62731637	chr5:62731637:A:G	1.26135e-07	-1.40975e-10	-1.18177
62732888	chr5:62732888:C:T	2.24281e-07	-1.40975e-10	-0.606218
62732895	chr5:62732895:G:A	2.2429e-07	-1.40975e-10	-0.606179
62733051	chr5:62733051:G:A	2.49606e-08	-1.48685	-1.31497
62733512	chr5:62733512:G:A	2.42413e-08	-1.45858	-1.37247
62734000	chr5:62734000:A:G	2.92279e-08	-1.47734	-1.16665
62734386	chr5:62734386:T:C	2.42046e-08	-1.52117	-1.31141
62734456	chr5:62734456:C:T	2.23411e-07	-1.40975e-10	-0.610103
62734596	chr5:62734596:C:T	2.07368e-07	-1.40975e-10	-0.684625
62734670	chr5:62734670:C:T	1.02244e-07	-1.39176	-3.64918e-10
62734961	chr5:62734961:T:C	3.84031e-07	-0.817997	0.749602
62735071	chr5:62735071:G:A	1.05178e-07	-1.40975e-10	-1.36346
62735313	chr5:62735313:G:T	2.25743e-07	-1.40975e-10	-0.599721
62735478	chr5:62735478:C:T	2.12422e-07	-1.40975e-10	-0.66054
62735513	chr5:62735513:T:C	2.23697e-07	-1.40975e-10	-0.608823
62735538	chr5:62735538:C:T	2.79902e-08	-1.6132	-1.07406
62735599	chr5:62735599:G:T	4.80347e-07	-0.933268	1.08866
62735635	chr5:62735635:A:G	2.50134e-08	-1.55464	-1.24506
62736663	chr5:62736663:G:C	1.08905e-07	-1.40975e-10	-1.32864
62736833	chr5:62736833:A:G	2.9691e-08	-1.25962	-1.36866
62737010	chr5:62737010:T:A	2.37736e-08	-1.48327	-1.36727
62737089	chr5:62737089:G:C	8.97748e-08	-1.53298	0.0111683
62737289	chr5:62737289:C:T	2.05598e-08	-1.68052	-1.31526
62737503	chr5:62737503:C:T	1.83826e-07	-1.40975e-10	-0.805129
62737690	chr5:62737690:C:T	3.6064e-07	-1.40975e-10	-0.131238
62737721	chr5:62737721:A:ACT	1.10853e-07	-1.40975e-10	-1.31091
62737722	chr5:62737722:A:AT	1.10962e-07	-1.40975e-10	-1.30993
62737847	chr5:62737847:A:G	2.34829e-08	-1.49211	-1.37073
62737869	chr5:62737869:C:T	5.39195e-07	-1.40975e-10	0.270961
62738814	chr5:62738814:C:T	2.34001e-08	-1.5915	-1.27488
62738968	chr5:62738968:C:A	3.11292e-08	-1.53995	-1.04102
62738981	chr5:62738981:C:A	1.18535e-07	-1.40975e-10	-1.24391
62739017	chr5:62739017:T:C	3.66963e-08	-1.6543	-0.762139
62739310	chr5:62739310:A:G	1.32685e-07	-1.40975e-10	-1.13114
62739314	chr5:62739314:T:C	2.2948e-08	-1.62436	-1.26153
62739420	chr5:62739420:A:G	1.04573e-07	-1.40975e-10	-1.36923
62739506	chr5:62739506:T:G	2.38832e-08	-1.6254	-1.22055
62739513	chr5:62739513:G:GT	2.15241e-08	-1.67867	-1.27128
62739602	chr5:62739602:T:C	3.17855e-08	-1.63208	-0.928031
62739614	chr5:62739614:C:A	3.93603e-07	-1.40975e-10	-0.0437736
62740069	chr5:62740069:GTTAC:G	3.96375e-07	-1.40975e-10	-0.0367563
62740161	chr5:62740161:C:G	1.04453e-07	-1.40975e-10	-1.37038
62740716	chr5:62740716:C:T	2.26012e-08	-1.67947	-1.22165
62740731	chr5:62740731:G:C	2.24975e-08	-1.67999	-1.22573
62740857	chr5:62740857:G:A	1.19039e-07	-1.40975e-10	-1.23967
62741017	chr5:62741017:T:C	2.34111e-08	-1.65982	-1.20608
62741066	chr5:62741066:C:T	3.81144e-08	-1.01317	-1.36536
62741096	chr5:62741096:C:T	1.21282e-07	-1.40975e-10	-1.221
62741137	chr5:62741137:A:G	2.60778e-08	-1.6658	-1.09223
62741413	chr5:62741413:G:A	2.22209e-08	-1.68008	-1.23801
62741857	chr5:62741857:G:A	2.16199e-08	-1.62581	-1.31969
62741934	chr5:62741934:A:G	1.43655e-07	-1.40975e-10	-1.0517
62742468	chr5:62742468:C:T	3.10293e-08	-1.3574	-1.22679
62742498	chr5:62742498:C:T	3.00321e-08	-1.61653	-1.00032
62742583	chr5:62742583:G:T	2.15766e-08	-1.63433	-1.31318
62742656	chr5:62742656:T:G	2.30524e-08	-1.67589	-1.20546
62742951	chr5:62742951:A:G	3.793e-07	-0.725203	0.644413
62742976	chr5:62742976:T:C	1.15735e-07	-1.40975e-10	-1.26781
62743097	chr5:62743097:C:T	3.16515e-08	-1.54674	-1.01759
62743662	chr5:62743662:A:G	2.30123e-08	-1.67712	-1.20597
62743816	chr5:62743816:G:T	2.86791e-08	-1.63577	-1.02718
62743976	chr5:62743976:G:T	1.97544e-07	-1.40975e-10	-0.733157
62744123	chr5:62744123:C:A	1.14447e-07	-1.40975e-10	-1.27901
62744133	chr5:62744133:A:G	2.83959e-08	-1.52281	-1.15006
62744677	chr5:62744677:A:G	2.36529e-08	-1.48317	-1.37246
62744718	chr5:62744718:G:A	2.23572e-08	-1.68016	-1.23181
62745166	chr5:62745166:G:C	4.02435e-07	-0.0215828	-3.64918e-10
62745171	chr5:62745171:C:T	3.83707e-07	-1.40975e-10	-0.0692374
62745344	chr5:62745344:A:G	1.109e-07	-1.40975e-10	-1.31049
62745486	chr5:62745486:T:G	1.96806e-08	-1.6716	-1.36789
62745783	chr5:62745783:G:A	2.80511e-08	-1.67697	-1.00812
62745878	chr5:62745878:C:G	1.98462e-08	-1.66146	-1.36964
62745926	chr5:62745926:G:T	1.98481e-08	-1.66073	-1.37028
62746218	chr5:62746218:C:T	1.96884e-08	-1.66636	-1.37273
62746355	chr5:62746355:G:T	2.14105e-08	-1.6055	-1.34974
62746366	chr5:62746366:C:T	1.06793e-07	-1.40975e-10	-1.34822
62746841	chr5:62746841:C:T	6.15722e-08	-1.64246	-0.256444
62746894	chr5:62746894:C:G	4.62279e-08	-1.67793	-0.507604
62747507	chr5:62747507:G:A	1.06584e-07	-1.40975e-10	-1.35018
62747851	chr5:62747851:C:T	1.04767e-07	-1.40975e-10	-1.36738
62747874	chr5:62747874:G:A	3.50058e-07	-1.40975e-10	-0.16102
62747892	chr5:62747892:C:T	1.07432e-07	-1.40975e-10	-1.34226
62748167	chr5:62748167:T:C	1.06578e-07	-1.40975e-10	-1.35024
62748271	chr5:62748271:T:C	1.25214e-07	-1.40975e-10	-1.18909
62748551	chr5:62748551:C:T	7.78537e-08	-1.66429	-3.64918e-10
62748673	chr5:62748673:C:T	4.90112e-08	-0.965918	-1.16115
62748718	chr5:62748718:G:C	1.04286e-07	-1.40975e-10	-1.37198
62749261	chr5:62749261:C:T	1.93776e-07	0.59441	-1.34683
62749537	chr5:62749537:G:A	1.06854e-07	-1.40975e-10	-1.34765
62749794	chr5:62749794:A:C	1.07351e-07	-1.40975e-10	-1.34302
62750086	chr5:62750086:TC:T	1.06903e-07	-1.40975e-10	-1.34719
62750450	chr5:62750450:C:T	1.07624e-07	-1.40975e-10	-1.34047
62750607	chr5:62750607:C:T	1.28988e-07	-1.40975e-10	-1.1594
62750700	chr5:62750700:A:G	1.06902e-07	-1.40975e-10	-1.3472
62750724	chr5:62750724:G:A	1.00142e-06	-1.40975e-10	0.890058
62750725	chr5:62750725:T:C	1.06871e-07	-1.40975e-10	-1.34749
62750852	chr5:62750852:T:G	1.06866e-07	-1.40975e-10	-1.34754
62751107	chr5:62751107:G:C	1.05801e-07	-1.40975e-10	-1.35756
62751187	chr5:62751187:G:T	1.06903e-07	-1.40975e-10	-1.34719
62751210	chr5:62751210:A:G	1.06912e-07	-1.40975e-10	-1.34711
62751231	chr5:62751231:A:T	1.06899e-07	-1.40975e-10	-1.34723
62751261	chr5:62751261:T:C	1.06901e-07	-1.40975e-10	-1.34722
62751294	chr5:62751294:G:A	1.1188e-07	-1.40975e-10	-1.30169
62751612	chr5:62751612:T:C	1.04263e-07	-1.40975e-10	-1.3722
62751773	chr5:62751773:G:A	1.06903e-07	-1.40975e-10	-1.34719
62751880	chr5:62751880:C:T	1.29284e-07	-1.40975e-10	-1.1571
62751948	chr5:62751948:A:G	1.39104e-07	-1.40975e-10	-1.0839
62751971	chr5:62751971:C:T	1.06838e-07	-1.40975e-10	-1.3478
62752182	chr5:62752182:T:C	1.37024e-07	-1.58366	0.484702
62752245	chr5:62752245:C:T	1.27159e-07	-1.40975e-10	-1.17368
62752350	chr5:62752350:T:A	1.06852e-07	-1.40975e-10	-1.34767
62752424	chr5:62752424:G:A	1.38456e-07	-1.40975e-10	-1.08856
62752474	chr5:62752474:G:A	1.55427e-07	-1.40975e-10	-0.972941
62752588	chr5:62752588:T:C	1.06871e-07	-1.40975e-10	-1.3475
62752589	chr5:62752589:G:A	1.06903e-07	-1.40975e-10	-1.34719
62752592	chr5:62752592:G:A	1.05026e-07	-1.40975e-10	-1.36491
62752636	chr5:62752636:T:C	1.06928e-07	-1.40975e-10	-1.34696
62752694	chr5:62752694:A:T	1.07214e-07	-1.40975e-10	-1.34429
62752822	chr5:62752822:T:C	1.06868e-07	-1.40975e-10	-1.34753
62753072	chr5:62753072:C:G	1.06941e-07	-1.40975e-10	-1.34684
62753095	chr5:62753095:T:C	1.97396e-07	-1.53188	0.797975
62753172	chr5:62753172:C:T	1.07268e-07	-1.40975e-10	-1.34379
62753285	chr5:62753285:C:A	2.85315e-07	-1.40975e-10	-0.365524
62753384	chr5:62753384:T:C	2.80032e-08	-1.33293	-1.35387
62753385	chr5:62753385:T:C	1.05555e-07	-1.40975e-10	-1.35988
62753392	chr5:62753392:G:C	1.05591e-07	-1.40975e-10	-1.35955
62753521	chr5:62753521:T:C	1.06918e-07	-1.40975e-10	-1.34705
62753532	chr5:62753532:T:A	1.09935e-07	-1.40975e-10	-1.31922
62753647	chr5:62753647:C:T	1.07706e-07	-1.40975e-10	-1.33972
62753721	chr5:62753721:A:G	2.2884e-08	-1.57302	-1.31566
62753830	chr5:62753830:A:G	1.21709e-07	-1.40975e-10	-1.21749
62753869	chr5:62753869:G:A	3.14149e-07	-1.40975e-10	-0.26925
62754041	chr5:62754041:C:T	3.67793e-08	-1.05129	-1.36289
62754276	chr5:62754276:C:T	4.26405e-08	-0.922503	-1.34381
62754340	chr5:62754340:G:A	4.24141e-08	-1.64814	-0.623493
62754365	chr5:62754365:T:A	1.06908e-07	-1.40975e-10	-1.34715
62754498	chr5:62754498:T:C	1.84965e-06	-1.40975e-10	1.50363
62754676	chr5:62754676:G:A	2.71414e-07	-0.415473	-3.64918e-10
62754762	chr5:62754762:A:T	1.96906e-07	-1.40975e-10	-0.736393
62754790	chr5:62754790:T:C	3.07853e-08	-1.68033	-0.911748
62754791	chr5:62754791:G:A	3.14678e-08	-1.67956	-0.890588
62754845	chr5:62754845:G:T	2.21532e-07	-1.44149	0.822939
62754860	chr5:62754860:A:G	1.98499e-08	-1.6587	-1.37222
62754898	chr5:62754898:C:A	3.05045e-08	-1.6798	-0.92144
62755091	chr5:62755091:C:T	2.31146e-08	-1.57986	-1.29879
62755257	chr5:62755257:A:G	1.25394e-07	-1.40975e-10	-1.18765
62755270	chr5:62755270:T:G	1.0697e-07	-1.40975e-10	-1.34657
62755575	chr5:62755575:C:T	1.31172e-07	-1.40975e-10	-1.14261
62755585	chr5:62755585:T:A	1.78687e-07	-1.40975e-10	-0.833479
62755656	chr5:62755656:A:G	1.06976e-07	-1.40975e-10	-1.34651
62755663	chr5:62755663:C:A	1.07986e-07	-1.40975e-10	-1.33711
62755887	chr5:62755887:C:T	2.07423e-08	-1.6693	-1.31764
62755922	chr5:62755922:C:G	1.06904e-07	-1.40975e-10	-1.34719
62755931	chr5:62755931:C:T	1.06903e-07	-1.40975e-10	-1.34719
62756112	chr5:62756112:A:G	1.06851e-07	-1.40975e-10	-1.34769
62756154	chr5:62756154:C:T	1.29113e-07	-1.40975e-10	-1.15843
62756179	chr5:62756179:A:G	1.06953e-07	-1.40975e-10	-1.34673
62756187	chr5:62756187:G:C	2.87927e-08	-1.28974	-1.36926
62756192	chr5:62756192:C:T	8.91711e-07	-1.40975e-10	0.774025
62756306	chr5:62756306:G:A	1.06743e-07	-1.40975e-10	-1.34869
62756354	chr5:62756354:A:G	1.09822e-07	-1.40975e-10	-1.32026
62756373	chr5:62756373:A:T	3.16609e-08	-1.67994	-0.884096
62756519	chr5:62756519:T:G	1.1971e-07	-1.40975e-10	-1.23405
62756737	chr5:62756737:G:GACAA	1.08283e-07	-1.40975e-10	-1.33437
62756757	chr5:62756757:A:G	4.32624e-08	-1.5287	-0.723136
62757028	chr5:62757028:A:G	9.22604e-08	-1.4945	-3.64918e-10
62757134	chr5:62757134:G:T	1.06456e-07	-1.40975e-10	-1.35138
62757389	chr5:62757389:G:A	1.28806e-07	-1.40975e-10	-1.16081
62757551	chr5:62757551:T:C	2.02655e-08	-1.64137	-1.36883
62757586	chr5:62757586:G:T	2.86958e-07	-0.359782	-3.64918e-10
62757591	chr5:62757591:C:G	1.07419e-07	-1.40975e-10	-1.34238
62757630	chr5:62757630:A:C	2.75626e-07	-1.40975e-10	-0.400072
62757649	chr5:62757649:T:A	1.06869e-07	-1.40975e-10	-1.34751
62757727	chr5:62757727:G:C	8.06473e-08	-1.62903	-3.64918e-10
62757765	chr5:62757765:C:G	1.07868e-07	-1.40975e-10	-1.33821
62757766	chr5:62757766:A:G	1.07786e-07	-1.40975e-10	-1.33897
62757775	chr5:62757775:A:G	1.06872e-07	-1.40975e-10	-1.34749
62757832	chr5:62757832:G:A	9.96851e-08	-0.996992	-0.42011
62757999	chr5:62757999:C:G	1.06828e-07	-1.40975e-10	-1.3479
62758012	chr5:62758012:C:T	4.00203e-08	-0.978817	-1.35091
62758082	chr5:62758082:G:T	3.39342e-07	-1.40975e-10	-0.192108
62758091	chr5:62758091:G:A	1.09897e-07	-1.40975e-10	-1.31957
62758197	chr5:62758197:A:T	1.15959e-07	-1.40975e-10	-1.26588
62758298	chr5:62758298:G:A	2.03761e-08	-1.65031	-1.35444
62758408	chr5:62758408:T:C	1.06183e-07	-1.40975e-10	-1.35396
62758425	chr5:62758425:T:C	1.06912e-07	-1.40975e-10	-1.34711
62758426	chr5:62758426:G:A	1.06903e-07	-1.40975e-10	-1.34719
62758733	chr5:62758733:TC:T	1.22293e-07	-1.40975e-10	-1.2127
62758809	chr5:62758809:A:C	1.06887e-07	-1.40975e-10	-1.34735
62758959	chr5:62758959:C:T	4.25477e-08	-0.906003	-1.36249
62759000	chr5:62759000:C:T	1.06903e-07	-1.40975e-10	-1.34719
62759183	chr5:62759183:A:G	1.07706e-07	-1.40975e-10	-1.33971
62759213	chr5:62759213:T:G	1.16197e-07	-1.40975e-10	-1.26383
62759339	chr5:62759339:A:G	1.06903e-07	-1.40975e-10	-1.34719
62759442	chr5:62759442:G:A	3.52713e-08	-1.08528	-1.37077
62759473	chr5:62759473:G:A	1.98297e-08	-1.66001	-1.37193
62759513	chr5:62759513:A:G	1.0581e-07	-1.40975e-10	-1.35747
62759600	chr5:62759600:C:T	2.70112e-08	-1.35431	-1.36856
62759601	chr5:62759601:G:A	1.07423e-07	-1.40975e-10	-1.34234
62759640	chr5:62759640:G:A	2.67752e-07	-1.40975e-10	-0.429056
62759672	chr5:62759672:T:A	2.24141e-08	-1.61157	-1.29786
62759721	chr5:62759721:A:T	1.08427e-07	-1.40975e-10	-1.33304
62759790	chr5:62759790:GAC:G	1.08409e-07	-1.40975e-10	-1.33321
62759795	chr5:62759795:T:TTG	1.08286e-07	-1.40975e-10	-1.33434
62759936	chr5:62759936:G:T	4.35012e-08	-1.42257	-0.823759
62760004	chr5:62760004:A:G	9.74677e-08	-1.4396	-3.64918e-10
62760337	chr5:62760337:CA:C	2.84576e-08	-1.30558	-1.36512
62760354	chr5:62760354:G:A	1.08721e-07	-1.40975e-10	-1.33033
62760426	chr5:62760426:T:A	1.13518e-07	-1.40975e-10	-1.28715
62760449	chr5:62760449:CT:C	1.25831e-07	-1.40975e-10	-1.18418
62760703	chr5:62760703:T:C	1.08409e-07	-1.40975e-10	-1.33321
62761071	chr5:62761071:A:G	1.2753e-07	-1.40975e-10	-1.17077
62761088	chr5:62761088:C:T	1.08478e-07	-1.40975e-10	-1.33257
62761127	chr5:62761127:T:C	1.08393e-07	-1.40975e-10	-1.33336
62761148	chr5:62761148:C:A	1.25262e-07	-1.40975e-10	-1.18871
62761189	chr5:62761189:A:C	1.04329e-07	-1.40975e-10	-1.37157
62761221	chr5:62761221:G:A	1.08409e-07	-1.40975e-10	-1.33321
62761398	chr5:62761398:A:G	2.47761e-07	-1.40975e-10	-0.506653
62761582	chr5:62761582:C:T	1.08409e-07	-1.40975e-10	-1.33321
62762045	chr5:62762045:T:C	1.0846e-07	-1.40975e-10	-1.33274
62762372	chr5:62762372:A:T	2.05185e-08	-1.67652	-1.32127
62762506	chr5:62762506:G:A	1.06848e-07	-1.40975e-10	-1.34771
62762724	chr5:62762724:G:C	4.47438e-08	-1.67921	-0.538959
62762771	chr5:62762771:A:G	1.08313e-07	-1.40975e-10	-1.33409
62762923	chr5:62762923:T:C	2.03154e-07	-1.40975e-10	-0.705154
62763317	chr5:62763317:T:C	7.66088e-08	-1.68041	-3.64918e-10
62763371	chr5:62763371:A:G	1.40947e-07	-1.40975e-10	-1.07074
62763605	chr5:62763605:C:T	1.3359e-07	-1.40975e-10	-1.12434
62763688	chr5:62763688:C:G	1.08336e-07	-1.40975e-10	-1.33388
62763994	chr5:62763994:G:A	1.78041e-07	-1.40975e-10	-0.837106
62764083	chr5:62764083:G:A	3.87532e-08	-1.61129	-0.750615
62764088	chr5:62764088:T:A	2.26628e-07	-1.63723	1.04142
62764523	chr5:62764523:C:T	5.74543e-08	-1.55869	-0.409436
62764908	chr5:62764908:C:G	1.85212e-07	-1.5357	0.738081
62765003	chr5:62765003:G:A	1.30001e-07	-1.40975e-10	-1.15158
62765087	chr5:62765087:C:T	1.12531e-07	-1.40975e-10	-1.29589
62765126	chr5:62765126:A:G	3.49152e-07	-1.08478	0.921168
62765549	chr5:62765549:A:G	8.47084e-08	-1.20021	-0.379693
62765660	chr5:62765660:T:C	1.04383e-07	-1.37105	-3.64918e-10
62765741	chr5:62765741:A:G	2.46476e-07	-1.12989	0.618035
62765847	chr5:62765847:T:C	2.91645e-08	-1.51793	-1.12824
62766136	chr5:62766136:T:C	3.02484e-07	-1.40975e-10	-0.307089
62766224	chr5:62766224:T:TAGGGAAAA	2.27051e-07	-1.16665	0.572709
62766337	chr5:62766337:T:C	1.04212e-07	-1.40975e-10	-1.37269
62766397	chr5:62766397:T:C	2.32856e-07	-1.12807	0.559369
62766854	chr5:62766854:T:C	1.05353e-07	-1.40975e-10	-1.3618
62766997	chr5:62766997:G:A	1.93985e-07	-1.1772	0.425862
62767124	chr5:62767124:A:G	1.04273e-07	-1.40975e-10	-1.3721
62767252	chr5:62767252:G:C	2.00596e-07	-1.2412	0.523379
62767410	chr5:62767410:G:A	1.90841e-07	-1.26084	0.493166
62767432	chr5:62767432:A:G	1.63884e-07	-1.37499	0.455033
62767465	chr5:62767465:T:A	1.66046e-07	-1.09352	0.186661
62767487	chr5:62767487:T:C	1.05365e-07	-1.40975e-10	-1.36168
62767539	chr5:62767539:C:T	1.71706e-07	-1.06096	0.187626
62767540	chr5:62767540:G:A	1.70584e-07	-1.40975e-10	-0.879887
62767724	chr5:62767724:A:C	2.10854e-07	-1.23335	0.565396
62767887	chr5:62767887:T:C	2.42146e-08	-1.67404	-1.15812
62768068	chr5:62768068:G:A	2.16487e-07	-1.1892	0.547618
62768132	chr5:62768132:A:G	1.525e-07	-1.40975e-10	-0.991952
62768173	chr5:62768173:C:G	4.75751e-08	-1.23185	-0.924962
62768237	chr5:62768237:T:A	1.04273e-07	-1.40975e-10	-1.3721
62768265	chr5:62768265:G:A	1.4896e-07	-1.54555	0.530107
62768563	chr5:62768563:A:C	1.85105e-07	-1.40975e-10	-0.798194
62768904	chr5:62768904:A:G	8.23878e-08	-1.60768	-3.64918e-10
62769193	chr5:62769193:A:G	1.66985e-07	-1.47901	0.577792
62769385	chr5:62769385:C:T	1.05343e-07	-1.40975e-10	-1.36189
62769516	chr5:62769516:TTTA:T	1.82818e-07	-1.40975e-10	-0.810627
62769674	chr5:62769674:A:G	2.09095e-08	-1.61877	-1.36014
62769943	chr5:62769943:G:T	1.61357e-07	-1.40975e-10	-0.935498
62770089	chr5:62770089:G:A	1.91092e-07	-1.01273	0.246361
62770098	chr5:62770098:A:G	7.90993e-07	-1.27677	1.93094
62770293	chr5:62770293:G:A	1.08315e-07	-1.40975e-10	-1.33408
62770412	chr5:62770412:A:G	1.22153e-07	-1.40975e-10	-1.21385
62770694	chr5:62770694:A:G	1.85493e-07	-0.796103	-3.64918e-10
62770864	chr5:62770864:A:G	2.25568e-07	-1.15233	0.551837
62770911	chr5:62770911:C:T	4.02067e-08	-1.30766	-1.01743
62770995	chr5:62770995:C:T	3.4399e-08	-1.51803	-0.963058
62771293	chr5:62771293:A:G	2.0294e-07	-1.15561	0.449406
62771300	chr5:62771300:T:C	1.66201e-07	-1.40975e-10	-0.905918
62771411	chr5:62771411:A:G	1.98029e-07	-1.18626	0.45556
62771548	chr5:62771548:A:G	1.67816e-07	-1.00927	0.113021
62771711	chr5:62771711:C:T	2.54441e-07	-0.480049	-3.64918e-10
62771770	chr5:62771770:C:T	1.85247e-07	-0.676542	-0.120886
62771901	chr5:62771901:CAAT:C	1.27293e-06	-1.40975e-10	1.12996
62771997	chr5:62771997:C:T	1.66161e-07	-1.40975e-10	-0.906158
62772058	chr5:62772058:A:G	2.33555e-08	-1.50102	-1.36727
62772889	chr5:62772889:T:C	3.77473e-07	-1.40975e-10	-0.085618
62772893	chr5:62772893:A:G	2.0821e-08	-1.63988	-1.34328
62772937	chr5:62772937:G:A	1.88978e-07	-1.40975e-10	-0.777489
62772950	chr5:62772950:T:C	7.94365e-08	-1.64416	-3.64918e-10
62773276	chr5:62773276:G:C	1.08509e-07	-1.33228	-3.64918e-10
62773725	chr5:62773725:C:A	2.04544e-08	-1.62862	-1.3723
62773846	chr5:62773846:A:G	2.05822e-08	-1.67026	-1.32443
62773930	chr5:62773930:T:C	1.48133e-07	-1.40975e-10	-1.02101
62774091	chr5:62774091:C:T	8.05286e-08	-1.6305	-3.64918e-10
62774769	chr5:62774769:C:T	1.06659e-07	-1.40975e-10	-1.34948
62774806	chr5:62774806:T:C	3.69358e-07	-1.40975e-10	-0.10735
62774855	chr5:62774855:T:C	2.04256e-08	-1.67058	-1.33175
62774931	chr5:62774931:C:G	1.42479e-07	-1.05992	-3.64918e-10
62775453	chr5:62775453:A:G	1.42595e-07	-1.40975e-10	-1.05911
62775454	chr5:62775454:TC:T	2.09558e-08	-1.64475	-1.33195
62775500	chr5:62775500:G:A	2.08909e-08	-1.66745	-1.31236
62775763	chr5:62775763:A:G	3.4996e-07	-1.40975e-10	-0.161298
62776048	chr5:62776048:CA:C	1.55968e-07	-1.40975e-10	-0.969468
62776180	chr5:62776180:G:A	9.57336e-08	-1.45755	-3.64918e-10
62776224	chr5:62776224:C:A	1.04235e-07	-1.40975e-10	-1.37247
62776280	chr5:62776280:G:T	2.58615e-08	-1.6436	-1.12276
62776483	chr5:62776483:C:A	1.88928e-07	-1.40975e-10	-0.77775
62776497	chr5:62776497:G:A	8.37861e-08	-1.59085	-3.64918e-10
62776687	chr5:62776687:G:A	2.2834e-08	-1.61436	-1.2765
62776878	chr5:62776878:A:C	1.22711e-07	-1.40975e-10	-1.20929
62777763	chr5:62777763:T:C	2.7325e-08	-1.64776	-1.06356
62777871	chr5:62777871:T:C	3.17417e-08	-1.2992	-1.26229
62777956	chr5:62777956:C:T	3.33605e-08	-1.18016	-1.33158
62777973	chr5:62777973:A:C	3.51904e-07	-1.40975e-10	-0.155759
62778007	chr5:62778007:G:A	3.43868e-08	-1.62306	-0.858384
62778421	chr5:62778421:C:A	3.05401e-08	-1.23778	-1.36229
62778445	chr5:62778445:A:C	2.5648e-08	-1.43075	-1.34391
62778683	chr5:62778683:A:G	3.07741e-08	-1.22632	-1.36613
62778870	chr5:62778870:G:A	1.94914e-08	-1.67864	-1.3705
62778910	chr5:62778910:T:G	1.77843e-07	-1.40975e-10	-0.838219
62779199	chr5:62779199:T:C	4.66586e-08	-1.45541	-0.720854
62779289	chr5:62779289:A:G	3.27003e-08	-1.24596	-1.28577
62779352	chr5:62779352:A:G	3.23157e-08	-1.25476	-1.28881
62779479	chr5:62779479:A:G	1.06358e-07	-1.40975e-10	-1.35231
62779531	chr5:62779531:C:CAT	3.2623e-08	-1.23789	-1.29621
62779980	chr5:62779980:A:C	2.75664e-08	-1.38965	-1.31287
62780072	chr5:62780072:A:G	3.84755e-08	-1.26647	-1.10263
62780185	chr5:62780185:A:G	1.54126e-07	-1.40975e-10	-0.981345
62780583	chr5:62780583:G:A	2.38743e-08	-1.66964	-1.17667
62780710	chr5:62780710:G:A	4.56298e-08	-1.4533	-0.745253
62780865	chr5:62780865:G:T	1.12479e-07	-1.40975e-10	-1.29635
62781008	chr5:62781008:G:A	1.05734e-07	-1.40975e-10	-1.35819
62781132	chr5:62781132:C:G	2.95283e-08	-1.26585	-1.36792
62781206	chr5:62781206:T:C	1.04821e-07	-1.36686	-3.64918e-10
62781385	chr5:62781385:C:T	1.73025e-07	-1.40975e-10	-0.865681
62781436	chr5:62781436:T:G	2.70685e-08	-1.67477	-1.04597
62781467	chr5:62781467:G:T	1.06348e-07	-1.40975e-10	-1.3524
62781524	chr5:62781524:C:T	2.4631e-08	-1.67695	-1.13816
62781561	chr5:62781561:C:T	1.66543e-07	-1.40975e-10	-0.903861
62782243	chr5:62782243:T:C	2.36788e-08	-1.67995	-1.17459
62782304	chr5:62782304:C:T	1.0421e-07	-1.40975e-10	-1.37271
62782475	chr5:62782475:C:T	3.18607e-08	-1.185	-1.37274
62782496	chr5:62782496:A:G	3.80754e-08	-1.27892	-1.10063
62782661	chr5:62782661:A:G	1.02217e-07	-1.66827	0.276249
62782976	chr5:62782976:A:G	3.34035e-08	-1.13772	-1.37274
62783389	chr5:62783389:C:T	3.2085e-08	-1.17816	-1.37257
62783467	chr5:62783467:C:T	2.48738e-07	-1.40975e-10	-0.502716
62783596	chr5:62783596:C:T	1.36547e-07	-1.40975e-10	-1.10245
62783638	chr5:62783638:C:G	2.44455e-08	-1.66866	-1.15401
62783741	chr5:62783741:A:G	1.65075e-07	-1.40975e-10	-0.912718
62783834	chr5:62783834:G:T	1.9999e-07	-0.720851	-3.64918e-10
62783960	chr5:62783960:G:A	2.03885e-08	-1.6805	-1.32365
62784386	chr5:62784386:T:C	3.6541e-08	-1.59195	-0.828733
62784819	chr5:62784819:C:T	3.08293e-08	-1.22103	-1.36962
62784828	chr5:62784828:AATAC:A	5.00953e-08	-1.3736	-0.731596
62785172	chr5:62785172:A:G	3.55978e-07	-0.144247	-3.64918e-10
62785189	chr5:62785189:C:T	1.95166e-08	-1.68002	-1.36784
62785361	chr5:62785361:T:C	3.13307e-08	-1.65944	-0.915077
62785530	chr5:62785530:T:G	5.9514e-08	-1.00899	-0.923914
62785707	chr5:62785707:A:G	1.9415e-08	-1.68051	-1.37256
62785847	chr5:62785847:A:G	2.13218e-08	-1.67912	-1.28026
62785934	chr5:62785934:G:A	1.0421e-07	-1.40975e-10	-1.37271
62786063	chr5:62786063:C:T	2.31087e-08	-1.64952	-1.22939
62786393	chr5:62786393:T:C	2.11344e-07	-1.40975e-10	-0.665631
62786580	chr5:62786580:G:A	5.53395e-07	0.296955	-3.64918e-10
62786708	chr5:62786708:G:T	3.23615e-08	-1.18485	-1.3573
62786710	chr5:62786710:AT:A	2.4156e-07	-1.40975e-10	-0.531998
62786712	chr5:62786712:T:G	4.69735e-07	-1.40975e-10	0.133052
62786863	chr5:62786863:G:A	1.96367e-07	-1.40975e-10	-0.739134
62786953	chr5:62786953:C:T	1.0645e-07	-1.40975e-10	-1.35144
62787132	chr5:62787132:TC:T	1.04697e-07	-1.40975e-10	-1.36805
62787612	chr5:62787612:G:A	3.33819e-08	-1.16071	-1.35039
62787620	chr5:62787620:G:A	4.68043e-08	-1.37373	-0.799411
62788369	chr5:62788369:A:G	3.0279e-08	-1.64764	-0.961021
62788462	chr5:62788462:C:G	8.89645e-07	-1.40975e-10	0.771705
62788679	chr5:62788679:A:G	3.0376e-08	-1.24897	-1.35649
62788794	chr5:62788794:A:AG	2.42112e-06	1.77287	-3.64918e-10
62788942	chr5:62788942:A:T	3.53417e-07	-1.40975e-10	-0.151469
62789176	chr5:62789176:T:C	4.50572e-08	-1.65927	-0.551916
62789223	chr5:62789223:T:C	1.09209e-07	-1.40975e-10	-1.32585
62789309	chr5:62789309:T:C	3.62186e-08	-1.07325	-1.3563
62789425	chr5:62789425:G:C	2.18074e-08	-1.64746	-1.28941
62789654	chr5:62789654:C:T	2.20995e-08	-1.64004	-1.28352
62789884	chr5:62789884:A:G	1.04977e-07	-1.40975e-10	-1.36538
62789966	chr5:62789966:TTC:T	7.37807e-08	-1.67709	-0.0409323
62790106	chr5:62790106:G:A	1.08557e-07	-1.40975e-10	-1.33184
62791414	chr5:62791414:T:C	1.96767e-07	-1.40975e-10	-0.737098
62791654	chr5:62791654:G:A	4.40247e-07	-1.40975e-10	0.0682181
62791687	chr5:62791687:C:A	1.91501e-07	-1.40975e-10	-0.764224
62791700	chr5:62791700:A:G	7.86419e-08	-1.65421	-3.64918e-10
62792142	chr5:62792142:A:G	3.11431e-08	-1.22732	-1.35321
62792318	chr5:62792318:T:C	3.59158e-08	-1.07631	-1.36163
62792438	chr5:62792438:C:T	2.11864e-07	-1.40975e-10	-0.663174
62792563	chr5:62792563:G:A	9.69944e-08	-1.44446	-3.64918e-10
62793143	chr5:62793143:A:ATTTT	1.78367e-07	-0.80004	-0.0352348
62793736	chr5:62793736:C:G	8.42829e-08	-1.58494	-3.64918e-10
62793765	chr5:62793765:G:C	2.52921e-08	-1.67978	-1.10885
62794478	chr5:62794478:G:C	1.97116e-08	-1.67693	-1.36098
62794517	chr5:62794517:G:C	5.02274e-08	-1.61375	-0.488807
62794804	chr5:62794804:G:T	4.3915e-07	-1.40975e-10	0.0657241
62795198	chr5:62795198:T:C	2.36623e-08	-1.64798	-1.20726
62795318	chr5:62795318:T:A	2.01366e-08	-1.67714	-1.33944
62795431	chr5:62795431:A:G	2.52448e-08	-1.67983	-1.11067
62795439	chr5:62795439:C:T	4.19182e-08	-1.67109	-0.612306
62795444	chr5:62795444:A:G	3.11362e-08	-1.2245	-1.35624
62795445	chr5:62795445:G:A	2.39086e-08	-1.58996	-1.25492
62795841	chr5:62795841:A:G	2.0147e-08	-1.67884	-1.33722
62795887	chr5:62795887:C:T	3.01943e-07	-1.40975e-10	-0.308879
62795969	chr5:62795969:G:A	5.49278e-08	-1.47675	-0.536353
62796110	chr5:62796110:A:C	2.76991e-07	-1.40975e-10	-0.395134
62796163	chr5:62796163:A:G	1.11218e-07	-1.40975e-10	-1.30762
62796182	chr5:62796182:C:T	1.0538e-07	-1.40975e-10	-1.36154
62796203	chr5:62796203:C:T	1.05717e-07	-1.40975e-10	-1.35836
62796252	chr5:62796252:T:C	2.15641e-07	-1.40975e-10	-0.645502
62796523	chr5:62796523:A:G	1.07684e-07	-1.40975e-10	-1.33991
62796971	chr5:62796971:G:T	2.52701e-07	-1.40975e-10	-0.48691
62797013	chr5:62797013:A:T	4.7317e-07	0.140337	-3.64918e-10
62797160	chr5:62797160:C:A	7.98384e-08	-1.63911	-3.64918e-10
62797162	chr5:62797162:G:A	2.11882e-08	-1.68016	-1.28551
62797210	chr5:62797210:G:T	2.52851e-07	-1.40975e-10	-0.486316
62797252	chr5:62797252:G:A	2.11074e-08	-1.67952	-1.28997
62797355	chr5:62797355:C:T	3.22598e-08	-1.20586	-1.33944
62798207	chr5:62798207:A:G	2.22502e-08	-1.61983	-1.29693
62798407	chr5:62798407:A:G	3.26074e-07	-1.40975e-10	-0.231992
62798474	chr5:62798474:G:A	1.98477e-07	-1.40975e-10	-0.728446
62798488	chr5:62798488:T:C	2.06658e-08	-1.64672	-1.34392
62798518	chr5:62798518:A:C	4.40838e-07	-1.40975e-10	0.0695599
62798635	chr5:62798635:T:C	3.98014e-08	-0.976998	-1.35822
62798778	chr5:62798778:A:G	9.96074e-08	-1.41788	-3.64918e-10
62798914	chr5:62798914:G:A	3.07127e-08	-1.24436	-1.35009
62799145	chr5:62799145:G:A	2.78841e-08	-1.63517	-1.05589
62799468	chr5:62799468:C:A	3.12853e-08	-1.20359	-1.37238
62800504	chr5:62800504:G:GCTACCA	1.08364e-07	-1.40975e-10	-1.33362
62800531	chr5:62800531:G:T	2.61094e-08	-1.64838	-1.10844
62801020	chr5:62801020:T:C	2.69074e-08	-1.62929	-1.09743
62801243	chr5:62801243:T:A	2.7211e-08	-1.58049	-1.135
62801769	chr5:62801769:T:C	4.30911e-08	-0.88956	-1.36624
62802061	chr5:62802061:T:G	1.93956e-07	-1.40975e-10	-0.751486
62802167	chr5:62802167:T:G	2.57259e-08	-1.46395	-1.30767
62802254	chr5:62802254:A:G	3.35173e-08	-1.16987	-1.33718
62802396	chr5:62802396:TG:GG	1.04796e-07	-1.40975e-10	-1.3671
62802651	chr5:62802651:G:T	3.30665e-08	-1.22386	-1.29674
62803805	chr5:62803805:C:T	3.09575e-08	-1.22525	-1.36125
62803927	chr5:62803927:G:A	6.90139e-08	-0.41487	-1.36994
62804223	chr5:62804223:AC:A	3.08696e-08	-1.22511	-1.36423
62804676	chr5:62804676:G:A	4.38972e-08	-0.916418	-1.32085
62804707	chr5:62804707:A:G	1.05893e-07	-1.40975e-10	-1.35669
62804822	chr5:62804822:G:C	2.68954e-08	-1.62999	-1.09717
62804827	chr5:62804827:G:A	2.76234e-08	-1.64286	-1.0576
62804835	chr5:62804835:C:T	1.05568e-07	-1.35977	-3.64918e-10
62804905	chr5:62804905:C:G	3.04363e-08	-1.662	-0.941481
62804983	chr5:62804983:T:TC	2.13521e-08	-1.67774	-1.28022
62805151	chr5:62805151:G:A	7.38101e-07	-1.40975e-10	0.584964
62805396	chr5:62805396:C:A	4.43563e-08	-0.867093	-1.35977
62805419	chr5:62805419:C:A	2.66906e-08	-1.63053	-1.10428
62805586	chr5:62805586:A:G	2.75216e-08	-1.62695	-1.07719
62805648	chr5:62805648:G:A	2.96639e-08	-1.38685	-1.24234
62805811	chr5:62805811:GTTTTGTGAAAGAAACACGT:G	1.96367e-07	-1.40975e-10	-0.739134
62805849	chr5:62805849:T:A	1.04219e-07	-1.40975e-10	-1.37262
62805893	chr5:62805893:C:T	3.23467e-07	-1.40975e-10	-0.240022
62806223	chr5:62806223:C:G	2.10248e-08	-1.67296	-1.30046
62806515	chr5:62806515:G:A	1.12045e-07	-1.30022	-3.64918e-10
62806775	chr5:62806775:A:C	8.98826e-08	-1.52061	-3.64918e-10
62806792	chr5:62806792:T:C	1.04215e-07	-1.40975e-10	-1.37266
62807505	chr5:62807505:C:T	3.70253e-08	-1.08134	-1.32617
62807880	chr5:62807880:T:C	3.07031e-08	-1.34229	-1.25246
62808211	chr5:62808211:A:G	1.04984e-07	-1.40975e-10	-1.36531
62808239	chr5:62808239:G:A	1.1947e-07	-1.40975e-10	-1.23605
62808449	chr5:62808449:C:T	2.04921e-07	-1.40975e-10	-0.696492
62808598	chr5:62808598:CTGTT:C	1.04746e-07	-1.40975e-10	-1.36758
62808655	chr5:62808655:A:G	2.47677e-08	-1.57857	-1.231
62809057	chr5:62809057:C:A	1.13693e-07	-1.40975e-10	-1.28562
62809095	chr5:62809095:T:C	1.04215e-07	-1.40975e-10	-1.37266
62809147	chr5:62809147:G:A	1.0439e-07	-1.40975e-10	-1.37098
62809226	chr5:62809226:C:T	2.14094e-08	-1.67877	-1.27652
62809445	chr5:62809445:G:C	1.04215e-07	-1.40975e-10	-1.37266
62809574	chr5:62809574:C:T	2.99421e-08	-1.36326	-1.2566
62809737	chr5:62809737:G:A	3.16631e-08	-1.67346	-0.890509
62809750	chr5:62809750:A:G	1.41822e-06	1.23804	-3.64918e-10
62809999	chr5:62809999:G:A	2.76606e-08	-1.64206	-1.05705
62810389	chr5:62810389:G:A	1.42273e-07	-1.06137	-3.64918e-10
62810466	chr5:62810466:G:T	2.77438e-08	-1.60398	-1.09212
62810469	chr5:62810469:T:G	2.23295e-07	-1.40975e-10	-0.610624
62810531	chr5:62810531:C:T	1.04276e-07	-1.37208	-3.64918e-10
62810659	chr5:62810659:T:C	1.56288e-07	-1.40975e-10	-0.967415
62810699	chr5:62810699:A:T	1.05528e-07	-1.36014	-3.64918e-10
62810749	chr5:62810749:G:A	3.06335e-07	-1.40975e-10	-0.294437
62811067	chr5:62811067:G:A	1.31973e-07	-1.13652	-3.64918e-10
62811082	chr5:62811082:G:A	4.45395e-08	-0.860113	-1.36263
62811174	chr5:62811174:G:A	2.94468e-08	-1.38492	-1.25162
62811183	chr5:62811183:C:T	4.3815e-07	-1.40975e-10	0.0634446
62811334	chr5:62811334:G:A	1.18976e-07	-1.40975e-10	-1.2402
62811451	chr5:62811451:C:T	2.74871e-08	-1.37067	-1.33473
62811795	chr5:62811795:A:G	2.34498e-07	-0.561671	-3.64918e-10
62811810	chr5:62811810:C:T	2.58485e-08	-1.61272	-1.15414
62811985	chr5:62811985:A:G	2.02529e-08	-1.68041	-1.33041
62811988	chr5:62811988:A:G	2.66486e-08	-1.62096	-1.11542
62812257	chr5:62812257:G:A	4.15589e-08	-1.14237	-1.14964
62812351	chr5:62812351:T:C	4.54942e-08	-0.842724	-1.35881
62812393	chr5:62812393:C:T	7.68197e-08	-1.67766	-3.64918e-10
62812477	chr5:62812477:C:T	2.91461e-08	-1.39894	-1.24785
62812551	chr5:62812551:AT:A	1.04775e-07	-1.40975e-10	-1.3673
62812737	chr5:62812737:C:T	4.50064e-08	-0.853154	-1.35916
62812978	chr5:62812978:T:C	1.84436e-07	-1.40975e-10	-0.801816
62812987	chr5:62812987:C:T	3.11291e-07	-0.278388	-3.64918e-10
62813089	chr5:62813089:G:A	4.53017e-08	-0.84846	-1.35731
62813112	chr5:62813112:A:G	1.05285e-07	-1.40975e-10	-1.36244
62813157	chr5:62813157:G:T	2.53096e-07	-1.40975e-10	-0.485348
62813183	chr5:62813183:G:A	3.44315e-07	-1.40975e-10	-0.177559
62813773	chr5:62813773:T:C	1.84546e-07	-1.40975e-10	-0.801218
62813775	chr5:62813775:C:T	1.09788e-07	-1.40975e-10	-1.32056
62814419	chr5:62814419:T:A	2.83999e-08	-1.6278	-1.04493
62814622	chr5:62814622:G:C	3.12384e-08	-1.67131	-0.906158
62814685	chr5:62814685:G:T	5.3394e-08	-1.47546	-0.565956
62815125	chr5:62815125:G:A	2.70642e-08	-1.6127	-1.1082
62815996	chr5:62815996:G:A	1.86455e-07	-1.40975e-10	-0.790929
62816063	chr5:62816063:C:T	4.73099e-08	-0.844752	-1.31765
62816424	chr5:62816424:C:T	2.52851e-07	-1.40975e-10	-0.486316
62816476	chr5:62816476:C:T	4.47262e-08	-0.858133	-1.36042
62816654	chr5:62816654:G:A	4.8605e-08	-0.811206	-1.32418
62816702	chr5:62816702:A:T	4.9264e-08	-0.803087	-1.31884
62816716	chr5:62816716:T:A	3.12196e-07	-1.40975e-10	-0.275487
62816739	chr5:62816739:T:C	2.43477e-07	-1.40975e-10	-0.524097
62816861	chr5:62816861:G:C	2.8685e-07	-1.40975e-10	-0.360157
62817329	chr5:62817329:C:T	1.04316e-07	-1.40975e-10	-1.37169
62817351	chr5:62817351:G:C	4.3936e-08	-0.940777	-1.29561
62817352	chr5:62817352:T:C	3.32005e-08	-1.34815	-1.1684
62817727	chr5:62817727:G:A	2.27669e-08	-1.61289	-1.28092
62817933	chr5:62817933:T:C	5.40367e-08	-0.665296	-1.36416
62823108	chr5:62823108:A:G	2.60941e-08	-1.62316	-1.13424
62823698	chr5:62823698:A:G	4.9816e-07	0.191803	-3.64918e-10
62824014	chr5:62824014:C:T	4.43431e-08	-1.5199	-0.707263
62824120	chr5:62824120:C:G	2.22795e-08	-1.63427	-1.28118
62824162	chr5:62824162:G:A	4.04844e-08	-1.45865	-0.859554
62824337	chr5:62824337:A:G	3.44505e-07	-1.40975e-10	-0.177008
62824851	chr5:62824851:C:T	1.23182e-06	-1.40975e-10	1.09713
62824947	chr5:62824947:T:G	2.09699e-07	-1.40975e-10	-0.673442
62824989	chr5:62824989:T:A	1.06557e-07	-1.40975e-10	-1.35043
62825034	chr5:62825034:G:A	1.04441e-07	-1.40975e-10	-1.37049
62825079	chr5:62825079:T:G	3.40623e-08	-1.54827	-0.942658
62825756	chr5:62825756:T:C	3.62301e-08	-1.57236	-0.856867
62826179	chr5:62826179:A:G	1.11107e-07	-1.40975e-10	-1.30862
62826882	chr5:62826882:G:C	6.07235e-08	-1.49272	-0.420065
62827589	chr5:62827589:A:G	3.01271e-08	-1.30964	-1.30405
62827878	chr5:62827878:C:T	2.74462e-07	-1.40975e-10	-0.404305
62828315	chr5:62828315:CTCTGAGTTTACAT:C	6.0096e-08	-1.52073	-0.402445
62828404	chr5:62828404:G:A	5.92666e-08	-1.5124	-0.424674
62828624	chr5:62828624:T:A	3.63206e-08	-1.07714	-1.34959
62828794	chr5:62828794:C:T	3.51107e-08	-1.55853	-0.902081
62829099	chr5:62829099:C:G	1.35097e-07	-1.61528	0.502148
62829462	chr5:62829462:T:G	4.35247e-08	-1.09062	-1.15517
62829735	chr5:62829735:G:A	3.5582e-08	-1.56932	-0.877958
62829984	chr5:62829984:C:T	2.29248e-07	-1.40975e-10	-0.584315
62830117	chr5:62830117:G:A	1.104e-07	-1.40975e-10	-1.315
62830337	chr5:62830337:T:A	4.31547e-08	-1.08369	-1.17063
62830675	chr5:62830675:T:C	1.04222e-07	-1.40975e-10	-1.37259
62830866	chr5:62830866:C:T	3.33732e-07	-1.40975e-10	-0.208779
62830993	chr5:62830993:A:C	1.21673e-07	-1.40975e-10	-1.21778
62831338	chr5:62831338:G:T	6.09832e-08	-1.52322	-0.385299
62831370	chr5:62831370:C:T	1.97486e-08	-1.67232	-1.36371
62831589	chr5:62831589:C:A	1.04221e-07	-1.40975e-10	-1.3726
62831866	chr5:62831866:C:T	2.13458e-08	-1.65901	-1.29925
62832726	chr5:62832726:G:A	1.35168e-07	-1.60772	0.495117
62832754	chr5:62832754:C:T	2.87813e-08	-1.65349	-1.0059
62832791	chr5:62832791:C:T	1.54643e-07	-1.40975e-10	-0.978
62833018	chr5:62833018:C:T	3.20193e-08	-1.1802	-1.37258
62833227	chr5:62833227:T:C	1.09587e-07	-1.40975e-10	-1.32239
62833349	chr5:62833349:C:T	3.55632e-08	-1.5564	-0.891409
62833405	chr5:62833405:C:A	2.21452e-07	-1.40975e-10	-0.618913
62833642	chr5:62833642:TCAA:T	1.04714e-07	-1.40975e-10	-1.36789
62833758	chr5:62833758:T:C	2.15019e-07	-1.40975e-10	-0.648389
62833783	chr5:62833783:A:G	2.31437e-08	-1.51579	-1.3616
62833958	chr5:62833958:G:T	1.06536e-07	-1.40975e-10	-1.35063
62833967	chr5:62833967:A:G	3.00373e-08	-1.53142	-1.08526
62834067	chr5:62834067:T:C	3.67918e-08	-1.55063	-0.863216
62834221	chr5:62834221:T:A	4.38672e-08	-1.075	-1.16295
62834366	chr5:62834366:C:T	3.4222e-07	-1.40975e-10	-0.183664
62834499	chr5:62834499:T:C	1.10115e-07	-1.40975e-10	-1.31759
62834689	chr5:62834689:A:G	1.06236e-07	-1.40975e-10	-1.35346
62835208	chr5:62835208:C:G	1.32853e-07	-1.40975e-10	-1.12987
62835295	chr5:62835295:T:A	1.04347e-07	-1.40975e-10	-1.37139
62835336	chr5:62835336:A:G	3.46763e-08	-1.12472	-1.34834
62835376	chr5:62835376:G:A	1.10006e-07	-1.40975e-10	-1.31858
62835539	chr5:62835539:G:A	3.38122e-08	-1.12698	-1.37132
62835640	chr5:62835640:A:G	1.10436e-07	-1.40975e-10	-1.31468
62835707	chr5:62835707:GA:G	2.18156e-07	-1.40975e-10	-0.633905
62835734	chr5:62835734:C:T	2.14886e-07	-1.40975e-10	-0.649008
62835821	chr5:62835821:A:G	3.61576e-08	-1.55326	-0.877967
62835941	chr5:62835941:G:A	1.41679e-07	-1.62937	0.563815
62835990	chr5:62835990:T:C	3.3665e-08	-1.13001	-1.37265
62836122	chr5:62836122:C:G	1.06003e-07	-1.40975e-10	-1.35565
62836434	chr5:62836434:G:C	1.09663e-07	-1.40975e-10	-1.3217
62836496	chr5:62836496:G:A	1.05446e-07	-1.40975e-10	-1.36092
62836593	chr5:62836593:G:T	1.26062e-07	-1.40975e-10	-1.18234
62836607	chr5:62836607:AGAG:A	2.11452e-07	-1.40975e-10	-0.665119
62837367	chr5:62837367:A:T	2.15421e-07	-1.40975e-10	-0.646522
62837426	chr5:62837426:C:A	3.64937e-08	-1.04928	-1.3727
62837538	chr5:62837538:G:A	2.21365e-07	-1.40975e-10	-0.619303
62837846	chr5:62837846:T:C	3.13079e-08	-1.65482	-0.920425
62837847	chr5:62837847:T:C	3.15637e-08	-1.65388	-0.913224
62838304	chr5:62838304:A:G	1.95021e-06	-1.40975e-10	1.55658
62838339	chr5:62838339:G:A	3.56417e-08	-1.07326	-1.37234
62838356	chr5:62838356:A:T	3.47854e-08	-1.09734	-1.37257
62838374	chr5:62838374:G:A	3.61447e-08	-1.08369	-1.34789
62838570	chr5:62838570:A:G	3.56757e-08	-1.54679	-0.897856
62838653	chr5:62838653:C:T	3.42114e-08	-1.54591	-0.940644
62838944	chr5:62838944:A:T	3.20313e-08	-1.65471	-0.897699
62839196	chr5:62839196:T:A	1.86393e-07	-1.40975e-10	-0.791262
62839257	chr5:62839257:T:C	1.34296e-07	-1.61996	0.500895
62839311	chr5:62839311:G:A	2.07894e-06	-1.40975e-10	1.62049
62839745	chr5:62839745:T:A	3.51186e-08	-1.08789	-1.3725
62840024	chr5:62840024:A:G	1.14619e-07	-1.40975e-10	-1.2775
62840142	chr5:62840142:C:T	3.26902e-07	-1.40975e-10	-0.229456
62841515	chr5:62841515:G:A	1.1124e-07	-1.40975e-10	-1.30743
62842233	chr5:62842233:A:T	1.08943e-07	-1.40975e-10	-1.32829
62842256	chr5:62842256:C:T	1.32576e-07	-1.61258	0.480622
62842585	chr5:62842585:G:A	2.06575e-07	-1.40975e-10	-0.688455
62843191	chr5:62843191:T:A	8.86028e-08	-1.53495	-3.64918e-10
62843429	chr5:62843429:C:G	2.76316e-07	-1.40975e-10	-0.397572
62843782	chr5:62843782:G:A	3.29778e-08	-1.15093	-1.37235
62843943	chr5:62843943:C:T	1.09906e-07	-1.40975e-10	-1.3195
62844047	chr5:62844047:G:A	1.10044e-07	-1.40975e-10	-1.31824
62844101	chr5:62844101:C:T	2.14676e-07	-1.40975e-10	-0.649986
62844328	chr5:62844328:T:C	3.8219e-08	-1.20954	-1.16625
62845050	chr5:62845050:A:C	2.70256e-07	-1.40975e-10	-0.419746
62845070	chr5:62845070:T:C	1.05197e-07	-1.40975e-10	-1.36328
62845334	chr5:62845334:G:A	3.58486e-08	-1.55067	-0.889141
62845340	chr5:62845340:C:T	2.12651e-07	-1.40975e-10	-0.659464
62845789	chr5:62845789:C:T	3.41953e-08	-1.55387	-0.933157
62845990	chr5:62845990:C:T	3.2291e-08	-1.65228	-0.89205
62846033	chr5:62846033:C:T	1.96225e-06	-1.40975e-10	1.56273
62846161	chr5:62846161:C:T	1.04553e-07	-1.36942	-3.64918e-10
62846552	chr5:62846552:G:A	4.21825e-08	-1.12323	-1.15388
62846618	chr5:62846618:C:A	3.41856e-08	-1.65839	-0.828924
62846858	chr5:62846858:T:G	2.10831e-07	-1.40975e-10	-0.668061
62847043	chr5:62847043:A:G	3.28614e-08	-1.15523	-1.37159
62847688	chr5:62847688:T:A	4.97919e-08	-1.51787	-0.593394
62847754	chr5:62847754:G:A	1.09915e-07	-1.40975e-10	-1.31941
62847993	chr5:62847993:C:T	5.10457e-08	-1.5002	-0.586197
62848014	chr5:62848014:T:C	2.54931e-07	-1.40975e-10	-0.478125
62848925	chr5:62848925:T:A	1.04222e-07	-1.40975e-10	-1.3726
62849084	chr5:62849084:G:A	1.32912e-07	-1.40975e-10	-1.12943
62849138	chr5:62849138:T:C	1.05577e-07	-1.40975e-10	-1.35968
62849154	chr5:62849154:T:C	1.04415e-07	-1.40975e-10	-1.37075
62849224	chr5:62849224:G:T	6.01308e-08	-1.52282	-0.399776
62849298	chr5:62849298:C:T	5.2353e-07	0.241477	-3.64918e-10
62849481	chr5:62849481:C:T	1.05249e-07	-1.40975e-10	-1.36279
62849619	chr5:62849619:C:T	1.04217e-07	-1.40975e-10	-1.37264
62849704	chr5:62849704:T:C	2.0616e-07	-1.40975e-10	-0.690464
62850076	chr5:62850076:G:A	2.15019e-07	-1.40975e-10	-0.648389
62850301	chr5:62850301:C:T	1.09102e-07	-1.40975e-10	-1.32684
62850380	chr5:62850380:T:C	1.15096e-07	-1.40975e-10	-1.27335
62850512	chr5:62850512:C:T	5.65906e-08	-1.55054	-0.43273
62850949	chr5:62850949:C:A	2.03511e-07	-1.40975e-10	-0.703396
62851217	chr5:62851217:C:T	4.35913e-08	-1.07959	-1.16467
62851402	chr5:62851402:C:A	3.53906e-08	-1.55323	-0.899442
62851404	chr5:62851404:G:A	1.05077e-07	-1.40975e-10	-1.36443
62851448	chr5:62851448:T:C	7.92327e-08	-1.64673	-3.64918e-10
62851470	chr5:62851470:T:A	1.09959e-07	-1.40975e-10	-1.31901
62851869	chr5:62851869:G:A	1.05331e-07	-1.40975e-10	-1.36201
62852318	chr5:62852318:C:T	1.06366e-07	-1.40975e-10	-1.35223
62852583	chr5:62852583:T:C	3.49053e-08	-1.10446	-1.36201
62853001	chr5:62853001:G:T	1.05045e-07	-1.40975e-10	-1.36472
62853005	chr5:62853005:C:T	8.56239e-08	-1.56915	-3.64918e-10
62853093	chr5:62853093:C:T	1.06892e-07	-1.40975e-10	-1.3473
62853172	chr5:62853172:C:T	3.23748e-08	-1.16964	-1.37209
62853193	chr5:62853193:C:T	5.34605e-08	-1.55962	-0.480557
62853231	chr5:62853231:G:T	2.15019e-07	-1.40975e-10	-0.648389
62853634	chr5:62853634:T:G	3.58191e-08	-1.54216	-0.898481
62853638	chr5:62853638:A:T	3.31031e-08	-1.65235	-0.867135
62853761	chr5:62853761:G:T	3.47762e-08	-1.09746	-1.37272
62854025	chr5:62854025:A:C	3.31418e-08	-1.14605	-1.37228
62854116	chr5:62854116:T:A	9.43139e-08	-1.47249	-3.64918e-10
62854201	chr5:62854201:T:C	1.56157e-07	-1.40975e-10	-0.968258
62854222	chr5:62854222:T:G	1.21673e-07	-1.40975e-10	-1.21778
62854422	chr5:62854422:C:T	1.07424e-07	-1.40975e-10	-1.34233
62854625	chr5:62854625:T:C	1.06544e-07	-1.40975e-10	-1.35056
62854656	chr5:62854656:A:AGAATCTCG	1.5683e-07	-1.40975e-10	-0.963954
62854907	chr5:62854907:T:C	1.54898e-07	-1.40975e-10	-0.97635
62855086	chr5:62855086:C:T	2.15767e-07	-1.40975e-10	-0.644918
62855331	chr5:62855331:G:T	1.09915e-07	-1.40975e-10	-1.31941
62855387	chr5:62855387:A:G	4.51903e-07	-1.40975e-10	0.0943495
62855653	chr5:62855653:C:T	1.24915e-07	-1.61252	0.421035
62855769	chr5:62855769:A:T	1.11355e-07	-1.40975e-10	-1.30639
62855786	chr5:62855786:AT:A	1.05909e-07	-1.40975e-10	-1.35654
62855791	chr5:62855791:G:A	1.05919e-07	-1.40975e-10	-1.35645
62856125	chr5:62856125:G:T	3.36892e-08	-1.1298	-1.37213
62856285	chr5:62856285:G:A	1.05323e-07	-1.40975e-10	-1.36209
62856458	chr5:62856458:T:G	2.15935e-07	-1.40975e-10	-0.644141
62856497	chr5:62856497:T:A	1.15029e-07	-1.40975e-10	-1.27394
62856699	chr5:62856699:A:G	1.0422e-07	-1.40975e-10	-1.37262
62856729	chr5:62856729:C:T	3.45314e-08	-1.10488	-1.37237
62856882	chr5:62856882:CAT:C	1.71204e-07	-1.40975e-10	-0.876263
62857021	chr5:62857021:T:C	2.50836e-07	-1.40975e-10	-0.494319
62857214	chr5:62857214:T:A	1.10286e-07	-1.40975e-10	-1.31604
62857275	chr5:62857275:G:T	3.38461e-08	-1.12465	-1.37265
62857516	chr5:62857516:G:A	3.53985e-08	-1.08061	-1.37183
62858276	chr5:62858276:C:T	5.73995e-08	-1.48061	-0.488476
62858469	chr5:62858469:C:A	1.19271e-07	-1.63306	0.395333
62858480	chr5:62858480:T:C	8.95233e-08	-1.52462	-3.64918e-10
62858489	chr5:62858489:T:A	1.19485e-07	-1.62794	0.392008
62858547	chr5:62858547:G:A	3.90145e-07	-1.40975e-10	-0.0525994
62858566	chr5:62858566:G:A	1.17837e-07	-1.6355	0.385682
62858769	chr5:62858769:A:G	3.47481e-08	-1.559	-0.911993
62859080	chr5:62859080:C:T	2.25109e-07	-1.40975e-10	-0.602533
62859364	chr5:62859364:T:TCTG	4.27159e-08	-1.10752	-1.15702
62859609	chr5:62859609:CT:C	6.26103e-08	-1.51323	-0.368958
62859937	chr5:62859937:C:A	2.51807e-08	-1.6589	-1.13414
62860180	chr5:62860180:T:C	1.92549e-07	-0.549081	-0.209684
62860209	chr5:62860209:A:AG	5.39986e-07	0.272427	-3.64918e-10
62860294	chr5:62860294:C:T	3.16692e-07	-1.40975e-10	-0.261187
62861301	chr5:62861301:T:C	1.90666e-07	-1.40975e-10	-0.768592
62861358	chr5:62861358:T:C	1.9979e-08	-1.66564	-1.3588
62861421	chr5:62861421:G:A	2.29696e-07	-1.40975e-10	-0.58236
62861669	chr5:62861669:C:T	2.77152e-08	-1.32582	-1.37131
62861781	chr5:62861781:T:C	2.37304e-07	-1.40975e-10	-0.549774
62861789	chr5:62861789:C:T	2.66237e-08	-1.67839	-1.05892
62861978	chr5:62861978:C:G	1.14182e-07	-1.40975e-10	-1.28132
62862016	chr5:62862016:G:A	5.32803e-08	-0.676947	-1.3666
62862070	chr5:62862070:C:T	2.74846e-08	-1.4231	-1.2824
62862139	chr5:62862139:C:T	2.71752e-08	-1.34436	-1.37246
62862174	chr5:62862174:T:G	1.26044e-07	-1.18249	-3.64918e-10
62862327	chr5:62862327:C:T	4.78748e-08	-0.781857	-1.36867
62862478	chr5:62862478:G:C	1.10541e-07	-1.40975e-10	-1.31373
62862562	chr5:62862562:C:T	4.65401e-08	-1.47514	-0.703664
62862772	chr5:62862772:G:A	1.04648e-07	-1.40975e-10	-1.36851
62862773	chr5:62862773:C:G	4.15894e-08	-1.47157	-0.819697
62862795	chr5:62862795:C:T	2.60714e-07	-1.40975e-10	-0.455695
62862946	chr5:62862946:G:A	3.93573e-08	-1.62084	-0.725592
62863011	chr5:62863011:T:C	4.1496e-08	-1.48112	-0.812401
62863384	chr5:62863384:TC:T	2.06635e-08	-1.63595	-1.35479
62863598	chr5:62863598:A:C	2.46995e-08	-1.66171	-1.15062
62863932	chr5:62863932:C:T	2.69774e-08	-1.35205	-1.37206
62863968	chr5:62863968:A:G	1.95425e-08	-1.67419	-1.37233
62863969	chr5:62863969:A:C	1.9572e-08	-1.67309	-1.37193
62864659	chr5:62864659:G:A	2.75644e-08	-1.33911	-1.36348
62864788	chr5:62864788:G:A	2.92263e-08	-1.27351	-1.37054
62864791	chr5:62864791:C:T	4.41837e-08	-0.879854	-1.35091
62865638	chr5:62865638:C:T	1.95963e-08	-1.67593	-1.36785
62865879	chr5:62865879:G:A	1.97434e-08	-1.67456	-1.36174
62865882	chr5:62865882:G:T	2.00132e-08	-1.66201	-1.36071
62865914	chr5:62865914:T:G	1.94603e-08	-1.67903	-1.37171
62865930	chr5:62865930:A:C	2.72929e-08	-1.34782	-1.36467
62866368	chr5:62866368:A:G	1.00313e-07	-1.41083	-3.64918e-10
62866559	chr5:62866559:C:G	1.75158e-07	-0.619325	-0.234105
62866722	chr5:62866722:G:C	2.29618e-08	-1.67597	-1.20932
62866790	chr5:62866790:G:A	2.963e-08	-1.34539	-1.28495
62866793	chr5:62866793:C:T	4.80679e-08	-0.773841	-1.37266
62866797	chr5:62866797:A:G	2.86171e-06	-1.40975e-10	1.94006
62866999	chr5:62866999:A:G	3.83246e-07	-1.40975e-10	-0.0704414
62867392	chr5:62867392:T:C	2.02525e-08	-1.63928	-1.37156
62867458	chr5:62867458:A:G	1.95127e-08	-1.68023	-1.36782
62867627	chr5:62867627:T:G	2.88836e-07	-1.40975e-10	-0.353258
62867664	chr5:62867664:C:T	2.72902e-08	-1.43493	-1.27767
62868691	chr5:62868691:G:A	1.11059e-07	-1.40975e-10	-1.30905
62869523	chr5:62869523:C:A	5.26583e-08	-1.39906	-0.656233
62869722	chr5:62869722:C:G	2.02451e-08	-1.63848	-1.37272
62870106	chr5:62870106:CATTT:C	1.43572e-06	-1.40975e-10	1.2503
62870903	chr5:62870903:G:A	1.23871e-06	-1.40975e-10	1.10271
62871152	chr5:62871152:T:A	1.9451e-08	-1.68041	-1.37081
62871257	chr5:62871257:G:T	1.6304e-07	-1.40975e-10	-0.925121
62871369	chr5:62871369:G:A	2.60508e-07	-1.40975e-10	-0.456482
62871388	chr5:62871388:A:G	2.80419e-08	-1.31415	-1.37126
62871412	chr5:62871412:C:T	2.31613e-08	-1.67613	-1.2005
62871832	chr5:62871832:T:G	1.62268e-07	-1.40975e-10	-0.929871
62871942	chr5:62871942:ACTC:A	2.46725e-08	-1.44856	-1.36487
62872101	chr5:62872101:T:C	1.94e-07	-1.40975e-10	-0.751258
62872387	chr5:62872387:A:G	2.76738e-07	-1.40975e-10	-0.396048
62872458	chr5:62872458:C:G	1.17931e-06	-1.40975e-10	1.05357
62872993	chr5:62872993:T:G	1.38621e-07	-1.08738	-3.64918e-10
62873403	chr5:62873403:A:G	1.0791e-07	-1.33782	-3.64918e-10
62873927	chr5:62873927:T:A	1.9993e-08	-1.65831	-1.36543
62873942	chr5:62873942:A:C	1.95574e-08	-1.67303	-1.37273
62874721	chr5:62874721:A:G	1.32745e-07	-1.40975e-10	-1.13069
62875207	chr5:62875207:G:A	1.19815e-07	-1.40975e-10	-1.23317
62875476	chr5:62875476:A:C	3.96155e-08	-1.45483	-0.885064
62875596	chr5:62875596:G:A	1.06532e-07	-1.40975e-10	-1.35067
62875698	chr5:62875698:G:A	1.40736e-06	-1.40975e-10	1.23035
62876316	chr5:62876316:T:A	4.98796e-08	-1.24472	-0.864786
62876649	chr5:62876649:G:A	1.13704e-07	-0.297904	-0.987614
62876662	chr5:62876662:AG:A	1.34129e-07	-1.40975e-10	-1.12032
62876736	chr5:62876736:AAAAC:A	5.05202e-08	-0.841064	-1.25568
62876910	chr5:62876910:G:A	2.84734e-07	-1.40975e-10	-0.367562
62877056	chr5:62877056:A:T	1.37178e-07	-1.40975e-10	-1.09784
62877295	chr5:62877295:A:G	2.61982e-08	-1.61926	-1.13417
62877702	chr5:62877702:A:G	8.09381e-07	-1.40975e-10	0.677152
62878037	chr5:62878037:T:G	1.85498e-07	0.2931	-1.08917
62879614	chr5:62879614:C:T	1.11542e-07	-1.40975e-10	-1.30471
62880089	chr5:62880089:G:A	4.05375e-08	-0.950582	-1.36631
62880624	chr5:62880624:A:G	1.04217e-07	-1.40975e-10	-1.37264
62881318	chr5:62881318:A:G	3.66627e-07	-1.40975e-10	-0.114773
62881389	chr5:62881389:T:G	4.98333e-08	-0.788606	-1.32183
62881434	chr5:62881434:C:T	4.55822e-08	-0.842401	-1.3572
62881447	chr5:62881447:T:C	3.58332e-07	-1.40975e-10	-0.137656
62881753	chr5:62881753:T:C	1.42593e-07	-1.40975e-10	-1.05912
62882692	chr5:62882692:C:T	2.17657e-07	-1.40975e-10	-0.636198
62882805	chr5:62882805:C:T	1.21524e-07	-1.40975e-10	-1.219
62883540	chr5:62883540:A:AT	1.62569e-07	-1.40975e-10	-0.928018
62883807	chr5:62883807:A:G	3.44638e-08	-1.20503	-1.27418
62883823	chr5:62883823:T:C	3.21349e-08	-1.26718	-1.282
62883988	chr5:62883988:A:G	2.55551e-08	-1.55321	-1.22507
62884523	chr5:62884523:G:A	2.17851e-08	-1.67404	-1.26385
62884560	chr5:62884560:A:G	8.50522e-08	-0.623413	-0.952439
62884975	chr5:62884975:ATACT:A	6.42664e-08	-0.92995	-0.92613
62886185	chr5:62886185:G:A	4.93586e-08	-1.18345	-0.936558
62886204	chr5:62886204:A:T	1.39908e-07	-1.40975e-10	-1.07813
62886648	chr5:62886648:C:T	8.36369e-08	-1.13852	-0.45411
62887158	chr5:62887158:T:C	3.53993e-08	-1.39184	-1.06059
62887294	chr5:62887294:CTG:C	1.22574e-07	-1.40975e-10	-1.2104
62887453	chr5:62887453:A:C	6.97573e-08	-1.19146	-0.58264
62888065	chr5:62888065:G:A	1.29692e-07	-1.40975e-10	-1.15395
62888417	chr5:62888417:T:C	1.05185e-07	-1.40975e-10	-1.3634
62888626	chr5:62888626:G:C	2.77666e-07	-1.40975e-10	-0.392699
62888765	chr5:62888765:G:A	8.17055e-08	-1.10257	-0.513431
62888769	chr5:62888769:G:A	1.12536e-07	-1.40975e-10	-1.29585
62888929	chr5:62888929:A:T	1.05116e-07	-1.40975e-10	-1.36405
62889057	chr5:62889057:A:G	2.70818e-08	-1.36086	-1.35939
62889646	chr5:62889646:G:A	4.4721e-07	-1.40975e-10	0.0839111
62889720	chr5:62889720:T:C	1.95552e-08	-1.67367	-1.37221
62890703	chr5:62890703:C:T	1.15976e-07	-1.40975e-10	-1.26574
62890849	chr5:62890849:ACTTTT:A	3.14077e-08	-1.45163	-1.12043
62891225	chr5:62891225:A:G	1.05804e-07	-1.40975e-10	-1.35753
62891521	chr5:62891521:C:T	1.05781e-07	-1.40975e-10	-1.35775
62891608	chr5:62891608:A:G	1.04218e-07	-1.40975e-10	-1.37263
62891674	chr5:62891674:T:C	1.12963e-07	-1.29206	-3.64918e-10
62892690	chr5:62892690:T:C	5.61627e-08	-1.04318	-0.947686
62893195	chr5:62893195:T:C	5.68083e-08	-1.03222	-0.947213
62893197	chr5:62893197:T:C	1.19351e-07	-1.40975e-10	-1.23705
62893205	chr5:62893205:G:C	1.09444e-07	-1.40975e-10	-1.3237
62893419	chr5:62893419:T:C	2.4559e-07	-1.40975e-10	-0.515455
62894209	chr5:62894209:T:G	2.86788e-07	-1.6797	1.31933
62894358	chr5:62894358:T:C	2.22095e-07	-1.40975e-10	-0.616011
62894366	chr5:62894366:G:A	7.72185e-08	-1.67248	-3.64918e-10
62894720	chr5:62894720:G:T	6.65642e-08	-1.13084	-0.690109
62894726	chr5:62894726:T:A	2.99189e-08	-1.3362	-1.28443
62894794	chr5:62894794:C:T	1.05053e-07	-1.40975e-10	-1.36465
62895137	chr5:62895137:A:G	1.05141e-07	-1.40975e-10	-1.36382
62895475	chr5:62895475:C:G	5.44514e-08	-0.686933	-1.33487
62895725	chr5:62895725:A:G	7.82967e-08	-1.01784	-0.64077
62895731	chr5:62895731:T:C	5.73782e-08	-1.01723	-0.952219
62895926	chr5:62895926:C:T	1.19274e-07	-1.40975e-10	-1.23769
62896537	chr5:62896537:T:C	1.24833e-06	2.48218	-1.37173
62896877	chr5:62896877:G:A	1.17863e-07	-1.40975e-10	-1.2496
62897120	chr5:62897120:A:G	7.58816e-08	-1.1323	-0.557646
62897128	chr5:62897128:T:C	5.84325e-08	-1.09365	-0.857595
62897376	chr5:62897376:A:G	3.33935e-07	-1.40975e-10	-0.20817
62897659	chr5:62897659:A:G	6.10412e-08	-1.06639	-0.841176
62897787	chr5:62897787:A:G	2.75885e-07	-0.399135	-3.64918e-10
62897865	chr5:62897865:G:C	4.56501e-08	-0.998121	-1.19999
62897867	chr5:62897867:G:C	4.18027e-08	-1.05813	-1.22803
62897869	chr5:62897869:G:C	1.17398e-07	-1.25354	-3.64918e-10
62897871	chr5:62897871:G:C	1.94588e-08	-1.67955	-1.37126
62897875	chr5:62897875:G:C	1.04581e-07	-1.40975e-10	-1.36915
62898531	chr5:62898531:C:T	1.10278e-07	-1.40975e-10	-1.31611
62898775	chr5:62898775:C:T	2.13967e-08	-1.67015	-1.28573
62899071	chr5:62899071:C:T	7.66958e-08	-1.09794	-0.581333
62899072	chr5:62899072:G:A	4.26466e-07	-1.01607	1.05249
62900079	chr5:62900079:A:G	1.04845e-07	-1.40975e-10	-1.36663
62900331	chr5:62900331:T:C	1.67845e-07	-1.40975e-10	-0.896076
62900527	chr5:62900527:C:T	1.40503e-07	-0.658274	-0.415617
62900951	chr5:62900951:T:C	1.19394e-07	-1.40975e-10	-1.23669
62901392	chr5:62901392:C:G	7.82019e-08	-1.08927	-0.570551
62901451	chr5:62901451:T:TTA	4.11905e-08	-1.35264	-0.94827
62901620	chr5:62901620:A:G	7.95933e-08	-1.03518	-0.607004
62901770	chr5:62901770:C:T	1.19188e-07	-1.40975e-10	-1.23842
62902995	chr5:62902995:G:A	1.1829e-07	-1.40975e-10	-1.24597
62903078	chr5:62903078:C:T	7.08996e-08	-0.967121	-0.790731
62903102	chr5:62903102:C:T	3.53818e-07	-0.150335	-3.64918e-10
62903241	chr5:62903241:C:T	5.52292e-08	-1.14507	-0.862559
62903456	chr5:62903456:A:G	7.7602e-08	-1.04151	-0.626014
62904284	chr5:62904284:A:C	6.29711e-08	-0.983206	-0.893236
62904293	chr5:62904293:G:A	3.16375e-07	-1.40975e-10	-0.262189
62904343	chr5:62904343:A:T	1.11408e-07	-1.40975e-10	-1.30592
62904415	chr5:62904415:A:C	1.12117e-07	-1.40975e-10	-1.29958
62904494	chr5:62904494:A:G	1.05039e-07	-1.40975e-10	-1.36478
62904607	chr5:62904607:G:A	4.29816e-07	0.0442398	-3.64918e-10
62905007	chr5:62905007:A:T	2.17156e-08	-1.5785	-1.36258
62905111	chr5:62905111:T:C	1.95225e-08	-1.67755	-1.37
62905735	chr5:62905735:A:G	3.94988e-07	-1.40975e-10	-0.0402628
62905775	chr5:62905775:G:A	1.12275e-07	-1.40975e-10	-1.29817
62906350	chr5:62906350:A:G	2.84336e-08	-1.29905	-1.37249
62906673	chr5:62906673:G:A	7.06524e-08	-1.14448	-0.616866
62906710	chr5:62906710:G:A	7.7307e-08	-1.04692	-0.624415
62906860	chr5:62906860:G:T	1.68697e-07	-1.40975e-10	-0.891015
62906879	chr5:62906879:C:T	6.55241e-08	-1.04001	-0.796694
62906911	chr5:62906911:G:A	3.08353e-07	-1.40975e-10	-0.287871
62907186	chr5:62907186:G:A	1.2186e-07	-1.40975e-10	-1.21625
62907813	chr5:62907813:A:G	1.44756e-07	-1.40975e-10	-1.04407
62907947	chr5:62907947:T:C	9.43638e-07	2.09915	-1.26853
62908012	chr5:62908012:C:G	8.04521e-07	1.31044	-0.639313
62908080	chr5:62908080:C:T	1.06526e-07	-1.40975e-10	-1.35073
62908306	chr5:62908306:C:T	3.14101e-08	-1.41298	-1.15901
62908707	chr5:62908707:C:T	4.26636e-08	-0.91269	-1.35308
62908902	chr5:62908902:T:C	1.89058e-07	-1.40975e-10	-0.777064
62909158	chr5:62909158:T:C	8.6183e-08	-1.08728	-0.475365
62909442	chr5:62909442:T:C	2.02245e-07	-1.40975e-10	-0.709637
62909651	chr5:62909651:T:A	2.64905e-08	-1.37185	-1.37048
62909770	chr5:62909770:A:G	1.04207e-07	-1.40975e-10	-1.37274
62909792	chr5:62909792:G:T	9.92242e-08	-0.623721	-0.798014
62910657	chr5:62910657:T:C	3.98472e-07	-1.40975e-10	-0.0314789
62911035	chr5:62911035:C:T	8.46017e-08	-1.0966	-0.48456
62911296	chr5:62911296:G:C	8.71756e-08	-1.04381	-0.507379
62911358	chr5:62911358:C:T	4.31232e-06	-1.40975e-10	2.35011
62911645	chr5:62911645:A:C	7.73438e-08	-1.11516	-0.555693
62911741	chr5:62911741:T:C	1.6999e-07	-1.40975e-10	-0.883377
62912002	chr5:62912002:T:G	7.65429e-08	-1.18988	-0.491383
62912125	chr5:62912125:G:A	8.78682e-08	-0.740164	-0.803116
62912408	chr5:62912408:C:T	7.70871e-08	-1.13392	-0.540257
62912415	chr5:62912415:C:A	1.05718e-07	-1.40975e-10	-1.35834
62912732	chr5:62912732:C:T	7.53148e-08	-1.11606	-0.581382
62912996	chr5:62912996:C:T	2.84109e-07	-1.40975e-10	-0.369759
62913045	chr5:62913045:A:G	1.22942e-07	-0.824085	-0.383317
62913662	chr5:62913662:C:T	5.3405e-08	-0.81593	-1.22528
62913795	chr5:62913795:G:A	7.56999e-08	-1.12501	-0.567326
62913889	chr5:62913889:T:C	1.04208e-07	-1.40975e-10	-1.37273
62914913	chr5:62914913:C:A	7.47157e-08	-0.655072	-1.05036
62915163	chr5:62915163:A:G	7.68148e-08	-1.67772	-3.64918e-10
62915344	chr5:62915344:A:C	2.78433e-08	-1.38446	-1.30806
62915407	chr5:62915407:C:T	1.90615e-07	-1.40975e-10	-0.768862
62915594	chr5:62915594:A:G	7.9722e-08	-1.0742	-0.566372
62916246	chr5:62916246:C:T	7.48113e-08	-1.10589	-0.598258
62916589	chr5:62916589:T:C	1.16996e-07	-1.07007	-0.186912
62916694	chr5:62916694:A:G	8.37498e-08	-1.07556	-0.515721
62917573	chr5:62917573:G:A	4.47175e-08	-0.84671	-1.37204
62917647	chr5:62917647:A:G	5.01306e-08	-0.860839	-1.24365
62917668	chr5:62917668:A:C	1.26928e-07	-1.40975e-10	-1.1755
62917896	chr5:62917896:T:C	1.07595e-07	-1.34074	-3.64918e-10
62918323	chr5:62918323:T:A	6.24879e-08	-0.687335	-1.19681
62919379	chr5:62919379:AG:A	1.71393e-07	-1.40975e-10	-0.875159
62919383	chr5:62919383:T:A	1.79276e-07	-1.40975e-10	-0.830191
62919743	chr5:62919743:G:A	1.04572e-07	-1.40975e-10	-1.36924
62919880	chr5:62919880:A:G	1.24994e-07	-0.713746	-0.477109
62919950	chr5:62919950:T:G	4.22521e-08	-0.902838	-1.37263
62919956	chr5:62919956:T:C	1.04797e-07	-1.40975e-10	-1.36709
62920826	chr5:62920826:T:C	2.27918e-08	-1.65233	-1.24039
62921820	chr5:62921820:T:C	8.05654e-08	-1.63005	-3.64918e-10
62922044	chr5:62922044:T:C	1.15209e-07	-1.40975e-10	-1.27237
62922106	chr5:62922106:A:C	1.07124e-07	-1.40975e-10	-1.34513
62922275	chr5:62922275:G:A	1.13355e-07	-1.2886	-3.64918e-10
62922399	chr5:62922399:T:C	1.43607e-07	-1.40975e-10	-1.05204
62923231	chr5:62923231:A:C	1.5829e-07	-1.40975e-10	-0.954688
62923331	chr5:62923331:G:A	1.05169e-07	-1.36355	-3.64918e-10
62923637	chr5:62923637:T:C	1.04424e-07	-1.40975e-10	-1.37066
62923735	chr5:62923735:A:AAATG	1.91343e-07	-1.40975e-10	-0.765052
62923830	chr5:62923830:TG:T	1.02082e-07	-0.636438	-0.756908
62924368	chr5:62924368:G:T	9.64562e-08	-0.652472	-0.797557
62924442	chr5:62924442:C:G	1.04332e-07	-1.40975e-10	-1.37154
62924475	chr5:62924475:G:A	9.15815e-08	-1.02272	-0.479164
62924490	chr5:62924490:G:A	1.14109e-07	-1.40975e-10	-1.28197
62924629	chr5:62924629:A:T	5.43678e-08	-0.801625	-1.22172
62924630	chr5:62924630:C:G	1.04549e-07	-1.40975e-10	-1.36946
62924642	chr5:62924642:C:T	9.00239e-08	-1.04241	-0.476632
62924900	chr5:62924900:T:G	1.04328e-07	-1.40975e-10	-1.37158
62925058	chr5:62925058:A:G	1.18266e-07	-1.40975e-10	-1.24618
62925374	chr5:62925374:C:T	8.23245e-08	-1.21842	-0.390031
62925509	chr5:62925509:C:T	8.46647e-08	-1.18181	-0.398613
62925549	chr5:62925549:T:G	8.26352e-08	-1.23095	-0.37373
62925665	chr5:62925665:T:C	8.85979e-08	-1.15475	-0.38026
62925911	chr5:62925911:C:T	9.41704e-08	-0.840009	-0.634002
62926098	chr5:62926098:A:G	1.47966e-07	-1.40975e-10	-1.02214
62926236	chr5:62926236:T:G	8.90601e-08	-1.19704	-0.332768
62926382	chr5:62926382:C:T	1.0818e-07	-1.40975e-10	-1.33532
62926490	chr5:62926490:A:G	8.61965e-08	-0.939541	-0.622946
62926503	chr5:62926503:T:C	4.6963e-08	-0.928621	-1.24114
62926557	chr5:62926557:G:T	2.20298e-07	-1.40975e-10	-0.624136
62926656	chr5:62926656:C:T	9.41001e-08	-0.849677	-0.625082
62926731	chr5:62926731:C:A	1.15576e-07	-1.40975e-10	-1.26919
62927498	chr5:62927498:C:T	3.73505e-08	-1.43902	-0.959746
62927976	chr5:62927976:C:T	5.1527e-08	-0.836815	-1.2402
62928635	chr5:62928635:C:T	8.70539e-08	-1.19393	-0.358655
62928819	chr5:62928819:C:A	4.35049e-08	-1.02512	-1.22113
62928858	chr5:62928858:C:T	9.0047e-08	-0.842953	-0.675833
62928893	chr5:62928893:C:T	1.37361e-07	-1.40975e-10	-1.0965
62929072	chr5:62929072:A:G	6.84193e-08	-1.43285	-0.360614
62929299	chr5:62929299:T:C	8.68083e-08	-1.19423	-0.361184
62929379	chr5:62929379:T:C	8.98963e-08	-1.17689	-0.34357
62929455	chr5:62929455:T:C	1.14894e-07	-1.40975e-10	-1.27511
62929725	chr5:62929725:A:G	9.62829e-08	-0.821768	-0.630059
62929804	chr5:62929804:T:C	1.97884e-07	-1.40975e-10	-0.731438
62929817	chr5:62929817:C:T	1.16538e-07	-1.40975e-10	-1.2609
62930186	chr5:62930186:T:G	1.98928e-07	-1.40975e-10	-0.726176
62930248	chr5:62930248:G:A	5.19846e-08	-0.843945	-1.22422
62930664	chr5:62930664:G:A	1.69537e-07	-1.40975e-10	-0.886047
62930838	chr5:62930838:G:A	1.2462e-07	-0.907794	-0.286051
62930960	chr5:62930960:A:C	2.71593e-07	-1.40975e-10	-0.414813
62931015	chr5:62931015:T:C	8.60033e-08	-1.21728	-0.347448
62931176	chr5:62931176:A:T	2.81433e-08	-1.40171	-1.2801
62931295	chr5:62931295:A:G	1.78476e-07	-1.40975e-10	-0.834666
62931511	chr5:62931511:G:T	8.17306e-08	-1.26047	-0.355223
62931528	chr5:62931528:G:A	1.15072e-07	-1.40975e-10	-1.27356
62932119	chr5:62932119:A:G	1.04281e-07	-1.40975e-10	-1.37203
62932793	chr5:62932793:T:C	1.08546e-07	-1.21414	-0.1178
62932929	chr5:62932929:T:C	1.1237e-07	-1.40975e-10	-1.29732
62933403	chr5:62933403:A:G	1.75811e-07	-1.40975e-10	-0.849707
62933722	chr5:62933722:T:C	7.92545e-08	-1.23924	-0.407211
62933758	chr5:62933758:A:G	1.61804e-07	-1.40975e-10	-0.932731
62933800	chr5:62933800:G:A	7.66511e-08	-1.26696	-0.412893
62933812	chr5:62933812:C:T	1.0541e-07	-1.40975e-10	-1.36126
62933942	chr5:62933942:C:T	1.16131e-07	-1.40975e-10	-1.2644
62934303	chr5:62934303:C:T	4.66467e-08	-1.03315	-1.14337
62934320	chr5:62934320:G:C	1.41545e-07	-1.40975e-10	-1.0665
62934464	chr5:62934464:G:T	9.32594e-08	-1.1804	-0.303332
62934487	chr5:62934487:T:C	7.77417e-08	-1.31698	-0.348745
62935533	chr5:62935533:C:T	6.37988e-08	-1.05193	-0.81145
62935763	chr5:62935763:G:A	3.68078e-08	-1.53407	-0.879335
62935801	chr5:62935801:G:A	4.12733e-08	-1.55664	-0.742257
62935857	chr5:62935857:G:A	1.19511e-07	-1.40975e-10	-1.23571
62936341	chr5:62936341:A:G	2.61768e-08	-1.54858	-1.20566
62936581	chr5:62936581:C:G	2.15317e-08	-1.61482	-1.33477
62936707	chr5:62936707:T:C	1.31288e-07	-1.40975e-10	-1.14172
62936923	chr5:62936923:AC:A	3.38705e-08	-1.49434	-1.00223
62937546	chr5:62937546:G:A	6.5962e-07	-1.40975e-10	0.472546
62937792	chr5:62937792:C:T	8.30546e-08	-1.32701	-0.272609
62937850	chr5:62937850:A:G	3.51001e-08	-1.34556	-1.11536
62937949	chr5:62937949:A:C	1.15128e-07	-1.40975e-10	-1.27307
62937980	chr5:62937980:TC:T	6.55797e-08	-1.01534	-0.82051
62938491	chr5:62938491:A:G	1.06514e-07	-1.40975e-10	-1.35084
62938545	chr5:62938545:C:T	1.14114e-07	-1.40975e-10	-1.28192
62938583	chr5:62938583:T:A	2.89573e-08	-1.53766	-1.11564
62938754	chr5:62938754:T:G	8.85153e-08	-1.2999	-0.236039
62938879	chr5:62938879:G:A	3.14585e-07	-0.267864	-3.64918e-10
62939040	chr5:62939040:C:T	2.91727e-08	-1.54254	-1.10334
62939068	chr5:62939068:AG:A	7.14704e-08	-0.926689	-0.823146
62939256	chr5:62939256:G:A	2.06922e-08	-1.63117	-1.35819
62939292	chr5:62939292:G:A	1.15277e-07	-1.40975e-10	-1.27178
62939385	chr5:62939385:C:T	1.19111e-07	-1.40975e-10	-1.23906
62939457	chr5:62939457:A:T	5.40305e-08	-0.862465	-1.1671
62939485	chr5:62939485:C:T	1.29014e-07	-1.40975e-10	-1.1592
62939732	chr5:62939732:A:G	1.40474e-07	-1.40975e-10	-1.0741
62940057	chr5:62940057:G:A	2.93624e-08	-1.39377	-1.24564
62940599	chr5:62940599:G:A	1.15211e-07	-1.40975e-10	-1.27235
62940830	chr5:62940830:A:C	1.06131e-07	-1.40975e-10	-1.35444
62940886	chr5:62940886:G:A	2.77978e-08	-1.57438	-1.11978
62940990	chr5:62940990:G:T	2.82793e-08	-1.57533	-1.10166
62941107	chr5:62941107:T:C	5.72885e-08	-1.14903	-0.821987
62941166	chr5:62941166:T:A	2.94447e-08	-1.54166	-1.09494
62941261	chr5:62941261:T:C	3.23211e-08	-1.62821	-0.915192
62941827	chr5:62941827:T:C	5.49642e-08	-1.17491	-0.837527
62941932	chr5:62941932:G:A	5.15655e-08	-1.21663	-0.859632
62942225	chr5:62942225:G:T	5.28445e-08	-1.19139	-0.860375
62942390	chr5:62942390:G:T	3.24038e-08	-1.44527	-1.09557
62942431	chr5:62942431:C:T	3.92153e-08	-1.37438	-0.975674
62942515	chr5:62942515:A:G	1.1155e-07	-1.40975e-10	-1.30465
62943049	chr5:62943049:A:G	5.56229e-08	-1.18341	-0.81711
62943182	chr5:62943182:T:C	1.78731e-07	-0.930632	0.097398
62943950	chr5:62943950:AG:A	1.06939e-07	-1.40975e-10	-1.34686
62943953	chr5:62943953:T:TGA	1.06806e-07	-1.40975e-10	-1.3481
62943956	chr5:62943956:C:T	1.07662e-07	-1.40975e-10	-1.34013
62943958	chr5:62943958:G:A	1.07705e-07	-1.40975e-10	-1.33972
62943988	chr5:62943988:C:A	1.04903e-07	-1.40975e-10	-1.36608
62944350	chr5:62944350:T:G	1.15176e-07	-1.40975e-10	-1.27266
62944363	chr5:62944363:G:A	1.62847e-07	-1.02215	0.0958434
62944739	chr5:62944739:T:C	6.51704e-07	-1.40975e-10	0.460473
62944757	chr5:62944757:T:A	3.3484e-07	-1.40975e-10	-0.205464
62944816	chr5:62944816:C:T	2.62007e-08	-1.477	-1.27633
62944910	chr5:62944910:C:T	5.63995e-08	-1.16467	-0.821987
62945099	chr5:62945099:T:C	3.0699e-08	-1.30404	-1.29085
62945299	chr5:62945299:C:A	2.3409e-07	-0.711288	0.147875
62945418	chr5:62945418:A:G	1.43255e-07	-1.40975e-10	-1.05449
62945978	chr5:62945978:T:A	1.41146e-07	-1.09074	0.0214198
62946337	chr5:62946337:G:T	2.84316e-08	-1.43559	-1.23602
62946796	chr5:62946796:C:T	8.90823e-08	-1.52956	-3.64918e-10
62946917	chr5:62946917:T:C	2.72708e-07	-1.01501	0.60429
62947120	chr5:62947120:A:G	2.07479e-07	-1.40975e-10	-0.684089
62947315	chr5:62947315:C:T	1.09003e-07	-1.40975e-10	-1.32774
62947729	chr5:62947729:C:G	2.99117e-08	-1.33445	-1.28641
62947806	chr5:62947806:T:C	1.40477e-06	-1.40975e-10	1.22851
62947943	chr5:62947943:T:G	1.29133e-07	-1.40975e-10	-1.15828
62948342	chr5:62948342:A:G	1.07651e-07	-1.40975e-10	-1.34022
62949231	chr5:62949231:G:A	7.35555e-08	-0.872507	-0.84857
62949286	chr5:62949286:T:A	5.05572e-08	-1.28453	-0.811477
62949485	chr5:62949485:C:T	1.74258e-07	-1.40975e-10	-0.858582
62949499	chr5:62949499:A:G	5.14974e-08	-1.37847	-0.69912
62949590	chr5:62949590:C:G	3.28194e-08	-1.30709	-1.22101
62949622	chr5:62949622:CTATT:C	1.79154e-07	-1.40975e-10	-0.83087
62949692	chr5:62949692:G:A	1.08433e-07	-1.40975e-10	-1.33298
62949889	chr5:62949889:C:T	1.21925e-07	-1.40975e-10	-1.21571
62950078	chr5:62950078:G:C	7.18591e-08	-0.934762	-0.809648
62950347	chr5:62950347:C:T	4.82476e-08	-1.30709	-0.835682
62950756	chr5:62950756:G:A	3.40433e-08	-1.13724	-1.35425
62951005	chr5:62951005:G:A	4.13431e-07	-1.40975e-10	0.00537367
62951315	chr5:62951315:C:T	1.14306e-07	-1.40975e-10	-1.28024
62951382	chr5:62951382:G:T	1.07597e-07	-1.40975e-10	-1.34073
62951544	chr5:62951544:G:C	3.61323e-08	-1.31644	-1.11549
62951575	chr5:62951575:G:T	4.89937e-08	-1.31074	-0.816686
62951754	chr5:62951754:C:G	3.97963e-08	-0.964139	-1.3712
62951813	chr5:62951813:T:G	2.06098e-07	-1.40975e-10	-0.690765
62951860	chr5:62951860:A:G	4.85337e-08	-1.29062	-0.846236
62951982	chr5:62951982:G:C	4.42928e-08	-1.23571	-0.992588
62952066	chr5:62952066:C:A	3.18139e-07	-0.912488	0.655857
62952355	chr5:62952355:T:G	3.78771e-08	-1.01379	-1.37098
62952370	chr5:62952370:C:A	6.31291e-08	-1.06777	-0.806163
62952970	chr5:62952970:G:A	1.24517e-07	-1.40975e-10	-1.19467
62953082	chr5:62953082:G:T	1.07213e-07	-1.40975e-10	-1.3443
62953222	chr5:62953222:G:A	1.04635e-07	-1.40975e-10	-1.36864
62953259	chr5:62953259:C:T	2.90018e-07	-0.940994	0.59182
62953266	chr5:62953266:T:A	4.94751e-08	-1.33299	-0.784657
62953346	chr5:62953346:A:G	7.43935e-08	-0.625819	-1.08393
62953606	chr5:62953606:T:C	7.11181e-08	-0.93662	-0.818155
62953934	chr5:62953934:G:A	1.14923e-07	-0.64603	-0.628823
62953935	chr5:62953935:G:A	1.13846e-07	-0.652808	-0.631462
62954076	chr5:62954076:C:G	4.50573e-07	-0.495969	0.587371
62954429	chr5:62954429:T:G	1.07693e-07	-1.40975e-10	-1.33983
62954431	chr5:62954431:C:A	1.07593e-07	-1.40975e-10	-1.34076
62954594	chr5:62954594:T:G	1.24037e-07	-1.40975e-10	-1.19854
62954663	chr5:62954663:G:A	4.42723e-08	-0.858492	-1.37027
62955006	chr5:62955006:C:T	1.04586e-07	-1.40975e-10	-1.36911
62955408	chr5:62955408:T:G	8.19093e-08	-0.621051	-0.992454
62955517	chr5:62955517:C:T	7.14412e-08	-0.938436	-0.811806
62955545	chr5:62955545:G:A	1.85654e-07	-1.40975e-10	-0.795232
62955719	chr5:62955719:T:A	8.23006e-08	-0.809743	-0.798996
62955852	chr5:62955852:C:T	6.95125e-08	-0.937474	-0.840137
62956060	chr5:62956060:C:T	1.34045e-07	-1.40975e-10	-1.12094
62956123	chr5:62956123:G:A	1.07262e-07	-1.40975e-10	-1.34384
62956278	chr5:62956278:T:C	1.07231e-07	-1.40975e-10	-1.34414
62956314	chr5:62956314:G:A	1.85157e-07	-1.40975e-10	-0.797911
62956541	chr5:62956541:C:A	2.82009e-07	-0.992307	0.61513
62956617	chr5:62956617:G:A	4.32281e-08	-0.883256	-1.36937
62957019	chr5:62957019:A:G	7.01544e-08	-0.954385	-0.814035
62957229	chr5:62957229:G:A	2.72327e-07	-1.40975e-10	-0.412115
62957387	chr5:62957387:C:A	4.55498e-07	-0.513757	0.61603
62957615	chr5:62957615:A:AAAC	4.86191e-08	-0.786171	-1.34893
62957703	chr5:62957703:G:A	1.05931e-07	-1.40975e-10	-1.35633
62957813	chr5:62957813:A:C	2.9926e-07	-0.946947	0.629141
62958461	chr5:62958461:G:T	7.50724e-08	-0.889124	-0.811541
62958516	chr5:62958516:T:A	1.03822e-07	-1.37644	-3.64918e-10
62958815	chr5:62958815:A:C	4.42197e-08	-0.859141	-1.37081
62958841	chr5:62958841:G:A	9.30601e-08	-0.7248	-0.761072
62959917	chr5:62959917:A:G	1.59865e-07	-0.35328	-0.591507
62959980	chr5:62959980:A:G	1.05398e-07	-1.62725	0.265877
62960650	chr5:62960650:C:T	1.05172e-07	-1.40975e-10	-1.36352
62961105	chr5:62961105:A:G	1.13809e-07	-1.40975e-10	-1.2846
62961181	chr5:62961181:T:C	3.52667e-07	-0.922265	0.768671
62961785	chr5:62961785:C:T	2.71973e-07	-1.40975e-10	-0.413413
62961808	chr5:62961808:T:C	2.12118e-08	-1.61652	-1.34804
62962384	chr5:62962384:C:A	6.49369e-07	-1.40975e-10	0.456883
62962713	chr5:62962713:C:T	2.13588e-07	-1.40975e-10	-0.655068
62963040	chr5:62963040:G:A	1.13211e-07	-1.40975e-10	-1.28986
62963065	chr5:62963065:A:G	1.74282e-07	-1.40975e-10	-0.858443
62963192	chr5:62963192:G:A	1.24251e-07	-1.40975e-10	-1.19681
62963338	chr5:62963338:G:A	7.74212e-08	-1.66986	-3.64918e-10
62963446	chr5:62963446:C:T	2.52925e-07	-1.40975e-10	-0.486023
62963587	chr5:62963587:G:C	5.22962e-08	-1.27237	-0.789827
62964170	chr5:62964170:CTG:C	1.07327e-07	-1.40975e-10	-1.34323
62964177	chr5:62964177:T:C	5.35049e-08	-1.29889	-0.740451
62964191	chr5:62964191:C:T	8.57515e-07	-1.26502	1.99994
62964329	chr5:62964329:C:G	1.28285e-07	-1.40975e-10	-1.16486
62964345	chr5:62964345:G:A	1.06708e-07	-1.34902	-3.64918e-10
62964352	chr5:62964352:G:A	1.21691e-07	-1.40975e-10	-1.21763
62964803	chr5:62964803:G:A	9.83796e-08	-1.43028	-3.64918e-10
62964928	chr5:62964928:C:T	7.83108e-08	-0.981861	-0.676571
62965134	chr5:62965134:T:C	1.07327e-07	-1.40975e-10	-1.34323
62965257	chr5:62965257:A:G	5.06463e-08	-0.823331	-1.27092
62965328	chr5:62965328:G:A	7.81299e-08	-0.998289	-0.662456
62965343	chr5:62965343:A:T	1.18361e-07	-1.40975e-10	-1.24538
62965478	chr5:62965478:T:C	7.70444e-08	-0.997699	-0.677036
62965701	chr5:62965701:G:A	4.96659e-08	-1.05573	-1.05807
62965757	chr5:62965757:A:G	2.155e-07	-1.40975e-10	-0.646156
62965884	chr5:62965884:C:A	7.6257e-08	-0.998214	-0.686794
62966003	chr5:62966003:T:C	7.13069e-08	-1.19311	-0.559017
62966210	chr5:62966210:A:T	2.52716e-07	-1.40975e-10	-0.486853
62966788	chr5:62966788:G:A	1.45029e-07	-1.40975e-10	-1.04218
62966841	chr5:62966841:G:T	1.46533e-07	-1.40975e-10	-1.03187
62967125	chr5:62967125:T:C	7.4668e-08	-1.27567	-0.430392
62967184	chr5:62967184:A:G	2.14397e-07	-1.40975e-10	-0.65129
62967280	chr5:62967280:C:T	1.07327e-07	-1.40975e-10	-1.34323
62967629	chr5:62967629:T:A	7.69519e-08	-0.998957	-0.67698
62967759	chr5:62967759:T:C	2.81554e-07	-1.40975e-10	-0.378794
62968271	chr5:62968271:G:A	3.7548e-08	-1.23253	-1.16097
62968325	chr5:62968325:G:A	3.01955e-07	-1.40975e-10	-0.308839
62968397	chr5:62968397:T:C	1.33322e-07	-1.12635	-3.64918e-10
62969242	chr5:62969242:T:C	4.23344e-08	-0.902119	-1.3714
62969729	chr5:62969729:A:G	2.27685e-07	-0.650799	0.0596432
62969829	chr5:62969829:G:A	1.59809e-07	-1.40975e-10	-0.945139
62970060	chr5:62970060:G:A	2.68067e-07	-1.40975e-10	-0.427882
62970447	chr5:62970447:C:T	1.07327e-07	-1.40975e-10	-1.34323
62970464	chr5:62970464:A:G	1.07269e-07	-1.40975e-10	-1.34378
62970792	chr5:62970792:T:A	1.45118e-07	-1.40975e-10	-1.04157
62970926	chr5:62970926:C:G	4.86032e-08	-1.33319	-0.802238
62970931	chr5:62970931:C:T	2.21104e-07	-1.40975e-10	-0.620483
62971136	chr5:62971136:C:T	1.04853e-07	-1.40975e-10	-1.36656
62971278	chr5:62971278:C:T	2.3825e-07	-1.66557	1.11978
62971351	chr5:62971351:C:A	2.58952e-07	-0.462476	-3.64918e-10
62971387	chr5:62971387:G:T	6.64252e-08	-1.08828	-0.734764
62971529	chr5:62971529:C:A	4.23529e-08	-0.900362	-1.37272
62971798	chr5:62971798:AC:A	7.6603e-08	-1.68048	-3.64918e-10
62971933	chr5:62971933:T:G	8.08848e-08	-0.725679	-0.900412
62972316	chr5:62972316:G:A	1.62172e-07	-1.40975e-10	-0.930458
62972317	chr5:62972317:G:A	1.5499e-07	-1.40975e-10	-0.975757
62972916	chr5:62972916:C:T	9.89359e-08	-0.756287	-0.668358
62973028	chr5:62973028:T:G	9.40178e-08	-0.841548	-0.634085
62973185	chr5:62973185:A:G	4.16983e-08	-0.916586	-1.37207
62973249	chr5:62973249:C:A	3.04259e-07	-0.921131	0.619893
62973327	chr5:62973327:G:T	7.83277e-08	-1.65822	-3.64918e-10
62973333	chr5:62973333:A:G	4.09995e-08	-0.93282	-1.37274
62973362	chr5:62973362:T:C	1.21431e-07	-1.40975e-10	-1.21977
62973583	chr5:62973583:G:A	4.25293e-08	-0.896507	-1.37242
62973648	chr5:62973648:CA:C	1.04508e-07	-1.40975e-10	-1.36985
62973686	chr5:62973686:A:G	1.07179e-07	-1.40975e-10	-1.34462
62973861	chr5:62973861:T:A	1.45712e-07	-1.40975e-10	-1.03749
62974123	chr5:62974123:C:T	4.02347e-08	-0.952148	-1.37224
62974565	chr5:62974565:A:C	1.22138e-07	-1.40975e-10	-1.21396
62975261	chr5:62975261:C:T	4.09784e-08	-0.93411	-1.37196
62975304	chr5:62975304:TA:T	7.377e-08	-1.02435	-0.693811
62975383	chr5:62975383:T:A	2.72249e-07	-1.40975e-10	-0.412399
62975627	chr5:62975627:A:G	1.54702e-07	-0.35679	-0.620829
62975698	chr5:62975698:A:G	7.26453e-08	-1.04187	-0.691655
62976029	chr5:62976029:C:T	1.92395e-07	-1.40975e-10	-0.759567
62977331	chr5:62977331:T:C	7.60684e-08	-0.994226	-0.693258
62977406	chr5:62977406:C:T	1.24784e-07	-1.40975e-10	-1.19253
62978280	chr5:62978280:G:A	6.54486e-07	0.464732	-3.64918e-10
62979110	chr5:62979110:C:T	4.79361e-08	-0.86711	-1.28214
62979632	chr5:62979632:T:C	4.02785e-08	-1.31047	-1.01283
62979847	chr5:62979847:G:C	3.84538e-08	-1.33895	-1.03071
62980262	chr5:62980262:T:C	7.48751e-08	-0.472535	-1.23076
62980716	chr5:62980716:C:T	4.80152e-08	-1.32421	-0.823395
62981443	chr5:62981443:G:A	4.09137e-08	-1.27117	-1.03648
62981557	chr5:62981557:C:T	5.29127e-08	-1.17777	-0.872705
62981825	chr5:62981825:A:G	2.90809e-07	-0.346452	-3.64918e-10
62982193	chr5:62982193:T:G	3.07821e-08	-1.64945	-0.942739
62982412	chr5:62982412:C:T	2.04758e-07	-1.40975e-10	-0.697287
62982624	chr5:62982624:C:G	2.06672e-07	-1.40975e-10	-0.687986
62982826	chr5:62982826:G:A	6.29468e-08	-1.55442	-0.322411
62982992	chr5:62982992:C:A	6.30627e-08	-1.56674	-0.308248
62983054	chr5:62983054:T:C	6.53385e-08	-1.56549	-0.274042
62983549	chr5:62983549:A:G	2.04758e-07	-1.40975e-10	-0.697287
62983587	chr5:62983587:A:G	2.04656e-07	-1.40975e-10	-0.697789
62983876	chr5:62983876:A:G	1.04627e-07	-1.40975e-10	-1.36872
62984271	chr5:62984271:T:C	2.58584e-08	-1.62213	-1.14435
62984277	chr5:62984277:C:T	1.09897e-07	-1.40975e-10	-1.31958
62984370	chr5:62984370:G:A	1.76278e-07	-1.40975e-10	-0.847054
62984752	chr5:62984752:T:C	2.17081e-07	-0.638846	-3.64918e-10
62984958	chr5:62984958:C:T	6.22491e-07	0.414612	-3.64918e-10
62985223	chr5:62985223:G:A	6.3868e-08	-1.60154	-0.260763
62985231	chr5:62985231:A:G	1.347e-07	-1.40975e-10	-1.11607
62985232	chr5:62985232:G:T	2.68106e-07	-1.07727	0.649533
62985650	chr5:62985650:A:C	2.69128e-08	-1.61517	-1.11134
62985711	chr5:62985711:T:G	4.53915e-08	-1.5555	-0.648294
62986110	chr5:62986110:A:G	1.94833e-07	-1.40975e-10	-0.746975
62986364	chr5:62986364:A:G	5.01602e-08	-1.5876	-0.516294
62986536	chr5:62986536:A:G	8.3184e-08	-1.59806	-3.64918e-10
62986863	chr5:62986863:C:A	1.16645e-07	-1.40975e-10	-1.25998
62986917	chr5:62986917:G:A	2.54797e-08	-1.64497	-1.13627
62986923	chr5:62986923:A:G	2.01965e-07	-1.40975e-10	-0.711025
62987136	chr5:62987136:A:G	5.07224e-08	-1.34845	-0.744297
62987472	chr5:62987472:A:G	1.95511e-07	-1.40975e-10	-0.7435
62987824	chr5:62987824:T:C	1.50608e-07	-1.40975e-10	-1.00444
62987948	chr5:62987948:A:T	1.06667e-07	-1.40975e-10	-1.3494
62988301	chr5:62988301:A:G	8.95728e-08	-1.52407	-3.64918e-10
62988422	chr5:62988422:A:C	1.30661e-07	-1.40975e-10	-1.14651
62988439	chr5:62988439:C:T	4.46879e-08	-1.63613	-0.583285
62988454	chr5:62988454:C:A	4.40635e-08	-1.62549	-0.607999
62988462	chr5:62988462:G:C	1.04883e-07	-1.40975e-10	-1.36627
62988666	chr5:62988666:T:C	4.96116e-07	0.187691	-3.64918e-10
62988836	chr5:62988836:GA:G	3.8348e-07	-1.40975e-10	-0.0698296
62988906	chr5:62988906:ACT:A	1.34688e-07	-1.40975e-10	-1.11616
62989049	chr5:62989049:C:A	5.87003e-08	-1.60409	-0.342584
62990008	chr5:62990008:G:A	5.04564e-08	-1.57443	-0.523582
62990428	chr5:62990428:C:T	1.04978e-07	-1.40975e-10	-1.36537
62990636	chr5:62990636:A:C	9.7382e-08	-1.44048	-3.64918e-10
62990696	chr5:62990696:C:T	3.03716e-08	-1.4719	-1.13371
62990707	chr5:62990707:C:T	4.75953e-08	-1.5795	-0.576882
62991395	chr5:62991395:G:A	5.81758e-07	-1.40975e-10	0.346937
62991478	chr5:62991478:C:A	1.66579e-07	-1.40975e-10	-0.90365
62991930	chr5:62991930:T:C	1.04561e-07	-1.40975e-10	-1.36935
62992261	chr5:62992261:A:G	1.04959e-07	-1.40975e-10	-1.36555
62992481	chr5:62992481:AT:A	2.05475e-07	-1.40975e-10	-0.693794
62992686	chr5:62992686:A:G	1.04945e-07	-1.40975e-10	-1.36568
62992846	chr5:62992846:A:G	2.04693e-07	-1.40975e-10	-0.697606
62993004	chr5:62993004:A:G	1.02012e-07	-1.67312	0.2791
62993097	chr5:62993097:A:G	1.12955e-07	-1.40975e-10	-1.29212
62993113	chr5:62993113:T:C	1.04971e-07	-1.40975e-10	-1.36544
62993291	chr5:62993291:C:T	1.98357e-07	-1.40975e-10	-0.72905
62993389	chr5:62993389:A:G	5.89975e-08	-1.15042	-0.7912
62993481	chr5:62993481:C:T	1.74307e-07	-1.40975e-10	-0.8583
62993482	chr5:62993482:C:A	5.40193e-08	-1.58087	-0.448904
62993542	chr5:62993542:T:G	3.90371e-08	-1.58446	-0.770148
62993577	chr5:62993577:C:T	1.4211e-07	-1.40975e-10	-1.06251
62993625	chr5:62993625:G:A	1.33685e-07	-1.12363	-3.64918e-10
62993765	chr5:62993765:A:C	4.38169e-08	-1.6022	-0.636899
62993892	chr5:62993892:AG:A	2.80586e-08	-1.60097	-1.08385
62994138	chr5:62994138:T:G	1.05314e-07	-1.40975e-10	-1.36217
62994333	chr5:62994333:G:A	1.12946e-07	-1.40975e-10	-1.29221
62994571	chr5:62994571:T:A	1.07278e-07	-1.40975e-10	-1.34369
62994578	chr5:62994578:G:T	2.12114e-07	-0.661993	-3.64918e-10
62994903	chr5:62994903:C:T	1.07278e-07	-1.40975e-10	-1.34369
62995002	chr5:62995002:A:G	9.68191e-08	-1.44627	-3.64918e-10
62995488	chr5:62995488:A:C	1.58762e-06	0.0806198	1.27026
62995634	chr5:62995634:C:T	1.07051e-07	-1.40975e-10	-1.34581
62995822	chr5:62995822:G:A	4.13536e-08	-1.60815	-0.688804
62995843	chr5:62995843:A:G	3.2167e-07	0.471104	-0.716694
62996771	chr5:62996771:T:C	5.74871e-08	-1.58087	-0.386684
62996902	chr5:62996902:A:T	4.34684e-08	-1.59371	-0.653378
62996966	chr5:62996966:A:G	5.73262e-08	-1.57142	-0.39894
62997090	chr5:62997090:CT:C	9.23113e-08	-1.49395	-3.64918e-10
62997196	chr5:62997196:G:A	1.05464e-07	-1.40975e-10	-1.36075
62997445	chr5:62997445:A:G	1.1325e-07	-1.40975e-10	-1.28952
62997455	chr5:62997455:T:C	1.05737e-07	-1.40975e-10	-1.35816
62997674	chr5:62997674:T:C	1.04539e-07	-1.40975e-10	-1.36956
62998528	chr5:62998528:A:C	4.94054e-08	-1.59766	-0.521394
62999185	chr5:62999185:T:C	1.04964e-07	-1.40975e-10	-1.3655
62999187	chr5:62999187:C:T	5.58743e-08	-1.56936	-0.426657
62999256	chr5:62999256:C:T	1.04665e-07	-1.40975e-10	-1.36835
62999720	chr5:62999720:A:G	4.45705e-08	-1.56287	-0.65917
62999859	chr5:62999859:C:A	2.57534e-07	-1.40975e-10	-0.467965
62999934	chr5:62999934:A:G	1.79815e-06	0.283963	1.19143
63000308	chr5:63000308:GT:G	4.12958e-08	-1.57393	-0.724428
63001096	chr5:63001096:A:G	2.53739e-08	-1.61302	-1.17237
63001121	chr5:63001121:C:A	2.08803e-08	-1.65752	-1.32279
63001362	chr5:63001362:T:G	1.05213e-07	-1.40975e-10	-1.36313
63001590	chr5:63001590:C:T	1.04978e-07	-1.40975e-10	-1.36537
63001985	chr5:63001985:G:A	6.24082e-08	-1.57057	-0.314853
63002103	chr5:63002103:A:G	2.44902e-08	-1.62422	-1.19663
63002104	chr5:63002104:A:G	3.00525e-07	-0.313585	-3.64918e-10
63002746	chr5:63002746:A:T	1.04269e-07	-1.40975e-10	-1.37214
63002857	chr5:63002857:C:T	2.3765e-08	-1.62253	-1.22837
63002881	chr5:63002881:C:T	4.06975e-08	-1.58485	-0.7281
63003352	chr5:63003352:A:G	6.35641e-08	-1.56957	-0.297495
63003406	chr5:63003406:C:T	1.06559e-07	-1.40975e-10	-1.35041
63004020	chr5:63004020:A:G	2.69362e-08	-1.60627	-1.11938
63004028	chr5:63004028:G:A	2.56181e-07	-1.40975e-10	-0.473234
63004048	chr5:63004048:T:A	1.87863e-07	-1.40975e-10	-0.783405
63004502	chr5:63004502:G:A	3.00251e-07	-0.314498	-3.64918e-10
63005725	chr5:63005725:A:T	3.0142e-08	-1.46314	-1.15006
63005728	chr5:63005728:A:T	1.00169e-07	-1.41226	-3.64918e-10
63005854	chr5:63005854:T:C	1.07216e-07	-1.40975e-10	-1.34427
63006170	chr5:63006170:G:A	1.07314e-07	-1.40975e-10	-1.34336
63006248	chr5:63006248:T:G	2.22242e-07	-1.40975e-10	-0.615352
63006399	chr5:63006399:G:C	2.93482e-07	-1.40975e-10	-0.337301
63006781	chr5:63006781:A:G	1.04475e-07	-1.40975e-10	-1.37017
63007583	chr5:63007583:C:T	2.50651e-08	-1.64187	-1.15577
63007946	chr5:63007946:G:A	1.07319e-07	-1.40975e-10	-1.34331
63008513	chr5:63008513:T:C	1.85491e-06	0.273753	1.23272
63008704	chr5:63008704:A:G	2.42942e-08	-1.58763	-1.24125
63008735	chr5:63008735:C:G	1.04406e-07	-1.40975e-10	-1.37083
63008744	chr5:63008744:T:A	3.1012e-08	-1.61905	-0.965696
63008949	chr5:63008949:G:T	2.37083e-07	-1.40975e-10	-0.550708
63009010	chr5:63009010:C:T	1.13223e-07	-1.40975e-10	-1.28976
63009115	chr5:63009115:T:C	1.6567e-06	0.231145	1.16232
63009151	chr5:63009151:C:T	2.66558e-08	-1.56486	-1.17125
63009188	chr5:63009188:C:T	1.05691e-07	-1.40975e-10	-1.3586
63009962	chr5:63009962:G:A	1.67012e-07	-0.901049	-3.64918e-10
63010206	chr5:63010206:C:T	1.95017e-07	-1.40975e-10	-0.746029
63010358	chr5:63010358:G:T	2.59081e-07	-1.40975e-10	-0.461978
63010482	chr5:63010482:C:T	1.05629e-07	-1.40975e-10	-1.35918
63011093	chr5:63011093:A:G	1.98499e-07	-1.40975e-10	-0.728334
63011351	chr5:63011351:A:G	5.2778e-08	-1.6062	-0.446819
63011417	chr5:63011417:T:G	1.73083e-06	0.313911	1.12333
63011464	chr5:63011464:G:A	1.06561e-07	-1.40975e-10	-1.3504
63011812	chr5:63011812:G:A	1.06561e-07	-1.40975e-10	-1.3504
63012013	chr5:63012013:A:G	4.92656e-08	-1.62376	-0.498128
63012210	chr5:63012210:C:A	2.46536e-08	-1.60714	-1.20705
63012476	chr5:63012476:T:C	1.07735e-07	-1.40975e-10	-1.33944
63012705	chr5:63012705:G:T	2.30874e-08	-1.62439	-1.25544
63013252	chr5:63013252:A:T	6.37557e-08	-1.58488	-0.279175
63013362	chr5:63013362:G:A	2.08418e-07	-1.40975e-10	-0.679572
63013426	chr5:63013426:T:TA	2.0167e-07	-1.40975e-10	-0.712487
63013569	chr5:63013569:A:C	3.24911e-07	-1.40975e-10	-0.235566
63013741	chr5:63013741:G:A	1.06016e-07	-1.40975e-10	-1.35553
63013774	chr5:63013774:G:A	1.06058e-07	-1.40975e-10	-1.35513
63014152	chr5:63014152:A:C	2.717e-07	0.116569	-0.530988
63014259	chr5:63014259:C:T	1.07009e-07	-1.67625	0.330047
63014352	chr5:63014352:C:G	1.31694e-07	-1.40975e-10	-1.13864
63014520	chr5:63014520:T:C	1.04624e-07	-1.40975e-10	-1.36875
63014523	chr5:63014523:T:G	1.04583e-07	-1.40975e-10	-1.36914
63014608	chr5:63014608:A:G	1.04745e-07	-1.40975e-10	-1.36759
63015000	chr5:63015000:G:A	1.06077e-07	-1.40975e-10	-1.35495
63015519	chr5:63015519:A:G	1.13273e-07	-1.40975e-10	-1.28931
63015739	chr5:63015739:CAT:C	1.24352e-07	-1.40975e-10	-1.196
63016323	chr5:63016323:G:T	5.75532e-08	-1.6079	-0.358509
63016919	chr5:63016919:C:T	1.42244e-07	-1.63408	0.572508
63017167	chr5:63017167:G:A	2.33971e-07	-1.40975e-10	-0.563921
63017253	chr5:63017253:T:G	3.02935e-08	-1.65826	-0.949923
63017435	chr5:63017435:T:C	4.92066e-08	-1.61866	-0.504431
63017496	chr5:63017496:C:T	8.59702e-08	-1.56512	-3.64918e-10
63017500	chr5:63017500:G:A	1.0621e-07	-1.40975e-10	-1.3537
63017715	chr5:63017715:T:A	2.72191e-07	-0.0445637	-0.368049
63018373	chr5:63018373:GT:G	2.05212e-07	-1.40975e-10	-0.695075
63018610	chr5:63018610:C:T	2.27347e-08	-1.6119	-1.28333
63018884	chr5:63018884:G:A	2.57534e-07	-1.40975e-10	-0.467965
63019033	chr5:63019033:G:A	5.0309e-07	-1.40975e-10	0.201652
63019377	chr5:63019377:G:A	2.71272e-07	-1.40975e-10	-0.415996
63020162	chr5:63020162:A:G	1.85868e-07	-1.40975e-10	-0.794078
63020277	chr5:63020277:T:C	1.0604e-07	-1.40975e-10	-1.3553
63020312	chr5:63020312:G:A	1.0678e-07	-1.40975e-10	-1.34834
63020448	chr5:63020448:G:A	3.91808e-08	-1.68044	-0.67049
63020678	chr5:63020678:T:C	4.05034e-08	-1.626	-0.691732
63020967	chr5:63020967:A:G	2.01667e-07	-1.40975e-10	-0.712497
63021645	chr5:63021645:G:A	1.55265e-07	-1.40975e-10	-0.973987
63021713	chr5:63021713:A:G	2.03392e-07	-1.40975e-10	-0.703983
63021920	chr5:63021920:GT:G	1.80536e-07	-1.40975e-10	-0.823188
63022167	chr5:63022167:T:C	2.55079e-07	-1.40975e-10	-0.477542
63022313	chr5:63022313:T:C	2.37494e-08	-1.5981	-1.25346
63022433	chr5:63022433:A:G	1.04449e-07	-1.40975e-10	-1.37042
63022665	chr5:63022665:A:G	2.16833e-08	-1.60467	-1.3379
63022724	chr5:63022724:A:C	1.26044e-07	-1.40975e-10	-1.18249
63023110	chr5:63023110:T:C	5.8126e-08	-1.60298	-0.353524
63023959	chr5:63023959:T:C	1.05469e-07	-1.40975e-10	-1.3607
63024019	chr5:63024019:A:G	4.64208e-08	-1.58735	-0.594016
63024236	chr5:63024236:G:A	5.64947e-07	0.616407	-0.298792
63024709	chr5:63024709:C:T	1.31428e-07	-1.40975e-10	-1.14066
63024779	chr5:63024779:T:C	7.73248e-08	-1.6711	-3.64918e-10
63025382	chr5:63025382:C:T	1.06568e-07	-1.40975e-10	-1.35033
63026271	chr5:63026271:G:A	1.07534e-07	-1.40975e-10	-1.34131
63026277	chr5:63026277:G:A	7.62934e-07	1.02312	-0.405063
63026681	chr5:63026681:C:A	2.78451e-08	-1.4054	-1.28706
63027192	chr5:63027192:A:C	3.32982e-08	-1.63208	-0.881537
63027344	chr5:63027344:T:A	1.99627e-07	-1.40975e-10	-0.722667
63027704	chr5:63027704:G:C	1.06472e-07	-1.40975e-10	-1.35124
63027873	chr5:63027873:T:C	8.04608e-08	-1.63135	-3.64918e-10
63027952	chr5:63027952:G:A	1.04537e-07	-1.40975e-10	-1.36958
63028079	chr5:63028079:G:T	1.3834e-07	-1.40975e-10	-1.0894
63028135	chr5:63028135:G:A	6.81308e-07	0.772654	-0.267757
63028470	chr5:63028470:T:C	2.36696e-07	-0.0525897	-0.499753
63028670	chr5:63028670:A:G	1.00935e-07	-1.40464	-3.64918e-10
63028998	chr5:63028998:G:T	1.04557e-07	-1.40975e-10	-1.36938
63029065	chr5:63029065:G:A	3.33422e-07	-0.209709	-3.64918e-10
63029468	chr5:63029468:T:C	2.45865e-08	-1.60879	-1.20813
63029751	chr5:63029751:G:A	2.72376e-08	-1.56125	-1.15327
63029824	chr5:63029824:A:G	2.03912e-07	-1.40975e-10	-0.701431
63030178	chr5:63030178:G:A	2.01479e-07	-0.71343	-3.64918e-10
63030596	chr5:63030596:A:C	3.01261e-07	-1.40975e-10	-0.31114
63030991	chr5:63030991:C:A	3.80243e-08	-1.60185	-0.779038
63031016	chr5:63031016:A:G	3.0111e-07	-1.40975e-10	-0.31164
63031131	chr5:63031131:G:T	1.07496e-07	-1.40975e-10	-1.34166
63031439	chr5:63031439:A:T	1.1142e-07	-1.40975e-10	-1.30581
63031451	chr5:63031451:T:A	3.4258e-08	-1.60716	-0.87804
63031533	chr5:63031533:G:A	1.06556e-07	-1.40975e-10	-1.35045
63031629	chr5:63031629:C:A	2.03577e-07	-1.40975e-10	-0.703072
63031658	chr5:63031658:G:A	1.06561e-07	-1.40975e-10	-1.3504
63031927	chr5:63031927:C:T	1.97159e-07	-1.40975e-10	-0.735106
63032019	chr5:63032019:G:T	2.65676e-07	-1.40975e-10	-0.436838
63032133	chr5:63032133:T:C	2.07883e-08	-1.64797	-1.33676
63032353	chr5:63032353:G:A	5.1034e-08	-1.57942	-0.507202
63032497	chr5:63032497:GA:G	2.19866e-07	-0.147379	-0.478719
63032545	chr5:63032545:C:G	1.06729e-07	-1.40975e-10	-1.34882
63033262	chr5:63033262:TA:T	5.79705e-08	-1.61105	-0.348135
63033874	chr5:63033874:A:T	1.06811e-07	-1.40975e-10	-1.34806
63033957	chr5:63033957:G:A	1.12677e-07	-1.40975e-10	-1.29459
63034015	chr5:63034015:T:C	9.69494e-07	0.0827688	0.774888
63034022	chr5:63034022:T:A	1.06718e-07	-1.40975e-10	-1.34893
63034050	chr5:63034050:G:A	1.05217e-07	-1.40975e-10	-1.36309
63034100	chr5:63034100:G:A	3.32194e-08	-1.57909	-0.936897
63034134	chr5:63034134:G:C	1.06729e-07	-1.40975e-10	-1.34882
63034620	chr5:63034620:T:C	1.06729e-07	-1.40975e-10	-1.34882
63034756	chr5:63034756:G:T	9.79962e-08	-1.43419	-3.64918e-10
63034768	chr5:63034768:A:G	1.41327e-06	0.292543	0.942001
63034937	chr5:63034937:A:C	1.05016e-07	-1.365	-3.64918e-10
63035972	chr5:63035972:G:A	1.06963e-07	-1.40975e-10	-1.34664
63035997	chr5:63035997:T:C	2.64787e-07	-1.40975e-10	-0.440193
63036226	chr5:63036226:G:T	4.32658e-08	-1.67772	-0.57403
63036260	chr5:63036260:G:A	1.29588e-07	-1.40975e-10	-1.15476
63036487	chr5:63036487:A:G	1.04416e-07	-1.40975e-10	-1.37074
63036983	chr5:63036983:T:C	8.16169e-08	-1.61708	-3.64918e-10
63037025	chr5:63037025:A:C	9.0853e-08	-1.50988	-3.64918e-10
63037590	chr5:63037590:C:G	1.46666e-07	-1.40975e-10	-1.03096
63037807	chr5:63037807:A:T	1.26183e-07	-1.40975e-10	-1.18139
63037914	chr5:63037914:A:G	1.44369e-07	-1.40975e-10	-1.04674
63037929	chr5:63037929:G:A	9.18575e-08	-1.49888	-3.64918e-10
63038153	chr5:63038153:G:A	1.9138e-06	0.404658	1.13307
63038168	chr5:63038168:C:T	2.16107e-07	-1.40975e-10	-0.643345
63038841	chr5:63038841:G:A	3.26116e-08	-1.6198	-0.914646
63038881	chr5:63038881:G:T	2.34327e-07	-0.05452	-0.507879
63039011	chr5:63039011:A:G	2.03631e-08	-1.65862	-1.34677
63039557	chr5:63039557:G:C	3.24313e-08	-1.60828	-0.931709
63039578	chr5:63039578:A:G	2.08141e-07	-1.40975e-10	-0.6809
63039756	chr5:63039756:C:A	8.824e-08	-1.53906	-3.64918e-10
63039824	chr5:63039824:G:T	2.08783e-08	-1.64251	-1.3379
63040257	chr5:63040257:A:G	1.11335e-07	-1.40975e-10	-1.30658
63040499	chr5:63040499:T:A	1.44954e-07	-1.40975e-10	-1.0427
63040505	chr5:63040505:T:G	1.06123e-07	-1.40975e-10	-1.35452
63040880	chr5:63040880:T:G	1.53981e-06	0.288767	1.03153
63040881	chr5:63040881:T:G	5.42427e-08	-1.60842	-0.417224
63041112	chr5:63041112:G:A	2.34398e-07	-0.125567	-0.436529
63041284	chr5:63041284:A:G	1.22916e-07	-1.40975e-10	-1.20762
63041298	chr5:63041298:A:C	1.84031e-07	-1.40975e-10	-0.804011
63041419	chr5:63041419:A:G	1.62199e-06	0.312363	1.05993
63041429	chr5:63041429:A:T	5.35718e-08	-1.59538	-0.442717
63041858	chr5:63041858:T:G	9.48298e-07	0.684509	0.151042
63041963	chr5:63041963:T:C	1.30904e-07	-1.40975e-10	-1.14465
63042235	chr5:63042235:A:G	1.50946e-07	-1.40975e-10	-1.0022
63042296	chr5:63042296:T:C	3.19572e-08	-1.60275	-0.951972
63042633	chr5:63042633:A:G	7.75144e-08	-1.66865	-3.64918e-10
63042887	chr5:63042887:T:C	3.14223e-08	-1.59355	-0.978052
63042955	chr5:63042955:C:T	1.47429e-07	-1.40975e-10	-1.02577
63042999	chr5:63042999:G:A	1.17615e-07	-1.40975e-10	-1.2517
63043058	chr5:63043058:A:G	1.04704e-07	-1.40975e-10	-1.36798
63043155	chr5:63043155:T:C	1.57377e-06	0.297569	1.04454
63043202	chr5:63043202:C:G	2.45059e-08	-1.60336	-1.21685
63043381	chr5:63043381:A:G	1.06729e-07	-1.40975e-10	-1.34882
63043605	chr5:63043605:C:A	9.49797e-07	-1.40975e-10	0.837131
63043754	chr5:63043754:G:T	1.8055e-07	-1.40975e-10	-0.823111
63044027	chr5:63044027:G:A	3.21446e-08	-1.61814	-0.930734
63044389	chr5:63044389:A:G	1.06879e-07	-1.40975e-10	-1.34742
63044444	chr5:63044444:G:A	3.92536e-07	-1.40975e-10	-0.0464885
63044479	chr5:63044479:G:A	6.30103e-07	0.426766	-3.64918e-10
63044509	chr5:63044509:C:T	7.81697e-08	-1.66024	-3.64918e-10
63044634	chr5:63044634:T:C	5.70065e-08	-1.6167	-0.359255
63045391	chr5:63045391:G:A	1.19456e-07	-0.154827	-1.08134
63045815	chr5:63045815:G:A	2.27582e-07	-0.591608	-3.64918e-10
63045861	chr5:63045861:G:A	1.04389e-07	-1.40975e-10	-1.371
63046145	chr5:63046145:C:G	2.44471e-07	-0.102285	-0.417735
63046424	chr5:63046424:A:G	1.43449e-06	0.234568	1.01488
63046566	chr5:63046566:T:C	1.54353e-07	-0.264743	-0.71513
63046702	chr5:63046702:C:T	2.89214e-08	-1.5566	-1.09794
63046732	chr5:63046732:G:A	2.50856e-07	-1.40975e-10	-0.494239
63047526	chr5:63047526:G:T	1.16714e-07	-0.237962	-1.02143
63047556	chr5:63047556:C:T	2.26871e-08	-1.63131	-1.26601
63047611	chr5:63047611:C:T	5.06496e-08	-1.6193	-0.474885
63047883	chr5:63047883:A:G	2.89471e-07	-1.40975e-10	-0.351061
63048226	chr5:63048226:C:T	1.39187e-07	-0.27458	-0.808717
63048679	chr5:63048679:C:T	1.01309e-06	0.555388	0.346258
63048848	chr5:63048848:A:G	1.58783e-07	-0.951578	-3.64918e-10
63049001	chr5:63049001:A:C	1.16936e-07	-0.22245	-1.03504
63049632	chr5:63049632:G:A	1.87936e-07	-0.361163	-0.421853
63049772	chr5:63049772:T:C	5.93155e-08	-1.21216	-0.724083
63049847	chr5:63049847:G:T	1.19512e-07	-1.40975e-10	-1.2357
63049968	chr5:63049968:T:C	5.08389e-08	-1.59911	-0.491342
63050484	chr5:63050484:C:T	9.16879e-08	-1.62812	0.127397
63050697	chr5:63050697:G:T	1.67881e-07	-1.40975e-10	-0.895861
63050923	chr5:63050923:G:A	1.65512e-07	-0.180076	-0.729995
63050960	chr5:63050960:T:C	1.28777e-07	-1.40975e-10	-1.16104
63051329	chr5:63051329:T:C	2.83339e-07	-1.40975e-10	-0.372472
63051369	chr5:63051369:A:G	1.36732e-07	-0.0795484	-1.02155
63051643	chr5:63051643:C:G	2.84914e-07	-1.40975e-10	-0.366929
63051763	chr5:63051763:A:T	3.01582e-07	-1.40975e-10	-0.310077
63051951	chr5:63051951:T:G	1.0827e-07	-1.40975e-10	-1.33449
63052553	chr5:63052553:G:A	1.8055e-07	-1.40975e-10	-0.823111
63052801	chr5:63052801:G:A	1.63507e-07	-0.159915	-0.762348
63052971	chr5:63052971:T:C	2.85486e-07	-1.40975e-10	-0.364924
63053156	chr5:63053156:GC:G	1.40698e-07	-1.40975e-10	-1.0725
63053301	chr5:63053301:G:A	2.44316e-07	-0.224848	-0.295806
63053541	chr5:63053541:G:A	1.46911e-07	-0.127334	-0.901957
63053568	chr5:63053568:G:A	1.61706e-07	-0.0385715	-0.894767
63053866	chr5:63053866:A:G	9.39522e-08	-0.93706	-0.539271
63053932	chr5:63053932:G:A	1.17903e-07	-1.40975e-10	-1.24925
63055091	chr5:63055091:T:C	8.02e-08	-1.63459	-3.64918e-10
63055247	chr5:63055247:C:T	2.7227e-07	-1.40975e-10	-0.412322
63056661	chr5:63056661:A:G	2.7332e-07	-1.40975e-10	-0.408473
63057098	chr5:63057098:T:A	1.29353e-07	-0.53872	-0.617853
63057268	chr5:63057268:C:T	1.13287e-07	-1.40975e-10	-1.28919
63058063	chr5:63058063:TATAA:T	1.40364e-07	-0.57609	-0.498788
63058081	chr5:63058081:ATATGCATTATG:A	3.00486e-07	-1.40975e-10	-0.313715
63058374	chr5:63058374:G:A	1.7781e-07	-0.846534	0.00813246
63058422	chr5:63058422:C:T	6.31688e-07	0.152016	0.277263
63058957	chr5:63058957:A:G	1.13716e-07	-0.449626	-0.835788
63058959	chr5:63058959:T:G	3.29734e-07	-0.220832	-3.64918e-10
63059669	chr5:63059669:G:A	7.51959e-08	-0.471588	-1.22743
63059679	chr5:63059679:A:G	1.15596e-07	-0.420125	-0.848887
63060539	chr5:63060539:CT:C	1.14029e-07	-1.40975e-10	-1.28266
63060642	chr5:63060642:C:T	8.03867e-08	-0.452932	-1.17934
63060665	chr5:63060665:C:T	1.24317e-07	-1.63567	0.439392
63060803	chr5:63060803:A:G	1.97751e-07	-1.40975e-10	-0.73211
63060902	chr5:63060902:ATT:A	1.28331e-07	-1.40975e-10	-1.1645
63060916	chr5:63060916:G:A	1.42844e-06	1.24522	-3.64918e-10
63061173	chr5:63061173:T:C	7.98554e-08	-1.6389	-3.64918e-10
63061388	chr5:63061388:T:C	8.38093e-08	-0.458757	-1.13182
63062039	chr5:63062039:A:C	1.75663e-07	-0.0227991	-0.827748
63062047	chr5:63062047:T:C	2.80596e-07	-1.40975e-10	-0.382203
63062048	chr5:63062048:G:A	2.87643e-07	-1.40975e-10	-0.357397
63062929	chr5:63062929:C:T	2.6288e-07	-1.40975e-10	-0.447418
63063043	chr5:63063043:T:C	2.56791e-07	-1.40975e-10	-0.470854
63063184	chr5:63063184:C:G	2.09537e-07	-1.40975e-10	-0.674217
63063329	chr5:63063329:T:C	5.27448e-08	-0.696586	-1.35707
63063619	chr5:63063619:A:T	1.72347e-07	-1.40975e-10	-0.869608
63063984	chr5:63063984:A:G	1.07553e-07	-0.481989	-0.859143
63064137	chr5:63064137:A:C	2.42327e-07	-1.40975e-10	-0.52883
63064949	chr5:63064949:C:T	1.76469e-07	-0.0250428	-0.820927
63065073	chr5:63065073:T:C	1.08156e-07	-1.40975e-10	-1.33554
63065126	chr5:63065126:T:A	2.22807e-07	-1.40975e-10	-0.612813
63065140	chr5:63065140:T:C	6.60466e-08	-0.519721	-1.30904
63065168	chr5:63065168:C:A	3.83539e-08	-1.50038	-0.871881
63066333	chr5:63066333:G:A	7.5574e-07	0.604685	0.00389517
63066733	chr5:63066733:A:T	8.27151e-08	-0.632636	-0.971079
63067385	chr5:63067385:T:C	1.19539e-06	0.0682327	0.998881
```
