## Supplementary material for "Characterization of shared and ancestry-specific signals driving complex traits using multi-ancestry fine-mapping": susiex_nc3.cs80.snp

```
BP	SNP	PIP(CS1)	LogBF(CS1,Pop1)	LogBF(CS1,Pop2)
62067503	chr5:62067503:C:T	3.21003e-07	-1.40975e-10	-0.227429
62067516	chr5:62067516:C:T	0.000105915	6.9377	-1.36618
62067538	chr5:62067538:A:G	2.70848e-07	0.974523	-1.37185
62068037	chr5:62068037:GGT:G	1.52321e-07	-1.40975e-10	-0.972889
62068955	chr5:62068955:C:CA	0.000150148	7.19212	-1.27162
62069204	chr5:62069204:A:G	1.17464e-06	-1.40975e-10	1.06984
62069282	chr5:62069282:C:T	3.33743e-08	-1.68013	-0.810964
62069285	chr5:62069285:A:G	0.000149448	7.28266	-1.36683
62069717	chr5:62069717:G:C	3.38638e-07	1.17388	-1.34783
62069761	chr5:62069761:C:T	0.000168842	6.96068	-0.922845
62070106	chr5:62070106:T:C	8.75984e-08	-1.52612	-3.64918e-10
62070355	chr5:62070355:T:C	0.000160401	7.26998	-1.28343
62070423	chr5:62070423:T:C	1.03389e-07	-1.40975e-10	-1.36038
62070754	chr5:62070754:G:C	1.19824e-07	-1.21286	-3.64918e-10
62071291	chr5:62071291:C:A	7.82673e-05	6.59915	-1.33014
62071309	chr5:62071309:CT:C	8.53132e-08	-1.66681	0.114261
62071482	chr5:62071482:A:C	1.14633e-07	-1.40975e-10	-1.25714
62071528	chr5:62071528:TA:T	5.68389e-07	-1.40975e-10	0.343925
62071778	chr5:62071778:G:A	2.42491e-07	-1.40975e-10	-0.507917
62072099	chr5:62072099:C:T	1.04848e-07	-1.40975e-10	-1.34637
62072141	chr5:62072141:A:G	1.02919e-07	-1.40975e-10	-1.36494
62072217	chr5:62072217:G:A	1.72687e-07	0.233848	-1.08125
62072605	chr5:62072605:A:C	3.50032e-07	1.1391	-1.27996
62072673	chr5:62072673:C:T	1.63139e-07	-1.40975e-10	-0.904278
62072849	chr5:62072849:A:G	1.66037e-07	0.331551	-1.21822
62072857	chr5:62072857:G:GAAACTAGC	1.7119e-07	0.358066	-1.21417
62072862	chr5:62072862:T:TA	1.68646e-07	0.423917	-1.295
62072902	chr5:62072902:C:G	1.24395e-07	-1.17542	-3.64918e-10
62073209	chr5:62073209:T:C	1.34668e-07	-1.40975e-10	-1.09607
62073496	chr5:62073496:C:T	1.55494e-07	-1.40975e-10	-0.952272
62073506	chr5:62073506:T:C	1.63792e-07	0.404102	-1.30438
62073564	chr5:62073564:C:T	5.17825e-07	0.835989	-0.585232
62073680	chr5:62073680:G:A	7.50604e-05	6.29759	-1.07042
62073778	chr5:62073778:T:C	1.71477e-07	0.43438	-1.28881
62074096	chr5:62074096:A:AC	1.83392e-07	0.322162	-1.10941
62074332	chr5:62074332:C:T	2.44579e-07	-0.499341	-3.64918e-10
62074392	chr5:62074392:A:G	3.45632e-07	0.660314	-0.813819
62074472	chr5:62074472:T:C	1.75547e-07	-1.40975e-10	-0.830973
62074532	chr5:62074532:T:C	2.05685e-07	0.632125	-1.30466
62074586	chr5:62074586:C:T	1.05665e-07	-1.40975e-10	-1.33861
62075386	chr5:62075386:A:C	8.67869e-05	6.41365	-1.04132
62075479	chr5:62075479:T:A	2.54695e-07	0.911396	-1.37021
62076073	chr5:62076073:G:A	1.76209e-07	0.28316	-1.11037
62076321	chr5:62076321:G:C	1.57908e-07	-1.40975e-10	-0.93687
62076764	chr5:62076764:T:A	3.60329e-08	-1.45292	-0.961525
62077447	chr5:62077447:G:C	3.47384e-08	-1.66689	-0.784151
62077502	chr5:62077502:C:T	1.8e-07	0.453368	-1.25929
62077687	chr5:62077687:C:T	3.13478e-08	-1.6804	-0.873333
62077929	chr5:62077929:TA:T	1.07679e-07	-1.40975e-10	-1.31973
62077939	chr5:62077939:T:C	2.59796e-07	-1.40975e-10	-0.438984
62077973	chr5:62077973:C:T	1.57094e-07	-1.40975e-10	-0.942034
62078012	chr5:62078012:C:T	2.47727e-07	0.807007	-1.29356
62078093	chr5:62078093:CTCTG:C	2.8961e-08	-1.66094	-0.971993
62078116	chr5:62078116:G:A	4.95001e-07	-1.40975e-10	0.20568
62078461	chr5:62078461:T:C	4.79588e-08	-1.6561	-0.472437
62078829	chr5:62078829:A:G	5.48474e-07	1.03147	-0.723213
62079370	chr5:62079370:A:T	1.75219e-07	-1.40975e-10	-0.832845
62079503	chr5:62079503:C:T	1.51445e-07	0.193926	-1.17258
62079885	chr5:62079885:C:T	7.47025e-05	6.2748	-1.05241
62080051	chr5:62080051:C:T	2.05399e-08	-1.6097	-1.36681
62080119	chr5:62080119:C:T	2.53217e-07	-1.40975e-10	-0.464633
62080332	chr5:62080332:A:G	2.85115e-08	-1.6614	-0.987177
62080446	chr5:62080446:C:T	2.76327e-07	0.992338	-1.36964
62080642	chr5:62080642:C:T	1.13774e-07	-1.26467	-3.64918e-10
62080856	chr5:62080856:C:T	8.08871e-08	-1.60583	-3.64918e-10
62081236	chr5:62081236:C:T	4.06407e-07	0.00847481	-3.64918e-10
62081428	chr5:62081428:A:G	5.29121e-07	1.03553	-0.763188
62081486	chr5:62081486:T:C	1.67832e-07	0.292877	-1.16879
62082006	chr5:62082006:T:A	1.81795e-07	0.348481	-1.14448
62082566	chr5:62082566:ATATATTT:A	2.31051e-07	-1.40975e-10	-0.556243
62083084	chr5:62083084:T:C	7.54838e-08	-1.67496	-3.64918e-10
62083093	chr5:62083093:T:C	1.59989e-06	-1.40975e-10	1.37881
62083450	chr5:62083450:T:C	6.41106e-05	6.15339	-1.0839
62083726	chr5:62083726:C:T	2.05494e-08	-1.60495	-1.3711
62083966	chr5:62083966:T:C	1.8518e-07	-1.40975e-10	-0.777554
62084177	chr5:62084177:T:A	2.49486e-07	0.887154	-1.36663
62084319	chr5:62084319:C:T	1.81658e-07	-1.40975e-10	-0.796756
62084738	chr5:62084738:C:T	1.35813e-07	-1.40975e-10	-1.0876
62084807	chr5:62084807:T:C	1.14476e-07	-1.40975e-10	-1.25851
62084929	chr5:62084929:G:C	1.06344e-07	-1.40975e-10	-1.3322
62084942	chr5:62084942:C:T	6.86828e-05	6.28606	-1.14769
62085019	chr5:62085019:C:T	1.025e-07	-1.40975e-10	-1.36901
62085680	chr5:62085680:T:C	4.72277e-07	1.04193	-0.883248
62086271	chr5:62086271:G:T	4.02805e-07	-1.40975e-10	-0.000429226
62086285	chr5:62086285:G:C	1.66304e-07	-1.40975e-10	-0.885063
62086558	chr5:62086558:A:G	2.88829e-07	1.03079	-1.36384
62086564	chr5:62086564:C:T	1.0614e-07	-1.40975e-10	-1.33413
62087440	chr5:62087440:CA:C	9.30621e-08	-1.46561	-3.64918e-10
62087771	chr5:62087771:T:C	1.94757e-08	-1.68043	-1.34929
62087970	chr5:62087970:T:C	1.94726e-08	-1.68043	-1.34945
62088384	chr5:62088384:C:T	1.7966e-06	0.892647	0.602125
62088483	chr5:62088483:A:G	2.05737e-07	0.670111	-1.34239
62088493	chr5:62088493:G:A	1.04176e-07	-1.40975e-10	-1.3528
62088524	chr5:62088524:GA:G	2.21522e-07	-1.40975e-10	-0.59836
62088692	chr5:62088692:A:G	1.71853e-07	-1.40975e-10	-0.852238
62089071	chr5:62089071:AGATGGT:A	1.72825e-07	-1.40975e-10	-0.846603
62089079	chr5:62089079:A:C	8.60405e-05	6.44411	-1.08042
62089779	chr5:62089779:G:A	2.71104e-07	0.813635	-1.21001
62090590	chr5:62090590:T:C	2.95215e-07	1.01859	-1.32976
62090831	chr5:62090831:T:G	2.28681e-08	-1.55695	-1.31219
62090969	chr5:62090969:A:T	1.30822e-06	0.989085	0.188455
62091215	chr5:62091215:C:G	1.16911e-07	-1.40975e-10	-1.23747
62091629	chr5:62091629:A:C	1.36888e-06	-1.40975e-10	1.22287
62091875	chr5:62091875:T:C	0.000236868	7.43838	-1.062
62091888	chr5:62091888:T:C	5.2439e-07	-1.40975e-10	0.263356
62092068	chr5:62092068:T:C	1.06259e-07	-1.40975e-10	-1.333
62092070	chr5:62092070:C:T	1.06052e-07	-1.33495	-3.64918e-10
62093336	chr5:62093336:T:C	3.27628e-07	1.13268	-1.33968
62093974	chr5:62093974:ATTTAT:A	1.03548e-07	-1.40975e-10	-1.35884
62094318	chr5:62094318:G:T	3.23055e-07	0.931119	-1.15218
62094545	chr5:62094545:A:G	5.5658e-08	-1.53243	-0.447222
62094838	chr5:62094838:A:G	1.03445e-07	-1.35984	-3.64918e-10
62094938	chr5:62094938:C:T	1.23459e-07	-1.18297	-3.64918e-10
62095267	chr5:62095267:A:T	2.73275e-07	0.805177	-1.19358
62095578	chr5:62095578:G:C	2.28122e-07	-1.40975e-10	-0.568998
62095657	chr5:62095657:A:C	2.24192e-07	-1.40975e-10	-0.586378
62095896	chr5:62095896:T:C	2.13853e-07	-0.29064	-0.342951
62095972	chr5:62095972:G:A	9.34649e-07	-1.40975e-10	0.84129
62096159	chr5:62096159:G:A	1.537e-07	-1.40975e-10	-0.963876
62096172	chr5:62096172:C:T	2.54079e-08	-1.65723	-1.10659
62096211	chr5:62096211:G:A	1.07213e-07	-1.40975e-10	-1.32407
62096339	chr5:62096339:AAAAC:A	9.03031e-08	-1.49571	-3.64918e-10
62096344	chr5:62096344:A:G	4.80702e-07	1.18051	-1.00415
62096665	chr5:62096665:C:A	2.01971e-07	-1.40975e-10	-0.690757
62096734	chr5:62096734:G:A	1.97615e-07	-1.40975e-10	-0.712558
62097056	chr5:62097056:A:C	3.95146e-07	1.08075	-1.10037
62097138	chr5:62097138:C:A	3.56467e-07	-1.40975e-10	-0.12264
62097396	chr5:62097396:G:A	3.73479e-07	-1.40975e-10	-0.0760178
62097445	chr5:62097445:C:T	1.18534e-07	-1.40975e-10	-1.22368
62097649	chr5:62097649:T:C	8.99949e-05	6.7224	-1.31377
62098256	chr5:62098256:T:C	1.03007e-07	-1.40975e-10	-1.36409
62098290	chr5:62098290:C:A	7.62644e-08	-1.66467	-3.64918e-10
62098328	chr5:62098328:G:GA	3.61875e-07	0.825107	-0.932689
62098599	chr5:62098599:T:C	1.02431e-06	-1.40975e-10	0.932898
62098681	chr5:62098681:G:A	4.11849e-07	1.0108	-0.989021
62099106	chr5:62099106:A:C	4.42193e-07	1.17809	-1.08522
62099918	chr5:62099918:A:G	3.76651e-07	-1.40975e-10	-0.0675616
62100643	chr5:62100643:T:C	1.5234e-07	-1.40975e-10	-0.972769
62100645	chr5:62100645:A:G	0.000277234	7.83767	-1.30393
62100838	chr5:62100838:CCTCA:C	4.86741e-07	-1.40975e-10	0.188851
62101138	chr5:62101138:A:T	1.09388e-07	-1.40975e-10	-1.30398
62101184	chr5:62101184:A:G	1.26108e-07	-1.40975e-10	-1.16174
62101455	chr5:62101455:G:A	1.08153e-07	-1.40975e-10	-1.31534
62102226	chr5:62102226:C:G	1.11241e-05	4.42204	-1.10406
62102473	chr5:62102473:T:C	1.6442e-07	-1.40975e-10	-0.896459
62102542	chr5:62102542:T:C	4.50543e-07	1.192	-1.08042
62102585	chr5:62102585:C:A	4.21707e-07	1.12165	-1.07622
62103184	chr5:62103184:T:C	4.96034e-07	0.207764	-3.64918e-10
62103482	chr5:62103482:A:C	2.64011e-08	-1.67496	-1.05051
62104236	chr5:62104236:T:C	3.85471e-07	-1.40975e-10	-0.0444141
62104294	chr5:62104294:C:T	7.53602e-08	-1.6766	-3.64918e-10
62104980	chr5:62104980:G:A	1.10983e-07	-1.40975e-10	-1.2895
62105102	chr5:62105102:C:T	1.25e-07	-1.40975e-10	-1.17057
62105486	chr5:62105486:C:G	1.11817e-07	-1.40975e-10	-1.28202
62105506	chr5:62105506:G:A	7.9801e-07	1.86754	-1.1843
62106638	chr5:62106638:T:G	2.52438e-07	-1.40975e-10	-0.467716
62106887	chr5:62106887:G:A	1.24907e-07	-1.40975e-10	-1.17131
62107114	chr5:62107114:A:G	1.2913e-07	-1.40975e-10	-1.13806
62107413	chr5:62107413:G:A	2.11213e-07	-1.40975e-10	-0.646014
62107635	chr5:62107635:C:T	1.21308e-07	-1.40975e-10	-1.20055
62107847	chr5:62107847:A:T	1.12561e-07	-1.40975e-10	-1.27538
62107854	chr5:62107854:T:C	4.09334e-07	1.09255	-1.0769
62108133	chr5:62108133:T:A	1.04624e-05	4.53548	-1.27882
62108487	chr5:62108487:TC:T	8.06597e-08	-1.60864	-3.64918e-10
62108628	chr5:62108628:T:G	7.20969e-07	-1.40975e-10	0.581716
62108846	chr5:62108846:A:G	1.53769e-07	0.409271	-1.3727
62109126	chr5:62109126:C:T	4.68005e-07	-1.40975e-10	0.149599
62109382	chr5:62109382:G:A	7.9987e-08	-1.61702	-3.64918e-10
62109629	chr5:62109629:C:T	1.11322e-07	-1.40975e-10	-1.28645
62109729	chr5:62109729:T:C	3.27354e-08	-1.16145	-1.34897
62110894	chr5:62110894:A:C	2.64282e-08	-1.63856	-1.08589
62111285	chr5:62111285:T:G	1.29111e-05	1.50374	1.96322
62111510	chr5:62111510:A:G	1.18245e-07	-1.40975e-10	-1.22612
62111667	chr5:62111667:TA:T	1.36015e-07	-1.40975e-10	-1.08611
62112064	chr5:62112064:T:C	1.31044e-07	-1.12335	-3.64918e-10
62112206	chr5:62112206:A:C	2.52323e-08	-1.46107	-1.30968
62112316	chr5:62112316:G:A	9.56577e-08	-1.4381	-3.64918e-10
62112822	chr5:62112822:C:T	2.94221e-07	-0.314549	-3.64918e-10
62113171	chr5:62113171:T:C	8.52929e-08	-1.55279	-3.64918e-10
62113393	chr5:62113393:G:A	8.58013e-08	-1.54685	-3.64918e-10
62113938	chr5:62113938:A:G	1.25409e-06	0.891551	0.243734
62114259	chr5:62114259:C:T	1.35865e-07	-1.40975e-10	-1.08722
62114310	chr5:62114310:T:C	1.02446e-07	-1.40975e-10	-1.36954
62114613	chr5:62114613:C:G	1.71502e-07	-1.40975e-10	-0.854286
62114666	chr5:62114666:T:A	2.57287e-05	2.07394	2.08254
62114942	chr5:62114942:G:A	4.10786e-07	-1.40975e-10	0.0191928
62115014	chr5:62115014:A:C	1.04249e-07	-1.40975e-10	-1.3521
62116102	chr5:62116102:G:A	1.0565e-07	-1.40975e-10	-1.33874
62116621	chr5:62116621:T:C	9.42767e-08	-1.45265	-3.64918e-10
62117679	chr5:62117679:G:T	3.29816e-08	-1.64732	-0.855613
62118717	chr5:62118717:G:A	7.87903e-08	-1.63209	-3.64918e-10
62118885	chr5:62118885:C:T	6.45166e-07	0.470626	-3.64918e-10
62119047	chr5:62119047:G:A	5.23723e-08	-1.44155	-0.598957
62119719	chr5:62119719:G:C	1.14309e-07	-1.25998	-3.64918e-10
62120020	chr5:62120020:C:T	8.77611e-07	1.9517	-1.17338
62120114	chr5:62120114:G:A	1.80502e-07	-1.40975e-10	-0.803139
62120601	chr5:62120601:G:A	5.2422e-08	-1.45496	-0.584593
62120756	chr5:62120756:C:A	5.10724e-07	-1.40975e-10	0.236948
62120841	chr5:62120841:G:A	2.77012e-05	2.07149	2.15886
62120905	chr5:62120905:A:G	1.11648e-07	-1.40975e-10	-1.28353
62121099	chr5:62121099:G:A	5.29222e-08	-1.44837	-0.581689
62121163	chr5:62121163:A:G	3.75286e-07	-1.40975e-10	-0.0711913
62121917	chr5:62121917:T:A	7.76004e-08	-1.64731	-3.64918e-10
62121933	chr5:62121933:T:C	4.25783e-08	-1.24693	-1.0006
62121965	chr5:62121965:A:G	1.21745e-07	-1.40975e-10	-1.19695
62121987	chr5:62121987:G:C	2.97538e-05	2.25073	2.0511
62122357	chr5:62122357:G:C	4.79618e-07	-1.40975e-10	0.174109
62122610	chr5:62122610:A:T	3.54886e-07	0.93316	-1.06024
62122994	chr5:62122994:A:C	5.41706e-08	-1.21473	-0.792012
62123148	chr5:62123148:A:T	2.52501e-05	2.05876	2.07894
62123206	chr5:62123206:T:C	1.02411e-07	-1.40975e-10	-1.36989
62123605	chr5:62123605:T:C	1.02188e-07	-1.40975e-10	-1.37206
62123631	chr5:62123631:T:G	5.36253e-08	-1.44364	-0.57322
62123649	chr5:62123649:A:T	1.40181e-07	-1.40975e-10	-1.05595
62123740	chr5:62123740:C:T	5.32876e-07	-1.40975e-10	0.279408
62123826	chr5:62123826:T:C	1.14178e-07	-1.40975e-10	-1.26112
62123831	chr5:62123831:C:A	2.61736e-05	2.09131	2.08231
62123902	chr5:62123902:A:G	2.27929e-08	-1.58064	-1.29179
62124005	chr5:62124005:G:A	7.2893e-06	1.98049	0.914789
62124202	chr5:62124202:T:C	2.59128e-08	-1.5122	-1.23194
62124377	chr5:62124377:G:A	1.02182e-07	-1.40975e-10	-1.37212
62124598	chr5:62124598:A:G	3.39716e-07	0.8971	-1.06787
62124674	chr5:62124674:A:G	5.14531e-08	-1.4718	-0.586407
62125049	chr5:62125049:T:C	1.10175e-07	-1.40975e-10	-1.29681
62125810	chr5:62125810:G:T	1.02746e-07	-1.40975e-10	-1.36662
62126151	chr5:62126151:G:A	1.21253e-07	0.161694	-1.36269
62126154	chr5:62126154:G:A	4.13229e-07	0.240996	-0.215876
62126516	chr5:62126516:C:T	1.04161e-07	-1.40975e-10	-1.35294
62126703	chr5:62126703:A:G	1.16421e-07	-1.40975e-10	-1.24167
62126855	chr5:62126855:T:C	1.07087e-07	-1.40975e-10	-1.32524
62127042	chr5:62127042:C:T	1.99958e-07	-0.763548	0.062774
62127453	chr5:62127453:C:T	1.15616e-07	0.123822	-1.37243
62128281	chr5:62128281:C:T	1.12564e-07	0.0914708	-1.36683
62128519	chr5:62128519:T:G	1.9839e-07	-1.40975e-10	-0.708648
62128528	chr5:62128528:C:T	2.28425e-05	2.08544	1.95206
62128614	chr5:62128614:C:T	1.25007e-07	-1.40975e-10	-1.17051
62128742	chr5:62128742:A:C	3.33972e-07	0.844373	-1.0322
62129226	chr5:62129226:A:G	1.08465e-07	-1.40975e-10	-1.31245
62129307	chr5:62129307:A:T	1.02485e-07	-1.40975e-10	-1.36916
62129597	chr5:62129597:C:A	3.07782e-07	0.813635	-1.08312
62129758	chr5:62129758:C:T	1.68087e-07	-1.40975e-10	-0.874399
62129817	chr5:62129817:A:G	1.02177e-07	-1.40975e-10	-1.37218
62130081	chr5:62130081:A:G	2.27435e-07	-1.40975e-10	-0.572018
62130771	chr5:62130771:T:C	1.09734e-07	-1.40975e-10	-1.30082
62130775	chr5:62130775:T:C	3.19577e-07	0.851477	-1.08336
62130901	chr5:62130901:C:T	1.12945e-07	-1.40975e-10	-1.27198
62131347	chr5:62131347:T:C	1.05226e-07	-1.40975e-10	-1.34277
62131466	chr5:62131466:T:C	1.24035e-07	-1.40975e-10	-1.17832
62131511	chr5:62131511:C:T	8.28441e-08	-1.35934	-0.222583
62131757	chr5:62131757:T:C	1.27827e-07	-1.40975e-10	-1.1482
62132310	chr5:62132310:C:T	2.53477e-05	2.10817	2.03339
62132323	chr5:62132323:T:C	7.56564e-08	-1.67268	-3.64918e-10
62132662	chr5:62132662:A:G	8.15121e-08	-1.36762	-0.230504
62132786	chr5:62132786:T:C	2.37295e-08	-1.48792	-1.34424
62132980	chr5:62132980:C:T	1.04249e-07	-1.40975e-10	-1.3521
62133057	chr5:62133057:A:T	1.0801e-07	-1.40975e-10	-1.31666
62133838	chr5:62133838:G:A	1.52642e-07	-1.40975e-10	-0.970786
62133844	chr5:62133844:T:C	3.03641e-07	0.779923	-1.06296
62133913	chr5:62133913:G:A	1.61918e-07	-1.40975e-10	-0.911794
62134461	chr5:62134461:G:A	1.08381e-07	-1.40975e-10	-1.31322
62134489	chr5:62134489:C:A	3.22532e-07	0.827411	-1.05009
62134544	chr5:62134544:TA:T	1.65527e-07	-0.768961	-0.120787
62134604	chr5:62134604:G:A	1.5723e-07	-0.781105	-0.160064
62134644	chr5:62134644:C:T	1.04604e-07	-1.3487	-3.64918e-10
62134647	chr5:62134647:G:A	4.62918e-07	0.351784	-0.213114
62134819	chr5:62134819:G:A	1.26803e-07	-1.40975e-10	-1.15625
62134863	chr5:62134863:A:C	2.80103e-05	2.13208	2.10937
62135646	chr5:62135646:G:A	1.19413e-07	0.153921	-1.37021
62136076	chr5:62136076:C:A	1.63173e-07	-1.40975e-10	-0.904072
62136418	chr5:62136418:A:G	1.11164e-07	-1.40975e-10	-1.28788
62136981	chr5:62136981:T:C	3.12996e-05	2.05169	2.30079
62137032	chr5:62137032:A:G	3.69605e-07	1.04377	-1.13021
62137327	chr5:62137327:T:G	2.67833e-08	-1.33898	-1.37213
62137482	chr5:62137482:T:C	1.42516e-07	-1.40975e-10	-1.03943
62137863	chr5:62137863:G:A	2.00037e-07	-1.40975e-10	-0.700376
62137998	chr5:62137998:G:T	1.23912e-07	0.185312	-1.36462
62138449	chr5:62138449:T:C	2.73615e-08	-1.31705	-1.3727
62139127	chr5:62139127:A:G	1.03104e-07	-1.40975e-10	-1.36314
62139293	chr5:62139293:T:C	1.33849e-07	-1.40975e-10	-1.10217
62139496	chr5:62139496:C:A	1.08591e-07	-1.40975e-10	-1.31129
62140044	chr5:62140044:A:G	1.12549e-07	-1.40975e-10	-1.2755
62140484	chr5:62140484:T:C	6.00231e-08	-1.56172	-0.342432
62140678	chr5:62140678:G:A	3.08571e-07	0.956639	-1.22357
62141203	chr5:62141203:C:A	1.19385e-07	-1.40975e-10	-1.21653
62141606	chr5:62141606:C:T	2.85606e-06	2.31773	-0.359409
62141818	chr5:62141818:C:T	5.06095e-08	-1.22702	-0.84772
62142025	chr5:62142025:G:A	1.74009e-07	-1.40975e-10	-0.839774
62142082	chr5:62142082:T:TG	1.07029e-07	-1.40975e-10	-1.32578
62142689	chr5:62142689:C:T	1.25727e-06	-1.40975e-10	1.13782
62142944	chr5:62142944:G:A	4.38523e-08	-1.27354	-0.944512
62143238	chr5:62143238:C:T	1.07726e-07	-1.40975e-10	-1.31929
62143532	chr5:62143532:T:TC	7.50927e-08	-1.68016	-3.64918e-10
62143697	chr5:62143697:G:T	2.84983e-08	-1.46547	-1.18357
62143943	chr5:62143943:T:A	1.10558e-07	-1.40975e-10	-1.29334
62144494	chr5:62144494:G:A	3.16406e-07	0.993486	-1.23534
62144866	chr5:62144866:G:A	1.67571e-07	-1.40975e-10	-0.877476
62145079	chr5:62145079:T:C	1.72707e-07	-1.40975e-10	-0.847286
62145576	chr5:62145576:A:G	1.09515e-07	-1.40975e-10	-1.30282
62145589	chr5:62145589:C:T	7.01597e-07	0.322039	0.23244
62145902	chr5:62145902:A:G	2.88198e-06	2.35668	-0.389327
62145985	chr5:62145985:T:C	1.23711e-07	-1.40975e-10	-1.18094
62146369	chr5:62146369:A:G	3.19407e-07	1.01034	-1.24276
62147553	chr5:62147553:C:T	1.2129e-07	-1.40975e-10	-1.2007
62147562	chr5:62147562:C:T	4.96279e-08	-1.24503	-0.849293
62147593	chr5:62147593:T:C	5.14074e-08	-1.46457	-0.594531
62147651	chr5:62147651:T:C	2.0155e-07	-1.40975e-10	-0.692844
62147736	chr5:62147736:C:T	1.28803e-07	-1.40975e-10	-1.14059
62147925	chr5:62147925:T:G	2.65936e-07	-0.415625	-3.64918e-10
62147946	chr5:62147946:C:T	3.12804e-06	2.42159	-0.372307
62148094	chr5:62148094:T:C	4.80253e-08	-1.25315	-0.873998
62148799	chr5:62148799:G:C	1.10604e-07	-1.40975e-10	-1.29292
62150323	chr5:62150323:T:C	1.63976e-07	-1.40975e-10	-0.899161
62150522	chr5:62150522:C:T	6.09872e-08	-0.706897	-1.18132
62150558	chr5:62150558:C:T	4.39083e-08	-1.31073	-0.906045
62150768	chr5:62150768:C:T	1.04474e-07	-1.40975e-10	-1.34995
62150906	chr5:62150906:G:T	1.10843e-07	-1.40975e-10	-1.29077
62150977	chr5:62150977:C:T	1.02186e-07	-1.40975e-10	-1.37209
62151671	chr5:62151671:C:T	3.85271e-08	-1.03372	-1.3138
62151672	chr5:62151672:G:A	1.07004e-07	-1.40975e-10	-1.32602
62151984	chr5:62151984:T:C	3.00105e-07	0.937394	-1.23214
62152467	chr5:62152467:A:G	1.07029e-07	-1.40975e-10	-1.32578
62152859	chr5:62152859:A:T	8.27238e-07	0.419718	0.299494
62153333	chr5:62153333:G:A	1.1436e-07	-1.40975e-10	-1.25953
62153670	chr5:62153670:A:C	1.29551e-07	-1.40975e-10	-1.1348
62154116	chr5:62154116:G:A	1.70947e-07	-1.40975e-10	-0.857526
62154214	chr5:62154214:C:T	1.22081e-07	-1.40975e-10	-1.1942
62154459	chr5:62154459:G:A	2.92913e-07	0.903935	-1.22294
62155456	chr5:62155456:G:T	8.55331e-08	-1.54998	-3.64918e-10
62155847	chr5:62155847:GA:G	5.00295e-08	-0.867198	-1.21907
62156776	chr5:62156776:T:G	4.0156e-06	2.1154	0.183661
62156976	chr5:62156976:G:T	1.26236e-07	-1.40975e-10	-1.16073
62157569	chr5:62157569:G:A	3.58363e-08	-1.42752	-0.9924
62157799	chr5:62157799:T:C	2.77102e-07	0.870633	-1.24513
62157966	chr5:62157966:A:C	1.02412e-07	-1.40975e-10	-1.36988
62158023	chr5:62158023:G:A	1.1059e-07	-1.40975e-10	-1.29305
62158158	chr5:62158158:C:T	1.97219e-07	-1.40975e-10	-0.714565
62158178	chr5:62158178:G:C	6.53422e-08	-1.34784	-0.471401
62158732	chr5:62158732:G:C	1.10105e-07	-1.40975e-10	-1.29745
62160912	chr5:62160912:A:G	1.02156e-07	-1.40975e-10	-1.37237
62161154	chr5:62161154:T:C	7.04123e-08	-1.21215	-0.53236
62161420	chr5:62161420:TG:T	1.07735e-07	-1.40975e-10	-1.31921
62161745	chr5:62161745:C:T	4.88475e-06	2.26229	0.232708
62162063	chr5:62162063:T:C	6.29458e-07	-1.40975e-10	0.445978
62162359	chr5:62162359:T:C	1.09241e-07	-1.40975e-10	-1.30532
62162395	chr5:62162395:A:G	2.31667e-07	0.700812	-1.25439
62162437	chr5:62162437:C:G	7.50949e-08	-1.68013	-3.64918e-10
62162857	chr5:62162857:T:C	2.24263e-07	0.73721	-1.32327
62163199	chr5:62163199:G:A	4.07524e-08	-1.28473	-1.00664
62163485	chr5:62163485:A:C	6.47088e-07	-1.40975e-10	0.473602
62163871	chr5:62163871:T:C	2.32777e-08	-1.51301	-1.33837
62164062	chr5:62164062:T:C	1.41735e-07	-1.40975e-10	-1.04492
62164149	chr5:62164149:C:T	1.02145e-07	-1.40975e-10	-1.37248
62164247	chr5:62164247:C:T	1.73253e-07	0.52275	-1.36688
62164252	chr5:62164252:C:A	1.10586e-07	-1.40975e-10	-1.29309
62164402	chr5:62164402:A:G	2.30226e-07	0.704555	-1.26437
62165550	chr5:62165550:G:A	7.77363e-07	0.467956	0.189072
62165601	chr5:62165601:G:A	2.05698e-07	-0.622349	-0.05012
62165782	chr5:62165782:C:T	3.91926e-08	-1.22044	-1.10995
62166467	chr5:62166467:T:C	1.3001e-07	-1.40975e-10	-1.13127
62167358	chr5:62167358:C:T	2.73369e-07	0.800932	-1.18899
62167532	chr5:62167532:A:T	5.00458e-07	-1.10287	1.31952
62168529	chr5:62168529:A:G	1.68462e-07	0.297626	-1.1698
62168935	chr5:62168935:C:T	1.14175e-07	-1.40975e-10	-1.26115
62169581	chr5:62169581:T:G	3.24025e-08	-1.17511	-1.34554
62169796	chr5:62169796:A:C	6.5489e-06	2.38817	0.399996
62170233	chr5:62170233:A:G	7.73222e-07	0.389886	0.261799
62170575	chr5:62170575:T:C	2.18885e-07	0.628907	-1.23924
62170864	chr5:62170864:C:A	1.49524e-07	-0.991426	-3.64918e-10
62171407	chr5:62171407:T:C	1.03542e-07	-1.40975e-10	-1.35891
62172379	chr5:62172379:C:T	1.09247e-07	-1.40975e-10	-1.30527
62172613	chr5:62172613:C:T	6.51361e-07	1.65884	-1.17866
62173287	chr5:62173287:T:C	3.71489e-07	-1.40975e-10	-0.0813603
62173303	chr5:62173303:A:T	2.35017e-05	4.10199	-0.0360416
62173729	chr5:62173729:CAA:C	1.19485e-07	-1.40975e-10	-1.21569
62174064	chr5:62174064:A:C	1.3597e-07	-1.08645	-3.64918e-10
62174133	chr5:62174133:T:A	6.98871e-07	-1.40975e-10	0.550586
62174248	chr5:62174248:G:A	1.53249e-07	-1.40975e-10	-0.966815
62174500	chr5:62174500:C:G	6.48319e-08	-0.931894	-0.89519
62174901	chr5:62174901:G:C	1.47228e-06	-1.40975e-10	1.29568
62174973	chr5:62174973:A:G	3.36927e-07	-1.40975e-10	-0.179015
62175388	chr5:62175388:T:A	5.32883e-05	4.93046	-0.0458705
62175678	chr5:62175678:T:C	2.77758e-07	0.526318	-0.89845
62175786	chr5:62175786:G:C	1.17376e-05	3.44549	-0.0738129
62176017	chr5:62176017:A:G	3.49194e-07	-1.40975e-10	-0.143253
62176191	chr5:62176191:G:C	1.12909e-05	3.63201	-0.299141
62176599	chr5:62176599:G:GAAGGAATT	3.81126e-07	-1.40975e-10	-0.0557516
62176649	chr5:62176649:A:G	3.41286e-07	-1.40975e-10	-0.16616
62176738	chr5:62176738:G:A	1.4795e-07	-1.40975e-10	-1.002
62176991	chr5:62176991:T:TTC	1.26097e-05	3.47506	-0.0317187
62177031	chr5:62177031:T:C	1.35018e-07	-1.40975e-10	-1.09347
62177077	chr5:62177077:A:C	3.77655e-08	-1.01783	-1.34965
62178064	chr5:62178064:A:G	1.42882e-07	-1.40975e-10	-1.03686
62178122	chr5:62178122:T:C	1.16315e-07	-1.40975e-10	-1.24258
62179147	chr5:62179147:G:A	3.91365e-07	-1.40975e-10	-0.0292405
62179401	chr5:62179401:A:G	3.51284e-07	-1.40975e-10	-0.137286
62180350	chr5:62180350:C:T	8.72807e-08	-0.625932	-0.903819
62180506	chr5:62180506:A:G	2.09335e-07	-1.40975e-10	-0.654947
62181158	chr5:62181158:T:C	2.67155e-06	-1.40975e-10	1.89153
62181230	chr5:62181230:A:G	5.8281e-08	-0.562692	-1.37091
62181257	chr5:62181257:T:G	4.77187e-07	-1.40975e-10	0.169027
62182002	chr5:62182002:T:C	5.10753e-07	-1.40975e-10	0.237005
62182307	chr5:62182307:G:C	3.11713e-06	2.49601	-0.450221
62182364	chr5:62182364:C:A	1.07805e-06	1.80751	-0.823481
62182553	chr5:62182553:G:A	1.29942e-07	-0.574889	-0.556901
62182850	chr5:62182850:T:C	2.62434e-07	-1.40975e-10	-0.428881
62183357	chr5:62183357:T:C	1.22019e-07	-0.611766	-0.582935
62183390	chr5:62183390:G:C	2.63577e-07	-1.40975e-10	-0.424536
62183891	chr5:62183891:G:A	4.99327e-07	-1.40975e-10	0.214381
62184390	chr5:62184390:T:C	1.09634e-07	-1.40975e-10	-1.30174
62184462	chr5:62184462:T:C	0.000393428	8.22914	-1.34536
62184828	chr5:62184828:A:G	1.12562e-07	-1.40975e-10	-1.27537
62184886	chr5:62184886:G:A	1.5692e-07	-0.538327	-0.404817
62184948	chr5:62184948:A:G	0.00947708	11.0337	-0.968195
62185138	chr5:62185138:C:T	1.25706e-06	-1.40975e-10	1.13765
62185920	chr5:62185920:T:C	1.42411e-07	-1.04016	-3.64918e-10
62186918	chr5:62186918:T:C	4.07761e-07	-1.40975e-10	0.0118004
62187266	chr5:62187266:T:A	0.0702667	11.8287	0.240187
62188004	chr5:62188004:T:G	1.539e-07	-0.480961	-0.481619
62188211	chr5:62188211:G:A	1.48652e-07	-0.997275	-3.64918e-10
62188343	chr5:62188343:G:C	1.71641e-07	-1.40975e-10	-0.853477
62188353	chr5:62188353:T:C	1.17087e-07	-1.40975e-10	-1.23596
62188504	chr5:62188504:A:C	1.15751e-07	-1.40975e-10	-1.24744
62188900	chr5:62188900:C:T	1.08191e-07	-1.40975e-10	-1.31498
62188904	chr5:62188904:TA:T	2.6326e-07	-1.40975e-10	-0.425737
62189528	chr5:62189528:C:T	0.0623972	11.8728	0.0773897
62189992	chr5:62189992:C:T	0.0578821	11.8201	0.0549487
62190059	chr5:62190059:C:T	2.90283e-07	-1.40975e-10	-0.328025
62190150	chr5:62190150:A:T	1.26088e-07	-1.40975e-10	-1.1619
62190511	chr5:62190511:T:A	5.70113e-08	-0.693992	-1.26164
62190588	chr5:62190588:C:T	7.732e-08	-1.65093	-3.64918e-10
62190858	chr5:62190858:C:A	2.72336e-07	-1.40975e-10	-0.391845
62191103	chr5:62191103:C:T	1.02161e-07	-1.40975e-10	-1.37233
62191112	chr5:62191112:A:G	1.14772e-06	-1.40975e-10	1.04666
62191256	chr5:62191256:C:T	0.0114528	11.3442	-1.0893
62191646	chr5:62191646:C:A	3.94838e-07	-1.40975e-10	-0.0204046
62191671	chr5:62191671:T:C	1.12168e-06	-1.40975e-10	1.0237
62191768	chr5:62191768:A:G	1.9628e-07	-0.400825	-0.318515
62191987	chr5:62191987:T:A	4.92016e-07	-1.40975e-10	0.199631
62192803	chr5:62192803:A:C	0.00039198	8.2288	-1.34871
62193353	chr5:62193353:G:T	2.54608e-06	1.88147	-0.0380417
62193376	chr5:62193376:A:G	1.6143e-07	-0.526938	-0.387869
62194034	chr5:62194034:G:A	2.93437e-07	-1.40975e-10	-0.317217
62194574	chr5:62194574:T:C	3.22978e-07	-1.40975e-10	-0.221295
62194991	chr5:62194991:G:A	1.21902e-06	-1.40975e-10	1.10692
62195245	chr5:62195245:G:A	1.61631e-07	-1.40975e-10	-0.913564
62195267	chr5:62195267:G:A	1.05277e-07	-1.34228	-3.64918e-10
62195433	chr5:62195433:T:C	3.30006e-07	-1.40975e-10	-0.199769
62195848	chr5:62195848:G:C	4.94167e-07	-1.40975e-10	0.203994
62196370	chr5:62196370:C:T	1.32877e-07	-1.10945	-3.64918e-10
62196598	chr5:62196598:G:A	6.55819e-08	-0.471884	-1.3437
62196603	chr5:62196603:T:C	2.87776e-07	-1.40975e-10	-0.336699
62197205	chr5:62197205:G:C	7.52105e-08	-1.67859	-3.64918e-10
62197209	chr5:62197209:G:C	1.08532e-07	-1.40975e-10	-1.31183
62197211	chr5:62197211:G:C	1.18615e-07	-1.40975e-10	-1.223
62197616	chr5:62197616:G:A	3.50391e-07	-1.40975e-10	-0.139831
62197944	chr5:62197944:T:C	0.0299361	11.2627	-0.0470431
62198057	chr5:62198057:T:C	0.000391749	8.22369	-1.34419
62198222	chr5:62198222:C:T	1.07008e-07	-1.40975e-10	-1.32597
62198816	chr5:62198816:C:T	1.12652e-06	-1.40975e-10	1.02801
62199301	chr5:62199301:C:G	2.89528e-07	-1.40975e-10	-0.330628
62199727	chr5:62199727:G:A	1.77074e-07	-0.822315	-3.64918e-10
62199743	chr5:62199743:G:A	8.57816e-08	-1.54708	-3.64918e-10
62199890	chr5:62199890:A:G	6.56202e-08	-0.443738	-1.37126
62200449	chr5:62200449:T:C	0.000231295	7.4118	-1.05923
62200482	chr5:62200482:T:C	3.31748e-07	-1.40975e-10	-0.194505
62200828	chr5:62200828:C:T	7.54979e-06	1.8866	1.04379
62201383	chr5:62201383:G:A	2.72586e-07	-1.40975e-10	-0.390928
62201400	chr5:62201400:A:C	6.66498e-06	-1.40975e-10	2.80574
62201756	chr5:62201756:G:A	6.00498e-08	-0.681217	-1.22249
62201767	chr5:62201767:T:A	8.75109e-06	2.16361	0.914444
62201887	chr5:62201887:C:G	2.74037e-07	-1.40975e-10	-0.385616
62201889	chr5:62201889:C:T	0.000342916	7.57605	-0.829686
62202185	chr5:62202185:A:G	1.21914e-06	-1.40975e-10	1.10702
62202237	chr5:62202237:C:A	1.15909e-06	-1.40975e-10	1.05651
62202434	chr5:62202434:G:A	1.16826e-07	-1.40975e-10	-1.23819
62203035	chr5:62203035:C:T	1.30132e-07	-1.40975e-10	-1.13033
62203242	chr5:62203242:C:T	1.15197e-06	-1.40975e-10	1.05035
62203371	chr5:62203371:G:A	0.0737712	11.8318	0.285804
62204377	chr5:62204377:G:A	1.83427e-07	-1.40975e-10	-0.787064
62204538	chr5:62204538:A:T	1.0745e-07	-1.40975e-10	-1.32186
62204568	chr5:62204568:A:G	0.000365429	7.86249	-1.05255
62204812	chr5:62204812:G:A	0.000298931	7.65903	-1.04994
62205641	chr5:62205641:T:C	2.21441e-07	-0.72936	0.130634
62205733	chr5:62205733:G:C	0.0901814	11.582	0.736422
62206282	chr5:62206282:C:G	2.61774e-06	-1.40975e-10	1.87119
62206301	chr5:62206301:A:G	1.5851e-07	-1.40975e-10	-0.93306
62206490	chr5:62206490:G:A	1.17231e-06	-1.40975e-10	1.06785
62206568	chr5:62206568:C:A	2.70867e-07	-1.40975e-10	-0.397254
62207024	chr5:62207024:C:T	1.27061e-07	-1.40975e-10	-1.15421
62207114	chr5:62207114:T:A	1.37801e-07	-1.07307	-3.64918e-10
62207921	chr5:62207921:C:T	3.62359e-07	-1.40975e-10	-0.106246
62208111	chr5:62208111:T:G	1.75081e-07	-1.40975e-10	-0.833629
62208250	chr5:62208250:ACT:A	2.31287e-07	-1.40975e-10	-0.555223
62208562	chr5:62208562:G:A	0.0703675	11.5334	0.536966
62208719	chr5:62208719:G:A	0.0726683	11.5434	0.559087
62209142	chr5:62209142:G:A	1.24795e-07	-1.40975e-10	-1.17221
62210384	chr5:62210384:T:C	1.10983e-07	-1.40975e-10	-1.2895
62211324	chr5:62211324:T:C	1.02166e-07	-1.40975e-10	-1.37228
62211400	chr5:62211400:C:T	1.0372e-07	-1.35719	-3.64918e-10
62211877	chr5:62211877:A:G	4.23907e-07	-1.40975e-10	0.0506343
62212081	chr5:62212081:A:C	1.16791e-07	-1.40975e-10	-1.2385
62213484	chr5:62213484:T:C	0.0240803	10.6004	0.397667
62213519	chr5:62213519:T:G	1.02689e-07	-1.40975e-10	-1.36718
62213828	chr5:62213828:C:T	0.0862456	11.6073	0.666544
62213859	chr5:62213859:C:T	0.0647902	11.4196	0.568175
62215324	chr5:62215324:AT:A	3.49006e-07	-1.40975e-10	-0.143791
62215607	chr5:62215607:T:A	3.51795e-07	-1.40975e-10	-0.135832
62215626	chr5:62215626:T:A	1.02683e-07	-1.40975e-10	-1.36724
62215839	chr5:62215839:G:A	1.57744e-07	-0.720876	-0.217033
62215875	chr5:62215875:AT:A	2.14032e-07	-0.632754	-3.64918e-10
62215928	chr5:62215928:T:C	2.35779e-07	-1.40975e-10	-0.535988
62216128	chr5:62216128:G:A	2.78122e-06	-1.40975e-10	1.93176
62216252	chr5:62216252:T:C	2.1477e-07	-1.40975e-10	-0.629314
62216426	chr5:62216426:G:T	2.11521e-05	1.95321	2.0074
62216830	chr5:62216830:G:A	5.81916e-07	-1.40975e-10	0.367445
62217215	chr5:62217215:C:T	1.79785e-07	-1.40975e-10	-0.807118
62217370	chr5:62217370:T:C	3.29017e-07	-1.40975e-10	-0.202773
62217478	chr5:62217478:G:A	0.0855456	11.7405	0.525218
62218034	chr5:62218034:A:G	1.02677e-07	-1.40975e-10	-1.36729
62218684	chr5:62218684:A:G	2.24933e-07	-1.40975e-10	-0.583078
62218784	chr5:62218784:T:C	0.0292279	11.2175	-0.0257148
62218952	chr5:62218952:C:T	1.37444e-07	-0.790415	-0.28525
62219557	chr5:62219557:C:T	3.48819e-07	-1.40975e-10	-0.144328
62220595	chr5:62220595:A:G	1.23189e-07	-1.18516	-3.64918e-10
62220603	chr5:62220603:T:C	1.42961e-07	-1.03631	-3.64918e-10
62220707	chr5:62220707:C:G	0.000235361	7.4307	-1.06071
62220798	chr5:62220798:G:A	0.0830698	11.7181	0.518253
62220856	chr5:62220856:T:C	1.30534e-07	-1.40975e-10	-1.12725
62220916	chr5:62220916:C:T	1.72072e-07	-0.760167	-0.0908032
62221081	chr5:62221081:G:A	1.15284e-07	-1.40975e-10	-1.25148
62221510	chr5:62221510:G:A	1.03681e-07	-1.40975e-10	-1.35757
62222199	chr5:62222199:C:G	1.16017e-07	-1.40975e-10	-1.24514
62222222	chr5:62222222:G:A	1.14054e-07	-1.40975e-10	-1.2622
62222243	chr5:62222243:T:TA	2.69649e-06	-1.40975e-10	1.90083
62222409	chr5:62222409:A:C	2.79577e-06	-1.40975e-10	1.93698
62223674	chr5:62223674:T:C	1.03307e-07	-1.40975e-10	-1.36117
62224583	chr5:62224583:G:A	1.03613e-07	-1.40975e-10	-1.35822
62224606	chr5:62224606:G:A	1.16017e-07	-1.40975e-10	-1.24514
62226192	chr5:62226192:T:C	1.04702e-07	-1.40975e-10	-1.34777
62226295	chr5:62226295:G:T	1.0558e-07	-1.40975e-10	-1.33942
62226658	chr5:62226658:T:C	1.08956e-07	-1.40975e-10	-1.30794
62226782	chr5:62226782:C:A	1.67655e-07	-0.876975	-3.64918e-10
62226955	chr5:62226955:T:C	0.000222223	7.46006	-1.1475
62227138	chr5:62227138:CTGTT:C	4.4181e-07	-1.40975e-10	0.0919989
62227234	chr5:62227234:G:T	1.05485e-07	-1.40975e-10	-1.34031
62227554	chr5:62227554:T:A	2.92266e-06	-1.40975e-10	1.98137
62227843	chr5:62227843:T:A	1.04728e-07	-1.40975e-10	-1.34752
62227951	chr5:62227951:C:T	1.02235e-07	-1.40975e-10	-1.37161
62227974	chr5:62227974:G:A	1.44541e-07	-1.02532	-3.64918e-10
62228174	chr5:62228174:G:C	3.4024e-07	-0.348909	0.179679
62228595	chr5:62228595:G:A	1.26297e-06	-1.40975e-10	1.14234
62228886	chr5:62228886:A:C	4.61194e-07	-1.40975e-10	0.134937
62229127	chr5:62229127:A:G	1.54655e-07	-1.40975e-10	-0.957682
62229383	chr5:62229383:T:G	3.70025e-07	-1.40975e-10	-0.08531
62229519	chr5:62229519:C:T	0.0389695	11.2392	0.240233
62229607	chr5:62229607:C:A	2.75447e-06	-1.40975e-10	1.9221
62229737	chr5:62229737:T:C	0.000363385	8.17614	-1.3718
62230173	chr5:62230173:A:G	1.03009e-06	2.21928	-1.28076
62230229	chr5:62230229:C:T	1.03625e-07	-1.40975e-10	-1.35811
62230440	chr5:62230440:C:T	7.59016e-08	-1.66944	-3.64918e-10
62230632	chr5:62230632:A:G	0.0111445	11.0868	-0.859259
62230751	chr5:62230751:G:A	1.08162e-07	-1.40975e-10	-1.31525
62232210	chr5:62232210:T:C	1.25744e-07	-1.40975e-10	-1.16464
62232327	chr5:62232327:T:C	2.54718e-06	-1.40975e-10	1.84386
62232405	chr5:62232405:G:C	8.44346e-08	-1.5629	-3.64918e-10
62233138	chr5:62233138:G:A	1.14009e-07	-1.40975e-10	-1.26261
62234655	chr5:62234655:G:A	1.13603e-07	-1.40975e-10	-1.26617
62235084	chr5:62235084:T:C	8.47405e-07	-1.40975e-10	0.743298
62235390	chr5:62235390:AT:A	0.000276063	7.60497	-1.07546
62235674	chr5:62235674:A:G	0.000569825	8.4981	-1.24389
62236221	chr5:62236221:C:T	5.7649e-08	-0.617203	-1.3273
62236954	chr5:62236954:G:C	5.03237e-08	-0.795663	-1.28474
62236998	chr5:62236998:G:C	0.000391031	8.09107	-1.21341
62237437	chr5:62237437:C:G	1.32383e-06	-1.40975e-10	1.1894
62238469	chr5:62238469:C:G	1.11305e-07	-1.40975e-10	-1.2866
62238485	chr5:62238485:T:C	9.66896e-07	-1.40975e-10	0.875211
62238556	chr5:62238556:C:T	5.29805e-08	-0.672008	-1.35695
62238708	chr5:62238708:G:C	6.85572e-07	1.84431	-1.31293
62239061	chr5:62239061:A:G	8.1992e-08	-0.272058	-1.3202
62239114	chr5:62239114:C:T	1.28638e-07	-1.14188	-3.64918e-10
62239153	chr5:62239153:C:T	2.17511e-07	-1.40975e-10	-0.61663
62239208	chr5:62239208:T:G	1.33929e-07	-0.583728	-0.517842
62239233	chr5:62239233:C:T	1.11387e-07	-1.40975e-10	-1.28587
62239297	chr5:62239297:T:C	0.000433587	8.07809	-1.09712
62239577	chr5:62239577:T:C	8.64117e-07	-1.40975e-10	0.762828
62239709	chr5:62239709:T:C	1.54022e-07	-1.40975e-10	-0.961784
62239832	chr5:62239832:G:A	0.00107303	8.6112	-0.724084
62240004	chr5:62240004:T:C	5.69165e-08	-0.600512	-1.35678
62241387	chr5:62241387:G:A	7.62391e-08	-1.66501	-3.64918e-10
62242104	chr5:62242104:AAAC:A	1.30747e-07	-1.40975e-10	-1.12562
62242124	chr5:62242124:C:T	1.20503e-06	-1.40975e-10	1.09538
62242200	chr5:62242200:A:G	2.29582e-07	-1.40975e-10	-0.562619
62242234	chr5:62242234:C:T	1.08185e-07	-1.40975e-10	-1.31503
62242356	chr5:62242356:C:CT	4.59479e-08	-0.907079	-1.26429
62242462	chr5:62242462:A:C	1.09171e-07	-1.40975e-10	-1.30597
62242660	chr5:62242660:A:T	0.00163474	8.91284	-0.604727
62243196	chr5:62243196:GGTAT:G	1.14803e-07	-1.40975e-10	-1.25566
62243346	chr5:62243346:T:C	0.00162909	8.30465	-3.64918e-10
62244326	chr5:62244326:T:C	1.17339e-07	-0.79823	-0.435585
62244430	chr5:62244430:G:A	0.000701878	8.57303	-1.11039
62245047	chr5:62245047:C:T	1.09795e-07	-1.40975e-10	-1.30026
62245127	chr5:62245127:A:G	1.00455e-06	-1.40975e-10	0.913418
62245141	chr5:62245141:C:T	5.12161e-08	-0.705879	-1.35695
62245673	chr5:62245673:T:G	1.20773e-06	-1.40975e-10	1.09761
62246220	chr5:62246220:C:G	1.10754e-07	-1.40975e-10	-1.29157
62246588	chr5:62246588:T:C	4.38472e-06	3.6415	-1.2545
62246616	chr5:62246616:C:T	1.0367e-07	-1.40975e-10	-1.35767
62246973	chr5:62246973:T:C	1.84997e-06	-1.40975e-10	1.52404
62247124	chr5:62247124:A:G	0.000752979	7.10424	0.428671
62247161	chr5:62247161:T:G	9.13128e-06	4.0975	-0.976915
62247292	chr5:62247292:C:T	1.14085e-07	-1.40975e-10	-1.26194
62247383	chr5:62247383:G:C	1.03117e-07	-1.40975e-10	-1.36302
62247725	chr5:62247725:A:G	8.68425e-07	-1.40975e-10	0.7678
62247844	chr5:62247844:G:A	1.02075e-07	-0.104293	-1.26888
62248012	chr5:62248012:G:T	5.22991e-05	5.10606	-0.240205
62248209	chr5:62248209:G:A	1.29304e-07	-1.40975e-10	-1.13672
62248792	chr5:62248792:A:G	1.02411e-07	-1.40975e-10	-1.36989
62248808	chr5:62248808:C:T	1.07354e-07	-1.40975e-10	-1.32275
62248863	chr5:62248863:A:G	4.52954e-08	-0.879541	-1.30613
62249020	chr5:62249020:G:A	4.853e-08	-0.798426	-1.31827
62249041	chr5:62249041:C:T	1.02407e-07	-1.40975e-10	-1.36993
62249167	chr5:62249167:G:A	2.05975e-06	-1.40975e-10	1.63146
62249807	chr5:62249807:C:T	6.07944e-05	5.9536	-0.937228
62250208	chr5:62250208:T:C	1.84242e-06	2.44105	-0.921093
62251036	chr5:62251036:G:T	3.06637e-06	2.58404	-0.55467
62251487	chr5:62251487:C:T	1.66472e-07	-1.40975e-10	-0.884054
62251599	chr5:62251599:T:C	1.36731e-07	-1.40975e-10	-1.08086
62252130	chr5:62252130:G:T	1.96309e-07	-1.40975e-10	-0.719193
62252133	chr5:62252133:A:G	6.14658e-08	-1.11131	-0.769091
62252736	chr5:62252736:A:C	1.02308e-07	-1.40975e-10	-1.37089
62252794	chr5:62252794:T:C	1.465e-07	-1.40975e-10	-1.01185
62252998	chr5:62252998:C:T	1.36844e-06	1.72979	-0.507242
62253082	chr5:62253082:T:G	1.1942e-07	-1.40975e-10	-1.21624
62253155	chr5:62253155:C:A	1.0787e-07	-1.40975e-10	-1.31795
62253352	chr5:62253352:T:C	1.0553e-07	-1.40975e-10	-1.33989
62253528	chr5:62253528:ACAT:A	2.06559e-08	-1.67737	-1.29351
62253720	chr5:62253720:A:T	1.72221e-07	-0.850104	-3.64918e-10
62254004	chr5:62254004:C:T	1.06269e-07	-1.40975e-10	-1.3329
62254347	chr5:62254347:T:C	4.49985e-08	-0.907156	-1.2851
62254606	chr5:62254606:G:A	1.25294e-07	-1.40975e-10	-1.16822
62254701	chr5:62254701:T:G	1.53563e-07	-1.40975e-10	-0.964769
62255279	chr5:62255279:A:G	1.38604e-07	-1.40975e-10	-1.06726
62255470	chr5:62255470:C:A	1.02206e-07	-1.40975e-10	-1.37189
62256170	chr5:62256170:C:A	0.000161575	5.82614	0.167706
62256299	chr5:62256299:C:T	1.02181e-07	-0.349895	-1.02224
62256692	chr5:62256692:T:C	1.82264e-07	-1.40975e-10	-0.793426
62256890	chr5:62256890:C:T	2.32179e-05	-1.40975e-10	4.0538
62256932	chr5:62256932:G:A	5.15474e-08	-0.731132	-1.32525
62256985	chr5:62256985:C:A	2.59479e-07	0.751291	-1.1915
62257102	chr5:62257102:G:A	1.55328e-06	1.98162	-0.632379
62257241	chr5:62257241:C:T	4.00071e-06	2.34476	-0.0494092
62257372	chr5:62257372:C:T	1.13532e-07	-1.2668	-3.64918e-10
62257373	chr5:62257373:G:A	5.69219e-08	-0.657251	-1.29995
62257490	chr5:62257490:AAATT:A	5.53861e-08	-1.15246	-0.83209
62257779	chr5:62257779:G:A	8.3278e-07	-1.40975e-10	0.725889
62257938	chr5:62257938:C:A	5.93979e-08	-1.1593	-0.755321
62258054	chr5:62258054:C:T	3.02107e-08	-1.65723	-0.933451
62258243	chr5:62258243:G:A	5.1232e-07	-1.40975e-10	0.240068
62258362	chr5:62258362:A:G	1.06231e-07	-1.40975e-10	-1.33327
62258586	chr5:62258586:G:C	1.09153e-07	-1.40975e-10	-1.30613
62258982	chr5:62258982:AG:A	4.85173e-07	-1.40975e-10	0.185624
62259314	chr5:62259314:T:TC	5.64096e-08	-0.714669	-1.25157
62259411	chr5:62259411:G:T	1.27172e-07	-1.40975e-10	-1.15334
62259499	chr5:62259499:A:G	2.83214e-07	-1.40975e-10	-0.352679
62259733	chr5:62259733:G:A	1.02649e-07	-1.36756	-3.64918e-10
62259969	chr5:62259969:C:G	5.50507e-08	-0.737471	-1.25315
62260379	chr5:62260379:T:C	5.65471e-08	-0.712066	-1.25174
62260435	chr5:62260435:T:C	2.54365e-07	0.217835	-0.677946
62260789	chr5:62260789:G:T	5.64802e-08	-0.69739	-1.2676
62261132	chr5:62261132:G:A	5.61218e-08	-0.718536	-1.25282
62261190	chr5:62261190:A:G	1.17393e-07	-1.40975e-10	-1.23335
62261319	chr5:62261319:C:G	5.78362e-08	-1.18962	-0.751644
62261483	chr5:62261483:C:T	1.06884e-07	-1.40975e-10	-1.32713
62261747	chr5:62261747:A:G	1.03213e-07	-1.40975e-10	-1.36208
62261866	chr5:62261866:T:A	4.89437e-08	-0.744001	-1.36421
62262078	chr5:62262078:G:A	6.17596e-07	-1.40975e-10	0.426953
62262345	chr5:62262345:T:C	0.000137456	6.63476	-0.802579
62262577	chr5:62262577:T:C	1.04972e-07	-1.40975e-10	-1.34519
62262978	chr5:62262978:A:T	2.06884e-08	-1.6786	-1.29071
62263158	chr5:62263158:A:G	2.6078e-05	5.4606	-1.29063
62263873	chr5:62263873:G:A	0.000114767	5.53161	0.120165
62264280	chr5:62264280:T:C	1.31865e-07	-1.40975e-10	-1.1171
62264322	chr5:62264322:G:A	1.37331e-07	-1.40975e-10	-1.07649
62264338	chr5:62264338:G:A	8.19911e-07	-1.40975e-10	0.710315
62265033	chr5:62265033:C:T	1.37348e-07	-1.40975e-10	-1.07636
62265151	chr5:62265151:C:A	0.0001174	5.69038	-0.0159207
62265343	chr5:62265343:C:T	7.52651e-08	-0.564957	-1.11291
62265967	chr5:62265967:C:T	8.3916e-07	-1.40975e-10	0.733521
62266094	chr5:62266094:G:A	5.54338e-08	-0.756195	-1.2275
62266308	chr5:62266308:C:T	1.36696e-07	-1.40975e-10	-1.08112
62267189	chr5:62267189:G:A	5.41043e-08	-0.755151	-1.25282
62267759	chr5:62267759:G:A	3.19618e-05	5.67728	-1.30387
62268225	chr5:62268225:A:G	5.37661e-08	-1.0985	-0.915736
62268231	chr5:62268231:T:C	1.13363e-07	-1.26829	-3.64918e-10
62268581	chr5:62268581:G:T	1.23309e-07	-1.40975e-10	-1.18418
62269014	chr5:62269014:C:T	2.15788e-06	1.99873	-0.320731
62269083	chr5:62269083:C:T	1.07916e-07	-1.40975e-10	-1.31753
62269272	chr5:62269272:A:C	3.49618e-06	1.01231	1.14823
62269347	chr5:62269347:T:G	7.18052e-08	-0.979384	-0.74554
62269413	chr5:62269413:T:A	1.12116e-07	-1.40975e-10	-1.27935
62269414	chr5:62269414:T:G	7.91405e-07	0.67493	-3.64918e-10
62269754	chr5:62269754:GA:G	1.05008e-07	-1.40975e-10	-1.34484
62270135	chr5:62270135:C:T	1.97838e-06	2.06832	-0.477169
62270449	chr5:62270449:T:C	3.56474e-05	5.78042	-1.29787
62270518	chr5:62270518:A:G	3.41036e-05	5.73185	-1.29357
62270597	chr5:62270597:G:A	7.39385e-08	-0.935159	-0.760488
62271061	chr5:62271061:T:C	3.77701e-05	5.87629	-1.3359
62271069	chr5:62271069:C:T	3.82644e-05	5.88884	-1.33545
62271691	chr5:62271691:A:T	4.72797e-07	-1.40975e-10	0.159786
62271937	chr5:62271937:C:A	5.22577e-06	2.56248	-3.64918e-10
62272029	chr5:62272029:C:T	2.93477e-05	5.61199	-1.3239
62272134	chr5:62272134:A:G	1.53985e-07	-1.40975e-10	-0.962024
62272149	chr5:62272149:C:T	1.10196e-07	-1.40975e-10	-1.29662
62272791	chr5:62272791:C:T	1.54941e-07	-1.40975e-10	-0.955836
62272950	chr5:62272950:A:G	1.14757e-07	-1.40975e-10	-1.25606
62273019	chr5:62273019:A:T	2.39302e-06	2.11594	-0.334511
62273252	chr5:62273252:T:C	2.19172e-05	5.33081	-1.33467
62273342	chr5:62273342:T:C	5.00598e-05	6.13624	-1.31415
62273455	chr5:62273455:A:G	6.44703e-08	-0.623378	-1.2093
62274767	chr5:62274767:A:G	1.46607e-06	-1.40975e-10	1.29146
62274873	chr5:62274873:G:A	4.49129e-07	-1.40975e-10	0.108429
62275185	chr5:62275185:T:C	1.42816e-07	-1.21593	0.178606
62275230	chr5:62275230:C:A	5.75038e-08	-0.732062	-1.21497
62275376	chr5:62275376:C:G	2.18518e-07	-1.40975e-10	-0.612013
62275616	chr5:62275616:C:G	1.06113e-07	-1.40975e-10	-1.33438
62275620	chr5:62275620:A:G	1.53213e-05	4.96346	-1.32534
62277162	chr5:62277162:A:G	4.47885e-08	-0.91865	-1.27828
62277467	chr5:62277467:G:A	7.67893e-08	-1.65781	-3.64918e-10
62277608	chr5:62277608:G:T	1.5117e-07	-1.40975e-10	-0.980473
62277679	chr5:62277679:T:C	1.05212e-07	-1.40975e-10	-1.34291
62277696	chr5:62277696:A:G	2.46218e-07	-1.40975e-10	-0.492662
62277717	chr5:62277717:A:C	2.45437e-07	-1.40975e-10	-0.49584
62277826	chr5:62277826:A:G	9.48205e-07	-1.40975e-10	0.85569
62278238	chr5:62278238:A:G	1.56108e-05	4.99195	-1.33512
62278584	chr5:62278584:C:CA	7.81105e-07	-1.40975e-10	0.661828
62278614	chr5:62278614:CTA:C	1.02546e-07	-1.40975e-10	-1.36857
62279371	chr5:62279371:T:C	2.10451e-07	-1.40975e-10	-0.649626
62279441	chr5:62279441:G:C	3.76667e-07	-1.40975e-10	-0.0675195
62279585	chr5:62279585:G:A	1.38291e-07	-1.40975e-10	-1.06952
62279588	chr5:62279588:A:G	1.19851e-06	-1.40975e-10	1.08995
62279690	chr5:62279690:T:A	2.96074e-07	-1.40975e-10	-0.30827
62279744	chr5:62279744:G:A	1.32403e-07	-1.40975e-10	-1.11303
62280048	chr5:62280048:T:TG	2.82334e-07	-1.40975e-10	-0.355789
62280222	chr5:62280222:G:A	2.08518e-07	-1.40975e-10	-0.658853
62280661	chr5:62280661:CCT:C	8.62042e-08	-1.54216	-3.64918e-10
62281905	chr5:62281905:A:G	2.57685e-06	1.93696	-0.0815112
62281941	chr5:62281941:AACTCACTTT:A	4.95919e-08	-0.815448	-1.2796
62281952	chr5:62281952:AT:A	5.08362e-08	-0.792271	-1.278
62281969	chr5:62281969:T:C	2.25905e-06	1.82986	-0.106044
62282010	chr5:62282010:T:C	2.31095e-06	3.02013	-1.2736
62282214	chr5:62282214:C:T	2.35133e-06	1.9929	-0.229045
62282312	chr5:62282312:G:A	6.31312e-08	-0.975994	-0.877671
62282548	chr5:62282548:T:C	1.06072e-07	-1.40975e-10	-1.33476
62282587	chr5:62282587:T:G	1.02448e-07	-1.40975e-10	-1.36953
62284487	chr5:62284487:A:G	2.43815e-06	1.84065	-0.0405373
62284876	chr5:62284876:T:G	2.3135e-06	1.81874	-0.0711081
62285604	chr5:62285604:G:A	1.06199e-06	1.68833	-0.719312
62285732	chr5:62285732:T:C	2.77876e-07	-0.371707	-3.64918e-10
62285941	chr5:62285941:T:C	2.18763e-07	-1.40975e-10	-0.610892
62286367	chr5:62286367:A:G	6.15498e-08	-0.991448	-0.887585
62286798	chr5:62286798:C:T	4.78618e-08	-0.856056	-1.27451
62287288	chr5:62287288:C:T	2.40531e-07	-1.40975e-10	-0.516031
62287359	chr5:62287359:G:A	4.722e-08	-0.870242	-1.27382
62287489	chr5:62287489:G:A	4.84234e-08	-0.819809	-1.29909
62288053	chr5:62288053:G:T	4.75018e-08	-0.855999	-1.28211
62288307	chr5:62288307:AG:A	1.22662e-07	-1.40975e-10	-1.18944
62288358	chr5:62288358:G:A	7.88722e-07	-1.40975e-10	0.671534
62288476	chr5:62288476:T:C	1.95757e-07	-1.40975e-10	-0.722005
62288916	chr5:62288916:C:T	6.16574e-07	0.425298	-3.64918e-10
62288957	chr5:62288957:T:A	1.0232e-07	-1.40975e-10	-1.37077
62289096	chr5:62289096:TG:T	1.55904e-06	0.831957	0.52099
62289413	chr5:62289413:G:A	2.15104e-06	2.88699	-1.21217
62289443	chr5:62289443:T:C	3.93516e-07	-1.40975e-10	-0.0237591
62289479	chr5:62289479:C:T	2.20808e-06	2.91171	-1.21071
62289650	chr5:62289650:T:C	1.08436e-07	-1.40975e-10	-1.31272
62289779	chr5:62289779:G:A	1.1699e-06	-1.40975e-10	1.0658
62289820	chr5:62289820:T:C	1.89613e-07	-1.40975e-10	-0.753895
62290194	chr5:62290194:T:C	2.39703e-07	-1.40975e-10	-0.519479
62290415	chr5:62290415:G:A	2.23501e-06	2.98268	-1.26956
62290493	chr5:62290493:T:C	2.00273e-07	-1.17703	0.477834
62290608	chr5:62290608:G:A	2.5562e-07	-1.40975e-10	-0.455188
62290655	chr5:62290655:C:CT	2.10984e-06	2.87395	-1.21846
62290968	chr5:62290968:T:C	7.85023e-07	-1.40975e-10	0.666832
62291021	chr5:62291021:C:T	4.20126e-08	-0.951841	-1.30907
62291071	chr5:62291071:C:T	1.20406e-07	-1.40975e-10	-1.20801
62291083	chr5:62291083:C:T	1.02737e-07	-1.40975e-10	-1.36671
62291665	chr5:62291665:A:G	2.32625e-07	0.815736	-1.36519
62291717	chr5:62291717:G:T	1.90028e-07	-1.40975e-10	-0.751711
62291872	chr5:62291872:T:C	7.49661e-07	-1.40975e-10	0.620741
62291987	chr5:62291987:C:T	1.08486e-07	-1.40975e-10	-1.31226
62292339	chr5:62292339:T:C	4.50577e-08	-0.912931	-1.27801
62293288	chr5:62293288:C:T	1.08827e-06	-1.40975e-10	0.993464
62293544	chr5:62293544:C:A	1.71811e-06	2.65053	-1.20043
62293889	chr5:62293889:AAC:A	4.02385e-07	-1.40975e-10	-0.00147069
62294416	chr5:62294416:A:G	2.89729e-06	1.99017	-0.0175186
62294896	chr5:62294896:C:A	2.53633e-06	1.90658	-0.0669867
62294958	chr5:62294958:G:A	7.11688e-07	-1.40975e-10	0.568759
62295136	chr5:62295136:G:A	1.12982e-06	-1.40975e-10	1.03093
62295438	chr5:62295438:T:C	7.03574e-08	-1.00121	-0.744082
62295873	chr5:62295873:C:G	1.64036e-07	-0.898792	-3.64918e-10
62295899	chr5:62295899:A:G	1.08833e-06	-1.40975e-10	0.993522
62297189	chr5:62297189:T:C	1.32538e-05	4.7922	-1.29905
62297257	chr5:62297257:G:A	1.10528e-07	-1.29361	-3.64918e-10
62297450	chr5:62297450:A:G	1.60107e-07	-1.16372	0.24068
62298068	chr5:62298068:A:G	4.9962e-08	-0.837286	-1.25033
62298291	chr5:62298291:G:C	1.0235e-07	-1.40975e-10	-1.37048
62298353	chr5:62298353:C:T	4.61434e-08	-0.892793	-1.27433
62298826	chr5:62298826:T:C	8.09519e-07	-1.40975e-10	0.69756
62298915	chr5:62298915:A:C	1.04634e-07	-1.40975e-10	-1.34841
62299490	chr5:62299490:C:A	1.09113e-07	-1.40975e-10	-1.3065
62299761	chr5:62299761:G:A	1.15506e-07	-1.40975e-10	-1.24956
62300146	chr5:62300146:G:A	1.63479e-07	-1.40975e-10	-0.902197
62300276	chr5:62300276:T:C	1.04266e-07	-1.40975e-10	-1.35194
62301420	chr5:62301420:T:C	1.63009e-06	1.38332	0.0141898
62301808	chr5:62301808:G:T	1.16637e-07	-1.40975e-10	-1.23981
62301819	chr5:62301819:T:C	1.62046e-07	-1.40975e-10	-0.911
62302071	chr5:62302071:A:G	1.60525e-05	4.93749	-1.25275
62302811	chr5:62302811:A:G	0.000147019	7.20499	-1.30555
62303182	chr5:62303182:C:T	1.0297e-06	1.56695	-0.628807
62303196	chr5:62303196:G:C	1.02593e-07	-1.40975e-10	-1.36811
62303392	chr5:62303392:A:G	1.7875e-07	-1.40975e-10	-0.812894
62303405	chr5:62303405:T:C	1.83881e-06	1.54479	-0.0267984
62303763	chr5:62303763:T:G	6.20562e-07	1.78696	-1.35521
62303942	chr5:62303942:T:C	0.000157738	7.08885	-1.11904
62303980	chr5:62303980:G:T	1.02769e-07	-1.40975e-10	-1.3664
62304038	chr5:62304038:A:C	4.70473e-08	-0.90768	-1.24005
62304073	chr5:62304073:G:A	1.02866e-07	-1.40975e-10	-1.36545
62304101	chr5:62304101:C:T	1.10658e-07	-1.40975e-10	-1.29244
62304179	chr5:62304179:A:C	4.13612e-08	-1.03542	-1.24111
62304245	chr5:62304245:T:A	3.44958e-07	-1.40975e-10	-0.155457
62304540	chr5:62304540:C:G	0.000156062	7.00311	-1.04398
62304568	chr5:62304568:C:A	2.38878e-07	0.689767	-1.21269
62304817	chr5:62304817:C:T	1.17135e-07	-1.40975e-10	-1.23556
62305018	chr5:62305018:G:A	3.68823e-08	-1.07038	-1.32077
62305274	chr5:62305274:T:C	1.06716e-07	-1.40975e-10	-1.32871
62305929	chr5:62305929:A:G	8.27012e-07	-1.40975e-10	0.718939
62306198	chr5:62306198:G:A	1.02338e-07	-1.40975e-10	-1.3706
62306825	chr5:62306825:C:T	1.02639e-07	-1.40975e-10	-1.36767
62306832	chr5:62306832:C:T	1.02883e-07	-1.40975e-10	-1.36529
62306834	chr5:62306834:T:C	2.2137e-05	5.34399	-1.33787
62307130	chr5:62307130:T:TC	2.13373e-07	0.604537	-1.24038
62307164	chr5:62307164:G:C	1.02338e-07	-1.40975e-10	-1.3706
62307263	chr5:62307263:A:G	1.51764e-07	-1.40975e-10	-0.976554
62307596	chr5:62307596:A:G	4.37e-08	-0.976764	-1.24477
62307829	chr5:62307829:G:A	2.88795e-06	-1.40975e-10	1.96942
62308377	chr5:62308377:C:A	0.000162252	6.8931	-0.895069
62308629	chr5:62308629:T:C	0.000141971	6.76986	-0.905362
62309557	chr5:62309557:T:C	1.39906e-07	-1.40975e-10	-1.05791
62309740	chr5:62309740:A:G	2.26789e-05	5.36327	-1.33296
62310544	chr5:62310544:G:A	2.07921e-05	5.23922	-1.29577
62310591	chr5:62310591:C:T	1.02168e-07	-1.40975e-10	-1.37226
62310689	chr5:62310689:G:C	9.7738e-08	-1.41659	-3.64918e-10
62310720	chr5:62310720:C:T	1.26582e-07	-1.40975e-10	-1.15799
62310740	chr5:62310740:T:G	1.02836e-07	-1.40975e-10	-1.36575
62310783	chr5:62310783:T:C	2.13011e-06	2.8051	-1.14005
62310854	chr5:62310854:A:G	1.02852e-07	-1.40975e-10	-1.36559
62311248	chr5:62311248:T:C	1.02996e-07	-1.40975e-10	-1.36419
62311268	chr5:62311268:C:G	3.64895e-08	-1.16425	-1.2376
62311441	chr5:62311441:A:G	2.91337e-05	5.6268	-1.34603
62311455	chr5:62311455:T:C	1.46419e-06	-1.40975e-10	1.29017
62311580	chr5:62311580:C:G	1.03328e-07	-1.40975e-10	-1.36097
62312172	chr5:62312172:C:T	8.09057e-08	-1.6056	-3.64918e-10
62312428	chr5:62312428:A:C	7.95029e-08	-1.62309	-3.64918e-10
62312481	chr5:62312481:C:G	8.83266e-08	-1.51784	-3.64918e-10
62312794	chr5:62312794:G:T	1.02565e-07	-1.40975e-10	-1.36839
62313121	chr5:62313121:T:C	1.05135e-07	-1.40975e-10	-1.34364
62313497	chr5:62313497:C:T	1.02593e-07	-1.40975e-10	-1.36811
62313616	chr5:62313616:A:G	9.97364e-05	6.81999	-1.30859
62313644	chr5:62313644:C:T	1.45373e-07	-1.01958	-3.64918e-10
62313784	chr5:62313784:A:G	1.02913e-07	-1.40975e-10	-1.36499
62314025	chr5:62314025:C:T	0.000152947	6.8354	-0.896439
62314132	chr5:62314132:A:C	1.67112e-07	-1.40975e-10	-0.880214
62314428	chr5:62314428:C:T	0.00011978	6.65847	-0.963943
62315181	chr5:62315181:C:T	1.31885e-07	-1.40975e-10	-1.11695
62315743	chr5:62315743:T:C	0.000118871	6.61749	-0.930574
62315966	chr5:62315966:A:G	1.195e-07	-1.40975e-10	-1.21556
62316162	chr5:62316162:A:G	6.23337e-07	1.67046	-1.23425
62316280	chr5:62316280:C:T	7.86811e-05	6.27466	-1.00038
62316323	chr5:62316323:C:T	2.10129e-07	-1.40975e-10	-0.651157
62316454	chr5:62316454:T:A	3.6394e-08	-1.04453	-1.35995
62316728	chr5:62316728:C:T	1.05843e-07	-1.40975e-10	-1.33693
62317464	chr5:62317464:C:T	1.33172e-07	-1.10724	-3.64918e-10
62317618	chr5:62317618:G:A	1.04655e-07	-1.40975e-10	-1.34821
62317782	chr5:62317782:T:C	1.22345e-07	-1.40975e-10	-1.19204
62318143	chr5:62318143:C:T	4.32018e-08	-1.25209	-0.980908
62318753	chr5:62318753:T:C	4.51908e-07	-1.40975e-10	0.114598
62318951	chr5:62318951:C:T	2.29337e-08	-1.6757	-1.19057
62319067	chr5:62319067:C:T	2.05807e-07	-1.40975e-10	-0.671944
62319090	chr5:62319090:GC:G	1.26993e-07	-1.15475	-3.64918e-10
62319311	chr5:62319311:T:TA	1.0823e-06	-1.40975e-10	0.987959
62319905	chr5:62319905:A:ATG	9.73383e-08	-1.42069	-3.64918e-10
62320548	chr5:62320548:C:T	1.33945e-07	-1.40975e-10	-1.10145
62320940	chr5:62320940:C:T	1.03023e-07	-1.40975e-10	-1.36392
62321085	chr5:62321085:G:A	1.05044e-07	-1.40975e-10	-1.3445
62321436	chr5:62321436:C:T	1.02819e-07	-1.40975e-10	-1.36591
62321569	chr5:62321569:G:A	1.03125e-07	-1.40975e-10	-1.36294
62321767	chr5:62321767:T:C	3.4246e-08	-1.09943	-1.36588
62322086	chr5:62322086:A:AT	8.65731e-08	-1.53789	-3.64918e-10
62322233	chr5:62322233:T:C	9.24463e-05	6.37097	-0.935464
62322488	chr5:62322488:T:C	1.22633e-07	-1.40975e-10	-1.18968
62322734	chr5:62322734:G:A	8.29283e-05	6.27762	-0.950773
62322768	chr5:62322768:A:C	3.74685e-08	-1.01694	-1.35844
62323110	chr5:62323110:G:A	1.26814e-07	-1.40975e-10	-1.15616
62323238	chr5:62323238:G:A	7.76548e-07	1.99269	-1.33671
62323395	chr5:62323395:C:T	8.04202e-07	1.51642	-0.825447
62323424	chr5:62323424:G:A	7.16188e-07	1.94081	-1.36574
62323524	chr5:62323524:A:C	2.00601e-07	-1.40975e-10	-0.697561
62323812	chr5:62323812:T:C	1.05879e-07	-1.40975e-10	-1.33659
62323957	chr5:62323957:C:T	7.92284e-08	-1.62655	-3.64918e-10
62324144	chr5:62324144:A:G	5.48608e-08	-0.762502	-1.23158
62324302	chr5:62324302:T:C	5.395e-07	0.291761	-3.64918e-10
62324426	chr5:62324426:A:G	2.00627e-07	-1.40975e-10	-0.697432
62324447	chr5:62324447:C:G	2.10416e-08	-1.67599	-1.27638
62324462	chr5:62324462:C:T	1.02942e-07	-1.40975e-10	-1.36472
62324945	chr5:62324945:A:G	6.63972e-07	1.70869	-1.20933
62325054	chr5:62325054:G:A	1.02304e-07	-1.40975e-10	-1.37093
62325113	chr5:62325113:A:G	9.5285e-05	6.34728	-0.881534
62325350	chr5:62325350:C:T	1.03497e-07	-1.40975e-10	-1.35934
62325878	chr5:62325878:A:G	5.32802e-07	-1.40975e-10	0.279269
62326363	chr5:62326363:T:C	5.39175e-05	5.99254	-1.0962
62326672	chr5:62326672:A:G	1.17331e-07	-1.40975e-10	-1.23388
62327557	chr5:62327557:G:A	1.28878e-07	-1.40975e-10	-1.14001
62327579	chr5:62327579:C:T	1.04165e-07	-1.40975e-10	-1.35291
62327782	chr5:62327782:G:A	5.03356e-07	1.53745	-1.31503
62328194	chr5:62328194:ATATT:A	1.02864e-07	-1.40975e-10	-1.36547
62328500	chr5:62328500:C:T	3.56902e-07	1.24959	-1.37101
62328509	chr5:62328509:G:T	1.04054e-07	-1.40975e-10	-1.35397
62328537	chr5:62328537:G:T	1.23969e-07	-1.40975e-10	-1.17885
62328771	chr5:62328771:C:T	5.68623e-07	1.59528	-1.25094
62328781	chr5:62328781:C:T	8.77322e-05	6.37236	-0.9892
62329023	chr5:62329023:A:T	5.33157e-07	-1.40975e-10	0.279936
62329098	chr5:62329098:T:C	9.09197e-08	-1.4889	-3.64918e-10
62329424	chr5:62329424:C:T	3.27248e-07	-1.40975e-10	-0.208163
62329903	chr5:62329903:T:C	1.87248e-06	-1.40975e-10	1.53614
62329986	chr5:62329986:C:T	1.29704e-07	-1.40975e-10	-1.13362
62330177	chr5:62330177:C:A	1.0275e-07	-1.40975e-10	-1.36658
62330201	chr5:62330201:A:C	1.09716e-07	-1.40975e-10	-1.30098
62330435	chr5:62330435:A:G	9.25772e-05	6.72574	-1.28883
62330707	chr5:62330707:G:T	1.68317e-07	0.452241	-1.32527
62331387	chr5:62331387:G:A	1.90968e-07	-1.40975e-10	-0.746776
62331681	chr5:62331681:A:T	1.19593e-07	-1.40975e-10	-1.21478
62333377	chr5:62333377:G:A	4.19879e-07	0.0410859	-3.64918e-10
62333645	chr5:62333645:G:A	1.04127e-07	-1.40975e-10	-1.35327
62333712	chr5:62333712:A:G	4.12861e-08	-1.0381	-1.24025
62333896	chr5:62333896:A:G	1.02635e-07	-1.40975e-10	-1.3677
62334023	chr5:62334023:C:T	2.03571e-07	-1.40975e-10	-0.682867
62334049	chr5:62334049:T:C	4.12495e-08	-1.03767	-1.24157
62334284	chr5:62334284:T:C	1.59625e-07	0.334913	-1.26097
62334400	chr5:62334400:G:A	1.33579e-07	-1.40975e-10	-1.10419
62334842	chr5:62334842:C:T	1.07238e-07	-1.40975e-10	-1.32383
62334894	chr5:62334894:C:A	1.69584e-07	0.502376	-1.36791
62334969	chr5:62334969:T:C	1.0264e-07	-1.40975e-10	-1.36766
62335047	chr5:62335047:G:A	1.69335e-07	-0.867001	-3.64918e-10
62335052	chr5:62335052:A:G	3.70974e-07	1.28547	-1.36822
62335316	chr5:62335316:C:T	4.70938e-07	1.51356	-1.35771
62335751	chr5:62335751:T:A	1.03179e-07	-1.40975e-10	-1.36241
62335935	chr5:62335935:T:C	1.03201e-07	-1.40975e-10	-1.3622
62336277	chr5:62336277:C:G	1.60566e-07	0.351946	-1.27212
62336348	chr5:62336348:T:A	8.78627e-05	6.32041	-0.935761
62336442	chr5:62336442:A:G	8.017e-05	6.23993	-0.946904
62336757	chr5:62336757:A:G	2.01504e-07	-1.40975e-10	-0.693071
62337061	chr5:62337061:ATCT:A	5.11521e-07	1.55525	-1.31674
62337163	chr5:62337163:A:G	1.18092e-07	-1.40975e-10	-1.22742
62337367	chr5:62337367:A:G	1.99539e-07	-1.40975e-10	-0.70287
62337539	chr5:62337539:A:G	1.12974e-07	-1.40975e-10	-1.27173
62337779	chr5:62337779:TC:T	5.59904e-07	1.55723	-1.22834
62338143	chr5:62338143:G:A	5.50984e-07	1.55491	-1.24208
62338521	chr5:62338521:C:T	9.58729e-05	6.41121	-0.939317
62338774	chr5:62338774:C:T	8.65102e-05	6.23166	-0.862523
62338786	chr5:62338786:T:C	1.25633e-07	-1.40975e-10	-1.16551
62339171	chr5:62339171:G:A	1.02436e-07	-1.40975e-10	-1.36964
62339378	chr5:62339378:C:T	8.83782e-05	6.69961	-1.30911
62340031	chr5:62340031:C:T	5.02517e-08	-1.22239	-0.85945
62340110	chr5:62340110:T:G	1.02392e-07	-1.40975e-10	-1.37007
62340538	chr5:62340538:G:A	9.66688e-05	6.34022	-0.860052
62340588	chr5:62340588:T:TC	4.39275e-07	1.41876	-1.33251
62341104	chr5:62341104:A:C	3.85868e-07	-1.40975e-10	-0.0433853
62342673	chr5:62342673:G:A	4.97727e-07	1.51922	-1.30805
62342953	chr5:62342953:T:C	1.21488e-07	-1.40975e-10	-1.19907
62343036	chr5:62343036:G:A	1.0329e-07	-1.40975e-10	-1.36134
62343116	chr5:62343116:T:C	5.47915e-08	-1.32024	-0.675101
62343615	chr5:62343615:T:G	9.57677e-07	-1.40975e-10	0.86563
62343708	chr5:62343708:A:G	1.19467e-07	-1.40975e-10	-1.21584
62344157	chr5:62344157:A:G	2.00641e-07	-1.40975e-10	-0.697364
62344304	chr5:62344304:C:T	5.58631e-07	1.30966	-0.983055
62344336	chr5:62344336:G:A	5.0959e-08	-1.43748	-0.630381
62344521	chr5:62344521:T:C	4.88504e-07	1.47815	-1.28568
62344775	chr5:62344775:T:C	1.16509e-07	-1.24091	-3.64918e-10
62345114	chr5:62345114:G:A	5.24558e-07	1.5549	-1.29122
62345166	chr5:62345166:C:T	1.02603e-07	-1.40975e-10	-1.36801
62345207	chr5:62345207:G:A	1.85484e-06	-1.40975e-10	1.52667
62345471	chr5:62345471:G:A	1.02992e-07	-1.40975e-10	-1.36423
62345589	chr5:62345589:G:A	1.21501e-07	-1.40975e-10	-1.19896
62346157	chr5:62346157:C:T	4.75428e-08	-1.2677	-0.869548
62346499	chr5:62346499:GGAGCCC:G	4.81201e-08	-1.23826	-0.886925
62346774	chr5:62346774:T:C	5.70245e-07	0.347185	-3.64918e-10
62347004	chr5:62347004:A:G	1.57222e-07	0.336158	-1.27738
62347110	chr5:62347110:T:C	5.90278e-07	1.7469	-1.36518
62347815	chr5:62347815:G:A	1.03287e-07	-1.40975e-10	-1.36137
62347834	chr5:62347834:G:A	4.71749e-08	-1.25622	-0.8888
62347942	chr5:62347942:G:A	3.95924e-08	-1.07946	-1.24078
62347989	chr5:62347989:G:A	8.2414e-05	6.18664	-0.866009
62348083	chr5:62348083:C:A	2.76415e-06	-1.40975e-10	1.92561
62348524	chr5:62348524:C:T	3.90315e-07	-1.40975e-10	-0.0319262
62348830	chr5:62348830:C:G	1.05359e-07	-1.34151	-3.64918e-10
62349086	chr5:62349086:T:C	1.27323e-06	1.19485	-0.0444212
62349187	chr5:62349187:C:T	1.76294e-07	-1.40975e-10	-0.826725
62349283	chr5:62349283:T:C	1.28691e-07	-1.40975e-10	-1.14147
62349514	chr5:62349514:T:A	2.00794e-07	-1.40975e-10	-0.696602
62349696	chr5:62349696:T:C	1.2662e-07	-1.40975e-10	-1.15769
62349809	chr5:62349809:T:C	2.09981e-07	-1.40975e-10	-0.651865
62350043	chr5:62350043:A:G	4.08675e-08	-1.04806	-1.24048
62350278	chr5:62350278:T:G	1.72622e-07	-1.40975e-10	-0.847778
62350365	chr5:62350365:C:A	1.34989e-07	-1.40975e-10	-1.09369
62350432	chr5:62350432:T:C	7.11149e-05	6.17819	-1.00502
62350834	chr5:62350834:C:T	1.1809e-07	-1.40975e-10	-1.22743
62351003	chr5:62351003:G:A	6.56117e-07	-1.40975e-10	0.487459
62351107	chr5:62351107:C:T	1.30666e-07	-1.40975e-10	-1.12623
62351127	chr5:62351127:G:A	1.04581e-07	-1.40975e-10	-1.34892
62351225	chr5:62351225:T:C	1.32424e-07	-1.40975e-10	-1.11287
62351311	chr5:62351311:T:C	9.29417e-08	-1.46691	-3.64918e-10
62351406	chr5:62351406:A:G	3.63298e-07	1.26494	-1.3686
62351407	chr5:62351407:A:C	1.02706e-07	-1.40975e-10	-1.36701
62351447	chr5:62351447:G:A	4.99453e-07	1.52	-1.30537
62351749	chr5:62351749:A:G	1.2164e-07	-1.40975e-10	-1.19782
62351812	chr5:62351812:CTG:C	3.9144e-08	-1.09172	-1.23992
62352130	chr5:62352130:G:T	1.06108e-07	-1.40975e-10	-1.33442
62352226	chr5:62352226:G:A	1.71465e-07	0.515181	-1.36968
62352505	chr5:62352505:T:TG	4.17914e-08	-1.0257	-1.24048
62352791	chr5:62352791:G:A	5.65978e-08	-1.14516	-0.817754
62352911	chr5:62352911:T:G	5.05425e-07	1.53352	-1.307
62353576	chr5:62353576:T:G	1.67373e-07	0.49128	-1.36993
62353906	chr5:62353906:T:C	1.05602e-07	-1.40975e-10	-1.3392
62353909	chr5:62353909:A:G	1.02189e-07	-1.40975e-10	-1.37206
62353915	chr5:62353915:AACTGGTCTTTTACTCTTCTACAGGTCTTTACATATTAG:A	1.10776e-07	-1.40975e-10	-1.29137
62355016	chr5:62355016:G:A	6.6975e-05	6.08205	-0.968856
62355134	chr5:62355134:G:T	1.18017e-07	-1.40975e-10	-1.22805
62355143	chr5:62355143:C:G	3.5253e-07	-1.40975e-10	-0.133746
62355366	chr5:62355366:G:T	1.32115e-07	-1.40975e-10	-1.11521
62355421	chr5:62355421:T:C	4.90187e-05	5.70396	-0.90288
62355553	chr5:62355553:C:A	1.77079e-07	-1.40975e-10	-0.822287
62355664	chr5:62355664:T:A	7.86127e-08	-1.63435	-3.64918e-10
62355936	chr5:62355936:C:T	1.50516e-07	-1.40975e-10	-0.984808
62355948	chr5:62355948:AT:A	4.89043e-07	1.55499	-1.36142
62356139	chr5:62356139:C:A	5.45124e-07	1.61691	-1.31478
62356323	chr5:62356323:A:G	1.76611e-07	-1.40975e-10	-0.824932
62357158	chr5:62357158:G:A	7.6172e-05	6.14824	-0.906372
62357587	chr5:62357587:A:G	4.76507e-08	-0.942318	-1.19267
62357899	chr5:62357899:A:G	1.18382e-07	-1.40975e-10	-1.22497
62357930	chr5:62357930:C:T	5.70833e-07	1.58568	-1.23747
62357982	chr5:62357982:A:ATTT	1.14781e-06	-1.40975e-10	1.04673
62358360	chr5:62358360:G:C	5.60923e-07	1.58935	-1.25864
62359694	chr5:62359694:T:C	1.64012e-07	0.468006	-1.36695
62359995	chr5:62359995:T:G	3.07375e-07	1.09384	-1.36466
62360043	chr5:62360043:G:A	4.64569e-07	1.46084	-1.31861
62360077	chr5:62360077:T:C	6.53013e-05	6.06567	-0.97778
62360078	chr5:62360078:G:A	1.05559e-07	-1.40975e-10	-1.33961
62360204	chr5:62360204:G:A	6.08856e-07	1.75992	-1.34722
62360639	chr5:62360639:C:T	1.33039e-07	-1.40975e-10	-1.10824
62360962	chr5:62360962:T:C	4.67831e-08	-1.24081	-0.912551
62361092	chr5:62361092:G:A	3.89133e-08	-1.09729	-1.24025
62361153	chr5:62361153:T:A	1.03128e-07	-1.40975e-10	-1.36291
62361305	chr5:62361305:T:C	1.03498e-07	-1.40975e-10	-1.35932
62361401	chr5:62361401:T:C	8.978e-05	6.31257	-0.906329
62361550	chr5:62361550:A:T	6.44303e-06	4.10288	-1.331
62361693	chr5:62361693:A:G	1.04313e-07	-1.40975e-10	-1.35148
62361747	chr5:62361747:T:C	7.79502e-05	6.10813	-0.843184
62361759	chr5:62361759:T:C	7.78764e-05	6.15514	-0.891137
62361815	chr5:62361815:A:G	5.07933e-07	-1.40975e-10	0.23147
62361896	chr5:62361896:G:A	5.88223e-07	0.378225	-3.64918e-10
62361920	chr5:62361920:A:G	7.71968e-05	6.18785	-0.932617
62362130	chr5:62362130:A:G	6.63553e-05	6.41124	-1.30734
62362434	chr5:62362434:A:G	1.95086e-07	-1.40975e-10	-0.725438
62362569	chr5:62362569:T:A	1.30182e-07	-1.40975e-10	-1.12995
62362821	chr5:62362821:T:A	5.27832e-07	1.57166	-1.30177
62363512	chr5:62363512:C:T	5.12567e-07	1.58981	-1.34926
62363988	chr5:62363988:C:T	1.32118e-07	-1.40975e-10	-1.11518
62364294	chr5:62364294:C:T	1.97102e-07	-0.715157	-3.64918e-10
62364295	chr5:62364295:G:A	9.90671e-07	-1.40975e-10	0.899502
62364381	chr5:62364381:C:T	1.04782e-07	-1.347	-3.64918e-10
62364428	chr5:62364428:G:C	7.39609e-07	0.607241	-3.64918e-10
62364435	chr5:62364435:C:T	1.0674e-07	-1.40975e-10	-1.32849
62364479	chr5:62364479:G:T	3.86073e-08	-1.11142	-1.23402
62364585	chr5:62364585:C:A	7.68444e-05	6.21093	-0.960268
62364587	chr5:62364587:C:G	7.58977e-05	6.19847	-0.960211
62364718	chr5:62364718:T:C	2.07409e-07	-1.40975e-10	-0.664189
62364751	chr5:62364751:T:C	1.30793e-07	-1.40975e-10	-1.12526
62364860	chr5:62364860:C:T	1.55014e-07	-0.79013	-0.165237
62365079	chr5:62365079:C:T	1.07616e-07	-1.40975e-10	-1.32031
62365758	chr5:62365758:A:G	8.97962e-08	-1.50134	-3.64918e-10
62365791	chr5:62365791:G:C	1.57309e-07	0.431121	-1.37179
62365867	chr5:62365867:T:C	1.86622e-07	-1.40975e-10	-0.769798
62366070	chr5:62366070:C:T	1.17545e-07	-1.40975e-10	-1.23206
62366107	chr5:62366107:A:G	3.99683e-08	-1.06964	-1.24116
62366602	chr5:62366602:C:T	1.72144e-07	0.515675	-1.36622
62366630	chr5:62366630:G:A	5.02231e-07	1.5354	-1.31523
62366728	chr5:62366728:A:G	6.77313e-06	4.15631	-1.33447
62366779	chr5:62366779:C:T	1.31875e-07	-1.40975e-10	-1.11702
62367411	chr5:62367411:C:T	8.67883e-08	-1.53541	-3.64918e-10
62368081	chr5:62368081:T:C	2.14357e-07	-1.40975e-10	-0.631235
62368104	chr5:62368104:A:G	9.00432e-05	6.31405	-0.904882
62368491	chr5:62368491:A:C	1.30275e-07	-1.40975e-10	-1.12923
62369096	chr5:62369096:T:A	1.48651e-07	-1.40975e-10	-0.997282
62369415	chr5:62369415:A:G	2.57174e-07	-1.40975e-10	-0.449129
62370011	chr5:62370011:T:C	1.09854e-07	-1.40975e-10	-1.29972
62370046	chr5:62370046:G:A	1.35796e-07	-1.40975e-10	-1.08772
62370128	chr5:62370128:G:A	5.84866e-05	5.79377	-0.816101
62370433	chr5:62370433:A:T	1.36746e-07	-1.40975e-10	-1.08075
62370662	chr5:62370662:T:C	1.56696e-07	-0.944576	-3.64918e-10
62371005	chr5:62371005:G:T	8.86583e-07	-1.40975e-10	0.788494
62371828	chr5:62371828:T:C	1.19758e-07	-1.40975e-10	-1.21341
62372315	chr5:62372315:A:G	1.96085e-07	-1.40975e-10	-0.720335
62372323	chr5:62372323:A:C	3.98833e-08	-1.07244	-1.24048
62372344	chr5:62372344:T:C	1.03854e-07	-1.40975e-10	-1.35589
62373378	chr5:62373378:A:T	4.80216e-08	-1.67933	-0.4479
62373396	chr5:62373396:TAAC:T	1.08448e-07	-1.40975e-10	-1.31261
62373449	chr5:62373449:A:G	8.84247e-05	6.25503	-0.864008
62373663	chr5:62373663:T:C	1.73766e-07	0.529038	-1.37021
62373676	chr5:62373676:T:C	1.75361e-07	0.535354	-1.36739
62374076	chr5:62374076:G:T	1.34984e-07	-1.40975e-10	-1.09373
62374504	chr5:62374504:T:C	4.99459e-07	1.50525	-1.29061
62374554	chr5:62374554:T:C	1.04919e-07	-1.40975e-10	-1.34569
62374704	chr5:62374704:C:T	5.82141e-07	-1.40975e-10	0.367832
62374746	chr5:62374746:A:G	6.81932e-05	5.92573	-0.794513
62375267	chr5:62375267:A:T	1.08239e-07	-1.31454	-3.64918e-10
62375334	chr5:62375334:T:C	1.66665e-07	-1.40975e-10	-0.882893
62375680	chr5:62375680:C:T	3.51626e-07	-0.136311	-3.64918e-10
62376482	chr5:62376482:C:T	1.02177e-07	-1.40975e-10	-1.37217
62376618	chr5:62376618:A:C	4.67747e-07	1.43502	-1.28597
62376787	chr5:62376787:A:G	3.38454e-07	-0.174491	-3.64918e-10
62376816	chr5:62376816:C:T	5.065e-07	-1.40975e-10	0.228644
62376906	chr5:62376906:A:G	4.02514e-07	1.26764	-1.26879
62377368	chr5:62377368:A:C	1.05833e-07	-1.40975e-10	-1.33702
62377843	chr5:62377843:A:G	4.38941e-07	1.35724	-1.27176
62378185	chr5:62378185:C:T	4.99362e-08	-1.23844	-0.84969
62378690	chr5:62378690:G:A	1.04676e-07	-1.40975e-10	-1.34801
62378751	chr5:62378751:C:T	8.2331e-07	-1.40975e-10	0.714452
62378898	chr5:62378898:G:A	7.26214e-07	0.588964	-3.64918e-10
62379085	chr5:62379085:A:G	4.42671e-07	1.37332	-1.27938
62379154	chr5:62379154:C:A	2.07052e-07	-1.40975e-10	-0.66591
62379530	chr5:62379530:C:T	3.73582e-07	1.25278	-1.32852
62379581	chr5:62379581:G:T	1.94234e-07	-1.40975e-10	-0.729816
62379729	chr5:62379729:A:G	2.02367e-07	-1.40975e-10	-0.688799
62379803	chr5:62379803:G:A	1.65165e-07	-1.40975e-10	-0.891938
62379884	chr5:62379884:G:C	1.19578e-07	-1.40975e-10	-1.21491
62380048	chr5:62380048:C:T	4.6037e-08	-0.876208	-1.29323
62380474	chr5:62380474:G:C	1.02375e-07	-1.40975e-10	-1.37023
62381068	chr5:62381068:TTC:T	1.38897e-07	-1.40975e-10	-1.06515
62381074	chr5:62381074:TG:T	1.02731e-07	-1.40975e-10	-1.36677
62381075	chr5:62381075:G:T	6.99751e-05	6.08501	-0.927991
62381084	chr5:62381084:T:G	7.5528e-06	4.23675	-1.30596
62381557	chr5:62381557:A:C	1.66761e-07	-1.40975e-10	-0.882319
62381634	chr5:62381634:G:A	1.02586e-07	-1.40975e-10	-1.36818
62382825	chr5:62382825:C:G	2.08017e-07	-1.40975e-10	-0.661259
62382866	chr5:62382866:A:C	1.0288e-07	-1.40975e-10	-1.36531
62383101	chr5:62383101:A:G	3.66389e-07	1.27049	-1.36567
62383539	chr5:62383539:G:A	1.02182e-07	-1.40975e-10	-1.37212
62383694	chr5:62383694:T:G	1.02267e-07	-1.40975e-10	-1.37129
62383739	chr5:62383739:A:T	2.01636e-07	-1.40975e-10	-0.692417
62383785	chr5:62383785:C:T	9.87232e-08	-1.40656	-3.64918e-10
62384621	chr5:62384621:T:C	5.22273e-07	1.56863	-1.30932
62384960	chr5:62384960:T:C	8.35363e-05	6.26882	-0.934668
62385130	chr5:62385130:AG:A	9.65328e-05	6.33153	-0.852768
62385906	chr5:62385906:AT:A	1.06201e-07	-1.33355	-3.64918e-10
62387168	chr5:62387168:TG:T	2.17167e-07	-1.40975e-10	-0.618214
62387298	chr5:62387298:G:C	5.69122e-07	1.27307	-0.92786
62387754	chr5:62387754:C:T	1.4333e-06	1.26885	-3.64918e-10
62387764	chr5:62387764:ATAT:A	7.97907e-05	6.19741	-0.909125
62387785	chr5:62387785:A:G	1.62982e-07	-1.40975e-10	-0.905238
62388199	chr5:62388199:G:C	1.02819e-07	-1.40975e-10	-1.36591
62388203	chr5:62388203:T:C	1.46234e-07	0.265035	-1.2787
62389218	chr5:62389218:GC:G	1.18801e-07	-1.40975e-10	-1.22143
62389599	chr5:62389599:T:C	5.60893e-07	1.60921	-1.27856
62390117	chr5:62390117:A:G	4.1249e-08	-1.02512	-1.25414
62390820	chr5:62390820:C:T	3.81461e-07	1.31575	-1.37062
62391714	chr5:62391714:A:G	7.3478e-07	1.84729	-1.2466
62391836	chr5:62391836:T:C	2.0848e-07	-1.40975e-10	-0.659037
62391957	chr5:62391957:G:A	1.91011e-07	-1.40975e-10	-0.74655
62392687	chr5:62392687:G:A	1.02477e-07	-1.40975e-10	-1.36924
62392698	chr5:62392698:T:C	4.80482e-08	-0.866667	-1.26001
62393065	chr5:62393065:G:A	1.58343e-06	1.75651	-0.388045
62393693	chr5:62393693:C:T	1.25836e-07	0.14414	-1.30804
62393916	chr5:62393916:T:C	2.04782e-07	-1.40975e-10	-0.676935
62394196	chr5:62394196:T:A	1.03657e-07	-1.40975e-10	-1.3578
62394275	chr5:62394275:G:A	2.02158e-07	-1.40975e-10	-0.689832
62394715	chr5:62394715:GATTAT:G	1.66987e-06	1.7972	-0.375581
62394876	chr5:62394876:C:T	1.56931e-06	1.88414	-0.52463
62394957	chr5:62394957:G:A	1.02175e-07	-1.40975e-10	-1.37219
62395111	chr5:62395111:G:A	1.06901e-07	-1.40975e-10	-1.32698
62395213	chr5:62395213:C:T	1.06135e-07	-1.40975e-10	-1.33417
62395235	chr5:62395235:G:A	3.99323e-08	-1.25591	-1.05579
62395530	chr5:62395530:A:G	5.86048e-08	-1.49207	-0.435997
62395733	chr5:62395733:C:T	4.36338e-06	2.1631	0.219018
62396688	chr5:62396688:T:C	1.72029e-06	1.96923	-0.51786
62396920	chr5:62396920:T:C	4.47945e-08	-1.23689	-0.959906
62397481	chr5:62397481:G:A	1.02328e-07	-1.40975e-10	-1.3707
62397869	chr5:62397869:C:T	1.02713e-07	-1.40975e-10	-1.36694
62398269	chr5:62398269:A:G	4.20495e-06	2.08776	0.257377
62398552	chr5:62398552:T:C	3.18702e-06	3.39241	-1.32445
62398764	chr5:62398764:A:G	1.03556e-07	-1.40975e-10	-1.35876
62399020	chr5:62399020:C:T	1.19344e-06	1.56493	-0.479217
62399539	chr5:62399539:G:A	1.02827e-07	-1.40975e-10	-1.36584
62399672	chr5:62399672:T:C	1.03669e-07	-1.40975e-10	-1.35768
62399772	chr5:62399772:G:A	1.94067e-07	-1.40975e-10	-0.730677
62399780	chr5:62399780:C:T	1.83945e-06	1.68818	-0.169834
62400244	chr5:62400244:A:G	8.42103e-08	-1.56556	-3.64918e-10
62400294	chr5:62400294:C:T	7.83156e-07	1.85814	-1.19369
62400355	chr5:62400355:C:T	8.07746e-07	1.88205	-1.18668
62400601	chr5:62400601:C:G	1.063e-07	-1.40975e-10	-1.33262
62400808	chr5:62400808:T:C	3.45071e-05	5.81859	-1.36855
62400827	chr5:62400827:T:C	4.99375e-06	3.0628	-0.54574
62401375	chr5:62401375:A:G	6.6676e-08	-1.15163	-0.647411
62401578	chr5:62401578:TC:T	1.25362e-07	-1.40975e-10	-1.16768
62401861	chr5:62401861:G:A	2.30319e-08	-1.54241	-1.31959
62401965	chr5:62401965:T:C	3.98647e-07	-1.40975e-10	-0.0108046
62401981	chr5:62401981:A:G	1.08965e-07	-1.30786	-3.64918e-10
62402032	chr5:62402032:C:T	9.98732e-05	6.42764	-0.914862
62402594	chr5:62402594:T:G	1.0482e-07	-1.40975e-10	-1.34663
62402618	chr5:62402618:T:C	1.68019e-07	-1.40975e-10	-0.874805
62402836	chr5:62402836:A:G	1.94019e-07	-1.1305	0.39957
62402995	chr5:62402995:A:G	1.24601e-05	4.27099	-0.839578
62403204	chr5:62403204:G:A	2.28926e-07	-1.40975e-10	-0.565483
62403635	chr5:62403635:C:T	1.05078e-07	-1.40975e-10	-1.34418
62403638	chr5:62403638:G:A	2.44279e-08	-1.6693	-1.13386
62404607	chr5:62404607:G:A	8.5881e-08	-1.54592	-3.64918e-10
62404930	chr5:62404930:A:G	1.41163e-07	-1.40975e-10	-1.04897
62405078	chr5:62405078:C:T	1.04254e-07	-1.40975e-10	-1.35205
62405143	chr5:62405143:T:G	1.39615e-07	-1.06	-3.64918e-10
62405465	chr5:62405465:C:T	1.03362e-07	-0.909855	-0.450786
62405668	chr5:62405668:C:G	1.02956e-07	-0.961381	-0.403198
62405783	chr5:62405783:G:A	7.99312e-08	-0.999563	-0.618152
62405812	chr5:62405812:A:T	1.18226e-05	4.20725	-0.828366
62405888	chr5:62405888:T:C	0.000189428	5.68781	0.465078
62406067	chr5:62406067:A:G	9.22021e-07	-1.40975e-10	0.827688
62406091	chr5:62406091:T:C	8.84049e-08	-1.51695	-3.64918e-10
62406405	chr5:62406405:T:C	5.82419e-07	0.36831	-3.64918e-10
62406676	chr5:62406676:A:G	1.06546e-07	-1.40975e-10	-1.3303
62406901	chr5:62406901:T:C	0.000105976	6.46709	-0.895008
62407238	chr5:62407238:T:C	6.2723e-05	6.4016	-1.354
62407432	chr5:62407432:A:C	1.85037e-05	3.89356	-0.0667148
62407903	chr5:62407903:A:G	1.20577e-07	-1.40975e-10	-1.20659
62408140	chr5:62408140:A:G	1.92836e-07	-1.40975e-10	-0.73704
62408412	chr5:62408412:T:G	1.065e-07	-1.40975e-10	-1.33073
62408719	chr5:62408719:G:A	0.000473821	5.5715	1.4982
62408780	chr5:62408780:C:A	1.0455e-07	-1.40975e-10	-1.34922
62408837	chr5:62408837:G:A	0.000273013	6.14894	0.369452
62408839	chr5:62408839:A:C	3.27295e-07	-0.20802	-3.64918e-10
62408910	chr5:62408910:G:A	1.95476e-05	4.02486	-0.143135
62409157	chr5:62409157:A:T	8.28846e-08	-0.946843	-0.634589
62409387	chr5:62409387:G:C	1.05952e-07	-1.40975e-10	-1.33589
62409948	chr5:62409948:C:T	2.54942e-08	-1.65692	-1.10351
62410512	chr5:62410512:C:A	2.52416e-08	-1.67641	-1.09398
62410732	chr5:62410732:C:T	1.08804e-07	-1.40975e-10	-1.30934
62411155	chr5:62411155:C:T	2.05875e-07	-1.40975e-10	-0.671613
62411432	chr5:62411432:G:A	1.3522e-05	3.78713	-0.273936
62411559	chr5:62411559:AT:A	1.66823e-07	-0.881945	-3.64918e-10
62411814	chr5:62411814:G:T	7.92092e-08	-0.955236	-0.671553
62412068	chr5:62412068:TTA:T	2.65681e-08	-1.64349	-1.07567
62412493	chr5:62412493:T:G	1.16142e-07	-1.40975e-10	-1.24407
62412920	chr5:62412920:G:C	1.14971e-07	-1.40975e-10	-1.2542
62413093	chr5:62413093:G:A	1.09374e-07	-1.40975e-10	-1.3041
62413486	chr5:62413486:A:G	1.39815e-07	-1.40975e-10	-1.05856
62413515	chr5:62413515:A:G	3.10232e-07	-1.40975e-10	-0.26156
62413866	chr5:62413866:A:G	1.06536e-07	-1.40975e-10	-1.33039
62413986	chr5:62413986:G:A	7.50748e-08	-1.6804	-3.64918e-10
62414016	chr5:62414016:TTAATTA:T	7.68076e-08	-1.65758	-3.64918e-10
62414195	chr5:62414195:T:C	1.06448e-07	-1.40975e-10	-1.33123
62414203	chr5:62414203:G:A	8.49341e-05	6.20225	-0.8515
62414205	chr5:62414205:G:A	2.13117e-07	-1.40975e-10	-0.637038
62415080	chr5:62415080:A:G	1.05187e-07	-1.40975e-10	-1.34314
62415224	chr5:62415224:C:T	1.08124e-07	-1.40975e-10	-1.31561
62415532	chr5:62415532:G:A	4.18034e-07	-1.40975e-10	0.0366832
62416158	chr5:62416158:TTC:T	9.46734e-08	-0.894069	-0.554379
62416175	chr5:62416175:T:C	1.06496e-07	-1.40975e-10	-1.33077
62416339	chr5:62416339:C:T	1.17892e-07	-1.40975e-10	-1.22911
62416529	chr5:62416529:T:C	7.54062e-05	6.09679	-0.865023
62416707	chr5:62416707:C:CT	5.53747e-08	-1.40594	-0.578815
62417695	chr5:62417695:C:G	1.94e-07	-0.731021	-3.64918e-10
62417836	chr5:62417836:T:C	8.86911e-08	-0.873025	-0.640695
62418089	chr5:62418089:C:T	1.06511e-07	-1.40975e-10	-1.33064
62418140	chr5:62418140:A:G	8.4436e-08	-1.56289	-3.64918e-10
62418146	chr5:62418146:A:G	1.02247e-07	-1.40975e-10	-1.37149
62418785	chr5:62418785:T:C	2.40454e-07	-1.55126	1.0349
62418914	chr5:62418914:A:G	1.06471e-07	-1.40975e-10	-1.33101
62419213	chr5:62419213:C:T	0.000269871	6.08347	0.423346
62420062	chr5:62420062:G:A	8.84048e-06	3.91331	-0.825094
62420705	chr5:62420705:G:T	8.47831e-08	-0.885403	-0.673382
62420841	chr5:62420841:C:A	1.79729e-05	3.77881	0.0189284
62421140	chr5:62421140:TATTA:T	1.42014e-07	-1.40975e-10	-1.04296
62421758	chr5:62421758:A:G	2.03994e-07	-1.40975e-10	-0.68079
62422187	chr5:62422187:C:G	1.92126e-07	-1.40975e-10	-0.740729
62422260	chr5:62422260:G:A	1.12846e-07	-1.40975e-10	-1.27285
62422358	chr5:62422358:C:T	1.04254e-07	-1.40975e-10	-1.35205
62422586	chr5:62422586:T:C	1.89064e-05	3.87017	-0.0217957
62422775	chr5:62422775:G:T	8.75888e-08	-0.862747	-0.66348
62422859	chr5:62422859:T:G	1.06254e-07	-1.40975e-10	-1.33304
62423679	chr5:62423679:A:G	7.14374e-05	6.10997	-0.93227
62424200	chr5:62424200:C:T	1.21793e-06	-1.40975e-10	1.10603
62424249	chr5:62424249:C:T	1.03101e-07	-1.40975e-10	-1.36317
62424418	chr5:62424418:T:C	1.07852e-07	-1.40975e-10	-1.31812
62424522	chr5:62424522:T:TC	4.52444e-05	6.0635	-1.34254
62424536	chr5:62424536:T:C	1.14652e-07	-1.40975e-10	-1.25698
62425009	chr5:62425009:G:A	1.05044e-07	-1.40975e-10	-1.3445
62425115	chr5:62425115:T:G	6.55311e-08	-0.645545	-1.17081
62425147	chr5:62425147:C:T	4.45264e-07	1.17352	-1.07374
62425152	chr5:62425152:A:G	1.09883e-07	-1.40975e-10	-1.29947
62425351	chr5:62425351:G:C	7.38213e-05	6.09471	-0.884186
62425381	chr5:62425381:A:G	9.79552e-05	6.86213	-1.36875
62425441	chr5:62425441:C:T	1.95943e-07	-1.40975e-10	-0.721059
62426135	chr5:62426135:C:G	1.11443e-07	-1.40975e-10	-1.28537
62426398	chr5:62426398:A:G	1.0527e-07	-1.40975e-10	-1.34235
62426994	chr5:62426994:A:G	1.05433e-07	-1.40975e-10	-1.34081
62427012	chr5:62427012:C:A	0.000187708	5.82824	0.315522
62427028	chr5:62427028:C:T	1.2303e-05	3.61787	-0.199146
62427153	chr5:62427153:T:C	1.58476e-05	3.70434	-0.032447
62427287	chr5:62427287:A:G	1.07569e-07	-1.40975e-10	-1.32075
62428332	chr5:62428332:A:G	2.30912e-08	-1.54943	-1.31
62428366	chr5:62428366:C:T	4.28949e-08	-1.02849	-1.21163
62429245	chr5:62429245:A:G	1.24767e-07	-1.40975e-10	-1.17243
62429472	chr5:62429472:T:C	0.00019233	5.85957	0.308515
62429572	chr5:62429572:T:C	1.11479e-07	-1.40975e-10	-1.28505
62429577	chr5:62429577:G:A	5.20387e-06	3.27464	-0.716364
62429716	chr5:62429716:C:T	1.14888e-07	-1.40975e-10	-1.25492
62429857	chr5:62429857:T:A	1.07422e-07	-1.40975e-10	-1.32211
62429900	chr5:62429900:G:C	1.18459e-07	-1.40975e-10	-1.22431
62430100	chr5:62430100:T:C	4.8524e-07	1.25586	-1.0701
62430137	chr5:62430137:A:G	8.29758e-06	3.87735	-0.852513
62430249	chr5:62430249:C:T	2.26159e-07	-0.577643	-3.64918e-10
62430293	chr5:62430293:A:G	1.06337e-07	-1.40975e-10	-1.33227
62430720	chr5:62430720:G:C	2.15211e-05	4.71536	-0.73745
62430781	chr5:62430781:G:A	1.13412e-07	-1.40975e-10	-1.26785
62430834	chr5:62430834:C:T	1.37655e-07	-1.40975e-10	-1.07413
62431897	chr5:62431897:T:C	1.43424e-05	4.87343	-1.30134
62432416	chr5:62432416:A:G	1.02479e-07	-1.40975e-10	-1.36922
62433213	chr5:62433213:T:C	1.04025e-07	-1.40975e-10	-1.35425
62433652	chr5:62433652:G:A	8.1357e-06	3.84908	-0.843943
62433795	chr5:62433795:G:A	1.05886e-07	-1.40975e-10	-1.33652
62434033	chr5:62434033:C:T	1.29513e-07	-1.40975e-10	-1.1351
62435460	chr5:62435460:C:T	1.05511e-07	-1.40975e-10	-1.34006
62435461	chr5:62435461:G:A	6.82815e-08	-0.482047	-1.29319
62435686	chr5:62435686:C:T	1.06738e-07	-1.40975e-10	-1.32851
62435794	chr5:62435794:T:C	1.07057e-07	-1.40975e-10	-1.32552
62435885	chr5:62435885:T:G	1.18502e-07	-1.40975e-10	-1.22395
62436256	chr5:62436256:A:T	8.24326e-06	3.8968	-0.878531
62436396	chr5:62436396:C:T	1.88055e-07	-1.40975e-10	-0.762148
62437521	chr5:62437521:G:A	1.67523e-05	3.76966	-0.042249
62437756	chr5:62437756:C:T	1.89419e-07	-1.40975e-10	-0.754919
62438105	chr5:62438105:T:TA	1.06485e-07	-1.40975e-10	-1.33088
62438681	chr5:62438681:G:A	1.04181e-07	-1.40975e-10	-1.35275
62438786	chr5:62438786:G:A	2.44961e-07	-1.40975e-10	-0.497781
62438834	chr5:62438834:C:T	7.89432e-08	-0.874167	-0.755986
62438913	chr5:62438913:G:A	2.71023e-08	-1.63851	-1.06075
62439443	chr5:62439443:C:T	8.51177e-08	-0.888542	-0.666304
62439594	chr5:62439594:T:TC	1.08262e-07	-1.40975e-10	-1.31433
62439604	chr5:62439604:T:TTA	1.14724e-07	-1.40975e-10	-1.25635
62439681	chr5:62439681:A:G	1.67779e-05	3.77615	-0.0472104
62440020	chr5:62440020:A:G	1.15405e-07	-1.40975e-10	-1.25043
62440058	chr5:62440058:C:T	1.06518e-07	-1.40975e-10	-1.33056
62440275	chr5:62440275:A:G	5.74795e-08	-0.800292	-1.14716
62440734	chr5:62440734:A:G	1.5314e-07	-1.40975e-10	-0.967525
62441161	chr5:62441161:A:C	1.03685e-07	-1.40975e-10	-1.35753
62441290	chr5:62441290:C:T	4.46672e-08	-1.00909	-1.19056
62441732	chr5:62441732:T:C	1.02646e-07	-1.40975e-10	-1.36759
62441908	chr5:62441908:C:T	2.28877e-07	-1.40975e-10	-0.565695
62441996	chr5:62441996:C:T	1.0646e-07	-1.40975e-10	-1.33111
62442296	chr5:62442296:T:C	8.46059e-08	-0.972144	-0.588733
62442318	chr5:62442318:G:A	1.1114e-07	-1.28809	-3.64918e-10
62442405	chr5:62442405:A:T	3.57697e-08	-1.63899	-0.782794
62442418	chr5:62442418:C:T	0.000241837	6.05401	0.343132
62442630	chr5:62442630:G:A	1.15778e-07	-1.40975e-10	-1.24721
62442650	chr5:62442650:A:G	1.79596e-05	3.84717	-0.0501714
62442966	chr5:62442966:A:T	1.06681e-07	-1.40975e-10	-1.32904
62444119	chr5:62444119:G:A	9.18242e-08	-1.479	-3.64918e-10
62445258	chr5:62445258:C:T	1.06632e-07	-1.40975e-10	-1.32949
62446261	chr5:62446261:G:A	1.02192e-07	-1.40975e-10	-1.37202
62446865	chr5:62446865:A:G	3.16743e-07	-1.40975e-10	-0.240789
62447150	chr5:62447150:G:T	3.11462e-07	-1.40975e-10	-0.257604
62447165	chr5:62447165:A:G	3.02734e-08	-1.27128	-1.31733
62447537	chr5:62447537:G:A	1.95983e-07	-1.40975e-10	-0.720851
62447692	chr5:62447692:C:T	1.1519e-07	-1.40975e-10	-1.2523
62447748	chr5:62447748:G:A	1.06979e-06	-1.40975e-10	0.976338
62447990	chr5:62447990:C:T	2.29082e-07	-1.40975e-10	-0.564799
62447993	chr5:62447993:G:A	1.06526e-07	-1.40975e-10	-1.33049
62448265	chr5:62448265:A:G	1.07415e-07	-1.40975e-10	-1.32218
62448450	chr5:62448450:G:A	3.99182e-07	1.27275	-1.28222
62448585	chr5:62448585:C:T	7.63338e-08	-0.972865	-0.690899
62448586	chr5:62448586:C:T	1.05401e-07	-1.40975e-10	-1.34111
62448587	chr5:62448587:G:A	2.46696e-08	-1.65848	-1.13482
62449218	chr5:62449218:A:G	1.77774e-07	0.203765	-1.02213
62449229	chr5:62449229:C:T	1.06485e-07	-1.40975e-10	-1.33088
62449916	chr5:62449916:T:C	1.14971e-07	-1.40975e-10	-1.2542
62450315	chr5:62450315:A:G	0.000105795	6.93695	-1.36657
62450526	chr5:62450526:A:G	1.90752e-07	-1.40975e-10	-0.747906
62451097	chr5:62451097:A:G	1.03062e-07	-1.40975e-10	-1.36355
62451523	chr5:62451523:G:C	1.03009e-07	-1.40975e-10	-1.36407
62451673	chr5:62451673:G:A	8.04822e-08	-0.96446	-0.646385
62452271	chr5:62452271:G:T	1.02592e-07	-1.40975e-10	-1.36812
62452499	chr5:62452499:A:G	1.03198e-07	-1.40975e-10	-1.36223
62452567	chr5:62452567:G:A	6.27996e-07	-1.40975e-10	0.443653
62452704	chr5:62452704:TTTG:T	1.44725e-07	-1.40975e-10	-1.02404
62452939	chr5:62452939:G:C	1.40637e-07	-1.0527	-3.64918e-10
62453085	chr5:62453085:C:G	2.06723e-07	-1.40975e-10	-0.6675
62453221	chr5:62453221:G:A	1.86823e-05	3.83645	-3.64918e-10
62453379	chr5:62453379:TC:T	1.02366e-07	-1.40975e-10	-1.37033
62453396	chr5:62453396:G:T	1.0216e-07	-1.40975e-10	-1.37234
62453707	chr5:62453707:T:A	1.03339e-07	-1.40975e-10	-1.36087
62453779	chr5:62453779:A:G	6.60878e-05	5.82385	-0.723991
62454260	chr5:62454260:C:T	5.11117e-07	0.04978	0.187938
62454530	chr5:62454530:C:T	2.51939e-08	-1.66351	-1.10877
62454840	chr5:62454840:A:G	7.37232e-07	0.604023	-3.64918e-10
62454904	chr5:62454904:C:A	9.63425e-06	4.05796	-0.883757
62455033	chr5:62455033:A:G	1.0642e-07	-1.40975e-10	-1.33149
62455339	chr5:62455339:G:A	1.41104e-07	-1.40975e-10	-1.04938
62455980	chr5:62455980:C:T	7.52231e-08	-1.67842	-3.64918e-10
62456033	chr5:62456033:A:AT	4.61125e-07	-1.40975e-10	0.134788
62456134	chr5:62456134:T:C	1.06786e-07	-1.40975e-10	-1.32806
62456170	chr5:62456170:C:T	1.06405e-07	-1.40975e-10	-1.33163
62456186	chr5:62456186:G:A	1.05353e-07	-1.40975e-10	-1.34157
62456243	chr5:62456243:C:G	1.18278e-07	-1.40975e-10	-1.22584
62456282	chr5:62456282:C:T	2.51717e-08	-1.65986	-1.1133
62456283	chr5:62456283:G:A	2.36474e-07	-1.40975e-10	-0.533041
62457077	chr5:62457077:C:T	1.0638e-07	-1.40975e-10	-1.33186
62457346	chr5:62457346:T:C	1.88829e-07	-1.40975e-10	-0.758041
62457535	chr5:62457535:T:C	1.03504e-07	-1.40975e-10	-1.35927
62457604	chr5:62457604:A:G	1.06485e-07	-1.40975e-10	-1.33088
62457839	chr5:62457839:T:A	1.06774e-07	-1.40975e-10	-1.32816
62458351	chr5:62458351:AGTGCAGTG:A	0.00014535	4.82188	1.06614
62458979	chr5:62458979:C:T	5.10723e-06	2.53953	-3.64918e-10
62459168	chr5:62459168:G:A	6.9124e-08	-0.990845	-0.772133
62459231	chr5:62459231:A:C	1.89522e-07	-1.40975e-10	-0.754374
62459378	chr5:62459378:ACT:A	7.32484e-08	-0.999524	-0.7055
62459549	chr5:62459549:A:T	1.10996e-07	-1.40975e-10	-1.28939
62459611	chr5:62459611:T:C	2.28432e-05	4.21629	-0.178757
62459679	chr5:62459679:T:G	5.40526e-08	-1.48123	-0.527691
62459770	chr5:62459770:C:T	1.38457e-07	-1.40975e-10	-1.06832
62460039	chr5:62460039:T:G	1.95672e-07	-1.40975e-10	-0.722439
62460117	chr5:62460117:AT:A	8.17077e-08	-0.927342	-0.668391
62460126	chr5:62460126:G:A	0.000241724	6.03541	0.361264
62460267	chr5:62460267:C:CTT	1.67528e-05	3.79701	-0.069569
62460274	chr5:62460274:A:G	1.83252e-07	-1.40975e-10	-0.78802
62460433	chr5:62460433:G:T	1.53174e-05	4.11626	-0.478394
62461014	chr5:62461014:T:G	9.50544e-08	-1.44443	-3.64918e-10
62461057	chr5:62461057:A:G	5.03631e-05	6.18032	-1.35219
62461144	chr5:62461144:C:G	1.07832e-07	-1.40975e-10	-1.3183
62461234	chr5:62461234:G:C	1.06485e-07	-1.40975e-10	-1.33088
62461257	chr5:62461257:T:G	1.11189e-07	-1.40975e-10	-1.28765
62461281	chr5:62461281:C:G	1.39434e-07	-1.40975e-10	-1.06129
62461398	chr5:62461398:A:T	1.02986e-07	-1.40975e-10	-1.36429
62461701	chr5:62461701:T:C	1.40452e-07	-1.05401	-3.64918e-10
62461856	chr5:62461856:A:G	1.06288e-07	-1.40975e-10	-1.33273
62462110	chr5:62462110:GAGA:G	1.90357e-07	-1.40975e-10	-0.749982
62462522	chr5:62462522:A:G	1.27302e-07	-1.40975e-10	-1.15232
62462908	chr5:62462908:G:T	7.98922e-08	-0.961927	-0.656275
62464224	chr5:62464224:T:A	3.28775e-07	-1.40975e-10	-0.203507
62464579	chr5:62464579:G:A	0.000216052	6.00985	0.274547
62464725	chr5:62464725:T:A	1.06698e-07	-1.40975e-10	-1.32888
62464952	chr5:62464952:T:TA	1.06524e-07	-1.40975e-10	-1.33051
62465072	chr5:62465072:G:A	1.92936e-07	-1.40975e-10	-0.736522
62465185	chr5:62465185:A:G	1.1478e-07	-1.40975e-10	-1.25587
62465551	chr5:62465551:G:A	1.40895e-07	-1.40975e-10	-1.05087
62465615	chr5:62465615:T:G	1.4888e-05	4.07201	-0.462579
62466857	chr5:62466857:A:G	1.18182e-07	-1.40975e-10	-1.22666
62467037	chr5:62467037:T:G	7.99156e-08	-1.61791	-3.64918e-10
62467053	chr5:62467053:A:G	5.44691e-05	6.23358	-1.32707
62467728	chr5:62467728:A:G	1.25996e-07	-1.40975e-10	-1.16263
62468025	chr5:62468025:A:G	0.000295999	6.17083	0.428401
62468986	chr5:62468986:G:A	5.29702e-05	6.16673	-1.28813
62469039	chr5:62469039:T:C	9.00783e-07	0.804384	-3.64918e-10
62469764	chr5:62469764:G:A	1.25588e-07	-1.40975e-10	-1.16587
62470637	chr5:62470637:A:G	1.95823e-07	-1.40975e-10	-0.721669
62470984	chr5:62470984:T:C	2.29522e-05	4.72737	-0.685075
62471053	chr5:62471053:C:T	4.02628e-07	-0.000866992	-3.64918e-10
62471059	chr5:62471059:C:T	1.87884e-07	-1.40975e-10	-0.763057
62471150	chr5:62471150:A:T	7.54937e-05	6.59338	-1.36046
62471289	chr5:62471289:C:T	1.1172e-07	-1.40975e-10	-1.28288
62471694	chr5:62471694:T:C	1.14803e-07	-1.40975e-10	-1.25566
62472239	chr5:62472239:T:C	2.06314e-07	-1.40975e-10	-0.669481
62472489	chr5:62472489:G:C	3.64232e-05	5.1884	-0.684317
62472497	chr5:62472497:A:G	8.39424e-08	-1.56875	-3.64918e-10
62472509	chr5:62472509:A:G	1.40735e-05	3.99723	-0.444065
62472583	chr5:62472583:A:G	7.83036e-08	-0.932068	-0.706219
62472596	chr5:62472596:C:T	0.000206931	5.95885	0.282407
62472631	chr5:62472631:G:A	0.000249553	6.08249	0.346058
62474128	chr5:62474128:T:C	1.06929e-07	-1.40975e-10	-1.32672
62474158	chr5:62474158:A:G	3.63736e-07	1.17573	-1.27819
62474578	chr5:62474578:G:A	1.06426e-07	-1.40975e-10	-1.33143
62474968	chr5:62474968:T:C	3.08799e-07	-1.40975e-10	-0.26619
62475342	chr5:62475342:G:A	1.18237e-07	-1.40975e-10	-1.22619
62475881	chr5:62475881:A:G	1.13863e-07	-1.40975e-10	-1.26389
62476065	chr5:62476065:G:C	8.32633e-08	-1.57687	-3.64918e-10
62476708	chr5:62476708:G:T	7.45003e-05	6.12221	-0.902527
62476764	chr5:62476764:T:C	2.70417e-07	-0.609834	0.210918
62477705	chr5:62477705:C:G	1.11511e-07	-1.40975e-10	-1.28475
62477837	chr5:62477837:T:G	1.45542e-07	-1.40975e-10	-1.01842
62478170	chr5:62478170:T:C	1.03514e-07	-1.40975e-10	-1.35918
62478572	chr5:62478572:A:C	1.03756e-07	-1.40975e-10	-1.35684
62479036	chr5:62479036:A:G	1.03614e-07	-1.40975e-10	-1.35821
62479260	chr5:62479260:C:T	2.04624e-07	-1.40975e-10	-0.677708
62479423	chr5:62479423:C:A	3.11109e-08	-1.34923	-1.2121
62479756	chr5:62479756:A:G	1.25495e-07	-1.40975e-10	-1.16662
62479924	chr5:62479924:A:G	1.13638e-07	-1.40975e-10	-1.26586
62479948	chr5:62479948:C:A	3.22463e-05	4.40296	-0.0206767
62480729	chr5:62480729:G:T	0.000247362	6.02746	0.392262
62480884	chr5:62480884:G:A	1.49108e-07	-1.40975e-10	-0.994208
62481017	chr5:62481017:A:G	7.2223e-06	3.70891	-0.822858
62481108	chr5:62481108:C:G	1.02599e-07	-1.40975e-10	-1.36805
62481410	chr5:62481410:A:T	1.75602e-05	3.80542	-0.0309134
62481518	chr5:62481518:CAT:C	1.31736e-07	-1.11808	-3.64918e-10
62481574	chr5:62481574:G:A	2.93605e-07	-1.40975e-10	-0.316646
62482022	chr5:62482022:G:T	1.07439e-07	-1.40975e-10	-1.32196
62484188	chr5:62484188:A:C	1.06632e-07	-1.40975e-10	-1.32949
62484194	chr5:62484194:T:G	1.66754e-07	-1.40975e-10	-0.882363
62484670	chr5:62484670:A:G	2.02552e-07	-1.40975e-10	-0.687884
62484755	chr5:62484755:A:G	9.17585e-06	3.93781	-0.81236
62484795	chr5:62484795:C:T	8.65661e-05	6.24299	-0.873207
62484944	chr5:62484944:A:G	1.07452e-07	-1.40975e-10	-1.32183
62485051	chr5:62485051:C:A	1.92174e-07	-1.40975e-10	-0.740479
62485742	chr5:62485742:C:T	1.12152e-07	-1.40975e-10	-1.27903
62486283	chr5:62486283:T:A	0.000227705	5.91219	0.424736
62487320	chr5:62487320:T:C	2.74889e-07	0.669512	-1.05203
62487898	chr5:62487898:C:G	1.07499e-07	-1.40975e-10	-1.3214
62488152	chr5:62488152:TAGTG:T	2.12967e-07	-1.40975e-10	-0.637743
62488440	chr5:62488440:T:C	7.70437e-08	-1.65451	-3.64918e-10
62488562	chr5:62488562:G:A	6.19012e-05	6.37471	-1.34029
62488672	chr5:62488672:A:G	1.0311e-07	-1.40975e-10	-1.36308
62488757	chr5:62488757:C:T	1.06949e-07	-1.40975e-10	-1.32652
62489413	chr5:62489413:G:A	1.35077e-07	-1.09303	-3.64918e-10
62489649	chr5:62489649:A:G	1.74042e-07	-0.839584	-3.64918e-10
62489846	chr5:62489846:G:A	1.30683e-07	-1.40975e-10	-1.12611
62489902	chr5:62489902:T:C	6.2858e-07	-1.40975e-10	0.444582
62490109	chr5:62490109:T:C	0.000196185	5.85815	0.329789
62490377	chr5:62490377:A:G	1.14811e-07	-1.40975e-10	-1.2556
62490451	chr5:62490451:T:C	1.0301e-07	-1.40975e-10	-1.36405
62490523	chr5:62490523:A:G	2.09021e-07	-1.40975e-10	-0.656445
62490900	chr5:62490900:C:T	2.05101e-07	-1.40975e-10	-0.675376
62491726	chr5:62491726:C:T	1.6977e-07	-1.40975e-10	-0.864435
62492143	chr5:62492143:A:G	1.05225e-07	-1.40975e-10	-1.34278
62492262	chr5:62492262:T:G	1.02159e-07	-1.40975e-10	-1.37235
62492400	chr5:62492400:C:T	2.26518e-07	-1.40975e-10	-0.576055
62492410	chr5:62492410:G:A	1.87717e-05	3.72122	0.120007
62492899	chr5:62492899:A:G	3.52127e-07	1.13146	-1.26635
62493082	chr5:62493082:A:G	2.18537e-07	-1.54565	0.933723
62493256	chr5:62493256:G:A	1.15047e-07	-1.40975e-10	-1.25354
62494793	chr5:62494793:A:G	2.11938e-07	-1.40975e-10	-0.642587
62494944	chr5:62494944:C:T	5.4732e-06	2.60874	-3.64918e-10
62495049	chr5:62495049:A:G	2.3679e-07	-1.40975e-10	-0.531706
62495965	chr5:62495965:CTTAG:C	1.45979e-07	-1.40975e-10	-1.01542
62496440	chr5:62496440:T:A	1.90221e-05	3.80621	0.048268
62497137	chr5:62497137:T:C	0.000232366	5.97201	0.385185
62497194	chr5:62497194:C:T	9.29109e-06	4.06281	-0.924882
62497343	chr5:62497343:C:T	1.42938e-07	-1.40975e-10	-1.03647
62497989	chr5:62497989:G:A	1.02136e-07	-1.40975e-10	-1.37257
62498337	chr5:62498337:T:G	2.62345e-08	-1.6569	-1.07491
62498483	chr5:62498483:G:A	0.000200889	5.91289	0.298732
62498678	chr5:62498678:TG:T	7.82291e-08	-1.63924	-3.64918e-10
62498962	chr5:62498962:A:G	1.15432e-07	-1.40975e-10	-1.2502
62499069	chr5:62499069:G:A	1.07678e-07	-1.40975e-10	-1.31973
62499235	chr5:62499235:G:A	6.24566e-08	-0.693149	-1.17126
62499951	chr5:62499951:G:A	1.14181e-07	-1.40975e-10	-1.2611
62500439	chr5:62500439:C:T	6.53518e-06	2.78607	-3.64918e-10
62500854	chr5:62500854:A:C	6.21938e-05	6.38305	-1.34392
62501239	chr5:62501239:C:T	1.05836e-07	-1.40975e-10	-1.33699
62502275	chr5:62502275:C:T	1.11929e-07	-1.28101	-3.64918e-10
62503074	chr5:62503074:C:T	6.73117e-07	0.513039	-3.64918e-10
62503107	chr5:62503107:G:A	1.29077e-07	-1.13847	-3.64918e-10
62503544	chr5:62503544:A:T	2.36145e-07	-1.40975e-10	-0.534433
62503613	chr5:62503613:G:T	7.46559e-05	6.16529	-0.943525
62504001	chr5:62504001:T:G	1.14562e-07	-1.40975e-10	-1.25777
62504043	chr5:62504043:G:A	1.02123e-07	-1.40975e-10	-1.3727
62505373	chr5:62505373:A:G	2.49939e-07	-1.55246	1.0748
62505845	chr5:62505845:G:A	7.3954e-08	-0.986064	-0.709373
62505899	chr5:62505899:T:C	1.06648e-07	-1.40975e-10	-1.32935
62506104	chr5:62506104:G:A	1.06238e-07	-1.40975e-10	-1.3332
62507089	chr5:62507089:A:G	1.02748e-07	-1.40975e-10	-1.3666
62508003	chr5:62508003:T:G	1.06485e-07	-1.40975e-10	-1.33088
62508211	chr5:62508211:T:A	2.41742e-07	-1.40975e-10	-0.511008
62508435	chr5:62508435:A:G	1.77415e-07	-1.40975e-10	-0.820387
62508463	chr5:62508463:A:C	1.16006e-07	-1.40975e-10	-1.24524
62508772	chr5:62508772:C:T	3.91301e-06	2.27318	-3.64918e-10
62508853	chr5:62508853:G:A	1.02327e-07	-1.40975e-10	-1.37071
62509031	chr5:62509031:A:G	1.07927e-07	-1.40975e-10	-1.31743
62509172	chr5:62509172:C:T	1.08685e-07	-1.40975e-10	-1.31043
62509215	chr5:62509215:T:A	1.05886e-07	-1.40975e-10	-1.33652
62509242	chr5:62509242:A:T	8.97334e-08	-1.50204	-3.64918e-10
62509306	chr5:62509306:G:A	7.38473e-08	-0.924553	-0.772328
62510005	chr5:62510005:T:A	1.11787e-07	-1.40975e-10	-1.28229
62510501	chr5:62510501:A:G	9.15944e-08	-1.48151	-3.64918e-10
62510880	chr5:62510880:A:G	8.81865e-06	4.08357	-0.997824
62511173	chr5:62511173:T:C	1.06403e-07	-1.40975e-10	-1.33165
62511240	chr5:62511240:T:C	1.06457e-07	-1.40975e-10	-1.33114
62511363	chr5:62511363:T:A	1.02805e-07	-1.40975e-10	-1.36605
62511463	chr5:62511463:AAT:A	6.92115e-08	-0.949336	-0.812378
62511583	chr5:62511583:A:G	1.07569e-07	-1.40975e-10	-1.32075
62511645	chr5:62511645:A:G	1.0627e-07	-1.40975e-10	-1.33289
62513818	chr5:62513818:GCTCCTCACTTCTCAGACGGGGCGGTTGCCAGGAGGAGGGT:G	1.11935e-07	-1.40975e-10	-1.28096
62514913	chr5:62514913:A:ACTTT	1.01464e-07	-1.37917	-3.64918e-10
62514982	chr5:62514982:T:G	1.0634e-07	-1.40975e-10	-1.33224
62515006	chr5:62515006:T:C	1.2874e-06	-1.40975e-10	1.1615
62515087	chr5:62515087:A:G	1.03946e-07	-1.40975e-10	-1.35501
62515622	chr5:62515622:TA:T	1.1152e-07	-1.40975e-10	-1.28468
62516143	chr5:62516143:A:G	2.08638e-07	-1.40975e-10	-0.658281
62517153	chr5:62517153:G:A	1.18223e-07	-1.40975e-10	-1.22631
62517424	chr5:62517424:C:T	2.02537e-07	-1.40975e-10	-0.687958
62517533	chr5:62517533:G:T	9.29224e-08	-1.46712	-3.64918e-10
62517714	chr5:62517714:C:T	1.43621e-05	3.56233	0.0111393
62517913	chr5:62517913:G:A	1.02311e-07	-1.40975e-10	-1.37087
62518044	chr5:62518044:C:T	1.065e-07	-1.40975e-10	-1.33074
62518482	chr5:62518482:C:T	1.04636e-07	-1.40975e-10	-1.34839
62518966	chr5:62518966:T:C	1.12661e-07	-1.40975e-10	-1.27449
62519755	chr5:62519755:T:C	1.06735e-07	-1.40975e-10	-1.32853
62520091	chr5:62520091:T:A	1.16642e-07	-1.40975e-10	-1.23977
62520176	chr5:62520176:G:A	1.20234e-07	-1.40975e-10	-1.20944
62520304	chr5:62520304:T:C	1.05359e-07	-1.40975e-10	-1.34151
62520842	chr5:62520842:G:T	2.53982e-08	-1.58496	-1.17924
62521167	chr5:62521167:G:A	1.41656e-07	-1.40975e-10	-1.04548
62521315	chr5:62521315:A:T	7.01847e-08	-0.97217	-0.77558
62521669	chr5:62521669:G:C	1.69479e-05	3.66653	0.0724907
62522002	chr5:62522002:G:A	1.48787e-05	3.50322	0.105585
62522612	chr5:62522612:G:A	2.3637e-07	-1.40975e-10	-0.533483
62522975	chr5:62522975:G:A	1.06323e-07	-1.40975e-10	-1.33239
62523532	chr5:62523532:G:GA	0.000100633	6.37833	-0.857971
62523547	chr5:62523547:G:T	1.89859e-07	-1.40975e-10	-0.752601
62523649	chr5:62523649:G:A	1.05228e-07	-1.40975e-10	-1.34275
62524218	chr5:62524218:T:C	1.24354e-07	-1.40975e-10	-1.17575
62524467	chr5:62524467:A:G	5.48483e-07	0.100511	0.207765
62524735	chr5:62524735:T:C	1.89372e-07	-1.40975e-10	-0.755166
62524858	chr5:62524858:ATTAC:A	1.91679e-07	-1.40975e-10	-0.743056
62524862	chr5:62524862:C:G	8.09402e-08	-1.60517	-3.64918e-10
62525254	chr5:62525254:T:C	1.09691e-07	-1.40975e-10	-1.30121
62525369	chr5:62525369:TG:T	2.77075e-08	-1.61174	-1.06544
62525547	chr5:62525547:C:T	1.13523e-07	-1.40975e-10	-1.26687
62525737	chr5:62525737:G:A	1.06797e-07	-1.40975e-10	-1.32795
62525822	chr5:62525822:A:T	5.98775e-06	3.56242	-0.863826
62525833	chr5:62525833:C:G	2.12104e-07	-1.40975e-10	-0.641805
62526461	chr5:62526461:T:G	1.15098e-07	-1.40975e-10	-1.2531
62526806	chr5:62526806:T:C	1.07715e-07	-1.40975e-10	-1.31939
62526867	chr5:62526867:TG:T	1.47659e-07	-1.40975e-10	-1.00397
62527443	chr5:62527443:G:C	6.85581e-08	-0.989027	-0.782172
62527707	chr5:62527707:A:G	1.2571e-07	-1.40975e-10	-1.1649
62528424	chr5:62528424:TTG:T	1.1509e-07	-1.40975e-10	-1.25316
62528935	chr5:62528935:C:A	1.52068e-07	0.0602787	-1.03483
62529063	chr5:62529063:T:C	1.05164e-07	-1.40975e-10	-1.34336
62529205	chr5:62529205:A:G	6.93608e-08	-0.976453	-0.783106
62529341	chr5:62529341:G:A	3.53118e-07	1.1162	-1.24828
62529505	chr5:62529505:T:C	1.08603e-07	-1.40975e-10	-1.31119
62529806	chr5:62529806:G:A	7.06373e-06	3.66712	-0.803275
62529888	chr5:62529888:G:A	7.51835e-08	-1.67895	-3.64918e-10
62530113	chr5:62530113:G:A	1.87221e-07	-1.40975e-10	-0.76659
62530148	chr5:62530148:T:G	2.55016e-07	-1.39795	0.940397
62530189	chr5:62530189:T:A	2.76716e-08	-1.59563	-1.08285
62530229	chr5:62530229:T:C	1.02207e-07	-1.40975e-10	-1.37188
62530334	chr5:62530334:T:C	2.71268e-08	-1.5903	-1.10806
62530454	chr5:62530454:G:A	7.08868e-08	-0.973749	-0.764047
62530836	chr5:62530836:G:T	1.33414e-07	0.251555	-1.35698
62531379	chr5:62531379:T:C	1.06788e-07	-1.40975e-10	-1.32803
62531947	chr5:62531947:A:G	1.75104e-07	-0.833502	-3.64918e-10
62532309	chr5:62532309:T:A	1.07422e-07	-1.40975e-10	-1.32212
62532320	chr5:62532320:G:A	7.06651e-08	-0.995661	-0.745267
62532984	chr5:62532984:A:G	1.03043e-07	-1.40975e-10	-1.36374
62533153	chr5:62533153:C:T	1.06042e-07	-1.40975e-10	-1.33505
62533214	chr5:62533214:TC:T	1.0481e-06	-1.40975e-10	0.955857
62533232	chr5:62533232:A:G	2.14714e-07	-1.40975e-10	-0.629576
62533276	chr5:62533276:A:G	1.39697e-07	-1.40975e-10	-1.0594
62533816	chr5:62533816:G:A	1.25465e-07	-1.16686	-3.64918e-10
62533818	chr5:62533818:C:T	4.34232e-07	0.0746977	-3.64918e-10
62534275	chr5:62534275:G:A	1.0605e-07	-1.40975e-10	-1.33497
62534612	chr5:62534612:C:T	0.000102386	5.25676	0.280868
62535003	chr5:62535003:T:C	1.04732e-07	-1.40975e-10	-1.34748
62535151	chr5:62535151:G:A	0.000155749	5.66293	0.294192
62535360	chr5:62535360:G:A	1.13603e-07	-1.40975e-10	-1.26617
62535675	chr5:62535675:AG:A	1.0318e-07	-1.40975e-10	-1.3624
62535887	chr5:62535887:G:A	5.44776e-08	-0.782636	-1.21845
62535940	chr5:62535940:T:G	1.15183e-07	-1.40975e-10	-1.25236
62535960	chr5:62535960:CAT:C	1.02748e-07	-1.40975e-10	-1.3666
62536910	chr5:62536910:G:C	1.31399e-07	-0.013293	-1.10735
62537217	chr5:62537217:A:G	2.62744e-07	-1.40975e-10	-0.427699
62537613	chr5:62537613:A:G	7.33681e-05	5.75603	-0.551667
62537849	chr5:62537849:A:G	3.02243e-07	-1.40975e-10	-0.287649
62538595	chr5:62538595:A:AT	1.05083e-07	-1.40975e-10	-1.34413
62538642	chr5:62538642:A:G	1.07052e-07	-1.40975e-10	-1.32557
62539172	chr5:62539172:G:A	1.06184e-07	-1.40975e-10	-1.33371
62539292	chr5:62539292:G:A	7.95791e-08	-1.62213	-3.64918e-10
62539388	chr5:62539388:T:C	1.04506e-07	-1.40975e-10	-1.34964
62539678	chr5:62539678:T:C	1.44979e-07	-1.40975e-10	-1.02229
62540108	chr5:62540108:C:CAT	1.08296e-07	-1.40975e-10	-1.31401
62540285	chr5:62540285:TA:T	1.14971e-07	-1.40975e-10	-1.2542
62540598	chr5:62540598:C:G	1.14992e-07	-1.40975e-10	-1.25402
62540607	chr5:62540607:G:C	1.1463e-07	-1.40975e-10	-1.25717
62540644	chr5:62540644:A:G	8.06803e-08	-1.60839	-3.64918e-10
62541359	chr5:62541359:G:A	7.0664e-08	-0.978921	-0.762023
62541516	chr5:62541516:CA:C	1.50236e-05	3.579	0.0394961
62541809	chr5:62541809:A:T	1.71594e-07	0.188982	-1.04273
62542154	chr5:62542154:C:A	1.73762e-06	1.46139	-3.64918e-10
62542785	chr5:62542785:AATTTGTCAAT:A	7.54289e-08	-1.67569	-3.64918e-10
62543545	chr5:62543545:T:C	1.14971e-07	-1.40975e-10	-1.2542
62543602	chr5:62543602:G:T	6.67364e-08	-1.02531	-0.77282
62544092	chr5:62544092:A:G	1.46106e-07	-1.40975e-10	-1.01455
62544192	chr5:62544192:CA:C	1.36579e-07	-1.08198	-3.64918e-10
62544214	chr5:62544214:G:A	5.8493e-08	-1.38183	-0.548142
62544338	chr5:62544338:A:G	1.07679e-07	-1.40975e-10	-1.31972
62544611	chr5:62544611:T:C	2.7369e-08	-1.59698	-1.09249
62545020	chr5:62545020:A:G	7.15966e-06	3.89431	-1.01698
62545246	chr5:62545246:T:C	7.33194e-06	3.62291	-0.721792
62545292	chr5:62545292:C:A	1.14894e-07	-1.40975e-10	-1.25487
62545384	chr5:62545384:C:T	7.62911e-08	-1.66432	-3.64918e-10
62545411	chr5:62545411:A:C	1.08325e-07	-1.40975e-10	-1.31375
62545494	chr5:62545494:C:T	7.17403e-08	-0.943409	-0.782419
62545568	chr5:62545568:G:A	7.50894e-08	-1.6802	-3.64918e-10
62545802	chr5:62545802:C:T	2.69686e-07	-1.40975e-10	-0.401622
62545926	chr5:62545926:A:G	2.07964e-07	-1.40975e-10	-0.661516
62546064	chr5:62546064:G:C	1.40895e-07	-1.40975e-10	-1.05087
62546366	chr5:62546366:C:T	5.61064e-07	-1.40975e-10	0.330954
62546369	chr5:62546369:G:A	1.88393e-07	-1.40975e-10	-0.76035
62546414	chr5:62546414:C:G	1.14971e-07	-1.40975e-10	-1.2542
62547207	chr5:62547207:T:A	1.91305e-07	-0.745011	-3.64918e-10
62547646	chr5:62547646:C:T	1.25726e-07	-1.40975e-10	-1.16477
62547707	chr5:62547707:C:T	1.77475e-07	-1.40975e-10	-0.820049
62547942	chr5:62547942:A:G	7.38698e-08	-0.918869	-0.777708
62548056	chr5:62548056:TTG:T	1.47935e-07	-1.40975e-10	-1.00211
62548060	chr5:62548060:AGG:A	1.66783e-07	-1.40975e-10	-0.882186
62548064	chr5:62548064:AGT:A	1.62177e-07	-1.40975e-10	-0.910195
62548213	chr5:62548213:T:A	1.13523e-07	-1.26688	-3.64918e-10
62548223	chr5:62548223:C:T	1.14971e-07	-1.40975e-10	-1.2542
62548906	chr5:62548906:T:C	1.08285e-07	-1.40975e-10	-1.31412
62549025	chr5:62549025:T:A	1.06129e-07	-1.40975e-10	-1.33422
62549131	chr5:62549131:G:A	1.06162e-07	-1.40975e-10	-1.33392
62550093	chr5:62550093:G:A	8.76249e-06	3.91447	-0.835117
62550750	chr5:62550750:G:A	2.53937e-08	-1.63119	-1.13318
62550953	chr5:62550953:C:T	1.13495e-07	-1.40975e-10	-1.26712
62551076	chr5:62551076:A:G	1.06216e-07	-1.40975e-10	-1.33341
62551276	chr5:62551276:A:G	7.77153e-08	-1.64583	-3.64918e-10
62551719	chr5:62551719:C:T	2.59837e-08	-1.61109	-1.13032
62551829	chr5:62551829:T:C	1.05596e-07	-1.40975e-10	-1.33926
62551830	chr5:62551830:T:G	1.21281e-07	-1.40975e-10	-1.20077
62551981	chr5:62551981:C:T	6.07947e-07	0.411207	-3.64918e-10
62552041	chr5:62552041:G:A	8.24918e-08	-1.00832	-0.57786
62552170	chr5:62552170:A:T	1.06072e-07	-1.40975e-10	-1.33476
62552309	chr5:62552309:C:T	1.15666e-07	-1.40975e-10	-1.24818
62552419	chr5:62552419:A:G	1.43644e-07	-1.40975e-10	-1.03154
62552768	chr5:62552768:A:T	1.02605e-07	-1.40975e-10	-1.36799
62552857	chr5:62552857:T:C	8.28225e-05	5.81031	-0.484738
62552864	chr5:62552864:T:A	1.13672e-07	-1.40975e-10	-1.26556
62552875	chr5:62552875:A:G	7.87367e-05	5.79306	-0.518078
62552937	chr5:62552937:CACTT:C	9.21451e-08	-1.47552	-3.64918e-10
62553205	chr5:62553205:T:C	1.15296e-07	-1.25138	-3.64918e-10
62553391	chr5:62553391:G:A	6.03494e-08	-1.02587	-0.872861
62554190	chr5:62554190:A:G	4.01762e-07	1.16387	-1.16689
62554475	chr5:62554475:T:C	1.0363e-07	-1.40975e-10	-1.35806
62555219	chr5:62555219:A:AT	1.92551e-07	-1.40975e-10	-0.73852
62555360	chr5:62555360:G:A	1.99047e-07	-1.40975e-10	-0.705341
62555725	chr5:62555725:G:A	1.15013e-07	-1.40975e-10	-1.25384
62555754	chr5:62555754:C:T	1.24703e-07	-1.40975e-10	-1.17295
62555811	chr5:62555811:G:A	2.62525e-08	-1.63036	-1.10076
62555900	chr5:62555900:C:G	2.72198e-08	-1.63226	-1.06267
62556143	chr5:62556143:T:A	1.11833e-07	-1.40975e-10	-1.28187
62556218	chr5:62556218:G:C	1.07883e-07	-1.40975e-10	-1.31783
62556387	chr5:62556387:G:A	1.36623e-07	-1.40975e-10	-1.08166
62557246	chr5:62557246:C:T	1.02123e-07	-1.40975e-10	-1.3727
62557249	chr5:62557249:T:C	8.26075e-08	-1.58478	-3.64918e-10
62557410	chr5:62557410:C:T	0.000196003	5.82119	0.365815
62558446	chr5:62558446:A:G	8.96071e-08	-1.50345	-3.64918e-10
62558823	chr5:62558823:C:T	6.20542e-08	-0.87691	-0.993963
62558921	chr5:62558921:T:C	1.58959e-07	-1.40975e-10	-0.930236
62559292	chr5:62559292:G:C	1.04482e-07	-1.40975e-10	-1.34986
62559337	chr5:62559337:A:T	3.19394e-07	-0.232454	-3.64918e-10
62559448	chr5:62559448:A:G	2.70472e-08	-1.59896	-1.10234
62559525	chr5:62559525:T:G	0.000155542	5.69683	0.258955
62560329	chr5:62560329:C:T	6.65393e-06	3.66822	-0.864135
62561504	chr5:62561504:A:G	1.03033e-07	-1.40975e-10	-1.36383
62561595	chr5:62561595:T:G	1.05793e-07	-1.40975e-10	-1.33739
62561750	chr5:62561750:G:A	1.11988e-05	4.58645	-1.26177
62562336	chr5:62562336:G:A	6.58028e-08	-0.977757	-0.834461
62562834	chr5:62562834:A:G	0.000142981	5.68573	0.185856
62563255	chr5:62563255:T:C	1.55623e-07	-1.40975e-10	-0.951442
62563355	chr5:62563355:C:T	1.00213e-07	-1.39158	-3.64918e-10
62563436	chr5:62563436:C:T	1.39332e-07	-1.40975e-10	-1.06202
62563467	chr5:62563467:A:G	4.88568e-07	1.26252	-1.06992
62563618	chr5:62563618:A:G	6.16964e-08	-0.695178	-1.18148
62563681	chr5:62563681:A:G	1.022e-07	-1.40975e-10	-1.37195
62563808	chr5:62563808:GATTTTTGGAT:G	1.1446e-07	-0.233362	-1.0253
62564361	chr5:62564361:G:T	8.69273e-05	6.26489	-0.89094
62564434	chr5:62564434:G:A	1.0392e-07	-1.40975e-10	-1.35526
62564485	chr5:62564485:A:G	1.06034e-07	-1.40975e-10	-1.33512
62564584	chr5:62564584:A:T	4.18804e-07	1.22861	-1.19009
62564661	chr5:62564661:T:A	3.75959e-07	1.11699	-1.18639
62565093	chr5:62565093:C:T	1.03657e-07	-1.40975e-10	-1.35779
62565243	chr5:62565243:T:C	1.07573e-07	-1.40975e-10	-1.32071
62565528	chr5:62565528:C:T	1.1413e-07	-1.40975e-10	-1.26154
62565935	chr5:62565935:A:G	1.16921e-07	-1.40975e-10	-1.23738
62566638	chr5:62566638:T:C	7.38125e-08	-0.847388	-0.849965
62566729	chr5:62566729:C:T	1.06554e-07	-1.40975e-10	-1.33023
62566846	chr5:62566846:A:G	1.02611e-07	-1.40975e-10	-1.36793
62567044	chr5:62567044:A:G	1.07488e-07	-1.40975e-10	-1.3215
62567515	chr5:62567515:C:T	1.39826e-07	-1.40975e-10	-1.05848
62567651	chr5:62567651:C:T	2.01195e-07	-1.40975e-10	-0.694605
62567852	chr5:62567852:G:A	2.67625e-07	-1.40975e-10	-0.409295
62568319	chr5:62568319:G:A	1.14245e-07	-1.40975e-10	-1.26054
62569262	chr5:62569262:A:G	1.02132e-07	-1.40975e-10	-1.37262
62569373	chr5:62569373:A:G	7.70493e-08	-0.927122	-0.727314
62570040	chr5:62570040:C:A	7.69633e-06	3.78334	-0.833719
62570045	chr5:62570045:C:G	1.16791e-07	-1.2385	-3.64918e-10
62570092	chr5:62570092:G:T	1.0214e-07	-1.40975e-10	-1.37254
62570320	chr5:62570320:A:G	3.01618e-07	-1.40975e-10	-0.289718
62570492	chr5:62570492:C:G	1.1479e-07	-1.40975e-10	-1.25578
62570732	chr5:62570732:C:T	7.32053e-05	5.62617	-0.424026
62571063	chr5:62571063:A:G	6.51909e-06	3.50461	-0.721001
62571435	chr5:62571435:C:T	1.03741e-07	-1.40975e-10	-1.35698
62572092	chr5:62572092:C:A	1.054e-07	-1.40975e-10	-1.34112
62572093	chr5:62572093:T:C	6.51299e-08	-0.968833	-0.853664
62572303	chr5:62572303:A:G	6.34922e-08	-0.969881	-0.878083
62572398	chr5:62572398:C:T	6.33397e-08	-0.978659	-0.871709
62572424	chr5:62572424:T:C	1.0254e-07	-1.40975e-10	-1.36863
62573387	chr5:62573387:T:G	1.40319e-07	-1.40975e-10	-1.05496
62573567	chr5:62573567:T:G	1.02372e-07	-1.40975e-10	-1.37027
62573850	chr5:62573850:C:A	1.02123e-07	-1.40975e-10	-1.3727
62574342	chr5:62574342:T:C	4.44205e-07	-1.40975e-10	0.0974046
62575143	chr5:62575143:A:G	1.02593e-07	-1.40975e-10	-1.36811
62575182	chr5:62575182:A:G	9.88294e-05	6.37632	-0.874055
62575683	chr5:62575683:C:G	1.0373e-07	-1.40975e-10	-1.35709
62575762	chr5:62575762:T:C	1.78518e-07	-1.40975e-10	-0.814192
62575974	chr5:62575974:A:G	2.41708e-07	-1.40975e-10	-0.511151
62576118	chr5:62576118:T:C	1.22156e-07	-1.19358	-3.64918e-10
62576167	chr5:62576167:T:C	1.05988e-07	-1.40975e-10	-1.33555
62576328	chr5:62576328:G:A	1.05857e-07	-1.40975e-10	-1.33679
62576517	chr5:62576517:G:A	1.26645e-05	3.82687	-0.379193
62576539	chr5:62576539:C:T	1.74272e-07	-1.40975e-10	-0.838263
62577339	chr5:62577339:G:T	6.46342e-08	-1.01352	-0.816615
62577838	chr5:62577838:G:T	6.68694e-08	-1.00482	-0.791315
62578080	chr5:62578080:C:T	7.02822e-08	-0.959831	-0.786531
62578239	chr5:62578239:G:A	1.68392e-07	-0.872584	-3.64918e-10
62578352	chr5:62578352:A:G	1.13482e-07	-1.40975e-10	-1.26724
62578506	chr5:62578506:G:A	2.53205e-08	-1.61669	-1.15058
62578909	chr5:62578909:G:C	1.11473e-07	-1.40975e-10	-1.2851
62578974	chr5:62578974:T:G	1.06012e-07	-1.40975e-10	-1.33533
62578996	chr5:62578996:CTG:C	1.06232e-07	-1.40975e-10	-1.33326
62579206	chr5:62579206:G:C	1.5827e-07	-0.0850627	-0.849512
62579250	chr5:62579250:A:G	1.13654e-07	-1.40975e-10	-1.26573
62580946	chr5:62580946:C:T	7.75585e-08	-1.64785	-3.64918e-10
62580956	chr5:62580956:T:C	1.64751e-07	-1.40975e-10	-0.894448
62581353	chr5:62581353:A:G	1.16067e-07	-1.40975e-10	-1.24471
62581454	chr5:62581454:A:G	2.02769e-07	-1.40975e-10	-0.686816
62581498	chr5:62581498:TTAAG:T	4.99597e-07	-1.40975e-10	0.214921
62581801	chr5:62581801:G:A	6.28952e-08	-0.992723	-0.864688
62583200	chr5:62583200:T:C	1.07554e-07	-1.40975e-10	-1.32089
62583425	chr5:62583425:A:G	5.56478e-06	3.45796	-0.832628
62583537	chr5:62583537:C:T	9.14617e-06	3.76715	-0.644941
62584227	chr5:62584227:A:G	1.88919e-07	-1.40975e-10	-0.75756
62584325	chr5:62584325:G:A	1.03548e-07	-1.40975e-10	-1.35884
62584346	chr5:62584346:C:T	2.04354e-07	-1.40975e-10	-0.679029
62585088	chr5:62585088:G:A	1.09163e-05	3.32044	-0.0213058
62585149	chr5:62585149:T:C	2.12853e-07	-1.40975e-10	-0.638278
62585242	chr5:62585242:T:C	1.10011e-07	-1.40975e-10	-1.2983
62586707	chr5:62586707:C:T	1.34056e-07	0.0947401	-1.19536
62587834	chr5:62587834:T:C	1.42801e-07	-1.40975e-10	-1.03743
62587882	chr5:62587882:G:C	8.52321e-08	-1.5535	-3.64918e-10
62588513	chr5:62588513:G:A	6.20593e-08	-0.500992	-1.3698
62588997	chr5:62588997:T:TC	0.000110908	6.94391	-1.32633
62589268	chr5:62589268:T:C	1.76894e-07	-0.823331	-3.64918e-10
62590078	chr5:62590078:C:T	1.20497e-07	-1.40975e-10	-1.20725
62590272	chr5:62590272:T:C	1.05788e-07	-1.40975e-10	-1.33744
62590685	chr5:62590685:C:T	8.35397e-08	-1.57356	-3.64918e-10
62591179	chr5:62591179:A:T	1.11577e-07	-1.40975e-10	-1.28416
62591478	chr5:62591478:A:C	1.21987e-07	-1.40975e-10	-1.19497
62591705	chr5:62591705:C:T	1.04548e-07	-1.40975e-10	-1.34923
62592174	chr5:62592174:C:T	1.46384e-07	-1.40975e-10	-1.01265
62592462	chr5:62592462:G:T	1.02415e-07	-1.40975e-10	-1.36984
62592571	chr5:62592571:A:G	3.38005e-07	-1.40975e-10	-0.17582
62592818	chr5:62592818:C:T	1.49922e-07	-1.40975e-10	-0.988766
62592848	chr5:62592848:G:A	4.41098e-07	1.10638	-1.016
62592858	chr5:62592858:G:A	1.15898e-07	-1.40975e-10	-1.24617
62592997	chr5:62592997:G:T	1.03673e-07	-1.40975e-10	-1.35764
62593182	chr5:62593182:GA:G	3.53388e-07	0.722933	-0.854246
62593739	chr5:62593739:T:C	1.1377e-07	0.104213	-1.36891
62593953	chr5:62593953:G:T	1.0898e-07	-1.40975e-10	-1.30772
62594430	chr5:62594430:G:T	2.0502e-07	-1.40975e-10	-0.675772
62594604	chr5:62594604:T:A	1.04319e-07	-1.40975e-10	-1.35143
62594787	chr5:62594787:C:T	1.74552e-07	-1.40975e-10	-0.83666
62594829	chr5:62594829:A:G	8.17787e-08	-1.59486	-3.64918e-10
62595027	chr5:62595027:G:T	1.0309e-07	-1.40975e-10	-1.36328
62595232	chr5:62595232:G:T	7.51254e-08	-1.67972	-3.64918e-10
62595795	chr5:62595795:T:C	6.56108e-05	6.29306	-1.20045
62595928	chr5:62595928:A:C	2.18541e-08	-1.60771	-1.30678
62596500	chr5:62596500:G:T	1.15892e-07	-1.40975e-10	-1.24622
62596515	chr5:62596515:C:T	5.15695e-07	-1.40975e-10	0.246635
62596935	chr5:62596935:C:T	1.03129e-07	-1.40975e-10	-1.3629
62597099	chr5:62597099:G:A	1.16683e-07	-1.40975e-10	-1.23942
62597251	chr5:62597251:C:T	2.02303e-07	-1.40975e-10	-0.689114
62599002	chr5:62599002:G:A	7.96434e-05	5.77596	-0.489523
62599297	chr5:62599297:A:G	1.00275e-07	-0.118554	-1.27241
62599353	chr5:62599353:A:G	1.03622e-07	-1.40975e-10	-1.35813
62599448	chr5:62599448:G:A	3.46968e-08	-1.10997	-1.34226
62599645	chr5:62599645:T:G	1.04886e-07	-1.40975e-10	-1.346
62599722	chr5:62599722:C:T	1.02124e-07	-1.40975e-10	-1.37269
62600510	chr5:62600510:A:G	1.03006e-07	-1.40975e-10	-1.3641
62600685	chr5:62600685:T:TTATA	8.4069e-08	-0.692141	-0.875102
62600728	chr5:62600728:C:T	1.02596e-07	-1.40975e-10	-1.36808
62602904	chr5:62602904:T:C	1.14661e-07	-1.40975e-10	-1.2569
62603321	chr5:62603321:A:G	7.53853e-05	5.74999	-0.518507
62603408	chr5:62603408:C:T	0.000162512	7.2706	-1.27097
62603452	chr5:62603452:CAAT:C	8.23224e-05	5.85684	-0.537319
62603571	chr5:62603571:A:C	2.20881e-07	-1.40975e-10	-0.601255
62604230	chr5:62604230:A:G	3.86575e-08	-1.30016	-1.04398
62604283	chr5:62604283:T:A	3.92843e-06	3.22151	-0.944392
62604865	chr5:62604865:A:G	1.02802e-07	-1.40975e-10	-1.36608
62605206	chr5:62605206:A:G	1.02565e-07	-1.40975e-10	-1.36838
62605507	chr5:62605507:T:C	3.45677e-07	-1.40975e-10	-0.153377
62606092	chr5:62606092:T:C	1.02552e-07	-1.40975e-10	-1.36851
62606225	chr5:62606225:A:G	4.13992e-08	-0.92211	-1.35351
62606882	chr5:62606882:A:G	0.000136386	6.44251	-0.618145
62609368	chr5:62609368:A:G	3.45374e-07	-1.40975e-10	-0.154252
62609604	chr5:62609604:C:A	1.15153e-07	-1.40975e-10	-1.25262
62609837	chr5:62609837:G:A	1.14458e-06	-1.40975e-10	1.04391
62609983	chr5:62609983:T:C	1.03076e-07	-1.40975e-10	-1.36341
62610326	chr5:62610326:A:G	7.92572e-08	-0.770463	-0.855719
62610401	chr5:62610401:T:C	1.14254e-07	-1.40975e-10	-1.26045
62610425	chr5:62610425:G:A	1.05817e-07	-1.40975e-10	-1.33717
62610488	chr5:62610488:CTT:C	1.04437e-07	-1.40975e-10	-1.35029
62610976	chr5:62610976:C:T	1.03158e-07	-1.40975e-10	-1.36262
62611150	chr5:62611150:T:C	1.36556e-07	-1.40975e-10	-1.08214
62611199	chr5:62611199:A:G	0.000110489	6.15243	-0.53864
62611313	chr5:62611313:A:G	1.05855e-07	-1.40975e-10	-1.33681
62611507	chr5:62611507:G:C	1.14568e-07	-1.40975e-10	-1.25771
62611636	chr5:62611636:A:G	1.02139e-07	-1.40975e-10	-1.37254
62611651	chr5:62611651:G:T	7.54844e-05	5.818	-0.585197
62611680	chr5:62611680:T:C	1.14386e-07	-1.40975e-10	-1.2593
62611826	chr5:62611826:T:G	1.03442e-07	-1.40975e-10	-1.35987
62611854	chr5:62611854:A:G	1.52252e-07	-0.97334	-3.64918e-10
62612043	chr5:62612043:CT:C	1.36998e-07	-1.40975e-10	-1.07892
62612132	chr5:62612132:G:A	4.34886e-07	-1.40975e-10	0.0762023
62612142	chr5:62612142:C:T	2.6784e-07	-0.408491	-3.64918e-10
62612324	chr5:62612324:T:C	3.86067e-07	-0.0428688	-3.64918e-10
62612556	chr5:62612556:T:C	1.14458e-07	-1.40975e-10	-1.25867
62613153	chr5:62613153:G:A	1.38904e-07	-1.40975e-10	-1.0651
62613382	chr5:62613382:A:G	1.0709e-07	-1.40975e-10	-1.32521
62614059	chr5:62614059:G:A	3.83562e-06	3.4968	-1.24359
62614060	chr5:62614060:C:T	1.55539e-07	-1.40975e-10	-0.951982
62614502	chr5:62614502:T:C	1.14527e-07	-1.40975e-10	-1.25807
62615326	chr5:62615326:C:A	3.66831e-07	-1.40975e-10	-0.0939789
62615347	chr5:62615347:G:A	1.15305e-07	-1.40975e-10	-1.2513
62615528	chr5:62615528:C:T	1.14201e-07	-1.40975e-10	-1.26092
62615922	chr5:62615922:A:T	8.09414e-08	-1.60516	-3.64918e-10
62616191	chr5:62616191:C:T	1.02221e-07	-1.40975e-10	-1.37174
62616193	chr5:62616193:G:A	1.35079e-07	-1.40975e-10	-1.09302
62616219	chr5:62616219:G:T	7.53551e-08	-1.67667	-3.64918e-10
62616461	chr5:62616461:T:C	4.68391e-06	3.52492	-1.07191
62616487	chr5:62616487:A:T	5.05002e-07	-1.1776	1.40329
62616494	chr5:62616494:G:A	1.22194e-07	-1.40975e-10	-1.19327
62616790	chr5:62616790:C:A	1.07394e-07	-1.40975e-10	-1.32237
62616886	chr5:62616886:C:T	5.94218e-06	3.65675	-0.9658
62617010	chr5:62617010:A:C	1.16179e-07	-1.40975e-10	-1.24375
62617201	chr5:62617201:T:C	1.17786e-07	-1.40975e-10	-1.23001
62618206	chr5:62618206:T:C	4.84094e-06	3.53007	-1.04408
62618514	chr5:62618514:GTTC:G	1.05022e-07	-1.40975e-10	-1.34472
62618752	chr5:62618752:G:A	1.09485e-07	-0.0166201	-1.28647
62619499	chr5:62619499:A:T	3.54007e-08	-1.46449	-0.967663
62619592	chr5:62619592:G:A	1.06847e-07	-1.40975e-10	-1.32748
62619952	chr5:62619952:CAACTT:C	1.03393e-07	-1.40975e-10	-1.36034
62620025	chr5:62620025:C:T	3.84651e-08	-1.40931	-0.939816
62620080	chr5:62620080:TA:T	2.28124e-07	-1.40975e-10	-0.568992
62620451	chr5:62620451:G:A	1.9677e-07	-1.40975e-10	-0.716846
62620506	chr5:62620506:G:A	6.18971e-05	5.71413	-0.679787
62620628	chr5:62620628:G:A	1.13143e-07	-1.40975e-10	-1.27023
62620875	chr5:62620875:G:A	1.03453e-07	-1.40975e-10	-1.35977
62621870	chr5:62621870:A:C	1.73131e-07	-1.40975e-10	-0.844835
62622089	chr5:62622089:A:G	1.02124e-07	-1.40975e-10	-1.37269
62622127	chr5:62622127:A:T	0.000122533	6.34254	-0.625282
62622666	chr5:62622666:A:G	1.02139e-07	-1.40975e-10	-1.37255
62623204	chr5:62623204:A:G	1.03823e-07	-1.40975e-10	-1.3562
62623212	chr5:62623212:A:G	1.23947e-07	-1.40975e-10	-1.17903
62623215	chr5:62623215:C:G	1.16162e-07	-1.40975e-10	-1.2439
62623575	chr5:62623575:A:G	1.16533e-07	-1.40975e-10	-1.24071
62624139	chr5:62624139:A:G	9.08322e-08	-0.626898	-0.862968
62624214	chr5:62624214:A:G	6.14281e-05	5.76836	-0.741615
62624423	chr5:62624423:G:A	1.02144e-07	-1.40975e-10	-1.3725
62624559	chr5:62624559:A:G	3.66923e-07	1.10676	-1.20048
62624835	chr5:62624835:T:A	4.79205e-06	3.49587	-1.02003
62625065	chr5:62625065:A:G	1.86923e-07	-1.40975e-10	-0.768182
62625396	chr5:62625396:A:G	1.39691e-07	-1.40975e-10	-1.05945
62625865	chr5:62625865:G:T	7.762e-08	-1.64705	-3.64918e-10
62625953	chr5:62625953:G:C	1.02138e-07	-1.40975e-10	-1.37256
62625988	chr5:62625988:T:C	4.52534e-06	3.62542	-1.20685
62626139	chr5:62626139:C:T	2.2376e-08	-1.6008	-1.29009
62626219	chr5:62626219:G:A	1.03622e-07	-1.40975e-10	-1.35813
62626410	chr5:62626410:T:A	2.52566e-07	-1.40975e-10	-0.467209
62627377	chr5:62627377:C:T	1.02601e-07	-1.40975e-10	-1.36803
62627501	chr5:62627501:T:C	8.81026e-07	0.782206	-3.64918e-10
62627688	chr5:62627688:T:C	1.93421e-07	-1.40975e-10	-0.734014
62627695	chr5:62627695:A:G	1.0214e-07	-1.40975e-10	-1.37254
62628096	chr5:62628096:C:A	1.06676e-07	-1.40975e-10	-1.32909
62629064	chr5:62629064:T:C	1.04492e-07	-1.40975e-10	-1.34977
62629926	chr5:62629926:A:G	3.33387e-08	-1.44572	-1.04644
62629990	chr5:62629990:G:A	1.15961e-07	-1.40975e-10	-1.24563
62630482	chr5:62630482:T:C	1.04591e-07	-1.40975e-10	-1.34883
62630552	chr5:62630552:G:A	9.53822e-06	2.26263	0.901548
62630695	chr5:62630695:A:T	2.82538e-05	5.62262	-1.37252
62630756	chr5:62630756:A:G	6.2675e-07	-1.22909	1.67076
62630910	chr5:62630910:T:C	7.64063e-05	4.90571	0.339229
62630957	chr5:62630957:G:A	1.44637e-07	-1.40975e-10	-1.02465
62631355	chr5:62631355:C:T	1.33866e-07	-1.40975e-10	-1.10204
62631850	chr5:62631850:C:G	1.44565e-07	-1.40975e-10	-1.02515
62632425	chr5:62632425:C:G	1.07443e-07	-1.40975e-10	-1.32192
62632541	chr5:62632541:G:A	2.11518e-07	-1.40975e-10	-0.644572
62632686	chr5:62632686:T:C	7.9883e-06	3.98103	-0.994182
62632966	chr5:62632966:G:A	1.88803e-07	-0.860448	0.102272
62633076	chr5:62633076:T:A	1.05322e-07	-1.40975e-10	-1.34186
62633757	chr5:62633757:C:G	1.19615e-07	-1.40975e-10	-1.2146
62633892	chr5:62633892:T:G	7.53328e-06	3.86647	-0.938268
62634019	chr5:62634019:A:G	1.03245e-07	-1.40975e-10	-1.36177
62634098	chr5:62634098:T:C	1.06049e-07	-1.40975e-10	-1.33498
62634427	chr5:62634427:AC:A	1.24498e-07	-1.40975e-10	-1.17459
62634850	chr5:62634850:C:T	1.15971e-07	-1.40975e-10	-1.24554
62634862	chr5:62634862:A:G	7.34781e-06	3.88785	-0.98457
62635138	chr5:62635138:A:T	6.87261e-07	1.24061	-0.706776
62635336	chr5:62635336:T:C	8.64445e-06	4.05352	-0.987728
62635789	chr5:62635789:A:G	8.23415e-08	-1.58801	-3.64918e-10
62636134	chr5:62636134:G:T	1.02226e-07	-1.40975e-10	-1.37169
62636486	chr5:62636486:G:A	7.91579e-08	-1.62744	-3.64918e-10
62637242	chr5:62637242:A:G	7.10193e-05	5.12893	0.0428996
62637633	chr5:62637633:A:G	1.82228e-07	-1.40975e-10	-0.793622
62637652	chr5:62637652:T:C	2.60064e-07	-1.40975e-10	-0.437951
62637864	chr5:62637864:T:C	4.43863e-07	1.22293	-1.1263
62638132	chr5:62638132:T:C	1.20947e-07	-1.40975e-10	-1.20352
62638338	chr5:62638338:C:T	1.04543e-07	-1.40975e-10	-1.34928
62638777	chr5:62638777:C:T	1.17917e-07	-1.40975e-10	-1.2289
62639085	chr5:62639085:A:G	1.02205e-07	-1.40975e-10	-1.3719
62639661	chr5:62639661:C:G	1.02202e-07	-1.40975e-10	-1.37193
62639896	chr5:62639896:A:T	2.01569e-06	2.74629	-1.13645
62640730	chr5:62640730:T:C	1.15266e-07	-1.40975e-10	-1.25164
62640968	chr5:62640968:T:C	1.57416e-07	-1.40975e-10	-0.939988
62641001	chr5:62641001:C:T	1.02963e-07	-1.40975e-10	-1.36452
62641902	chr5:62641902:A:G	7.15982e-06	3.65309	-0.775734
62641941	chr5:62641941:T:C	4.31917e-08	-1.3631	-0.870128
62642124	chr5:62642124:A:C	2.344e-07	-1.40975e-10	-0.54185
62642305	chr5:62642305:T:C	7.35403e-06	3.77681	-0.872682
62642708	chr5:62642708:T:C	9.47879e-08	-0.270297	-1.17694
62642719	chr5:62642719:G:A	9.4494e-08	-0.981658	-0.468686
62642857	chr5:62642857:G:GAC	1.23094e-07	-1.40975e-10	-1.18594
62643069	chr5:62643069:A:T	7.55524e-06	3.64414	-0.713025
62643549	chr5:62643549:C:T	1.2339e-07	-1.40975e-10	-1.18353
62643825	chr5:62643825:A:G	1.02198e-07	-1.40975e-10	-1.37197
62643934	chr5:62643934:G:C	0.000118646	6.90318	-1.21816
62644123	chr5:62644123:C:G	1.02157e-07	-1.40975e-10	-1.37237
62644146	chr5:62644146:T:C	8.33358e-06	3.73819	-0.709018
62644187	chr5:62644187:C:T	1.18944e-07	-1.40975e-10	-1.22022
62644265	chr5:62644265:C:T	1.02997e-07	-1.40975e-10	-1.36418
62644417	chr5:62644417:C:T	1.04448e-07	-1.40975e-10	-1.35019
62644742	chr5:62644742:C:T	1.11081e-07	-0.874388	-0.414232
62644870	chr5:62644870:C:G	1.04053e-07	-1.40975e-10	-1.35398
62645095	chr5:62645095:G:T	1.05823e-07	-1.40975e-10	-1.33711
62645826	chr5:62645826:G:A	3.90628e-08	-0.981675	-1.35204
62646060	chr5:62646060:C:T	2.4164e-07	-1.40975e-10	-0.511433
62646226	chr5:62646226:C:T	2.56948e-07	-1.40975e-10	-0.450006
62646343	chr5:62646343:T:C	1.45342e-07	-1.41964	0.399847
62646406	chr5:62646406:A:G	9.95335e-05	6.86749	-1.35812
62646524	chr5:62646524:G:A	1.03294e-07	-1.40975e-10	-1.3613
62647285	chr5:62647285:C:A	1.07955e-07	-1.40975e-10	-1.31716
62647503	chr5:62647503:C:CCTTG	1.72474e-07	-1.40975e-10	-0.848632
62647701	chr5:62647701:TTTGCAGGTATAGCC:T	1.17926e-07	-1.40975e-10	-1.22882
62648246	chr5:62648246:A:G	3.50121e-07	-1.40975e-10	-0.140602
62648495	chr5:62648495:A:G	1.20648e-07	-0.905016	-0.300989
62648855	chr5:62648855:T:C	1.2285e-07	-1.40975e-10	-1.18791
62649200	chr5:62649200:A:G	1.4363e-07	-1.40975e-10	-1.03164
62650715	chr5:62650715:T:G	1.16596e-07	-1.40975e-10	-1.24016
62651058	chr5:62651058:G:A	1.12412e-07	-1.27671	-3.64918e-10
62651497	chr5:62651497:C:T	1.55525e-07	-1.40975e-10	-0.952075
62652474	chr5:62652474:G:A	3.18394e-07	-1.40975e-10	-0.23559
62652967	chr5:62652967:CTCTTTTT:C	8.109e-08	-1.60332	-3.64918e-10
62653107	chr5:62653107:C:T	3.00161e-08	-1.24509	-1.35205
62653215	chr5:62653215:C:T	1.02766e-07	-1.40975e-10	-1.36643
62653235	chr5:62653235:C:T	1.98827e-07	-1.40975e-10	-0.706443
62653577	chr5:62653577:T:A	9.19593e-07	-1.40975e-10	0.825051
62653820	chr5:62653820:C:T	1.20005e-07	-1.40975e-10	-1.21135
62653856	chr5:62653856:C:G	4.06707e-07	-1.40975e-10	0.00921158
62653857	chr5:62653857:C:T	4.06707e-07	-1.40975e-10	0.00921158
62653987	chr5:62653987:C:T	2.47842e-07	-1.40975e-10	-0.486088
62654093	chr5:62654093:G:T	1.97473e-07	-1.40975e-10	-0.713278
62654251	chr5:62654251:G:A	1.13948e-07	-1.40975e-10	-1.26313
62654347	chr5:62654347:C:T	1.46823e-07	-1.40975e-10	-1.00965
62654348	chr5:62654348:G:A	1.07879e-07	-1.40975e-10	-1.31787
62654525	chr5:62654525:A:G	3.84492e-07	-1.40975e-10	-0.0469567
62654532	chr5:62654532:A:G	1.57224e-07	-1.40975e-10	-0.94121
62654616	chr5:62654616:C:T	1.93505e-08	-1.67163	-1.36453
62654984	chr5:62654984:A:G	1.98136e-08	-1.67964	-1.33287
62655186	chr5:62655186:TTGC:T	1.96969e-07	-1.40975e-10	-0.715834
62655248	chr5:62655248:T:C	1.13399e-07	-1.40975e-10	-1.26796
62655494	chr5:62655494:A:G	1.04365e-07	-1.40975e-10	-1.35099
62655589	chr5:62655589:C:T	2.83433e-08	-1.48765	-1.16684
62655926	chr5:62655926:G:A	1.11255e-07	-1.40975e-10	-1.28706
62656495	chr5:62656495:G:C	1.04365e-07	-1.40975e-10	-1.35099
62656751	chr5:62656751:C:T	8.17251e-08	-1.59552	-3.64918e-10
62656920	chr5:62656920:C:T	2.20263e-07	-1.40975e-10	-0.604059
62656934	chr5:62656934:A:G	1.02165e-07	-1.40975e-10	-1.37229
62657150	chr5:62657150:C:T	2.87522e-07	-1.40975e-10	-0.337581
62657398	chr5:62657398:A:C	1.05201e-06	-1.40975e-10	0.959578
62657462	chr5:62657462:A:G	1.06612e-05	4.41478	-1.13929
62657541	chr5:62657541:C:T	1.23751e-07	-1.40975e-10	-1.18061
62657618	chr5:62657618:G:A	2.53073e-08	-1.67543	-1.09236
62657680	chr5:62657680:A:T	1.10876e-07	-1.40975e-10	-1.29047
62658340	chr5:62658340:T:C	1.55519e-07	-1.40975e-10	-0.952113
62658384	chr5:62658384:AG:A	2.58116e-08	-1.55766	-1.1904
62658588	chr5:62658588:C:G	1.93249e-07	-1.40975e-10	-0.734902
62658752	chr5:62658752:T:G	1.60684e-07	-1.40975e-10	-0.91944
62658978	chr5:62658978:A:G	1.82387e-07	-1.40975e-10	-0.792751
62658991	chr5:62658991:C:T	1.46213e-07	-1.40975e-10	-1.01382
62658992	chr5:62658992:A:G	1.47047e-07	-1.40975e-10	-1.00813
62659061	chr5:62659061:C:G	3.75129e-07	-1.40975e-10	-0.0716098
62659262	chr5:62659262:G:T	1.11671e-07	-1.40975e-10	-1.28332
62659413	chr5:62659413:A:G	1.04432e-07	-1.40975e-10	-1.35034
62659483	chr5:62659483:C:T	2.56857e-07	-1.40975e-10	-0.450361
62659520	chr5:62659520:A:T	4.68558e-07	0.150778	-3.64918e-10
62659601	chr5:62659601:A:G	1.91153e-07	-1.40975e-10	-0.745807
62659657	chr5:62659657:G:A	1.59336e-07	-1.40975e-10	-0.927868
62659714	chr5:62659714:T:A	8.6784e-08	-1.53546	-3.64918e-10
62659957	chr5:62659957:T:C	1.08862e-07	-1.40975e-10	-1.3088
62660103	chr5:62660103:G:T	1.12449e-07	-1.40975e-10	-1.27638
62660144	chr5:62660144:A:G	3.05583e-05	5.57522	-1.24671
62660461	chr5:62660461:A:G	1.61063e-07	-1.40975e-10	-0.917083
62660506	chr5:62660506:G:A	1.16818e-07	-1.40975e-10	-1.23826
62660709	chr5:62660709:T:C	1.46028e-07	-1.40975e-10	-1.01508
62660890	chr5:62660890:G:A	2.78002e-08	-1.49003	-1.18381
62660929	chr5:62660929:G:A	1.07468e-07	-1.40975e-10	-1.32169
62660945	chr5:62660945:G:A	1.43955e-07	-1.40975e-10	-1.02938
62660965	chr5:62660965:G:A	1.04327e-07	-1.40975e-10	-1.35135
62660991	chr5:62660991:T:C	1.06173e-07	-1.40975e-10	-1.33381
62662079	chr5:62662079:T:C	1.39497e-07	-1.40975e-10	-1.06084
62662215	chr5:62662215:C:T	1.16692e-07	-1.40975e-10	-1.23934
62662580	chr5:62662580:GA:G	2.70298e-08	-1.50885	-1.19309
62662697	chr5:62662697:T:G	1.61023e-07	-1.40975e-10	-0.917331
62662979	chr5:62662979:C:G	1.02175e-07	-1.40975e-10	-1.37219
62662999	chr5:62662999:C:T	1.65313e-07	-1.40975e-10	-0.891038
62663175	chr5:62663175:A:G	1.13553e-07	-1.40975e-10	-1.26661
62663490	chr5:62663490:G:A	8.55204e-08	-1.55013	-3.64918e-10
62663602	chr5:62663602:A:C	4.10112e-07	-1.40975e-10	0.0175491
62663848	chr5:62663848:G:A	1.27464e-07	-1.40975e-10	-1.15105
62664175	chr5:62664175:G:A	1.3028e-07	-1.40975e-10	-1.1292
62664207	chr5:62664207:G:A	4.02364e-07	-1.40975e-10	-0.00152383
62664347	chr5:62664347:T:C	1.80191e-07	-1.40975e-10	-0.804865
62664364	chr5:62664364:C:T	3.31666e-07	-1.40975e-10	-0.194751
62664565	chr5:62664565:G:A	1.94083e-08	-1.66858	-1.3646
62664834	chr5:62664834:C:T	2.44051e-07	-1.40975e-10	-0.501503
62665044	chr5:62665044:T:C	1.10082e-07	-1.40975e-10	-1.29766
62665262	chr5:62665262:A:G	1.03277e-07	-1.40975e-10	-1.36146
62665333	chr5:62665333:T:C	1.10109e-07	-1.40975e-10	-1.29741
62665413	chr5:62665413:G:A	7.41287e-07	-1.40975e-10	0.609508
62665415	chr5:62665415:C:G	2.42926e-07	-1.40975e-10	-0.506122
62666148	chr5:62666148:G:T	5.02539e-08	-1.25752	-0.824273
62666189	chr5:62666189:A:G	1.17527e-07	-1.40975e-10	-1.23221
62666325	chr5:62666325:T:A	2.73989e-08	-1.32754	-1.36084
62666464	chr5:62666464:A:C	4.3874e-07	1.31388	-1.22886
62666624	chr5:62666624:A:T	1.27886e-07	-1.40975e-10	-1.14774
62666665	chr5:62666665:C:T	2.09547e-06	-1.40975e-10	1.64865
62666846	chr5:62666846:T:G	5.18651e-08	-1.13419	-0.916042
62667188	chr5:62667188:G:C	1.0294e-07	-1.40975e-10	-1.36474
62667193	chr5:62667193:A:G	3.18552e-08	-1.39195	-1.14573
62667295	chr5:62667295:A:G	1.06101e-07	-1.40975e-10	-1.33449
62667479	chr5:62667479:C:T	1.42987e-07	-1.40975e-10	-1.03613
62668132	chr5:62668132:T:A	9.65975e-07	1.70533	-0.83107
62668253	chr5:62668253:T:A	1.15115e-07	-1.40975e-10	-1.25295
62668271	chr5:62668271:G:A	1.12747e-07	-1.40975e-10	-1.27373
62668298	chr5:62668298:G:C	2.09578e-07	-1.40975e-10	-0.653786
62668459	chr5:62668459:G:A	1.16361e-07	-1.40975e-10	-1.24218
62668535	chr5:62668535:G:A	1.19131e-07	-1.40975e-10	-1.21866
62668640	chr5:62668640:G:A	2.83579e-07	-1.40975e-10	-0.351388
62668805	chr5:62668805:G:A	1.19975e-07	-1.40975e-10	-1.2116
62669108	chr5:62669108:G:A	1.16176e-07	-1.40975e-10	-1.24378
62669389	chr5:62669389:C:T	9.28397e-08	-1.46801	-3.64918e-10
62669762	chr5:62669762:A:C	1.35452e-07	-1.40975e-10	-1.09026
62669772	chr5:62669772:G:C	1.16078e-07	-1.40975e-10	-1.24461
62670191	chr5:62670191:T:C	7.36338e-08	-0.32779	-1.37199
62670528	chr5:62670528:A:G	1.08253e-07	-1.40975e-10	-1.31441
62670698	chr5:62670698:G:A	2.77773e-07	0.98299	-1.35507
62671138	chr5:62671138:C:G	3.31403e-08	-1.28903	-1.2091
62671301	chr5:62671301:C:G	1.03499e-07	-1.40975e-10	-1.35932
62671808	chr5:62671808:C:A	1.04076e-07	-1.40975e-10	-1.35376
62672322	chr5:62672322:C:T	1.19661e-07	-1.40975e-10	-1.21422
62672516	chr5:62672516:A:G	1.04312e-07	-1.40975e-10	-1.35149
62672687	chr5:62672687:C:CAACTAG	1.19271e-07	-1.40975e-10	-1.21749
62672800	chr5:62672800:T:C	1.03929e-07	-1.40975e-10	-1.35517
62672893	chr5:62672893:G:A	1.02326e-07	-1.40975e-10	-1.37071
62672929	chr5:62672929:T:A	2.061e-07	-1.40975e-10	-0.670517
62673126	chr5:62673126:G:A	2.08297e-08	-1.61504	-1.34746
62673262	chr5:62673262:T:C	3.40334e-08	-1.67585	-0.795686
62673338	chr5:62673338:A:G	1.02453e-07	-1.40975e-10	-1.36948
62673791	chr5:62673791:A:G	1.20508e-07	-1.40975e-10	-1.20717
62673959	chr5:62673959:A:G	1.02287e-07	-1.40975e-10	-1.3711
62674073	chr5:62674073:G:T	1.08013e-07	-1.40975e-10	-1.31663
62674083	chr5:62674083:G:C	2.04038e-07	-1.40975e-10	-0.680574
62674116	chr5:62674116:A:G	1.02303e-07	-1.40975e-10	-1.37095
62674119	chr5:62674119:C:T	8.29858e-08	-0.249576	-1.33064
62674172	chr5:62674172:G:C	1.18772e-07	-1.40975e-10	-1.22168
62674201	chr5:62674201:G:A	1.02322e-07	-1.40975e-10	-1.37075
62674304	chr5:62674304:G:T	1.02604e-07	-1.40975e-10	-1.368
62674383	chr5:62674383:T:G	4.44061e-07	-1.40975e-10	0.0970808
62674590	chr5:62674590:T:G	1.7271e-07	-1.40975e-10	-0.847268
62674593	chr5:62674593:T:G	1.6336e-07	-1.40975e-10	-0.902923
62674644	chr5:62674644:G:A	1.12925e-07	-1.40975e-10	-1.27215
62674690	chr5:62674690:A:C	2.72639e-08	-1.3981	-1.29521
62674715	chr5:62674715:T:G	1.77717e-07	-1.40975e-10	-0.818688
62674795	chr5:62674795:T:C	5.91297e-08	-0.706121	-1.21303
62674835	chr5:62674835:C:T	2.44817e-08	-1.51254	-1.28842
62675119	chr5:62675119:T:C	4.17692e-07	0.0358647	-3.64918e-10
62675276	chr5:62675276:G:A	1.02579e-07	-1.40975e-10	-1.36824
62675284	chr5:62675284:G:A	1.04386e-07	-1.40975e-10	-1.35078
62675479	chr5:62675479:A:G	2.62396e-07	-1.40975e-10	-0.429026
62675555	chr5:62675555:T:G	5.55874e-07	0.0206175	0.301043
62675593	chr5:62675593:G:C	1.21428e-07	-1.40975e-10	-1.19956
62675608	chr5:62675608:T:TTC	1.73981e-07	-1.40975e-10	-0.839937
62675618	chr5:62675618:A:G	1.23368e-07	-1.40975e-10	-1.1837
62675698	chr5:62675698:T:G	2.08462e-08	-1.61446	-1.34725
62675714	chr5:62675714:T:C	1.03888e-07	-1.40975e-10	-1.35556
62675851	chr5:62675851:A:C	2.26876e-07	-1.40975e-10	-0.574478
62675898	chr5:62675898:A:G	1.44509e-07	-1.40975e-10	-1.02554
62675900	chr5:62675900:G:A	1.29845e-07	-1.40975e-10	-1.13254
62675967	chr5:62675967:G:T	1.26546e-07	-1.40975e-10	-1.15827
62676046	chr5:62676046:T:C	1.17115e-07	-1.40975e-10	-1.23572
62676115	chr5:62676115:C:G	1.77363e-07	-1.40975e-10	-0.820681
62676258	chr5:62676258:G:A	1.02316e-07	-1.40975e-10	-1.37082
62676553	chr5:62676553:C:T	1.70854e-07	-1.40975e-10	-0.858074
62676554	chr5:62676554:A:G	1.70715e-07	-1.40975e-10	-0.858888
62676877	chr5:62676877:T:C	2.79999e-08	-1.29496	-1.37172
62677225	chr5:62677225:C:T	1.79578e-07	-1.40975e-10	-0.808273
62677278	chr5:62677278:C:T	1.25631e-07	-1.40975e-10	-1.16553
62677621	chr5:62677621:C:T	5.8293e-07	0.369187	-3.64918e-10
62677820	chr5:62677820:C:T	1.39053e-07	-1.40975e-10	-1.06403
62677965	chr5:62677965:A:T	1.03988e-07	-1.40975e-10	-1.3546
62678172	chr5:62678172:T:C	1.03488e-07	-1.40975e-10	-1.35942
62678286	chr5:62678286:C:G	1.60221e-06	-1.40975e-10	1.38026
62678379	chr5:62678379:T:A	1.03508e-07	-1.40975e-10	-1.35924
62678533	chr5:62678533:A:G	2.02878e-08	-1.63129	-1.35758
62678585	chr5:62678585:C:T	1.34237e-07	-1.40975e-10	-1.09927
62678701	chr5:62678701:G:C	1.03508e-07	-1.40975e-10	-1.35924
62678780	chr5:62678780:C:T	6.32198e-07	-1.40975e-10	0.450323
62678846	chr5:62678846:A:T	1.3032e-07	-1.40975e-10	-1.12888
62678872	chr5:62678872:G:T	3.79208e-07	-1.40975e-10	-0.0607954
62679162	chr5:62679162:C:T	1.55002e-07	-0.955443	-3.64918e-10
62679197	chr5:62679197:G:T	1.31252e-07	-1.40975e-10	-1.12176
62679372	chr5:62679372:T:TTA	7.66868e-08	-1.65915	-3.64918e-10
62679435	chr5:62679435:C:T	8.45938e-08	-1.56102	-3.64918e-10
62679507	chr5:62679507:C:G	2.8863e-08	-1.37635	-1.25997
62679613	chr5:62679613:C:T	1.29416e-07	-1.40975e-10	-1.13585
62679818	chr5:62679818:A:G	1.15438e-07	-1.40975e-10	-1.25015
62679915	chr5:62679915:C:T	7.8398e-08	-1.63708	-3.64918e-10
62679945	chr5:62679945:A:G	1.13685e-07	-1.40975e-10	-1.26545
62680142	chr5:62680142:A:G	1.28398e-07	-1.40975e-10	-1.14375
62680289	chr5:62680289:G:C	2.20631e-07	-1.40975e-10	-0.602389
62680322	chr5:62680322:G:A	6.29389e-07	0.445868	-3.64918e-10
62680510	chr5:62680510:G:T	1.3697e-07	-1.40975e-10	-1.07912
62680548	chr5:62680548:G:A	2.55616e-08	-1.38587	-1.37192
62680564	chr5:62680564:G:A	1.365e-07	-1.40975e-10	-1.08256
62680611	chr5:62680611:C:T	1.41758e-07	-1.40975e-10	-1.04476
62680647	chr5:62680647:G:A	1.24247e-07	-1.40975e-10	-1.17661
62680671	chr5:62680671:C:A	1.02222e-07	-1.40975e-10	-1.37174
62680680	chr5:62680680:C:T	1.2757e-07	-1.40975e-10	-1.15021
62680701	chr5:62680701:C:T	1.02988e-07	-1.40975e-10	-1.36426
62680911	chr5:62680911:A:G	1.0443e-07	-1.40975e-10	-1.35036
62681290	chr5:62681290:A:G	1.29941e-07	-1.40975e-10	-1.1318
62681630	chr5:62681630:T:G	1.14575e-07	-1.40975e-10	-1.25765
62681802	chr5:62681802:A:C	3.05017e-08	-1.40454	-1.17656
62682648	chr5:62682648:C:T	8.87496e-08	-0.142793	-1.37027
62682803	chr5:62682803:G:T	8.73796e-08	-1.52862	-3.64918e-10
62683162	chr5:62683162:C:T	6.15659e-08	-0.643218	-1.23555
62683171	chr5:62683171:C:T	1.02905e-07	-1.40975e-10	-1.36508
62683308	chr5:62683308:G:A	1.12087e-07	-1.40975e-10	-1.2796
62683484	chr5:62683484:C:G	1.08913e-07	-1.40975e-10	-1.30833
62683554	chr5:62683554:G:A	1.16989e-07	-1.40975e-10	-1.2368
62684867	chr5:62684867:A:G	1.14175e-07	-1.40975e-10	-1.26115
62684991	chr5:62684991:C:T	1.13633e-07	-1.40975e-10	-1.2659
62685080	chr5:62685080:G:A	8.92651e-08	-1.50727	-3.64918e-10
62685155	chr5:62685155:A:G	2.99539e-08	-1.34127	-1.25795
62685692	chr5:62685692:G:A	1.13633e-07	-1.40975e-10	-1.2659
62686069	chr5:62686069:A:G	2.54031e-08	-1.66967	-1.09434
62686105	chr5:62686105:A:G	4.95318e-08	-0.834922	-1.26134
62686488	chr5:62686488:T:C	2.05362e-08	-1.62989	-1.34681
62686656	chr5:62686656:TCCTTCTGGTCCTGGCGGGC:T	1.02945e-07	-1.40975e-10	-1.36468
62686663	chr5:62686663:G:A	3.73431e-08	-1.0541	-1.32463
62686672	chr5:62686672:G:A	4.21095e-07	-0.0584957	0.102473
62686679	chr5:62686679:G:T	1.03311e-07	-1.40975e-10	-1.36113
62687093	chr5:62687093:G:T	1.13634e-07	-1.40975e-10	-1.2659
62687130	chr5:62687130:C:A	7.50729e-08	-1.68042	-3.64918e-10
62687708	chr5:62687708:A:G	2.75509e-08	-1.45196	-1.23088
62687782	chr5:62687782:G:T	1.02757e-07	-1.40975e-10	-1.36651
62687929	chr5:62687929:G:A	1.13669e-07	-1.40975e-10	-1.26559
62688000	chr5:62688000:C:A	8.59866e-08	-0.192406	-1.35228
62688021	chr5:62688021:C:T	1.94715e-08	-1.6781	-1.35183
62688133	chr5:62688133:G:A	1.02388e-07	-1.40975e-10	-1.37011
62688749	chr5:62688749:C:T	1.03972e-07	-1.40975e-10	-1.35476
62689026	chr5:62689026:A:G	7.17414e-07	0.0672763	0.509496
62689621	chr5:62689621:CCAG:C	1.24033e-07	-1.40975e-10	-1.17833
62689994	chr5:62689994:C:T	2.74507e-08	-1.32308	-1.36341
62690659	chr5:62690659:C:T	2.49347e-08	-1.62695	-1.15568
62690706	chr5:62690706:T:C	7.69165e-08	-0.341875	-1.31429
62691054	chr5:62691054:G:C	1.34673e-07	-1.40975e-10	-1.09603
62691115	chr5:62691115:G:A	1.1387e-07	-1.40975e-10	-1.26383
62692027	chr5:62692027:T:C	4.04708e-08	-1.05364	-1.24465
62692153	chr5:62692153:G:C	6.3172e-07	-1.40975e-10	0.449566
62692267	chr5:62692267:C:T	1.61572e-07	0.0625897	-0.976522
62692599	chr5:62692599:A:G	1.02597e-07	-1.40975e-10	-1.36807
62693233	chr5:62693233:G:A	7.9483e-08	-1.62334	-3.64918e-10
62693651	chr5:62693651:A:T	7.31037e-07	-1.40975e-10	0.595584
62693868	chr5:62693868:A:G	8.17965e-08	-1.59465	-3.64918e-10
62694172	chr5:62694172:G:T	8.45723e-08	-1.56127	-3.64918e-10
62694512	chr5:62694512:T:C	1.72572e-07	-1.40975e-10	-0.848063
62694551	chr5:62694551:G:C	2.34952e-07	-1.40975e-10	-0.539499
62695001	chr5:62695001:C:A	1.35548e-07	-1.40975e-10	-1.08955
62695136	chr5:62695136:C:T	1.2098e-07	0.147161	-1.35042
62695224	chr5:62695224:G:A	1.11949e-07	-1.40975e-10	-1.28084
62695245	chr5:62695245:C:T	1.17573e-07	-1.40975e-10	-1.23182
62695542	chr5:62695542:C:T	2.7e-08	-1.48042	-1.22262
62695749	chr5:62695749:C:T	1.15791e-07	-1.40975e-10	-1.24709
62696061	chr5:62696061:C:T	1.84306e-07	-1.40975e-10	-0.782283
62696299	chr5:62696299:C:T	4.91807e-06	-1.40975e-10	2.50179
62696337	chr5:62696337:C:G	2.25565e-07	-1.40975e-10	-0.58027
62696391	chr5:62696391:A:T	4.62575e-06	-1.40975e-10	2.44051
62696694	chr5:62696694:T:G	3.85398e-07	-1.40975e-10	-0.044603
62696712	chr5:62696712:TTGAGG:T	4.58944e-07	0.0257242	0.104324
62696802	chr5:62696802:T:C	1.08035e-07	-1.40975e-10	-1.31643
62696929	chr5:62696929:A:G	1.57971e-07	-1.40975e-10	-0.936468
62696978	chr5:62696978:T:TA	1.18298e-07	-1.40975e-10	-1.22568
62697882	chr5:62697882:T:C	8.89101e-07	-1.40975e-10	0.79133
62698710	chr5:62698710:A:G	3.85497e-08	-1.23591	-1.11102
62698870	chr5:62698870:C:T	2.2667e-08	-1.53647	-1.3415
62698879	chr5:62698879:A:G	3.31267e-07	-0.195955	-3.64918e-10
62699702	chr5:62699702:G:A	1.43403e-07	-1.40975e-10	-1.03322
62699744	chr5:62699744:A:G	2.86672e-07	-1.40975e-10	-0.340542
62700314	chr5:62700314:A:G	1.37764e-07	-1.40975e-10	-1.07334
62700423	chr5:62700423:C:T	1.26939e-07	-1.40975e-10	-1.15517
62700453	chr5:62700453:T:C	1.51834e-07	-1.40975e-10	-0.976092
62700622	chr5:62700622:A:G	3.13025e-08	-1.45496	-1.10023
62700648	chr5:62700648:C:T	1.37764e-07	-1.40975e-10	-1.07334
62700817	chr5:62700817:G:A	2.93694e-08	-1.26422	-1.35471
62701087	chr5:62701087:T:C	1.95004e-07	-1.40975e-10	-0.725858
62702365	chr5:62702365:C:T	7.94441e-08	-1.62383	-3.64918e-10
62702458	chr5:62702458:T:C	1.03107e-07	-1.40975e-10	-1.36311
62703270	chr5:62703270:T:C	1.07958e-07	-1.40975e-10	-1.31714
62703681	chr5:62703681:A:G	1.90977e-07	-1.40975e-10	-0.746727
62704181	chr5:62704181:G:C	3.068e-08	-1.49118	-1.08409
62704338	chr5:62704338:C:T	4.45632e-07	0.100612	-3.64918e-10
62704491	chr5:62704491:CTAAGGTTATTTCACA:C	1.20497e-07	-1.40975e-10	-1.20726
62704826	chr5:62704826:A:G	4.5265e-08	-1.44452	-0.741822
62705774	chr5:62705774:C:A	1.43497e-07	-1.40975e-10	-1.03257
62706313	chr5:62706313:C:A	2.6337e-08	-1.36457	-1.36333
62706495	chr5:62706495:G:T	7.5127e-08	-1.6797	-3.64918e-10
62707364	chr5:62707364:G:C	3.81639e-07	-1.40975e-10	-0.054406
62707733	chr5:62707733:T:C	2.63477e-08	-1.3758	-1.3517
62707891	chr5:62707891:G:T	1.26695e-07	-1.40975e-10	-1.1571
62707903	chr5:62707903:A:C	1.03238e-07	-1.40975e-10	-1.36184
62708194	chr5:62708194:G:A	1.21916e-07	-1.40975e-10	-1.19554
62709150	chr5:62709150:A:G	3.23971e-08	-1.23095	-1.28986
62710648	chr5:62710648:T:A	3.76437e-08	-1.51344	-0.857275
62711139	chr5:62711139:C:A	1.84322e-07	-1.40975e-10	-0.782197
62711552	chr5:62711552:C:G	1.4107e-07	-1.40975e-10	-1.04962
62712244	chr5:62712244:A:G	2.86659e-08	-1.2917	-1.35148
62712426	chr5:62712426:A:G	2.01555e-07	-1.40975e-10	-0.692821
62712659	chr5:62712659:T:C	1.26686e-07	-1.40975e-10	-1.15717
62712994	chr5:62712994:G:A	1.95604e-07	-1.40975e-10	-0.72279
62713299	chr5:62713299:A:C	9.95303e-08	-1.39842	-3.64918e-10
62714535	chr5:62714535:A:T	2.74109e-08	-1.58154	-1.1064
62714561	chr5:62714561:G:A	3.52114e-08	-1.46262	-0.97489
62714813	chr5:62714813:C:T	2.74256e-08	-1.58625	-1.10115
62714932	chr5:62714932:C:G	2.33256e-08	-1.57099	-1.27834
62715020	chr5:62715020:C:T	1.489e-07	-1.60201	0.606409
62715310	chr5:62715310:T:G	1.05237e-06	-1.40975e-10	0.959918
62715530	chr5:62715530:A:G	1.10849e-07	-1.40975e-10	-1.29071
62715596	chr5:62715596:G:C	1.1079e-07	-1.40975e-10	-1.29124
62715848	chr5:62715848:A:G	7.24375e-08	-1.4578	-0.25836
62715976	chr5:62715976:A:G	7.11541e-08	-1.4739	-0.260131
62716156	chr5:62716156:G:T	2.754e-08	-1.57146	-1.11178
62716288	chr5:62716288:G:A	2.4156e-08	-1.44181	-1.37254
62716712	chr5:62716712:C:T	1.21449e-07	-1.40975e-10	-1.19939
62718123	chr5:62718123:T:A	1.37922e-07	-1.40975e-10	-1.07219
62718561	chr5:62718561:C:A	1.37862e-07	-1.40975e-10	-1.07263
62718671	chr5:62718671:A:G	1.02407e-07	-1.40975e-10	-1.36993
62719068	chr5:62719068:A:G	3.02409e-08	-1.28865	-1.30103
62719499	chr5:62719499:C:T	3.80062e-07	-1.40975e-10	-0.0585468
62720113	chr5:62720113:G:A	2.49646e-08	-1.44373	-1.33769
62720340	chr5:62720340:G:A	1.02127e-07	-1.40975e-10	-1.37266
62720449	chr5:62720449:G:T	1.07609e-07	-1.40975e-10	-1.32038
62720883	chr5:62720883:T:C	1.05601e-07	-1.40975e-10	-1.33921
62720972	chr5:62720972:T:C	2.95133e-08	-1.59011	-1.02393
62721075	chr5:62721075:G:A	2.08024e-07	-0.661227	-3.64918e-10
62721140	chr5:62721140:C:T	1.09064e-07	-1.40975e-10	-1.30695
62721348	chr5:62721348:T:TA	2.98267e-08	-1.60092	-1.00256
62721735	chr5:62721735:A:T	2.96725e-08	-1.61482	-0.993835
62722169	chr5:62722169:T:C	1.25419e-07	-1.40975e-10	-1.16722
62722326	chr5:62722326:T:C	2.98121e-07	-1.40975e-10	-0.301382
62722406	chr5:62722406:C:A	1.22976e-07	-1.40975e-10	-1.18689
62722470	chr5:62722470:C:T	2.32132e-08	-1.58106	-1.2731
62722660	chr5:62722660:G:A	3.14746e-08	-1.31104	-1.23866
62722888	chr5:62722888:C:A	1.37862e-07	-1.40975e-10	-1.07263
62723025	chr5:62723025:C:G	2.6285e-08	-1.40274	-1.32714
62723186	chr5:62723186:A:G	2.57142e-08	-1.42284	-1.329
62723399	chr5:62723399:C:T	4.69251e-07	0.152258	-3.64918e-10
62723533	chr5:62723533:A:G	1.94262e-08	-1.67003	-1.36223
62723576	chr5:62723576:A:G	2.60339e-08	-1.41557	-1.32391
62723602	chr5:62723602:G:A	3.93203e-07	-1.40975e-10	-0.0245544
62723671	chr5:62723671:A:G	2.58174e-08	-1.42357	-1.32426
62724149	chr5:62724149:G:C	3.00661e-07	-1.40975e-10	-0.292897
62724170	chr5:62724170:G:T	5.33476e-08	-1.3025	-0.719556
62724247	chr5:62724247:A:G	2.53998e-08	-1.43698	-1.32715
62724847	chr5:62724847:A:G	2.70207e-08	-1.33265	-1.36963
62725027	chr5:62725027:G:T	1.16371e-07	-1.40975e-10	-1.24209
62725126	chr5:62725126:G:A	1.14515e-07	-1.40975e-10	-1.25818
62725196	chr5:62725196:G:C	1.10891e-07	-1.40975e-10	-1.29033
62725199	chr5:62725199:T:C	2.48146e-08	-1.4642	-1.32324
62725726	chr5:62725726:G:A	3.54403e-07	-0.128446	-3.64918e-10
62725979	chr5:62725979:T:C	4.4313e-08	-1.29113	-0.916475
62726069	chr5:62726069:C:T	1.24713e-07	-1.40975e-10	-1.17286
62726200	chr5:62726200:C:T	1.37724e-07	-1.40975e-10	-1.07363
62726509	chr5:62726509:T:C	2.91397e-08	-1.35446	-1.27231
62726639	chr5:62726639:A:T	2.84258e-08	-1.59692	-1.05466
62726645	chr5:62726645:T:G	4.44073e-08	-1.3043	-0.901179
62727111	chr5:62727111:A:T	2.5021e-07	-1.40975e-10	-0.476579
62727931	chr5:62727931:G:A	1.16189e-07	-1.40975e-10	-1.24366
62727991	chr5:62727991:AG:A	1.22671e-07	-1.40975e-10	-1.18937
62728076	chr5:62728076:C:T	3.20441e-08	-1.37899	-1.15278
62728344	chr5:62728344:T:A	2.63884e-08	-1.39027	-1.33568
62728652	chr5:62728652:G:T	2.68867e-08	-1.49188	-1.21537
62728698	chr5:62728698:C:T	1.48774e-07	-0.996449	-3.64918e-10
62728851	chr5:62728851:T:C	2.15022e-08	-1.67899	-1.25173
62729196	chr5:62729196:A:G	2.52672e-08	-1.44831	-1.32106
62730017	chr5:62730017:G:A	3.15682e-08	-1.42013	-1.1266
62730678	chr5:62730678:A:G	2.57104e-08	-1.43477	-1.31722
62731032	chr5:62731032:A:G	8.05549e-08	-1.60994	-3.64918e-10
62731246	chr5:62731246:C:T	2.14731e-08	-1.65283	-1.27925
62731515	chr5:62731515:G:T	2.07871e-07	-1.40975e-10	-0.661965
62731637	chr5:62731637:A:G	1.22739e-07	-1.40975e-10	-1.18882
62732888	chr5:62732888:C:T	2.12936e-07	-1.40975e-10	-0.63789
62732895	chr5:62732895:G:A	2.12944e-07	-1.40975e-10	-0.637853
62733051	chr5:62733051:G:A	2.43399e-08	-1.47824	-1.32852
62733512	chr5:62733512:G:A	2.38458e-08	-1.45459	-1.37268
62734000	chr5:62734000:A:G	2.90136e-08	-1.47426	-1.15686
62734386	chr5:62734386:T:C	2.3575e-08	-1.51334	-1.32535
62734456	chr5:62734456:C:T	2.12176e-07	-1.40975e-10	-0.641462
62734596	chr5:62734596:C:T	1.97236e-07	-1.40975e-10	-0.714478
62734670	chr5:62734670:C:T	9.95792e-08	-1.39793	-3.64918e-10
62734961	chr5:62734961:T:C	3.45612e-07	-0.843942	0.690378
62735071	chr5:62735071:G:A	1.02555e-07	-1.40975e-10	-1.36849
62735313	chr5:62735313:G:T	2.14229e-07	-1.40975e-10	-0.631833
62735478	chr5:62735478:C:T	2.01911e-07	-1.40975e-10	-0.691054
62735513	chr5:62735513:T:C	2.12394e-07	-1.40975e-10	-0.64044
62735538	chr5:62735538:C:T	2.64483e-08	-1.624	-1.09969
62735599	chr5:62735599:G:T	4.27586e-07	-0.957021	1.0163
62735635	chr5:62735635:A:G	2.4328e-08	-1.55755	-1.2497
62736663	chr5:62736663:G:C	1.06958e-07	-1.40975e-10	-1.32645
62736833	chr5:62736833:A:G	2.82513e-08	-1.28784	-1.3699
62737010	chr5:62737010:T:A	2.33e-08	-1.48227	-1.36816
62737089	chr5:62737089:G:C	8.45658e-08	-1.54239	-0.0189571
62737289	chr5:62737289:C:T	2.00614e-08	-1.68034	-1.31975
62737503	chr5:62737503:C:T	1.79833e-07	-1.40975e-10	-0.806853
62737690	chr5:62737690:C:T	3.66767e-07	-1.40975e-10	-0.0941548
62737721	chr5:62737721:A:ACT	1.08684e-07	-1.40975e-10	-1.31043
62737722	chr5:62737722:A:AT	1.08791e-07	-1.40975e-10	-1.30946
62737847	chr5:62737847:A:G	2.30238e-08	-1.49111	-1.37124
62737869	chr5:62737869:C:T	6.52084e-07	-1.40975e-10	0.481292
62738814	chr5:62738814:C:T	2.25326e-08	-1.60046	-1.28345
62738968	chr5:62738968:C:A	2.91168e-08	-1.53871	-1.08885
62738981	chr5:62738981:C:A	1.15521e-07	-1.40975e-10	-1.24943
62739017	chr5:62739017:T:C	3.48909e-08	-1.6584	-0.788252
62739310	chr5:62739310:A:G	1.29239e-07	-1.40975e-10	-1.13721
62739314	chr5:62739314:T:C	2.21273e-08	-1.6314	-1.27067
62739420	chr5:62739420:A:G	1.0255e-07	-1.40975e-10	-1.36853
62739506	chr5:62739506:T:G	2.29562e-08	-1.63271	-1.23258
62739513	chr5:62739513:G:GT	2.09523e-08	-1.67938	-1.27725
62739602	chr5:62739602:T:C	2.9915e-08	-1.64117	-0.959348
62739614	chr5:62739614:C:A	4.00666e-07	-1.40975e-10	-0.00575318
62740069	chr5:62740069:GTTAC:G	4.03529e-07	-1.40975e-10	0.00136726
62740161	chr5:62740161:C:G	1.02272e-07	-1.40975e-10	-1.37124
62740716	chr5:62740716:C:T	2.20125e-08	-1.67862	-1.22865
62740731	chr5:62740731:G:C	2.19096e-08	-1.67933	-1.23263
62740857	chr5:62740857:G:A	1.16001e-07	-1.40975e-10	-1.24528
62741017	chr5:62741017:T:C	2.27798e-08	-1.66104	-1.21196
62741066	chr5:62741066:C:T	3.59318e-08	-1.05031	-1.36695
62741096	chr5:62741096:C:T	1.19023e-07	-1.40975e-10	-1.21956
62741137	chr5:62741137:A:G	2.62025e-08	-1.66319	-1.06983
62741413	chr5:62741413:G:A	2.16442e-08	-1.67946	-1.24468
62741857	chr5:62741857:G:A	2.09125e-08	-1.63275	-1.32579
62741934	chr5:62741934:A:G	1.40541e-07	-1.40975e-10	-1.05338
62742468	chr5:62742468:C:T	3.05932e-08	-1.35628	-1.22182
62742498	chr5:62742498:C:T	2.83171e-08	-1.62706	-1.02836
62742583	chr5:62742583:G:T	2.08751e-08	-1.64068	-1.31965
62742656	chr5:62742656:T:G	2.23969e-08	-1.67707	-1.21288
62742951	chr5:62742951:A:G	3.41769e-07	-0.751851	0.587106
62742976	chr5:62742976:T:C	1.14528e-07	-1.40975e-10	-1.25806
62743097	chr5:62743097:C:T	2.95594e-08	-1.54543	-1.06704
62743662	chr5:62743662:A:G	2.23629e-08	-1.67811	-1.21337
62743816	chr5:62743816:G:T	2.71166e-08	-1.64447	-1.05427
62743976	chr5:62743976:G:T	1.76968e-07	-1.40975e-10	-0.822911
62744123	chr5:62744123:C:A	1.11632e-07	-1.40975e-10	-1.28368
62744133	chr5:62744133:A:G	2.80236e-08	-1.52125	-1.14459
62744677	chr5:62744677:A:G	2.32063e-08	-1.48224	-1.37222
62744718	chr5:62744718:G:A	2.17562e-08	-1.68035	-1.23863
62745166	chr5:62745166:G:C	3.63844e-07	-0.102156	-3.64918e-10
62745171	chr5:62745171:C:T	3.90528e-07	-1.40975e-10	-0.0313822
62745344	chr5:62745344:A:G	1.09071e-07	-1.40975e-10	-1.30688
62745486	chr5:62745486:T:G	1.92452e-08	-1.6733	-1.36832
62745783	chr5:62745783:G:A	2.72555e-08	-1.6774	-1.01622
62745878	chr5:62745878:C:G	1.93925e-08	-1.66403	-1.36997
62745926	chr5:62745926:G:T	1.93942e-08	-1.66335	-1.37056
62746218	chr5:62746218:C:T	1.92952e-08	-1.66638	-1.37264
62746355	chr5:62746355:G:T	2.10365e-08	-1.60458	-1.34804
62746366	chr5:62746366:C:T	1.04549e-07	-1.40975e-10	-1.34923
62746841	chr5:62746841:C:T	5.60505e-08	-1.64562	-0.327006
62746894	chr5:62746894:C:G	4.37055e-08	-1.67845	-0.542953
62747507	chr5:62747507:G:A	1.04654e-07	-1.40975e-10	-1.34822
62747851	chr5:62747851:C:T	1.02768e-07	-1.40975e-10	-1.36641
62747874	chr5:62747874:G:A	3.16765e-07	-1.40975e-10	-0.24072
62747892	chr5:62747892:C:T	1.05517e-07	-1.40975e-10	-1.34001
62748167	chr5:62748167:T:C	1.04647e-07	-1.40975e-10	-1.34829
62748271	chr5:62748271:T:C	1.24914e-07	-1.40975e-10	-1.17125
62748551	chr5:62748551:C:T	7.62261e-08	-1.66518	-3.64918e-10
62748673	chr5:62748673:C:T	4.78692e-08	-0.96181	-1.1686
62748718	chr5:62748718:G:C	1.02205e-07	-1.40975e-10	-1.3719
62749261	chr5:62749261:C:T	1.88271e-07	0.583635	-1.34463
62749537	chr5:62749537:G:A	1.04928e-07	-1.40975e-10	-1.3456
62749794	chr5:62749794:A:C	1.05434e-07	-1.40975e-10	-1.34079
62750086	chr5:62750086:TC:T	1.04979e-07	-1.40975e-10	-1.34512
62750450	chr5:62750450:C:T	1.05711e-07	-1.40975e-10	-1.33817
62750607	chr5:62750607:C:T	1.22389e-07	-1.40975e-10	-1.19167
62750700	chr5:62750700:A:G	1.04978e-07	-1.40975e-10	-1.34513
62750724	chr5:62750724:G:A	1.25071e-06	-1.40975e-10	1.13259
62750725	chr5:62750725:T:C	1.04946e-07	-1.40975e-10	-1.34543
62750852	chr5:62750852:T:G	1.04941e-07	-1.40975e-10	-1.34549
62751107	chr5:62751107:G:C	1.03849e-07	-1.40975e-10	-1.35595
62751187	chr5:62751187:G:T	1.04979e-07	-1.40975e-10	-1.34512
62751210	chr5:62751210:A:G	1.04988e-07	-1.40975e-10	-1.34503
62751231	chr5:62751231:A:T	1.04975e-07	-1.40975e-10	-1.34516
62751261	chr5:62751261:T:C	1.04976e-07	-1.40975e-10	-1.34515
62751294	chr5:62751294:G:A	1.10857e-07	-1.40975e-10	-1.29064
62751612	chr5:62751612:T:C	1.02182e-07	-1.40975e-10	-1.37213
62751773	chr5:62751773:G:A	1.04979e-07	-1.40975e-10	-1.34512
62751880	chr5:62751880:C:T	1.26402e-07	-1.40975e-10	-1.15941
62751948	chr5:62751948:A:G	1.28982e-07	-1.40975e-10	-1.1392
62751971	chr5:62751971:C:T	1.04912e-07	-1.40975e-10	-1.34576
62752182	chr5:62752182:T:C	1.23374e-07	-1.59124	0.407581
62752245	chr5:62752245:C:T	1.20839e-07	-1.40975e-10	-1.20442
62752350	chr5:62752350:T:A	1.04927e-07	-1.40975e-10	-1.34562
62752424	chr5:62752424:G:A	1.30705e-07	-1.40975e-10	-1.12594
62752474	chr5:62752474:G:A	1.54409e-07	-1.40975e-10	-0.959273
62752588	chr5:62752588:T:C	1.04946e-07	-1.40975e-10	-1.34544
62752589	chr5:62752589:G:A	1.04979e-07	-1.40975e-10	-1.34512
62752592	chr5:62752592:G:A	1.02991e-07	-1.40975e-10	-1.36424
62752636	chr5:62752636:T:C	1.05004e-07	-1.40975e-10	-1.34488
62752694	chr5:62752694:A:T	1.04296e-07	-1.40975e-10	-1.35165
62752822	chr5:62752822:T:C	1.04942e-07	-1.40975e-10	-1.34547
62753072	chr5:62753072:C:G	1.05017e-07	-1.40975e-10	-1.34476
62753095	chr5:62753095:T:C	1.68336e-07	-1.54144	0.668518
62753172	chr5:62753172:C:T	1.05352e-07	-1.40975e-10	-1.34157
62753285	chr5:62753285:C:A	2.90051e-07	-1.40975e-10	-0.328824
62753384	chr5:62753384:T:C	2.75889e-08	-1.32977	-1.3517
62753385	chr5:62753385:T:C	1.03595e-07	-1.40975e-10	-1.35839
62753392	chr5:62753392:G:C	1.0363e-07	-1.40975e-10	-1.35806
62753521	chr5:62753521:T:C	1.04994e-07	-1.40975e-10	-1.34498
62753532	chr5:62753532:T:A	1.07395e-07	-1.40975e-10	-1.32236
62753647	chr5:62753647:C:T	1.05796e-07	-1.40975e-10	-1.33737
62753721	chr5:62753721:A:G	2.23353e-08	-1.57843	-1.31428
62753830	chr5:62753830:A:G	1.20394e-07	-1.40975e-10	-1.20811
62753869	chr5:62753869:G:A	2.77472e-07	-1.40975e-10	-0.373162
62754041	chr5:62754041:C:T	3.61535e-08	-1.04785	-1.36326
62754276	chr5:62754276:C:T	4.19283e-08	-0.918756	-1.34416
62754340	chr5:62754340:G:A	3.92058e-08	-1.65107	-0.678984
62754365	chr5:62754365:T:A	1.04983e-07	-1.40975e-10	-1.34508
62754498	chr5:62754498:T:C	1.63114e-06	-1.40975e-10	1.39816
62754676	chr5:62754676:G:A	2.4833e-07	-0.484121	-3.64918e-10
62754762	chr5:62754762:A:T	1.85994e-07	-1.40975e-10	-0.773167
62754790	chr5:62754790:T:C	2.94658e-08	-1.68038	-0.935274
62754791	chr5:62754791:G:A	3.01214e-08	-1.67904	-0.914606
62754845	chr5:62754845:G:T	1.88607e-07	-1.45384	0.694623
62754860	chr5:62754860:A:G	1.94554e-08	-1.65824	-1.37251
62754898	chr5:62754898:C:A	2.92194e-08	-1.67933	-0.944716
62755091	chr5:62755091:C:T	2.25694e-08	-1.58508	-1.2972
62755257	chr5:62755257:A:G	1.18879e-07	-1.40975e-10	-1.22077
62755270	chr5:62755270:T:G	1.05047e-07	-1.40975e-10	-1.34448
62755575	chr5:62755575:C:T	1.28238e-07	-1.40975e-10	-1.14499
62755585	chr5:62755585:T:A	1.72085e-07	-1.40975e-10	-0.850893
62755656	chr5:62755656:A:G	1.05053e-07	-1.40975e-10	-1.34441
62755663	chr5:62755663:C:A	1.06078e-07	-1.40975e-10	-1.33471
62755887	chr5:62755887:C:T	2.03577e-08	-1.66894	-1.31648
62755922	chr5:62755922:C:G	1.04979e-07	-1.40975e-10	-1.34512
62755931	chr5:62755931:C:T	1.04979e-07	-1.40975e-10	-1.34512
62756112	chr5:62756112:A:G	1.04925e-07	-1.40975e-10	-1.34563
62756154	chr5:62756154:C:T	1.26235e-07	-1.40975e-10	-1.16074
62756179	chr5:62756179:A:G	1.0503e-07	-1.40975e-10	-1.34464
62756187	chr5:62756187:G:C	2.83094e-08	-1.28668	-1.36901
62756192	chr5:62756192:C:T	1.0987e-06	-1.40975e-10	1.003
62756306	chr5:62756306:G:A	1.04817e-07	-1.40975e-10	-1.34667
62756354	chr5:62756354:A:G	1.07288e-07	-1.40975e-10	-1.32336
62756373	chr5:62756373:A:T	3.02964e-08	-1.6795	-0.908351
62756519	chr5:62756519:T:G	1.17368e-07	-1.40975e-10	-1.23356
62756737	chr5:62756737:G:GACAA	1.06386e-07	-1.40975e-10	-1.33181
62756757	chr5:62756757:A:G	4.0097e-08	-1.54329	-0.764288
62757028	chr5:62757028:A:G	8.9544e-08	-1.50415	-3.64918e-10
62757134	chr5:62757134:G:T	1.04522e-07	-1.40975e-10	-1.34948
62757389	chr5:62757389:G:A	1.25937e-07	-1.40975e-10	-1.1631
62757551	chr5:62757551:T:C	1.99023e-08	-1.64079	-1.36726
62757586	chr5:62757586:G:T	2.74174e-07	-0.385118	-3.64918e-10
62757591	chr5:62757591:C:G	1.05504e-07	-1.40975e-10	-1.34013
62757630	chr5:62757630:A:C	2.79967e-07	-1.40975e-10	-0.364209
62757649	chr5:62757649:T:A	1.04944e-07	-1.40975e-10	-1.34546
62757727	chr5:62757727:G:C	7.9071e-08	-1.62853	-3.64918e-10
62757765	chr5:62757765:C:G	1.0596e-07	-1.40975e-10	-1.33582
62757766	chr5:62757766:A:G	1.05877e-07	-1.40975e-10	-1.3366
62757775	chr5:62757775:A:G	1.04946e-07	-1.40975e-10	-1.34543
62757832	chr5:62757832:G:A	9.59125e-08	-0.992134	-0.44331
62757999	chr5:62757999:C:G	1.04901e-07	-1.40975e-10	-1.34586
62758012	chr5:62758012:C:T	3.93482e-08	-0.975213	-1.35122
62758082	chr5:62758082:G:T	3.07386e-07	-1.40975e-10	-0.270775
62758091	chr5:62758091:G:A	1.08014e-07	-1.40975e-10	-1.31662
62758197	chr5:62758197:A:T	1.1519e-07	-1.40975e-10	-1.2523
62758298	chr5:62758298:G:A	1.99809e-08	-1.64979	-1.35431
62758408	chr5:62758408:T:C	1.04241e-07	-1.40975e-10	-1.35217
62758425	chr5:62758425:T:C	1.04988e-07	-1.40975e-10	-1.34504
62758426	chr5:62758426:G:A	1.04979e-07	-1.40975e-10	-1.34512
62758733	chr5:62758733:TC:T	1.1984e-07	-1.40975e-10	-1.21272
62758809	chr5:62758809:A:C	1.04962e-07	-1.40975e-10	-1.34529
62758959	chr5:62758959:C:T	4.1805e-08	-0.90183	-1.36403
62759000	chr5:62759000:C:T	1.04979e-07	-1.40975e-10	-1.34512
62759183	chr5:62759183:A:G	1.05793e-07	-1.40975e-10	-1.33739
62759213	chr5:62759213:T:G	1.139e-07	-1.40975e-10	-1.26356
62759339	chr5:62759339:A:G	1.04979e-07	-1.40975e-10	-1.34512
62759442	chr5:62759442:G:A	3.46805e-08	-1.08204	-1.37066
62759473	chr5:62759473:G:A	1.94438e-08	-1.65955	-1.3718
62759513	chr5:62759513:A:G	1.03855e-07	-1.40975e-10	-1.35588
62759600	chr5:62759600:C:T	2.65514e-08	-1.35152	-1.36828
62759601	chr5:62759601:G:A	1.05514e-07	-1.40975e-10	-1.34003
62759640	chr5:62759640:G:A	2.71825e-07	-1.40975e-10	-0.393723
62759672	chr5:62759672:T:A	2.19061e-08	-1.61585	-1.29626
62759721	chr5:62759721:A:T	1.06525e-07	-1.40975e-10	-1.3305
62759790	chr5:62759790:GAC:G	1.06507e-07	-1.40975e-10	-1.33067
62759795	chr5:62759795:T:TTG	1.06382e-07	-1.40975e-10	-1.33184
62759936	chr5:62759936:G:T	4.02692e-08	-1.44171	-0.86158
62760004	chr5:62760004:A:G	9.48951e-08	-1.44611	-3.64918e-10
62760337	chr5:62760337:CA:C	2.79429e-08	-1.30259	-1.36613
62760354	chr5:62760354:G:A	1.06823e-07	-1.40975e-10	-1.32771
62760426	chr5:62760426:T:A	1.11274e-07	-1.40975e-10	-1.28689
62760449	chr5:62760449:CT:C	1.23314e-07	-1.40975e-10	-1.18414
62760703	chr5:62760703:T:C	1.06507e-07	-1.40975e-10	-1.33067
62761071	chr5:62761071:A:G	1.24696e-07	-1.40975e-10	-1.173
62761088	chr5:62761088:C:T	1.06577e-07	-1.40975e-10	-1.33001
62761127	chr5:62761127:T:C	1.0649e-07	-1.40975e-10	-1.33083
62761148	chr5:62761148:C:A	1.22754e-07	-1.40975e-10	-1.1887
62761189	chr5:62761189:A:C	1.02329e-07	-1.40975e-10	-1.37068
62761221	chr5:62761221:G:A	1.06507e-07	-1.40975e-10	-1.33067
62761398	chr5:62761398:A:G	2.43519e-07	-1.40975e-10	-0.503684
62761582	chr5:62761582:C:T	1.06507e-07	-1.40975e-10	-1.33067
62762045	chr5:62762045:T:C	1.06558e-07	-1.40975e-10	-1.33019
62762372	chr5:62762372:A:T	2.01441e-08	-1.67625	-1.31971
62762506	chr5:62762506:G:A	1.04923e-07	-1.40975e-10	-1.34566
62762724	chr5:62762724:G:C	4.13376e-08	-1.67966	-0.597447
62762771	chr5:62762771:A:G	1.06177e-07	-1.40975e-10	-1.33377
62762923	chr5:62762923:T:C	1.91725e-07	-1.40975e-10	-0.74282
62763317	chr5:62763317:T:C	7.50735e-08	-1.68041	-3.64918e-10
62763371	chr5:62763371:A:G	1.32804e-07	-1.40975e-10	-1.11001
62763605	chr5:62763605:C:T	1.30598e-07	-1.40975e-10	-1.12676
62763688	chr5:62763688:C:G	1.06433e-07	-1.40975e-10	-1.33137
62763994	chr5:62763994:G:A	1.71414e-07	-1.40975e-10	-0.854799
62764083	chr5:62764083:G:A	3.58688e-08	-1.62128	-0.797736
62764088	chr5:62764088:T:A	1.92429e-07	-1.64294	0.903788
62764523	chr5:62764523:C:T	5.24738e-08	-1.5722	-0.466362
62764908	chr5:62764908:C:G	1.73305e-07	-1.55054	0.706714
62765003	chr5:62765003:G:A	1.27915e-07	-1.40975e-10	-1.14752
62765087	chr5:62765087:C:T	1.09848e-07	-1.40975e-10	-1.29979
62765126	chr5:62765126:A:G	3.20627e-07	-1.11638	0.88778
62765549	chr5:62765549:A:G	8.38664e-08	-1.22857	-0.341086
62765660	chr5:62765660:T:C	1.02e-07	-1.37391	-3.64918e-10
62765741	chr5:62765741:A:G	2.26974e-07	-1.16037	0.586327
62765847	chr5:62765847:T:C	2.78215e-08	-1.52445	-1.14863
62766136	chr5:62766136:T:C	2.76354e-07	-1.40975e-10	-0.377198
62766224	chr5:62766224:T:TAGGGAAAA	2.09473e-07	-1.19599	0.541701
62766337	chr5:62766337:T:C	1.02139e-07	-1.40975e-10	-1.37255
62766397	chr5:62766397:T:C	2.13231e-07	-1.15901	0.522504
62766854	chr5:62766854:T:C	1.03217e-07	-1.40975e-10	-1.36204
62766997	chr5:62766997:G:A	1.78128e-07	-1.20663	0.390255
62767124	chr5:62767124:A:G	1.02227e-07	-1.40975e-10	-1.37168
62767252	chr5:62767252:G:C	1.85578e-07	-1.26829	0.492885
62767410	chr5:62767410:G:A	1.76717e-07	-1.2873	0.462962
62767432	chr5:62767432:A:G	1.53482e-07	-1.39743	0.432128
62767465	chr5:62767465:T:A	1.52583e-07	-1.12495	0.153773
62767487	chr5:62767487:T:C	1.03229e-07	-1.40975e-10	-1.36193
62767539	chr5:62767539:C:T	1.57656e-07	-1.09327	0.154806
62767540	chr5:62767540:G:A	1.71461e-07	-1.40975e-10	-0.854526
62767724	chr5:62767724:A:C	1.94954e-07	-1.26068	0.53456
62767887	chr5:62767887:T:C	2.28089e-08	-1.67329	-1.19844
62768068	chr5:62768068:G:A	1.99913e-07	-1.21788	0.516884
62768132	chr5:62768132:A:G	1.43052e-07	-1.40975e-10	-1.03567
62768173	chr5:62768173:C:G	4.47069e-08	-1.24268	-0.956072
62768237	chr5:62768237:T:A	1.02227e-07	-1.40975e-10	-1.37169
62768265	chr5:62768265:G:A	1.33554e-07	-1.55503	0.450652
62768563	chr5:62768563:A:C	1.80616e-07	-1.40975e-10	-0.80251
62768904	chr5:62768904:A:G	8.02567e-08	-1.61365	-3.64918e-10
62769193	chr5:62769193:A:G	1.49284e-07	-1.49085	0.497814
62769385	chr5:62769385:C:T	1.03208e-07	-1.40975e-10	-1.36214
62769516	chr5:62769516:TTTA:T	1.71485e-07	-1.40975e-10	-0.854383
62769674	chr5:62769674:A:G	2.04214e-08	-1.62277	-1.35953
62769943	chr5:62769943:G:T	1.50866e-07	-1.40975e-10	-0.982485
62770089	chr5:62770089:G:A	1.75085e-07	-1.0463	0.212688
62770098	chr5:62770098:A:G	7.38804e-07	-1.28702	1.89317
62770293	chr5:62770293:G:A	1.06444e-07	-1.40975e-10	-1.33126
62770412	chr5:62770412:A:G	1.20121e-07	-1.40975e-10	-1.21038
62770694	chr5:62770694:A:G	1.84325e-07	-0.782178	-3.64918e-10
62770864	chr5:62770864:A:G	2.08043e-07	-1.1821	0.520963
62770911	chr5:62770911:C:T	3.79169e-08	-1.3175	-1.04598
62770995	chr5:62770995:C:T	3.4161e-08	-1.51889	-0.948903
62771293	chr5:62771293:A:G	1.87365e-07	-1.18525	0.419431
62771300	chr5:62771300:T:C	1.66895e-07	-1.40975e-10	-0.881516
62771411	chr5:62771411:A:G	1.82997e-07	-1.215	0.425591
62771548	chr5:62771548:A:G	1.54044e-07	-1.04241	0.0807629
62771711	chr5:62771711:C:T	2.52787e-07	-0.466335	-3.64918e-10
62771770	chr5:62771770:C:T	1.77412e-07	-0.68764	-0.132766
62771901	chr5:62771901:CAAT:C	1.13003e-06	-1.40975e-10	1.03112
62771997	chr5:62771997:C:T	1.58703e-07	-1.40975e-10	-0.931845
62772058	chr5:62772058:A:G	2.27315e-08	-1.50903	-1.3661
62772889	chr5:62772889:T:C	4.29917e-07	-1.40975e-10	0.0647109
62772893	chr5:62772893:A:G	2.06529e-08	-1.63605	-1.33497
62772937	chr5:62772937:G:A	1.78601e-07	-1.40975e-10	-0.813725
62772950	chr5:62772950:T:C	7.79154e-08	-1.64326	-3.64918e-10
62773276	chr5:62773276:G:C	1.06093e-07	-1.33457	-3.64918e-10
62773725	chr5:62773725:C:A	2.0125e-08	-1.62433	-1.37259
62773846	chr5:62773846:A:G	2.04305e-08	-1.66832	-1.31354
62773930	chr5:62773930:T:C	1.44804e-07	-1.40975e-10	-1.0235
62774091	chr5:62774091:C:T	7.91113e-08	-1.62802	-3.64918e-10
62774769	chr5:62774769:C:T	1.04974e-07	-1.40975e-10	-1.34517
62774806	chr5:62774806:T:C	3.41741e-07	-1.40975e-10	-0.164826
62774855	chr5:62774855:T:C	2.02581e-08	-1.66866	-1.32166
62774931	chr5:62774931:C:G	1.38698e-07	-1.06658	-3.64918e-10
62775453	chr5:62775453:A:G	1.40767e-07	-1.40975e-10	-1.05177
62775454	chr5:62775454:TC:T	2.08161e-08	-1.64127	-1.32188
62775500	chr5:62775500:G:A	2.02035e-08	-1.66681	-1.32621
62775763	chr5:62775763:A:G	3.21433e-07	-1.40975e-10	-0.226091
62776048	chr5:62776048:CA:C	1.4893e-07	-1.40975e-10	-0.995405
62776180	chr5:62776180:G:A	9.38552e-08	-1.45713	-3.64918e-10
62776224	chr5:62776224:C:A	1.02125e-07	-1.40975e-10	-1.37269
62776280	chr5:62776280:G:T	2.49195e-08	-1.63995	-1.14327
62776483	chr5:62776483:C:A	1.78542e-07	-1.40975e-10	-0.814058
62776497	chr5:62776497:G:A	8.17279e-08	-1.59548	-3.64918e-10
62776687	chr5:62776687:G:A	2.21718e-08	-1.61061	-1.28945
62776878	chr5:62776878:A:C	1.21199e-07	-1.40975e-10	-1.20145
62777763	chr5:62777763:T:C	2.62169e-08	-1.64414	-1.08834
62777871	chr5:62777871:T:C	3.06602e-08	-1.29808	-1.27784
62777956	chr5:62777956:C:T	3.24263e-08	-1.17915	-1.34076
62777973	chr5:62777973:A:C	4.03458e-07	-1.40975e-10	0.00119155
62778007	chr5:62778007:G:A	3.284e-08	-1.63	-0.877235
62778421	chr5:62778421:C:A	2.94253e-08	-1.25558	-1.36144
62778445	chr5:62778445:A:C	2.49069e-08	-1.43904	-1.3447
62778683	chr5:62778683:A:G	2.95557e-08	-1.244	-1.3686
62778870	chr5:62778870:G:A	1.91811e-08	-1.67779	-1.36717
62778910	chr5:62778910:T:G	1.72305e-07	-1.40975e-10	-0.849616
62779199	chr5:62779199:T:C	4.21669e-08	-1.46219	-0.795052
62779289	chr5:62779289:A:G	3.16466e-08	-1.24505	-1.2992
62779352	chr5:62779352:A:G	3.12817e-08	-1.25385	-1.302
62779479	chr5:62779479:A:G	1.03902e-07	-1.40975e-10	-1.35544
62779531	chr5:62779531:C:CAT	3.16001e-08	-1.23697	-1.30875
62779980	chr5:62779980:A:C	2.67977e-08	-1.38908	-1.32148
62780072	chr5:62780072:A:G	3.58153e-08	-1.28054	-1.13996
62780185	chr5:62780185:A:G	1.46229e-07	-1.40975e-10	-1.01371
62780583	chr5:62780583:G:A	2.2993e-08	-1.66749	-1.1962
62780710	chr5:62780710:G:A	4.12955e-08	-1.46012	-0.818007
62780865	chr5:62780865:G:T	1.11565e-07	-1.40975e-10	-1.28428
62781008	chr5:62781008:G:A	1.04136e-07	-1.40975e-10	-1.35318
62781132	chr5:62781132:C:G	2.83837e-08	-1.28279	-1.37028
62781206	chr5:62781206:T:C	1.02322e-07	-1.37076	-3.64918e-10
62781385	chr5:62781385:C:T	1.61077e-07	-1.40975e-10	-0.917001
62781436	chr5:62781436:T:G	2.60875e-08	-1.6767	-1.06072
62781467	chr5:62781467:G:T	1.03897e-07	-1.40975e-10	-1.35548
62781524	chr5:62781524:C:T	2.36374e-08	-1.67562	-1.16043
62781561	chr5:62781561:C:T	1.62297e-07	-1.40975e-10	-0.90945
62782243	chr5:62782243:T:C	2.27674e-08	-1.67932	-1.19423
62782304	chr5:62782304:C:T	1.02123e-07	-1.40975e-10	-1.3727
62782475	chr5:62782475:C:T	3.06521e-08	-1.20349	-1.37269
62782496	chr5:62782496:A:G	3.62258e-08	-1.29272	-1.11639
62782661	chr5:62782661:A:G	9.62884e-08	-1.66622	0.234688
62782976	chr5:62782976:A:G	3.20978e-08	-1.15739	-1.3727
62783389	chr5:62783389:C:T	3.08613e-08	-1.19677	-1.37261
62783467	chr5:62783467:C:T	2.76309e-07	-1.40975e-10	-0.377361
62783596	chr5:62783596:C:T	1.32525e-07	-1.40975e-10	-1.11211
62783638	chr5:62783638:C:G	2.36046e-08	-1.66642	-1.17102
62783741	chr5:62783741:A:G	1.60908e-07	-1.40975e-10	-0.918047
62783834	chr5:62783834:G:T	1.92114e-07	-0.740789	-3.64918e-10
62783960	chr5:62783960:G:A	1.99459e-08	-1.68031	-1.32555
62784386	chr5:62784386:T:C	3.47018e-08	-1.59581	-0.856274
62784819	chr5:62784819:C:T	2.98163e-08	-1.23298	-1.37084
62784828	chr5:62784828:AATAC:A	4.72749e-08	-1.3812	-0.761704
62785172	chr5:62785172:A:G	3.45485e-07	-0.153932	-3.64918e-10
62785189	chr5:62785189:C:T	1.9091e-08	-1.67941	-1.37025
62785361	chr5:62785361:T:C	3.04638e-08	-1.65757	-0.924772
62785530	chr5:62785530:T:G	5.7832e-08	-1.02325	-0.918089
62785707	chr5:62785707:A:G	1.90285e-08	-1.68029	-1.37266
62785847	chr5:62785847:A:G	2.06509e-08	-1.67823	-1.29289
62785934	chr5:62785934:G:A	1.02209e-07	-1.40975e-10	-1.37186
62786063	chr5:62786063:C:T	2.22739e-08	-1.65503	-1.24043
62786393	chr5:62786393:T:C	1.99902e-07	-1.40975e-10	-0.701051
62786580	chr5:62786580:G:A	5.34747e-07	0.282913	-3.64918e-10
62786708	chr5:62786708:G:T	3.11453e-08	-1.2039	-1.35632
62786710	chr5:62786710:AT:A	2.27536e-07	-1.40975e-10	-0.57157
62786712	chr5:62786712:T:G	4.27295e-07	-1.40975e-10	0.0585936
62786863	chr5:62786863:G:A	1.86093e-07	-1.40975e-10	-0.772634
62786953	chr5:62786953:C:T	1.03994e-07	-1.40975e-10	-1.35455
62787132	chr5:62787132:TC:T	1.02686e-07	-1.40975e-10	-1.36721
62787612	chr5:62787612:G:A	3.20906e-08	-1.17984	-1.35048
62787620	chr5:62787620:G:A	4.41484e-08	-1.38127	-0.830054
62788369	chr5:62788369:A:G	2.9484e-08	-1.64505	-0.969984
62788462	chr5:62788462:C:G	8.18148e-07	-1.40975e-10	0.708163
62788679	chr5:62788679:A:G	2.9415e-08	-1.26032	-1.35706
62788794	chr5:62788794:A:AG	2.29973e-06	1.74166	-3.64918e-10
62788942	chr5:62788942:A:T	4.05258e-07	-1.40975e-10	0.00564303
62789176	chr5:62789176:T:C	4.32348e-08	-1.65471	-0.577522
62789223	chr5:62789223:T:C	1.06651e-07	-1.40975e-10	-1.32932
62789309	chr5:62789309:T:C	3.47643e-08	-1.09393	-1.35636
62789425	chr5:62789425:G:C	2.12999e-08	-1.64934	-1.29084
62789654	chr5:62789654:C:T	2.15784e-08	-1.64213	-1.28506
62789884	chr5:62789884:A:G	1.02983e-07	-1.40975e-10	-1.36431
62789966	chr5:62789966:TTC:T	6.97013e-08	-1.67592	-0.0787369
62790106	chr5:62790106:G:A	1.05888e-07	-1.40975e-10	-1.33649
62791414	chr5:62791414:T:C	1.86462e-07	-1.40975e-10	-0.770653
62791654	chr5:62791654:G:A	4.01642e-07	-1.40975e-10	-0.00331845
62791687	chr5:62791687:C:A	1.87119e-07	-1.40975e-10	-0.767133
62791700	chr5:62791700:A:G	7.72657e-08	-1.65163	-3.64918e-10
62792142	chr5:62792142:A:G	3.01474e-08	-1.23895	-1.35384
62792318	chr5:62792318:T:C	3.44738e-08	-1.097	-1.36169
62792438	chr5:62792438:C:T	2.00375e-07	-1.40975e-10	-0.698689
62792563	chr5:62792563:G:A	9.47338e-08	-1.44781	-3.64918e-10
62793143	chr5:62793143:A:ATTTT	1.93948e-07	-0.810373	0.0790832
62793736	chr5:62793736:C:G	8.26386e-08	-1.5844	-3.64918e-10
62793765	chr5:62793765:G:C	2.46291e-08	-1.68027	-1.11468
62794478	chr5:62794478:G:C	1.92614e-08	-1.6759	-1.36488
62794517	chr5:62794517:G:C	4.73258e-08	-1.61708	-0.524747
62794804	chr5:62794804:G:T	4.00669e-07	-1.40975e-10	-0.00574574
62795198	chr5:62795198:T:C	2.27869e-08	-1.65364	-1.21905
62795318	chr5:62795318:T:A	1.96151e-08	-1.67586	-1.34673
62795431	chr5:62795431:A:G	2.46227e-08	-1.67875	-1.11647
62795439	chr5:62795439:C:T	3.99463e-08	-1.67366	-0.637683
62795444	chr5:62795444:A:G	3.01406e-08	-1.23618	-1.35683
62795445	chr5:62795445:G:A	2.30472e-08	-1.60051	-1.26083
62795841	chr5:62795841:A:G	1.96137e-08	-1.67788	-1.34477
62795887	chr5:62795887:C:T	3.42653e-07	-1.40975e-10	-0.162163
62795969	chr5:62795969:G:A	5.16571e-08	-1.48291	-0.571342
62796110	chr5:62796110:A:C	3.09904e-07	-1.40975e-10	-0.262616
62796163	chr5:62796163:A:G	1.09307e-07	-1.40975e-10	-1.30472
62796182	chr5:62796182:C:T	1.03821e-07	-1.40975e-10	-1.35621
62796203	chr5:62796203:C:T	1.03801e-07	-1.40975e-10	-1.35641
62796252	chr5:62796252:T:C	2.0107e-07	-1.40975e-10	-0.695228
62796523	chr5:62796523:A:G	1.05276e-07	-1.40975e-10	-1.3423
62796971	chr5:62796971:G:T	2.80989e-07	-1.40975e-10	-0.360564
62797013	chr5:62797013:A:T	4.57489e-07	0.126873	-3.64918e-10
62797160	chr5:62797160:C:A	7.8491e-08	-1.6359	-3.64918e-10
62797162	chr5:62797162:G:A	2.07005e-08	-1.68041	-1.28831
62797210	chr5:62797210:G:T	2.8117e-07	-1.40975e-10	-0.359922
62797252	chr5:62797252:G:A	2.06154e-08	-1.68015	-1.2927
62797355	chr5:62797355:C:T	3.12126e-08	-1.21772	-1.34034
62798207	chr5:62798207:A:G	2.17166e-08	-1.62246	-1.29835
62798407	chr5:62798407:A:G	3.16847e-07	-1.40975e-10	-0.24046
62798474	chr5:62798474:G:A	1.94139e-07	-1.40975e-10	-0.730306
62798488	chr5:62798488:T:C	2.01328e-08	-1.65182	-1.34471
62798518	chr5:62798518:A:C	4.02171e-07	-1.40975e-10	-0.00200429
62798635	chr5:62798635:T:C	3.8137e-08	-0.999399	-1.3583
62798778	chr5:62798778:A:G	9.75006e-08	-1.41902	-3.64918e-10
62798914	chr5:62798914:G:A	2.9633e-08	-1.25585	-1.35414
62799145	chr5:62799145:G:A	2.72557e-08	-1.63217	-1.06145
62799468	chr5:62799468:C:A	3.03162e-08	-1.21562	-1.37158
62800504	chr5:62800504:G:GCTACCA	1.06304e-07	-1.40975e-10	-1.33257
62800531	chr5:62800531:G:T	2.54835e-08	-1.64583	-1.11502
62801020	chr5:62801020:T:C	2.62641e-08	-1.62603	-1.10465
62801243	chr5:62801243:T:A	2.6003e-08	-1.59067	-1.14999
62801769	chr5:62801769:T:C	4.12324e-08	-0.913378	-1.36628
62802061	chr5:62802061:T:G	1.83868e-07	-1.40975e-10	-0.784664
62802167	chr5:62802167:T:G	2.4682e-08	-1.48063	-1.31218
62802254	chr5:62802254:A:G	3.24138e-08	-1.18224	-1.33805
62802396	chr5:62802396:TG:GG	1.02742e-07	-1.40975e-10	-1.36666
62802651	chr5:62802651:G:T	3.17807e-08	-1.23562	-1.3044
62803805	chr5:62803805:C:T	2.99717e-08	-1.23692	-1.36171
62803927	chr5:62803927:G:A	6.56327e-08	-0.445289	-1.36952
62804223	chr5:62804223:AC:A	2.98891e-08	-1.23677	-1.36462
62804676	chr5:62804676:G:A	4.20092e-08	-0.939819	-1.32117
62804707	chr5:62804707:A:G	1.03503e-07	-1.40975e-10	-1.35928
62804822	chr5:62804822:G:C	2.62587e-08	-1.62684	-1.10405
62804827	chr5:62804827:G:A	2.69936e-08	-1.64012	-1.06316
62804835	chr5:62804835:C:T	1.03278e-07	-1.36145	-3.64918e-10
62804905	chr5:62804905:C:G	2.91946e-08	-1.6657	-0.959196
62804983	chr5:62804983:T:TC	2.08378e-08	-1.67899	-1.28312
62805151	chr5:62805151:G:A	6.45974e-07	-1.40975e-10	0.471879
62805396	chr5:62805396:C:A	4.2427e-08	-0.891255	-1.35984
62805419	chr5:62805419:C:A	2.60609e-08	-1.62739	-1.11105
62805586	chr5:62805586:A:G	2.6865e-08	-1.62371	-1.08435
62805648	chr5:62805648:G:A	2.83661e-08	-1.40708	-1.24661
62805811	chr5:62805811:GTTTTGTGAAAGAAACACGT:G	1.86093e-07	-1.40975e-10	-0.772634
62805849	chr5:62805849:T:A	1.02155e-07	-1.40975e-10	-1.37239
62805893	chr5:62805893:C:T	2.976e-07	-1.40975e-10	-0.303131
62806223	chr5:62806223:C:G	2.04598e-08	-1.6741	-1.30631
62806515	chr5:62806515:G:A	1.10103e-07	-1.29747	-3.64918e-10
62806775	chr5:62806775:A:C	8.83336e-08	-1.51776	-3.64918e-10
62806792	chr5:62806792:T:C	1.02148e-07	-1.40975e-10	-1.37245
62807505	chr5:62807505:C:T	3.55348e-08	-1.1019	-1.32647
62807880	chr5:62807880:T:C	2.93185e-08	-1.36421	-1.25645
62808211	chr5:62808211:A:G	1.0299e-07	-1.40975e-10	-1.36425
62808239	chr5:62808239:G:A	1.15124e-07	-1.40975e-10	-1.25287
62808449	chr5:62808449:C:T	2.00401e-07	-1.40975e-10	-0.698558
62808598	chr5:62808598:CTGTT:C	1.02824e-07	-1.40975e-10	-1.36586
62808655	chr5:62808655:A:G	2.38454e-08	-1.58979	-1.2375
62809057	chr5:62809057:C:A	1.11784e-07	-1.40975e-10	-1.28232
62809095	chr5:62809095:T:C	1.02148e-07	-1.40975e-10	-1.37245
62809147	chr5:62809147:G:A	1.02125e-07	-1.40975e-10	-1.37268
62809226	chr5:62809226:C:T	2.08991e-08	-1.6797	-1.27948
62809445	chr5:62809445:G:C	1.02148e-07	-1.40975e-10	-1.37245
62809574	chr5:62809574:C:T	2.8616e-08	-1.3843	-1.26062
62809737	chr5:62809737:G:A	3.03962e-08	-1.67563	-0.908931
62809750	chr5:62809750:A:G	1.35039e-06	1.20927	-3.64918e-10
62809999	chr5:62809999:G:A	2.70538e-08	-1.63945	-1.0616
62810389	chr5:62810389:G:A	1.36415e-07	-1.08318	-3.64918e-10
62810466	chr5:62810466:G:T	2.71049e-08	-1.60013	-1.09903
62810469	chr5:62810469:T:G	2.2147e-07	-1.40975e-10	-0.598592
62810531	chr5:62810531:C:T	1.01551e-07	-1.37832	-3.64918e-10
62810659	chr5:62810659:T:C	1.53012e-07	-1.40975e-10	-0.968363
62810699	chr5:62810699:A:T	1.02759e-07	-1.3665	-3.64918e-10
62810749	chr5:62810749:G:A	2.99592e-07	-1.40975e-10	-0.29646
62811067	chr5:62811067:G:A	1.29098e-07	-1.13831	-3.64918e-10
62811082	chr5:62811082:G:A	4.25975e-08	-0.884395	-1.36269
62811174	chr5:62811174:G:A	2.81623e-08	-1.40521	-1.25569
62811183	chr5:62811183:C:T	3.99781e-07	-1.40975e-10	-0.00796483
62811334	chr5:62811334:G:A	1.17056e-07	-1.40975e-10	-1.23622
62811451	chr5:62811451:C:T	2.62387e-08	-1.39059	-1.34105
62811795	chr5:62811795:A:G	2.32094e-07	-0.551738	-3.64918e-10
62811810	chr5:62811810:C:T	2.52678e-08	-1.60909	-1.16026
62811985	chr5:62811985:A:G	1.98048e-08	-1.68041	-1.33255
62811988	chr5:62811988:A:G	2.60768e-08	-1.61755	-1.12028
62812257	chr5:62812257:G:A	4.03618e-08	-1.15515	-1.14585
62812351	chr5:62812351:T:C	4.34908e-08	-0.867415	-1.35892
62812393	chr5:62812393:C:T	7.53124e-08	-1.67724	-3.64918e-10
62812477	chr5:62812477:C:T	2.78863e-08	-1.41873	-1.25201
62812551	chr5:62812551:AT:A	1.02769e-07	-1.40975e-10	-1.3664
62812737	chr5:62812737:C:T	4.30402e-08	-0.877517	-1.35923
62812978	chr5:62812978:T:C	1.79647e-07	-1.40975e-10	-0.807885
62812987	chr5:62812987:C:T	3.03226e-07	-0.284403	-3.64918e-10
62813089	chr5:62813089:G:A	4.33192e-08	-0.872894	-1.35739
62813112	chr5:62813112:A:G	1.03243e-07	-1.40975e-10	-1.3618
62813157	chr5:62813157:G:T	2.81461e-07	-1.40975e-10	-0.358885
62813183	chr5:62813183:G:A	3.9279e-07	-1.40975e-10	-0.0256061
62813773	chr5:62813773:T:C	1.79755e-07	-1.40975e-10	-0.807283
62813775	chr5:62813775:C:T	1.07195e-07	-1.40975e-10	-1.32423
62814419	chr5:62814419:T:A	2.77644e-08	-1.62458	-1.05055
62814622	chr5:62814622:G:C	2.99861e-08	-1.67384	-0.924307
62814685	chr5:62814685:G:T	5.02409e-08	-1.48166	-0.600395
62815125	chr5:62815125:G:A	2.64398e-08	-1.60907	-1.11494
62815996	chr5:62815996:G:A	1.76948e-07	-1.40975e-10	-0.823023
62816063	chr5:62816063:C:T	4.52265e-08	-0.86922	-1.31798
62816424	chr5:62816424:C:T	2.8117e-07	-1.40975e-10	-0.359922
62816476	chr5:62816476:C:T	4.2776e-08	-0.882412	-1.36049
62816654	chr5:62816654:G:A	4.64313e-08	-0.836357	-1.32455
62816702	chr5:62816702:A:T	4.70539e-08	-0.828354	-1.31923
62816716	chr5:62816716:T:A	3.00172e-07	-1.40975e-10	-0.294525
62816739	chr5:62816739:T:C	2.70034e-07	-1.40975e-10	-0.400334
62816861	chr5:62816861:G:C	2.62342e-07	-1.40975e-10	-0.429232
62817329	chr5:62817329:C:T	1.02285e-07	-1.40975e-10	-1.37111
62817351	chr5:62817351:G:C	4.20502e-08	-0.963938	-1.29608
62817352	chr5:62817352:T:C	3.16617e-08	-1.36986	-1.17392
62817727	chr5:62817727:G:A	2.20717e-08	-1.60861	-1.29597
62817933	chr5:62817933:T:C	5.15262e-08	-0.692826	-1.36396
62823108	chr5:62823108:A:G	2.51282e-08	-1.61844	-1.15645
62823698	chr5:62823698:A:G	4.81575e-07	0.178182	-3.64918e-10
62824014	chr5:62824014:C:T	4.20157e-08	-1.53162	-0.729222
62824120	chr5:62824120:C:G	2.15821e-08	-1.63765	-1.28936
62824162	chr5:62824162:G:A	3.8489e-08	-1.46632	-0.882187
62824337	chr5:62824337:A:G	3.94444e-07	-1.40975e-10	-0.0214037
62824851	chr5:62824851:C:T	1.06096e-06	-1.40975e-10	0.968048
62824947	chr5:62824947:T:G	1.98822e-07	-1.40975e-10	-0.706469
62824989	chr5:62824989:T:A	1.04861e-07	-1.40975e-10	-1.34625
62825034	chr5:62825034:G:A	1.02624e-07	-1.40975e-10	-1.3678
62825079	chr5:62825079:T:G	3.24798e-08	-1.55873	-0.959532
62825756	chr5:62825756:T:C	3.45342e-08	-1.58165	-0.875277
62826179	chr5:62826179:A:G	1.09523e-07	-1.40975e-10	-1.30274
62826882	chr5:62826882:G:C	5.81271e-08	-1.49318	-0.443073
62827589	chr5:62827589:A:G	2.92835e-08	-1.31993	-1.30193
62827878	chr5:62827878:C:T	2.68696e-07	-1.40975e-10	-0.405298
62828315	chr5:62828315:CTCTGAGTTTACAT:C	5.75438e-08	-1.52111	-0.425221
62828404	chr5:62828404:G:A	5.67326e-08	-1.5128	-0.447737
62828624	chr5:62828624:T:A	3.49046e-08	-1.09864	-1.34762
62828794	chr5:62828794:C:T	3.34611e-08	-1.56844	-0.920059
62829099	chr5:62829099:C:G	1.22656e-07	-1.61867	0.429176
62829462	chr5:62829462:T:G	4.17157e-08	-1.11182	-1.15618
62829735	chr5:62829735:G:A	3.39093e-08	-1.57875	-0.89644
62829984	chr5:62829984:C:T	2.17122e-07	-1.40975e-10	-0.618422
62830117	chr5:62830117:G:A	1.088e-07	-1.40975e-10	-1.30937
62830337	chr5:62830337:T:A	4.13463e-08	-1.10503	-1.17186
62830675	chr5:62830675:T:C	1.02126e-07	-1.40975e-10	-1.37267
62830866	chr5:62830866:C:T	3.81283e-07	-1.40975e-10	-0.0553395
62830993	chr5:62830993:A:C	1.19863e-07	-1.40975e-10	-1.21253
62831338	chr5:62831338:G:T	5.83653e-08	-1.52359	-0.408572
62831370	chr5:62831370:C:T	1.92921e-08	-1.67351	-1.36568
62831589	chr5:62831589:C:A	1.02126e-07	-1.40975e-10	-1.37267
62831866	chr5:62831866:C:T	2.06908e-08	-1.65647	-1.31272
62832726	chr5:62832726:G:A	1.22693e-07	-1.61131	0.422115
62832754	chr5:62832754:C:T	2.73795e-08	-1.65613	-1.03296
62832791	chr5:62832791:C:T	1.51474e-07	-1.40975e-10	-0.978464
62833018	chr5:62833018:C:T	3.0771e-08	-1.19973	-1.37257
62833227	chr5:62833227:T:C	1.07959e-07	-1.40975e-10	-1.31713
62833349	chr5:62833349:C:T	3.38814e-08	-1.5664	-0.909614
62833405	chr5:62833405:C:A	2.09677e-07	-1.40975e-10	-0.653313
62833642	chr5:62833642:TCAA:T	1.02529e-07	-1.40975e-10	-1.36874
62833758	chr5:62833758:T:C	2.03693e-07	-1.40975e-10	-0.682267
62833783	chr5:62833783:A:G	2.26717e-08	-1.51849	-1.35928
62833958	chr5:62833958:G:T	1.04236e-07	-1.40975e-10	-1.35222
62833967	chr5:62833967:A:G	2.97539e-08	-1.53201	-1.07391
62834067	chr5:62834067:T:C	3.50261e-08	-1.56087	-0.881923
62834221	chr5:62834221:T:A	4.20201e-08	-1.0965	-1.16424
62834366	chr5:62834366:C:T	3.24879e-07	-1.40975e-10	-0.215427
62834499	chr5:62834499:T:C	1.08504e-07	-1.40975e-10	-1.31209
62834689	chr5:62834689:A:G	1.03785e-07	-1.40975e-10	-1.35656
62835208	chr5:62835208:C:G	1.37817e-07	-1.40975e-10	-1.07295
62835295	chr5:62835295:T:A	1.02215e-07	-1.40975e-10	-1.3718
62835336	chr5:62835336:A:G	3.33552e-08	-1.14533	-1.34633
62835376	chr5:62835376:G:A	1.0839e-07	-1.40975e-10	-1.31314
62835539	chr5:62835539:G:A	3.24568e-08	-1.14759	-1.37138
62835640	chr5:62835640:A:G	1.08835e-07	-1.40975e-10	-1.30905
62835707	chr5:62835707:GA:G	2.06594e-07	-1.40975e-10	-0.668125
62835734	chr5:62835734:C:T	2.03572e-07	-1.40975e-10	-0.682863
62835821	chr5:62835821:A:G	3.44314e-08	-1.56339	-0.896519
62835941	chr5:62835941:G:A	1.28528e-07	-1.63236	0.489626
62835990	chr5:62835990:T:C	3.23197e-08	-1.15057	-1.37263
62836122	chr5:62836122:C:G	1.03674e-07	-1.40975e-10	-1.35763
62836434	chr5:62836434:G:C	1.08035e-07	-1.40975e-10	-1.31643
62836496	chr5:62836496:G:A	1.0264e-07	-1.40975e-10	-1.36765
62836593	chr5:62836593:G:T	1.22797e-07	-1.40975e-10	-1.18835
62836607	chr5:62836607:AGAG:A	2.00381e-07	-1.40975e-10	-0.698661
62837367	chr5:62837367:A:T	2.04064e-07	-1.40975e-10	-0.680448
62837426	chr5:62837426:C:A	3.49861e-08	-1.07133	-1.3726
62837538	chr5:62837538:G:A	2.09587e-07	-1.40975e-10	-0.65374
62837846	chr5:62837846:T:C	2.96662e-08	-1.65739	-0.951486
62837847	chr5:62837847:T:C	2.98999e-08	-1.6565	-0.944525
62838304	chr5:62838304:A:G	1.66269e-06	-1.40975e-10	1.41731
62838339	chr5:62838339:G:A	3.41768e-08	-1.09489	-1.37244
62838356	chr5:62838356:A:T	3.33725e-08	-1.11853	-1.37262
62838374	chr5:62838374:G:A	3.47454e-08	-1.10506	-1.34578
62838570	chr5:62838570:A:G	3.39802e-08	-1.55719	-0.915916
62838653	chr5:62838653:C:T	3.2612e-08	-1.55635	-0.957853
62838944	chr5:62838944:A:T	3.03274e-08	-1.65728	-0.929553
62839196	chr5:62839196:T:A	1.73751e-07	-1.40975e-10	-0.841256
62839257	chr5:62839257:T:C	1.21936e-07	-1.62323	0.427852
62839311	chr5:62839311:G:A	1.76945e-06	-1.40975e-10	1.47954
62839745	chr5:62839745:T:A	3.36936e-08	-1.10925	-1.37233
62840024	chr5:62840024:A:G	1.12648e-07	-1.40975e-10	-1.27462
62840142	chr5:62840142:C:T	3.20303e-07	-1.40975e-10	-0.229615
62841515	chr5:62841515:G:A	1.09665e-07	-1.40975e-10	-1.30145
62842233	chr5:62842233:A:T	1.07291e-07	-1.40975e-10	-1.32334
62842256	chr5:62842256:C:T	1.20384e-07	-1.61605	0.407855
62842585	chr5:62842585:G:A	1.95881e-07	-1.40975e-10	-0.721373
62843191	chr5:62843191:T:A	8.75604e-08	-1.52655	-3.64918e-10
62843429	chr5:62843429:C:G	2.60481e-07	-1.40975e-10	-0.436352
62843782	chr5:62843782:G:A	3.16724e-08	-1.17107	-1.37236
62843943	chr5:62843943:C:T	1.08289e-07	-1.40975e-10	-1.31408
62844047	chr5:62844047:G:A	1.08431e-07	-1.40975e-10	-1.31277
62844101	chr5:62844101:C:T	2.03377e-07	-1.40975e-10	-0.683821
62844328	chr5:62844328:T:C	3.67042e-08	-1.22846	-1.16753
62845050	chr5:62845050:A:C	3.03916e-07	-1.40975e-10	-0.28213
62845070	chr5:62845070:T:C	1.03242e-07	-1.40975e-10	-1.36181
62845334	chr5:62845334:G:A	3.41442e-08	-1.56091	-0.907377
62845340	chr5:62845340:C:T	2.01501e-07	-1.40975e-10	-0.693084
62845789	chr5:62845789:C:T	3.26014e-08	-1.56398	-0.950548
62845990	chr5:62845990:C:T	3.05632e-08	-1.65498	-0.924106
62846033	chr5:62846033:C:T	1.67246e-06	-1.40975e-10	1.42317
62846161	chr5:62846161:C:T	1.03659e-07	-1.35777	-3.64918e-10
62846552	chr5:62846552:G:A	4.04406e-08	-1.14383	-1.15521
62846618	chr5:62846618:C:A	3.22947e-08	-1.66075	-0.863223
62846858	chr5:62846858:T:G	1.99818e-07	-1.40975e-10	-0.701475
62847043	chr5:62847043:A:G	3.15614e-08	-1.1753	-1.37164
62847688	chr5:62847688:T:A	4.76821e-08	-1.51826	-0.616062
62847754	chr5:62847754:G:A	1.08298e-07	-1.40975e-10	-1.31399
62847993	chr5:62847993:C:T	4.888e-08	-1.50061	-0.608898
62848014	chr5:62848014:T:C	2.85458e-07	-1.40975e-10	-0.344786
62848925	chr5:62848925:T:A	1.02126e-07	-1.40975e-10	-1.37267
62849084	chr5:62849084:G:A	1.27154e-07	-1.40975e-10	-1.15349
62849138	chr5:62849138:T:C	1.02727e-07	-1.40975e-10	-1.3668
62849154	chr5:62849154:T:C	1.02271e-07	-1.40975e-10	-1.37126
62849224	chr5:62849224:G:T	5.75309e-08	-1.52319	-0.423366
62849298	chr5:62849298:C:T	5.05881e-07	0.227421	-3.64918e-10
62849481	chr5:62849481:C:T	1.03295e-07	-1.40975e-10	-1.36129
62849619	chr5:62849619:C:T	1.02141e-07	-1.40975e-10	-1.37253
62849704	chr5:62849704:T:C	1.95484e-07	-1.40975e-10	-0.723404
62850076	chr5:62850076:G:A	2.03693e-07	-1.40975e-10	-0.682267
62850301	chr5:62850301:C:T	1.07456e-07	-1.40975e-10	-1.3218
62850380	chr5:62850380:T:C	1.13614e-07	-1.40975e-10	-1.26607
62850512	chr5:62850512:C:T	5.41731e-08	-1.55088	-0.455813
62850949	chr5:62850949:C:A	1.93036e-07	-1.40975e-10	-0.736002
62851217	chr5:62851217:C:T	4.17596e-08	-1.10099	-1.16596
62851402	chr5:62851402:C:A	3.37186e-08	-1.56336	-0.917472
62851404	chr5:62851404:G:A	1.03487e-07	-1.40975e-10	-1.35944
62851448	chr5:62851448:T:C	7.78549e-08	-1.64403	-3.64918e-10
62851470	chr5:62851470:T:A	1.08343e-07	-1.40975e-10	-1.31358
62851869	chr5:62851869:G:A	1.03381e-07	-1.40975e-10	-1.36046
62852318	chr5:62852318:C:T	1.04595e-07	-1.40975e-10	-1.34878
62852583	chr5:62852583:T:C	3.35414e-08	-1.12545	-1.36065
62853001	chr5:62853001:G:T	1.03078e-07	-1.40975e-10	-1.3634
62853005	chr5:62853005:C:T	8.44111e-08	-1.56318	-3.64918e-10
62853093	chr5:62853093:C:T	1.03655e-07	-1.40975e-10	-1.35781
62853172	chr5:62853172:C:T	3.11035e-08	-1.18944	-1.37212
62853193	chr5:62853193:C:T	5.09191e-08	-1.56943	-0.499216
62853231	chr5:62853231:G:T	2.03693e-07	-1.40975e-10	-0.682267
62853634	chr5:62853634:T:G	3.4112e-08	-1.55274	-0.916489
62853638	chr5:62853638:A:T	3.13101e-08	-1.65505	-0.89989
62853761	chr5:62853761:G:T	3.33659e-08	-1.11865	-1.3727
62854025	chr5:62854025:A:C	3.1826e-08	-1.16631	-1.37229
62854116	chr5:62854116:T:A	9.13985e-08	-1.48365	-3.64918e-10
62854201	chr5:62854201:T:C	1.52948e-07	-1.40975e-10	-0.968785
62854222	chr5:62854222:T:G	1.19863e-07	-1.40975e-10	-1.21253
62854422	chr5:62854422:C:T	1.04051e-07	-1.40975e-10	-1.354
62854625	chr5:62854625:T:C	1.04177e-07	-1.40975e-10	-1.35279
62854656	chr5:62854656:A:AGAATCTCG	1.53372e-07	-1.40975e-10	-0.966012
62854907	chr5:62854907:T:C	1.51714e-07	-1.40975e-10	-0.976883
62855086	chr5:62855086:C:T	2.04384e-07	-1.40975e-10	-0.678882
62855331	chr5:62855331:G:T	1.08298e-07	-1.40975e-10	-1.31399
62855387	chr5:62855387:A:G	4.07437e-07	-1.40975e-10	0.011007
62855653	chr5:62855653:C:T	1.13554e-07	-1.61599	0.349386
62855769	chr5:62855769:A:T	1.09764e-07	-1.40975e-10	-1.30055
62855786	chr5:62855786:AT:A	1.0295e-07	-1.40975e-10	-1.36464
62855791	chr5:62855791:G:A	1.02957e-07	-1.40975e-10	-1.36457
62856125	chr5:62856125:G:T	3.23412e-08	-1.15038	-1.37216
62856285	chr5:62856285:G:A	1.03372e-07	-1.40975e-10	-1.36054
62856458	chr5:62856458:T:G	2.04543e-07	-1.40975e-10	-0.678103
62856497	chr5:62856497:T:A	1.13054e-07	-1.40975e-10	-1.27102
62856699	chr5:62856699:A:G	1.02155e-07	-1.40975e-10	-1.37239
62856729	chr5:62856729:C:T	3.31352e-08	-1.12591	-1.37238
62856882	chr5:62856882:CAT:C	1.63199e-07	-1.40975e-10	-0.903912
62857021	chr5:62857021:T:C	2.38006e-07	-1.40975e-10	-0.526586
62857214	chr5:62857214:T:A	1.08681e-07	-1.40975e-10	-1.31046
62857275	chr5:62857275:G:T	3.24921e-08	-1.14531	-1.37258
62857516	chr5:62857516:G:A	3.39456e-08	-1.10211	-1.37201
62858276	chr5:62858276:C:T	5.496e-08	-1.48103	-0.511242
62858469	chr5:62858469:C:A	1.08529e-07	-1.63593	0.324067
62858480	chr5:62858480:T:C	8.69781e-08	-1.53322	-3.64918e-10
62858489	chr5:62858489:T:A	1.08714e-07	-1.63097	0.320808
62858547	chr5:62858547:G:A	3.61726e-07	-1.40975e-10	-0.107994
62858566	chr5:62858566:G:A	1.07256e-07	-1.63829	0.314631
62858769	chr5:62858769:A:G	3.31167e-08	-1.5689	-0.929939
62859080	chr5:62859080:C:T	2.13023e-07	-1.40975e-10	-0.637478
62859364	chr5:62859364:T:TCTG	4.09422e-08	-1.12842	-1.1583
62859609	chr5:62859609:CT:C	5.98502e-08	-1.5136	-0.393434
62859937	chr5:62859937:C:A	2.40959e-08	-1.66124	-1.1556
62860180	chr5:62860180:T:C	1.7462e-07	-0.577208	-0.259061
62860209	chr5:62860209:A:AG	5.11155e-07	0.237792	-3.64918e-10
62860294	chr5:62860294:C:T	2.94168e-07	-1.40975e-10	-0.314729
62861301	chr5:62861301:T:C	1.89666e-07	-1.40975e-10	-0.753618
62861358	chr5:62861358:T:C	1.94571e-08	-1.66786	-1.36281
62861421	chr5:62861421:G:A	2.55097e-07	-1.40975e-10	-0.457236
62861669	chr5:62861669:C:T	2.67214e-08	-1.34248	-1.37094
62861781	chr5:62861781:T:C	2.64195e-07	-1.40975e-10	-0.422192
62861789	chr5:62861789:C:T	2.62021e-08	-1.67702	-1.05603
62861978	chr5:62861978:C:G	1.10312e-07	-1.40975e-10	-1.29557
62862016	chr5:62862016:G:A	5.11432e-08	-0.698432	-1.36582
62862070	chr5:62862070:C:T	2.65989e-08	-1.42497	-1.29304
62862139	chr5:62862139:C:T	2.62082e-08	-1.36055	-1.37225
62862174	chr5:62862174:T:G	1.21528e-07	-1.19874	-3.64918e-10
62862327	chr5:62862327:C:T	4.60013e-08	-0.80219	-1.36802
62862478	chr5:62862478:G:C	1.08681e-07	-1.40975e-10	-1.31046
62862562	chr5:62862562:C:T	4.482e-08	-1.47678	-0.719448
62862772	chr5:62862772:G:A	1.02516e-07	-1.40975e-10	-1.36886
62862773	chr5:62862773:C:G	4.00749e-08	-1.47322	-0.834907
62862795	chr5:62862795:C:T	2.92171e-07	-1.40975e-10	-0.321542
62862946	chr5:62862946:G:A	3.69843e-08	-1.62342	-0.76497
62863011	chr5:62863011:T:C	3.9979e-08	-1.48272	-0.827801
62863384	chr5:62863384:TC:T	2.01981e-08	-1.63223	-1.36106
62863598	chr5:62863598:A:C	2.43477e-08	-1.65886	-1.14758
62863932	chr5:62863932:C:T	2.60243e-08	-1.36806	-1.37179
62863968	chr5:62863968:A:G	1.91175e-08	-1.67558	-1.3727
62863969	chr5:62863969:A:C	1.91374e-08	-1.6746	-1.37263
62864659	chr5:62864659:G:A	2.65977e-08	-1.35544	-1.36262
62864788	chr5:62864788:G:A	2.8145e-08	-1.29141	-1.3701
62864791	chr5:62864791:C:T	4.30179e-08	-0.881873	-1.35539
62865638	chr5:62865638:C:T	1.91456e-08	-1.6779	-1.36891
62865879	chr5:62865879:G:A	1.93045e-08	-1.67623	-1.36231
62865882	chr5:62865882:G:T	1.9539e-08	-1.66515	-1.36132
62865914	chr5:62865914:T:G	1.90541e-08	-1.67974	-1.37186
62865930	chr5:62865930:A:C	2.63397e-08	-1.36394	-1.36387
62866368	chr5:62866368:A:G	9.84667e-08	-1.40916	-3.64918e-10
62866559	chr5:62866559:C:G	1.60063e-07	-0.652038	-0.271276
62866722	chr5:62866722:G:C	2.23246e-08	-1.67711	-1.21608
62866790	chr5:62866790:G:A	2.86855e-08	-1.36158	-1.28091
62866793	chr5:62866793:C:T	4.61622e-08	-0.794247	-1.37247
62866797	chr5:62866797:A:G	2.49956e-06	-1.40975e-10	1.82499
62866999	chr5:62866999:A:G	3.48854e-07	-1.40975e-10	-0.144228
62867392	chr5:62867392:T:C	1.99666e-08	-1.63575	-1.36907
62867458	chr5:62867458:A:G	1.91114e-08	-1.68041	-1.36819
62867627	chr5:62867627:T:G	3.21899e-07	-1.40975e-10	-0.224642
62867664	chr5:62867664:C:T	2.64038e-08	-1.43675	-1.28862
62868691	chr5:62868691:G:A	1.09206e-07	-1.40975e-10	-1.30564
62869523	chr5:62869523:C:A	4.98696e-08	-1.41378	-0.675685
62869722	chr5:62869722:C:G	1.99291e-08	-1.63492	-1.37178
62870106	chr5:62870106:CATTT:C	1.27093e-06	-1.40975e-10	1.14862
62870903	chr5:62870903:G:A	1.09979e-06	-1.40975e-10	1.004
62871152	chr5:62871152:T:A	1.90619e-08	-1.68043	-1.37076
62871257	chr5:62871257:G:T	1.51025e-07	-1.40975e-10	-0.981438
62871369	chr5:62871369:G:A	2.60686e-07	-1.40975e-10	-0.435565
62871388	chr5:62871388:A:G	2.70118e-08	-1.33108	-1.37152
62871412	chr5:62871412:C:T	2.28299e-08	-1.67466	-1.19615
62871832	chr5:62871832:T:G	1.55808e-07	-1.40975e-10	-0.950257
62871942	chr5:62871942:ACTC:A	2.3902e-08	-1.45799	-1.36693
62872101	chr5:62872101:T:C	1.93149e-07	-1.40975e-10	-0.735418
62872387	chr5:62872387:A:G	3.12019e-07	-1.40975e-10	-0.255818
62872458	chr5:62872458:C:G	1.04814e-06	-1.40975e-10	0.955891
62872993	chr5:62872993:T:G	1.32979e-07	-1.10869	-3.64918e-10
62873403	chr5:62873403:A:G	1.04108e-07	-1.35345	-3.64918e-10
62873927	chr5:62873927:T:A	1.96021e-08	-1.66106	-1.36219
62873942	chr5:62873942:A:C	1.91299e-08	-1.67493	-1.37269
62874721	chr5:62874721:A:G	1.30253e-07	-1.40975e-10	-1.1294
62875207	chr5:62875207:G:A	1.15183e-07	-1.40975e-10	-1.25236
62875476	chr5:62875476:A:C	3.76968e-08	-1.46798	-0.901327
62875596	chr5:62875596:G:A	1.0477e-07	-1.40975e-10	-1.34711
62875698	chr5:62875698:G:A	1.24646e-06	-1.40975e-10	1.12919
62876316	chr5:62876316:T:A	4.7358e-08	-1.24975	-0.891399
62876649	chr5:62876649:G:A	1.08056e-07	-0.307921	-1.00831
62876662	chr5:62876662:AG:A	1.32274e-07	-1.40975e-10	-1.11401
62876736	chr5:62876736:AAAAC:A	4.96484e-08	-0.845649	-1.24827
62876910	chr5:62876910:G:A	3.14841e-07	-1.40975e-10	-0.246814
62877056	chr5:62877056:A:T	1.3037e-07	-1.40975e-10	-1.12851
62877295	chr5:62877295:A:G	2.50978e-08	-1.61845	-1.15765
62877702	chr5:62877702:A:G	7.22516e-07	-1.40975e-10	0.583859
62878037	chr5:62878037:T:G	1.68617e-07	0.252193	-1.12345
62879614	chr5:62879614:C:T	1.09646e-07	-1.40975e-10	-1.30163
62880089	chr5:62880089:G:A	3.88436e-08	-0.977478	-1.36186
62880624	chr5:62880624:A:G	1.02124e-07	-1.40975e-10	-1.37269
62881318	chr5:62881318:A:G	3.46922e-07	-1.40975e-10	-0.149781
62881389	chr5:62881389:T:G	4.80901e-08	-0.793999	-1.3318
62881434	chr5:62881434:C:T	4.45336e-08	-0.847642	-1.35499
62881447	chr5:62881447:T:C	3.39188e-07	-1.40975e-10	-0.172326
62881753	chr5:62881753:T:C	1.40695e-07	-1.40975e-10	-1.05229
62882692	chr5:62882692:C:T	2.0857e-07	-1.40975e-10	-0.658605
62882805	chr5:62882805:C:T	1.16794e-07	-1.40975e-10	-1.23847
62883540	chr5:62883540:A:AT	1.57355e-07	-1.40975e-10	-0.940376
62883807	chr5:62883807:A:G	3.48975e-08	-1.17004	-1.27642
62883823	chr5:62883823:T:C	3.24686e-08	-1.23443	-1.28417
62883988	chr5:62883988:A:G	2.45344e-08	-1.57207	-1.22674
62884523	chr5:62884523:G:A	2.12888e-08	-1.67558	-1.26512
62884560	chr5:62884560:A:G	7.32357e-08	-0.697642	-1.00756
62884975	chr5:62884975:ATACT:A	5.90765e-08	-0.983832	-0.936215
62886185	chr5:62886185:G:A	4.35603e-08	-1.23384	-0.990895
62886204	chr5:62886204:A:T	1.46694e-07	-1.40975e-10	-1.01053
62886648	chr5:62886648:C:T	7.10137e-08	-1.19109	-0.54492
62887158	chr5:62887158:T:C	3.22759e-08	-1.41094	-1.11362
62887294	chr5:62887294:CTG:C	1.20515e-07	-1.40975e-10	-1.2071
62887453	chr5:62887453:A:C	5.98004e-08	-1.24142	-0.66645
62888065	chr5:62888065:G:A	1.25333e-07	-1.40975e-10	-1.16791
62888417	chr5:62888417:T:C	1.03029e-07	-1.40975e-10	-1.36387
62888626	chr5:62888626:G:C	2.75142e-07	-1.40975e-10	-0.381593
62888765	chr5:62888765:G:A	6.94442e-08	-1.15688	-0.601481
62888769	chr5:62888769:G:A	1.09823e-07	-1.40975e-10	-1.30001
62888929	chr5:62888929:A:T	1.03082e-07	-1.40975e-10	-1.36336
62889057	chr5:62889057:A:G	2.57271e-08	-1.39153	-1.35981
62889646	chr5:62889646:G:A	3.91688e-07	-1.40975e-10	-0.0284157
62889720	chr5:62889720:T:C	1.92026e-08	-1.67169	-1.37214
62890703	chr5:62890703:C:T	1.13947e-07	-1.40975e-10	-1.26315
62890849	chr5:62890849:ACTTTT:A	2.99547e-08	-1.47733	-1.12186
62891225	chr5:62891225:A:G	1.03619e-07	-1.40975e-10	-1.35816
62891521	chr5:62891521:C:T	1.0362e-07	-1.40975e-10	-1.35815
62891608	chr5:62891608:A:G	1.02147e-07	-1.40975e-10	-1.37247
62891674	chr5:62891674:T:C	1.09832e-07	-1.29993	-3.64918e-10
62892690	chr5:62892690:T:C	4.9014e-08	-1.10019	-1.00659
62893195	chr5:62893195:T:C	4.95559e-08	-1.08973	-1.00605
62893197	chr5:62893197:T:C	1.16552e-07	-1.40975e-10	-1.24054
62893205	chr5:62893205:G:C	1.06796e-07	-1.40975e-10	-1.32796
62893419	chr5:62893419:T:C	2.20817e-07	-1.40975e-10	-0.601546
62894209	chr5:62894209:T:G	2.84456e-07	-1.68011	1.33181
62894358	chr5:62894358:T:C	2.05983e-07	-1.40975e-10	-0.671086
62894366	chr5:62894366:G:A	7.5744e-08	-1.67152	-3.64918e-10
62894720	chr5:62894720:G:T	5.73305e-08	-1.18378	-0.766265
62894726	chr5:62894726:T:A	2.79869e-08	-1.35737	-1.30977
62894794	chr5:62894794:C:T	1.02832e-07	-1.40975e-10	-1.36579
62895137	chr5:62895137:A:G	1.02945e-07	-1.40975e-10	-1.36469
62895475	chr5:62895475:C:G	5.34333e-08	-0.6892	-1.33125
62895725	chr5:62895725:A:G	6.68791e-08	-1.07623	-0.719768
62895731	chr5:62895731:T:C	5.00314e-08	-1.07545	-1.01078
62895926	chr5:62895926:C:T	1.15538e-07	-1.40975e-10	-1.24928
62896537	chr5:62896537:T:C	1.12592e-06	2.39803	-1.37055
62896877	chr5:62896877:G:A	1.14232e-07	-1.40975e-10	-1.26065
62897120	chr5:62897120:A:G	6.48228e-08	-1.18533	-0.641889
62897128	chr5:62897128:T:C	5.07563e-08	-1.14857	-0.923273
62897376	chr5:62897376:A:G	2.99334e-07	-1.40975e-10	-0.29732
62897659	chr5:62897659:A:G	5.29019e-08	-1.1226	-0.907837
62897787	chr5:62897787:A:G	2.66036e-07	-0.415249	-3.64918e-10
62897865	chr5:62897865:G:C	4.0389e-08	-1.05719	-1.24313
62897867	chr5:62897867:G:C	3.71917e-08	-1.11461	-1.26818
62897869	chr5:62897869:G:C	1.1018e-07	-1.29676	-3.64918e-10
62897871	chr5:62897871:G:C	1.90422e-08	-1.68041	-1.37182
62897875	chr5:62897875:G:C	1.02597e-07	-1.40975e-10	-1.36807
62898531	chr5:62898531:C:T	1.07687e-07	-1.40975e-10	-1.31965
62898775	chr5:62898775:C:T	2.04752e-08	-1.66776	-1.3119
62899071	chr5:62899071:C:T	6.54984e-08	-1.15254	-0.664314
62899072	chr5:62899072:G:A	3.80228e-07	-1.05158	0.99347
62900079	chr5:62900079:A:G	1.02627e-07	-1.40975e-10	-1.36777
62900331	chr5:62900331:T:C	1.80119e-07	-1.40975e-10	-0.805261
62900527	chr5:62900527:C:T	1.17406e-07	-0.731579	-0.501667
62900951	chr5:62900951:T:C	1.15641e-07	-1.40975e-10	-1.24839
62901392	chr5:62901392:C:G	6.6711e-08	-1.14447	-0.654041
62901451	chr5:62901451:T:TTA	3.71282e-08	-1.37321	-1.0113
62901620	chr5:62901620:A:G	6.78578e-08	-1.0929	-0.688564
62901770	chr5:62901770:C:T	1.15997e-07	-1.40975e-10	-1.24531
62902995	chr5:62902995:G:A	1.16244e-07	-1.40975e-10	-1.24319
62903078	chr5:62903078:C:T	6.06608e-08	-1.02769	-0.865894
62903102	chr5:62903102:C:T	3.41185e-07	-0.166456	-3.64918e-10
62903241	chr5:62903241:C:T	4.80166e-08	-1.19733	-0.930007
62903456	chr5:62903456:A:G	6.62636e-08	-1.09878	-0.706464
62904284	chr5:62904284:A:C	5.48034e-08	-1.0431	-0.952034
62904293	chr5:62904293:G:A	2.92281e-07	-1.40975e-10	-0.321163
62904343	chr5:62904343:A:T	1.08762e-07	-1.40975e-10	-1.30972
62904415	chr5:62904415:A:C	1.09286e-07	-1.40975e-10	-1.30491
62904494	chr5:62904494:A:G	1.0289e-07	-1.40975e-10	-1.36522
62904607	chr5:62904607:G:A	4.04755e-07	0.00440021	-3.64918e-10
62905007	chr5:62905007:A:T	2.12527e-08	-1.58242	-1.35997
62905111	chr5:62905111:T:C	1.91066e-08	-1.67618	-1.37267
62905735	chr5:62905735:A:G	3.63002e-07	-1.40975e-10	-0.104472
62905775	chr5:62905775:G:A	1.09436e-07	-1.40975e-10	-1.30354
62906350	chr5:62906350:A:G	2.69462e-08	-1.33254	-1.3725
62906673	chr5:62906673:G:A	6.03993e-08	-1.19681	-0.701092
62906710	chr5:62906710:G:A	6.60208e-08	-1.10392	-0.704987
62906860	chr5:62906860:G:T	1.61262e-07	-1.40975e-10	-0.915852
62906879	chr5:62906879:C:T	5.63699e-08	-1.09736	-0.86959
62906911	chr5:62906911:G:A	2.85039e-07	-1.40975e-10	-0.346254
62907186	chr5:62907186:G:A	1.19937e-07	-1.40975e-10	-1.21192
62907813	chr5:62907813:A:G	1.39043e-07	-1.40975e-10	-1.0641
62907947	chr5:62907947:T:C	8.63458e-07	2.03895	-1.27688
62908012	chr5:62908012:C:G	6.26446e-07	1.17561	-0.734424
62908080	chr5:62908080:C:T	1.04247e-07	-1.40975e-10	-1.35212
62908306	chr5:62908306:C:T	2.98878e-08	-1.44101	-1.16043
62908707	chr5:62908707:C:T	4.19816e-08	-0.910072	-1.35158
62908902	chr5:62908902:T:C	1.81126e-07	-1.40975e-10	-0.799687
62909158	chr5:62909158:T:C	7.31697e-08	-1.14265	-0.56345
62909442	chr5:62909442:T:C	1.93486e-07	-1.40975e-10	-0.733675
62909651	chr5:62909651:T:A	2.51901e-08	-1.40188	-1.37055
62909770	chr5:62909770:A:G	1.02132e-07	-1.40975e-10	-1.37262
62909792	chr5:62909792:G:T	8.45742e-08	-0.69833	-0.862922
62910657	chr5:62910657:T:C	3.83691e-07	-1.40975e-10	-0.0490436
62911035	chr5:62911035:C:T	7.19026e-08	-1.15135	-0.572216
62911296	chr5:62911296:G:C	7.39908e-08	-1.10106	-0.593884
62911358	chr5:62911358:C:T	3.75408e-06	-1.40975e-10	2.23172
62911645	chr5:62911645:A:C	6.60156e-08	-1.16918	-0.639813
62911741	chr5:62911741:T:C	1.63623e-07	-1.40975e-10	-0.901313
62912002	chr5:62912002:T:G	6.50093e-08	-1.24007	-0.584284
62912125	chr5:62912125:G:A	7.4884e-08	-0.810662	-0.872278
62912408	chr5:62912408:C:T	6.58184e-08	-1.18683	-0.625153
62912415	chr5:62912415:C:A	1.0368e-07	-1.40975e-10	-1.35757
62912732	chr5:62912732:C:T	6.43902e-08	-1.16986	-0.664055
62912996	chr5:62912996:C:T	2.81431e-07	-1.40975e-10	-0.358993
62913045	chr5:62913045:A:G	1.0179e-07	-0.891341	-0.484632
62913662	chr5:62913662:C:T	5.18976e-08	-0.818227	-1.23138
62913795	chr5:62913795:G:A	6.469e-08	-1.17856	-0.650709
62913889	chr5:62913889:T:C	1.02125e-07	-1.40975e-10	-1.37268
62914913	chr5:62914913:C:A	6.48634e-08	-0.728617	-1.09798
62915163	chr5:62915163:A:G	7.53586e-08	-1.67662	-3.64918e-10
62915344	chr5:62915344:A:C	2.65185e-08	-1.41403	-1.30701
62915407	chr5:62915407:C:T	1.86101e-07	-1.40975e-10	-0.772592
62915594	chr5:62915594:A:G	6.79561e-08	-1.1302	-0.649816
62916246	chr5:62916246:C:T	6.39863e-08	-1.16022	-0.67999
62916589	chr5:62916589:T:C	1.06036e-07	-1.1082	-0.226906
62916694	chr5:62916694:A:G	7.12026e-08	-1.13152	-0.601836
62917573	chr5:62917573:G:A	4.37251e-08	-0.848687	-1.37227
62917647	chr5:62917647:A:G	4.87435e-08	-0.863053	-1.24926
62917668	chr5:62917668:A:C	1.23237e-07	-1.40975e-10	-1.18478
62917896	chr5:62917896:T:C	1.04912e-07	-1.34576	-3.64918e-10
62918323	chr5:62918323:T:A	6.06816e-08	-0.68975	-1.20349
62919379	chr5:62919379:AG:A	1.64966e-07	-1.40975e-10	-0.893141
62919383	chr5:62919383:T:A	1.72424e-07	-1.40975e-10	-0.848922
62919743	chr5:62919743:G:A	1.02585e-07	-1.40975e-10	-1.36819
62919880	chr5:62919880:A:G	1.19564e-07	-0.726625	-0.4884
62919950	chr5:62919950:T:G	4.13269e-08	-0.904922	-1.37244
62919956	chr5:62919956:T:C	1.02833e-07	-1.40975e-10	-1.36577
62920826	chr5:62920826:T:C	2.16814e-08	-1.64851	-1.27392
62921820	chr5:62921820:T:C	7.91284e-08	-1.62781	-3.64918e-10
62922044	chr5:62922044:T:C	1.13756e-07	-1.40975e-10	-1.26483
62922106	chr5:62922106:A:C	1.05384e-07	-1.40975e-10	-1.34127
62922275	chr5:62922275:G:A	1.10877e-07	-1.29046	-3.64918e-10
62922399	chr5:62922399:T:C	1.38004e-07	-1.40975e-10	-1.0716
62923231	chr5:62923231:A:C	1.6891e-07	-1.40975e-10	-0.869517
62923331	chr5:62923331:G:A	1.02564e-07	-1.3684	-3.64918e-10
62923637	chr5:62923637:T:C	1.02266e-07	-1.40975e-10	-1.3713
62923735	chr5:62923735:A:AAATG	2.06861e-07	-1.40975e-10	-0.666836
62923830	chr5:62923830:TG:T	8.63814e-08	-0.710661	-0.829448
62924368	chr5:62924368:G:T	8.19076e-08	-0.726117	-0.867172
62924442	chr5:62924442:C:G	1.02195e-07	-1.40975e-10	-1.372
62924475	chr5:62924475:G:A	7.75185e-08	-1.08098	-0.567384
62924490	chr5:62924490:G:A	1.12631e-07	-1.40975e-10	-1.27476
62924629	chr5:62924629:A:T	5.28309e-08	-0.803885	-1.2279
62924630	chr5:62924630:C:G	1.02369e-07	-1.40975e-10	-1.3703
62924642	chr5:62924642:C:T	7.62608e-08	-1.09977	-0.564949
62924900	chr5:62924900:T:G	1.0217e-07	-1.40975e-10	-1.37224
62925058	chr5:62925058:A:G	1.14623e-07	-1.40975e-10	-1.25723
62925374	chr5:62925374:C:T	6.96263e-08	-1.26736	-0.488376
62925509	chr5:62925509:C:T	7.19159e-08	-1.23275	-0.490639
62925549	chr5:62925549:T:G	6.98787e-08	-1.27922	-0.472897
62925665	chr5:62925665:T:C	7.50852e-08	-1.2071	-0.47316
62925911	chr5:62925911:C:T	7.97172e-08	-0.906953	-0.713443
62926098	chr5:62926098:A:G	1.42048e-07	-1.40975e-10	-1.04272
62926236	chr5:62926236:T:G	7.54688e-08	-1.24717	-0.427994
62926382	chr5:62926382:C:T	1.05574e-07	-1.40975e-10	-1.33947
62926490	chr5:62926490:A:G	7.32297e-08	-1.00235	-0.702934
62926503	chr5:62926503:T:C	4.56581e-08	-0.930705	-1.247
62926557	chr5:62926557:G:T	2.18063e-07	-1.40975e-10	-0.614098
62926656	chr5:62926656:C:T	7.96454e-08	-0.916235	-0.705062
62926731	chr5:62926731:C:A	1.12953e-07	-1.40975e-10	-1.27191
62927498	chr5:62927498:C:T	3.38625e-08	-1.457	-1.01957
62927976	chr5:62927976:C:T	5.0092e-08	-0.839028	-1.24599
62928635	chr5:62928635:C:T	7.38485e-08	-1.24424	-0.452622
62928819	chr5:62928819:C:A	4.22881e-08	-1.0271	-1.22728
62928858	chr5:62928858:C:T	7.68269e-08	-0.909835	-0.747491
62928893	chr5:62928893:C:T	1.43654e-07	-1.40975e-10	-1.03147
62929072	chr5:62929072:A:G	5.93552e-08	-1.45097	-0.464374
62929299	chr5:62929299:T:C	7.36559e-08	-1.24452	-0.454952
62929379	chr5:62929379:T:C	7.61381e-08	-1.22809	-0.438238
62929455	chr5:62929455:T:C	1.11504e-07	-1.40975e-10	-1.28482
62929725	chr5:62929725:A:G	8.18802e-08	-0.889494	-0.70413
62929804	chr5:62929804:T:C	1.89344e-07	-1.40975e-10	-0.755313
62929817	chr5:62929817:C:T	1.13039e-07	-1.40975e-10	-1.27114
62930186	chr5:62930186:T:G	1.90318e-07	-1.40975e-10	-0.750186
62930248	chr5:62930248:G:A	5.05211e-08	-0.846165	-1.23032
62930664	chr5:62930664:G:A	1.63201e-07	-1.40975e-10	-0.9039
62930838	chr5:62930838:G:A	1.03871e-07	-0.971962	-0.383771
62930960	chr5:62930960:A:C	2.69047e-07	-1.40975e-10	-0.403995
62931015	chr5:62931015:T:C	7.30152e-08	-1.26635	-0.44186
62931176	chr5:62931176:A:T	2.67786e-08	-1.43021	-1.28107
62931295	chr5:62931295:A:G	1.91873e-07	-1.40975e-10	-0.742046
62931511	chr5:62931511:G:T	6.95692e-08	-1.30712	-0.449435
62931528	chr5:62931528:G:A	1.11674e-07	-1.40975e-10	-1.2833
62932119	chr5:62932119:A:G	1.02216e-07	-1.40975e-10	-1.3718
62932793	chr5:62932793:T:C	9.09737e-08	-1.2634	-0.224913
62932929	chr5:62932929:T:C	1.10713e-07	-1.40975e-10	-1.29193
62933403	chr5:62933403:A:G	1.69394e-07	-1.40975e-10	-0.866654
62933722	chr5:62933722:T:C	6.75698e-08	-1.2871	-0.498623
62933758	chr5:62933758:A:G	1.57405e-07	-1.40975e-10	-0.940057
62933800	chr5:62933800:G:A	6.54674e-08	-1.31324	-0.50409
62933812	chr5:62933812:C:T	1.03324e-07	-1.40975e-10	-1.36101
62933942	chr5:62933942:C:T	1.13484e-07	-1.40975e-10	-1.26721
62934303	chr5:62934303:C:T	4.16968e-08	-1.09171	-1.17674
62934320	chr5:62934320:G:C	1.36693e-07	-1.40975e-10	-1.08114
62934464	chr5:62934464:G:T	7.80588e-08	-1.2317	-0.409714
62934487	chr5:62934487:T:C	6.64386e-08	-1.36025	-0.44235
62935533	chr5:62935533:C:T	6.17332e-08	-1.05372	-0.822334
62935763	chr5:62935763:G:A	3.30891e-08	-1.54813	-0.951545
62935801	chr5:62935801:G:A	3.68038e-08	-1.56954	-0.82374
62935857	chr5:62935857:G:A	1.16761e-07	-1.40975e-10	-1.23876
62936341	chr5:62936341:A:G	2.44604e-08	-1.56191	-1.23992
62936581	chr5:62936581:C:G	2.0877e-08	-1.60906	-1.35117
62936707	chr5:62936707:T:C	1.27085e-07	-1.40975e-10	-1.15403
62936923	chr5:62936923:AC:A	3.07024e-08	-1.51026	-1.06428
62937546	chr5:62937546:G:A	5.72821e-07	-1.40975e-10	0.351693
62937792	chr5:62937792:C:T	7.05121e-08	-1.36996	-0.373135
62937850	chr5:62937850:A:G	3.41187e-08	-1.34681	-1.12222
62937949	chr5:62937949:A:C	1.12901e-07	-1.40975e-10	-1.27237
62937980	chr5:62937980:TC:T	6.34584e-08	-1.01718	-0.831315
62938491	chr5:62938491:A:G	1.04089e-07	-1.40975e-10	-1.35363
62938545	chr5:62938545:C:T	1.11903e-07	-1.40975e-10	-1.28125
62938583	chr5:62938583:T:A	2.67839e-08	-1.55154	-1.15954
62938754	chr5:62938754:T:G	7.48994e-08	-1.34453	-0.338209
62938879	chr5:62938879:G:A	2.974e-07	-0.303802	-3.64918e-10
62939040	chr5:62939040:C:T	2.69583e-08	-1.55616	-1.14843
62939068	chr5:62939068:AG:A	6.91512e-08	-0.928664	-0.833922
62939256	chr5:62939256:G:A	2.01855e-08	-1.62613	-1.36779
62939292	chr5:62939292:G:A	1.13048e-07	-1.40975e-10	-1.27107
62939385	chr5:62939385:C:T	1.15677e-07	-1.40975e-10	-1.24808
62939457	chr5:62939457:A:T	5.26868e-08	-0.864422	-1.17009
62939485	chr5:62939485:C:T	1.26085e-07	-1.40975e-10	-1.16192
62939732	chr5:62939732:A:G	1.35733e-07	-1.40975e-10	-1.08819
62940057	chr5:62940057:G:A	2.80616e-08	-1.42275	-1.24173
62940599	chr5:62940599:G:A	1.12982e-07	-1.40975e-10	-1.27165
62940830	chr5:62940830:A:C	1.04066e-07	-1.40975e-10	-1.35385
62940886	chr5:62940886:G:A	2.57707e-08	-1.58629	-1.16335
62940990	chr5:62940990:G:T	2.6176e-08	-1.58718	-1.14686
62941107	chr5:62941107:T:C	5.54473e-08	-1.15071	-0.832737
62941166	chr5:62941166:T:A	2.71885e-08	-1.55532	-1.14077
62941261	chr5:62941261:T:C	2.95092e-08	-1.63621	-0.977965
62941827	chr5:62941827:T:C	5.32085e-08	-1.17654	-0.848123
62941932	chr5:62941932:G:A	4.99235e-08	-1.21819	-0.870202
62942225	chr5:62942225:G:T	5.11737e-08	-1.19299	-0.87066
62942390	chr5:62942390:G:T	3.14929e-08	-1.44634	-1.10278
62942431	chr5:62942431:C:T	3.72601e-08	-1.4043	-0.976657
62942515	chr5:62942515:A:G	1.09382e-07	-1.40975e-10	-1.30404
62943049	chr5:62943049:A:G	5.38406e-08	-1.18503	-0.827824
62943182	chr5:62943182:T:C	1.46047e-07	-0.994012	-0.0209384
62943950	chr5:62943950:AG:A	1.04296e-07	-1.40975e-10	-1.35165
62943953	chr5:62943953:T:TGA	1.0418e-07	-1.40975e-10	-1.35276
62943956	chr5:62943956:C:T	1.04936e-07	-1.40975e-10	-1.34553
62943958	chr5:62943958:G:A	1.04975e-07	-1.40975e-10	-1.34516
62943988	chr5:62943988:C:A	1.02726e-07	-1.40975e-10	-1.36682
62944350	chr5:62944350:T:G	1.12948e-07	-1.40975e-10	-1.27195
62944363	chr5:62944363:G:A	1.33621e-07	-1.08142	-0.0224513
62944739	chr5:62944739:T:C	5.68563e-07	-1.40975e-10	0.344231
62944757	chr5:62944757:T:A	2.96736e-07	-1.40975e-10	-0.306038
62944816	chr5:62944816:C:T	2.55305e-08	-1.4778	-1.28121
62944910	chr5:62944910:C:T	5.45881e-08	-1.16633	-0.832737
62945099	chr5:62945099:T:C	2.99213e-08	-1.30518	-1.29514
62945299	chr5:62945299:C:A	1.87015e-07	-0.784088	0.0163963
62945418	chr5:62945418:A:G	1.3979e-07	-1.40975e-10	-1.05874
62945978	chr5:62945978:T:A	1.16531e-07	-1.14681	-0.0939137
62946337	chr5:62946337:G:T	2.72355e-08	-1.46237	-1.23199
62946796	chr5:62946796:C:T	8.74072e-08	-1.5283	-3.64918e-10
62946917	chr5:62946917:T:C	2.18673e-07	-1.07481	0.463511
62947120	chr5:62947120:A:G	1.98762e-07	-1.40975e-10	-0.706772
62947315	chr5:62947315:C:T	1.06476e-07	-1.40975e-10	-1.33096
62947729	chr5:62947729:C:G	2.91471e-08	-1.33549	-1.29104
62947806	chr5:62947806:T:C	1.17522e-06	-1.40975e-10	1.07033
62947943	chr5:62947943:T:G	1.26184e-07	-1.40975e-10	-1.16114
62948342	chr5:62948342:A:G	1.04927e-07	-1.40975e-10	-1.34562
62949231	chr5:62949231:G:A	7.11941e-08	-0.87454	-0.858931
62949286	chr5:62949286:T:A	4.78611e-08	-1.31873	-0.81185
62949485	chr5:62949485:C:T	1.67173e-07	-1.40975e-10	-0.879853
62949499	chr5:62949499:A:G	4.55432e-08	-1.39939	-0.78083
62949590	chr5:62949590:C:G	3.19191e-08	-1.30817	-1.22751
62949622	chr5:62949622:CTATT:C	1.71772e-07	-1.40975e-10	-0.852715
62949692	chr5:62949692:G:A	1.06292e-07	-1.40975e-10	-1.33269
62949889	chr5:62949889:C:T	1.1903e-07	-1.40975e-10	-1.21951
62950078	chr5:62950078:G:C	6.95181e-08	-0.936701	-0.820591
62950347	chr5:62950347:C:T	4.57223e-08	-1.34025	-0.836041
62950756	chr5:62950756:G:A	3.32524e-08	-1.13856	-1.35619
62951005	chr5:62951005:G:A	3.64991e-07	-1.40975e-10	-0.099007
62951315	chr5:62951315:C:T	1.12075e-07	-1.40975e-10	-1.27971
62951382	chr5:62951382:G:T	1.04878e-07	-1.40975e-10	-1.34609
62951544	chr5:62951544:G:C	3.51185e-08	-1.31773	-1.12242
62951575	chr5:62951575:G:T	4.64382e-08	-1.34376	-0.817004
62951754	chr5:62951754:C:G	3.89202e-08	-0.965697	-1.37167
62951813	chr5:62951813:T:G	1.97469e-07	-1.40975e-10	-0.7133
62951860	chr5:62951860:A:G	4.59572e-08	-1.32457	-0.846597
62951982	chr5:62951982:G:C	3.98438e-08	-1.26119	-1.05272
62952066	chr5:62952066:C:A	2.5355e-07	-0.976851	0.513529
62952355	chr5:62952355:T:G	3.70444e-08	-1.01527	-1.37149
62952370	chr5:62952370:C:A	6.1082e-08	-1.06956	-0.817102
62952970	chr5:62952970:G:A	1.20678e-07	-1.40975e-10	-1.20576
62953082	chr5:62953082:G:T	1.04538e-07	-1.40975e-10	-1.34933
62953222	chr5:62953222:G:A	1.02565e-07	-1.40975e-10	-1.36839
62953259	chr5:62953259:C:T	2.31898e-07	-1.00411	0.451533
62953266	chr5:62953266:T:A	4.694e-08	-1.36497	-0.785039
62953346	chr5:62953346:A:G	6.97355e-08	-0.654609	-1.09956
62953606	chr5:62953606:T:C	6.88012e-08	-0.938564	-0.829095
62953934	chr5:62953934:G:A	1.10433e-07	-0.661596	-0.632874
62953935	chr5:62953935:G:A	1.09405e-07	-0.668319	-0.635508
62954076	chr5:62954076:C:G	3.51242e-07	-0.576802	0.439397
62954429	chr5:62954429:T:G	1.04964e-07	-1.40975e-10	-1.34526
62954431	chr5:62954431:C:A	1.04875e-07	-1.40975e-10	-1.34611
62954594	chr5:62954594:T:G	1.20225e-07	-1.40975e-10	-1.20951
62954663	chr5:62954663:G:A	4.32882e-08	-0.860113	-1.37089
62955006	chr5:62955006:C:T	1.02447e-07	-1.40975e-10	-1.36954
62955408	chr5:62955408:T:G	7.985e-08	-0.623344	-0.995387
62955517	chr5:62955517:C:T	6.9115e-08	-0.940377	-0.822732
62955545	chr5:62955545:G:A	1.7711e-07	-1.40975e-10	-0.822112
62955719	chr5:62955719:T:A	7.96506e-08	-0.811853	-0.809378
62955852	chr5:62955852:C:T	6.72684e-08	-0.939415	-0.850776
62956060	chr5:62956060:C:T	1.29567e-07	-1.40975e-10	-1.13468
62956123	chr5:62956123:G:A	1.04582e-07	-1.40975e-10	-1.34891
62956278	chr5:62956278:T:C	1.04553e-07	-1.40975e-10	-1.34919
62956314	chr5:62956314:G:A	1.7579e-07	-1.40975e-10	-0.829591
62956541	chr5:62956541:C:A	2.25846e-07	-1.05316	0.474131
62956617	chr5:62956617:G:A	4.22634e-08	-0.884848	-1.37011
62957019	chr5:62957019:A:G	6.78731e-08	-0.956303	-0.824938
62957229	chr5:62957229:G:A	2.59174e-07	-1.40975e-10	-0.441381
62957387	chr5:62957387:C:A	3.54872e-07	-0.593971	0.466848
62957615	chr5:62957615:A:AAAC	4.76816e-08	-0.787873	-1.34646
62957703	chr5:62957703:G:A	1.03421e-07	-1.40975e-10	-1.36007
62957813	chr5:62957813:A:C	2.38997e-07	-1.00983	0.487402
62958461	chr5:62958461:G:T	7.26237e-08	-0.891126	-0.822463
62958516	chr5:62958516:T:A	1.0235e-07	-1.37049	-3.64918e-10
62958815	chr5:62958815:A:C	4.32405e-08	-0.86076	-1.37134
62958841	chr5:62958841:G:A	8.71752e-08	-0.752133	-0.778827
62959917	chr5:62959917:A:G	1.5388e-07	-0.400642	-0.562062
62959980	chr5:62959980:A:G	1.00467e-07	-1.63261	0.24356
62960650	chr5:62960650:C:T	1.03074e-07	-1.40975e-10	-1.36344
62961105	chr5:62961105:A:G	1.11163e-07	-1.40975e-10	-1.28789
62961181	chr5:62961181:T:C	2.80019e-07	-0.986196	0.622172
62961785	chr5:62961785:C:T	2.58945e-07	-1.40975e-10	-0.442264
62961808	chr5:62961808:T:C	2.06404e-08	-1.61083	-1.3608
62962384	chr5:62962384:C:A	5.64131e-07	-1.40975e-10	0.336407
62962713	chr5:62962713:C:T	2.03255e-07	-1.40975e-10	-0.68442
62963040	chr5:62963040:G:A	1.10586e-07	-1.40975e-10	-1.29308
62963065	chr5:62963065:A:G	1.66533e-07	-1.40975e-10	-0.88369
62963192	chr5:62963192:G:A	1.20667e-07	-1.40975e-10	-1.20585
62963338	chr5:62963338:G:A	7.59916e-08	-1.66826	-3.64918e-10
62963446	chr5:62963446:C:T	2.35228e-07	-1.40975e-10	-0.538325
62963587	chr5:62963587:G:C	4.96558e-08	-1.30714	-0.786623
62964170	chr5:62964170:CTG:C	1.05041e-07	-1.40975e-10	-1.34453
62964177	chr5:62964177:T:C	5.06733e-08	-1.33246	-0.741017
62964191	chr5:62964191:C:T	6.78696e-07	-1.29661	1.8179
62964329	chr5:62964329:C:G	1.25345e-07	-1.40975e-10	-1.16781
62964345	chr5:62964345:G:A	1.04246e-07	-1.35213	-3.64918e-10
62964352	chr5:62964352:G:A	1.20209e-07	-1.40975e-10	-1.20965
62964803	chr5:62964803:G:A	9.59964e-08	-1.43457	-3.64918e-10
62964928	chr5:62964928:C:T	7.56783e-08	-0.983745	-0.688644
62965134	chr5:62965134:T:C	1.05041e-07	-1.40975e-10	-1.34453
62965257	chr5:62965257:A:G	4.94305e-08	-0.825334	-1.27298
62965328	chr5:62965328:G:A	7.54964e-08	-1.00014	-0.674654
62965343	chr5:62965343:A:T	1.15593e-07	-1.40975e-10	-1.2488
62965478	chr5:62965478:T:C	7.44571e-08	-0.999553	-0.689105
62965701	chr5:62965701:G:A	4.81705e-08	-1.0574	-1.06673
62965757	chr5:62965757:A:G	2.06324e-07	-1.40975e-10	-0.669434
62965884	chr5:62965884:C:A	7.37025e-08	-1.00007	-0.698777
62966003	chr5:62966003:T:C	6.89177e-08	-1.19465	-0.571321
62966210	chr5:62966210:A:T	2.35041e-07	-1.40975e-10	-0.539122
62966788	chr5:62966788:G:A	1.41504e-07	-1.40975e-10	-1.04655
62966841	chr5:62966841:G:T	1.42013e-07	-1.40975e-10	-1.04296
62967125	chr5:62967125:T:C	6.43094e-08	-1.29978	-0.535393
62967184	chr5:62967184:A:G	2.05285e-07	-1.40975e-10	-0.674482
62967280	chr5:62967280:C:T	1.05041e-07	-1.40975e-10	-1.34453
62967629	chr5:62967629:T:A	7.43677e-08	-1.00081	-0.689045
62967759	chr5:62967759:T:C	2.61048e-07	-1.40975e-10	-0.434176
62968271	chr5:62968271:G:A	3.54826e-08	-1.26898	-1.16086
62968325	chr5:62968325:G:A	2.99115e-07	-1.40975e-10	-0.298052
62968397	chr5:62968397:T:C	1.32911e-07	-1.1092	-3.64918e-10
62969242	chr5:62969242:T:C	4.14459e-08	-0.903709	-1.37078
62969729	chr5:62969729:A:G	1.85068e-07	-0.726175	-0.0519825
62969829	chr5:62969829:G:A	1.52409e-07	-1.40975e-10	-0.972316
62970060	chr5:62970060:G:A	2.48869e-07	-1.40975e-10	-0.481952
62970447	chr5:62970447:C:T	1.05041e-07	-1.40975e-10	-1.34453
62970464	chr5:62970464:A:G	1.04986e-07	-1.40975e-10	-1.34505
62970792	chr5:62970792:T:A	1.41587e-07	-1.40975e-10	-1.04596
62970926	chr5:62970926:C:G	4.61543e-08	-1.33122	-0.835666
62970931	chr5:62970931:C:T	2.14594e-07	-1.40975e-10	-0.630133
62971136	chr5:62971136:C:T	1.02528e-07	-1.40975e-10	-1.36875
62971278	chr5:62971278:C:T	2.27811e-07	-1.66269	1.09233
62971351	chr5:62971351:C:A	2.53211e-07	-0.464656	-3.64918e-10
62971387	chr5:62971387:G:T	6.42179e-08	-1.09033	-0.746265
62971529	chr5:62971529:C:A	4.14402e-08	-0.901934	-1.37269
62971798	chr5:62971798:AC:A	7.50729e-08	-1.68042	-3.64918e-10
62971933	chr5:62971933:T:G	7.72616e-08	-0.740925	-0.910758
62972316	chr5:62972316:G:A	1.54568e-07	-1.40975e-10	-0.958245
62972317	chr5:62972317:G:A	1.47962e-07	-1.40975e-10	-1.00193
62972916	chr5:62972916:C:T	9.56507e-08	-0.758469	-0.679709
62973028	chr5:62973028:T:G	9.08816e-08	-0.843623	-0.6457
62973185	chr5:62973185:A:G	4.0818e-08	-0.918152	-1.37161
62973249	chr5:62973249:C:A	2.42871e-07	-0.985214	0.478863
62973327	chr5:62973327:G:T	7.69082e-08	-1.65627	-3.64918e-10
62973333	chr5:62973333:A:G	4.01208e-08	-0.934368	-1.37262
62973362	chr5:62973362:T:C	1.17783e-07	-1.40975e-10	-1.23004
62973583	chr5:62973583:G:A	4.16043e-08	-0.898092	-1.37258
62973648	chr5:62973648:CA:C	1.02271e-07	-1.40975e-10	-1.37126
62973686	chr5:62973686:A:G	1.04899e-07	-1.40975e-10	-1.34588
62973861	chr5:62973861:T:A	1.42164e-07	-1.40975e-10	-1.0419
62974123	chr5:62974123:C:T	3.93853e-08	-0.953663	-1.37183
62974565	chr5:62974565:A:C	1.19394e-07	-1.40975e-10	-1.21645
62975261	chr5:62975261:C:T	4.01155e-08	-0.935647	-1.37147
62975304	chr5:62975304:TA:T	7.13103e-08	-1.02616	-0.705678
62975383	chr5:62975383:T:A	2.591e-07	-1.40975e-10	-0.441665
62975627	chr5:62975627:A:G	1.48828e-07	-0.404092	-0.591994
62975698	chr5:62975698:A:G	7.02213e-08	-1.04368	-0.703546
62976029	chr5:62976029:C:T	1.83391e-07	-1.40975e-10	-0.787261
62977331	chr5:62977331:T:C	7.35279e-08	-0.996087	-0.70513
62977406	chr5:62977406:C:T	1.20931e-07	-1.40975e-10	-1.20366
62978280	chr5:62978280:G:A	6.13689e-07	0.420608	-3.64918e-10
62979110	chr5:62979110:C:T	4.6799e-08	-0.869027	-1.28399
62979632	chr5:62979632:T:C	3.91011e-08	-1.31178	-1.02095
62979847	chr5:62979847:G:C	3.73392e-08	-1.3402	-1.03864
62980262	chr5:62980262:T:C	7.36833e-08	-0.474695	-1.22441
62980716	chr5:62980716:C:T	4.55364e-08	-1.35663	-0.82374
62981443	chr5:62981443:G:A	3.9721e-08	-1.27256	-1.04444
62981557	chr5:62981557:C:T	4.70388e-08	-1.20532	-0.942583
62981825	chr5:62981825:A:G	2.84338e-07	-0.348716	-3.64918e-10
62982193	chr5:62982193:T:G	3.02411e-08	-1.65805	-0.931631
62982412	chr5:62982412:C:T	1.9621e-07	-1.40975e-10	-0.719696
62982624	chr5:62982624:C:G	1.97983e-07	-1.40975e-10	-0.710701
62982826	chr5:62982826:G:A	6.0342e-08	-1.57268	-0.326174
62982992	chr5:62982992:C:A	6.05126e-08	-1.58404	-0.311986
62983054	chr5:62983054:T:C	6.26795e-08	-1.58289	-0.277957
62983549	chr5:62983549:A:G	1.9621e-07	-1.40975e-10	-0.719696
62983587	chr5:62983587:A:G	1.96113e-07	-1.40975e-10	-0.72019
62983876	chr5:62983876:A:G	1.02519e-07	-1.40975e-10	-1.36883
62984271	chr5:62984271:T:C	2.5236e-08	-1.63422	-1.13639
62984277	chr5:62984277:C:T	1.07952e-07	-1.40975e-10	-1.31719
62984370	chr5:62984370:G:A	1.67634e-07	-1.40975e-10	-0.8771
62984752	chr5:62984752:T:C	2.0839e-07	-0.659467	-3.64918e-10
62984958	chr5:62984958:C:T	6.05952e-07	0.407921	-3.64918e-10
62985223	chr5:62985223:G:A	6.14832e-08	-1.61581	-0.264303
62985231	chr5:62985231:A:G	1.29954e-07	-1.40975e-10	-1.1317
62985232	chr5:62985232:G:T	2.4071e-07	-1.11108	0.595794
62985650	chr5:62985650:A:C	2.62612e-08	-1.62801	-1.10278
62985711	chr5:62985711:T:G	4.35101e-08	-1.57364	-0.652249
62986110	chr5:62986110:A:G	1.89107e-07	-1.40975e-10	-0.756569
62986364	chr5:62986364:A:G	4.82166e-08	-1.60313	-0.520045
62986536	chr5:62986536:A:G	8.11891e-08	-1.6021	-3.64918e-10
62986863	chr5:62986863:C:A	1.14239e-07	-1.40975e-10	-1.26059
62986917	chr5:62986917:G:A	2.49476e-08	-1.65423	-1.12788
62986923	chr5:62986923:A:G	1.93578e-07	-1.40975e-10	-0.733199
62987136	chr5:62987136:A:G	4.8367e-08	-1.37974	-0.740319
62987472	chr5:62987472:A:G	1.89761e-07	-1.40975e-10	-0.753116
62987824	chr5:62987824:T:C	1.58901e-07	-1.40975e-10	-0.9306
62987948	chr5:62987948:A:T	1.04494e-07	-1.40975e-10	-1.34975
62988301	chr5:62988301:A:G	8.77949e-08	-1.52388	-3.64918e-10
62988422	chr5:62988422:A:C	1.26514e-07	-1.40975e-10	-1.15853
62988439	chr5:62988439:C:T	4.31598e-08	-1.64659	-0.587377
62988454	chr5:62988454:C:A	4.25058e-08	-1.63723	-0.612008
62988462	chr5:62988462:G:C	1.02552e-07	-1.40975e-10	-1.36851
62988666	chr5:62988666:T:C	4.6187e-07	0.136403	-3.64918e-10
62988836	chr5:62988836:GA:G	3.71796e-07	-1.40975e-10	-0.0805341
62988906	chr5:62988906:ACT:A	1.3186e-07	-1.40975e-10	-1.11714
62989049	chr5:62989049:C:A	5.65381e-08	-1.61812	-0.345845
62990008	chr5:62990008:G:A	4.84612e-08	-1.59109	-0.527028
62990428	chr5:62990428:C:T	1.02857e-07	-1.40975e-10	-1.36554
62990636	chr5:62990636:A:C	9.59284e-08	-1.43528	-3.64918e-10
62990696	chr5:62990696:C:T	2.91966e-08	-1.49649	-1.12834
62990707	chr5:62990707:C:T	4.57343e-08	-1.59574	-0.580291
62991395	chr5:62991395:G:A	5.07818e-07	-1.40975e-10	0.231242
62991478	chr5:62991478:C:A	1.58654e-07	-1.40975e-10	-0.932156
62991930	chr5:62991930:T:C	1.02456e-07	-1.40975e-10	-1.36945
62992261	chr5:62992261:A:G	1.02839e-07	-1.40975e-10	-1.36571
62992481	chr5:62992481:AT:A	1.96884e-07	-1.40975e-10	-0.716266
62992686	chr5:62992686:A:G	1.02826e-07	-1.40975e-10	-1.36585
62992846	chr5:62992846:A:G	1.96147e-07	-1.40975e-10	-0.720015
62993004	chr5:62993004:A:G	1.02626e-07	-1.67101	0.303229
62993097	chr5:62993097:A:G	1.11415e-07	-1.40975e-10	-1.28562
62993113	chr5:62993113:T:C	1.0285e-07	-1.40975e-10	-1.3656
62993291	chr5:62993291:C:T	1.90178e-07	-1.40975e-10	-0.750922
62993389	chr5:62993389:A:G	5.38403e-08	-1.18574	-0.827114
62993481	chr5:62993481:C:T	1.65794e-07	-1.40975e-10	-0.888134
62993482	chr5:62993482:C:A	5.19485e-08	-1.59701	-0.451618
62993542	chr5:62993542:T:G	3.77025e-08	-1.60032	-0.768837
62993577	chr5:62993577:C:T	1.49037e-07	-1.40975e-10	-0.994686
62993625	chr5:62993625:G:A	1.31227e-07	-1.12196	-3.64918e-10
62993765	chr5:62993765:A:C	4.21525e-08	-1.61637	-0.641219
62993892	chr5:62993892:AG:A	2.77783e-08	-1.60899	-1.06564
62994138	chr5:62994138:T:G	1.03182e-07	-1.40975e-10	-1.36238
62994333	chr5:62994333:G:A	1.14604e-07	-1.40975e-10	-1.2574
62994571	chr5:62994571:T:A	1.04599e-07	-1.40975e-10	-1.34875
62994578	chr5:62994578:G:T	2.05139e-07	-0.675195	-3.64918e-10
62994903	chr5:62994903:C:T	1.04599e-07	-1.40975e-10	-1.34875
62995002	chr5:62995002:A:G	9.4896e-08	-1.4461	-3.64918e-10
62995488	chr5:62995488:A:C	1.17751e-06	-0.0366775	1.10895
62995634	chr5:62995634:C:T	1.04406e-07	-1.40975e-10	-1.3506
62995822	chr5:62995822:G:A	3.98251e-08	-1.62175	-0.692635
62995843	chr5:62995843:A:G	2.95521e-07	0.420372	-0.730512
62996771	chr5:62996771:T:C	5.52166e-08	-1.59701	-0.390603
62996902	chr5:62996902:A:T	4.17756e-08	-1.60867	-0.657898
62996966	chr5:62996966:A:G	5.50165e-08	-1.58835	-0.402902
62997090	chr5:62997090:CT:C	9.107e-08	-1.48725	-3.64918e-10
62997196	chr5:62997196:G:A	1.03327e-07	-1.40975e-10	-1.36098
62997445	chr5:62997445:A:G	1.10703e-07	-1.40975e-10	-1.29203
62997455	chr5:62997455:T:C	1.03592e-07	-1.40975e-10	-1.35842
62997674	chr5:62997674:T:C	1.02435e-07	-1.40975e-10	-1.36965
62998528	chr5:62998528:A:C	4.75258e-08	-1.61228	-0.525326
62999185	chr5:62999185:T:C	1.02844e-07	-1.40975e-10	-1.36567
62999187	chr5:62999187:C:T	5.36572e-08	-1.58645	-0.429813
62999256	chr5:62999256:C:T	1.02384e-07	-1.40975e-10	-1.37015
62999720	chr5:62999720:A:G	4.27267e-08	-1.58045	-0.663603
62999859	chr5:62999859:C:A	2.45315e-07	-1.40975e-10	-0.496339
62999934	chr5:62999934:A:G	1.32815e-06	0.159739	1.03292
63000308	chr5:63000308:GT:G	3.98504e-08	-1.59068	-0.723072
63001096	chr5:63001096:A:G	2.46853e-08	-1.62626	-1.16641
63001121	chr5:63001121:C:A	2.01472e-08	-1.65397	-1.34184
63001362	chr5:63001362:T:G	1.02816e-07	-1.40975e-10	-1.36594
63001590	chr5:63001590:C:T	1.02857e-07	-1.40975e-10	-1.36554
63001985	chr5:63001985:G:A	5.98926e-08	-1.58757	-0.318759
63002103	chr5:63002103:A:G	2.38829e-08	-1.63608	-1.18963
63002104	chr5:63002104:A:G	2.93844e-07	-0.315833	-3.64918e-10
63002746	chr5:63002746:A:T	1.02212e-07	-1.40975e-10	-1.37183
63002857	chr5:63002857:C:T	2.316e-08	-1.63459	-1.22187
63002881	chr5:63002881:C:T	3.93087e-08	-1.60068	-0.726758
63003352	chr5:63003352:A:G	6.09841e-08	-1.58664	-0.301622
63003406	chr5:63003406:C:T	1.03973e-07	-1.40975e-10	-1.35475
63004020	chr5:63004020:A:G	2.6116e-08	-1.62004	-1.1163
63004028	chr5:63004028:G:A	2.44045e-07	-1.40975e-10	-0.501528
63004048	chr5:63004048:T:A	1.80207e-07	-1.40975e-10	-0.804777
63004502	chr5:63004502:G:A	2.93576e-07	-0.316746	-3.64918e-10
63005725	chr5:63005725:A:T	2.89543e-08	-1.48826	-1.1449
63005728	chr5:63005728:A:T	9.80229e-08	-1.41368	-3.64918e-10
63005854	chr5:63005854:T:C	1.04544e-07	-1.40975e-10	-1.34928
63006170	chr5:63006170:G:A	1.0463e-07	-1.40975e-10	-1.34845
63006248	chr5:63006248:T:G	2.14374e-07	-1.40975e-10	-0.631156
63006399	chr5:63006399:G:C	2.78994e-07	-1.40975e-10	-0.367689
63006781	chr5:63006781:A:G	1.02248e-07	-1.40975e-10	-1.37148
63007583	chr5:63007583:C:T	2.45225e-08	-1.65156	-1.14773
63007946	chr5:63007946:G:A	1.04643e-07	-1.40975e-10	-1.34832
63008513	chr5:63008513:T:C	1.36849e-06	0.14992	1.07267
63008704	chr5:63008704:A:G	2.35904e-08	-1.60309	-1.23494
63008735	chr5:63008735:C:G	1.02554e-07	-1.40975e-10	-1.36849
63008744	chr5:63008744:T:A	3.0056e-08	-1.63157	-0.964252
63008949	chr5:63008949:G:T	2.26582e-07	-1.40975e-10	-0.575775
63009010	chr5:63009010:C:T	1.10308e-07	-1.40975e-10	-1.2956
63009115	chr5:63009115:T:C	1.22654e-06	0.10867	1.0044
63009151	chr5:63009151:C:T	2.62348e-08	-1.56432	-1.16748
63009188	chr5:63009188:C:T	1.03585e-07	-1.40975e-10	-1.35849
63009962	chr5:63009962:G:A	1.63458e-07	-0.902325	-3.64918e-10
63010206	chr5:63010206:C:T	1.8691e-07	-1.40975e-10	-0.768252
63010358	chr5:63010358:G:T	2.4675e-07	-1.40975e-10	-0.490505
63010482	chr5:63010482:C:T	1.03529e-07	-1.40975e-10	-1.35903
63011093	chr5:63011093:A:G	1.90195e-07	-1.40975e-10	-0.75083
63011351	chr5:63011351:A:G	5.0824e-08	-1.62001	-0.450502
63011417	chr5:63011417:T:G	1.27927e-06	0.188731	0.966434
63011464	chr5:63011464:G:A	1.03974e-07	-1.40975e-10	-1.35474
63011812	chr5:63011812:G:A	1.03974e-07	-1.40975e-10	-1.35474
63012013	chr5:63012013:A:G	4.75373e-08	-1.63572	-0.501641
63012210	chr5:63012210:C:A	2.38964e-08	-1.62082	-1.20433
63012476	chr5:63012476:T:C	1.05012e-07	-1.40975e-10	-1.34481
63012705	chr5:63012705:G:T	2.24965e-08	-1.63623	-1.24929
63013252	chr5:63013252:A:T	6.12522e-08	-1.60067	-0.28321
63013362	chr5:63013362:G:A	1.99529e-07	-1.40975e-10	-0.702921
63013426	chr5:63013426:T:TA	1.93205e-07	-1.40975e-10	-0.735129
63013569	chr5:63013569:A:C	2.88439e-07	-1.40975e-10	-0.334398
63013741	chr5:63013741:G:A	1.03502e-07	-1.40975e-10	-1.35929
63013774	chr5:63013774:G:A	1.03538e-07	-1.40975e-10	-1.35894
63014152	chr5:63014152:A:C	2.58913e-07	0.0453989	-0.487787
63014259	chr5:63014259:C:T	1.07632e-07	-1.6746	0.354442
63014352	chr5:63014352:C:G	1.28722e-07	-1.40975e-10	-1.14122
63014520	chr5:63014520:T:C	1.02519e-07	-1.40975e-10	-1.36883
63014523	chr5:63014523:T:G	1.02324e-07	-1.40975e-10	-1.37074
63014608	chr5:63014608:A:G	1.02678e-07	-1.40975e-10	-1.36729
63015000	chr5:63015000:G:A	1.03774e-07	-1.40975e-10	-1.35667
63015519	chr5:63015519:A:G	1.11056e-07	-1.40975e-10	-1.28884
63015739	chr5:63015739:CAT:C	1.18417e-07	-1.40975e-10	-1.22467
63016323	chr5:63016323:G:T	5.5457e-08	-1.62156	-0.361715
63016919	chr5:63016919:C:T	1.35107e-07	-1.63905	0.546231
63017167	chr5:63017167:G:A	2.28118e-07	-1.40975e-10	-0.569018
63017253	chr5:63017253:T:G	3.06786e-08	-1.65475	-0.920567
63017435	chr5:63017435:T:C	4.746e-08	-1.63118	-0.507811
63017496	chr5:63017496:C:T	8.39727e-08	-1.56839	-3.64918e-10
63017500	chr5:63017500:G:A	1.03661e-07	-1.40975e-10	-1.35776
63017715	chr5:63017715:T:A	2.24736e-07	-0.112816	-0.471137
63018373	chr5:63018373:GT:G	1.96637e-07	-1.40975e-10	-0.717521
63018610	chr5:63018610:C:T	2.21074e-08	-1.62508	-1.27789
63018884	chr5:63018884:G:A	2.45315e-07	-1.40975e-10	-0.496339
63019033	chr5:63019033:G:A	4.41179e-07	-1.40975e-10	0.0905697
63019377	chr5:63019377:G:A	2.51788e-07	-1.40975e-10	-0.470293
63020162	chr5:63020162:A:G	1.78356e-07	-1.40975e-10	-0.815099
63020277	chr5:63020277:T:C	1.03546e-07	-1.40975e-10	-1.35887
63020312	chr5:63020312:G:A	1.04169e-07	-1.40975e-10	-1.35287
63020448	chr5:63020448:G:A	3.709e-08	-1.68004	-0.70549
63020678	chr5:63020678:T:C	3.95123e-08	-1.63768	-0.684587
63020967	chr5:63020967:A:G	1.93203e-07	-1.40975e-10	-0.735141
63021645	chr5:63021645:G:A	1.50157e-07	-1.40975e-10	-0.987196
63021713	chr5:63021713:A:G	1.94798e-07	-1.40975e-10	-0.726918
63021920	chr5:63021920:GT:G	1.75326e-07	-1.40975e-10	-0.832231
63022167	chr5:63022167:T:C	2.36866e-07	-1.40975e-10	-0.531388
63022313	chr5:63022313:T:C	2.30796e-08	-1.61262	-1.24731
63022433	chr5:63022433:A:G	1.02411e-07	-1.40975e-10	-1.36988
63022665	chr5:63022665:A:G	2.11014e-08	-1.61079	-1.33876
63022724	chr5:63022724:A:C	1.23204e-07	-1.40975e-10	-1.18504
63023110	chr5:63023110:T:C	5.58987e-08	-1.61709	-0.358251
63023959	chr5:63023959:T:C	1.0303e-07	-1.40975e-10	-1.36386
63024019	chr5:63024019:A:G	4.45885e-08	-1.60289	-0.598513
63024236	chr5:63024236:G:A	5.03218e-07	0.548713	-0.326571
63024709	chr5:63024709:C:T	1.26584e-07	-1.40975e-10	-1.15797
63024779	chr5:63024779:T:C	7.5878e-08	-1.66975	-3.64918e-10
63025382	chr5:63025382:C:T	1.03981e-07	-1.40975e-10	-1.35468
63026271	chr5:63026271:G:A	1.04834e-07	-1.40975e-10	-1.3465
63026277	chr5:63026277:G:A	5.8824e-07	0.894476	-0.516221
63026681	chr5:63026681:C:A	2.70828e-08	-1.42028	-1.2797
63027192	chr5:63027192:A:C	3.23001e-08	-1.64308	-0.880732
63027344	chr5:63027344:T:A	1.91256e-07	-1.40975e-10	-0.745269
63027704	chr5:63027704:G:C	1.03891e-07	-1.40975e-10	-1.35554
63027873	chr5:63027873:T:C	7.8784e-08	-1.63217	-3.64918e-10
63027952	chr5:63027952:G:A	1.02293e-07	-1.40975e-10	-1.37104
63028079	chr5:63028079:G:T	1.33746e-07	-1.40975e-10	-1.10294
63028135	chr5:63028135:G:A	6.05092e-07	0.702612	-0.296113
63028470	chr5:63028470:T:C	1.96899e-07	-0.120669	-0.595518
63028670	chr5:63028670:A:G	9.99042e-08	-1.39467	-3.64918e-10
63028998	chr5:63028998:G:T	1.02307e-07	-1.40975e-10	-1.3709
63029065	chr5:63029065:G:A	3.15048e-07	-0.246156	-3.64918e-10
63029468	chr5:63029468:T:C	2.39423e-08	-1.62229	-1.20094
63029751	chr5:63029751:G:A	2.63066e-08	-1.57893	-1.15013
63029824	chr5:63029824:A:G	1.95287e-07	-1.40975e-10	-0.724409
63030178	chr5:63030178:G:A	1.94923e-07	-0.726273	-3.64918e-10
63030596	chr5:63030596:A:C	2.98849e-07	-1.40975e-10	-0.298942
63030991	chr5:63030991:C:A	3.67578e-08	-1.61611	-0.77842
63031016	chr5:63031016:A:G	2.9834e-07	-1.40975e-10	-0.300647
63031131	chr5:63031131:G:T	1.04794e-07	-1.40975e-10	-1.34688
63031439	chr5:63031439:A:T	1.08891e-07	-1.40975e-10	-1.30853
63031451	chr5:63031451:T:A	3.31459e-08	-1.62089	-0.877069
63031533	chr5:63031533:G:A	1.0397e-07	-1.40975e-10	-1.35478
63031629	chr5:63031629:C:A	1.94973e-07	-1.40975e-10	-0.726018
63031658	chr5:63031658:G:A	1.03974e-07	-1.40975e-10	-1.35474
63031927	chr5:63031927:C:T	1.88993e-07	-1.40975e-10	-0.757172
63032019	chr5:63032019:G:T	2.63061e-07	-1.40975e-10	-0.426495
63032133	chr5:63032133:T:C	2.01365e-08	-1.64378	-1.35257
63032353	chr5:63032353:G:A	4.90186e-08	-1.59566	-0.511018
63032497	chr5:63032497:GA:G	1.83118e-07	-0.213351	-0.575398
63032545	chr5:63032545:C:G	1.04115e-07	-1.40975e-10	-1.35339
63033262	chr5:63033262:TA:T	5.58607e-08	-1.62438	-0.351642
63033874	chr5:63033874:A:T	1.04186e-07	-1.40975e-10	-1.3527
63033957	chr5:63033957:G:A	1.09966e-07	-1.40975e-10	-1.29871
63034015	chr5:63034015:T:C	7.38457e-07	-0.034993	0.640675
63034022	chr5:63034022:T:A	1.04105e-07	-1.40975e-10	-1.35348
63034050	chr5:63034050:G:A	1.03214e-07	-1.40975e-10	-1.36208
63034100	chr5:63034100:G:A	3.21445e-08	-1.59511	-0.933531
63034134	chr5:63034134:G:C	1.04115e-07	-1.40975e-10	-1.35339
63034620	chr5:63034620:T:C	1.04115e-07	-1.40975e-10	-1.35339
63034756	chr5:63034756:G:T	9.55063e-08	-1.43969	-3.64918e-10
63034768	chr5:63034768:A:G	1.05199e-06	0.168017	0.791537
63034937	chr5:63034937:A:C	1.03706e-07	-1.35732	-3.64918e-10
63035972	chr5:63035972:G:A	1.04836e-07	-1.40975e-10	-1.34648
63035997	chr5:63035997:T:C	2.54518e-07	-1.40975e-10	-0.459509
63036226	chr5:63036226:G:T	4.09035e-08	-1.67637	-0.611297
63036260	chr5:63036260:G:A	1.24568e-07	-1.40975e-10	-1.17403
63036487	chr5:63036487:A:G	1.02211e-07	-1.40975e-10	-1.37184
63036983	chr5:63036983:T:C	7.91212e-08	-1.6279	-3.64918e-10
63037025	chr5:63037025:A:C	8.95137e-08	-1.50449	-3.64918e-10
63037590	chr5:63037590:C:G	1.42025e-07	-1.40975e-10	-1.04288
63037807	chr5:63037807:A:T	1.22295e-07	-1.40975e-10	-1.19245
63037914	chr5:63037914:A:G	1.39838e-07	-1.40975e-10	-1.05839
63037929	chr5:63037929:G:A	9.0614e-08	-1.49227	-3.64918e-10
63038153	chr5:63038153:G:A	1.41237e-06	0.276781	0.97736
63038168	chr5:63038168:C:T	2.06887e-07	-1.40975e-10	-0.666709
63038841	chr5:63038841:G:A	3.15926e-08	-1.63221	-0.913751
63038881	chr5:63038881:G:T	1.95084e-07	-0.122486	-0.602963
63039011	chr5:63039011:A:G	1.97539e-08	-1.65514	-1.36039
63039557	chr5:63039557:G:C	3.1513e-08	-1.61983	-0.928647
63039578	chr5:63039578:A:G	1.99368e-07	-1.40975e-10	-0.703727
63039756	chr5:63039756:C:A	8.69796e-08	-1.53321	-3.64918e-10
63039824	chr5:63039824:G:T	2.02356e-08	-1.63802	-1.35342
63040257	chr5:63040257:A:G	1.09113e-07	-1.40975e-10	-1.3065
63040499	chr5:63040499:T:A	1.41861e-07	-1.40975e-10	-1.04403
63040505	chr5:63040505:T:G	1.03346e-07	-1.40975e-10	-1.3608
63040880	chr5:63040880:T:G	1.14325e-06	0.164512	0.878236
63040881	chr5:63040881:T:G	5.22296e-08	-1.62199	-0.421243
63041112	chr5:63041112:G:A	1.94663e-07	-0.192055	-0.535557
63041284	chr5:63041284:A:G	1.22664e-07	-1.40975e-10	-1.18943
63041298	chr5:63041298:A:C	1.76802e-07	-1.40975e-10	-0.823849
63041419	chr5:63041419:A:G	1.202e-06	0.18733	0.90553
63041429	chr5:63041429:A:T	5.14973e-08	-1.61019	-0.447159
63041858	chr5:63041858:T:G	8.40342e-07	0.615668	0.11926
63041963	chr5:63041963:T:C	1.29946e-07	-1.40975e-10	-1.13176
63042235	chr5:63042235:A:G	1.59299e-07	-1.40975e-10	-0.928095
63042296	chr5:63042296:T:C	3.09809e-08	-1.6166	-0.948912
63042633	chr5:63042633:A:G	7.58838e-08	-1.66968	-3.64918e-10
63042887	chr5:63042887:T:C	3.04312e-08	-1.60829	-0.975119
63042955	chr5:63042955:C:T	1.43319e-07	-1.40975e-10	-1.03381
63042999	chr5:63042999:G:A	1.15231e-07	-1.40975e-10	-1.25194
63043058	chr5:63043058:A:G	1.02413e-07	-1.40975e-10	-1.36986
63043155	chr5:63043155:T:C	1.16806e-06	0.173045	0.891173
63043202	chr5:63043202:C:G	2.36859e-08	-1.61743	-1.21657
63043381	chr5:63043381:A:G	1.04115e-07	-1.40975e-10	-1.35339
63043605	chr5:63043605:C:A	9.16181e-07	-1.40975e-10	0.821334
63043754	chr5:63043754:G:T	1.75339e-07	-1.40975e-10	-0.832159
63044027	chr5:63044027:G:A	3.11316e-08	-1.63072	-0.929933
63044389	chr5:63044389:A:G	1.04245e-07	-1.40975e-10	-1.35214
63044444	chr5:63044444:G:A	3.80591e-07	-1.40975e-10	-0.0571553
63044479	chr5:63044479:G:A	5.91119e-07	0.383136	-3.64918e-10
63044509	chr5:63044509:C:T	7.67519e-08	-1.6583	-3.64918e-10
63044634	chr5:63044634:T:C	5.49668e-08	-1.62942	-0.362732
63045391	chr5:63045391:G:A	1.04345e-07	-0.220581	-1.1306
63045815	chr5:63045815:G:A	2.17795e-07	-0.615327	-3.64918e-10
63045861	chr5:63045861:G:A	1.02344e-07	-1.40975e-10	-1.37054
63046145	chr5:63046145:C:G	2.02733e-07	-0.169207	-0.517786
63046424	chr5:63046424:A:G	1.06735e-06	0.112132	0.861917
63046566	chr5:63046566:T:C	1.31802e-07	-0.328039	-0.789545
63046702	chr5:63046702:C:T	2.79072e-08	-1.5745	-1.09549
63046732	chr5:63046732:G:A	2.39039e-07	-1.40975e-10	-0.522253
63047526	chr5:63047526:G:T	1.01527e-07	-0.30164	-1.07692
63047556	chr5:63047556:C:T	2.17076e-08	-1.62625	-1.29497
63047611	chr5:63047611:C:T	4.8858e-08	-1.63172	-0.478238
63047883	chr5:63047883:A:G	2.68158e-07	-1.40975e-10	-0.407303
63048226	chr5:63048226:C:T	1.19255e-07	-0.337612	-0.880004
63048679	chr5:63048679:C:T	9.06365e-07	0.488842	0.321719
63048848	chr5:63048848:A:G	1.53262e-07	-0.966731	-3.64918e-10
63049001	chr5:63049001:A:C	1.01918e-07	-0.286495	-1.08822
63049632	chr5:63049632:G:A	1.58459e-07	-0.42201	-0.511376
63049772	chr5:63049772:T:C	5.43892e-08	-1.24515	-0.757565
63049847	chr5:63049847:G:T	1.16058e-07	-1.40975e-10	-1.24479
63049968	chr5:63049968:T:C	4.83786e-08	-1.61339	-0.506437
63050484	chr5:63050484:C:T	8.74776e-08	-1.63945	0.111956
63050697	chr5:63050697:G:T	1.6591e-07	-1.40975e-10	-0.887438
63050923	chr5:63050923:G:A	1.41179e-07	-0.245129	-0.803726
63050960	chr5:63050960:T:C	1.33834e-07	-1.40975e-10	-1.10228
63051329	chr5:63051329:T:C	2.69406e-07	-1.40975e-10	-0.402659
63051369	chr5:63051369:A:G	1.18601e-07	-0.146722	-1.0764
63051643	chr5:63051643:C:G	2.72244e-07	-1.40975e-10	-0.392181
63051763	chr5:63051763:A:T	2.8794e-07	-1.40975e-10	-0.33613
63051951	chr5:63051951:T:G	1.04873e-07	-1.40975e-10	-1.34613
63052553	chr5:63052553:G:A	1.75339e-07	-1.40975e-10	-0.832159
63052801	chr5:63052801:G:A	1.39732e-07	-0.225362	-0.833792
63052971	chr5:63052971:T:C	2.71336e-07	-1.40975e-10	-0.395521
63053156	chr5:63053156:GC:G	1.37697e-07	-1.40975e-10	-1.07383
63053301	chr5:63053301:G:A	2.019e-07	-0.288888	-0.402222
63053541	chr5:63053541:G:A	1.26554e-07	-0.193496	-0.964717
63053568	chr5:63053568:G:A	1.39375e-07	-0.106593	-0.95512
63053866	chr5:63053866:A:G	9.00103e-08	-0.948722	-0.550234
63053932	chr5:63053932:G:A	1.17384e-07	-1.40975e-10	-1.23343
63055091	chr5:63055091:T:C	7.8344e-08	-1.63777	-3.64918e-10
63055247	chr5:63055247:C:T	2.63174e-07	-1.40975e-10	-0.426065
63056661	chr5:63056661:A:G	2.70502e-07	-1.40975e-10	-0.3986
63057098	chr5:63057098:T:A	1.1027e-07	-0.591738	-0.704207
63057268	chr5:63057268:C:T	1.10368e-07	-1.40975e-10	-1.29506
63058063	chr5:63058063:TATAA:T	1.18946e-07	-0.628243	-0.591966
63058081	chr5:63058081:ATATGCATTATG:A	2.82773e-07	-1.40975e-10	-0.354237
63058374	chr5:63058374:G:A	1.60752e-07	-0.884389	-0.0346301
63058422	chr5:63058422:C:T	4.85224e-07	0.0329588	0.152771
63058957	chr5:63058957:A:G	9.81051e-08	-0.504695	-0.908147
63058959	chr5:63058959:T:G	3.23952e-07	-0.218286	-3.64918e-10
63059669	chr5:63059669:G:A	6.76324e-08	-0.52614	-1.25865
63059679	chr5:63059679:A:G	9.97532e-08	-0.47588	-0.920302
63060539	chr5:63060539:CT:C	1.11408e-07	-1.40975e-10	-1.28568
63060642	chr5:63060642:C:T	7.1968e-08	-0.507917	-1.21474
63060665	chr5:63060665:C:T	1.19647e-07	-1.63194	0.417604
63060803	chr5:63060803:A:G	1.93412e-07	-1.40975e-10	-0.73406
63060902	chr5:63060902:ATT:A	1.26324e-07	-1.40975e-10	-1.16003
63060916	chr5:63060916:G:A	1.38412e-06	1.23394	-3.64918e-10
63061173	chr5:63061173:T:C	7.80206e-08	-1.64191	-3.64918e-10
63061388	chr5:63061388:T:C	7.47343e-08	-0.513637	-1.1713
63062039	chr5:63062039:A:C	1.45258e-07	-0.136259	-0.884112
63062047	chr5:63062047:T:C	2.64478e-07	-1.40975e-10	-0.421124
63062048	chr5:63062048:G:A	2.71002e-07	-1.40975e-10	-0.396755
63062929	chr5:63062929:C:T	2.48147e-07	-1.40975e-10	-0.48486
63063043	chr5:63063043:T:C	2.42506e-07	-1.40975e-10	-0.507854
63063184	chr5:63063184:C:G	1.99581e-07	-1.40975e-10	-0.70266
63063329	chr5:63063329:T:C	4.96535e-08	-0.73709	-1.35672
63063619	chr5:63063619:A:T	1.67416e-07	-1.40975e-10	-0.878399
63063984	chr5:63063984:A:G	9.3171e-08	-0.536296	-0.928149
63064137	chr5:63064137:A:C	2.29141e-07	-1.40975e-10	-0.564544
63064949	chr5:63064949:C:T	1.45578e-07	-0.13815	-0.880021
63065073	chr5:63065073:T:C	1.08611e-07	-1.40975e-10	-1.3111
63065126	chr5:63065126:T:A	2.15461e-07	-1.40975e-10	-0.626099
63065140	chr5:63065140:T:C	6.01684e-08	-0.572941	-1.32879
63065168	chr5:63065168:C:A	3.6872e-08	-1.52366	-0.867762
63066333	chr5:63066333:G:A	5.78771e-07	0.471746	-0.10972
63066733	chr5:63066733:A:T	7.2691e-08	-0.682842	-1.02982
63067385	chr5:63067385:T:C	9.61236e-07	0.010651	0.858689
```
