## Supplementary material for "Characterization of shared and ancestry-specific signals driving complex traits using multi-ancestry fine-mapping": susiex_nc1.cs80.cs

```
CS_ID	SNP	BP	REF_ALLELE	ALT_ALLELE	REF_FRQ	BETA	SE	-LOG10P	CS_PIP	OVRL_PIP
1	chr5:66678993:T:G	66678993	G,G	T,T	1,1	inf,-inf	inf,inf	0.206024,7.01563	0.181392	0.181392
1	chr5:66629434:T:A	66629434	A,A	T,T	1,1	inf,-inf	inf,inf	2.44181,5.1276	0.159363	0.159363
1	chr5:66685940:G:C	66685940	C,C	G,G	1,1	inf,-inf	inf,inf	0.291035,6.74445	0.110616	0.110616
1	chr5:66689520:C:T	66689520	T,T	C,C	1,1	inf,-inf	inf,inf	0.354568,6.63801	0.0949516	0.0949516
1	chr5:66628992:A:G	66628992	G,G	A,A	1,1	inf,inf	inf,inf	0.502535,6.48554	0.0836013	0.0836013
1	chr5:66689545:C:T	66689545	T,T	C,C	1,1	inf,-inf	inf,inf	0.335977,6.55864	0.0782234	0.0782234
1	chr5:66644850:C:T	66644850	T,T	C,C	1,1	inf,-inf	inf,inf	1.63428,5.45286	0.0657314	0.0657314
1	chr5:66661730:C:G	66661730	G,G	C,C	1,1	inf,-inf	inf,inf	1.85126,4.94237	0.0336084	0.0336084
```
