## Supplementary material for "Characterization of shared and ancestry-specific signals driving complex traits using multi-ancestry fine-mapping": susiex_nc1.cs80.snp

```
BP	SNP	PIP(CS1)	LogBF(CS1,Pop1)	LogBF(CS1,Pop2)
66121210	chr5:66121210:G:A	4.3546e-07	-1.52625	-0.761921
66121573	chr5:66121573:G:C	7.90671e-07	-1.02205e-10	-1.69169
66121798	chr5:66121798:T:G	1.85909e-06	-1.02205e-10	-0.836732
66121847	chr5:66121847:T:C	1.85937e-06	-1.02205e-10	-0.836581
66121955	chr5:66121955:G:T	9.15503e-07	-1.02205e-10	-1.5451
66121982	chr5:66121982:T:TC	8.82793e-07	-1.02205e-10	-1.58148
66122015	chr5:66122015:G:A	8.51076e-07	-1.02205e-10	-1.61807
66122068	chr5:66122068:C:T	7.90712e-07	-1.02205e-10	-1.69164
66122112	chr5:66122112:G:A	8.22059e-07	-1.02205e-10	-1.65276
66122182	chr5:66122182:G:T	8.46601e-07	-1.02205e-10	-1.62334
66122503	chr5:66122503:A:G	9.75132e-07	-1.482	-7.12552e-10
66123030	chr5:66123030:G:A	1.9909e-07	-1.43566	-1.63515
66123506	chr5:66123506:T:C	4.41619e-06	0.0284613	-7.12552e-10
66123595	chr5:66123595:C:T	1.95523e-07	-1.52265	-1.56625
66123677	chr5:66123677:G:A	8.44827e-07	-1.02205e-10	-1.62544
66123720	chr5:66123720:C:T	1.77743e-07	-1.51474	-1.6695
66123870	chr5:66123870:A:G	7.91128e-07	-1.02205e-10	-1.69111
66123996	chr5:66123996:G:A	8.96466e-07	-1.02205e-10	-1.56611
66124457	chr5:66124457:C:A	1.78207e-07	-1.51996	-1.66166
66124678	chr5:66124678:G:A	8.06488e-07	-1.02205e-10	-1.67188
66124845	chr5:66124845:A:G	1.01238e-06	-1.02205e-10	-1.44451
66124871	chr5:66124871:C:T	1.73321e-06	-0.4639	-0.442941
66125406	chr5:66125406:A:G	8.0827e-07	-1.02205e-10	-1.66968
66125757	chr5:66125757:C:T	9.89714e-07	-1.02205e-10	-1.46716
66126005	chr5:66126005:C:G	2.8404e-07	-1.28806	-1.4274
66126006	chr5:66126006:T:G	2.92422e-07	-1.25858	-1.42779
66126085	chr5:66126085:C:T	1.10129e-06	-1.02205e-10	-1.36033
66126480	chr5:66126480:G:T	2.65971e-07	-1.48032	-1.30087
66126682	chr5:66126682:A:G	1.48506e-06	-1.02205e-10	-1.06136
66126703	chr5:66126703:T:C	1.01286e-06	-1.02205e-10	-1.44404
66126901	chr5:66126901:C:T	4.68877e-07	-1.52377	-0.690466
66127074	chr5:66127074:G:A	1.11751e-06	-1.02205e-10	-1.34572
66127245	chr5:66127245:C:T	8.5359e-07	-1.02205e-10	-1.61512
66127295	chr5:66127295:G:A	9.0714e-07	-1.02205e-10	-1.55428
66127723	chr5:66127723:T:C	1.60129e-06	-1.02205e-10	-0.986007
66127757	chr5:66127757:C:T	1.82861e-07	-1.46805	-1.6878
66128567	chr5:66128567:G:A	1.63291e-06	-1.02205e-10	-0.966452
66128820	chr5:66128820:C:T	1.01014e-06	-1.02205e-10	-1.44672
66129047	chr5:66129047:G:A	8.51995e-07	-0.728524	-0.888468
66129063	chr5:66129063:C:T	2.48639e-06	-1.02205e-10	-0.545986
66129265	chr5:66129265:G:T	1.29968e-06	-1.02205e-10	-1.1947
66129460	chr5:66129460:C:G	9.87853e-07	-1.46904	-7.12552e-10
66129831	chr5:66129831:G:C	1.11482e-06	-1.02205e-10	-1.34812
66130054	chr5:66130054:A:G	1.03357e-06	-1.02205e-10	-1.42379
66130169	chr5:66130169:A:T	1.4509e-06	-1.02205e-10	-1.08463
66130207	chr5:66130207:G:A	9.85663e-07	-1.02205e-10	-1.47126
66130331	chr5:66130331:G:A	3.24099e-07	-1.19905	-1.38448
66130844	chr5:66130844:C:A	1.08237e-06	-1.37766	-7.12552e-10
66131005	chr5:66131005:C:A	1.54644e-06	-1.02205e-10	-1.02086
66131052	chr5:66131052:T:C	2.01841e-07	-1.52541	-1.53168
66131126	chr5:66131126:A:G	3.8219e-07	-1.30757	-1.11109
66131170	chr5:66131170:A:G	1.5209e-06	-1.02205e-10	-1.03752
66131191	chr5:66131191:T:C	2.30489e-06	-1.02205e-10	-0.621785
66131195	chr5:66131195:A:G	9.1317e-06	-1.02205e-10	0.754934
66131199	chr5:66131199:T:C	1.64912e-05	-1.02205e-10	1.34601
66131217	chr5:66131217:A:G	8.1157e-07	-1.02205e-10	-1.6656
66131281	chr5:66131281:A:C	1.74755e-06	-1.02205e-10	-0.8986
66131384	chr5:66131384:A:T	1.12098e-06	-1.02205e-10	-1.34261
66131500	chr5:66131500:A:C	3.8879e-06	-1.02205e-10	-0.0989466
66131680	chr5:66131680:G:A	2.88747e-06	-1.02205e-10	-0.396438
66131718	chr5:66131718:G:A	2.04173e-06	-1.02205e-10	-0.743019
66131894	chr5:66131894:ACAACTTCTC:A	3.38698e-07	-1.32528	-1.21418
66132472	chr5:66132472:C:T	2.53039e-07	-1.14674	-1.68429
66132501	chr5:66132501:T:C	4.9863e-06	-1.02205e-10	0.149876
66132520	chr5:66132520:C:T	1.58837e-06	-0.994107	-7.12552e-10
66132772	chr5:66132772:G:A	1.31455e-06	-1.02205e-10	-1.18332
66132879	chr5:66132879:A:G	9.99306e-07	-1.42255	-0.0349652
66133274	chr5:66133274:A:T	1.87892e-07	-1.43766	-1.69104
66133283	chr5:66133283:G:A	1.47448e-06	-1.02205e-10	-1.06851
66133327	chr5:66133327:A:G	3.99492e-06	-0.0717939	-7.12552e-10
66133347	chr5:66133347:G:C	1.1013e-06	-1.02205e-10	-1.36032
66133377	chr5:66133377:G:A	8.79642e-07	-1.02205e-10	-1.58506
66133702	chr5:66133702:C:T	4.83082e-06	-1.02205e-10	0.1182
66134011	chr5:66134011:A:G	3.52163e-06	-1.02205e-10	-0.197893
66134422	chr5:66134422:A:T	1.00209e-06	-1.45473	-7.12552e-10
66134462	chr5:66134462:G:A	2.08998e-07	-1.3746	-1.64765
66134672	chr5:66134672:G:C	1.67134e-06	-0.943192	-7.12552e-10
66134717	chr5:66134717:G:A	1.02211e-06	-1.02205e-10	-1.43495
66135205	chr5:66135205:C:G	2.5267e-07	-1.14192	-1.69056
66135259	chr5:66135259:G:C	1.33153e-06	-1.37693	0.206444
66135472	chr5:66135472:A:G	8.65626e-06	0.113167	0.588299
66135806	chr5:66135806:A:T	1.28503e-06	-1.02205e-10	-1.20603
66136093	chr5:66136093:T:C	3.28591e-06	-1.02205e-10	-0.267174
66136208	chr5:66136208:T:C	1.27466e-06	-1.02205e-10	-1.21413
66136893	chr5:66136893:C:T	1.04682e-06	-1.41106	-7.12552e-10
66137151	chr5:66137151:A:T	1.20868e-06	-1.02205e-10	-1.26729
66137314	chr5:66137314:G:A	2.63323e-07	-1.49026	-1.30094
66137491	chr5:66137491:C:T	1.91582e-06	-1.02205e-10	-0.806673
66137720	chr5:66137720:A:G	1.08527e-06	-1.37499	-7.12552e-10
66138111	chr5:66138111:T:G	2.3705e-07	-1.20456	-1.69174
66138478	chr5:66138478:G:T	1.2339e-06	-1.02205e-10	-1.24664
66138541	chr5:66138541:A:C	1.23457e-06	-1.02205e-10	-1.2461
66138598	chr5:66138598:G:A	3.82342e-06	-1.02205e-10	-0.115671
66139121	chr5:66139121:G:A	1.85539e-07	-1.46078	-1.68053
66139230	chr5:66139230:C:G	2.61589e-06	-1.02205e-10	-0.495214
66139400	chr5:66139400:T:C	1.38646e-06	-1.02205e-10	-1.13007
66139458	chr5:66139458:G:A	7.70114e-07	-1.38076	-0.337275
66139655	chr5:66139655:T:C	1.09123e-06	-1.02205e-10	-1.36951
66139703	chr5:66139703:G:T	2.39392e-07	-1.19577	-1.6907
66139763	chr5:66139763:T:C	1.12784e-06	-1.02205e-10	-1.33651
66139788	chr5:66139788:A:G	1.99575e-06	-1.02205e-10	-0.765796
66139972	chr5:66139972:G:A	1.45312e-06	-1.02205e-10	-1.0831
66140037	chr5:66140037:C:T	7.64692e-07	-1.39947	-0.325627
66140324	chr5:66140324:A:C	3.01103e-07	-1.44176	-1.21536
66140515	chr5:66140515:AC:A	1.96094e-06	-1.02205e-10	-0.783393
66141025	chr5:66141025:C:G	2.02635e-06	-1.02205e-10	-0.750582
66141675	chr5:66141675:G:A	1.77634e-06	-1.02205e-10	-0.882263
66142327	chr5:66142327:T:G	1.83716e-07	-1.46505	-1.68613
66142397	chr5:66142397:A:C	9.66298e-07	-1.02205e-10	-1.4911
66142735	chr5:66142735:C:T	1.81822e-06	-1.02205e-10	-0.858958
66142823	chr5:66142823:T:C	2.46831e-07	-1.1656	-1.69027
66142825	chr5:66142825:G:A	2.07247e-06	-1.02205e-10	-0.728076
66142859	chr5:66142859:T:C	1.24512e-06	-1.23759	-7.12552e-10
66143008	chr5:66143008:T:C	1.65232e-06	-1.02205e-10	-0.954639
66143213	chr5:66143213:T:A	9.66905e-07	-1.02205e-10	-1.49047
66143758	chr5:66143758:A:C	1.37274e-06	-1.02205e-10	-1.14001
66144131	chr5:66144131:C:T	9.28675e-07	-1.02205e-10	-1.53081
66144261	chr5:66144261:G:T	4.79838e-06	-1.02205e-10	0.111461
66144925	chr5:66144925:G:C	8.16071e-07	-1.02205e-10	-1.66007
66145404	chr5:66145404:C:T	1.29024e-06	-1.02205e-10	-1.20199
66145444	chr5:66145444:G:T	2.39741e-06	-1.02205e-10	-0.582429
66145687	chr5:66145687:C:T	2.85858e-06	0.448806	-0.855298
66145809	chr5:66145809:G:GA	4.84784e-06	0.271612	-0.149896
66145861	chr5:66145861:G:A	2.48868e-07	-1.15604	-1.69161
66146004	chr5:66146004:A:C	1.27016e-06	-1.02205e-10	-1.21767
66146149	chr5:66146149:T:C	1.02687e-06	-1.02205e-10	-1.4303
66146252	chr5:66146252:A:G	1.26862e-06	-1.02205e-10	-1.21888
66146443	chr5:66146443:A:G	6.93112e-07	-1.38201	-0.44137
66146529	chr5:66146529:G:A	1.75175e-06	-1.02205e-10	-0.896202
66146546	chr5:66146546:G:A	2.57978e-06	-1.02205e-10	-0.509114
66147092	chr5:66147092:T:C	1.05342e-06	-1.02205e-10	-1.40478
66147308	chr5:66147308:A:G	1.27825e-06	-1.02205e-10	-1.21132
66147445	chr5:66147445:A:G	1.19832e-06	-0.972731	-0.303168
66147882	chr5:66147882:G:A	1.32092e-06	-1.02205e-10	-1.17849
66147992	chr5:66147992:T:A	1.32149e-06	-1.02205e-10	-1.17806
66148067	chr5:66148067:G:A	1.32281e-06	-1.02205e-10	-1.17706
66148138	chr5:66148138:C:T	8.92423e-07	-1.30597	-0.264664
66148170	chr5:66148170:C:G	1.21884e-06	-1.02205e-10	-1.25892
66148335	chr5:66148335:C:T	9.72064e-07	-1.33573	-0.14942
66148688	chr5:66148688:CTGGGCTTAAGCAG:C	3.27464e-07	-0.918223	-1.65497
66148843	chr5:66148843:T:G	1.1937e-06	-1.02205e-10	-1.27976
66149232	chr5:66149232:T:A	1.55993e-06	-1.10466	0.0924792
66149281	chr5:66149281:C:T	1.55858e-06	-1.02205e-10	-1.01304
66149282	chr5:66149282:G:A	1.2682e-06	-1.02205e-10	-1.21922
66149324	chr5:66149324:C:T	1.82195e-06	-1.02205e-10	-0.856912
66149471	chr5:66149471:C:T	8.28265e-07	-1.02205e-10	-1.64524
66149503	chr5:66149503:G:C	8.11833e-07	-1.32903	-0.336246
66149949	chr5:66149949:T:C	1.29103e-06	-1.02205e-10	-1.20137
66149990	chr5:66149990:A:G	1.0565e-06	-1.02205e-10	-1.40185
66150045	chr5:66150045:G:A	8.15894e-07	-1.33154	-0.328751
66150241	chr5:66150241:C:T	1.26821e-06	-1.02205e-10	-1.21921
66150445	chr5:66150445:G:T	6.02093e-07	-1.19967	-0.764494
66151329	chr5:66151329:A:G	1.26257e-06	-1.02205e-10	-1.22367
66151986	chr5:66151986:C:T	1.41895e-06	-1.02205e-10	-1.1069
66152026	chr5:66152026:T:C	6.85501e-07	-1.45301	-0.381412
66152082	chr5:66152082:T:A	1.81454e-07	-1.47727	-1.6863
66152203	chr5:66152203:G:A	1.62236e-06	-1.02205e-10	-0.972932
66152247	chr5:66152247:ATTGT:A	1.25624e-06	-1.02205e-10	-1.22869
66152403	chr5:66152403:ATTTAATAGTAT:A	1.05082e-06	-1.02205e-10	-1.40725
66152444	chr5:66152444:T:A	2.64242e-07	-1.10138	-1.68633
66152534	chr5:66152534:GT:G	1.55244e-06	-1.02205e-10	-1.01699
66152987	chr5:66152987:C:A	9.46183e-07	-1.51214	-7.12552e-10
66153261	chr5:66153261:G:A	1.62931e-06	-1.02205e-10	-0.968661
66153282	chr5:66153282:GA:G	1.26714e-06	-1.02205e-10	-1.22005
66154008	chr5:66154008:G:A	1.28935e-06	-1.02205e-10	-1.20268
66154368	chr5:66154368:A:G	2.80375e-07	-1.36244	-1.366
66154464	chr5:66154464:G:A	1.2853e-06	-1.02205e-10	-1.20582
66156851	chr5:66156851:T:G	1.33813e-06	-1.02205e-10	-1.16554
66156856	chr5:66156856:A:G	1.07221e-06	-1.02205e-10	-1.38709
66157222	chr5:66157222:G:A	8.11866e-07	-1.37313	-0.292103
66157288	chr5:66157288:C:T	1.31556e-06	-1.02205e-10	-1.18256
66157357	chr5:66157357:A:G	8.47563e-07	-1.36071	-0.2615
66157569	chr5:66157569:G:A	1.61921e-06	-1.02205e-10	-0.974877
66157792	chr5:66157792:T:C	1.81392e-06	-1.02205e-10	-0.861328
66157804	chr5:66157804:A:C	2.61324e-06	-1.02205e-10	-0.496227
66157900	chr5:66157900:A:C	2.49618e-07	-1.15514	-1.6895
66158064	chr5:66158064:CAT:C	1.21267e-06	-1.02205e-10	-1.26399
66158224	chr5:66158224:T:C	1.82307e-07	-1.47895	-1.67993
66158384	chr5:66158384:G:C	1.00641e-06	-1.02205e-10	-1.45042
66158455	chr5:66158455:TC:T	8.70239e-07	-1.02205e-10	-1.5958
66158530	chr5:66158530:G:A	1.26616e-06	-1.02205e-10	-1.22082
66158571	chr5:66158571:AAGTT:A	1.00773e-06	-1.02205e-10	-1.44912
66159313	chr5:66159313:G:A	1.95467e-06	-0.786595	-7.12552e-10
66159503	chr5:66159503:A:G	7.88854e-07	-0.79999	-0.894
66159780	chr5:66159780:G:A	2.61005e-07	-1.10852	-1.69151
66159882	chr5:66159882:G:A	1.608e-06	-1.02205e-10	-0.981824
66160255	chr5:66160255:CT:C	9.73546e-07	-1.02205e-10	-1.48363
66160767	chr5:66160767:AT:A	4.17517e-07	-0.806476	-1.52377
66161310	chr5:66161310:C:A	1.23331e-06	-1.02205e-10	-1.24711
66161347	chr5:66161347:G:A	3.17541e-06	0.0227696	-0.32415
66161432	chr5:66161432:A:G	8.78943e-07	-1.02205e-10	-1.58585
66161699	chr5:66161699:A:C	1.30769e-06	-1.02205e-10	-1.18856
66161762	chr5:66161762:A:G	1.30568e-06	-1.02205e-10	-1.19009
66162362	chr5:66162362:T:C	1.25652e-06	-1.02205e-10	-1.22847
66162869	chr5:66162869:A:G	2.43076e-07	-1.18049	-1.69071
66162946	chr5:66162946:A:G	9.45424e-07	-1.02205e-10	-1.51294
66163463	chr5:66163463:A:G	4.41944e-06	-1.02205e-10	0.0291963
66163532	chr5:66163532:C:A	1.19744e-06	-1.336	0.0593689
66163560	chr5:66163560:A:G	1.62454e-06	-1.02205e-10	-0.971595
66163663	chr5:66163663:TTCTGTATATCATTC:T	1.78624e-07	-1.48768	-1.69161
66163945	chr5:66163945:T:C	2.82834e-07	-1.07872	-1.64099
66165008	chr5:66165008:C:T	2.67644e-06	-1.02205e-10	-0.472329
66165414	chr5:66165414:T:C	1.25865e-06	-1.02205e-10	-1.22678
66165594	chr5:66165594:C:T	7.9066e-07	-1.02205e-10	-1.6917
66165691	chr5:66165691:A:G	8.15008e-07	-1.02205e-10	-1.66137
66165857	chr5:66165857:C:T	9.76495e-07	-1.02205e-10	-1.4806
66166386	chr5:66166386:T:G	3.452e-06	-0.217862	-7.12552e-10
66167182	chr5:66167182:C:A	1.28828e-06	-1.02205e-10	-1.20351
66167506	chr5:66167506:C:T	1.89862e-07	-1.50448	-1.61379
66167663	chr5:66167663:CTT:C	2.97237e-06	-1.02205e-10	-0.367458
66168096	chr5:66168096:A:G	1.54242e-06	-1.02205e-10	-1.02346
66168156	chr5:66168156:G:A	1.25018e-06	-1.02205e-10	-1.23353
66168428	chr5:66168428:C:T	8.09025e-07	-1.02205e-10	-1.66874
66168712	chr5:66168712:T:G	2.65938e-06	-1.02205e-10	-0.478724
66168955	chr5:66168955:G:C	1.45892e-06	-1.35488	0.275761
66169028	chr5:66169028:C:T	1.02231e-06	-1.35275	-0.0820006
66169108	chr5:66169108:G:A	7.46807e-07	-1.4738	-0.274962
66169280	chr5:66169280:T:C	1.26953e-06	-1.02205e-10	-1.21817
66169289	chr5:66169289:A:G	1.86049e-06	-1.02205e-10	-0.835979
66169485	chr5:66169485:G:C	1.31258e-06	-1.02205e-10	-1.18482
66169676	chr5:66169676:T:TA	1.27141e-06	-1.02205e-10	-1.21669
66170217	chr5:66170217:T:C	1.02865e-06	-1.42857	-7.12552e-10
66170408	chr5:66170408:A:G	1.27129e-06	-1.02205e-10	-1.21679
66171076	chr5:66171076:C:T	1.62236e-06	-1.02205e-10	-0.972932
66171145	chr5:66171145:A:G	1.25698e-06	-1.02205e-10	-1.22811
66171388	chr5:66171388:G:A	2.233e-06	-0.65347	-7.12552e-10
66171410	chr5:66171410:G:A	1.35896e-06	-1.02205e-10	-1.15009
66171433	chr5:66171433:G:C	7.90962e-07	-1.02205e-10	-1.69132
66171437	chr5:66171437:T:A	8.32483e-07	-1.02205e-10	-1.64016
66171725	chr5:66171725:C:T	1.33226e-06	-1.02205e-10	-1.16994
66171754	chr5:66171754:ATTT:A	1.81564e-07	-1.47121	-1.69175
66171949	chr5:66171949:A:G	1.19201e-06	-1.28118	-7.12552e-10
66172110	chr5:66172110:A:AC	1.32121e-06	-1.02205e-10	-1.17827
66173576	chr5:66173576:A:C	1.26997e-06	-1.02205e-10	-1.21782
66173980	chr5:66173980:C:T	8.94601e-07	-1.02205e-10	-1.5682
66174098	chr5:66174098:A:G	2.36641e-07	-1.20627	-1.69176
66174252	chr5:66174252:TTAA:T	1.36696e-06	-1.02205e-10	-1.14423
66176221	chr5:66176221:G:A	1.00617e-06	-1.02205e-10	-1.45066
66176254	chr5:66176254:C:A	1.1829e-06	-1.02205e-10	-1.28885
66176517	chr5:66176517:G:A	1.33913e-06	-1.02205e-10	-1.1648
66176741	chr5:66176741:G:C	3.19122e-06	-1.02205e-10	-0.296412
66176941	chr5:66176941:G:A	9.42076e-07	-1.51649	-7.12552e-10
66177162	chr5:66177162:G:A	2.65609e-07	-1.25975	-1.52279
66177248	chr5:66177248:A:G	1.33097e-06	-1.02205e-10	-1.17091
66177373	chr5:66177373:A:G	8.30008e-07	-1.02205e-10	-1.64314
66177934	chr5:66177934:G:A	1.2682e-06	-1.02205e-10	-1.21922
66177978	chr5:66177978:T:C	1.20707e-06	-1.02205e-10	-1.26862
66178248	chr5:66178248:C:T	1.14898e-06	-1.02205e-10	-1.31794
66178544	chr5:66178544:A:G	1.62236e-06	-1.02205e-10	-0.972932
66179008	chr5:66179008:T:C	1.79472e-06	-1.02205e-10	-0.871969
66179014	chr5:66179014:C:T	8.12275e-07	-1.02205e-10	-1.66473
66179102	chr5:66179102:C:T	1.29972e-06	-1.02205e-10	-1.19467
66179593	chr5:66179593:A:T	1.26856e-06	-1.02205e-10	-1.21894
66179947	chr5:66179947:G:A	2.83859e-06	-1.02205e-10	-0.413509
66180046	chr5:66180046:A:G	2.13426e-06	-0.698696	-7.12552e-10
66180134	chr5:66180134:T:C	1.53084e-06	-1.02205e-10	-1.031
66181344	chr5:66181344:C:T	1.81009e-06	-1.02205e-10	-0.863443
66181654	chr5:66181654:C:T	1.82091e-07	-1.47669	-1.68338
66182175	chr5:66182175:CTT:C	1.82198e-07	-1.49257	-1.66691
66182181	chr5:66182181:A:T	9.49225e-07	-1.50893	-7.12552e-10
66182184	chr5:66182184:T:G	1.16281e-06	-1.02205e-10	-1.30597
66182199	chr5:66182199:C:T	1.25791e-06	-1.02205e-10	-1.22737
66182660	chr5:66182660:G:A	1.27657e-06	-1.02205e-10	-1.21264
66182942	chr5:66182942:A:C	1.04751e-06	-1.02205e-10	-1.4104
66183134	chr5:66183134:T:G	1.81328e-07	-1.47292	-1.69134
66183693	chr5:66183693:G:A	1.27086e-06	-1.02205e-10	-1.21712
66184088	chr5:66184088:G:GATTGGCTT	2.03925e-06	-1.02205e-10	-0.744237
66184152	chr5:66184152:A:G	2.86214e-07	-1.10799	-1.59984
66184179	chr5:66184179:C:A	1.73579e-06	-1.07269	0.167337
66184793	chr5:66184793:C:T	1.39437e-06	-1.02205e-10	-1.12437
66184869	chr5:66184869:G:A	8.03203e-07	-1.02205e-10	-1.67597
66185362	chr5:66185362:G:A	1.24893e-06	-1.02205e-10	-1.23453
66186766	chr5:66186766:C:G	3.64883e-06	-1.02205e-10	-0.162411
66186790	chr5:66186790:G:A	8.38028e-07	-1.02205e-10	-1.63352
66186818	chr5:66186818:A:G	3.50734e-07	-0.816433	-1.68811
66186973	chr5:66186973:A:T	7.99007e-07	-1.02205e-10	-1.6812
66188078	chr5:66188078:C:T	1.08267e-06	-1.02205e-10	-1.37739
66188605	chr5:66188605:T:G	3.66814e-06	-1.02205e-10	-0.157132
66188639	chr5:66188639:T:C	2.50907e-06	-1.02205e-10	-0.536906
66188747	chr5:66188747:A:G	1.39168e-06	-1.02205e-10	-1.1263
66188772	chr5:66188772:T:C	1.1935e-06	-1.02205e-10	-1.27993
66188853	chr5:66188853:C:T	3.09798e-06	-1.02205e-10	-0.326067
66188977	chr5:66188977:C:T	1.05017e-06	-1.15843	-0.249438
66189144	chr5:66189144:G:A	1.27211e-06	-1.02205e-10	-1.21614
66189272	chr5:66189272:T:C	1.19715e-06	-1.02205e-10	-1.27687
66189466	chr5:66189466:G:A	1.84199e-07	-1.49275	-1.65581
66189507	chr5:66189507:G:T	7.98889e-07	-1.02205e-10	-1.68135
66189649	chr5:66189649:A:G	1.2682e-06	-1.02205e-10	-1.21922
66189969	chr5:66189969:C:G	7.9609e-07	-1.02205e-10	-1.68486
66190202	chr5:66190202:T:C	8.01975e-07	-1.02205e-10	-1.67749
66190614	chr5:66190614:T:G	2.92736e-06	-1.02205e-10	-0.382718
66190999	chr5:66190999:A:G	1.2682e-06	-1.02205e-10	-1.21922
66191538	chr5:66191538:T:A	1.22166e-06	-1.02205e-10	-1.25661
66193115	chr5:66193115:G:A	1.26659e-06	-1.02205e-10	-1.22049
66193137	chr5:66193137:CTG:C	9.38047e-07	-1.52077	-7.12552e-10
66193221	chr5:66193221:A:G	1.2644e-06	-1.02205e-10	-1.22222
66193472	chr5:66193472:C:T	2.86517e-06	-1.02205e-10	-0.40419
66193627	chr5:66193627:G:A	3.10219e-06	-0.32471	-7.12552e-10
66194615	chr5:66194615:A:G	1.60623e-06	-1.02205e-10	-0.982928
66194760	chr5:66194760:C:T	1.32179e-06	-1.02205e-10	-1.17783
66194904	chr5:66194904:G:A	3.60697e-07	-0.821081	-1.65545
66195503	chr5:66195503:T:G	1.20011e-06	-1.02205e-10	-1.2744
66195505	chr5:66195505:T:C	3.65127e-06	-1.02205e-10	-0.161741
66195770	chr5:66195770:TAAAC:T	8.35379e-07	-1.02205e-10	-1.63669
66195792	chr5:66195792:AC:A	1.2703e-06	-1.02205e-10	-1.21756
66196076	chr5:66196076:T:C	1.28389e-06	-1.02205e-10	-1.20692
66196409	chr5:66196409:C:T	1.42663e-06	-1.10059	-0.000916088
66197010	chr5:66197010:C:T	9.83383e-07	-1.02205e-10	-1.47357
66197094	chr5:66197094:C:T	1.23551e-06	-1.02205e-10	-1.24534
66197169	chr5:66197169:G:A	3.45824e-07	-0.881018	-1.63762
66197203	chr5:66197203:C:T	9.47105e-07	-1.02205e-10	-1.51116
66197258	chr5:66197258:C:T	8.18653e-07	-1.02205e-10	-1.65691
66197864	chr5:66197864:C:T	1.19987e-06	-1.02205e-10	-1.2746
66197882	chr5:66197882:TTC:T	1.83614e-06	-1.02205e-10	-0.84915
66198080	chr5:66198080:G:A	1.38032e-06	-1.1345	-7.12552e-10
66198145	chr5:66198145:G:C	2.76171e-07	-1.0657	-1.67786
66198355	chr5:66198355:G:A	1.62236e-06	-1.02205e-10	-0.972932
66198403	chr5:66198403:A:G	1.11731e-06	-1.02205e-10	-1.34589
66198593	chr5:66198593:A:G	1.35319e-06	-1.02205e-10	-1.15435
66199290	chr5:66199290:C:G	1.26944e-06	-1.02205e-10	-1.21824
66199343	chr5:66199343:C:A	1.26272e-06	-1.02205e-10	-1.22355
66199345	chr5:66199345:G:C	1.1029e-06	-1.02205e-10	-1.35887
66199470	chr5:66199470:A:T	1.62251e-06	-1.02205e-10	-0.972841
66199836	chr5:66199836:T:C	8.53531e-07	-1.02205e-10	-1.61519
66200149	chr5:66200149:C:T	1.16842e-06	-1.02205e-10	-1.30116
66200429	chr5:66200429:G:T	2.69498e-06	-1.02205e-10	-0.465426
66200783	chr5:66200783:G:A	7.94854e-07	-1.02205e-10	-1.68641
66201339	chr5:66201339:G:A	1.69715e-06	-1.02205e-10	-0.927866
66201638	chr5:66201638:C:A	1.09915e-06	-1.02205e-10	-1.36228
66201725	chr5:66201725:C:T	1.04962e-06	-1.24129	-0.167096
66201831	chr5:66201831:C:G	1.26839e-06	-1.02205e-10	-1.21907
66202063	chr5:66202063:T:G	1.03705e-06	-1.42044	-7.12552e-10
66202120	chr5:66202120:C:A	9.40968e-07	-1.02205e-10	-1.51766
66202690	chr5:66202690:T:C	1.62236e-06	-1.02205e-10	-0.972932
66202718	chr5:66202718:T:C	1.9922e-07	-1.39046	-1.6797
66202757	chr5:66202757:A:G	1.32429e-06	-1.02205e-10	-1.17594
66203397	chr5:66203397:C:T	1.01102e-06	-1.26745	-0.178401
66203444	chr5:66203444:T:TA	8.47707e-07	-1.02205e-10	-1.62204
66203548	chr5:66203548:A:G	1.14152e-06	-1.02205e-10	-1.32446
66203573	chr5:66203573:A:G	1.48614e-06	-1.18545	0.124814
66203762	chr5:66203762:C:T	3.82102e-07	-0.806203	-1.61268
66204326	chr5:66204326:G:A	1.31933e-06	-1.02205e-10	-1.17969
66204589	chr5:66204589:T:C	1.31778e-06	-1.02205e-10	-1.18087
66204772	chr5:66204772:T:C	3.67559e-07	-0.817755	-1.63993
66204847	chr5:66204847:C:T	8.94168e-07	-1.02205e-10	-1.56868
66205224	chr5:66205224:C:T	1.2682e-06	-1.02205e-10	-1.21922
66206126	chr5:66206126:G:A	1.2682e-06	-1.02205e-10	-1.21922
66206203	chr5:66206203:A:G	1.25364e-06	-1.02205e-10	-1.23077
66206306	chr5:66206306:G:A	1.01269e-06	-1.02205e-10	-1.44421
66206431	chr5:66206431:A:G	8.72994e-07	-1.02205e-10	-1.59264
66206673	chr5:66206673:T:C	7.90643e-07	-1.02205e-10	-1.69173
66206910	chr5:66206910:C:G	1.17651e-06	-1.02205e-10	-1.29427
66206911	chr5:66206911:T:G	8.42235e-07	-1.02205e-10	-1.62851
66206912	chr5:66206912:A:G	8.42661e-07	-1.02205e-10	-1.62801
66207532	chr5:66207532:G:A	8.38125e-07	-1.02205e-10	-1.63341
66208030	chr5:66208030:A:AT	1.39293e-06	-1.02205e-10	-1.1254
66208119	chr5:66208119:A:G	5.49121e-07	-1.52126	-0.534988
66208170	chr5:66208170:A:G	8.21742e-07	-1.02205e-10	-1.65315
66208838	chr5:66208838:G:A	8.75723e-07	-1.02205e-10	-1.58952
66209062	chr5:66209062:C:T	1.05834e-06	-1.02205e-10	-1.40011
66209099	chr5:66209099:G:A	4.46693e-07	-1.43465	-0.828049
66209747	chr5:66209747:C:T	1.18698e-06	-1.2854	-7.12552e-10
66210233	chr5:66210233:G:A	2.83637e-07	-1.13306	-1.58382
66210417	chr5:66210417:G:A	3.87295e-06	-1.02205e-10	-0.102802
66210434	chr5:66210434:A:G	2.49471e-07	-1.15348	-1.69175
66210455	chr5:66210455:G:A	1.33307e-06	-1.02205e-10	-1.16934
66210950	chr5:66210950:GT:G	7.91781e-07	-1.02205e-10	-1.69029
66211047	chr5:66211047:A:G	8.41328e-07	-1.02205e-10	-1.62959
66211176	chr5:66211176:A:G	1.21758e-06	-1.02205e-10	-1.25995
66211374	chr5:66211374:C:T	1.79459e-07	-1.48692	-1.6877
66211601	chr5:66211601:C:T	9.88594e-07	-1.02205e-10	-1.46829
66212187	chr5:66212187:C:T	8.40871e-07	-1.02205e-10	-1.63013
66212850	chr5:66212850:G:A	4.42018e-07	-1.36613	-0.907097
66212954	chr5:66212954:C:T	8.41033e-07	-1.02205e-10	-1.62994
66213033	chr5:66213033:C:T	8.41777e-07	-1.02205e-10	-1.62906
66213145	chr5:66213145:C:G	8.47391e-07	-1.02205e-10	-1.62241
66213288	chr5:66213288:G:T	1.46338e-06	-1.41599	0.339925
66213334	chr5:66213334:C:T	1.91158e-07	-1.4477	-1.66377
66213337	chr5:66213337:G:A	8.28358e-07	-1.02205e-10	-1.64513
66213461	chr5:66213461:T:A	7.92078e-07	-1.02205e-10	-1.68991
66213615	chr5:66213615:T:C	2.89663e-06	-1.02205e-10	-0.39327
66213660	chr5:66213660:G:A	2.68748e-07	-1.16128	-1.60952
66213747	chr5:66213747:C:T	9.82744e-07	-1.02205e-10	-1.47422
66213981	chr5:66213981:A:G	7.47033e-07	-1.36598	-0.382482
66214671	chr5:66214671:G:C	2.522e-07	-1.44456	-1.38979
66215298	chr5:66215298:G:A	8.11605e-07	-1.02205e-10	-1.66556
66215526	chr5:66215526:A:G	2.84264e-07	-1.0308	-1.68387
66215649	chr5:66215649:T:C	2.78128e-07	-1.45638	-1.28011
66215687	chr5:66215687:T:C	7.95035e-07	-1.02205e-10	-1.68619
66216083	chr5:66216083:A:G	2.16346e-07	-1.29883	-1.68886
66216144	chr5:66216144:C:T	2.32468e-07	-1.4668	-1.44902
66216298	chr5:66216298:T:C	9.18521e-07	-1.02205e-10	-1.54181
66216479	chr5:66216479:C:T	7.81652e-07	-1.51124	-0.191928
66216523	chr5:66216523:T:C	8.28643e-07	-1.02205e-10	-1.64478
66216988	chr5:66216988:T:C	3.07543e-06	-1.02205e-10	-0.333371
66217070	chr5:66217070:G:C	8.28643e-07	-1.02205e-10	-1.64478
66217387	chr5:66217387:G:T	8.28643e-07	-1.02205e-10	-1.64478
66217389	chr5:66217389:C:T	9.84505e-07	-1.02205e-10	-1.47243
66217669	chr5:66217669:C:T	6.77365e-07	-1.50729	-0.339072
66217715	chr5:66217715:G:T	4.54475e-06	-1.02205e-10	0.0571562
66218032	chr5:66218032:G:A	9.18748e-07	-1.02205e-10	-1.54156
66218110	chr5:66218110:T:C	2.45488e-06	-0.298779	-0.259961
66218293	chr5:66218293:T:A	4.15426e-06	-1.02205e-10	-0.0326827
66218383	chr5:66218383:C:T	9.52078e-07	-1.43916	-0.0667699
66218392	chr5:66218392:G:T	9.19075e-07	-1.02205e-10	-1.5412
66218529	chr5:66218529:G:A	4.26492e-06	-1.02205e-10	-0.00639327
66218582	chr5:66218582:G:A	2.43292e-07	-1.45899	-1.41131
66218758	chr5:66218758:C:G	1.02853e-06	-1.42869	-7.12552e-10
66219260	chr5:66219260:G:A	8.18866e-07	-1.02205e-10	-1.65665
66219283	chr5:66219283:A:T	2.20043e-07	-1.31181	-1.65894
66219987	chr5:66219987:G:A	8.19754e-07	-1.02205e-10	-1.65557
66220287	chr5:66220287:C:T	8.30386e-07	-1.02205e-10	-1.64268
66220469	chr5:66220469:C:T	1.59978e-06	-0.986949	-7.12552e-10
66220946	chr5:66220946:G:A	5.46967e-07	-1.51373	-0.546455
66220998	chr5:66220998:G:A	1.17391e-06	-1.29648	-7.12552e-10
66221323	chr5:66221323:T:C	4.71964e-07	-1.50205	-0.705621
66221595	chr5:66221595:T:G	8.68937e-07	-1.02205e-10	-1.5973
66221674	chr5:66221674:A:G	2.04921e-07	-1.35368	-1.68827
66222153	chr5:66222153:C:T	1.08096e-06	-1.02205e-10	-1.37897
66222209	chr5:66222209:C:T	8.28643e-07	-1.02205e-10	-1.64478
66222309	chr5:66222309:C:T	9.00251e-07	-1.48723	-0.0746642
66222430	chr5:66222430:A:T	7.99861e-07	-1.02205e-10	-1.68013
66222533	chr5:66222533:C:T	9.19923e-07	-1.02205e-10	-1.54028
66222769	chr5:66222769:A:G	8.28673e-07	-1.02205e-10	-1.64475
66222789	chr5:66222789:G:A	3.01659e-06	-0.352691	-7.12552e-10
66223330	chr5:66223330:T:C	8.26034e-07	-1.02205e-10	-1.64794
66223342	chr5:66223342:A:G	9.3558e-07	-1.52341	-7.12552e-10
66223407	chr5:66223407:TTAAC:T	1.04529e-06	-1.41252	-7.12552e-10
66223598	chr5:66223598:T:C	6.41024e-07	-1.48104	-0.42047
66223670	chr5:66223670:A:G	8.80756e-07	-1.02205e-10	-1.58379
66224025	chr5:66224025:G:A	6.28614e-07	-1.50896	-0.412098
66224069	chr5:66224069:C:T	3.55201e-06	-1.02205e-10	-0.189302
66225223	chr5:66225223:G:A	9.6127e-07	-1.02205e-10	-1.49632
66225381	chr5:66225381:G:A	7.92987e-07	-1.02205e-10	-1.68877
66225545	chr5:66225545:T:C	8.12769e-07	-1.02205e-10	-1.66413
66225833	chr5:66225833:C:T	3.67446e-06	-1.02205e-10	-0.155411
66225854	chr5:66225854:C:T	2.7217e-06	-1.02205e-10	-0.455559
66226085	chr5:66226085:C:T	9.5438e-07	-1.02205e-10	-1.50351
66226177	chr5:66226177:C:T	5.82832e-07	-1.37966	-0.617013
66226222	chr5:66226222:T:G	1.14151e-06	-1.38413	0.059663
66226223	chr5:66226223:C:G	1.55629e-06	-1.02205e-10	-1.01451
66226693	chr5:66226693:CATTG:C	8.24903e-07	-1.02205e-10	-1.64931
66227060	chr5:66227060:C:T	1.31373e-06	-1.47182	0.287877
66227169	chr5:66227169:C:G	1.25072e-06	-1.02205e-10	-1.2331
66227198	chr5:66227198:T:C	1.2256e-06	-1.02205e-10	-1.25339
66227502	chr5:66227502:A:G	2.54019e-07	-1.44219	-1.38497
66227534	chr5:66227534:A:G	4.57856e-06	-1.02205e-10	0.0645683
66227715	chr5:66227715:A:G	8.2384e-07	-1.02205e-10	-1.6506
66227727	chr5:66227727:GT:G	1.04896e-06	-1.02205e-10	-1.40902
66227729	chr5:66227729:T:G	1.047e-06	-1.02205e-10	-1.41089
66227974	chr5:66227974:G:A	1.29579e-06	-1.46594	0.268235
66227988	chr5:66227988:C:G	1.31769e-06	-1.18094	-7.12552e-10
66228057	chr5:66228057:C:A	1.33284e-06	-1.46691	0.297402
66228116	chr5:66228116:G:A	2.21098e-06	-1.02205e-10	-0.663382
66228282	chr5:66228282:A:G	8.07926e-07	-1.02205e-10	-1.6701
66228430	chr5:66228430:G:A	8.05249e-07	-1.02205e-10	-1.67342
66228919	chr5:66228919:T:C	1.03795e-06	-1.02205e-10	-1.41957
66229242	chr5:66229242:T:A	1.39015e-06	-1.12741	-7.12552e-10
66229628	chr5:66229628:T:A	1.80418e-07	-1.48688	-1.68242
66229733	chr5:66229733:A:G	1.99489e-07	-1.47182	-1.597
66229765	chr5:66229765:C:T	1.51405e-06	-1.04203	-7.12552e-10
66229890	chr5:66229890:C:T	9.12199e-07	-1.02205e-10	-1.54871
66230003	chr5:66230003:G:A	1.2719e-06	-1.02205e-10	-1.2163
66230321	chr5:66230321:T:C	9.95966e-07	-1.02205e-10	-1.46086
66230677	chr5:66230677:A:G	4.02227e-07	-1.42273	-0.944824
66230720	chr5:66230720:A:G	2.45957e-07	-1.35638	-1.50304
66230948	chr5:66230948:T:C	3.93799e-06	-1.02205e-10	-0.0861477
66231038	chr5:66231038:A:G	1.45045e-06	-1.36362	0.278682
66231277	chr5:66231277:A:G	2.67904e-06	-1.02205e-10	-0.47136
66231818	chr5:66231818:C:G	1.16915e-05	-1.50295	2.505
66232083	chr5:66232083:A:G	2.15864e-07	-1.31012	-1.6798
66232302	chr5:66232302:G:T	2.98566e-07	-1.30821	-1.35737
66232332	chr5:66232332:G:A	4.14079e-06	-1.02205e-10	-0.0359301
66232624	chr5:66232624:A:G	3.68479e-06	-1.02205e-10	-0.152603
66232954	chr5:66232954:G:A	1.85989e-06	-1.02205e-10	-0.836297
66233433	chr5:66233433:A:G	1.82316e-07	-1.508	-1.65083
66233568	chr5:66233568:T:C	1.27127e-06	-1.02205e-10	-1.2168
66233790	chr5:66233790:T:C	1.93458e-06	-1.02205e-10	-0.796925
66233832	chr5:66233832:T:A	9.88245e-07	-1.02205e-10	-1.46864
66234606	chr5:66234606:T:G	3.33031e-07	-1.2094	-1.34693
66234626	chr5:66234626:C:T	2.88003e-07	-1.24737	-1.45423
66234813	chr5:66234813:G:A	9.87501e-07	-1.46939	-7.12552e-10
66234851	chr5:66234851:T:C	2.6374e-07	-1.43219	-1.35742
66234901	chr5:66234901:G:A	2.86926e-07	-1.2718	-1.43354
66235703	chr5:66235703:C:T	3.50445e-07	-1.3087	-1.19666
66235902	chr5:66235902:C:T	2.53105e-06	-1.02205e-10	-0.528182
66236579	chr5:66236579:C:G	6.82828e-07	-0.14671	-1.69162
66236657	chr5:66236657:G:A	1.56533e-06	-1.02205e-10	-1.00872
66236677	chr5:66236677:G:A	1.0742e-06	-0.996651	-0.388586
66236866	chr5:66236866:T:C	2.02351e-07	-1.51106	-1.54351
66237827	chr5:66237827:C:T	2.62276e-07	-1.15405	-1.64113
66238037	chr5:66238037:T:C	2.08541e-07	-1.52283	-1.50161
66238466	chr5:66238466:A:T	4.35509e-06	-1.02205e-10	0.0145293
66238470	chr5:66238470:A:G	9.33041e-07	-1.52612	-7.12552e-10
66238959	chr5:66238959:CT:C	3.0624e-07	-1.23637	-1.40383
66239230	chr5:66239230:T:C	8.94136e-07	-1.02205e-10	-1.56871
66239820	chr5:66239820:C:T	2.00127e-06	-1.36267	0.599634
66240525	chr5:66240525:G:A	4.34862e-07	-0.940005	-1.34954
66240605	chr5:66240605:A:G	1.01016e-06	-1.02205e-10	-1.44671
66240655	chr5:66240655:C:T	1.09254e-06	-1.02205e-10	-1.36831
66240852	chr5:66240852:GAGAA:G	3.18889e-07	-1.45167	-1.14806
66241249	chr5:66241249:A:T	8.03368e-07	-0.0243026	-1.65146
66241369	chr5:66241369:A:G	4.66357e-07	-1.50985	-0.709771
66241784	chr5:66241784:C:CT	9.51298e-06	-1.02205e-10	0.79584
66241878	chr5:66241878:T:C	4.50645e-06	-1.02205e-10	0.0486924
66241989	chr5:66241989:G:A	1.30059e-06	-1.194	-7.12552e-10
66242795	chr5:66242795:A:T	8.16501e-06	-1.02205e-10	0.643041
66242963	chr5:66242963:T:C	3.69009e-07	-0.765496	-1.68826
66243162	chr5:66243162:T:C	7.91709e-07	-1.02205e-10	-1.69038
66243695	chr5:66243695:T:C	2.76663e-06	-1.02205e-10	-0.439188
66244019	chr5:66244019:T:C	2.93646e-07	-1.41406	-1.26814
66244386	chr5:66244386:C:T	8.35429e-07	-1.02205e-10	-1.63663
66244678	chr5:66244678:T:C	9.32954e-07	-1.52622	-7.12552e-10
66244710	chr5:66244710:C:T	1.8371e-06	0.293708	-1.14234
66244954	chr5:66244954:C:A	5.32176e-07	-0.443774	-1.64382
66245152	chr5:66245152:A:G	2.28898e-07	-1.46549	-1.4658
66245586	chr5:66245586:A:G	5.90109e-07	-0.983419	-1.00085
66245655	chr5:66245655:G:A	6.96794e-07	-0.179165	-1.63892
66246140	chr5:66246140:C:T	8.18761e-07	-1.02205e-10	-1.65678
66246416	chr5:66246416:G:A	8.17549e-07	-1.02205e-10	-1.65826
66246691	chr5:66246691:G:A	7.07848e-07	-0.173636	-1.62871
66246820	chr5:66246820:T:A	7.24141e-07	-0.157476	-1.62211
66246924	chr5:66246924:C:T	4.6537e-07	-1.51492	-0.706825
66247223	chr5:66247223:G:A	7.92619e-07	-1.02205e-10	-1.68923
66247239	chr5:66247239:C:T	4.09606e-07	-0.658222	-1.69115
66247283	chr5:66247283:C:T	3.77854e-07	-0.739733	-1.69033
66247484	chr5:66247484:A:C	2.11878e-07	-1.43461	-1.57395
66247744	chr5:66247744:T:C	6.97129e-07	-0.150073	-1.66753
66247976	chr5:66247976:ACTT:A	5.84491e-07	-0.302077	-1.69175
66248201	chr5:66248201:A:G	9.81778e-07	-1.47521	-7.12552e-10
66248324	chr5:66248324:A:G	5.57843e-07	-0.385606	-1.65489
66248781	chr5:66248781:T:C	1.9668e-07	-1.39582	-1.68717
66249008	chr5:66249008:T:C	5.8389e-07	-0.35817	-1.63669
66249399	chr5:66249399:A:G	1.69617e-06	0.412103	-1.34055
66249426	chr5:66249426:A:G	6.02951e-07	-0.312864	-1.64987
66249497	chr5:66249497:G:A	5.869e-07	-0.328213	-1.6615
66249836	chr5:66249836:T:G	2.38608e-06	-0.0966838	-0.490482
66249837	chr5:66249837:T:C	8.20138e-07	-1.02205e-10	-1.6551
66250016	chr5:66250016:C:T	9.16984e-07	-1.02205e-10	-1.54348
66250202	chr5:66250202:CATT:C	8.27028e-07	-1.02205e-10	-1.64673
66250240	chr5:66250240:C:T	6.02344e-07	-0.319184	-1.64456
66250421	chr5:66250421:C:T	3.85062e-06	-0.0105876	-0.0979955
66250461	chr5:66250461:G:A	2.0003e-07	-1.43946	-1.62664
66250554	chr5:66250554:G:A	5.66153e-07	-0.373351	-1.65236
66251300	chr5:66251300:A:G	3.66784e-06	-0.0921342	-0.0650799
66251308	chr5:66251308:C:T	7.97622e-07	0.0072538	-1.69019
66251443	chr5:66251443:G:A	2.86221e-06	-1.02205e-10	-0.405221
66251621	chr5:66251621:T:C	7.72503e-07	-0.27037	-1.44457
66251779	chr5:66251779:C:T	1.28934e-05	-1.02205e-10	1.0999
66252101	chr5:66252101:G:A	5.49213e-07	-0.402898	-1.65319
66252589	chr5:66252589:T:A	3.46124e-06	-0.135586	-0.0796037
66252723	chr5:66252723:G:A	6.82624e-06	-1.02205e-10	0.463957
66252791	chr5:66252791:CTTTAA:C	5.73653e-07	-0.417914	-1.59463
66252867	chr5:66252867:G:A	1.11556e-06	-1.34746	-7.12552e-10
66253487	chr5:66253487:A:C	1.8052e-07	-1.48649	-1.68223
66253760	chr5:66253760:T:G	2.76756e-07	-1.41896	-1.32247
66253863	chr5:66253863:T:C	2.36279e-06	-1.02205e-10	-0.596974
66254082	chr5:66254082:C:T	3.44823e-06	-1.02205e-10	-0.218956
66254105	chr5:66254105:G:A	5.73281e-07	-0.429117	-1.58408
66254286	chr5:66254286:G:A	5.87613e-07	-0.31261	-1.67589
66254406	chr5:66254406:A:C	3.79399e-07	-0.735257	-1.69073
66254856	chr5:66254856:C:T	8.5361e-07	-1.02205e-10	-1.6151
66254947	chr5:66254947:C:A	5.76874e-07	-0.393333	-1.61362
66255015	chr5:66255015:A:T	5.61059e-07	-0.413599	-1.62115
66255052	chr5:66255052:A:C	1.93572e-07	-1.44361	-1.65531
66255220	chr5:66255220:G:C	6.53408e-07	-0.198084	-1.68429
66255599	chr5:66255599:AC:A	5.70136e-07	-0.401185	-1.61751
66255773	chr5:66255773:T:C	5.92003e-07	-0.371537	-1.60952
66256153	chr5:66256153:A:G	8.2111e-07	-1.02205e-10	-1.65392
66256288	chr5:66256288:G:A	9.49545e-07	-1.02205e-10	-1.50859
66256404	chr5:66256404:G:A	1.41128e-06	-1.11232	-7.12552e-10
66256501	chr5:66256501:T:G	9.06712e-07	-1.02205e-10	-1.55475
66256647	chr5:66256647:C:T	5.71792e-07	-0.374343	-1.64145
66256923	chr5:66256923:C:T	7.10294e-07	-0.110482	-1.68841
66257259	chr5:66257259:A:G	8.57052e-07	-0.00812883	-1.60294
66257339	chr5:66257339:G:A	8.77288e-07	-1.02205e-10	-1.58774
66257383	chr5:66257383:G:T	1.90726e-07	-1.45427	-1.65947
66257445	chr5:66257445:G:A	9.22631e-07	-1.02205e-10	-1.53734
66257487	chr5:66257487:A:C	1.96047e-07	-1.42136	-1.66486
66257491	chr5:66257491:C:T	8.95811e-07	-1.02205e-10	-1.56684
66257803	chr5:66257803:G:A	7.39746e-07	-0.180086	-1.57818
66257838	chr5:66257838:C:T	8.37889e-07	-1.02205e-10	-1.63369
66258111	chr5:66258111:C:G	5.60869e-07	-0.393089	-1.642
66258398	chr5:66258398:C:A	5.94201e-07	-0.353464	-1.62389
66258713	chr5:66258713:A:G	7.915e-07	-1.02205e-10	-1.69064
66259485	chr5:66259485:G:A	2.74201e-06	-0.37744	-0.070685
66259518	chr5:66259518:C:T	5.12421e-07	-0.454322	-1.6711
66260029	chr5:66260029:G:A	5.91002e-07	-0.291183	-1.69157
66260220	chr5:66260220:AGTTT:A	1.9754e-07	-1.42042	-1.65821
66260245	chr5:66260245:A:C	8.14683e-07	-0.0451851	-1.61659
66260527	chr5:66260527:G:T	6.02348e-07	-0.338255	-1.62548
66260791	chr5:66260791:G:A	9.87299e-07	-1.02205e-10	-1.4696
66260933	chr5:66260933:C:T	8.37509e-07	-1.02205e-10	-1.63414
66261149	chr5:66261149:C:A	9.65458e-07	-1.02205e-10	-1.49197
66261593	chr5:66261593:G:A	7.92419e-07	-0.0462717	-1.64321
66261607	chr5:66261607:A:C	1.94178e-07	-1.44304	-1.65276
66262548	chr5:66262548:G:A	7.20403e-07	-0.212113	-1.57265
66262848	chr5:66262848:C:T	5.16841e-07	-0.435425	-1.68141
66262858	chr5:66262858:G:A	6.92341e-06	-1.02205e-10	0.478091
66262881	chr5:66262881:A:G	6.3627e-07	-0.222399	-1.68655
66262951	chr5:66262951:C:T	3.90676e-07	-1.25192	-1.14477
66262993	chr5:66262993:C:T	6.47788e-07	-0.201543	-1.68947
66263095	chr5:66263095:G:A	8.37538e-07	-1.02205e-10	-1.63411
66263277	chr5:66263277:G:A	5.0582e-07	-0.4584	-1.67999
66263370	chr5:66263370:A:T	1.12055e-06	-1.02205e-10	-1.343
66263409	chr5:66263409:ATTTAGAAT:A	1.84993e-06	-1.02205e-10	-0.841669
66263463	chr5:66263463:T:C	7.81066e-07	-0.0520322	-1.65188
66263653	chr5:66263653:T:C	1.76049e-07	-1.5074	-1.68641
66263711	chr5:66263711:T:C	6.81479e-07	-0.157996	-1.68231
66263924	chr5:66263924:G:A	1.0133e-06	-1.02205e-10	-1.44361
66264456	chr5:66264456:A:C	2.0366e-07	-1.52361	-1.52451
66264582	chr5:66264582:T:C	8.0532e-07	-1.02205e-10	-1.67333
66265066	chr5:66265066:T:C	3.90041e-06	-1.02205e-10	-0.0957349
66265284	chr5:66265284:G:A	1.31666e-06	-1.02205e-10	-1.18172
66265697	chr5:66265697:G:A	3.57043e-06	-0.122017	-0.0621139
66266240	chr5:66266240:G:A	1.93764e-07	-1.42772	-1.67021
66266461	chr5:66266461:T:C	1.34315e-06	-1.1618	-7.12552e-10
66266520	chr5:66266520:G:A	2.36207e-06	-1.02205e-10	-0.597277
66266899	chr5:66266899:A:G	6.11345e-07	-0.32435	-1.62456
66267422	chr5:66267422:G:A	8.96895e-07	-0.0140981	-1.55154
66268127	chr5:66268127:A:G	9.28384e-07	-1.02205e-10	-1.53113
66268338	chr5:66268338:G:A	3.77813e-06	-1.02205e-10	-0.127587
66268487	chr5:66268487:G:A	9.30156e-07	-1.02205e-10	-1.52922
66268708	chr5:66268708:G:T	3.79647e-06	-1.02205e-10	-0.122744
66268797	chr5:66268797:G:A	2.59859e-07	-1.24011	-1.56432
66268995	chr5:66268995:G:T	2.22076e-06	0.724328	-1.3833
66269319	chr5:66269319:T:C	1.73492e-07	-1.51679	-1.69164
66269404	chr5:66269404:T:C	6.17897e-07	-0.322121	-1.61613
66269616	chr5:66269616:C:T	1.62184e-05	-1.02205e-10	1.32933
66269839	chr5:66269839:G:A	4.92836e-07	-0.479952	-1.68444
66269892	chr5:66269892:G:A	1.9791e-07	-1.42064	-1.65612
66270040	chr5:66270040:C:A	5.94643e-07	-0.349319	-1.62729
66270041	chr5:66270041:T:A	5.90754e-07	-0.356949	-1.62622
66270231	chr5:66270231:T:G	1.28062e-06	-1.02205e-10	-1.20947
66270478	chr5:66270478:T:C	8.19613e-07	0.0189995	-1.67474
66270830	chr5:66270830:C:T	3.3555e-07	-0.85769	-1.69111
66270855	chr5:66270855:A:G	1.00408e-06	-1.45275	-7.12552e-10
66271053	chr5:66271053:A:G	2.45214e-07	-1.41584	-1.4466
66271453	chr5:66271453:A:G	2.0313e-07	-1.40868	-1.64205
66271501	chr5:66271501:G:A	5.27356e-07	-0.40985	-1.68685
66271807	chr5:66271807:A:G	1.90872e-07	-1.52423	-1.58874
66271840	chr5:66271840:C:G	2.36767e-06	-1.02205e-10	-0.594909
66271896	chr5:66271896:C:T	3.39549e-07	-0.8519	-1.68505
66271948	chr5:66271948:G:T	8.92535e-07	-1.02205e-10	-1.57051
66272444	chr5:66272444:G:A	6.5965e-07	-0.252672	-1.62019
66272663	chr5:66272663:T:G	5.19624e-06	-1.02205e-10	0.191118
66273078	chr5:66273078:C:A	3.56918e-07	-0.806297	-1.68077
66273327	chr5:66273327:G:A	2.3145e-06	-1.02205e-10	-0.617625
66273337	chr5:66273337:C:T	8.13226e-07	-1.02205e-10	-1.66356
66273388	chr5:66273388:C:T	7.85993e-07	-0.0165946	-1.68103
66273430	chr5:66273430:G:A	8.06652e-07	0.00417558	-1.67586
66273491	chr5:66273491:G:A	8.66023e-07	0.0792859	-1.67995
66273664	chr5:66273664:C:G	5.11568e-07	-0.48869	-1.6384
66274284	chr5:66274284:T:C	3.00287e-06	-0.200479	-0.15677
66274454	chr5:66274454:GA:G	9.37293e-07	-1.52158	-7.12552e-10
66274457	chr5:66274457:G:T	9.37398e-07	-1.52146	-7.12552e-10
66274462	chr5:66274462:GA:G	8.07917e-07	-1.02205e-10	-1.67011
66274779	chr5:66274779:T:C	2.48398e-07	-1.17037	-1.67918
66274972	chr5:66274972:C:T	1.34666e-06	-1.02205e-10	-1.15919
66275216	chr5:66275216:C:T	8.05076e-07	-1.02205e-10	-1.67364
66275624	chr5:66275624:C:T	8.99385e-07	-1.09986	-0.462999
66275899	chr5:66275899:A:G	5.29622e-07	-1.07321	-1.0192
66276020	chr5:66276020:A:C	7.29447e-07	-0.0919975	-1.68029
66276059	chr5:66276059:G:A	1.58158e-06	0.585587	-1.58398
66276148	chr5:66276148:A:G	3.13156e-06	-0.224466	-0.0908206
66276448	chr5:66276448:T:C	3.3722e-07	-0.859606	-1.68423
66276557	chr5:66276557:C:T	6.87822e-07	-0.140724	-1.69032
66276816	chr5:66276816:C:T	2.08832e-05	-1.02205e-10	1.58213
66276985	chr5:66276985:C:T	5.19492e-06	-1.02205e-10	0.190865
66277304	chr5:66277304:G:A	9.10588e-07	-1.08038	-0.470105
66277472	chr5:66277472:C:T	1.68646e-05	-1.02205e-10	1.3684
66277503	chr5:66277503:T:G	1.61445e-06	0.541551	-1.51937
66278480	chr5:66278480:A:G	4.2269e-07	-1.46879	-0.849143
66278544	chr5:66278544:T:C	3.27576e-06	-0.182992	-0.0872762
66278588	chr5:66278588:A:G	3.34668e-07	-1.00874	-1.5427
66278667	chr5:66278667:G:T	6.88999e-07	-0.150185	-1.67915
66278713	chr5:66278713:G:A	1.33733e-06	-1.16614	-7.12552e-10
66279501	chr5:66279501:C:T	7.91858e-07	-1.02205e-10	-1.69019
66279512	chr5:66279512:A:G	1.10227e-06	-1.35944	-7.12552e-10
66280760	chr5:66280760:TG:T	3.9876e-07	-1.16325	-1.21297
66281600	chr5:66281600:A:G	2.09358e-06	-1.02205e-10	-0.717941
66281649	chr5:66281649:T:C	1.81042e-07	-1.49397	-1.67187
66282339	chr5:66282339:C:T	4.05666e-07	-1.10632	-1.25272
66282512	chr5:66282512:T:C	2.13147e-06	-0.492734	-0.207272
66282528	chr5:66282528:TC:T	3.13366e-07	-1.42146	-1.19574
66282776	chr5:66282776:G:A	3.15392e-07	-1.41953	-1.19122
66282960	chr5:66282960:A:C	1.12313e-06	-1.02205e-10	-1.3407
66283142	chr5:66283142:A:G	1.64912e-06	-0.956577	-7.12552e-10
66283345	chr5:66283345:G:A	5.08987e-05	-1.02205e-10	2.47302
66283799	chr5:66283799:T:C	1.1849e-06	0.403358	-1.69052
66283829	chr5:66283829:C:T	1.11922e-06	-1.02205e-10	-1.34418
66283841	chr5:66283841:T:C	1.68673e-06	-0.616918	-0.317104
66284162	chr5:66284162:C:T	1.07784e-06	-1.02205e-10	-1.38186
66284476	chr5:66284476:G:A	9.45126e-07	-1.02205e-10	-1.51325
66284728	chr5:66284728:C:G	8.37816e-07	-1.02205e-10	-1.63377
66284859	chr5:66284859:T:C	8.44771e-07	-0.269948	-1.35556
66284889	chr5:66284889:T:C	9.48004e-07	-0.342133	-1.16808
66285045	chr5:66285045:A:AC	7.34856e-07	-0.073322	-1.69158
66285369	chr5:66285369:T:C	7.95043e-07	-1.02205e-10	-1.68618
66285413	chr5:66285413:G:A	3.51379e-07	-1.04098	-1.46173
66285535	chr5:66285535:A:G	2.01063e-07	-1.47835	-1.5826
66285678	chr5:66285678:T:C	2.33282e-06	-0.015484	-0.594256
66285701	chr5:66285701:T:TG	2.59769e-06	-0.0300331	-0.472163
66285867	chr5:66285867:A:G	4.64939e-06	-1.02205e-10	0.0799184
66285971	chr5:66285971:C:T	1.37689e-06	-1.01886	-0.118128
66286044	chr5:66286044:T:G	9.926e-07	-1.02205e-10	-1.46424
66286200	chr5:66286200:C:A	2.71064e-06	-0.905786	0.446153
66286220	chr5:66286220:C:T	4.60325e-07	-0.798648	-1.43399
66286523	chr5:66286523:A:G	5.64151e-07	-1.30864	-0.720609
66286703	chr5:66286703:TA:T	4.32536e-07	-1.39531	-0.8996
66286882	chr5:66286882:A:G	2.26741e-07	-1.42665	-1.51412
66286964	chr5:66286964:A:G	8.97993e-07	-1.02205e-10	-1.56441
66287050	chr5:66287050:C:A	4.41186e-07	-0.808175	-1.46693
66287179	chr5:66287179:C:G	4.76788e-06	-1.02205e-10	0.105084
66287284	chr5:66287284:A:G	4.45976e-07	-0.803284	-1.46102
66287319	chr5:66287319:C:T	1.26578e-06	-1.02205e-10	-1.22113
66287836	chr5:66287836:C:A	1.31297e-06	-1.18452	-7.12552e-10
66288035	chr5:66288035:A:G	1.1613e-06	-0.71189	-0.59539
66288205	chr5:66288205:C:T	1.63842e-06	-1.02205e-10	-0.963087
66288279	chr5:66288279:A:G	2.34292e-07	-1.4013	-1.5067
66288329	chr5:66288329:G:A	8.23215e-07	-1.02205e-10	-1.65136
66288696	chr5:66288696:C:T	1.01858e-06	-1.02205e-10	-1.43841
66288830	chr5:66288830:G:A	1.01259e-06	-1.02205e-10	-1.4443
66288930	chr5:66288930:C:T	1.249e-06	-1.02205e-10	-1.23447
66289079	chr5:66289079:A:G	2.96883e-07	-1.04046	-1.63077
66289116	chr5:66289116:C:T	1.89313e-06	-0.896329	0.0777436
66289149	chr5:66289149:G:A	1.01534e-06	-1.02205e-10	-1.44159
66289195	chr5:66289195:C:G	4.3324e-07	-0.859871	-1.43341
66289612	chr5:66289612:C:T	3.41929e-06	-1.02205e-10	-0.227385
66289631	chr5:66289631:T:C	1.07272e-06	-1.02205e-10	-1.38662
66289785	chr5:66289785:C:T	2.70289e-06	-1.02205e-10	-0.462494
66290056	chr5:66290056:A:T	9.33988e-07	-1.52511	-7.12552e-10
66290217	chr5:66290217:A:G	2.8438e-07	-1.30659	-1.40767
66290434	chr5:66290434:CT:C	1.03618e-06	-1.02205e-10	-1.42127
66290614	chr5:66290614:C:T	2.43735e-07	-1.37729	-1.4912
66290647	chr5:66290647:C:T	7.90629e-07	-1.02205e-10	-1.69174
66290880	chr5:66290880:C:T	2.48287e-07	-1.15972	-1.69027
66291610	chr5:66291610:C:T	8.86884e-07	-1.02205e-10	-1.57686
66291693	chr5:66291693:G:A	1.17175e-06	-1.02205e-10	-1.29832
66291956	chr5:66291956:A:G	2.39628e-07	-1.19381	-1.69167
66292461	chr5:66292461:A:G	5.24842e-06	-1.02205e-10	0.201111
66293062	chr5:66293062:A:G	4.12502e-06	-1.02205e-10	-0.0397457
66293118	chr5:66293118:C:T	2.843e-07	-1.30951	-1.40503
66293377	chr5:66293377:G:A	7.94563e-07	-1.02205e-10	-1.68678
66293448	chr5:66293448:T:A	8.0976e-07	-1.02205e-10	-1.66783
66293514	chr5:66293514:T:G	7.91921e-07	-0.563672	-1.12644
66293869	chr5:66293869:C:T	1.04694e-06	-1.02205e-10	-1.41094
66294041	chr5:66294041:C:T	2.80419e-06	-1.02205e-10	-0.425703
66294064	chr5:66294064:C:T	9.573e-07	-0.774165	-0.726291
66294166	chr5:66294166:C:T	3.58567e-06	-1.02205e-10	-0.179872
66294795	chr5:66294795:A:C	2.45679e-07	-1.22044	-1.64011
66295214	chr5:66295214:G:A	9.58142e-07	-1.02205e-10	-1.49958
66295351	chr5:66295351:A:G	9.5831e-07	-1.02205e-10	-1.4994
66295683	chr5:66295683:T:C	2.55657e-07	-1.25732	-1.56341
66295823	chr5:66295823:A:G	2.451e-07	-1.37727	-1.48564
66296027	chr5:66296027:G:A	1.1313e-06	-1.02205e-10	-1.33345
66297152	chr5:66297152:T:C	8.04398e-07	-1.02205e-10	-1.67448
66298221	chr5:66298221:T:A	1.75147e-07	-1.51044	-1.68851
66298274	chr5:66298274:A:T	1.85707e-07	-1.45448	-1.68592
66298307	chr5:66298307:T:C	3.24713e-07	-1.0056	-1.57603
66298451	chr5:66298451:T:A	4.49695e-07	-0.799002	-1.457
66298820	chr5:66298820:T:C	5.96648e-06	0.329339	-7.12552e-10
66298955	chr5:66298955:G:A	1.09912e-06	-1.02205e-10	-1.36231
66299398	chr5:66299398:T:C	1.8498e-07	-1.48801	-1.65632
66299796	chr5:66299796:C:T	8.07886e-07	-1.02205e-10	-1.67015
66300326	chr5:66300326:C:T	1.14519e-06	-1.02205e-10	-1.32125
66300355	chr5:66300355:C:G	7.95909e-07	-1.02205e-10	-1.68509
66300427	chr5:66300427:A:AG	2.5384e-07	-1.14432	-1.68354
66300514	chr5:66300514:C:T	1.09992e-06	-1.02205e-10	-1.36158
66300765	chr5:66300765:T:C	8.06801e-07	-1.02205e-10	-1.6715
66300993	chr5:66300993:T:C	4.21505e-07	-0.77266	-1.54808
66301168	chr5:66301168:C:G	9.78556e-07	-1.02205e-10	-1.47849
66301424	chr5:66301424:G:A	2.97852e-07	-1.04121	-1.62676
66301464	chr5:66301464:CA:C	8.35147e-07	-1.02205e-10	-1.63697
66301610	chr5:66301610:T:C	8.24617e-07	-1.02205e-10	-1.64965
66301629	chr5:66301629:G:C	2.73058e-07	-1.12396	-1.63093
66301647	chr5:66301647:T:C	4.60729e-06	1.34463	-1.2738
66301678	chr5:66301678:G:A	6.56562e-07	-0.326748	-1.55081
66302866	chr5:66302866:G:T	2.88526e-07	-1.08717	-1.61262
66302901	chr5:66302901:T:C	2.47838e-07	-1.185	-1.66679
66303107	chr5:66303107:A:G	9.43743e-07	-1.51472	-7.12552e-10
66303212	chr5:66303212:C:T	3.58501e-07	-1.38493	-1.09771
66303232	chr5:66303232:T:C	2.14105e-07	-1.32405	-1.67405
66303532	chr5:66303532:G:A	3.14891e-07	-0.927787	-1.68456
66303701	chr5:66303701:A:G	2.10952e-06	-1.02205e-10	-0.710358
66303763	chr5:66303763:AG:A	8.23398e-07	-1.02205e-10	-1.65113
66304178	chr5:66304178:C:A	1.01508e-06	-1.02205e-10	-1.44185
66304212	chr5:66304212:G:A	3.37988e-07	-1.15527	-1.38629
66304513	chr5:66304513:C:A	8.57129e-07	-1.3204	-0.290583
66304515	chr5:66304515:T:C	4.03971e-06	-1.02205e-10	-0.0606436
66304840	chr5:66304840:G:A	9.78476e-07	-1.02205e-10	-1.47858
66304871	chr5:66304871:C:T	5.65433e-07	-0.587448	-1.43953
66305140	chr5:66305140:G:A	1.04153e-06	-0.6399	-0.776223
66305213	chr5:66305213:G:A	1.33668e-06	-1.02205e-10	-1.16663
66305330	chr5:66305330:C:A	1.97075e-06	-1.02205e-10	-0.778405
66305507	chr5:66305507:G:C	1.04366e-06	-0.188145	-1.22594
66305588	chr5:66305588:A:AG	2.86981e-06	-1.02205e-10	-0.402573
66305690	chr5:66305690:G:C	6.14986e-07	-0.280422	-1.66255
66305789	chr5:66305789:T:C	1.94605e-07	-1.48435	-1.60925
66306575	chr5:66306575:A:C	3.78966e-07	-1.1562	-1.27093
66306975	chr5:66306975:A:G	1.29843e-06	-1.02205e-10	-1.19566
66307293	chr5:66307293:G:A	1.40894e-06	-1.02205e-10	-1.11398
66307811	chr5:66307811:A:G	3.88659e-07	-0.849452	-1.55242
66307821	chr5:66307821:C:T	7.30049e-06	-1.02205e-10	0.531125
66308377	chr5:66308377:A:G	7.91109e-07	-1.02205e-10	-1.69114
66308820	chr5:66308820:C:T	9.73018e-07	-1.02205e-10	-1.48417
66308868	chr5:66308868:C:T	1.07428e-06	-1.38517	-7.12552e-10
66308890	chr5:66308890:G:A	2.05885e-07	-1.3469	-1.69035
66309144	chr5:66309144:T:A	3.79771e-06	-1.02205e-10	-0.122418
66309326	chr5:66309326:G:C	3.78189e-06	-1.02205e-10	-0.126594
66309351	chr5:66309351:C:A	8.61323e-07	-1.02205e-10	-1.6061
66309425	chr5:66309425:T:C	1.45004e-06	-1.02205e-10	-1.08523
66309563	chr5:66309563:A:T	1.3436e-06	-1.16146	-7.12552e-10
66309643	chr5:66309643:A:G	1.83054e-06	-1.02205e-10	-0.852207
66309655	chr5:66309655:G:A	2.88224e-06	-1.02205e-10	-0.39825
66309877	chr5:66309877:G:A	1.23438e-06	-1.24625	-7.12552e-10
66310064	chr5:66310064:T:C	1.72235e-06	-1.02205e-10	-0.913128
66310825	chr5:66310825:G:C	3.161e-06	-1.02205e-10	-0.305929
66311066	chr5:66311066:A:G	2.81047e-06	-1.02205e-10	-0.423464
66311720	chr5:66311720:A:G	8.34841e-07	-1.02205e-10	-1.63733
66311972	chr5:66311972:T:C	8.69455e-07	-1.02205e-10	-1.59671
66312028	chr5:66312028:C:T	1.1531e-06	-1.38131	0.0669484
66312773	chr5:66312773:T:C	3.41803e-07	-0.839276	-1.69106
66312998	chr5:66312998:C:G	1.00135e-06	-1.02205e-10	-1.45547
66313210	chr5:66313210:C:G	9.30495e-07	-1.02205e-10	-1.52886
66313579	chr5:66313579:T:C	3.76866e-07	-0.978482	-1.4542
66313625	chr5:66313625:T:G	1.47782e-06	-1.02205e-10	-1.06625
66313833	chr5:66313833:G:A	1.37428e-06	-1.02205e-10	-1.13889
66313923	chr5:66313923:C:G	1.37828e-06	-1.02205e-10	-1.13598
66314149	chr5:66314149:ATTC:A	1.6618e-06	-1.02205e-10	-0.948915
66314516	chr5:66314516:G:A	9.59978e-07	-1.02205e-10	-1.49766
66314785	chr5:66314785:GT:G	3.4056e-06	-1.02205e-10	-0.231396
66315235	chr5:66315235:G:A	1.07687e-06	-1.48124	0.0984791
66315613	chr5:66315613:T:A	1.44733e-05	-1.02205e-10	1.21549
66316045	chr5:66316045:T:A	1.97158e-07	-1.50592	-1.57465
66316553	chr5:66316553:C:T	1.2108e-06	-1.02205e-10	-1.26553
66316678	chr5:66316678:G:T	8.91581e-07	-1.02205e-10	-1.57158
66317215	chr5:66317215:C:G	1.29594e-06	-1.02205e-10	-1.19758
66317301	chr5:66317301:G:A	1.3159e-06	-1.02205e-10	-1.1823
66317854	chr5:66317854:T:C	1.49532e-06	-1.02205e-10	-1.05447
66317991	chr5:66317991:T:C	7.93183e-07	-1.02205e-10	-1.68852
66318387	chr5:66318387:T:C	2.13192e-06	-1.02205e-10	-0.699796
66318410	chr5:66318410:C:T	4.03889e-07	-1.37539	-0.988041
66318493	chr5:66318493:A:C	1.98837e-07	-1.50648	-1.5656
66318855	chr5:66318855:G:T	1.66176e-06	-1.02205e-10	-0.948942
66319439	chr5:66319439:G:A	3.57569e-07	-1.51883	-0.96641
66319567	chr5:66319567:G:C	1.318e-06	-1.02205e-10	-1.1807
66320020	chr5:66320020:T:C	7.90837e-07	-1.02205e-10	-1.69148
66320135	chr5:66320135:G:A	2.68995e-07	-1.11842	-1.65146
66320422	chr5:66320422:G:A	9.71395e-07	-1.02205e-10	-1.48584
66320436	chr5:66320436:C:T	1.50139e-06	-1.02205e-10	-1.05043
66320465	chr5:66320465:A:G	1.25042e-06	-1.02205e-10	-1.23334
66320466	chr5:66320466:G:A	7.93161e-07	-1.02205e-10	-1.68855
66320749	chr5:66320749:G:A	3.43727e-06	-1.02205e-10	-0.22214
66320768	chr5:66320768:A:G	2.95047e-07	-1.28636	-1.39108
66321267	chr5:66321267:C:T	3.90944e-07	-1.4481	-0.947904
66321592	chr5:66321592:A:G	8.46094e-07	-1.36387	-0.260076
66321725	chr5:66321725:G:T	1.59169e-06	-1.02205e-10	-0.99202
66322103	chr5:66322103:G:A	1.118e-06	-1.02205e-10	-1.34528
66322231	chr5:66322231:G:A	7.93062e-07	-1.02205e-10	-1.68867
66322238	chr5:66322238:G:T	8.00735e-07	-1.02205e-10	-1.67904
66322684	chr5:66322684:G:A	1.17646e-06	-1.02205e-10	-1.29431
66322739	chr5:66322739:C:A	1.097e-06	-1.02205e-10	-1.36423
66323088	chr5:66323088:CAGG:C	1.24545e-06	-1.23732	-7.12552e-10
66323185	chr5:66323185:G:A	4.50982e-07	-0.742208	-1.51094
66323384	chr5:66323384:A:G	8.7044e-07	-1.02205e-10	-1.59557
66323750	chr5:66323750:T:A	2.28563e-06	-1.02205e-10	-0.630174
66323938	chr5:66323938:C:G	9.39079e-07	-1.51967	-7.12552e-10
66323976	chr5:66323976:A:T	1.21523e-06	-1.02205e-10	-1.26188
66324554	chr5:66324554:A:G	1.14218e-06	-1.02205e-10	-1.32388
66324987	chr5:66324987:G:A	1.64072e-05	-1.02205e-10	1.3409
66325331	chr5:66325331:G:A	6.99458e-07	-1.46999	-0.344278
66326113	chr5:66326113:C:CT	1.61119e-06	-1.02205e-10	-0.979845
66326428	chr5:66326428:A:G	1.2113e-06	-1.02205e-10	-1.26512
66326465	chr5:66326465:G:A	8.05871e-07	-1.02205e-10	-1.67265
66326537	chr5:66326537:G:C	9.55614e-07	-1.50222	-7.12552e-10
66326687	chr5:66326687:T:A	3.63876e-07	-1.02475	-1.44301
66327093	chr5:66327093:C:T	1.53342e-06	-1.06667	0.0373475
66327174	chr5:66327174:A:G	1.5344e-06	-1.02205e-10	-1.02867
66327244	chr5:66327244:T:A	2.13141e-06	-1.02205e-10	-0.700032
66327274	chr5:66327274:C:T	1.41189e-06	-1.02205e-10	-1.11189
66327559	chr5:66327559:G:A	1.41105e-06	-1.11248	-7.12552e-10
66327620	chr5:66327620:T:C	1.77203e-06	-1.02205e-10	-0.884694
66327714	chr5:66327714:C:T	1.46919e-06	-1.02205e-10	-1.0721
66327805	chr5:66327805:G:A	6.81808e-07	-0.533831	-1.30599
66328105	chr5:66328105:G:A	3.74923e-07	-1.0605	-1.37735
66328146	chr5:66328146:T:C	7.9304e-07	-1.02205e-10	-1.6887
66328346	chr5:66328346:T:C	8.84672e-07	-1.02205e-10	-1.57936
66328389	chr5:66328389:A:C	1.06845e-05	-1.02205e-10	0.911974
66328563	chr5:66328563:C:T	1.4946e-06	-1.02205e-10	-1.05496
66328572	chr5:66328572:A:G	7.91282e-07	-1.02205e-10	-1.69092
66328731	chr5:66328731:G:A	2.05337e-07	-1.35154	-1.68838
66329456	chr5:66329456:A:T	8.24092e-07	-1.02205e-10	-1.65029
66330099	chr5:66330099:T:TCCAC	1.40278e-06	-1.02205e-10	-1.11836
66330558	chr5:66330558:C:A	1.77765e-07	-1.49725	-1.68686
66330876	chr5:66330876:A:AGACTT	1.34729e-06	-1.02205e-10	-1.15873
66330908	chr5:66330908:A:G	1.729e-06	-1.02205e-10	-0.909275
66330910	chr5:66330910:A:G	8.83659e-07	-1.02205e-10	-1.5805
66331196	chr5:66331196:A:G	2.00111e-07	-1.46695	-1.59875
66331243	chr5:66331243:T:C	9.52697e-07	-1.02205e-10	-1.50528
66331247	chr5:66331247:AATC:A	1.82949e-07	-1.47166	-1.6837
66331278	chr5:66331278:A:G	1.84033e-07	-1.46609	-1.68337
66331357	chr5:66331357:AG:A	1.0319e-06	-1.02205e-10	-1.42542
66331432	chr5:66331432:C:T	1.97456e-07	-1.47687	-1.60219
66331683	chr5:66331683:C:T	3.66099e-07	-1.26638	-1.19528
66331741	chr5:66331741:C:T	2.01509e-06	-1.02205e-10	-0.756155
66332130	chr5:66332130:A:G	1.9994e-07	-1.46676	-1.5998
66332214	chr5:66332214:G:A	9.54027e-07	-1.02205e-10	-1.50388
66333033	chr5:66333033:A:C	8.96163e-07	-1.02205e-10	-1.56645
66333073	chr5:66333073:G:A	1.84823e-07	-1.47527	-1.6699
66333224	chr5:66333224:T:C	1.34575e-06	-1.02205e-10	-1.15986
66333437	chr5:66333437:A:C	9.33447e-07	-1.52569	-7.12552e-10
66333574	chr5:66333574:C:T	7.95409e-07	-1.02205e-10	-1.68572
66333870	chr5:66333870:G:A	1.00093e-06	-1.02205e-10	-1.45589
66333952	chr5:66333952:A:G	2.51566e-07	-1.27025	-1.56662
66334245	chr5:66334245:C:A	8.29208e-07	-1.02205e-10	-1.6441
66334709	chr5:66334709:A:G	1.93648e-07	-1.48491	-1.61362
66334724	chr5:66334724:A:G	1.8952e-07	-1.48573	-1.63435
66335124	chr5:66335124:C:A	9.79141e-07	-1.02205e-10	-1.4779
66335177	chr5:66335177:T:C	1.77894e-07	-1.4995	-1.68389
66335477	chr5:66335477:C:T	8.35392e-07	-1.02205e-10	-1.63667
66335532	chr5:66335532:G:A	1.67748e-06	-1.02205e-10	-0.939527
66336449	chr5:66336449:C:T	2.55383e-07	-1.51508	-1.30672
66336610	chr5:66336610:C:T	7.97321e-07	-1.02205e-10	-1.68331
66336615	chr5:66336615:C:G	3.2337e-07	-0.894694	-1.69108
66336646	chr5:66336646:T:C	6.75709e-06	-1.02205e-10	0.453775
66336719	chr5:66336719:C:T	1.6157e-06	-1.02205e-10	-0.977047
66336927	chr5:66336927:C:T	3.05182e-07	-0.965102	-1.67856
66336975	chr5:66336975:T:C	7.9117e-07	-1.02205e-10	-1.69106
66337573	chr5:66337573:G:T	3.2213e-07	-0.901954	-1.68766
66337574	chr5:66337574:A:C	3.2221e-07	-0.901882	-1.68749
66338788	chr5:66338788:A:G	1.01508e-06	-1.02205e-10	-1.44185
66338919	chr5:66338919:CTCATTCACA:C	1.51691e-06	-1.02205e-10	-1.04014
66338958	chr5:66338958:G:A	3.48584e-07	-1.48051	-1.03019
66339213	chr5:66339213:C:G	9.3642e-07	-1.02205e-10	-1.52251
66339246	chr5:66339246:C:T	1.61798e-06	-1.02205e-10	-0.97564
66339247	chr5:66339247:G:A	8.42707e-07	-1.02205e-10	-1.62795
66339677	chr5:66339677:A:G	2.94484e-07	-1.40255	-1.2768
66339704	chr5:66339704:G:A	1.25515e-05	-1.02205e-10	1.07303
66339800	chr5:66339800:T:C	8.09974e-07	-1.02205e-10	-1.66757
66339996	chr5:66339996:C:T	3.13545e-06	-0.314046	-7.12552e-10
66340085	chr5:66340085:T:C	1.92273e-07	-1.52449	-1.58117
66340751	chr5:66340751:T:C	3.1547e-07	-1.35607	-1.25444
66340846	chr5:66340846:G:A	1.83245e-07	-1.46518	-1.68856
66340943	chr5:66340943:G:A	1.16771e-06	-1.02205e-10	-1.30177
66341062	chr5:66341062:A:G	3.4866e-06	-1.02205e-10	-0.20789
66341192	chr5:66341192:A:G	1.11591e-06	-1.02205e-10	-1.34715
66341227	chr5:66341227:T:C	1.73687e-07	-1.52336	-1.68396
66341634	chr5:66341634:T:C	3.52969e-07	-1.00188	-1.49631
66341650	chr5:66341650:C:G	7.96646e-07	-1.02205e-10	-1.68416
66342457	chr5:66342457:A:G	8.19909e-07	-1.02205e-10	-1.65538
66342549	chr5:66342549:A:G	3.09499e-07	-0.986392	-1.64322
66343034	chr5:66343034:G:T	3.37606e-07	-1.46992	-1.07277
66343078	chr5:66343078:G:C	8.25712e-07	-1.02205e-10	-1.64833
66343283	chr5:66343283:G:A	1.77372e-07	-1.52625	-1.66008
66343521	chr5:66343521:C:T	3.47137e-07	-1.49295	-1.0219
66344398	chr5:66344398:T:A	1.94771e-07	-1.52272	-1.57002
66344524	chr5:66344524:A:G	2.79715e-07	-1.41061	-1.32019
66344628	chr5:66344628:A:G	2.78086e-07	-1.4394	-1.29724
66344812	chr5:66344812:A:G	1.93688e-07	-1.5209	-1.57742
66344878	chr5:66344878:C:T	1.49056e-06	-1.05766	-7.12552e-10
66345100	chr5:66345100:T:C	1.20255e-06	-1.02205e-10	-1.27237
66345342	chr5:66345342:C:T	2.05226e-07	-1.49931	-1.54115
66345670	chr5:66345670:G:A	1.17973e-06	-1.02205e-10	-1.29153
66346138	chr5:66346138:T:C	5.64967e-07	-1.52593	-0.501878
66346151	chr5:66346151:T:C	7.48347e-07	-1.526	-0.220703
66346169	chr5:66346169:G:A	1.72399e-06	-0.912173	-7.12552e-10
66346230	chr5:66346230:AG:A	2.93112e-07	-1.03179	-1.65223
66346347	chr5:66346347:A:C	2.65594e-06	-1.02205e-10	-0.480018
66346412	chr5:66346412:G:A	3.41396e-07	-1.02562	-1.50591
66346540	chr5:66346540:G:A	1.16046e-06	-1.308	-7.12552e-10
66346612	chr5:66346612:T:C	3.21496e-06	-1.02205e-10	-0.289002
66347185	chr5:66347185:G:C	9.53319e-07	-1.50462	-7.12552e-10
66347215	chr5:66347215:G:A	1.39479e-06	-1.12408	-7.12552e-10
66347359	chr5:66347359:A:G	5.76796e-06	-1.02205e-10	0.295502
66347427	chr5:66347427:A:G	2.26784e-05	-1.51394	3.17854
66348342	chr5:66348342:C:A	5.85761e-06	-1.02205e-10	0.310924
66348353	chr5:66348353:A:G	1.99982e-06	-0.763759	-7.12552e-10
66348359	chr5:66348359:G:A	5.28644e-06	-1.02205e-10	0.208329
66348449	chr5:66348449:T:C	4.91474e-05	-1.51459	3.9526
66348538	chr5:66348538:C:T	2.20518e-06	-1.02205e-10	-0.66601
66348618	chr5:66348618:A:G	1.20377e-06	-1.02205e-10	-1.27136
66349002	chr5:66349002:A:G	9.64237e-07	-1.02205e-10	-1.49324
66349435	chr5:66349435:C:A	1.43054e-06	-1.02205e-10	-1.09876
66349728	chr5:66349728:T:A	2.79613e-05	-1.02205e-10	1.87401
66349931	chr5:66349931:A:C	1.96417e-05	-1.02205e-10	1.52084
66350074	chr5:66350074:CT:C	2.57057e-07	-1.2251	-1.59017
66350429	chr5:66350429:C:T	4.60882e-07	-1.51574	-0.715692
66350480	chr5:66350480:G:A	2.42849e-07	-1.23047	-1.64167
66350626	chr5:66350626:C:T	1.70783e-06	-1.02205e-10	-0.921594
66351147	chr5:66351147:C:T	2.24458e-06	-1.02205e-10	-0.648297
66351622	chr5:66351622:G:A	0.000105037	-1.51767	4.71517
66351975	chr5:66351975:T:C	1.11279e-06	-1.02205e-10	-1.34995
66351996	chr5:66351996:C:T	2.89754e-06	-1.02205e-10	-0.392957
66352249	chr5:66352249:G:A	4.23677e-06	-1.02205e-10	-0.0130155
66352256	chr5:66352256:A:C	2.54084e-07	-1.46225	-1.36466
66352290	chr5:66352290:C:A	3.1052e-07	-1.41511	-1.21121
66352907	chr5:66352907:A:T	2.16323e-07	-1.38882	-1.59898
66352944	chr5:66352944:C:T	8.01184e-06	-1.02205e-10	0.624104
66353633	chr5:66353633:T:TG	2.04242e-05	-1.02205e-10	1.5599
66353996	chr5:66353996:A:T	2.01229e-07	-1.49049	-1.56964
66354138	chr5:66354138:G:C	5.1008e-06	-1.02205e-10	0.172581
66354222	chr5:66354222:C:T	3.51066e-07	-1.2269	-1.2767
66354360	chr5:66354360:T:A	9.32921e-07	-1.52625	-7.12552e-10
66354377	chr5:66354377:A:G	1.62843e-06	-1.02205e-10	-0.969203
66354914	chr5:66354914:A:G	9.34701e-07	-1.02205e-10	-1.52435
66354939	chr5:66354939:A:G	2.70509e-07	-1.47526	-1.289
66355605	chr5:66355605:A:G	8.68537e-07	-1.02205e-10	-1.59776
66356559	chr5:66356559:T:G	1.75286e-06	-1.02205e-10	-0.895567
66357172	chr5:66357172:A:G	6.31633e-06	-1.02205e-10	0.386322
66357243	chr5:66357243:A:G	2.9308e-07	-1.24415	-1.43998
66357524	chr5:66357524:C:T	1.93144e-06	-1.02205e-10	-0.798549
66358113	chr5:66358113:A:G	3.97225e-07	-1.51873	-0.86134
66358342	chr5:66358342:A:G	3.92589e-06	-1.02205e-10	-0.0892235
66358887	chr5:66358887:A:G	6.6019e-06	0.0466188	0.383922
66358888	chr5:66358888:T:G	8.33582e-07	-1.02205e-10	-1.63884
66359068	chr5:66359068:T:C	2.4719e-06	0.152619	-0.704449
66359164	chr5:66359164:A:G	1.62042e-06	0.0920025	-1.06613
66359332	chr5:66359332:T:C	4.74123e-06	-1.02205e-10	0.0994806
66359389	chr5:66359389:A:G	1.27072e-06	-0.348461	-0.868776
66359417	chr5:66359417:G:A	2.06664e-07	-1.3979	-1.63558
66359482	chr5:66359482:G:C	1.27802e-06	-0.395995	-0.815508
66359487	chr5:66359487:T:C	9.15609e-07	-1.02205e-10	-1.54498
66359520	chr5:66359520:A:G	2.55612e-06	-1.02205e-10	-0.518328
66359530	chr5:66359530:G:A	1.04234e-06	-1.02205e-10	-1.41535
66359590	chr5:66359590:C:A	4.75503e-06	-1.02205e-10	0.102385
66359724	chr5:66359724:G:A	5.34991e-06	-1.02205e-10	0.220263
66359940	chr5:66359940:T:C	9.0542e-07	-0.172634	-1.38354
66360009	chr5:66360009:C:T	2.53553e-06	-1.02205e-10	-0.526414
66360104	chr5:66360104:G:A	2.37829e-06	-1.02205e-10	-0.590434
66360130	chr5:66360130:T:C	1.98663e-06	-1.02205e-10	-0.770379
66360199	chr5:66360199:A:C	8.4388e-07	-1.02205e-10	-1.62656
66360220	chr5:66360220:A:G	7.14921e-07	-0.599073	-1.19333
66360697	chr5:66360697:C:G	2.00992e-07	-1.43094	-1.63037
66361068	chr5:66361068:T:C	2.14025e-06	-1.02205e-10	-0.695896
66361286	chr5:66361286:T:G	9.54331e-07	-1.50356	-7.12552e-10
66361672	chr5:66361672:T:C	2.80216e-07	-1.04128	-1.68773
66361807	chr5:66361807:A:G	9.14958e-07	-1.02205e-10	-1.54569
66362061	chr5:66362061:G:A	1.2149e-06	-0.00111957	-1.26104
66362096	chr5:66362096:A:C	8.70775e-07	-0.25275	-1.34244
66362135	chr5:66362135:T:C	1.33451e-06	-1.02205e-10	-1.16825
66362391	chr5:66362391:G:C	4.04133e-07	-0.674188	-1.68864
66362904	chr5:66362904:G:A	4.46038e-07	-0.655888	-1.60828
66362955	chr5:66362955:C:T	9.7361e-06	0.452561	0.366462
66362991	chr5:66362991:T:C	3.82049e-07	-0.762661	-1.65636
66363293	chr5:66363293:A:G	2.08753e-07	-1.50811	-1.51531
66363326	chr5:66363326:G:T	5.26958e-07	-0.455213	-1.64224
66363440	chr5:66363440:G:A	1.02411e-06	-1.02205e-10	-1.43299
66364131	chr5:66364131:A:T	5.75421e-06	-1.02205e-10	0.293115
66364246	chr5:66364246:C:A	1.12344e-06	-1.34042	-7.12552e-10
66364790	chr5:66364790:G:T	2.18787e-07	-1.29544	-1.68104
66365334	chr5:66365334:G:A	3.13094e-06	-1.02205e-10	-0.315483
66365486	chr5:66365486:A:G	1.61535e-06	-1.02205e-10	-0.977266
66365568	chr5:66365568:AGAAGCCATT:A	1.60263e-06	-1.02205e-10	-0.985172
66365666	chr5:66365666:G:A	1.08375e-06	-1.45438	0.0779904
66366305	chr5:66366305:C:T	4.45532e-07	-1.51892	-0.746386
66366397	chr5:66366397:A:G	4.71936e-07	-1.27005	-0.937678
66366469	chr5:66366469:G:A	1.17262e-06	-1.02205e-10	-1.29757
66366630	chr5:66366630:C:T	3.23138e-07	-1.3417	-1.24479
66366639	chr5:66366639:A:G	2.02722e-07	-1.51496	-1.53778
66366752	chr5:66366752:T:C	4.13937e-07	-1.35136	-0.987493
66366946	chr5:66366946:C:T	1.0483e-06	-1.02205e-10	-1.40965
66367041	chr5:66367041:C:T	5.53287e-07	-0.428186	-1.62051
66367322	chr5:66367322:G:A	9.40931e-07	-1.5177	-7.12552e-10
66367519	chr5:66367519:G:A	3.37722e-07	-1.38628	-1.15607
66367654	chr5:66367654:A:G	4.43796e-07	-1.34878	-0.920424
66367779	chr5:66367779:A:G	3.56577e-06	-1.02205e-10	-0.185436
66368029	chr5:66368029:G:A	1.18578e-06	-1.02205e-10	-1.28641
66368161	chr5:66368161:G:A	4.49776e-07	-1.28313	-0.972689
66368346	chr5:66368346:C:T	4.43685e-07	-1.28361	-0.985849
66368390	chr5:66368390:A:G	8.62135e-07	-1.02205e-10	-1.60516
66368639	chr5:66368639:A:G	4.44289e-07	-1.28085	-0.987243
66368655	chr5:66368655:T:C	4.38428e-07	-1.37272	-0.908659
66368759	chr5:66368759:C:T	4.42596e-07	-1.28249	-0.989429
66368843	chr5:66368843:A:G	2.34163e-06	-1.02205e-10	-0.60597
66368976	chr5:66368976:T:C	4.45997e-07	-1.27826	-0.985996
66369140	chr5:66369140:C:T	4.37977e-07	-1.29121	-0.991198
66369204	chr5:66369204:A:C	1.35948e-06	-1.02205e-10	-1.14972
66369293	chr5:66369293:T:A	4.48034e-07	-1.29973	-0.959973
66369578	chr5:66369578:C:T	3.74543e-06	-1.02205e-10	-0.136281
66369643	chr5:66369643:A:G	4.2787e-07	-1.28488	-1.02088
66369670	chr5:66369670:A:G	1.64251e-06	-1.02205e-10	-0.960589
66370039	chr5:66370039:C:T	4.38796e-07	-1.30575	-0.974793
66370076	chr5:66370076:C:G	3.26805e-07	-1.39317	-1.18204
66370085	chr5:66370085:A:G	2.58658e-07	-1.31386	-1.4952
66370096	chr5:66370096:A:G	4.3856e-07	-1.30551	-0.975569
66370214	chr5:66370214:G:A	4.39099e-07	-1.29042	-0.989429
66370303	chr5:66370303:AATT:A	4.53357e-07	-1.27856	-0.969327
66370548	chr5:66370548:G:A	1.38214e-05	-1.02205e-10	1.1694
66370639	chr5:66370639:G:C	3.62153e-07	-1.39076	-1.08175
66370677	chr5:66370677:T:C	2.49967e-06	-1.02205e-10	-0.540658
66370840	chr5:66370840:C:T	4.11976e-07	-1.37916	-0.964449
66371418	chr5:66371418:A:G	4.32347e-07	-1.38188	-0.913462
66371423	chr5:66371423:G:C	1.14168e-06	-1.32431	-7.12552e-10
66371650	chr5:66371650:T:A	1.71896e-07	-1.52624	-1.69144
66372562	chr5:66372562:G:T	1.47225e-06	-1.02205e-10	-1.07002
66372601	chr5:66372601:G:A	4.34276e-07	-1.29295	-0.997943
66372682	chr5:66372682:T:C	4.22198e-07	-1.3942	-0.924895
66372846	chr5:66372846:T:C	4.24597e-07	-1.39991	-0.913522
66373179	chr5:66373179:T:C	4.21086e-07	-1.38568	-0.936057
66373205	chr5:66373205:T:C	4.30028e-07	-1.38051	-0.92021
66373263	chr5:66373263:T:C	4.63494e-07	-1.38587	-0.839905
66373313	chr5:66373313:C:A	3.03595e-07	-1.47553	-1.17334
66373401	chr5:66373401:C:T	4.26121e-07	-1.37637	-0.933483
66373504	chr5:66373504:T:C	4.26181e-07	-1.37769	-0.932017
66373696	chr5:66373696:GTCTTTT:G	1.03229e-06	-1.02205e-10	-1.42503
66373799	chr5:66373799:T:C	1.57246e-06	-1.02205e-10	-1.00417
66374013	chr5:66374013:C:T	4.11834e-07	-1.38396	-0.95999
66374033	chr5:66374033:T:C	9.48586e-07	-1.5096	-7.12552e-10
66374147	chr5:66374147:A:G	4.08391e-07	-1.3947	-0.957642
66374294	chr5:66374294:T:C	9.98848e-07	-1.02205e-10	-1.45797
66374344	chr5:66374344:T:G	1.03259e-06	-1.02205e-10	-1.42475
66374550	chr5:66374550:A:G	3.70129e-07	-1.3704	-1.08032
66374725	chr5:66374725:C:T	4.23596e-07	-1.38305	-0.932745
66374897	chr5:66374897:T:C	3.19021e-07	-1.3866	-1.21271
66375275	chr5:66375275:C:T	9.56734e-07	-1.50105	-7.12552e-10
66375277	chr5:66375277:C:T	1.72919e-07	-1.5206	-1.69115
66375394	chr5:66375394:T:C	4.01671e-06	-1.02205e-10	-0.0663538
66375418	chr5:66375418:C:T	4.16877e-07	-1.38635	-0.945434
66375434	chr5:66375434:T:C	3.43577e-07	-1.52289	-1.00227
66375445	chr5:66375445:A:G	2.50893e-06	-1.02205e-10	-0.53696
66375582	chr5:66375582:C:T	3.33869e-07	-1.36746	-1.18637
66375741	chr5:66375741:G:A	4.16716e-07	-1.36906	-0.96311
66375808	chr5:66375808:C:T	4.24213e-07	-1.39113	-0.923208
66375876	chr5:66375876:T:C	6.39001e-07	-1.51986	-0.38481
66376018	chr5:66376018:A:G	4.34869e-07	-1.37611	-0.913419
66376219	chr5:66376219:A:T	3.03728e-06	-1.02205e-10	-0.345856
66376388	chr5:66376388:A:G	9.92981e-07	-1.02205e-10	-1.46386
66376393	chr5:66376393:T:C	4.23063e-07	-1.34657	-0.970483
66376407	chr5:66376407:T:G	1.22254e-06	-1.25589	-7.12552e-10
66376945	chr5:66376945:T:C	4.08772e-07	-1.36211	-0.989309
66377031	chr5:66377031:C:T	5.12619e-07	-1.37381	-0.751229
66377047	chr5:66377047:C:T	4.26174e-07	-1.3674	-0.942323
66377392	chr5:66377392:C:T	2.3995e-06	-1.02205e-10	-0.581557
66377544	chr5:66377544:C:G	4.36334e-07	-1.38281	-0.903357
66377670	chr5:66377670:T:C	1.99093e-06	-1.02205e-10	-0.768218
66377687	chr5:66377687:A:G	4.17359e-07	-1.38546	-0.945161
66377993	chr5:66377993:A:T	1.17226e-06	-1.02205e-10	-1.29788
66378158	chr5:66378158:G:A	1.27996e-06	-1.37082	0.160826
66378623	chr5:66378623:T:G	8.25372e-07	-1.02205e-10	-1.64874
66378692	chr5:66378692:A:G	1.90466e-06	-1.02205e-10	-0.812515
66378751	chr5:66378751:T:C	1.28534e-05	-1.02205e-10	1.09679
66378777	chr5:66378777:T:C	1.47029e-06	-1.02205e-10	-1.07136
66378803	chr5:66378803:G:A	9.79561e-07	-1.47747	-7.12552e-10
66378861	chr5:66378861:G:C	4.2622e-07	-1.37467	-0.934945
66378898	chr5:66378898:G:A	1.25753e-06	-1.02205e-10	-1.22767
66378927	chr5:66378927:A:G	4.07836e-07	-1.38663	-0.967077
66378980	chr5:66378980:C:T	8.02526e-07	-1.02205e-10	-1.67681
66379053	chr5:66379053:A:G	7.95611e-07	-1.02205e-10	-1.68546
66379134	chr5:66379134:C:T	3.53396e-07	-1.37184	-1.12515
66379305	chr5:66379305:A:G	4.03828e-07	-1.38611	-0.977472
66379545	chr5:66379545:C:T	4.18809e-07	-1.36184	-0.965318
66379784	chr5:66379784:C:T	8.573e-07	-1.02205e-10	-1.61078
66379813	chr5:66379813:A:G	2.14672e-07	-1.41423	-1.58123
66380845	chr5:66380845:A:C	4.18133e-07	-1.38334	-0.945434
66380973	chr5:66380973:T:A	9.50981e-07	-1.50708	-7.12552e-10
66380999	chr5:66380999:G:C	2.39079e-07	-1.49242	-1.39536
66381098	chr5:66381098:A:G	3.14864e-07	-1.38644	-1.22599
66381148	chr5:66381148:A:G	4.02337e-07	-1.39603	-0.971255
66381154	chr5:66381154:AG:A	1.73188e-07	-1.51845	-1.69174
66381193	chr5:66381193:T:C	4.22928e-07	-1.36926	-0.948113
66381250	chr5:66381250:A:G	4.18253e-07	-1.38729	-0.941199
66381332	chr5:66381332:G:A	1.6602e-06	-0.949878	-7.12552e-10
66381659	chr5:66381659:A:G	2.15943e-07	-1.38982	-1.59974
66381695	chr5:66381695:C:T	2.63215e-06	-1.02205e-10	-0.489015
66381771	chr5:66381771:A:T	4.19587e-07	-1.37945	-0.945848
66382236	chr5:66382236:T:C	6.02802e-07	-1.51596	-0.44702
66382527	chr5:66382527:T:C	4.3689e-07	-1.38203	-0.902856
66382528	chr5:66382528:G:A	7.94594e-07	-1.02205e-10	-1.68674
66382551	chr5:66382551:G:T	1.2821e-06	-1.02205e-10	-1.20831
66382775	chr5:66382775:T:C	3.43108e-07	-1.36636	-1.16017
66382781	chr5:66382781:T:A	2.81851e-06	-1.02205e-10	-0.420607
66383423	chr5:66383423:A:G	1.26134e-06	-1.22464	-7.12552e-10
66383529	chr5:66383529:C:T	2.11792e-07	-1.51904	-1.48993
66383698	chr5:66383698:G:A	1.3087e-06	-1.02205e-10	-1.18778
66384072	chr5:66384072:C:T	1.73859e-07	-1.51687	-1.68946
66384341	chr5:66384341:C:G	8.5773e-07	-1.02205e-10	-1.61028
66384913	chr5:66384913:G:A	1.65107e-06	-1.49959	0.544203
66385023	chr5:66385023:C:T	3.64587e-06	-1.02205e-10	-0.163223
66385214	chr5:66385214:T:G	4.05322e-07	-1.39501	-0.964885
66385274	chr5:66385274:G:C	9.63996e-07	-1.02205e-10	-1.49349
66385419	chr5:66385419:G:T	8.573e-07	-1.02205e-10	-1.61078
66385541	chr5:66385541:G:A	9.41646e-07	-1.02205e-10	-1.51694
66385584	chr5:66385584:G:A	1.78382e-07	-1.48911	-1.69154
66385753	chr5:66385753:T:C	9.39642e-07	-1.51907	-7.12552e-10
66385942	chr5:66385942:C:G	1.03921e-06	-1.02205e-10	-1.41835
66386206	chr5:66386206:A:G	1.17999e-06	-1.29131	-7.12552e-10
66386228	chr5:66386228:G:T	1.54664e-06	-1.02205e-10	-1.02073
66386314	chr5:66386314:T:C	3.74804e-06	-1.02205e-10	-0.135584
66386655	chr5:66386655:C:G	2.03274e-07	-1.43227	-1.61775
66386756	chr5:66386756:A:G	1.29114e-06	-1.02205e-10	-1.20129
66386798	chr5:66386798:T:G	1.72147e-07	-1.52447	-1.69175
66387066	chr5:66387066:G:GC	4.3159e-07	-1.36698	-0.930111
66387383	chr5:66387383:A:G	2.03354e-07	-1.52368	-1.52594
66387456	chr5:66387456:C:A	9.80789e-07	-1.02205e-10	-1.47621
66387485	chr5:66387485:C:T	4.83451e-07	-1.39611	-0.787517
66387657	chr5:66387657:A:G	4.02184e-07	-1.36555	-1.00211
66387772	chr5:66387772:C:T	4.67538e-07	-1.37772	-0.839375
66387869	chr5:66387869:T:G	8.06786e-07	-1.02205e-10	-1.67151
66388026	chr5:66388026:T:G	4.44954e-07	-1.37766	-0.888947
66388037	chr5:66388037:C:G	3.84066e-07	-1.4237	-0.990062
66388070	chr5:66388070:G:A	6.54781e-07	-1.52581	-0.354457
66388177	chr5:66388177:G:T	3.85685e-07	-1.38102	-1.02854
66388215	chr5:66388215:A:G	1.44115e-06	-1.02205e-10	-1.09138
66388309	chr5:66388309:C:G	4.16791e-07	-1.39384	-0.938148
66388315	chr5:66388315:CA:C	8.66503e-07	-1.02205e-10	-1.60011
66388321	chr5:66388321:C:T	4.60346e-07	-1.35319	-0.879405
66388426	chr5:66388426:T:C	2.07988e-07	-1.44736	-1.57974
66388470	chr5:66388470:A:G	1.65263e-06	-1.02205e-10	-0.954447
66388532	chr5:66388532:G:T	4.19407e-07	-1.38316	-0.942568
66388630	chr5:66388630:T:C	4.21456e-07	-1.37899	-0.941866
66388707	chr5:66388707:T:C	4.25491e-07	-1.36589	-0.945434
66388815	chr5:66388815:C:G	9.92276e-07	-1.02205e-10	-1.46457
66389375	chr5:66389375:G:T	7.94432e-07	-1.02205e-10	-1.68694
66389531	chr5:66389531:A:G	2.35405e-07	-1.51846	-1.3848
66389796	chr5:66389796:G:A	6.11316e-07	-1.51891	-0.430053
66389906	chr5:66389906:G:C	1.38963e-06	-1.02205e-10	-1.12778
66390229	chr5:66390229:GATAA:G	3.91557e-06	-1.02205e-10	-0.0918571
66390231	chr5:66390231:T:C	2.99969e-07	-1.37818	-1.28271
66390450	chr5:66390450:A:G	4.17713e-07	-1.38279	-0.946992
66390464	chr5:66390464:A:T	4.08647e-07	-1.38645	-0.965274
66390671	chr5:66390671:C:T	6.1137e-07	-1.52319	-0.425678
66390732	chr5:66390732:A:G	7.87609e-06	-1.02205e-10	0.607014
66390821	chr5:66390821:A:T	8.45143e-07	-1.02205e-10	-1.62507
66391128	chr5:66391128:TC:T	2.5073e-06	-1.02205e-10	-0.537609
66391189	chr5:66391189:C:CAAAAAT	4.18266e-07	-1.38996	-0.938492
66391656	chr5:66391656:A:C	4.21411e-07	-1.37297	-0.947993
66392066	chr5:66392066:T:G	2.74149e-07	-1.16056	-1.59035
66392145	chr5:66392145:T:C	4.36308e-07	-1.37231	-0.913912
66392323	chr5:66392323:A:C	3.60521e-07	-1.45079	-1.02624
66392343	chr5:66392343:T:C	4.16737e-07	-1.38659	-0.945529
66392439	chr5:66392439:C:T	4.26305e-07	-1.36291	-0.946505
66392508	chr5:66392508:C:T	1.88073e-07	-1.52556	-1.60219
66392525	chr5:66392525:A:G	4.23757e-07	-1.36951	-0.945901
66392589	chr5:66392589:T:C	3.92692e-07	-1.3717	-1.01985
66392591	chr5:66392591:T:C	3.98453e-07	-1.37427	-1.00272
66392619	chr5:66392619:T:C	4.06483e-07	-1.36354	-0.993491
66392733	chr5:66392733:G:A	4.19477e-07	-1.37157	-0.953992
66392813	chr5:66392813:A:C	4.0799e-07	-1.37211	-0.981217
66393020	chr5:66393020:G:A	3.93202e-07	-1.37722	-1.01303
66393045	chr5:66393045:G:A	4.21014e-07	-1.37678	-0.945124
66393112	chr5:66393112:T:A	8.02726e-07	-1.02205e-10	-1.67656
66393175	chr5:66393175:A:C	4.21637e-07	-1.37167	-0.948753
66393213	chr5:66393213:T:G	2.25393e-07	-1.52624	-1.42048
66393411	chr5:66393411:C:A	4.22862e-07	-1.37209	-0.945434
66393432	chr5:66393432:G:T	4.20051e-07	-1.35831	-0.965888
66393879	chr5:66393879:C:T	4.10238e-07	-1.37933	-0.9685
66394103	chr5:66394103:G:T	5.96679e-07	-1.52511	-0.448086
66394191	chr5:66394191:G:A	3.73852e-06	-1.02205e-10	-0.138128
66394264	chr5:66394264:G:C	2.62797e-06	-1.02205e-10	-0.490605
66394275	chr5:66394275:A:G	2.15488e-07	-1.4013	-1.59036
66394300	chr5:66394300:G:A	4.13017e-07	-1.37071	-0.970372
66394324	chr5:66394324:G:A	1.01132e-06	-1.02205e-10	-1.44556
66394345	chr5:66394345:T:G	3.77766e-06	-1.02205e-10	-0.127712
66394365	chr5:66394365:G:A	4.25419e-07	-1.36587	-0.945627
66394538	chr5:66394538:T:A	4.21676e-07	-1.3728	-0.947538
66394692	chr5:66394692:G:A	4.11784e-07	-1.49242	-0.851656
66394921	chr5:66394921:T:C	4.31529e-07	-1.35204	-0.945201
66395057	chr5:66395057:C:G	7.90755e-07	-1.02205e-10	-1.69158
66395237	chr5:66395237:T:C	4.17624e-07	-1.38456	-0.945434
66395321	chr5:66395321:G:A	1.02913e-06	-1.02205e-10	-1.4281
66395374	chr5:66395374:A:G	4.00373e-07	-1.52624	-0.845933
66395377	chr5:66395377:G:A	4.05368e-07	-1.37871	-0.981066
66395562	chr5:66395562:C:G	4.21167e-07	-1.37611	-0.945434
66395718	chr5:66395718:T:C	4.23377e-07	-1.37508	-0.941223
66395723	chr5:66395723:C:G	4.23885e-07	-1.36967	-0.945434
66395752	chr5:66395752:C:A	9.93293e-07	-1.02205e-10	-1.46355
66395798	chr5:66395798:G:A	4.21969e-07	-1.36808	-0.951559
66395890	chr5:66395890:A:G	8.02617e-07	-1.02205e-10	-1.67669
66395932	chr5:66395932:C:G	3.52281e-07	-1.46189	-1.03825
66396074	chr5:66396074:C:T	1.36968e-06	-1.02205e-10	-1.14224
66396208	chr5:66396208:G:C	2.95508e-06	-1.02205e-10	-0.373293
66396602	chr5:66396602:C:T	2.3593e-06	-0.598454	-7.12552e-10
66397512	chr5:66397512:G:A	7.91317e-07	-1.02205e-10	-1.69087
66397932	chr5:66397932:CTG:C	9.55503e-07	-1.50233	-7.12552e-10
66398298	chr5:66398298:A:T	4.20915e-07	-1.3885	-0.93364
66398369	chr5:66398369:G:A	4.84942e-07	-1.52436	-0.656184
66398469	chr5:66398469:A:G	8.00465e-07	-1.02205e-10	-1.67938
66399228	chr5:66399228:G:A	2.19353e-07	-1.43115	-1.54274
66399277	chr5:66399277:C:T	1.24257e-06	-1.02205e-10	-1.23963
66399440	chr5:66399440:T:C	1.7198e-07	-1.52584	-1.69136
66399721	chr5:66399721:G:A	4.19671e-07	-1.38204	-0.943056
66399993	chr5:66399993:T:C	2.14153e-07	-1.41716	-1.58072
66400164	chr5:66400164:T:C	3.56834e-07	-1.43518	-1.05212
66400533	chr5:66400533:T:G	5.47242e-07	-1.29876	-0.760917
66400815	chr5:66400815:G:A	1.96201e-06	-1.02205e-10	-0.782848
66400847	chr5:66400847:G:A	6.67592e-07	-1.5206	-0.3403
66401123	chr5:66401123:T:C	9.95875e-07	-1.02205e-10	-1.46095
66401173	chr5:66401173:T:C	1.73821e-07	-1.51631	-1.69023
66401505	chr5:66401505:C:T	7.93081e-07	-1.02205e-10	-1.68865
66401746	chr5:66401746:C:T	2.07506e-05	-1.02205e-10	1.57576
66401789	chr5:66401789:C:T	8.55628e-07	-1.02205e-10	-1.61274
66401840	chr5:66401840:A:G	1.03571e-06	-1.42173	-7.12552e-10
66401873	chr5:66401873:G:C	1.14726e-06	-1.02205e-10	-1.31944
66401948	chr5:66401948:T:A	7.01333e-07	-1.51892	-0.292672
66402255	chr5:66402255:T:C	9.49982e-07	-1.02205e-10	-1.50813
66402277	chr5:66402277:A:G	1.05673e-06	-1.02205e-10	-1.40163
66402767	chr5:66402767:T:C	4.13288e-07	-1.51626	-0.824166
66403263	chr5:66403263:G:A	1.72296e-07	-1.52625	-1.68911
66403305	chr5:66403305:G:A	1.75371e-06	-1.02205e-10	-0.895085
66403453	chr5:66403453:A:C	2.00476e-07	-1.45757	-1.60631
66403553	chr5:66403553:G:A	1.21711e-06	-1.26034	-7.12552e-10
66403631	chr5:66403631:T:C	8.36672e-07	-1.02205e-10	-1.63514
66403845	chr5:66403845:G:T	4.77861e-07	-1.44918	-0.746075
66404922	chr5:66404922:G:A	1.09738e-06	-1.02205e-10	-1.36389
66405044	chr5:66405044:C:T	1.17879e-06	-1.02205e-10	-1.29232
66405392	chr5:66405392:A:T	2.22066e-07	-1.51752	-1.44408
66405614	chr5:66405614:A:G	2.09098e-06	-1.02205e-10	-0.719186
66405798	chr5:66405798:G:A	5.62581e-07	-1.34452	-0.687513
66405845	chr5:66405845:G:A	1.72655e-07	-1.52156	-1.69172
66406202	chr5:66406202:A:G	6.69096e-07	-1.52284	-0.335802
66406320	chr5:66406320:C:T	9.65581e-07	-1.02205e-10	-1.49184
66406362	chr5:66406362:G:C	2.51531e-06	-1.02205e-10	-0.534419
66406675	chr5:66406675:G:A	4.80723e-07	-1.33765	-0.851631
66406910	chr5:66406910:ATCT:A	2.18466e-07	-1.31037	-1.66757
66407146	chr5:66407146:T:C	1.8815e-07	-1.47128	-1.65605
66407248	chr5:66407248:G:A	4.23661e-06	-1.02205e-10	-0.0130534
66407431	chr5:66407431:G:A	2.85312e-07	-1.40734	-1.30365
66407678	chr5:66407678:G:A	1.23056e-06	-1.24935	-7.12552e-10
66408120	chr5:66408120:C:G	9.50772e-07	-1.02205e-10	-1.5073
66408139	chr5:66408139:AC:A	1.72769e-07	-1.52625	-1.68637
66408497	chr5:66408497:G:C	1.53041e-06	-1.02205e-10	-1.03128
66408984	chr5:66408984:C:T	1.41822e-06	-1.02205e-10	-1.10742
66409658	chr5:66409658:T:C	9.22367e-07	-0.631835	-0.905795
66409832	chr5:66409832:A:T	8.34179e-07	-1.02205e-10	-1.63812
66409910	chr5:66409910:T:G	8.08939e-07	-1.02205e-10	-1.66885
66409979	chr5:66409979:C:T	8.03769e-07	-1.02205e-10	-1.67526
66410163	chr5:66410163:G:T	9.41324e-07	-1.02205e-10	-1.51728
66410608	chr5:66410608:A:G	3.65656e-07	-1.11319	-1.34968
66410814	chr5:66410814:G:A	3.26609e-07	-1.37155	-1.20426
66410816	chr5:66410816:G:A	7.91283e-07	-1.02205e-10	-1.69092
66411209	chr5:66411209:G:C	2.52612e-07	-1.19108	-1.64164
66411328	chr5:66411328:G:T	2.12809e-07	-1.31561	-1.68856
66411502	chr5:66411502:T:C	2.12454e-07	-1.31806	-1.68779
66412102	chr5:66412102:C:A	2.17123e-07	-1.29538	-1.68873
66412248	chr5:66412248:G:T	2.22994e-07	-1.36657	-1.59086
66412386	chr5:66412386:T:C	1.03563e-06	-1.02205e-10	-1.42181
66412407	chr5:66412407:A:AC	2.15809e-07	-1.30262	-1.68755
66412497	chr5:66412497:A:G	1.03464e-06	-1.02205e-10	-1.42276
66412564	chr5:66412564:G:A	2.23823e-07	-1.28682	-1.66689
66412714	chr5:66412714:A:G	1.16533e-06	-1.02205e-10	-1.30381
66412818	chr5:66412818:G:A	2.87743e-07	-1.21511	-1.4874
66412924	chr5:66412924:C:A	2.8048e-06	0.528856	-0.95434
66412926	chr5:66412926:C:T	1.21245e-06	-1.02205e-10	-1.26418
66412989	chr5:66412989:T:C	8.18296e-07	-1.02205e-10	-1.65735
66413180	chr5:66413180:C:A	2.48539e-06	0.475581	-1.02197
66413195	chr5:66413195:T:C	1.1053e-06	-1.3567	-7.12552e-10
66413265	chr5:66413265:G:A	9.17381e-07	-1.02205e-10	-1.54305
66413313	chr5:66413313:C:T	8.03691e-07	-1.02205e-10	-1.67536
66413525	chr5:66413525:G:C	9.70401e-07	-1.48686	-7.12552e-10
66413573	chr5:66413573:G:A	5.74442e-06	-1.02205e-10	0.291412
66413657	chr5:66413657:G:A	1.06246e-06	-1.02205e-10	-1.39623
66414165	chr5:66414165:G:A	1.74708e-07	-1.52062	-1.68083
66414199	chr5:66414199:G:A	3.58087e-07	-1.24693	-1.23687
66414686	chr5:66414686:C:A	1.09889e-05	-1.02205e-10	0.940068
66414699	chr5:66414699:G:A	5.31951e-06	-1.02205e-10	0.214565
66414857	chr5:66414857:A:G	1.4666e-06	-1.02205e-10	-1.07387
66415605	chr5:66415605:A:T	1.75363e-07	-1.51096	-1.68676
66416034	chr5:66416034:C:T	4.52376e-06	-1.02205e-10	0.0525272
66416120	chr5:66416120:G:T	2.15499e-07	-1.31569	-1.67592
66416295	chr5:66416295:G:A	1.24941e-06	-1.02205e-10	-1.23414
66416354	chr5:66416354:T:C	2.93939e-07	-1.30012	-1.38108
66416402	chr5:66416402:T:G	2.86787e-07	-1.26464	-1.44119
66416557	chr5:66416557:G:A	9.26606e-07	-1.02205e-10	-1.53304
66416714	chr5:66416714:C:T	7.9109e-07	-1.02205e-10	-1.69116
66416779	chr5:66416779:A:C	1.03464e-06	-1.02205e-10	-1.42276
66416820	chr5:66416820:A:T	2.1247e-06	-1.02205e-10	-0.703186
66416879	chr5:66416879:A:G	7.93303e-07	-1.02205e-10	-1.68837
66417537	chr5:66417537:G:T	1.11557e-06	-1.34745	-7.12552e-10
66417760	chr5:66417760:C:T	4.31376e-07	-1.41846	-0.879127
66417874	chr5:66417874:C:A	1.05599e-06	-1.02205e-10	-1.40234
66418492	chr5:66418492:A:G	1.03583e-06	-1.02205e-10	-1.42162
66418622	chr5:66418622:G:A	2.72676e-07	-1.11411	-1.64217
66418875	chr5:66418875:C:T	1.47635e-06	-1.06724	-7.12552e-10
66418909	chr5:66418909:C:T	1.0883e-06	-1.3722	-7.12552e-10
66419050	chr5:66419050:G:A	9.42738e-07	-1.51578	-7.12552e-10
66419100	chr5:66419100:C:T	8.00338e-07	-1.02205e-10	-1.67954
66419536	chr5:66419536:A:C	8.13441e-07	-1.02205e-10	-1.6633
66419812	chr5:66419812:T:C	2.93923e-07	-1.30618	-1.37507
66420077	chr5:66420077:T:C	9.57881e-07	-1.02205e-10	-1.49985
66420545	chr5:66420545:C:T	9.27582e-07	-1.02205e-10	-1.53199
66420664	chr5:66420664:G:A	8.09386e-07	-1.02205e-10	-1.6683
66420668	chr5:66420668:A:C	8.19007e-07	-1.02205e-10	-1.65648
66420927	chr5:66420927:C:A	8.19326e-07	-1.02205e-10	-1.65609
66421542	chr5:66421542:C:A	8.52185e-07	-1.02205e-10	-1.61677
66421889	chr5:66421889:A:G	9.56131e-07	-1.02205e-10	-1.50168
66422559	chr5:66422559:G:A	1.0947e-06	-1.36634	-7.12552e-10
66422982	chr5:66422982:G:C	7.95621e-07	-1.02205e-10	-1.68545
66423112	chr5:66423112:T:G	1.80343e-07	-1.47888	-1.69083
66423245	chr5:66423245:A:G	1.46934e-06	-1.02205e-10	-1.072
66423794	chr5:66423794:C:G	3.42053e-06	-1.02205e-10	-0.227022
66423849	chr5:66423849:A:G	1.19857e-06	-1.02205e-10	-1.27569
66423898	chr5:66423898:A:G	9.83761e-07	-1.02205e-10	-1.47319
66424347	chr5:66424347:G:A	3.14297e-06	-1.02205e-10	-0.311648
66424489	chr5:66424489:T:G	1.4031e-06	-1.02205e-10	-1.11813
66424544	chr5:66424544:TG:T	7.9198e-07	-1.02205e-10	-1.69004
66424919	chr5:66424919:G:C	8.04723e-07	-1.02205e-10	-1.67407
66425508	chr5:66425508:A:G	8.90531e-07	-1.02205e-10	-1.57275
66425746	chr5:66425746:A:T	1.31388e-06	-1.02205e-10	-1.18383
66425748	chr5:66425748:T:A	1.31388e-06	-1.02205e-10	-1.18383
66425752	chr5:66425752:C:G	1.31388e-06	-1.02205e-10	-1.18383
66425937	chr5:66425937:G:A	2.46744e-06	-0.553637	-7.12552e-10
66426056	chr5:66426056:T:C	8.45385e-07	-1.18453	-0.440247
66426095	chr5:66426095:C:T	1.38492e-06	-1.02205e-10	-1.13118
66426197	chr5:66426197:A:C	1.16145e-06	-1.02205e-10	-1.30715
66426276	chr5:66426276:T:C	2.95136e-07	-1.00767	-1.66947
66426328	chr5:66426328:G:A	9.85199e-07	-1.02205e-10	-1.47173
66426365	chr5:66426365:C:T	1.11531e-06	-1.34768	-7.12552e-10
66426654	chr5:66426654:A:G	5.42575e-07	-1.02643	-1.04182
66426876	chr5:66426876:C:T	1.2503e-06	-1.02205e-10	-1.23343
66426910	chr5:66426910:C:T	1.2937e-06	-1.02205e-10	-1.19931
66427512	chr5:66427512:C:T	7.93495e-07	-1.02205e-10	-1.68813
66427651	chr5:66427651:A:G	1.01455e-06	-1.44237	-7.12552e-10
66428000	chr5:66428000:C:T	8.24907e-07	-1.02205e-10	-1.6493
66428717	chr5:66428717:G:A	8.25411e-07	-1.02205e-10	-1.64869
66428909	chr5:66428909:TTAAG:T	1.43753e-06	-1.02205e-10	-1.09389
66429138	chr5:66429138:C:T	2.44541e-07	-1.52623	-1.33895
66429145	chr5:66429145:A:G	1.45463e-06	-1.02205e-10	-1.08206
66429382	chr5:66429382:C:T	2.26279e-07	-1.52227	-1.42053
66429383	chr5:66429383:A:G	7.93038e-07	-1.02205e-10	-1.6887
66429654	chr5:66429654:C:T	2.09592e-07	-1.35302	-1.66639
66429873	chr5:66429873:T:C	1.67526e-06	-1.5216	0.580756
66430163	chr5:66430163:G:A	2.63941e-07	-1.20677	-1.58207
66430198	chr5:66430198:C:T	1.22939e-06	-1.2503	-7.12552e-10
66430301	chr5:66430301:G:A	1.37574e-06	-1.02205e-10	-1.13783
66430417	chr5:66430417:T:G	1.04931e-06	-1.40869	-7.12552e-10
66430956	chr5:66430956:C:T	7.02362e-07	-1.50823	-0.301897
66431016	chr5:66431016:T:C	2.48328e-07	-1.26283	-1.587
66431429	chr5:66431429:G:A	7.91429e-07	-1.02205e-10	-1.69073
66431514	chr5:66431514:G:A	2.47683e-06	-0.549837	-7.12552e-10
66432252	chr5:66432252:A:T	1.94132e-06	-0.793451	-7.12552e-10
66432531	chr5:66432531:T:G	9.54284e-07	-1.50361	-7.12552e-10
66432586	chr5:66432586:C:A	8.02307e-07	-1.02205e-10	-1.67708
66433399	chr5:66433399:TCAGA:T	8.18966e-07	-1.02205e-10	-1.65653
66433946	chr5:66433946:T:C	8.30314e-07	-1.02205e-10	-1.64277
66434345	chr5:66434345:A:G	1.29681e-06	-1.02205e-10	-1.19691
66434471	chr5:66434471:C:T	9.68551e-07	-1.02205e-10	-1.48877
66434543	chr5:66434543:G:C	1.0061e-06	-1.45073	-7.12552e-10
66434725	chr5:66434725:G:T	2.83043e-06	-1.02205e-10	-0.416388
66434731	chr5:66434731:A:G	1.44399e-06	-1.08941	-7.12552e-10
66434835	chr5:66434835:T:G	8.54072e-07	-1.02205e-10	-1.61456
66435278	chr5:66435278:A:G	1.09398e-06	-1.02205e-10	-1.36699
66436352	chr5:66436352:C:T	3.30707e-07	-1.25703	-1.30631
66436531	chr5:66436531:T:A	2.09283e-07	-1.50948	-1.51141
66436683	chr5:66436683:GA:G	2.05995e-07	-1.50781	-1.52892
66437004	chr5:66437004:A:G	2.17178e-06	-1.02205e-10	-0.681268
66437230	chr5:66437230:C:A	1.89526e-07	-1.51251	-1.60754
66437537	chr5:66437537:C:G	2.9354e-06	-1.02205e-10	-0.379972
66437557	chr5:66437557:T:C	2.44087e-07	-1.52057	-1.34648
66437559	chr5:66437559:A:T	9.03568e-07	-1.02205e-10	-1.55822
66438533	chr5:66438533:C:T	8.15105e-07	-1.02205e-10	-1.66126
66438702	chr5:66438702:A:AG	3.55672e-07	-1.4882	-1.00236
66439143	chr5:66439143:A:G	2.40444e-07	-1.51788	-1.36421
66439677	chr5:66439677:T:C	4.7634e-06	-1.02205e-10	0.104145
66439830	chr5:66439830:T:A	1.11977e-06	-1.02205e-10	-1.34369
66440020	chr5:66440020:G:T	3.63611e-06	-1.02205e-10	-0.165902
66440290	chr5:66440290:G:A	7.42441e-07	-0.0985476	-1.65608
66440548	chr5:66440548:C:T	2.08088e-06	-1.02205e-10	-0.724025
66440595	chr5:66440595:T:C	1.91166e-07	-1.476	-1.63543
66440785	chr5:66440785:G:A	2.59415e-06	-1.02205e-10	-0.50356
66440796	chr5:66440796:G:A	9.3966e-07	-1.51905	-7.12552e-10
66441158	chr5:66441158:T:G	2.35631e-06	-1.02205e-10	-0.599719
66441366	chr5:66441366:T:C	3.26875e-06	-1.02205e-10	-0.272408
66441462	chr5:66441462:C:G	1.84015e-07	-1.49692	-1.65264
66441710	chr5:66441710:T:A	2.16689e-06	-1.02205e-10	-0.683525
66442847	chr5:66442847:C:T	2.02859e-07	-1.52332	-1.52874
66443135	chr5:66443135:C:T	1.84964e-06	-1.02205e-10	-0.841828
66443270	chr5:66443270:T:C	3.88117e-07	-1.506	-0.897269
66443611	chr5:66443611:T:C	5.3677e-07	-1.51518	-0.563822
66443679	chr5:66443679:C:T	8.07653e-07	-1.02205e-10	-1.67044
66443715	chr5:66443715:A:T	7.94691e-07	-1.02205e-10	-1.68662
66443871	chr5:66443871:G:A	1.11193e-06	-1.35072	-7.12552e-10
66444038	chr5:66444038:C:A	9.7175e-07	-1.48547	-7.12552e-10
66444287	chr5:66444287:T:C	2.75677e-07	-1.50525	-1.24009
66444383	chr5:66444383:A:G	5.36747e-07	-1.51217	-0.566873
66444523	chr5:66444523:G:A	1.20889e-06	-1.02205e-10	-1.26711
66444837	chr5:66444837:C:T	2.29512e-06	-1.02205e-10	-0.626033
66444854	chr5:66444854:C:T	2.73865e-07	-1.25879	-1.49315
66444975	chr5:66444975:G:A	2.34367e-06	-1.02205e-10	-0.605101
66445686	chr5:66445686:G:A	9.49596e-07	-1.50854	-7.12552e-10
66445711	chr5:66445711:G:A	8.33435e-07	-1.02205e-10	-1.63902
66445988	chr5:66445988:T:C	9.74178e-07	-1.48298	-7.12552e-10
66446232	chr5:66446232:T:A	1.60303e-06	-0.984922	-7.12552e-10
66446294	chr5:66446294:T:C	1.45732e-06	-1.1555	0.0752874
66446326	chr5:66446326:A:G	9.64623e-07	-1.49283	-7.12552e-10
66446385	chr5:66446385:T:C	7.86514e-07	-0.00554892	-1.69141
66446890	chr5:66446890:A:G	4.21574e-07	-1.3946	-0.925974
66447104	chr5:66447104:C:T	1.79473e-07	-1.52218	-1.65236
66447113	chr5:66447113:C:T	2.7716e-07	-1.49406	-1.24592
66447197	chr5:66447197:A:G	3.11802e-06	-1.02205e-10	-0.319618
66447237	chr5:66447237:G:T	9.05833e-07	0.120295	-1.67601
66447238	chr5:66447238:G:A	9.55675e-07	0.173453	-1.67561
66447684	chr5:66447684:C:A	4.8001e-07	-1.44028	-0.750481
66447879	chr5:66447879:G:A	7.98555e-07	-1.02205e-10	-1.68177
66448057	chr5:66448057:G:A	7.91729e-07	-1.02205e-10	-1.69035
66448149	chr5:66448149:T:A	1.27524e-06	-1.02205e-10	-1.21368
66448376	chr5:66448376:T:C	7.93721e-07	-1.02205e-10	-1.68784
66449097	chr5:66449097:C:T	3.52635e-06	-1.02205e-10	-0.196553
66449158	chr5:66449158:G:A	2.47288e-07	-1.50056	-1.35346
66449284	chr5:66449284:C:T	1.54355e-06	-1.02273	-7.12552e-10
66449327	chr5:66449327:G:T	2.48759e-07	-1.27329	-1.57479
66449610	chr5:66449610:C:T	3.06337e-07	-1.15799	-1.4819
66449611	chr5:66449611:A:G	2.62303e-07	-1.49323	-1.30184
66449669	chr5:66449669:G:C	2.19421e-06	-1.02205e-10	-0.670995
66449874	chr5:66449874:C:T	3.18753e-07	-1.11278	-1.48738
66450110	chr5:66450110:G:A	8.20745e-07	0.0217558	-1.67612
66450160	chr5:66450160:T:C	9.44335e-07	-1.51409	-7.12552e-10
66450241	chr5:66450241:T:C	2.09178e-06	-1.02205e-10	-0.718801
66450324	chr5:66450324:G:C	2.18395e-07	-1.52537	-1.4529
66450640	chr5:66450640:G:A	2.54206e-07	-1.49754	-1.32888
66450712	chr5:66450712:A:G	2.0484e-07	-1.50464	-1.5377
66450821	chr5:66450821:A:G	2.38342e-06	-1.02205e-10	-0.588279
66450926	chr5:66450926:C:T	1.56458e-06	-1.02205e-10	-1.0092
66450997	chr5:66450997:A:C	1.62262e-06	-1.02205e-10	-0.972772
66451283	chr5:66451283:C:T	1.81578e-06	-0.860301	-7.12552e-10
66451464	chr5:66451464:A:C	3.16911e-07	-1.51012	-1.09583
66452166	chr5:66452166:T:G	7.95844e-07	-0.00297248	-1.6822
66453652	chr5:66453652:C:T	2.80061e-07	-1.48246	-1.2471
66453686	chr5:66453686:G:A	4.14718e-06	-1.02205e-10	-0.0343882
66453928	chr5:66453928:T:C	1.38055e-06	-1.02205e-10	-1.13434
66454063	chr5:66454063:T:C	8.16636e-07	-1.02205e-10	-1.65938
66455283	chr5:66455283:G:C	2.91617e-07	-0.997398	-1.69173
66455673	chr5:66455673:T:A	1.16825e-06	-1.02205e-10	-1.30131
66455697	chr5:66455697:G:A	2.5982e-07	-1.32105	-1.48354
66456135	chr5:66456135:T:C	1.79906e-07	-1.481	-1.69114
66456262	chr5:66456262:C:T	8.83273e-06	-1.02205e-10	0.721647
66456271	chr5:66456271:G:A	8.48934e-07	-1.02205e-10	-1.62059
66456321	chr5:66456321:C:T	1.70517e-06	-1.02205e-10	-0.923151
66456788	chr5:66456788:C:T	8.71026e-07	-1.02205e-10	-1.5949
66457843	chr5:66457843:A:T	4.0472e-07	-1.03988	-1.3215
66458318	chr5:66458318:G:A	1.8129e-07	-1.47516	-1.68931
66458836	chr5:66458836:C:A	1.07138e-06	-1.38787	-7.12552e-10
66458973	chr5:66458973:A:G	1.45797e-06	-1.07977	-7.12552e-10
66458977	chr5:66458977:C:T	1.07188e-06	-1.02205e-10	-1.3874
66459328	chr5:66459328:A:C	3.8158e-07	-1.10358	-1.31667
66459906	chr5:66459906:A:G	2.22623e-07	-1.27132	-1.68777
66459926	chr5:66459926:G:A	1.07532e-06	-1.02205e-10	-1.38419
66460110	chr5:66460110:A:AT	1.04288e-06	-1.02205e-10	-1.41483
66460179	chr5:66460179:C:T	9.54374e-07	-1.50352	-7.12552e-10
66461079	chr5:66461079:A:G	8.08382e-07	-1.49947	-0.170068
66461241	chr5:66461241:T:C	8.69828e-07	-1.02205e-10	-1.59628
66461252	chr5:66461252:A:G	2.09307e-06	-1.02205e-10	-0.718184
66461619	chr5:66461619:T:G	8.56361e-07	-1.02205e-10	-1.61188
66461659	chr5:66461659:A:G	8.13573e-07	-1.49571	-0.167429
66461879	chr5:66461879:C:T	3.44013e-06	-1.02205e-10	-0.221308
66462131	chr5:66462131:A:G	2.47581e-07	-1.16172	-1.69112
66462208	chr5:66462208:G:A	2.13765e-06	-1.02205e-10	-0.697112
66462456	chr5:66462456:T:A	2.46697e-07	-1.16626	-1.69015
66462514	chr5:66462514:A:G	2.51788e-07	-1.14767	-1.68832
66462627	chr5:66462627:G:A	2.55964e-07	-1.13058	-1.68896
66462729	chr5:66462729:C:T	8.15551e-07	-1.02205e-10	-1.66071
66462945	chr5:66462945:T:C	2.21531e-06	-1.02205e-10	-0.661425
66463031	chr5:66463031:C:T	5.43116e-06	-1.02205e-10	0.235336
66463133	chr5:66463133:AC:A	2.55082e-07	-1.13547	-1.68752
66463421	chr5:66463421:G:T	2.35205e-07	-1.50536	-1.39876
66463614	chr5:66463614:G:C	9.85392e-07	-1.47153	-7.12552e-10
66463798	chr5:66463798:C:G	2.01706e-07	-1.38629	-1.67148
66464010	chr5:66464010:G:A	4.37263e-06	-1.02205e-10	0.0185468
66464215	chr5:66464215:C:G	9.35623e-07	-1.52336	-7.12552e-10
66465106	chr5:66465106:C:T	2.66174e-07	-1.1024	-1.67802
66465323	chr5:66465323:T:C	2.91476e-06	-1.02205e-10	-0.387029
66465417	chr5:66465417:A:C	2.36353e-07	-1.43227	-1.46698
66465528	chr5:66465528:A:G	2.02445e-07	-1.38946	-1.66464
66466115	chr5:66466115:A:G	4.51282e-07	-1.18312	-1.06936
66466386	chr5:66466386:G:A	2.00017e-07	-1.39508	-1.67109
66466737	chr5:66466737:T:G	5.13203e-06	-1.02205e-10	0.178685
66466956	chr5:66466956:G:A	2.55453e-07	-1.13857	-1.68297
66467257	chr5:66467257:G:C	7.68256e-06	-1.02205e-10	0.582136
66467328	chr5:66467328:G:A	8.6407e-07	-1.02205e-10	-1.60292
66467366	chr5:66467366:A:T	8.64712e-07	-0.932856	-0.66932
66467689	chr5:66467689:C:CTG	1.89304e-06	-1.02205e-10	-0.818632
66467952	chr5:66467952:G:A	1.07617e-06	-1.02205e-10	-1.38341
66468245	chr5:66468245:T:C	9.83644e-07	-1.47331	-7.12552e-10
66468448	chr5:66468448:A:C	1.78528e-07	-1.48979	-1.69004
66468932	chr5:66468932:C:T	1.07609e-06	-1.02205e-10	-1.38349
66468964	chr5:66468964:G:A	1.70447e-06	-1.02205e-10	-0.923563
66468976	chr5:66468976:T:C	3.63155e-07	-1.07423	-1.39551
66469107	chr5:66469107:C:T	1.08077e-06	-1.02205e-10	-1.37914
66469120	chr5:66469120:G:A	1.70565e-06	-1.02205e-10	-0.922873
66469136	chr5:66469136:G:A	2.54321e-07	-1.14072	-1.68526
66469682	chr5:66469682:G:C	2.43518e-07	-1.18286	-1.68652
66469797	chr5:66469797:T:A	8.49967e-07	-1.02205e-10	-1.61938
66470050	chr5:66470050:C:A	1.44586e-06	-1.02205e-10	-1.08811
66470518	chr5:66470518:A:G	2.90797e-06	-1.02205e-10	-0.389361
66470547	chr5:66470547:A:G	2.52883e-07	-1.14649	-1.68515
66470696	chr5:66470696:T:C	2.1423e-07	-1.50472	-1.4928
66470798	chr5:66470798:T:A	1.08492e-06	-1.02205e-10	-1.37531
66470807	chr5:66470807:G:T	2.63107e-07	-1.10231	-1.6897
66470954	chr5:66470954:T:A	2.74773e-07	-1.06076	-1.68787
66471001	chr5:66471001:T:A	3.45525e-06	-1.02205e-10	-0.216922
66471017	chr5:66471017:C:G	9.17331e-07	-1.02205e-10	-1.5431
66471168	chr5:66471168:T:C	1.47894e-06	-1.02205e-10	-1.06549
66471336	chr5:66471336:C:T	9.97234e-07	-1.45959	-7.12552e-10
66471545	chr5:66471545:ACAACT:A	1.70838e-06	-1.02205e-10	-0.921272
66472179	chr5:66472179:T:C	3.1711e-07	-0.917415	-1.68791
66472944	chr5:66472944:G:A	4.46813e-07	-1.18118	-1.08126
66473543	chr5:66473543:G:A	8.03584e-07	-1.02205e-10	-1.67549
66473665	chr5:66473665:C:T	1.46002e-06	-1.02205e-10	-1.07837
66475313	chr5:66475313:G:A	3.44816e-06	-1.02205e-10	-0.218975
66475440	chr5:66475440:A:T	2.77454e-07	-1.05118	-1.68774
66475458	chr5:66475458:A:G	2.72018e-06	-0.456117	-7.12552e-10
66475593	chr5:66475593:A:G	4.32689e-07	-1.16172	-1.13283
66475712	chr5:66475712:G:C	3.39518e-06	-1.02205e-10	-0.23446
66475773	chr5:66475773:T:A	8.01789e-07	-1.02205e-10	-1.67773
66475895	chr5:66475895:C:T	1.66044e-06	-1.02205e-10	-0.949736
66476857	chr5:66476857:G:A	1.42409e-06	-1.10328	-7.12552e-10
66476964	chr5:66476964:G:A	1.04894e-06	-1.02205e-10	-1.40903
66476981	chr5:66476981:TCCCA:T	2.47767e-07	-1.16143	-1.69065
66477093	chr5:66477093:C:G	1.03206e-06	-1.42526	-7.12552e-10
66477841	chr5:66477841:G:A	1.08938e-06	-1.37121	-7.12552e-10
66477884	chr5:66477884:G:A	1.76276e-06	-1.52625	0.636312
66478087	chr5:66478087:T:C	3.39904e-06	-1.02205e-10	-0.233323
66478089	chr5:66478089:G:A	3.08913e-07	-0.946983	-1.68453
66478519	chr5:66478519:A:G	9.45723e-07	-1.52507	0.0124481
66478586	chr5:66478586:T:C	9.43095e-07	-1.51541	-7.12552e-10
66478613	chr5:66478613:G:A	1.078e-06	-1.02205e-10	-1.38171
66478736	chr5:66478736:G:A	1.97307e-07	-1.38888	-1.69094
66479184	chr5:66479184:C:A	2.49103e-07	-1.15579	-1.69091
66480241	chr5:66480241:C:A	3.19976e-07	-1.01212	-1.58421
66480327	chr5:66480327:T:A	9.32935e-07	-1.52624	-7.12552e-10
66480589	chr5:66480589:G:A	2.53709e-07	-1.13706	-1.69132
66480748	chr5:66480748:C:T	2.14975e-06	-1.02205e-10	-0.691467
66481155	chr5:66481155:A:G	1.06979e-06	-1.38935	-7.12552e-10
66481182	chr5:66481182:G:A	2.55038e-07	-1.1322	-1.69096
66481275	chr5:66481275:G:A	3.14216e-07	-1.03635	-1.57814
66481288	chr5:66481288:C:A	3.06695e-07	-1.04995	-1.58876
66481291	chr5:66481291:G:A	3.07877e-07	-1.04555	-1.58932
66481371	chr5:66481371:T:A	2.09666e-07	-1.4694	-1.54966
66481387	chr5:66481387:A:T	8.36516e-07	-1.02205e-10	-1.63533
66481463	chr5:66481463:T:C	2.01027e-07	-1.50787	-1.55327
66481496	chr5:66481496:T:C	1.07006e-06	-1.02205e-10	-1.3891
66481842	chr5:66481842:C:A	6.26931e-06	-1.02205e-10	0.37885
66481887	chr5:66481887:G:A	9.76924e-07	-1.48016	-7.12552e-10
66481977	chr5:66481977:A:C	2.75538e-07	-1.35622	-1.38963
66482018	chr5:66482018:G:A	4.2871e-07	-1.01271	-1.29109
66482194	chr5:66482194:T:C	1.78534e-07	-1.49129	-1.6885
66482218	chr5:66482218:C:T	3.93071e-06	-1.02205e-10	-0.0879982
66482341	chr5:66482341:A:G	2.4402e-07	-1.17865	-1.68867
66482761	chr5:66482761:TAAAG:T	3.27439e-06	-1.02205e-10	-0.270684
66483679	chr5:66483679:G:A	8.37417e-07	-1.02205e-10	-1.63425
66484503	chr5:66484503:C:T	3.39904e-06	-1.02205e-10	-0.233323
66484527	chr5:66484527:C:T	9.89852e-07	-1.02205e-10	-1.46702
66484865	chr5:66484865:G:A	4.93958e-07	-1.1758	-0.986319
66485103	chr5:66485103:T:C	1.93593e-06	-1.3511	0.554877
66485894	chr5:66485894:A:G	9.91665e-07	-1.02205e-10	-1.46519
66486056	chr5:66486056:AG:A	9.81164e-07	-1.47583	-7.12552e-10
66486322	chr5:66486322:A:G	9.70681e-07	-1.48657	-7.12552e-10
66486419	chr5:66486419:G:A	7.9207e-07	-1.02205e-10	-1.68992
66487053	chr5:66487053:A:G	2.62085e-07	-1.10563	-1.69027
66487191	chr5:66487191:A:G	6.5535e-06	-1.02205e-10	0.423182
66487208	chr5:66487208:A:G	9.44241e-07	-1.51419	-7.12552e-10
66487486	chr5:66487486:G:A	2.77579e-07	-1.30415	-1.43432
66487543	chr5:66487543:C:T	1.28059e-06	-1.2095	-7.12552e-10
66487826	chr5:66487826:C:T	1.02833e-06	-1.02205e-10	-1.42888
66487881	chr5:66487881:T:C	1.7866e-07	-1.49182	-1.68727
66487933	chr5:66487933:T:C	1.75548e-07	-1.5157	-1.68095
66487952	chr5:66487952:C:A	8.67396e-07	-0.917667	-0.68141
66487966	chr5:66487966:T:C	2.4341e-06	-1.02205e-10	-0.567238
66488025	chr5:66488025:G:A	1.25209e-06	-1.23201	-7.12552e-10
66488655	chr5:66488655:T:C	3.07898e-06	-1.02205e-10	-0.332218
66488943	chr5:66488943:G:A	9.46261e-07	-1.51205	-7.12552e-10
66489244	chr5:66489244:T:C	9.71836e-07	-1.48539	-7.12552e-10
66489300	chr5:66489300:G:A	9.40297e-07	-1.51838	-7.12552e-10
66489429	chr5:66489429:A:G	1.80201e-07	-1.48359	-1.68691
66489487	chr5:66489487:C:G	3.11817e-07	-1.17251	-1.44964
66489626	chr5:66489626:C:T	1.66044e-06	-1.02205e-10	-0.949736
66489717	chr5:66489717:G:A	9.66465e-07	-1.49093	-7.12552e-10
66489906	chr5:66489906:C:T	1.97234e-07	-1.50645	-1.57373
66489951	chr5:66489951:G:GT	1.75227e-07	-1.50704	-1.69144
66490159	chr5:66490159:T:G	1.78909e-07	-1.49364	-1.68406
66490614	chr5:66490614:C:T	2.80489e-06	-1.02205e-10	-0.425454
66490859	chr5:66490859:G:A	1.81025e-07	-1.47858	-1.68736
66490924	chr5:66490924:A:G	1.79506e-07	-1.48447	-1.6899
66491116	chr5:66491116:A:C	2.22464e-07	-1.27212	-1.68768
66491133	chr5:66491133:A:T	1.79626e-07	-1.48853	-1.68517
66491231	chr5:66491231:C:A	1.80736e-07	-1.47897	-1.68857
66491562	chr5:66491562:T:C	1.7968e-07	-1.48373	-1.68966
66491585	chr5:66491585:T:A	1.06804e-06	-1.02205e-10	-1.39099
66491856	chr5:66491856:G:T	1.9005e-07	-1.43879	-1.6785
66491904	chr5:66491904:A:G	1.78397e-07	-1.49952	-1.68104
66492141	chr5:66492141:T:C	1.8104e-07	-1.47678	-1.68908
66492201	chr5:66492201:A:G	1.62059e-06	-1.02205e-10	-0.974024
66492586	chr5:66492586:A:C	0.000287004	4.20268	-7.12552e-10
66492825	chr5:66492825:C:T	1.8126e-07	-1.4754	-1.68924
66492887	chr5:66492887:C:T	1.92594e-07	-1.50284	-1.60115
66493010	chr5:66493010:G:A	9.33019e-07	-1.52615	-7.12552e-10
66493053	chr5:66493053:C:T	1.80963e-07	-1.478	-1.68828
66493072	chr5:66493072:T:C	2.88183e-06	-1.02205e-10	-0.398393
66493134	chr5:66493134:C:A	4.56927e-06	-1.02205e-10	0.0625372
66493200	chr5:66493200:A:T	3.20164e-06	-1.02205e-10	-0.293155
66493452	chr5:66493452:G:T	1.79455e-07	-1.48604	-1.6886
66493532	chr5:66493532:C:T	6.50233e-06	-1.02205e-10	0.415344
66493536	chr5:66493536:G:A	1.81226e-07	-1.47839	-1.68644
66493901	chr5:66493901:A:G	2.52635e-07	-1.14092	-1.69171
66493911	chr5:66493911:G:A	1.81332e-07	-1.47389	-1.69036
66494037	chr5:66494037:G:C	9.88377e-07	-1.46851	-7.12552e-10
66494477	chr5:66494477:A:G	1.10469e-06	-1.35726	-7.12552e-10
66494644	chr5:66494644:G:A	1.00233e-06	-1.45449	-7.12552e-10
66494824	chr5:66494824:C:T	9.09006e-07	-1.02205e-10	-1.55222
66494839	chr5:66494839:G:A	1.91635e-07	-1.50614	-1.60285
66494877	chr5:66494877:G:A	1.94537e-07	-1.50087	-1.59308
66495055	chr5:66495055:T:A	3.13403e-06	-1.02205e-10	-0.314496
66495596	chr5:66495596:G:A	1.30446e-06	-1.19103	-7.12552e-10
66495614	chr5:66495614:A:T	1.6735e-06	-1.02205e-10	-0.941898
66496335	chr5:66496335:C:T	1.19871e-06	-1.02205e-10	-1.27557
66496554	chr5:66496554:G:A	2.26071e-07	-1.25609	-1.68763
66497001	chr5:66497001:T:C	9.80156e-07	-1.02205e-10	-1.47686
66497091	chr5:66497091:G:A	1.77428e-07	-1.4952	-1.69081
66497388	chr5:66497388:G:A	1.25654e-06	-1.22845	-7.12552e-10
66497389	chr5:66497389:C:A	2.88584e-06	-1.02205e-10	-0.397002
66497612	chr5:66497612:A:G	2.26133e-07	-1.40529	-1.53816
66497689	chr5:66497689:C:T	8.6068e-07	-1.02205e-10	-1.60685
66497733	chr5:66497733:A:G	8.02661e-07	-1.02205e-10	-1.67664
66498072	chr5:66498072:A:T	2.96718e-06	-1.02205e-10	-0.369204
66498156	chr5:66498156:G:A	1.05183e-06	-1.02205e-10	-1.40628
66498209	chr5:66498209:C:T	2.88346e-06	-1.02205e-10	-0.397826
66498436	chr5:66498436:C:G	2.13908e-07	-1.42231	-1.57671
66498545	chr5:66498545:G:A	2.63713e-07	-1.461	-1.32871
66499041	chr5:66499041:AC:A	1.01462e-06	-1.02205e-10	-1.44231
66499309	chr5:66499309:C:T	9.69315e-07	-1.02205e-10	-1.48798
66499312	chr5:66499312:C:T	2.24321e-07	-1.31828	-1.63322
66499541	chr5:66499541:C:T	2.88228e-06	-1.02205e-10	-0.398234
66499581	chr5:66499581:C:T	7.64433e-06	-1.02205e-10	0.577147
66499603	chr5:66499603:G:A	7.94731e-07	-1.02205e-10	-1.68657
66499889	chr5:66499889:G:A	3.13317e-07	-1.19927	-1.41808
66500078	chr5:66500078:C:T	1.07532e-06	-1.02205e-10	-1.38419
66500234	chr5:66500234:C:T	1.84084e-07	-1.47469	-1.67449
66500701	chr5:66500701:T:A	2.66335e-07	-1.12384	-1.65598
66501430	chr5:66501430:C:G	1.88511e-06	-0.822831	-7.12552e-10
66502014	chr5:66502014:T:G	2.53563e-07	-1.13956	-1.6894
66502406	chr5:66502406:A:G	1.04299e-06	-1.02205e-10	-1.41473
66502434	chr5:66502434:A:G	1.03074e-06	-1.02205e-10	-1.42654
66502664	chr5:66502664:T:C	2.02817e-07	-1.38134	-1.67093
66502685	chr5:66502685:T:C	1.82932e-07	-1.48219	-1.67327
66502912	chr5:66502912:T:C	1.07527e-06	-1.02205e-10	-1.38424
66503156	chr5:66503156:C:T	1.83561e-07	-1.47965	-1.67238
66503203	chr5:66503203:T:C	1.84649e-07	-1.47254	-1.67358
66503318	chr5:66503318:G:C	1.83678e-07	-1.47501	-1.67638
66503424	chr5:66503424:G:T	1.66358e-06	-1.02205e-10	-0.947846
66503456	chr5:66503456:A:G	1.83482e-07	-1.4761	-1.67636
66503567	chr5:66503567:C:T	2.7494e-07	-1.21186	-1.53616
66503696	chr5:66503696:C:T	1.84086e-07	-1.47802	-1.67115
66503721	chr5:66503721:G:C	2.74795e-07	-1.22798	-1.52057
66504230	chr5:66504230:G:A	1.06768e-06	-1.02205e-10	-1.39133
66504247	chr5:66504247:C:T	1.61641e-06	-1.02205e-10	-0.976607
66504301	chr5:66504301:C:T	1.32756e-06	-1.17347	-7.12552e-10
66504411	chr5:66504411:G:A	1.82304e-07	-1.47814	-1.68075
66504447	chr5:66504447:G:A	2.01722e-07	-1.50591	-1.55177
66504450	chr5:66504450:A:C	1.64982e-06	-1.02205e-10	-0.956151
66504544	chr5:66504544:C:G	1.05212e-06	-1.02205e-10	-1.40601
66504591	chr5:66504591:G:A	1.06583e-06	-1.02205e-10	-1.39306
66505046	chr5:66505046:C:G	1.06617e-06	-1.02205e-10	-1.39275
66505245	chr5:66505245:T:C	1.07494e-06	-1.02205e-10	-1.38455
66505433	chr5:66505433:C:T	9.3459e-07	-1.08854	-0.43592
66505576	chr5:66505576:T:G	2.11334e-07	-1.33784	-1.67329
66505888	chr5:66505888:T:G	2.01954e-07	-1.48907	-1.56746
66506155	chr5:66506155:C:A	1.83621e-07	-1.47615	-1.67554
66506670	chr5:66506670:C:T	1.849e-07	-1.46979	-1.67496
66506891	chr5:66506891:G:A	2.57623e-07	-1.12207	-1.691
66506893	chr5:66506893:A:G	1.05234e-06	-1.02205e-10	-1.4058
66506926	chr5:66506926:A:G	2.68633e-07	-1.23425	-1.53697
66507136	chr5:66507136:C:T	2.11334e-07	-1.43318	-1.57795
66507540	chr5:66507540:A:G	1.8227e-07	-1.49258	-1.6665
66508050	chr5:66508050:T:G	1.90061e-07	-1.45375	-1.66348
66508122	chr5:66508122:T:C	9.0632e-07	-1.02205e-10	-1.55518
66508277	chr5:66508277:C:A	1.86439e-07	-1.45522	-1.68125
66508292	chr5:66508292:A:G	1.33174e-05	1.13226	-7.12552e-10
66508334	chr5:66508334:A:G	3.17905e-07	-1.15712	-1.4457
66508480	chr5:66508480:G:T	2.03273e-07	-1.4986	-1.55142
66508523	chr5:66508523:T:C	3.47428e-07	-0.970699	-1.54332
66508536	chr5:66508536:G:T	2.33193e-07	-1.26334	-1.64937
66508585	chr5:66508585:C:T	4.29049e-07	-0.925094	-1.37791
66508623	chr5:66508623:T:C	1.79494e-07	-1.49527	-1.67916
66509379	chr5:66509379:T:C	8.89131e-07	-1.02205e-10	-1.57433
66509875	chr5:66509875:GT:G	2.46337e-07	-1.16719	-1.69068
66510026	chr5:66510026:G:T	2.1323e-07	-1.43349	-1.56871
66510190	chr5:66510190:T:A	1.09454e-06	-1.02205e-10	-1.36648
66510777	chr5:66510777:A:G	1.6656e-06	-1.02205e-10	-0.946633
66510794	chr5:66510794:C:A	1.07532e-06	-1.02205e-10	-1.38419
66510996	chr5:66510996:CAG:C	8.48634e-07	-1.02205e-10	-1.62094
66511291	chr5:66511291:A:G	1.34127e-05	-1.02205e-10	1.13938
66512307	chr5:66512307:A:G	9.16185e-07	-1.02205e-10	-1.54435
66512380	chr5:66512380:GC:G	1.05101e-06	-1.02205e-10	-1.40707
66512469	chr5:66512469:A:C	1.78098e-07	-1.49134	-1.69089
66512694	chr5:66512694:C:T	2.4215e-07	-1.18368	-1.69134
66512713	chr5:66512713:T:C	1.66044e-06	-1.02205e-10	-0.949736
66513121	chr5:66513121:C:T	1.557e-06	-1.02205e-10	-1.01406
66513133	chr5:66513133:G:C	2.0983e-07	-1.49936	-1.51891
66513422	chr5:66513422:C:G	3.35627e-06	-0.245987	-7.12552e-10
66513428	chr5:66513428:G:T	2.68744e-06	-1.02205e-10	-0.468227
66513447	chr5:66513447:C:T	2.27848e-07	-1.26691	-1.66899
66513475	chr5:66513475:C:G	2.6142e-07	-1.26449	-1.53395
66513689	chr5:66513689:C:T	9.39208e-07	-1.02205e-10	-1.51953
66513848	chr5:66513848:C:T	1.79758e-07	-1.48336	-1.6896
66514157	chr5:66514157:A:G	8.80518e-06	-1.02205e-10	0.718524
66514254	chr5:66514254:A:G	4.09479e-07	-1.19005	-1.15964
66515012	chr5:66515012:C:A	4.36454e-07	-1.12866	-1.15723
66515092	chr5:66515092:C:T	2.67593e-07	-1.26484	-1.51026
66515111	chr5:66515111:T:C	2.63074e-06	-1.02205e-10	-0.48955
66515194	chr5:66515194:C:T	1.13e-06	-1.02205e-10	-1.3346
66515230	chr5:66515230:C:T	2.23304e-06	-1.02205e-10	-0.653454
66515332	chr5:66515332:G:A	9.76259e-07	-1.48084	-7.12552e-10
66515742	chr5:66515742:C:A	1.06317e-06	-1.39556	-7.12552e-10
66515778	chr5:66515778:G:A	2.80979e-07	-1.20273	-1.52357
66515989	chr5:66515989:A:G	2.30095e-06	-1.02205e-10	-0.623495
66516104	chr5:66516104:C:T	8.97824e-07	-1.02205e-10	-1.5646
66516251	chr5:66516251:C:T	9.89289e-07	-1.46759	-7.12552e-10
66516482	chr5:66516482:T:C	1.41773e-06	-1.02205e-10	-1.10776
66516710	chr5:66516710:A:G	1.78132e-07	-1.49896	-1.68309
66517033	chr5:66517033:C:A	2.41115e-07	-1.21025	-1.66905
66517055	chr5:66517055:G:A	2.29909e-06	-1.02205e-10	-0.624304
66517519	chr5:66517519:C:T	1.84002e-07	-1.46593	-1.68369
66517769	chr5:66517769:G:A	2.11879e-07	-1.3359	-1.67265
66517799	chr5:66517799:TAAGA:T	2.90532e-07	-1.13474	-1.55812
66517969	chr5:66517969:C:T	1.62375e-06	-1.02205e-10	-0.97208
66517978	chr5:66517978:G:A	1.56453e-06	-1.02205e-10	-1.00923
66517979	chr5:66517979:T:A	1.56503e-06	-1.02205e-10	-1.00891
66517986	chr5:66517986:T:C	1.4598e-06	-1.02205e-10	-1.07852
66517994	chr5:66517994:T:A	1.41791e-06	-1.02205e-10	-1.10763
66517995	chr5:66517995:T:C	1.41952e-06	-1.02205e-10	-1.1065
66518004	chr5:66518004:A:G	1.51376e-06	-1.02205e-10	-1.04222
66518005	chr5:66518005:G:A	1.51063e-06	-1.02205e-10	-1.04429
66518013	chr5:66518013:A:G	1.5107e-06	-1.02205e-10	-1.04425
66518185	chr5:66518185:G:A	2.06025e-07	-1.36743	-1.66915
66518213	chr5:66518213:T:C	1.76603e-07	-1.49918	-1.69149
66519070	chr5:66519070:C:T	2.12457e-07	-1.51534	-1.49049
66519374	chr5:66519374:A:AT	2.91751e-07	-1.12879	-1.55988
66519475	chr5:66519475:TC:T	2.85522e-07	-1.15816	-1.55209
66519894	chr5:66519894:C:T	3.15549e-07	-1.05235	-1.55791
66520085	chr5:66520085:G:T	1.82975e-07	-1.46704	-1.68819
66520234	chr5:66520234:G:A	1.22612e-06	-1.25296	-7.12552e-10
66520296	chr5:66520296:A:G	3.02809e-07	-1.0893	-1.56217
66520603	chr5:66520603:A:G	2.30527e-06	-1.02205e-10	-0.621618
66521003	chr5:66521003:T:C	1.02921e-06	-1.02205e-10	-1.42802
66521070	chr5:66521070:C:G	2.45843e-07	-1.18926	-1.67061
66521275	chr5:66521275:G:A	2.86603e-07	-1.15549	-1.55099
66521353	chr5:66521353:T:C	2.30768e-07	-1.2331	-1.69006
66521993	chr5:66521993:A:C	3.05716e-07	-1.07275	-1.56916
66522096	chr5:66522096:A:G	2.95913e-07	-1.20493	-1.46957
66522940	chr5:66522940:C:G	9.65798e-07	-1.49162	-7.12552e-10
66523103	chr5:66523103:A:T	2.58047e-06	-1.02205e-10	-0.508847
66523131	chr5:66523131:A:G	2.80096e-07	-1.15888	-1.57056
66523402	chr5:66523402:A:G	8.83012e-07	-1.02205e-10	-1.58123
66523579	chr5:66523579:C:T	8.06871e-07	-1.02205e-10	-1.67141
66523840	chr5:66523840:A:T	7.93598e-07	-1.14234	-0.54566
66523842	chr5:66523842:A:G	2.86373e-07	-1.14811	-1.55917
66523870	chr5:66523870:C:A	2.83318e-07	-1.16347	-1.55453
66523946	chr5:66523946:G:A	3.48159e-07	-0.994764	-1.51715
66523994	chr5:66523994:C:T	2.64414e-07	-1.13149	-1.65557
66524124	chr5:66524124:G:A	8.58089e-07	-1.02205e-10	-1.60986
66524242	chr5:66524242:G:A	1.06422e-06	-1.39457	-7.12552e-10
66524398	chr5:66524398:G:A	2.85123e-07	-1.14504	-1.56661
66524745	chr5:66524745:A:G	8.2846e-07	-1.02205e-10	-1.645
66524838	chr5:66524838:A:G	2.11371e-07	-1.40337	-1.60758
66524877	chr5:66524877:A:G	8.45975e-07	-1.02205e-10	-1.62408
66524918	chr5:66524918:A:G	9.33836e-07	-1.52527	-7.12552e-10
66525190	chr5:66525190:C:T	2.14842e-07	-1.42101	-1.57366
66525508	chr5:66525508:GC:G	9.52738e-07	-1.02205e-10	-1.50523
66525510	chr5:66525510:TGTTTCTG:T	9.61008e-07	-1.02205e-10	-1.49659
66526272	chr5:66526272:A:T	2.08885e-07	-1.42672	-1.59607
66526420	chr5:66526420:G:A	1.78188e-07	-1.4923	-1.68943
66526450	chr5:66526450:A:G	2.07721e-07	-1.42935	-1.59903
66526533	chr5:66526533:C:T	1.04e-06	-1.02205e-10	-1.4176
66526847	chr5:66526847:G:A	7.90637e-07	-1.02205e-10	-1.69173
66526873	chr5:66526873:A:G	2.09837e-07	-1.42173	-1.59652
66526945	chr5:66526945:A:C	2.08897e-07	-1.41806	-1.60467
66526975	chr5:66526975:A:G	2.07705e-07	-1.42565	-1.6028
66527444	chr5:66527444:G:T	1.94688e-07	-1.43494	-1.65824
66527729	chr5:66527729:C:T	1.63774e-06	-1.02205e-10	-0.963503
66527779	chr5:66527779:G:A	2.08778e-07	-1.42187	-1.60143
66527903	chr5:66527903:CT:C	2.93572e-07	-1.13705	-1.5454
66527908	chr5:66527908:G:A	2.93685e-07	-1.13595	-1.54611
66527930	chr5:66527930:A:G	1.75902e-07	-1.50361	-1.69103
66528393	chr5:66528393:C:T	2.15732e-07	-1.3914	-1.59914
66528454	chr5:66528454:A:C	2.50501e-06	-1.02205e-10	-0.538523
66528658	chr5:66528658:T:A	2.38359e-07	-1.48517	-1.40563
66528722	chr5:66528722:C:T	2.4038e-07	-1.33894	-1.54341
66528886	chr5:66528886:G:A	2.30955e-07	-1.31718	-1.60517
66528921	chr5:66528921:C:A	1.1025e-06	-1.02205e-10	-1.35923
66529087	chr5:66529087:C:T	1.8679e-07	-1.44849	-1.6861
66529106	chr5:66529106:T:C	9.33466e-07	-1.52567	-7.12552e-10
66529327	chr5:66529327:T:C	2.06226e-07	-1.44082	-1.59478
66530303	chr5:66530303:C:T	1.33294e-06	-1.02205e-10	-1.16943
66530340	chr5:66530340:A:G	1.19834e-06	-1.02205e-10	-1.27588
66530506	chr5:66530506:C:T	1.43361e-06	-1.02205e-10	-1.09662
66530720	chr5:66530720:C:A	8.00067e-07	-1.02205e-10	-1.67988
66531052	chr5:66531052:A:G	3.16608e-06	-1.02205e-10	-0.304321
66531254	chr5:66531254:A:G	1.66523e-06	-1.51406	0.567209
66531954	chr5:66531954:T:TCTTG	1.95335e-07	-1.50288	-1.58697
66531988	chr5:66531988:G:A	1.18647e-06	-1.4409	0.155063
66532228	chr5:66532228:T:C	6.32858e-07	-0.869074	-1.04525
66532453	chr5:66532453:C:T	1.84898e-07	-1.51584	-1.62893
66532657	chr5:66532657:A:AC	2.79327e-07	-1.32721	-1.40498
66532715	chr5:66532715:G:C	1.17628e-06	-1.02205e-10	-1.29446
66532794	chr5:66532794:T:G	1.65996e-06	-1.51692	0.566895
66532799	chr5:66532799:A:G	4.13776e-07	-0.83923	-1.50002
66533009	chr5:66533009:C:T	1.19317e-06	-1.02205e-10	-1.28021
66533010	chr5:66533010:G:A	8.21102e-07	-1.02205e-10	-1.65393
66533126	chr5:66533126:C:A	6.85828e-07	-0.816557	-1.01739
66533991	chr5:66533991:C:T	2.23294e-07	-1.50542	-1.45066
66534039	chr5:66534039:G:A	2.62798e-07	-1.42008	-1.37311
66534796	chr5:66534796:C:T	2.20596e-07	-1.41539	-1.55284
66534831	chr5:66534831:T:C	7.96308e-07	-1.02205e-10	-1.68459
66534846	chr5:66534846:T:A	8.17675e-07	-1.02205e-10	-1.65811
66534961	chr5:66534961:G:A	1.19576e-06	-1.02205e-10	-1.27803
66535164	chr5:66535164:A:G	9.02185e-07	-1.02205e-10	-1.55975
66535235	chr5:66535235:C:T	9.36451e-07	-1.02205e-10	-1.52247
66535504	chr5:66535504:A:G	1.79712e-06	-1.5201	0.649468
66535523	chr5:66535523:T:C	1.65938e-06	-1.51792	0.567547
66535550	chr5:66535550:C:T	1.19576e-06	-1.02205e-10	-1.27803
66535611	chr5:66535611:C:T	6.78152e-07	-1.49813	-0.347069
66535648	chr5:66535648:T:C	2.00409e-06	-0.944784	0.183158
66535666	chr5:66535666:G:A	9.19406e-07	-1.02205e-10	-1.54084
66535984	chr5:66535984:A:C	1.2009e-06	-1.02205e-10	-1.27375
66536424	chr5:66536424:C:T	2.80618e-07	-1.20624	-1.52134
66536934	chr5:66536934:A:G	2.20474e-07	-1.52139	-1.4474
66537095	chr5:66537095:G:A	6.46411e-06	-1.52436	1.93381
66538012	chr5:66538012:G:A	2.12639e-07	-1.42262	-1.58235
66538202	chr5:66538202:A:G	1.73607e-07	-1.52424	-1.68354
66538758	chr5:66538758:C:T	1.84129e-07	-1.5194	-1.62953
66538919	chr5:66538919:C:A	1.89582e-07	-1.51736	-1.60239
66538977	chr5:66538977:T:C	9.14487e-07	-1.02205e-10	-1.54621
66539524	chr5:66539524:C:G	9.57342e-07	-1.50041	-7.12552e-10
66539611	chr5:66539611:A:G	8.12332e-07	-1.02205e-10	-1.66466
66539854	chr5:66539854:G:A	9.33817e-07	-1.02205e-10	-1.52529
66540048	chr5:66540048:C:T	9.32803e-07	-1.17668	-0.349699
66540088	chr5:66540088:A:G	1.65594e-06	-1.52338	0.570931
66540285	chr5:66540285:G:A	4.86005e-07	-1.44914	-0.729215
66541120	chr5:66541120:C:T	2.99733e-07	-1.52428	-1.1374
66541306	chr5:66541306:CTTTAG:C	2.85689e-07	-1.52435	-1.18532
66541349	chr5:66541349:C:T	2.94458e-06	-1.02205e-10	-0.376851
66541710	chr5:66541710:A:C	2.40259e-07	-1.33135	-1.55151
66542025	chr5:66542025:C:T	4.41485e-07	-0.688986	-1.58544
66542583	chr5:66542583:T:C	1.25341e-06	-1.02205e-10	-1.23095
66542792	chr5:66542792:C:T	2.1243e-07	-1.4394	-1.56656
66542939	chr5:66542939:T:C	7.4744e-07	-1.48562	-0.262295
66543102	chr5:66543102:T:C	1.27933e-06	-1.02205e-10	-1.21048
66543399	chr5:66543399:T:C	3.42953e-06	-1.5253	1.3009
66543468	chr5:66543468:G:A	1.18722e-06	-1.02205e-10	-1.2852
66544135	chr5:66544135:G:A	2.08946e-06	-1.02205e-10	-0.719909
66544150	chr5:66544150:C:A	7.91902e-07	-1.02205e-10	-1.69013
66544236	chr5:66544236:C:A	5.03672e-07	-1.46884	-0.673808
66544555	chr5:66544555:A:C	1.91399e-07	-1.43085	-1.67936
66544670	chr5:66544670:T:A	1.18892e-06	-1.02205e-10	-1.28377
66544725	chr5:66544725:T:G	1.87561e-07	-1.44882	-1.68165
66544944	chr5:66544944:G:T	9.13309e-07	-1.02205e-10	-1.5475
66545044	chr5:66545044:C:A	5.85638e-06	-1.52426	1.83498
66545097	chr5:66545097:G:A	7.90654e-07	-1.02205e-10	-1.69171
66545312	chr5:66545312:A:G	8.52719e-07	-1.02205e-10	-1.61614
66545402	chr5:66545402:A:G	8.69285e-07	-1.02205e-10	-1.5969
66545698	chr5:66545698:C:T	8.29613e-07	-1.02205e-10	-1.64361
66545699	chr5:66545699:A:G	1.86264e-07	-1.45836	-1.67904
66545724	chr5:66545724:C:T	2.03563e-06	-1.02205e-10	-0.746012
66546299	chr5:66546299:T:A	1.0249e-06	-1.40041	-0.0318109
66546339	chr5:66546339:A:G	1.84151e-07	-1.46126	-1.68756
66546726	chr5:66546726:C:T	1.25419e-06	-1.02205e-10	-1.23033
66547056	chr5:66547056:T:C	1.02179e-06	-1.02205e-10	-1.43526
66547100	chr5:66547100:A:G	1.15005e-06	-1.31701	-7.12552e-10
66547400	chr5:66547400:A:G	9.20063e-07	-1.02205e-10	-1.54013
66547433	chr5:66547433:G:T	1.25402e-06	-1.02205e-10	-1.23046
66547510	chr5:66547510:C:T	1.02648e-06	-1.02205e-10	-1.43068
66547980	chr5:66547980:G:T	1.25685e-06	-1.02205e-10	-1.22821
66548483	chr5:66548483:CT:C	2.00865e-06	-1.02205e-10	-0.759352
66548516	chr5:66548516:C:T	5.68296e-06	-1.02205e-10	0.280654
66548591	chr5:66548591:G:A	3.2156e-06	-0.288802	-7.12552e-10
66548622	chr5:66548622:C:T	6.42173e-07	-1.41039	-0.489322
66548675	chr5:66548675:A:G	2.77449e-07	-1.3165	-1.42244
66548793	chr5:66548793:C:A	2.89309e-07	-1.32052	-1.37655
66548849	chr5:66548849:G:T	2.13177e-07	-1.43484	-1.56761
66548979	chr5:66548979:G:A	3.69798e-07	-1.37479	-1.07682
66549359	chr5:66549359:G:A	8.57039e-07	-1.02205e-10	-1.61109
66549763	chr5:66549763:C:T	1.25498e-06	-1.02205e-10	-1.2297
66550134	chr5:66550134:G:T	1.2493e-06	-1.02205e-10	-1.23423
66550472	chr5:66550472:G:A	9.40107e-07	-1.02205e-10	-1.51858
66550525	chr5:66550525:C:T	2.76524e-07	-1.33639	-1.40588
66550556	chr5:66550556:C:T	1.25193e-06	-1.02205e-10	-1.23213
66550588	chr5:66550588:T:TA	1.27104e-06	-1.02205e-10	-1.21698
66550787	chr5:66550787:G:T	2.61142e-07	-1.34674	-1.45276
66550927	chr5:66550927:G:A	1.06526e-06	-1.3873	-0.00629583
66550930	chr5:66550930:C:T	9.70164e-07	-1.02205e-10	-1.48711
66551229	chr5:66551229:T:C	2.42187e-06	-1.39483	0.822556
66551403	chr5:66551403:T:A	9.77032e-07	-1.02205e-10	-1.48005
66551820	chr5:66551820:T:C	9.08894e-07	-1.21191	-0.340433
66551826	chr5:66551826:C:T	1.25248e-06	-1.02205e-10	-1.23169
66552591	chr5:66552591:C:T	7.96414e-07	-1.02205e-10	-1.68445
66552657	chr5:66552657:GC:G	8.16882e-07	-1.02205e-10	-1.65908
66553043	chr5:66553043:A:G	1.24311e-06	-1.37509	0.135889
66553203	chr5:66553203:T:G	1.61538e-06	-1.02205e-10	-0.977248
66553216	chr5:66553216:G:A	1.29849e-06	-1.02205e-10	-1.19562
66553293	chr5:66553293:A:G	1.90876e-07	-1.44331	-1.66964
66553451	chr5:66553451:A:G	1.83126e-07	-1.50174	-1.65266
66553617	chr5:66553617:G:T	8.47849e-07	-1.02205e-10	-1.62187
66553725	chr5:66553725:T:A	8.47304e-07	-1.02205e-10	-1.62251
66553926	chr5:66553926:A:G	4.25298e-06	-1.02205e-10	-0.00919801
66553985	chr5:66553985:A:G	7.2467e-07	-1.46997	-0.308882
66554122	chr5:66554122:G:A	8.4037e-07	-1.02205e-10	-1.63073
66554232	chr5:66554232:T:C	5.68559e-07	-1.43677	-0.584701
66554636	chr5:66554636:G:A	1.25285e-06	-1.02205e-10	-1.23139
66554844	chr5:66554844:T:C	1.29226e-06	-1.02205e-10	-1.20043
66554863	chr5:66554863:G:A	7.91011e-07	-1.02205e-10	-1.69126
66555059	chr5:66555059:A:G	9.77032e-07	-1.02205e-10	-1.48005
66555086	chr5:66555086:T:C	7.25541e-07	-1.41399	-0.363666
66555354	chr5:66555354:T:G	1.34294e-06	-1.02205e-10	-1.16196
66555381	chr5:66555381:C:T	8.03798e-07	-1.02205e-10	-1.67522
66555609	chr5:66555609:C:G	1.02766e-06	-1.02205e-10	-1.42953
66556077	chr5:66556077:C:G	9.43124e-07	-1.51537	-7.12552e-10
66556568	chr5:66556568:C:T	1.20458e-06	-1.02205e-10	-1.27069
66556820	chr5:66556820:A:C	1.5955e-06	-0.989628	-7.12552e-10
66556857	chr5:66556857:T:G	5.44826e-07	-1.41419	-0.649914
66557040	chr5:66557040:T:C	1.3006e-06	-1.02205e-10	-1.19399
66557254	chr5:66557254:T:C	3.51579e-07	-1.44065	-1.06149
66557460	chr5:66557460:G:A	6.73042e-07	-1.45483	-0.397935
66557736	chr5:66557736:A:G	1.98179e-07	-1.4392	-1.6362
66557737	chr5:66557737:T:G	9.82592e-06	-1.02205e-10	0.828206
66557874	chr5:66557874:G:A	1.7215e-07	-1.52607	-1.69014
66557959	chr5:66557959:A:G	8.45297e-07	-1.02205e-10	-1.62488
66558031	chr5:66558031:C:T	1.19648e-06	-1.27743	-7.12552e-10
66558077	chr5:66558077:C:T	8.46059e-07	-1.02205e-10	-1.62398
66558183	chr5:66558183:C:G	1.21827e-06	-1.25939	-7.12552e-10
66558613	chr5:66558613:GA:G	1.25285e-06	-1.02205e-10	-1.23139
66558792	chr5:66558792:A:G	1.67173e-06	-1.51464	0.57168
66559119	chr5:66559119:G:T	8.70966e-07	-1.02205e-10	-1.59497
66559297	chr5:66559297:C:T	2.40097e-06	-1.02205e-10	-0.580944
66559506	chr5:66559506:T:C	4.09438e-06	-1.02205e-10	-0.0472019
66559642	chr5:66559642:G:A	6.24672e-07	-1.09167	-0.835671
66559797	chr5:66559797:T:C	2.22941e-05	-1.5204	3.1679
66560028	chr5:66560028:C:A	5.73307e-07	-1.3962	-0.616952
66560128	chr5:66560128:T:G	8.3675e-07	-1.02205e-10	-1.63505
66560251	chr5:66560251:G:T	1.84746e-06	-1.30708	0.464068
66560587	chr5:66560587:C:T	5.62855e-06	-1.02205e-10	0.271035
66560744	chr5:66560744:T:A	3.76028e-05	-1.02205e-10	2.17026
66560752	chr5:66560752:A:G	1.50606e-06	-1.04732	-7.12552e-10
66560761	chr5:66560761:A:G	9.77136e-06	-1.52238	2.34502
66560775	chr5:66560775:T:C	1.83026e-06	-1.02205e-10	-0.852357
66561352	chr5:66561352:G:T	8.28814e-07	-1.02205e-10	-1.64458
66561570	chr5:66561570:C:T	4.13961e-07	-1.40614	-0.932662
66561893	chr5:66561893:T:C	1.57966e-06	-1.36863	0.369016
66562190	chr5:66562190:G:A	8.89071e-06	-0.98545	1.71364
66562237	chr5:66562237:T:C	2.99054e-07	-1.39867	-1.26528
66562417	chr5:66562417:C:G	8.23474e-06	-0.956385	1.60793
66562421	chr5:66562421:C:T	7.96748e-06	-0.962555	1.58111
66562542	chr5:66562542:A:C	8.68484e-07	-1.02205e-10	-1.59782
66562578	chr5:66562578:G:A	2.52366e-07	-1.37362	-1.46007
66562758	chr5:66562758:A:G	1.02226e-06	-1.4348	-7.12552e-10
66562796	chr5:66562796:G:A	7.95076e-07	-1.02205e-10	-1.68613
66563227	chr5:66563227:C:T	1.45543e-06	-1.08152	-7.12552e-10
66563302	chr5:66563302:C:T	2.87128e-07	-1.4662	-1.23844
66563394	chr5:66563394:G:A	5.89673e-07	-1.47219	-0.512813
66563685	chr5:66563685:T:C	1.70779e-06	-1.02205e-10	-0.921616
66563686	chr5:66563686:G:A	3.11801e-07	-1.51712	-1.10508
66563766	chr5:66563766:G:T	1.6472e-06	-1.37928	0.421542
66564000	chr5:66564000:G:C	6.40794e-06	-1.00842	1.40914
66564074	chr5:66564074:C:T	7.8288e-06	-1.01489	1.61588
66564264	chr5:66564264:G:A	3.29907e-07	-1.5225	-1.04327
66564317	chr5:66564317:T:C	9.33158e-07	-1.526	-7.12552e-10
66564411	chr5:66564411:G:A	8.54711e-07	-1.02205e-10	-1.61381
66564439	chr5:66564439:T:C	1.43751e-06	-1.38061	0.286705
66564619	chr5:66564619:T:C	6.12593e-07	-1.39324	-0.55363
66564817	chr5:66564817:T:G	8.10927e-07	-1.02205e-10	-1.66639
66564933	chr5:66564933:C:G	1.5168e-06	-1.38257	0.34235
66565049	chr5:66565049:A:G	8.05849e-07	-1.02205e-10	-1.67268
66565056	chr5:66565056:C:T	8.23523e-07	-1.02205e-10	-1.65098
66565211	chr5:66565211:T:A	1.36631e-06	-1.1447	-7.12552e-10
66565276	chr5:66565276:A:C	1.01976e-06	-1.02205e-10	-1.43725
66565393	chr5:66565393:C:T	8.06254e-07	-0.85804	-0.814133
66565398	chr5:66565398:T:C	8.0533e-07	-0.860073	-0.813248
66565399	chr5:66565399:G:A	9.7474e-07	-1.02205e-10	-1.4824
66565742	chr5:66565742:A:G	4.99715e-07	-0.815561	-1.33497
66565767	chr5:66565767:C:T	8.0998e-07	-1.02205e-10	-1.66756
66565983	chr5:66565983:T:C	5.27488e-06	-1.02205e-10	0.20614
66566021	chr5:66566021:G:A	3.87582e-07	-1.11753	-1.28712
66566217	chr5:66566217:C:T	1.46808e-06	-1.07286	-7.12552e-10
66566382	chr5:66566382:C:T	1.24973e-06	-1.23389	-7.12552e-10
66566525	chr5:66566525:T:G	8.6749e-07	-1.02205e-10	-1.59897
66566566	chr5:66566566:A:G	5.8604e-07	-1.27468	-0.716503
66566670	chr5:66566670:C:T	5.52946e-07	-1.29563	-0.753677
66566813	chr5:66566813:G:A	1.01464e-06	-1.44228	-7.12552e-10
66566868	chr5:66566868:T:C	2.65715e-07	-1.39647	-1.38568
66566883	chr5:66566883:T:C	6.90589e-07	-1.38452	-0.442511
66566937	chr5:66566937:G:A	8.22362e-07	-1.02205e-10	-1.65239
66566982	chr5:66566982:T:C	9.02813e-07	-1.02205e-10	-1.55906
66567124	chr5:66567124:G:A	7.91885e-07	-1.02205e-10	-1.69016
66567237	chr5:66567237:G:A	1.78267e-07	-1.51635	-1.66494
66567320	chr5:66567320:G:A	8.11837e-07	-1.02205e-10	-1.66527
66567455	chr5:66567455:A:C	1.25683e-06	-1.12066	-0.107569
66567836	chr5:66567836:A:G	2.66899e-07	-1.40139	-1.37631
66567907	chr5:66567907:G:A	2.82533e-07	-1.4398	-1.28098
66568086	chr5:66568086:T:C	2.6839e-07	-1.4082	-1.36393
66568124	chr5:66568124:G:A	2.63922e-07	-1.40784	-1.38108
66568128	chr5:66568128:A:G	2.65146e-07	-1.40298	-1.38132
66568301	chr5:66568301:C:T	1.67393e-06	-1.02205e-10	-0.941644
66568361	chr5:66568361:A:G	2.64807e-07	-1.41413	-1.37144
66568754	chr5:66568754:G:A	5.32474e-06	-1.02205e-10	0.215546
66568927	chr5:66568927:C:T	7.42133e-07	-1.39315	-0.361891
66568958	chr5:66568958:C:T	7.91548e-07	-1.02205e-10	-1.69058
66569044	chr5:66569044:C:T	8.23227e-07	-1.02205e-10	-1.65134
66569104	chr5:66569104:A:G	4.71906e-06	-1.02205e-10	0.0947934
66569189	chr5:66569189:T:G	1.37604e-06	-1.02205e-10	-1.13761
66569218	chr5:66569218:G:A	2.60943e-07	-1.40954	-1.39073
66569244	chr5:66569244:A:G	2.04776e-06	-1.02205e-10	-0.740069
66569464	chr5:66569464:G:A	3.71654e-07	-1.45305	-0.99356
66569737	chr5:66569737:A:T	2.85474e-07	-1.45809	-1.25233
66569964	chr5:66569964:CCTT:C	7.31626e-07	-1.41038	-0.358925
66570076	chr5:66570076:G:A	1.37483e-05	1.1641	-7.12552e-10
66570096	chr5:66570096:A:G	2.50528e-07	-1.21383	-1.62717
66570290	chr5:66570290:A:C	6.63693e-07	-1.12342	-0.743331
66570789	chr5:66570789:A:G	1.38848e-06	-1.12861	-7.12552e-10
66570799	chr5:66570799:G:C	8.16027e-07	-1.02205e-10	-1.66012
66571075	chr5:66571075:T:C	7.81823e-07	-0.88205	-0.820894
66571242	chr5:66571242:C:G	9.54179e-07	-1.02205e-10	-1.50372
66571407	chr5:66571407:T:C	9.40501e-07	-1.51816	-7.12552e-10
66571759	chr5:66571759:C:T	8.49935e-07	-1.02205e-10	-1.61941
66571885	chr5:66571885:AATAATG:A	5.28778e-07	-1.30309	-0.790912
66571901	chr5:66571901:A:T	1.40979e-06	-1.11338	-7.12552e-10
66572090	chr5:66572090:C:T	2.26347e-07	-1.40461	-1.5379
66572891	chr5:66572891:A:G	3.59804e-06	-1.02205e-10	-0.176428
66572919	chr5:66572919:G:A	1.13092e-06	-0.933507	-0.400276
66572935	chr5:66572935:G:T	2.68848e-06	-1.02205e-10	-0.467843
66572938	chr5:66572938:T:A	3.63177e-07	-1.51436	-0.955322
66572959	chr5:66572959:C:T	8.28666e-07	-1.02205e-10	-1.64475
66572969	chr5:66572969:G:A	2.36072e-06	-1.02205e-10	-0.597852
66572972	chr5:66572972:G:C	1.75963e-06	-1.02205e-10	-0.891716
66572984	chr5:66572984:G:A	9.33437e-07	-1.02205e-10	-1.5257
66573301	chr5:66573301:G:A	9.00487e-07	-1.02205e-10	-1.56164
66573664	chr5:66573664:A:G	8.08017e-07	-1.02205e-10	-1.66999
66573665	chr5:66573665:C:G	8.15256e-07	-1.02205e-10	-1.66107
66573687	chr5:66573687:G:T	1.37868e-06	-1.02205e-10	-1.13569
66573722	chr5:66573722:T:C	8.26275e-07	-1.02205e-10	-1.64764
66573762	chr5:66573762:C:G	8.71755e-07	-1.32054	-0.27352
66574117	chr5:66574117:G:A	3.70845e-07	-1.22883	-1.21996
66574314	chr5:66574314:A:G	5.07478e-06	-1.02205e-10	0.167466
66574499	chr5:66574499:G:A	3.89315e-06	-1.02205e-10	-0.097599
66574911	chr5:66574911:TA:T	1.40753e-05	-1.02205e-10	1.1876
66575249	chr5:66575249:G:A	8.00557e-07	-1.02205e-10	-1.67926
66575273	chr5:66575273:A:G	3.48005e-07	-1.25094	-1.26141
66575276	chr5:66575276:C:A	3.51185e-07	-1.24343	-1.25983
66575315	chr5:66575315:G:A	3.69315e-07	-1.22915	-1.22378
66575746	chr5:66575746:G:C	3.70862e-07	-1.24726	-1.20148
66575878	chr5:66575878:G:A	7.93706e-07	-1.02205e-10	-1.68786
66576049	chr5:66576049:A:G	7.90862e-07	-1.02205e-10	-1.69145
66576165	chr5:66576165:G:A	4.62439e-07	-0.952029	-1.27603
66576225	chr5:66576225:G:A	2.82357e-07	-1.31691	-1.40449
66576619	chr5:66576619:T:C	3.80547e-07	-1.24153	-1.18143
66576647	chr5:66576647:T:G	1.41748e-06	-1.29411	0.186176
66576736	chr5:66576736:G:A	3.70352e-07	-1.23016	-1.21996
66576758	chr5:66576758:C:T	1.399e-05	-1.02205e-10	1.18152
66576892	chr5:66576892:T:C	3.00506e-07	-1.26871	-1.39039
66576931	chr5:66576931:G:A	1.2027e-06	-1.27225	-7.12552e-10
66577145	chr5:66577145:G:T	1.73007e-06	-0.908653	-7.12552e-10
66577249	chr5:66577249:A:G	2.09724e-06	-1.16903	0.452834
66577253	chr5:66577253:A:G	3.88518e-07	-1.33237	-1.06987
66577460	chr5:66577460:T:C	9.49492e-07	-1.50865	-7.12552e-10
66577972	chr5:66577972:A:G	3.72647e-07	-1.26089	-1.18305
66578137	chr5:66578137:G:T	8.04514e-07	-1.02205e-10	-1.67433
66578193	chr5:66578193:G:T	1.2026e-06	-1.02205e-10	-1.27233
66578323	chr5:66578323:CT:C	1.49995e-05	-1.02205e-10	1.2512
66578422	chr5:66578422:A:G	3.64056e-07	-1.26683	-1.20044
66578589	chr5:66578589:G:T	3.55105e-07	-1.5056	-0.986556
66579013	chr5:66579013:T:C	1.46882e-05	-1.02205e-10	1.23022
66579034	chr5:66579034:G:A	3.30493e-07	-1.2684	-1.29559
66579186	chr5:66579186:A:G	3.64263e-07	-1.24674	-1.21996
66579619	chr5:66579619:T:C	3.60886e-07	-1.25605	-1.21996
66579634	chr5:66579634:T:C	3.73827e-07	-1.24921	-1.19157
66579832	chr5:66579832:G:A	3.75431e-07	-1.24787	-1.18863
66579835	chr5:66579835:C:T	3.55548e-07	-1.27193	-1.21899
66579990	chr5:66579990:C:T	3.5174e-07	-1.28222	-1.21946
66580049	chr5:66580049:C:T	3.53367e-07	-1.27736	-1.21971
66580110	chr5:66580110:T:G	2.77383e-07	-1.51834	-1.22083
66580326	chr5:66580326:T:C	3.63188e-07	-1.24898	-1.22067
66580753	chr5:66580753:A:G	6.01818e-07	-1.5262	-0.438415
66580789	chr5:66580789:G:C	1.89081e-07	-1.43298	-1.68942
66581333	chr5:66581333:T:A	1.37563e-06	-1.02205e-10	-1.1379
66581436	chr5:66581436:G:T	3.41583e-07	-1.46538	-1.0656
66581564	chr5:66581564:A:G	3.45892e-07	-1.46599	-1.05246
66581766	chr5:66581766:T:C	1.19085e-06	-1.02205e-10	-1.28215
66581831	chr5:66581831:C:T	3.32019e-07	-1.45671	-1.10268
66581836	chr5:66581836:T:C	3.18165e-06	-1.02205e-10	-0.299417
66581890	chr5:66581890:G:A	3.37234e-07	-1.45444	-1.08935
66582024	chr5:66582024:CA:C	3.367e-07	-1.45774	-1.08764
66582134	chr5:66582134:C:T	6.83267e-07	-0.404235	-1.43345
66582155	chr5:66582155:G:A	3.69391e-07	-1.33204	-1.12067
66582236	chr5:66582236:C:T	1.21437e-06	-1.02205e-10	-1.26259
66582277	chr5:66582277:C:T	3.26819e-07	-1.46657	-1.10859
66583550	chr5:66583550:A:G	9.44517e-07	-1.5139	-7.12552e-10
66583573	chr5:66583573:C:A	4.86024e-07	-0.487568	-1.69075
66583574	chr5:66583574:A:G	9.90881e-07	-1.02205e-10	-1.46598
66583925	chr5:66583925:T:C	2.05702e-06	-1.48597	0.750415
66584038	chr5:66584038:T:C	8.88948e-07	-0.0869338	-1.4876
66584124	chr5:66584124:C:T	1.5125e-06	-1.02205e-10	-1.04305
66584457	chr5:66584457:G:A	1.2045e-06	-1.2417	-0.0290523
66584509	chr5:66584509:C:T	9.14073e-07	0.0334459	-1.58011
66584832	chr5:66584832:C:T	8.35709e-07	-1.02205e-10	-1.63629
66585373	chr5:66585373:C:T	2.87037e-07	-1.27609	-1.42888
66585820	chr5:66585820:A:G	1.14799e-06	-1.02205e-10	-1.31881
66586047	chr5:66586047:G:T	8.41448e-07	-1.02205e-10	-1.62945
66586155	chr5:66586155:C:T	1.93552e-06	-1.02205e-10	-0.796443
66586264	chr5:66586264:A:G	5.92626e-07	-0.288957	-1.69105
66586583	chr5:66586583:G:A	7.22302e-07	-0.220675	-1.56145
66586656	chr5:66586656:T:C	8.94107e-07	-1.02205e-10	-1.56875
66586913	chr5:66586913:C:T	2.83287e-06	-0.415526	-7.12552e-10
66587425	chr5:66587425:C:G	3.93949e-06	-1.02205e-10	-0.0857669
66587647	chr5:66587647:G:A	9.95372e-07	-1.02205e-10	-1.46146
66588377	chr5:66588377:C:A	4.103e-07	-1.1747	-1.17298
66588643	chr5:66588643:G:T	7.9294e-07	-1.02205e-10	-1.68882
66588657	chr5:66588657:G:A	7.98341e-07	-1.02205e-10	-1.68204
66588722	chr5:66588722:C:T	8.03014e-07	-1.02205e-10	-1.6762
66588795	chr5:66588795:G:T	3.87155e-07	-1.20404	-1.20171
66589412	chr5:66589412:G:A	3.96546e-07	-0.69479	-1.68699
66589415	chr5:66589415:G:C	8.01104e-07	-1.02205e-10	-1.67858
66589463	chr5:66589463:T:C	4.4408e-07	-1.07731	-1.19125
66589850	chr5:66589850:A:G	4.19564e-07	-1.0339	-1.29145
66589864	chr5:66589864:G:A	5.98657e-07	-0.375782	-1.5941
66590169	chr5:66590169:A:C	3.59115e-07	-1.01543	-1.4655
66590203	chr5:66590203:C:T	2.37406e-06	-1.02205e-10	-0.592216
66590272	chr5:66590272:C:T	1.29665e-06	-1.02205e-10	-1.19703
66590275	chr5:66590275:T:C	8.06798e-07	-1.02205e-10	-1.6715
66590277	chr5:66590277:T:C	8.95183e-07	-1.17806	-0.389488
66590401	chr5:66590401:A:G	1.37531e-06	-0.71627	-0.421871
66590420	chr5:66590420:G:A	4.82225e-07	-0.537785	-1.64838
66590694	chr5:66590694:A:G	1.51415e-06	-1.37179	0.329831
66590764	chr5:66590764:A:G	3.84387e-07	-1.17743	-1.23549
66591026	chr5:66591026:TA:T	2.43266e-07	-1.37324	-1.49718
66591321	chr5:66591321:A:G	7.91331e-07	-1.02205e-10	-1.69086
66591809	chr5:66591809:G:T	2.3394e-05	1.69566	-7.12552e-10
66592457	chr5:66592457:G:A	1.65182e-06	0.430625	-1.38557
66592829	chr5:66592829:T:A	1.82994e-06	-0.0276597	-0.824874
66592830	chr5:66592830:C:T	1.84988e-06	-0.0240035	-0.817695
66592928	chr5:66592928:G:A	1.53925e-06	-1.02552	-7.12552e-10
66593082	chr5:66593082:C:T	8.51985e-06	-1.02205e-10	0.685582
66593098	chr5:66593098:C:T	1.45211e-06	0.0631053	-1.14691
66593200	chr5:66593200:A:G	9.36809e-06	-1.02205e-10	0.780492
66593483	chr5:66593483:T:C	4.76087e-07	-1.40588	-0.79309
66593589	chr5:66593589:C:T	1.35803e-06	-1.02205e-10	-1.15078
66594058	chr5:66594058:A:G	2.72314e-06	-1.02205e-10	-0.45503
66594516	chr5:66594516:A:T	3.14042e-07	-1.512	-1.10304
66594639	chr5:66594639:T:C	3.9284e-07	-1.42533	-0.96584
66594813	chr5:66594813:C:T	1.06614e-05	-1.02205e-10	0.909814
66594869	chr5:66594869:T:C	1.36753e-06	-1.02205e-10	-1.14381
66595375	chr5:66595375:C:T	2.21866e-06	0.258813	-0.918724
66595404	chr5:66595404:C:T	1.53515e-06	0.663401	-1.69159
66595714	chr5:66595714:C:T	4.0241e-07	-0.878124	-1.48898
66595792	chr5:66595792:G:A	1.11897e-05	-1.02205e-10	0.95818
66596020	chr5:66596020:A:C	1.10753e-06	-1.35468	-7.12552e-10
66596027	chr5:66596027:T:C	7.92438e-07	-1.02205e-10	-1.68946
66596029	chr5:66596029:C:T	1.11917e-05	-1.02205e-10	0.958357
66596324	chr5:66596324:G:T	7.93261e-07	-1.02205e-10	-1.68842
66596358	chr5:66596358:C:T	1.0321e-06	-1.02205e-10	-1.42522
66596468	chr5:66596468:G:A	2.20816e-06	-1.02205e-10	-0.664659
66596620	chr5:66596620:C:G	7.06744e-07	-0.156434	-1.64747
66596766	chr5:66596766:C:T	4.4392e-07	-0.806045	-1.46288
66597232	chr5:66597232:A:C	1.69545e-06	-0.928869	-7.12552e-10
66597535	chr5:66597535:TG:T	6.40694e-07	-1.40321	-0.498811
66598378	chr5:66598378:G:A	1.10517e-06	-1.35682	-7.12552e-10
66598592	chr5:66598592:G:C	7.40121e-06	-1.02205e-10	0.544827
66598634	chr5:66598634:T:G	2.16694e-06	0.402076	-1.08558
66599156	chr5:66599156:T:G	3.27365e-06	-1.02205e-10	-0.270912
66599254	chr5:66599254:G:C	6.27869e-07	-0.238437	-1.6838
66599365	chr5:66599365:A:G	9.49079e-07	-0.44931	-1.05977
66600047	chr5:66600047:T:C	1.45616e-06	-1.43779	0.356771
66600718	chr5:66600718:G:A	9.45627e-07	-1.02205e-10	-1.51272
66600970	chr5:66600970:T:C	2.1104e-06	0.01561	-0.725549
66602035	chr5:66602035:C:T	4.97474e-07	-0.8623	-1.29273
66602191	chr5:66602191:T:C	1.22826e-06	-0.542285	-0.708936
66602261	chr5:66602261:G:A	1.14932e-05	0.399019	0.585917
66602476	chr5:66602476:A:T	4.90391e-05	-1.02205e-10	2.4358
66602583	chr5:66602583:G:T	2.5464e-07	-1.17609	-1.64863
66602592	chr5:66602592:T:C	1.16166e-05	-1.02205e-10	0.995618
66602694	chr5:66602694:G:A	1.38655e-06	-0.493949	-0.63605
66602924	chr5:66602924:G:C	1.0192e-06	-1.02205e-10	-1.4378
66603348	chr5:66603348:T:C	6.1694e-07	-0.407237	-1.53256
66603550	chr5:66603550:T:G	1.27507e-06	-0.37501	-0.838804
66604553	chr5:66604553:C:T	5.7188e-05	-1.02205e-10	2.58953
66604991	chr5:66604991:T:C	9.43062e-07	-1.47067	-0.0447721
66605328	chr5:66605328:C:T	8.25387e-07	-1.02205e-10	-1.64872
66605557	chr5:66605557:T:C	3.89783e-07	-0.809067	-1.58992
66605959	chr5:66605959:T:C	8.70425e-05	-1.02205e-10	3.00958
66606079	chr5:66606079:T:TACC	6.24983e-05	-1.02205e-10	2.67832
66606172	chr5:66606172:G:T	4.16727e-06	-0.0295566	-7.12552e-10
66606556	chr5:66606556:T:G	8.10686e-07	-1.02205e-10	-1.66669
66606680	chr5:66606680:G:A	3.32517e-06	-1.02205e-10	-0.255295
66606701	chr5:66606701:G:A	2.56371e-05	1.78722	-7.12552e-10
66607576	chr5:66607576:T:C	7.90928e-07	-1.02205e-10	-1.69136
66607761	chr5:66607761:C:G	8.16749e-07	-1.02205e-10	-1.65924
66608104	chr5:66608104:C:A	1.01158e-06	-1.19567	-0.249634
66608496	chr5:66608496:C:T	3.43885e-06	-1.40002	1.17834
66608886	chr5:66608886:C:G	1.05084e-06	-1.02205e-10	-1.40722
66608970	chr5:66608970:T:C	1.48892e-06	-1.02205e-10	-1.05877
66609170	chr5:66609170:C:T	1.07836e-06	-1.38137	-7.12552e-10
66609346	chr5:66609346:T:C	3.55641e-07	-0.799694	-1.69096
66609472	chr5:66609472:C:T	1.19842e-06	-1.02205e-10	-1.27582
66609477	chr5:66609477:C:T	8.39266e-07	-1.02205e-10	-1.63204
66609544	chr5:66609544:C:T	8.38139e-07	-1.02205e-10	-1.63339
66609617	chr5:66609617:G:T	1.18007e-06	-1.02205e-10	-1.29125
66609737	chr5:66609737:A:G	1.73417e-06	-1.02205e-10	-0.906289
66609825	chr5:66609825:G:A	1.08988e-06	-1.02205e-10	-1.37075
66609918	chr5:66609918:T:G	7.90757e-07	-1.02205e-10	-1.69158
66610551	chr5:66610551:C:T	5.69233e-07	-0.395541	-1.62474
66610639	chr5:66610639:G:A	6.81597e-06	0.462451	-7.12552e-10
66610723	chr5:66610723:G:T	2.63695e-07	-1.14747	-1.64231
66611743	chr5:66611743:A:G	2.47307e-07	-1.22778	-1.62617
66612023	chr5:66612023:G:A	1.16671e-06	-1.02205e-10	-1.30263
66612051	chr5:66612051:C:T	7.21669e-07	-0.106864	-1.67614
66612124	chr5:66612124:G:A	7.92108e-07	-1.02205e-10	-1.68987
66612359	chr5:66612359:A:G	2.03239e-07	-1.52374	-1.52645
66612513	chr5:66612513:G:A	7.91011e-07	-1.02205e-10	-1.69126
66612578	chr5:66612578:A:C	9.67675e-07	-1.02205e-10	-1.48968
66612598	chr5:66612598:T:A	3.04958e-07	-1.38971	-1.25468
66612648	chr5:66612648:T:C	3.34093e-06	-1.02205e-10	-0.250567
66612748	chr5:66612748:C:T	4.02869e-07	-1.20335	-1.16261
66612815	chr5:66612815:A:G	2.26791e-07	-1.52602	-1.41453
66612918	chr5:66612918:A:G	1.00894e-06	-1.02205e-10	-1.44792
66612986	chr5:66612986:A:G	1.82945e-07	-1.46595	-1.68944
66613206	chr5:66613206:G:A	3.40448e-06	-1.02205e-10	-0.231725
66613335	chr5:66613335:T:G	7.91097e-07	-1.02205e-10	-1.69115
66613368	chr5:66613368:T:C	4.68665e-07	-1.15257	-1.06212
66613403	chr5:66613403:A:G	1.78805e-07	-1.52325	-1.65503
66613486	chr5:66613486:G:A	5.8754e-06	0.430368	-0.11641
66613595	chr5:66613595:C:T	1.7952e-07	-1.52516	-1.64912
66613843	chr5:66613843:T:G	2.07019e-06	-1.02205e-10	-0.729175
66613939	chr5:66613939:T:TG	1.8034e-07	-1.5261	-1.64363
66613967	chr5:66613967:C:T	1.04739e-06	-1.41052	-7.12552e-10
66614032	chr5:66614032:T:C	1.4763e-05	-1.02205e-10	1.23531
66614071	chr5:66614071:A:G	4.84083e-06	0.120268	-7.12552e-10
66614488	chr5:66614488:T:C	6.56529e-07	-1.19349	-0.684111
66614891	chr5:66614891:T:C	1.79451e-07	-1.50214	-1.67253
66615144	chr5:66615144:G:A	3.22379e-07	-1.25481	-1.33404
66615461	chr5:66615461:G:A	3.32438e-07	-0.867169	-1.69095
66615465	chr5:66615465:T:C	3.51247e-07	-0.843038	-1.66004
66615603	chr5:66615603:C:T	9.43857e-07	-1.5146	-7.12552e-10
66615753	chr5:66615753:G:A	9.38347e-07	-0.0144623	-1.50599
66615883	chr5:66615883:A:G	7.91668e-07	-1.02205e-10	-1.69043
66616082	chr5:66616082:T:C	1.51955e-05	-0.646722	1.9109
66616157	chr5:66616157:T:C	1.88622e-05	0.994034	0.48631
66616475	chr5:66616475:C:T	3.07992e-06	-1.02205e-10	-0.331912
66616737	chr5:66616737:G:C	9.39357e-07	-1.51938	-7.12552e-10
66616761	chr5:66616761:T:A	1.42965e-06	-1.02205e-10	-1.09939
66617212	chr5:66617212:T:C	3.86523e-06	-1.02205e-10	-0.104796
66617244	chr5:66617244:C:G	0.000219745	-1.02205e-10	3.93565
66617247	chr5:66617247:C:T	9.60307e-05	3.10785	-7.12552e-10
66617413	chr5:66617413:T:A	2.27735e-07	-1.50729	-1.4291
66617474	chr5:66617474:TA:T	4.31729e-07	-0.612574	-1.6842
66617564	chr5:66617564:C:T	3.96447e-06	1.10086	-1.18031
66617748	chr5:66617748:C:T	1.36466e-06	0.537498	-1.68341
66617999	chr5:66617999:C:T	3.53498e-06	-1.02205e-10	-0.194109
66618060	chr5:66618060:A:G	3.02894e-05	3.03206	-1.07808
66618459	chr5:66618459:G:A	9.692e-06	2.33451	-1.52003
66618668	chr5:66618668:G:GTTTA	5.10414e-05	1.33995	1.13587
66619020	chr5:66619020:C:T	7.9121e-07	-1.02205e-10	-1.69101
66619112	chr5:66619112:T:G	4.85548e-05	2.62112	-0.195241
66619259	chr5:66619259:G:T	2.56523e-06	0.479907	-0.994674
66619928	chr5:66619928:A:G	1.60976e-06	0.680462	-1.66119
66619966	chr5:66619966:G:A	2.03925e-07	-1.48857	-1.55825
66620293	chr5:66620293:A:G	8.07868e-07	-1.02205e-10	-1.67017
66620516	chr5:66620516:A:T	1.63903e-06	0.69093	-1.65364
66620551	chr5:66620551:A:G	3.45366e-06	-1.02205e-10	-0.217381
66620555	chr5:66620555:G:A	3.63895e-07	-1.05223	-1.41548
66620956	chr5:66620956:G:A	0.000107408	2.20716	1.01265
66621118	chr5:66621118:G:A	4.62615e-06	-1.02205e-10	0.0749078
66621150	chr5:66621150:C:T	2.15399e-07	-1.46219	-1.52989
66621212	chr5:66621212:G:T	8.26244e-07	-1.02205e-10	-1.64768
66621357	chr5:66621357:T:C	1.68768e-05	2.6275	-1.25838
66621602	chr5:66621602:A:T	3.89624e-06	-1.02205e-10	-0.0968047
66621868	chr5:66621868:G:A	8.25355e-07	-1.02205e-10	-1.64876
66622130	chr5:66622130:G:A	1.08781e-06	-1.02205e-10	-1.37265
66622479	chr5:66622479:A:T	9.40418e-07	-1.51825	-7.12552e-10
66622503	chr5:66622503:T:G	6.32241e-06	-1.02205e-10	0.387283
66622808	chr5:66622808:C:A	1.13062e-06	-1.02205e-10	-1.33406
66622831	chr5:66622831:A:C	2.32118e-07	-1.4507	-1.46663
66622866	chr5:66622866:A:C	1.1717e-06	-1.29836	-7.12552e-10
66622908	chr5:66622908:G:A	8.18322e-07	-1.02205e-10	-1.65732
66623071	chr5:66623071:T:A	1.58023e-05	2.62196	-1.31863
66623262	chr5:66623262:G:A	1.24226e-06	-1.02205e-10	-1.23989
66623363	chr5:66623363:C:T	9.38475e-07	-1.02205e-10	-1.52032
66623471	chr5:66623471:G:A	0.00144089	-1.02205e-10	5.8162
66623536	chr5:66623536:C:T	8.35033e-07	-1.02205e-10	-1.6371
66623577	chr5:66623577:A:G	8.90698e-07	-1.37658	-0.195991
66623644	chr5:66623644:A:G	7.92695e-07	-1.02205e-10	-1.68913
66623750	chr5:66623750:A:G	9.71742e-07	-1.02205e-10	-1.48548
66624061	chr5:66624061:T:C	7.75846e-05	-1.02205e-10	2.89455
66624480	chr5:66624480:A:T	6.37915e-07	-0.3519	-1.55447
66624652	chr5:66624652:A:G	0.00147235	-1.02205e-10	5.8378
66624653	chr5:66624653:C:T	8.59402e-07	-1.02205e-10	-1.60834
66624848	chr5:66624848:G:A	1.43682e-06	0.559126	-1.65351
66624962	chr5:66624962:G:A	5.10312e-05	2.77396	-0.298338
66625028	chr5:66625028:A:G	3.31493e-06	-1.02205e-10	-0.258379
66625038	chr5:66625038:TA:T	1.3096e-05	2.38229	-1.2668
66625201	chr5:66625201:T:G	3.31145e-06	-1.02205e-10	-0.259432
66625364	chr5:66625364:G:A	3.32431e-07	-1.16712	-1.39102
66626156	chr5:66626156:TA:T	3.19317e-07	-1.10331	-1.49508
66626197	chr5:66626197:C:T	2.40408e-05	2.56151	-0.838577
66626364	chr5:66626364:A:G	2.95213e-07	-1.04457	-1.63231
66626550	chr5:66626550:G:A	9.71804e-07	-1.02205e-10	-1.48542
66626926	chr5:66626926:G:A	3.59943e-05	2.46311	-0.336565
66627048	chr5:66627048:CAT:C	2.3644e-05	2.14096	-0.434672
66627080	chr5:66627080:G:A	8.42007e-07	-1.02205e-10	-1.62878
66627551	chr5:66627551:G:A	0.00114612	-1.02205e-10	5.58732
66627600	chr5:66627600:A:G	1.46139e-05	1.28134	-0.0561872
66627756	chr5:66627756:G:A	2.4327e-07	-1.43167	-1.43874
66627851	chr5:66627851:T:C	2.86473e-06	-1.02205e-10	-0.404343
66628236	chr5:66628236:G:A	4.45982e-05	2.34088	-7.12552e-10
66628316	chr5:66628316:G:A	7.98194e-07	-1.02205e-10	-1.68222
66628516	chr5:66628516:A:T	9.85148e-06	-1.02205e-10	0.830805
66628775	chr5:66628775:T:G	6.71498e-05	-1.52621	4.27632
66628992	chr5:66628992:A:G	0.0836013	-1.04407	10.9211
66629434	chr5:66629434:T:A	0.159363	2.50754	8.01458
66629620	chr5:66629620:T:C	1.175e-06	-1.02205e-10	-1.29555
66629679	chr5:66629679:T:C	1.32778e-06	-1.02205e-10	-1.17331
66630104	chr5:66630104:C:T	9.08798e-07	-1.02205e-10	-1.55245
66630127	chr5:66630127:C:T	0.00210819	7.16512	-0.968357
66630220	chr5:66630220:A:T	3.29886e-05	2.7945	-0.755155
66630269	chr5:66630269:C:T	0.00183114	7.02268	-0.966809
66630436	chr5:66630436:C:T	4.21912e-05	2.28539	-7.12552e-10
66630496	chr5:66630496:T:C	1.22051e-06	-1.25755	-7.12552e-10
66630512	chr5:66630512:AG:A	4.73658e-06	0.0984991	-7.12552e-10
66630677	chr5:66630677:A:G	2.45188e-06	-1.02205e-10	-0.559964
66630838	chr5:66630838:T:C	2.32264e-06	-1.02205e-10	-0.614113
66631235	chr5:66631235:G:A	8.69044e-07	-1.02205e-10	-1.59718
66631319	chr5:66631319:G:C	2.03286e-06	-1.02205e-10	-0.747375
66631358	chr5:66631358:A:G	2.24782e-06	-1.02205e-10	-0.646858
66631571	chr5:66631571:G:A	0.000713232	-1.02205e-10	5.11299
66632013	chr5:66632013:C:G	7.15581e-05	-1.5069	4.3206
66632217	chr5:66632217:G:A	1.36602e-06	-1.00332	-0.1416
66632745	chr5:66632745:T:C	1.40788e-06	-1.02205e-10	-1.11473
66632786	chr5:66632786:T:C	3.47172e-06	-0.212168	-7.12552e-10
66633384	chr5:66633384:G:A	0.00921088	0.486665	7.18466
66633417	chr5:66633417:C:T	1.0147e-06	-1.02205e-10	-1.44222
66633478	chr5:66633478:G:C	2.27152e-06	-1.02205e-10	-0.636367
66633498	chr5:66633498:A:G	7.32407e-05	0.382864	2.45407
66634130	chr5:66634130:G:T	1.44778e-06	-1.02205e-10	-1.08679
66634165	chr5:66634165:T:G	2.84238e-05	2.79283	-0.902418
66634168	chr5:66634168:TC:T	6.67749e-07	-0.747703	-1.11296
66634334	chr5:66634334:C:T	2.28234e-06	-1.02205e-10	-0.631617
66634455	chr5:66634455:A:G	5.2408e-06	-1.02205e-10	0.199658
66634475	chr5:66634475:A:G	8.63281e-05	-1.02205e-10	3.00134
66634587	chr5:66634587:A:G	2.27042e-06	-1.02205e-10	-0.636851
66634615	chr5:66634615:G:A	2.15982e-06	-1.02205e-10	-0.686794
66634727	chr5:66634727:A:G	9.0008e-05	-1.02205e-10	3.04308
66634903	chr5:66634903:C:T	7.07804e-07	-0.757561	-1.04484
66634925	chr5:66634925:C:T	0.000107192	1.44218	1.77562
66635226	chr5:66635226:C:T	8.10841e-07	-1.02205e-10	-1.6665
66635255	chr5:66635255:T:TTCTA	2.21743e-06	-1.02205e-10	-0.66047
66635471	chr5:66635471:T:G	2.17304e-06	-1.02205e-10	-0.680688
66635487	chr5:66635487:A:G	1.45856e-06	-1.02205e-10	-1.07937
66635504	chr5:66635504:A:G	5.20416e-05	0.300244	2.19498
66636089	chr5:66636089:C:A	2.12568e-06	-1.02205e-10	-0.702725
66636101	chr5:66636101:A:G	6.20193e-06	0.427767	-0.0597242
66636207	chr5:66636207:C:T	8.04722e-07	-0.684125	-0.98995
66636328	chr5:66636328:C:T	5.84285e-07	-0.794261	-1.19992
66636329	chr5:66636329:G:A	5.43978e-06	-1.02205e-10	0.236922
66636515	chr5:66636515:C:A	0.000136022	2.75574	0.700265
66637387	chr5:66637387:A:G	5.4695e-06	-1.02205e-10	0.242371
66637627	chr5:66637627:C:T	1.67566e-06	-1.02205e-10	-0.940609
66637731	chr5:66637731:G:A	1.53117e-05	-1.02205e-10	1.2718
66638104	chr5:66638104:T:C	1.51094e-05	2.83994	-1.58144
66638286	chr5:66638286:G:A	3.53263e-06	-1.02205e-10	-0.194775
66638392	chr5:66638392:C:T	1.34939e-06	0.532222	-1.68938
66638564	chr5:66638564:T:C	4.4365e-06	0.193028	-0.15998
66638646	chr5:66638646:T:C	3.32017e-06	-1.02205e-10	-0.256802
66638718	chr5:66638718:A:G	0.000935545	1.45411	3.9302
66638833	chr5:66638833:G:A	2.14344e-06	-1.02205e-10	-0.694405
66639064	chr5:66639064:G:A	0.0185963	-1.5239	9.8978
66639196	chr5:66639196:T:C	0.000178539	-1.02205e-10	3.72799
66639514	chr5:66639514:T:TC	8.43084e-07	-1.02205e-10	-1.62751
66639669	chr5:66639669:G:A	3.69336e-06	-0.150281	-7.12552e-10
66639882	chr5:66639882:A:G	1.74232e-06	-1.02205e-10	-0.9016
66640078	chr5:66640078:A:G	9.53721e-07	-1.02205e-10	-1.5042
66640305	chr5:66640305:G:C	3.55116e-07	-0.995723	-1.49641
66640330	chr5:66640330:C:T	2.58834e-06	-1.02205e-10	-0.505801
66640497	chr5:66640497:T:A	5.91306e-06	0.458555	-0.138208
66640551	chr5:66640551:G:A	0.00125541	-1.50423	7.18263
66640850	chr5:66640850:G:T	0.0105716	-1.02205e-10	7.80911
66641028	chr5:66641028:G:A	0.000198218	-1.02205e-10	3.83255
66641538	chr5:66641538:C:T	0.00448888	-1.52625	8.47879
66641682	chr5:66641682:G:A	5.44231e-06	-1.02205e-10	0.237386
66641772	chr5:66641772:TAAC:T	1.34198e-06	-1.02205e-10	-1.16267
66641844	chr5:66641844:T:A	6.15698e-06	-1.02205e-10	0.360769
66642076	chr5:66642076:A:G	0.00842128	-1.52324	9.10494
66642321	chr5:66642321:T:G	0.000103033	-1.02205e-10	3.17824
66642510	chr5:66642510:G:A	0.00012292	-1.02205e-10	3.35472
66642648	chr5:66642648:T:G	1.15693e-06	-1.31105	-7.12552e-10
66642774	chr5:66642774:T:C	1.13063e-06	-1.02205e-10	-1.33404
66642816	chr5:66642816:T:A	1.67691e-06	-0.645731	-0.294133
66643024	chr5:66643024:A:G	1.13146e-06	0.260177	-1.59348
66643459	chr5:66643459:T:TA	0.0018087	6.8606	-0.81705
66643738	chr5:66643738:A:G	7.9116e-07	-1.02205e-10	-1.69107
66644083	chr5:66644083:T:G	8.07413e-07	-1.02205e-10	-1.67074
66644305	chr5:66644305:A:C	1.50907e-06	-1.02205e-10	-1.04532
66644404	chr5:66644404:G:A	1.9501e-06	-1.02205e-10	-0.788938
66644576	chr5:66644576:C:T	0.000188839	4.54041	-0.756332
66644738	chr5:66644738:T:A	1.18154e-06	-1.02205e-10	-1.29
66644776	chr5:66644776:T:C	1.84337e-05	1.45736	-7.12552e-10
66644850	chr5:66644850:C:T	0.0657314	0.928367	8.70815
66645116	chr5:66645116:G:A	7.78611e-07	-0.565356	-1.1417
66645150	chr5:66645150:C:A	2.5102e-06	0.401828	-0.938282
66645229	chr5:66645229:C:T	1.47785e-06	-1.02205e-10	-1.06623
66645250	chr5:66645250:C:T	5.89368e-06	-1.02205e-10	0.317064
66645303	chr5:66645303:G:A	1.01505e-06	-1.02205e-10	-1.44188
66645557	chr5:66645557:G:A	9.00568e-07	-1.02205e-10	-1.56155
66645567	chr5:66645567:C:G	1.10197e-06	-1.02205e-10	-1.35972
66645632	chr5:66645632:C:G	5.95815e-07	-0.949617	-1.02503
66645670	chr5:66645670:A:G	3.1449e-06	-1.02205e-10	-0.311034
66645740	chr5:66645740:T:C	3.37651e-06	-1.02205e-10	-0.239973
66645979	chr5:66645979:G:A	5.73046e-06	-1.02205e-10	0.288979
66646028	chr5:66646028:A:C	9.51816e-07	-1.02205e-10	-1.5062
66646254	chr5:66646254:AT:A	0.000338742	-1.02702	5.39544
66646533	chr5:66646533:A:G	5.18127e-06	0.395474	-0.20724
66646544	chr5:66646544:A:G	1.66331e-05	3.03606	-1.68148
66647066	chr5:66647066:A:G	1.19566e-06	-1.02205e-10	-1.27812
66647194	chr5:66647194:A:G	1.84978e-05	-1.02205e-10	1.46083
66647393	chr5:66647393:C:T	0.000871742	-1.52536	6.83904
66647435	chr5:66647435:G:A	0.00010716	-1.02205e-10	3.2175
66647772	chr5:66647772:A:G	1.80729e-07	-1.51666	-1.65092
66647869	chr5:66647869:G:C	8.14386e-06	-1.49519	2.13564
66647958	chr5:66647958:T:G	1.04631e-06	-1.41154	-7.12552e-10
66648132	chr5:66648132:C:T	9.56077e-07	-1.02205e-10	-1.50173
66648182	chr5:66648182:A:G	1.21065e-06	-1.26566	-7.12552e-10
66648380	chr5:66648380:C:T	1.2749e-06	-1.02205e-10	-1.21395
66648761	chr5:66648761:A:G	9.68689e-06	-1.02205e-10	0.813957
66648772	chr5:66648772:A:C	3.31798e-06	0.151701	-0.409162
66648795	chr5:66648795:G:A	1.59192e-06	0.183798	-1.17568
66649512	chr5:66649512:G:A	1.12745e-06	-1.02205e-10	-1.33686
66649733	chr5:66649733:A:G	5.87529e-06	-1.02205e-10	0.313938
66649770	chr5:66649770:GCACTCC:G	9.5083e-07	-1.02205e-10	-1.50724
66649837	chr5:66649837:G:T	2.32958e-06	-1.02205e-10	-0.611131
66649924	chr5:66649924:A:G	3.1878e-06	0.55587	-0.853355
66650386	chr5:66650386:C:T	9.68338e-07	-1.02205e-10	-1.48899
66650432	chr5:66650432:C:T	0.000263037	1.4415	2.67398
66650588	chr5:66650588:A:C	6.2343e-07	-0.263631	-1.6657
66650800	chr5:66650800:G:A	0.00170863	-1.44253	7.42916
66650990	chr5:66650990:C:G	2.29385e-06	-0.626586	-7.12552e-10
66651036	chr5:66651036:G:C	7.91301e-07	-0.072656	-1.61824
66651251	chr5:66651251:AAATG:A	8.99906e-07	-1.02205e-10	-1.56228
66651344	chr5:66651344:G:A	4.08765e-06	0.494678	-0.543525
66651586	chr5:66651586:A:T	2.23868e-06	-1.02205e-10	-0.650931
66652112	chr5:66652112:C:T	2.02383e-05	2.74711	-1.19635
66652362	chr5:66652362:A:T	3.54932e-05	-1.49455	3.60707
66652385	chr5:66652385:G:A	5.25482e-07	-0.420089	-1.68017
66652527	chr5:66652527:G:T	0.00165603	-1.48144	7.4368
66652586	chr5:66652586:A:G	9.58681e-06	-1.02205e-10	0.803571
66652843	chr5:66652843:T:A	1.20155e-06	-1.02205e-10	-1.2732
66652862	chr5:66652862:G:A	1.8117e-05	-1.02205e-10	1.44004
66652900	chr5:66652900:C:T	9.10621e-07	-1.02205e-10	-1.55045
66653232	chr5:66653232:C:G	3.71159e-05	-1.52295	3.68018
66653461	chr5:66653461:C:G	1.03473e-06	-1.02205e-10	-1.42268
66653594	chr5:66653594:A:G	1.01935e-05	-1.02205e-10	0.864931
66653933	chr5:66653933:A:G	8.23556e-07	-1.02205e-10	-1.65094
66654197	chr5:66654197:G:A	2.23678e-06	-1.02205e-10	-0.651781
66654320	chr5:66654320:G:A	2.35287e-07	-1.49313	-1.41063
66654329	chr5:66654329:A:G	1.8462e-06	-1.02205e-10	-0.843687
66654412	chr5:66654412:TC:T	8.56343e-07	-1.02205e-10	-1.6119
66654617	chr5:66654617:A:C	1.49642e-06	0.567907	-1.62165
66654682	chr5:66654682:AC:A	6.7184e-06	0.325389	0.122645
66654709	chr5:66654709:G:A	9.79934e-07	-1.02205e-10	-1.47709
66655230	chr5:66655230:T:C	1.22511e-06	-1.02205e-10	-1.25379
66655432	chr5:66655432:A:G	8.0255e-07	-0.825768	-0.85101
66655550	chr5:66655550:G:T	1.42637e-06	0.589119	-1.69081
66656307	chr5:66656307:C:T	2.18217e-07	-1.48151	-1.49757
66656423	chr5:66656423:A:G	0.00140421	-1.45419	7.2446
66656468	chr5:66656468:T:C	7.99199e-06	-1.02205e-10	0.621623
66656498	chr5:66656498:C:T	2.12925e-07	-1.49394	-1.50969
66656516	chr5:66656516:T:C	0.00019368	-1.02205e-10	3.80939
66656857	chr5:66656857:A:G	2.39223e-07	-1.48141	-1.40576
66656929	chr5:66656929:T:C	2.20661e-06	-1.02205e-10	-0.665361
66657190	chr5:66657190:C:T	2.25045e-07	-1.47621	-1.47206
66657211	chr5:66657211:G:A	5.50093e-06	-1.02205e-10	0.2481
66657725	chr5:66657725:C:T	2.23988e-07	-1.48157	-1.47141
66657942	chr5:66657942:T:C	1.46212e-06	-1.02205e-10	-1.07693
66657992	chr5:66657992:A:G	1.40564e-06	0.456361	-1.57268
66658088	chr5:66658088:C:T	2.26388e-07	-1.47631	-1.46601
66658934	chr5:66658934:G:A	7.17054e-06	0.819045	-0.305881
66659023	chr5:66659023:A:G	2.95891e-06	-1.02205e-10	-0.371995
66659430	chr5:66659430:G:A	2.2146e-07	-1.4815	-1.48283
66659449	chr5:66659449:T:C	1.09462e-06	-1.36641	-7.12552e-10
66659581	chr5:66659581:A:T	9.95617e-07	-1.02205e-10	-1.46121
66659682	chr5:66659682:A:G	2.19084e-06	-1.02205e-10	-0.672531
66659950	chr5:66659950:TGTG:T	4.11271e-07	-1.52097	-0.824353
66660247	chr5:66660247:G:C	6.71019e-06	-1.02205e-10	0.44681
66660414	chr5:66660414:G:A	0.000935254	-1.4956	6.8796
66660443	chr5:66660443:A:G	4.80069e-07	-0.682457	-1.50818
66660446	chr5:66660446:G:T	2.40984e-06	-1.02205e-10	-0.577255
66660755	chr5:66660755:G:T	1.23153e-06	-1.02205e-10	-1.24856
66660785	chr5:66660785:A:G	6.24598e-06	-1.02205e-10	0.375121
66661187	chr5:66661187:A:T	1.25901e-06	-1.02205e-10	-1.22649
66661730	chr5:66661730:C:G	0.0336084	1.34521	7.6205
66661854	chr5:66661854:A:G	1.39504e-06	0.472749	-1.59664
66661934	chr5:66661934:G:C	0.00432311	3.14828	3.76663
66662651	chr5:66662651:C:T	9.33448e-07	-1.52569	-7.12552e-10
66662662	chr5:66662662:T:C	4.44794e-07	-0.739787	-1.52717
66662848	chr5:66662848:GTT:G	2.0184e-06	0.783014	-1.53753
66663179	chr5:66663179:G:A	2.59222e-06	-1.02205e-10	-0.504303
66663184	chr5:66663184:T:C	4.3523e-07	-0.781709	-1.50699
66663376	chr5:66663376:A:G	1.5632e-05	1.2925	-7.12552e-10
66663513	chr5:66663513:A:G	4.42738e-07	-0.75066	-1.52093
66663514	chr5:66663514:G:A	1.2555e-06	-1.02205e-10	-1.22929
66663644	chr5:66663644:G:A	1.84512e-07	-1.46877	-1.67809
66663855	chr5:66663855:G:A	7.96594e-07	-1.02205e-10	-1.68423
66664173	chr5:66664173:C:T	2.69618e-06	-1.02205e-10	-0.464982
66664454	chr5:66664454:A:G	2.8076e-05	-1.02205e-10	1.8781
66664482	chr5:66664482:A:G	1.76809e-07	-1.49776	-1.69175
66664502	chr5:66664502:G:A	1.0304e-06	-1.02205e-10	-1.42687
66664618	chr5:66664618:A:AT	1.00714e-06	-1.02205e-10	-1.4497
66664639	chr5:66664639:T:G	5.99386e-06	-1.02205e-10	0.333918
66664732	chr5:66664732:C:A	5.99067e-06	-1.45787	1.79125
66665053	chr5:66665053:A:G	5.36759e-06	-1.02205e-10	0.223562
66665153	chr5:66665153:G:A	1.77905e-07	-1.49613	-1.6872
66665217	chr5:66665217:ATTGT:A	3.55492e-06	0.377117	-0.565601
66665254	chr5:66665254:A:G	9.06713e-07	-1.02205e-10	-1.55475
66665325	chr5:66665325:CTA:C	3.31191e-06	-0.259293	-7.12552e-10
66665377	chr5:66665377:G:T	0.0006017	1.26899	3.67395
66665489	chr5:66665489:A:G	4.01806e-05	-1.52625	3.76282
66665673	chr5:66665673:G:A	7.94475e-07	-1.02205e-10	-1.68689
66665905	chr5:66665905:T:C	1.60968e-06	0.685914	-1.66669
66665936	chr5:66665936:C:A	1.62146e-06	0.689905	-1.6634
66665974	chr5:66665974:C:T	3.44661e-05	-1.52408	3.60724
66666745	chr5:66666745:A:C	9.87941e-07	-1.02205e-10	-1.46895
66666983	chr5:66666983:C:T	7.98332e-06	-1.02205e-10	0.620537
66667084	chr5:66667084:G:A	5.21649e-06	-1.02205e-10	0.195007
66667320	chr5:66667320:A:C	8.58185e-06	-1.32386	2.01669
66667593	chr5:66667593:G:A	2.96204e-05	-1.32637	3.25801
66667635	chr5:66667635:A:G	9.84328e-07	-1.47261	-7.12552e-10
66667681	chr5:66667681:C:T	9.92341e-07	-1.49258	0.0280696
66667734	chr5:66667734:C:T	9.32885e-06	-1.02205e-10	0.776295
66668277	chr5:66668277:C:T	6.27514e-06	-1.02205e-10	0.379779
66668403	chr5:66668403:A:G	4.65226e-05	-1.52586	3.90899
66668457	chr5:66668457:T:C	3.58395e-05	-1.02205e-10	2.12223
66668955	chr5:66668955:T:C	8.31236e-07	-1.03477	-0.606886
66669683	chr5:66669683:A:G	1.77364e-07	-1.49545	-1.69092
66670206	chr5:66670206:C:T	8.54069e-07	-1.02205e-10	-1.61456
66670441	chr5:66670441:C:T	8.61566e-07	-1.02205e-10	-1.60582
66670449	chr5:66670449:A:G	0.00047106	6.38778	-1.68961
66670630	chr5:66670630:A:T	2.30139e-06	-0.949598	0.326293
66670669	chr5:66670669:A:G	1.19086e-05	-1.02205e-10	1.02044
66670785	chr5:66670785:A:G	0.000510438	6.4623	-1.68385
66671227	chr5:66671227:C:T	1.18274e-05	-1.52572	2.53932
66671586	chr5:66671586:T:TG	0.0127248	-1.41743	9.41192
66671587	chr5:66671587:A:C	0.0115198	-1.41904	9.31404
66671932	chr5:66671932:A:G	1.95369e-06	-1.01347	0.226377
66671971	chr5:66671971:A:G	9.98711e-07	-1.02205e-10	-1.45811
66672048	chr5:66672048:T:G	2.01953e-06	-1.02205e-10	-0.753953
66672287	chr5:66672287:C:A	1.87017e-06	-1.02205e-10	-0.830788
66672344	chr5:66672344:C:A	0.000124698	-1.52217	4.89125
66672500	chr5:66672500:C:T	0.000103425	-1.51998	4.70201
66672651	chr5:66672651:C:T	8.45908e-07	-1.02205e-10	-1.62416
66672882	chr5:66672882:T:C	9.57658e-07	-1.50008	-7.12552e-10
66672884	chr5:66672884:G:A	2.02176e-06	-1.02205e-10	-0.752849
66672949	chr5:66672949:C:T	7.92083e-07	-1.02205e-10	-1.68991
66673040	chr5:66673040:T:C	1.80875e-07	-1.47621	-1.69056
66673334	chr5:66673334:G:A	1.78303e-06	-1.02856	0.150052
66673388	chr5:66673388:G:A	0.00152586	6.85163	-0.978137
66673553	chr5:66673553:G:A	2.0706e-07	-1.37956	-1.652
66673641	chr5:66673641:C:T	2.22761e-06	-1.02205e-10	-0.655887
66674432	chr5:66674432:G:A	1.37917e-06	-1.02205e-10	-1.13533
66674841	chr5:66674841:A:G	7.90791e-07	-1.02205e-10	-1.69154
66674958	chr5:66674958:G:T	1.34235e-05	-1.02205e-10	1.14019
66674988	chr5:66674988:G:T	8.29082e-07	-1.02205e-10	-1.64425
66675042	chr5:66675042:T:C	8.92584e-06	-1.02205e-10	0.732133
66675080	chr5:66675080:A:T	1.97392e-05	-1.02205e-10	1.52579
66675099	chr5:66675099:C:T	6.61743e-06	-1.02205e-10	0.43289
66675252	chr5:66675252:C:T	8.64465e-07	-1.02205e-10	-1.60246
66675464	chr5:66675464:G:A	3.44016e-06	-1.02205e-10	-0.2213
66675489	chr5:66675489:C:T	1.42438e-06	-1.02205e-10	-1.10308
66675514	chr5:66675514:CTCAAGTCTCATGTA:C	8.56734e-07	-1.02205e-10	-1.61144
66675549	chr5:66675549:A:G	2.12672e-05	-1.02205e-10	1.60035
66676463	chr5:66676463:CTT:C	1.82522e-07	-1.4888	-1.6689
66676565	chr5:66676565:G:C	0.000710516	6.68548	-1.57631
66676680	chr5:66676680:C:T	1.10877e-05	-1.52294	2.47196
66676733	chr5:66676733:G:A	2.34879e-06	-1.02205e-10	-0.602916
66676940	chr5:66676940:T:G	1.80153e-07	-1.48059	-1.69018
66677199	chr5:66677199:T:C	8.92207e-06	-1.02205e-10	0.731711
66677254	chr5:66677254:C:T	0.00090249	6.95434	-1.606
66677368	chr5:66677368:C:T	2.55878e-06	-1.02205e-10	-0.517286
66677673	chr5:66677673:T:C	2.42443e-05	3.40926	-1.67789
66677696	chr5:66677696:G:A	2.13262e-05	3.26481	-1.66169
66677885	chr5:66677885:T:C	2.37105e-05	3.40085	-1.69175
66677925	chr5:66677925:A:G	0.00134454	7.35152	-1.60453
66678015	chr5:66678015:C:T	2.53389e-06	-1.02205e-10	-0.527063
66678215	chr5:66678215:C:T	0.00137799	6.72493	-0.953368
66678783	chr5:66678783:T:C	1.94813e-05	3.19806	-1.68542
66678901	chr5:66678901:C:T	7.9958e-06	-1.02205e-10	0.622099
66678993	chr5:66678993:T:G	0.181392	-1.41063	12.0622
66679540	chr5:66679540:C:T	2.12418e-06	-1.02205e-10	-0.703433
66679544	chr5:66679544:T:TGA	7.91383e-07	-1.02205e-10	-1.69079
66679809	chr5:66679809:C:T	8.60105e-07	-1.02205e-10	-1.60752
66679830	chr5:66679830:T:C	2.8043e-06	-1.52269	1.09703
66680380	chr5:66680380:T:G	1.67152e-06	-0.943081	-7.12552e-10
66680516	chr5:66680516:C:T	1.53378e-06	-1.02908	-7.12552e-10
66680577	chr5:66680577:A:G	1.31332e-05	-1.02205e-10	1.11832
66680822	chr5:66680822:G:A	9.52073e-07	-1.02205e-10	-1.50593
66680912	chr5:66680912:T:C	2.27584e-05	3.32119	-1.65307
66681121	chr5:66681121:T:C	1.81682e-05	3.13377	-1.69092
66681314	chr5:66681314:G:A	1.63404e-06	-0.965764	-7.12552e-10
66681523	chr5:66681523:C:G	0.00035388	-1.34299	5.75513
66681653	chr5:66681653:T:C	0.00204355	7.21373	-1.04811
66682184	chr5:66682184:AC:A	0.000811767	6.90646	-1.66407
66682306	chr5:66682306:T:C	7.91497e-07	-1.02205e-10	-1.69065
66682556	chr5:66682556:A:G	0.000728408	6.63808	-1.50403
66682562	chr5:66682562:A:G	8.07223e-07	-1.02205e-10	-1.67097
66682995	chr5:66682995:C:T	8.90909e-07	-1.02205e-10	-1.57233
66683767	chr5:66683767:A:T	8.86764e-07	-1.02205e-10	-1.57699
66683940	chr5:66683940:G:A	2.90166e-06	-1.02205e-10	-0.391535
66684315	chr5:66684315:G:C	0.000952377	6.39909	-0.996941
66684500	chr5:66684500:T:G	1.11061e-05	-1.02205e-10	0.950675
66684535	chr5:66684535:G:A	7.57945e-06	-1.02205e-10	0.568624
66684549	chr5:66684549:G:A	9.72402e-07	-1.4848	-7.12552e-10
66684708	chr5:66684708:A:G	4.09576e-06	-1.29093	1.24406
66684969	chr5:66684969:A:G	3.41067e-06	-1.02205e-10	-0.229908
66685119	chr5:66685119:A:T	4.45447e-07	-1.16812	-1.09737
66685312	chr5:66685312:ACCCCAAAAAC:A	2.2071e-06	-1.02205e-10	-0.665137
66685355	chr5:66685355:C:T	8.81405e-07	-1.02205e-10	-1.58305
66685925	chr5:66685925:G:A	7.52524e-06	-1.02205e-10	0.561445
66685940	chr5:66685940:G:C	0.110616	-1.32106	11.4781
66686353	chr5:66686353:A:G	4.12394e-06	-1.30663	1.26662
66686934	chr5:66686934:T:A	0.00407732	7.63656	-0.780182
66686958	chr5:66686958:T:C	9.36974e-06	-1.28021	2.06088
66687105	chr5:66687105:T:C	0.00111918	6.47027	-0.906738
66687777	chr5:66687777:A:G	7.90746e-07	-1.02205e-10	-1.6916
66687815	chr5:66687815:G:C	7.90804e-07	-1.02205e-10	-1.69152
66688002	chr5:66688002:C:T	1.21104e-06	-0.456171	-0.809168
66688090	chr5:66688090:T:G	9.34837e-07	-1.5242	-7.12552e-10
66688392	chr5:66688392:A:G	1.33544e-06	-1.19237	0.0248192
66688405	chr5:66688405:A:G	1.44835e-06	-1.02205e-10	-1.08639
66689418	chr5:66689418:A:T	3.91391e-05	-1.02205e-10	2.21031
66689520	chr5:66689520:C:T	0.0949516	-1.24468	11.249
66689545	chr5:66689545:C:T	0.0782234	-1.26774	11.0783
66689782	chr5:66689782:C:T	0.000231803	-1.02205e-10	3.98907
66689862	chr5:66689862:A:G	8.79466e-07	-1.02205e-10	-1.58526
66690088	chr5:66690088:G:A	0.000700796	6.08863	-0.99323
66690213	chr5:66690213:G:A	1.98189e-06	-1.02205e-10	-0.772766
66690301	chr5:66690301:G:A	8.95872e-07	-1.02205e-10	-1.56678
66690478	chr5:66690478:C:T	4.18045e-06	-1.02205e-10	-0.0263988
66690529	chr5:66690529:C:T	0.00458386	7.65766	-0.684182
66691057	chr5:66691057:T:C	0.000893201	6.40538	-1.06738
66691528	chr5:66691528:G:C	4.61337e-06	-1.02205e-10	0.0721413
66691615	chr5:66691615:G:A	0.00624128	7.86289	-0.58077
66691734	chr5:66691734:G:A	0.00153772	7.50673	-1.62549
66691775	chr5:66691775:C:G	0.00120128	7.26374	-1.62942
66692014	chr5:66692014:G:A	1.02558e-06	-1.43156	-7.12552e-10
66692145	chr5:66692145:A:G	0.000963643	6.55647	-1.14256
66692336	chr5:66692336:A:G	1.55178e-06	-1.38268	0.365259
66692505	chr5:66692505:G:A	1.89295e-06	-0.818682	-7.12552e-10
66692857	chr5:66692857:G:A	4.4906e-06	-1.02205e-10	0.0451692
66693192	chr5:66693192:G:C	0.000771084	6.16228	-0.9713
66693263	chr5:66693263:G:A	0.00122572	7.3182	-1.66373
66693406	chr5:66693406:A:C	0.00119614	7.28608	-1.65604
66693718	chr5:66693718:C:G	3.06128e-07	-0.967271	-1.6733
66693869	chr5:66693869:C:T	0.00121179	7.31768	-1.67464
66694130	chr5:66694130:T:C	5.67835e-07	-1.46821	-0.554528
66694567	chr5:66694567:A:G	8.20618e-07	-1.02205e-10	-1.65451
66694788	chr5:66694788:A:G	9.84202e-07	-1.10328	-0.369464
66695039	chr5:66695039:C:A	0.000341077	5.1433	-0.768004
66695069	chr5:66695069:C:T	1.00237e-06	-1.45445	-7.12552e-10
66695100	chr5:66695100:A:G	0.00495683	7.74057	-0.688868
66695285	chr5:66695285:T:C	0.00121927	7.31643	-1.66724
66695298	chr5:66695298:C:T	5.01021e-05	-1.02205e-10	2.45725
66695326	chr5:66695326:G:A	2.12734e-06	-1.02205e-10	-0.701944
66695903	chr5:66695903:G:A	2.25455e-06	-1.02205e-10	-0.643866
66696108	chr5:66696108:A:G	2.8246e-07	-1.06546	-1.65558
66696298	chr5:66696298:A:G	4.88741e-06	-1.02205e-10	0.129845
66696621	chr5:66696621:C:T	4.68611e-07	-1.49591	-0.71889
66696950	chr5:66696950:A:G	1.39875e-06	-1.34316	0.221919
66697221	chr5:66697221:T:C	9.83161e-07	-1.02205e-10	-1.4738
66697318	chr5:66697318:G:A	0.00418419	7.58884	-0.706587
66697772	chr5:66697772:G:A	2.06925e-06	-1.02205e-10	-0.72963
66698021	chr5:66698021:C:CT	1.59335e-06	-1.05412	0.0631356
66698157	chr5:66698157:T:C	0.00054668	6.084	-1.23695
66698192	chr5:66698192:T:C	0.00536197	7.66966	-0.539395
66698516	chr5:66698516:G:A	1.85867e-06	-1.02205e-10	-0.836954
66699007	chr5:66699007:G:A	0.00161311	7.60859	-1.67949
66699147	chr5:66699147:T:C	0.000700733	5.81551	-0.720199
66699851	chr5:66699851:AAACC:A	1.21773e-06	-1.25983	-7.12552e-10
66700039	chr5:66700039:A:G	1.8453e-06	-1.20839	0.364217
66700106	chr5:66700106:C:T	3.48829e-06	-1.02205e-10	-0.207405
66700965	chr5:66700965:G:GA	0.000966345	6.38241	-0.965705
66701054	chr5:66701054:TA:T	2.24245e-07	-1.26511	-1.68672
66701230	chr5:66701230:C:T	7.61923e-07	-1.39963	-0.329094
66701541	chr5:66701541:C:T	0.000797823	6.20545	-0.98038
66701559	chr5:66701559:C:G	8.83498e-07	-1.02205e-10	-1.58068
66701850	chr5:66701850:G:A	3.46293e-06	-1.13611	0.921405
66701879	chr5:66701879:A:G	4.05387e-06	-1.02205e-10	-0.0571449
66702312	chr5:66702312:C:T	1.16985e-05	-1.01262	2.01526
66702434	chr5:66702434:C:T	0.0136085	8.0815	-0.0198684
66702824	chr5:66702824:G:A	1.92943e-06	-0.799591	-7.12552e-10
66703074	chr5:66703074:C:G	8.65981e-07	-1.02205e-10	-1.60071
66703299	chr5:66703299:A:G	1.04431e-06	-1.41346	-7.12552e-10
66704208	chr5:66704208:C:T	0.00221003	7.89732	-1.65338
66704569	chr5:66704569:C:T	4.37088e-06	0.0181478	-7.12552e-10
66705191	chr5:66705191:G:C	7.91215e-07	-1.02205e-10	-1.691
66706342	chr5:66706342:T:G	5.20468e-07	-0.557074	-1.55277
66706389	chr5:66706389:A:G	1.2316e-06	-1.02205e-10	-1.2485
66706599	chr5:66706599:G:T	3.32065e-05	2.04593	-7.12552e-10
66706675	chr5:66706675:T:A	5.20479e-06	0.192761	-7.12552e-10
66706788	chr5:66706788:A:G	1.05761e-06	-1.13932	-0.261486
66706926	chr5:66706926:G:A	0.000215764	5.06843	-1.15106
66706960	chr5:66706960:G:A	3.44045e-05	3.76513	-1.68376
66707073	chr5:66707073:A:G	1.01541e-06	-1.02205e-10	-1.44153
66707425	chr5:66707425:A:G	1.23674e-05	-1.02205e-10	1.05825
66707855	chr5:66707855:T:C	2.03036e-06	-1.02205e-10	-0.748605
66708258	chr5:66708258:G:A	7.05345e-05	-1.02205e-10	2.79928
66708923	chr5:66708923:C:T	2.62524e-05	-1.02205e-10	1.81094
66709073	chr5:66709073:T:C	2.16018e-06	-1.02205e-10	-0.686624
66709540	chr5:66709540:CTCTGG:C	2.36674e-06	1.06389	-1.65919
66709647	chr5:66709647:A:G	3.0405e-06	-1.02205e-10	-0.344794
66709696	chr5:66709696:C:T	0.000373793	5.44424	-0.977359
66709740	chr5:66709740:G:A	8.12778e-06	1.72536	-1.08689
66709863	chr5:66709863:G:A	1.23553e-06	-1.24532	-7.12552e-10
66709928	chr5:66709928:C:T	1.65386e-06	-1.02205e-10	-0.953706
66709954	chr5:66709954:T:C	1.66261e-06	-1.02205e-10	-0.948426
66710082	chr5:66710082:T:G	3.63256e-06	1.12741	-1.29429
66710421	chr5:66710421:A:G	1.38156e-06	-1.02205e-10	-1.1336
66710476	chr5:66710476:A:G	5.16849e-05	-1.02205e-10	2.48835
66710497	chr5:66710497:C:T	2.36171e-05	-1.02205e-10	1.70515
66710739	chr5:66710739:T:C	2.31009e-06	-1.02205e-10	-0.619529
66710828	chr5:66710828:T:TAAAAC	1.58876e-06	-1.02205e-10	-0.99386
66711026	chr5:66711026:A:G	1.44687e-06	-1.02205e-10	-1.08741
66711591	chr5:66711591:T:C	6.3375e-07	-0.408607	-1.50431
66711595	chr5:66711595:G:C	0.000331092	6.01546	-1.66988
66711708	chr5:66711708:G:A	2.24099e-06	-1.02205e-10	-0.649901
66711735	chr5:66711735:T:C	1.61435e-06	-1.02205e-10	-0.977883
66711783	chr5:66711783:C:T	1.98559e-06	-1.02205e-10	-0.770903
66712399	chr5:66712399:C:T	2.95389e-07	-0.993068	-1.68321
66712529	chr5:66712529:A:G	3.23013e-07	-0.956235	-1.63064
66712563	chr5:66712563:T:C	2.91445e-06	-1.02205e-10	-0.387135
66712830	chr5:66712830:A:T	8.50448e-07	-1.02205e-10	-1.61881
66713586	chr5:66713586:G:A	7.62435e-06	1.59225	-1.01772
66713706	chr5:66713706:G:A	4.743e-07	-0.678378	-1.52435
66713788	chr5:66713788:C:T	4.37937e-06	-1.02205e-10	0.0200889
66713884	chr5:66713884:G:C	8.0014e-06	1.58304	-0.960241
66714098	chr5:66714098:T:G	9.88393e-07	-1.02205e-10	-1.46849
66714223	chr5:66714223:C:G	9.90588e-07	-1.02205e-10	-1.46627
66714237	chr5:66714237:G:A	7.9062e-07	-1.02205e-10	-1.69176
66714268	chr5:66714268:G:A	1.22003e-06	-1.02205e-10	-1.25794
66714531	chr5:66714531:T:C	0.000583046	5.82211	-0.91066
66714848	chr5:66714848:T:C	7.19082e-06	1.34865	-0.832658
66715052	chr5:66715052:G:T	2.16824e-06	-1.02205e-10	-0.682902
66715250	chr5:66715250:G:A	4.42166e-06	-1.02205e-10	0.0296973
66715346	chr5:66715346:C:A	3.77801e-07	-1.48785	-0.942357
66715397	chr5:66715397:C:A	8.88789e-07	-1.02205e-10	-1.57471
66715476	chr5:66715476:C:A	8.36678e-07	-1.02205e-10	-1.63513
66715583	chr5:66715583:A:G	2.79632e-06	-1.02205e-10	-0.428512
66715760	chr5:66715760:A:G	3.23384e-05	-1.02205e-10	2.01944
66715802	chr5:66715802:A:G	1.51121e-06	-1.02205e-10	-1.0439
66716346	chr5:66716346:A:G	9.82068e-07	-1.02205e-10	-1.47491
66716409	chr5:66716409:A:G	9.40908e-07	-1.02205e-10	-1.51773
66716433	chr5:66716433:A:C	9.45514e-07	-1.02205e-10	-1.51284
66716992	chr5:66716992:G:A	5.59407e-06	0.26489	-7.12552e-10
66717018	chr5:66717018:C:T	3.26332e-07	-1.18848	-1.38817
66717050	chr5:66717050:G:A	1.10523e-06	-1.02205e-10	-1.35677
66717060	chr5:66717060:G:A	7.70127e-06	-1.02205e-10	0.584569
66717096	chr5:66717096:C:T	9.9018e-07	-1.02205e-10	-1.46669
66717626	chr5:66717626:G:C	9.56897e-07	-1.02205e-10	-1.50088
66718024	chr5:66718024:A:C	1.08255e-06	-1.02205e-10	-1.3775
66718190	chr5:66718190:T:C	8.2192e-07	-1.02205e-10	-1.65293
66718222	chr5:66718222:A:G	8.85567e-07	-1.02205e-10	-1.57834
66718284	chr5:66718284:A:T	3.0392e-06	-1.02205e-10	-0.345222
66718333	chr5:66718333:C:T	1.14548e-06	-1.02205e-10	-1.321
66718395	chr5:66718395:T:A	9.59118e-07	-1.02205e-10	-1.49856
66718419	chr5:66718419:C:T	1.01016e-06	-1.44671	-7.12552e-10
66718539	chr5:66718539:T:C	9.66428e-07	-1.02205e-10	-1.49097
66719814	chr5:66719814:T:C	2.97335e-07	-0.995217	-1.6745
66720054	chr5:66720054:G:A	2.89463e-07	-1.04845	-1.64809
66720665	chr5:66720665:A:G	1.5705e-06	-1.02205e-10	-1.00542
66720911	chr5:66720911:A:G	1.1928e-06	-1.02205e-10	-1.28051
66721019	chr5:66721019:AG:A	1.1584e-06	-1.02205e-10	-1.30978
66721188	chr5:66721188:A:G	1.15666e-06	-1.02205e-10	-1.31128
66721207	chr5:66721207:G:T	9.71019e-07	-1.02205e-10	-1.48623
66721244	chr5:66721244:A:G	1.48638e-06	-1.02205e-10	-1.06047
66721763	chr5:66721763:T:C	9.67445e-07	-1.02205e-10	-1.48991
66721865	chr5:66721865:A:G	5.1185e-06	1.50522	-1.32917
66721888	chr5:66721888:C:T	1.57387e-05	-1.02205e-10	1.2993
66721933	chr5:66721933:C:T	3.94367e-06	1.4645	-1.54921
66721937	chr5:66721937:C:T	4.23044e-06	1.53594	-1.55045
66722124	chr5:66722124:G:A	5.09595e-06	1.72745	-1.55582
66722238	chr5:66722238:T:A	4.56285e-05	0.506879	1.85684
66722368	chr5:66722368:A:G	2.26014e-07	-1.33168	-1.6123
66722528	chr5:66722528:C:G	9.47467e-07	-1.02205e-10	-1.51078
66722667	chr5:66722667:A:G	9.14639e-07	-1.02205e-10	-1.54604
66722688	chr5:66722688:T:C	1.83222e-07	-1.52622	-1.62766
66722923	chr5:66722923:C:G	2.41743e-06	-1.02205e-10	-0.574111
66723128	chr5:66723128:G:A	9.61479e-07	-1.02205e-10	-1.4961
66723280	chr5:66723280:C:A	1.17121e-06	-1.02205e-10	-1.29878
66724080	chr5:66724080:G:A	8.07556e-07	-1.02205e-10	-1.67056
66724136	chr5:66724136:T:C	9.34055e-07	-1.02205e-10	-1.52504
66724354	chr5:66724354:A:G	8.06819e-07	-1.02205e-10	-1.67147
66724439	chr5:66724439:C:T	1.59569e-06	-0.989514	-7.12552e-10
66724504	chr5:66724504:G:A	4.75739e-06	-1.02205e-10	0.102883
66724629	chr5:66724629:A:G	2.31181e-07	-1.40882	-1.51255
66724934	chr5:66724934:G:A	9.32928e-07	-1.52624	-7.12552e-10
66725152	chr5:66725152:G:A	6.59164e-06	0.687369	-0.258384
66725400	chr5:66725400:T:TC	2.05884e-07	-1.34958	-1.68768
66725472	chr5:66725472:A:G	7.9978e-07	-1.02205e-10	-1.68024
66725572	chr5:66725572:A:G	1.28222e-06	-1.02205e-10	-1.20822
66725956	chr5:66725956:T:G	1.19233e-06	-1.02205e-10	-1.28091
66725966	chr5:66725966:T:G	9.89931e-07	-1.02205e-10	-1.46694
66726215	chr5:66726215:G:A	7.93519e-07	-1.02205e-10	-1.68809
66726323	chr5:66726323:A:G	3.3648e-07	-1.02759	-1.51844
66726675	chr5:66726675:G:A	1.31673e-06	-1.18166	-7.12552e-10
66726771	chr5:66726771:G:A	2.13915e-06	-1.02205e-10	-0.696408
66726784	chr5:66726784:A:G	1.91375e-06	-1.02205e-10	-0.807753
66726796	chr5:66726796:G:A	4.17418e-06	-0.0278996	-7.12552e-10
66726802	chr5:66726802:G:A	1.20982e-06	-1.26634	-7.12552e-10
66726880	chr5:66726880:GA:G	5.16839e-06	-1.02205e-10	0.185743
66726884	chr5:66726884:CT:C	5.16839e-06	-1.02205e-10	0.185743
66727019	chr5:66727019:T:C	5.18149e-06	-1.02205e-10	0.188276
66727169	chr5:66727169:T:C	1.35632e-05	-1.02205e-10	1.15054
66727309	chr5:66727309:A:G	2.41171e-06	-1.02205e-10	-0.576482
66728481	chr5:66728481:A:G	1.32267e-06	-1.02205e-10	-1.17716
66728814	chr5:66728814:C:T	1.05775e-06	-1.40067	-7.12552e-10
66729097	chr5:66729097:G:A	1.19953e-06	-1.02205e-10	-1.27489
66729125	chr5:66729125:C:G	8.24686e-07	-1.02205e-10	-1.64957
66729141	chr5:66729141:G:A	1.26506e-05	2.75507	-1.67419
66729724	chr5:66729724:C:T	1.05584e-06	-1.02205e-10	-1.40248
66729890	chr5:66729890:C:T	5.23314e-06	-1.02205e-10	0.198194
66729923	chr5:66729923:G:A	1.17937e-06	-1.02205e-10	-1.29183
66730401	chr5:66730401:G:C	1.17225e-06	-1.02205e-10	-1.29789
66730416	chr5:66730416:A:G	2.47886e-06	-1.02205e-10	-0.549019
66730843	chr5:66730843:A:G	2.0297e-06	-1.02205e-10	-0.748931
66730988	chr5:66730988:C:G	1.14169e-06	-1.02205e-10	-1.32431
66731066	chr5:66731066:G:A	3.17796e-07	-1.22983	-1.37333
66731220	chr5:66731220:A:G	3.56077e-06	0.286564	-0.473404
66731802	chr5:66731802:A:G	1.04211e-06	-1.02205e-10	-1.41557
66732165	chr5:66732165:A:G	2.14284e-06	-1.02205e-10	-0.694683
66732421	chr5:66732421:G:C	4.2434e-06	-1.02205e-10	-0.0114511
66732886	chr5:66732886:C:T	1.20906e-06	-1.02205e-10	-1.26698
66733333	chr5:66733333:CAG:C	1.19496e-06	-0.535996	-0.742712
66733561	chr5:66733561:A:G	1.94571e-05	3.18503	-1.67363
66733565	chr5:66733565:A:C	1.72301e-05	3.07575	-1.68591
66733606	chr5:66733606:C:T	7.92379e-07	-1.02205e-10	-1.68953
66733887	chr5:66733887:A:G	1.19103e-05	-1.02205e-10	1.02058
66733904	chr5:66733904:T:C	1.44315e-05	2.84719	-1.63459
66734294	chr5:66734294:G:A	2.41339e-06	-0.575785	-7.12552e-10
66734433	chr5:66734433:C:T	1.49222e-06	-1.02205e-10	-1.05655
66734634	chr5:66734634:T:C	1.00639e-06	-1.02205e-10	-1.45045
66734660	chr5:66734660:C:T	1.16617e-06	-1.02205e-10	-1.3031
66734794	chr5:66734794:C:T	7.89992e-06	0.455904	0.154131
66734825	chr5:66734825:G:A	4.07972e-06	0.306006	-0.356796
66734831	chr5:66734831:G:C	1.14169e-06	-1.02205e-10	-1.32431
66734866	chr5:66734866:A:G	1.0853e-06	-1.02205e-10	-1.37496
66734936	chr5:66734936:A:G	7.90975e-07	-1.02205e-10	-1.69131
66735228	chr5:66735228:C:A	1.64373e-06	-1.02205e-10	-0.959848
66735396	chr5:66735396:A:C	1.10106e-05	-1.02205e-10	0.942038
66735425	chr5:66735425:T:C	1.17049e-05	1.00319	-7.12552e-10
66735464	chr5:66735464:G:A	8.98011e-06	0.738195	-7.12552e-10
66735476	chr5:66735476:T:C	2.90151e-07	-1.23159	-1.46258
66735515	chr5:66735515:GTTATATA:G	1.14683e-06	-1.02205e-10	-1.31982
66735546	chr5:66735546:T:TA	1.14169e-06	-1.02205e-10	-1.32431
66735817	chr5:66735817:A:AAC	1.13607e-06	-1.02205e-10	-1.32924
66736115	chr5:66736115:T:G	1.00574e-06	-1.02205e-10	-1.4511
66736216	chr5:66736216:G:A	8.11292e-07	-1.02205e-10	-1.66594
66736377	chr5:66736377:CT:C	1.34877e-06	-1.02205e-10	-1.15763
66736534	chr5:66736534:T:C	9.76962e-07	-1.02205e-10	-1.48012
66736573	chr5:66736573:T:G	1.14867e-06	-1.02205e-10	-1.31821
66736611	chr5:66736611:G:A	1.17241e-06	-1.02205e-10	-1.29776
66736624	chr5:66736624:GAGGACATA:G	1.02832e-05	-1.02205e-10	0.873697
66736742	chr5:66736742:A:G	9.60092e-07	-1.49754	-7.12552e-10
66736867	chr5:66736867:A:G	1.0853e-06	-1.02205e-10	-1.37496
66737404	chr5:66737404:A:G	2.13166e-06	-1.02205e-10	-0.699917
66737737	chr5:66737737:T:C	3.95464e-06	-1.02205e-10	-0.0819283
66737977	chr5:66737977:G:A	0.000105619	3.96614	-0.763114
66738390	chr5:66738390:C:T	4.52609e-06	-1.02205e-10	0.0530411
66738397	chr5:66738397:T:C	3.11581e-06	-1.02205e-10	-0.320329
66738823	chr5:66738823:TTTC:T	1.10072e-05	-1.02205e-10	0.941731
66738980	chr5:66738980:A:G	2.37099e-07	-1.4297	-1.4664
66739066	chr5:66739066:C:A	2.22258e-07	-1.49798	-1.46275
66739077	chr5:66739077:A:G	1.84848e-05	3.14969	-1.68956
66739087	chr5:66739087:T:C	2.35581e-06	-1.02205e-10	-0.599934
66739584	chr5:66739584:T:C	9.61625e-07	-1.02205e-10	-1.49595
66739801	chr5:66739801:A:G	1.05155e-06	-1.02205e-10	-1.40656
66740164	chr5:66740164:G:A	7.10356e-07	-0.166034	-1.63277
66740255	chr5:66740255:ATGT:A	1.11503e-06	-1.02205e-10	-1.34794
66741502	chr5:66741502:T:C	1.00912e-06	-0.270635	-1.1771
66742105	chr5:66742105:C:T	1.05355e-06	-1.02205e-10	-1.40465
66742333	chr5:66742333:G:C	8.65947e-07	-1.02205e-10	-1.60075
66742381	chr5:66742381:G:A	1.1001e-05	2.56888	-1.62771
66742899	chr5:66742899:AC:A	7.95443e-07	-1.02205e-10	-1.68567
66743195	chr5:66743195:C:G	6.50833e-07	-0.211567	-1.67475
66743603	chr5:66743603:T:A	1.18314e-06	-1.02205e-10	-1.28864
66744313	chr5:66744313:A:G	1.09372e-06	-1.45076	0.0835239
66744389	chr5:66744389:T:G	1.19653e-05	-1.02205e-10	1.02519
66744457	chr5:66744457:A:G	1.08566e-06	-1.02205e-10	-1.37463
66744487	chr5:66744487:A:G	4.12875e-06	-1.02205e-10	-0.0388419
66744640	chr5:66744640:T:C	1.18478e-06	-1.02205e-10	-1.28726
66744894	chr5:66744894:GTATAAAGTTTAT:G	1.21108e-06	-1.02205e-10	-1.26531
66745155	chr5:66745155:C:T	8.64664e-07	-1.02205e-10	-1.60223
66745369	chr5:66745369:G:A	2.55501e-06	-1.02205e-10	-0.51876
66745416	chr5:66745416:G:A	1.70448e-06	-1.02205e-10	-0.923558
66745617	chr5:66745617:G:C	1.01769e-06	-1.02205e-10	-1.43928
66746019	chr5:66746019:C:T	7.94809e-07	-1.02205e-10	-1.68647
66746152	chr5:66746152:T:A	3.87789e-07	-1.38125	-1.02286
66746177	chr5:66746177:C:T	1.0684e-06	-1.02205e-10	-1.39066
66746254	chr5:66746254:A:G	9.70272e-07	-1.487	-7.12552e-10
66747337	chr5:66747337:A:G	3.156e-06	-0.307511	-7.12552e-10
66747463	chr5:66747463:A:T	2.67095e-07	-1.52134	-1.25562
66747811	chr5:66747811:C:T	2.78357e-07	-1.04549	-1.69018
66747812	chr5:66747812:A:G	6.12499e-05	3.92306	-1.26492
66748047	chr5:66748047:G:T	8.34515e-06	-1.02205e-10	0.664863
66748179	chr5:66748179:A:G	1.18676e-06	-1.02205e-10	-1.28559
66748220	chr5:66748220:C:T	1.06933e-06	-1.02205e-10	-1.38979
66748874	chr5:66748874:G:T	1.79201e-06	-1.02205e-10	-0.873477
66748991	chr5:66748991:T:C	6.45112e-07	-0.219937	-1.67521
66749443	chr5:66749443:T:C	7.90628e-07	-1.02205e-10	-1.69174
66749544	chr5:66749544:T:C	1.76852e-07	-1.49902	-1.69024
66749855	chr5:66749855:A:G	1.20088e-06	-1.02205e-10	-1.27376
66749890	chr5:66749890:T:C	8.46691e-07	-1.02205e-10	-1.62324
66749934	chr5:66749934:C:T	1.34991e-06	-1.02205e-10	-1.15678
66750126	chr5:66750126:T:C	1.6509e-06	-1.02205e-10	-0.955497
66750285	chr5:66750285:A:G	1.01117e-06	-1.02205e-10	-1.4457
66750343	chr5:66750343:C:T	1.08536e-06	-1.02205e-10	-1.37491
66750369	chr5:66750369:T:C	1.08843e-06	-1.02205e-10	-1.37208
66750443	chr5:66750443:C:T	8.6175e-07	-1.02205e-10	-1.60561
66750611	chr5:66750611:G:C	1.90825e-05	-1.02205e-10	1.49195
66750654	chr5:66750654:G:A	1.13565e-06	-1.02205e-10	-1.32961
66750701	chr5:66750701:C:T	7.49092e-06	2.24808	-1.69121
66750755	chr5:66750755:ACAAAG:A	9.87276e-07	-0.00656463	-1.46306
66750968	chr5:66750968:T:C	5.55846e-05	3.84593	-1.28484
66751023	chr5:66751023:C:T	3.10323e-07	-1.52034	-1.10662
66751095	chr5:66751095:G:A	2.35798e-07	-1.51796	-1.38363
66751297	chr5:66751297:A:C	8.21967e-07	-1.02205e-10	-1.65287
66751349	chr5:66751349:A:C	1.59039e-06	-1.02205e-10	-0.992841
66751361	chr5:66751361:A:C	8.29525e-07	-1.02205e-10	-1.64372
66751816	chr5:66751816:A:G	2.26473e-06	-1.02205e-10	-0.639362
66752144	chr5:66752144:A:G	1.23266e-06	-1.02205e-10	-1.24764
66752146	chr5:66752146:A:G	1.75507e-06	-1.02205e-10	-0.89431
66752218	chr5:66752218:A:G	1.18854e-06	-1.02205e-10	-1.2841
66752540	chr5:66752540:G:A	8.01385e-07	-1.02205e-10	-1.67823
66752839	chr5:66752839:T:C	9.93535e-07	-1.4633	-7.12552e-10
66752891	chr5:66752891:A:G	1.69516e-06	-1.02205e-10	-0.92904
66753376	chr5:66753376:A:G	5.57513e-06	0.261499	-7.12552e-10
66754141	chr5:66754141:G:T	1.26095e-06	-1.02205e-10	-1.22496
66754258	chr5:66754258:A:G	3.67991e-07	-1.52509	-0.931424
66754740	chr5:66754740:T:G	2.98688e-07	-1.52088	-1.14429
66754858	chr5:66754858:A:G	1.11503e-06	-1.02205e-10	-1.34794
66754999	chr5:66754999:G:T	1.01056e-06	-1.44631	-7.12552e-10
66755037	chr5:66755037:T:A	8.13218e-06	-1.06485	1.70387
66755073	chr5:66755073:T:A	1.01336e-06	-1.02205e-10	-1.44355
66755302	chr5:66755302:T:C	7.95258e-07	-1.02205e-10	-1.68591
66755372	chr5:66755372:A:G	7.90628e-07	-1.02205e-10	-1.69174
66755794	chr5:66755794:ACT:A	3.09519e-07	-0.994149	-1.63541
66755946	chr5:66755946:G:A	1.13076e-06	-1.02205e-10	-1.33393
66755967	chr5:66755967:T:C	8.14295e-07	-1.02205e-10	-1.66225
66756318	chr5:66756318:A:G	1.33567e-06	-1.02205e-10	-1.16738
66756522	chr5:66756522:G:A	7.9071e-07	-1.02205e-10	-1.69164
66756559	chr5:66756559:C:A	1.39907e-06	-1.12101	-7.12552e-10
66757033	chr5:66757033:C:T	7.71127e-06	-1.02205e-10	0.585866
66757124	chr5:66757124:T:C	7.54609e-06	-1.02205e-10	0.564213
66757387	chr5:66757387:T:C	9.38262e-07	-1.52054	-7.12552e-10
66757787	chr5:66757787:A:T	9.50202e-07	-0.0062298	-1.50167
66757853	chr5:66757853:A:G	1.50572e-06	-1.02205e-10	-1.04754
66757873	chr5:66757873:A:G	8.31731e-07	-1.02205e-10	-1.64106
66757976	chr5:66757976:C:T	1.82009e-06	-1.02205e-10	-0.857934
66758092	chr5:66758092:G:T	1.21676e-06	-1.02205e-10	-1.26062
66758172	chr5:66758172:C:G	6.43611e-06	-1.02205e-10	0.405108
66758317	chr5:66758317:A:G	2.94573e-07	-1.09538	-1.58366
66758530	chr5:66758530:C:T	8.52924e-07	-1.02205e-10	-1.6159
66758774	chr5:66758774:G:A	1.5138e-06	-1.02205e-10	-1.04219
66758921	chr5:66758921:CAT:C	1.71907e-06	-0.915033	-7.12552e-10
66759131	chr5:66759131:T:C	9.15101e-07	-1.02205e-10	-1.54554
66759159	chr5:66759159:A:G	1.40618e-06	-1.02205e-10	-1.11594
66759221	chr5:66759221:A:G	1.7295e-06	-1.02205e-10	-0.908983
66759423	chr5:66759423:A:G	2.19151e-06	-1.02205e-10	-0.672226
66759480	chr5:66759480:C:CA	1.51539e-06	-1.02205e-10	-1.04114
66759828	chr5:66759828:G:A	8.05542e-07	-1.02205e-10	-1.67306
66759920	chr5:66759920:T:C	1.07129e-06	-1.38795	-7.12552e-10
66760227	chr5:66760227:TGCCTCA:T	2.69036e-07	-1.14774	-1.62198
66760316	chr5:66760316:G:A	4.57969e-07	-1.27772	-0.960049
66760436	chr5:66760436:T:C	4.66515e-07	-1.02624	-1.19304
66760510	chr5:66760510:G:A	8.3742e-07	-1.02205e-10	-1.63425
66760680	chr5:66760680:G:A	9.32044e-07	-1.02205e-10	-1.52719
66760741	chr5:66760741:A:G	2.9964e-07	-1.14432	-1.51767
66760862	chr5:66760862:GAT:G	4.82096e-07	-1.17379	-1.01264
66763329	chr5:66763329:G:A	3.12791e-06	-1.02205e-10	-0.316452
66764000	chr5:66764000:G:A	2.67239e-07	-1.11545	-1.66098
66764531	chr5:66764531:G:A	2.83212e-07	-1.05526	-1.66312
66764625	chr5:66764625:A:G	1.03153e-06	-1.42577	-7.12552e-10
66765474	chr5:66765474:T:C	8.38144e-07	-1.02205e-10	-1.63338
66765628	chr5:66765628:A:G	1.75517e-06	-1.02205e-10	-0.894249
66766573	chr5:66766573:T:G	1.83008e-06	-0.85246	-7.12552e-10
66766609	chr5:66766609:C:G	2.60436e-07	-1.33832	-1.4639
66766650	chr5:66766650:G:A	1.86211e-05	3.15354	-1.68606
66766696	chr5:66766696:T:G	1.1707e-06	-1.02205e-10	-1.29921
66766962	chr5:66766962:C:T	2.49712e-07	-1.51891	-1.32536
66767278	chr5:66767278:G:A	1.39914e-06	-1.02205e-10	-1.12096
66767478	chr5:66767478:G:C	1.49638e-06	-1.05377	-7.12552e-10
66767572	chr5:66767572:G:A	8.52606e-07	-1.02205e-10	-1.61628
66768198	chr5:66768198:A:G	2.85063e-07	-1.18906	-1.5228
66768511	chr5:66768511:A:G	1.20772e-06	-1.02205e-10	-1.26808
66768952	chr5:66768952:A:G	8.3569e-07	-1.02205e-10	-1.63631
66769086	chr5:66769086:A:G	8.27914e-07	-1.02205e-10	-1.64566
66769818	chr5:66769818:G:A	4.55883e-07	-1.30488	-0.937454
66770301	chr5:66770301:G:A	1.7987e-06	-1.02205e-10	-0.869751
66771026	chr5:66771026:C:T	9.61852e-05	4.31354	-1.20408
66771162	chr5:66771162:T:C	1.54935e-06	-1.02205e-10	-1.01898
66771447	chr5:66771447:A:G	1.60781e-06	-1.02205e-10	-0.981944
66771528	chr5:66771528:T:A	2.42779e-07	-1.24939	-1.62303
66771830	chr5:66771830:T:C	1.09961e-06	-1.02205e-10	-1.36186
66771977	chr5:66771977:A:G	2.13315e-05	-1.02205e-10	1.60337
66772290	chr5:66772290:G:A	1.33233e-06	-1.02205e-10	-1.16989
66772571	chr5:66772571:G:A	4.35768e-07	-1.51923	-0.768237
66773171	chr5:66773171:A:G	2.19078e-06	-1.02205e-10	-0.672561
66773299	chr5:66773299:T:C	2.45562e-07	-1.22526	-1.63576
66773419	chr5:66773419:GAGAGC:G	2.92093e-06	-1.02205e-10	-0.384915
66773456	chr5:66773456:A:C	9.8861e-07	-1.46827	-7.12552e-10
66773522	chr5:66773522:G:C	2.7457e-07	-1.11947	-1.6299
66773656	chr5:66773656:C:T	2.93108e-07	-1.02906	-1.65497
66773991	chr5:66773991:G:A	7.88349e-05	4.59965	-1.68912
66774269	chr5:66774269:C:T	0.000165536	4.61096	-0.958584
66774285	chr5:66774285:A:G	8.59022e-05	4.67911	-1.68272
66774296	chr5:66774296:A:T	9.56556e-07	-1.02205e-10	-1.50123
66774402	chr5:66774402:T:C	9.10603e-07	-1.02205e-10	-1.55047
66774419	chr5:66774419:A:G	1.98046e-05	1.80513	-0.276035
66774451	chr5:66774451:C:A	5.65955e-06	1.90901	-1.63248
66774516	chr5:66774516:A:G	2.2871e-07	-1.25666	-1.67545
66774695	chr5:66774695:A:T	1.08827e-06	-1.02205e-10	-1.37222
66774815	chr5:66774815:A:T	7.90661e-07	-1.02205e-10	-1.6917
66775050	chr5:66775050:C:T	1.61914e-06	-0.97492	-7.12552e-10
66775854	chr5:66775854:A:G	7.90642e-07	-1.02205e-10	-1.69173
66776051	chr5:66776051:C:T	2.43111e-07	-1.2839	-1.58716
66776396	chr5:66776396:G:A	7.91224e-07	-1.02205e-10	-1.69099
66776704	chr5:66776704:A:AAT	2.5347e-06	-1.02205e-10	-0.526742
66776806	chr5:66776806:A:G	9.41407e-05	3.08797	-7.12552e-10
66777000	chr5:66777000:C:T	9.78915e-06	-1.02205e-10	0.824458
66777157	chr5:66777157:A:C	8.61358e-07	-1.02205e-10	-1.60606
66777311	chr5:66777311:A:G	4.78481e-06	-1.02205e-10	0.108629
66778543	chr5:66778543:A:G	8.31198e-07	-1.02205e-10	-1.6417
66778751	chr5:66778751:A:G	0.000138026	4.93461	-1.46399
66779115	chr5:66779115:T:C	1.47606e-06	-1.02205e-10	-1.06744
66779251	chr5:66779251:C:G	0.000112064	4.91116	-1.6489
66779609	chr5:66779609:T:G	2.09307e-06	-1.02205e-10	-0.718183
66779843	chr5:66779843:T:C	9.995e-07	-1.02205e-10	-1.45732
66780386	chr5:66780386:C:T	7.97928e-07	-1.02205e-10	-1.68255
66780389	chr5:66780389:A:G	5.57976e-06	1.88141	-1.61909
66780597	chr5:66780597:G:A	8.31198e-07	-1.02205e-10	-1.6417
66780674	chr5:66780674:C:G	2.41165e-07	-1.18755	-1.69154
66782054	chr5:66782054:T:A	2.07735e-06	-1.02205e-10	-0.725726
66782115	chr5:66782115:C:G	1.06775e-06	-1.02205e-10	-1.39126
66782237	chr5:66782237:C:T	8.22861e-07	-1.02205e-10	-1.65179
66782694	chr5:66782694:T:G	1.21485e-06	-1.02205e-10	-1.2622
66782879	chr5:66782879:G:A	1.40465e-06	-1.02205e-10	-1.11703
66783101	chr5:66783101:A:G	9.5835e-07	-1.49936	-7.12552e-10
66783248	chr5:66783248:A:G	1.78996e-06	-1.02205e-10	-0.874625
66783274	chr5:66783274:G:A	3.44321e-06	-1.02205e-10	-0.220412
66783341	chr5:66783341:C:T	1.73327e-06	-1.02205e-10	-0.906807
66783587	chr5:66783587:C:T	1.60126e-06	-1.24323	0.257198
66783793	chr5:66783793:A:G	8.41715e-07	-1.02205e-10	-1.62913
66783850	chr5:66783850:C:T	9.36096e-07	-1.52285	-7.12552e-10
66784025	chr5:66784025:G:T	3.27003e-07	-1.20199	-1.37261
66784193	chr5:66784193:CCATAGG:C	3.33912e-07	-1.19008	-1.36362
66784263	chr5:66784263:A:G	8.07163e-07	-1.02205e-10	-1.67105
66784385	chr5:66784385:T:C	8.87964e-07	-1.02205e-10	-1.57564
66784697	chr5:66784697:G:A	1.65218e-06	-1.02205e-10	-0.954724
66785012	chr5:66785012:G:T	3.50861e-07	-0.921966	-1.58222
66785032	chr5:66785032:T:C	1.08279e-06	-1.37728	-7.12552e-10
66785091	chr5:66785091:C:T	3.13904e-06	-1.02205e-10	-0.312899
66785101	chr5:66785101:C:T	5.77093e-07	-0.322979	-1.68359
66785420	chr5:66785420:A:G	8.81491e-07	-1.02205e-10	-1.58296
66785484	chr5:66785484:C:T	7.9071e-07	-1.02205e-10	-1.69164
66785584	chr5:66785584:A:G	3.02938e-06	-1.02205e-10	-0.348457
66785775	chr5:66785775:C:T	1.47534e-06	-1.02205e-10	-1.06793
66786789	chr5:66786789:G:A	8.64921e-07	-1.02205e-10	-1.60193
66787198	chr5:66787198:A:G	2.8046e-06	-1.02205e-10	-0.425557
66787728	chr5:66787728:G:A	1.04521e-06	-1.02205e-10	-1.4126
66788432	chr5:66788432:G:T	3.20384e-06	0.985975	-1.27844
66788529	chr5:66788529:C:T	1.38175e-06	-1.02205e-10	-1.13347
66788550	chr5:66788550:A:G	2.96855e-07	-1.24849	-1.42284
66788731	chr5:66788731:C:G	9.83626e-07	-1.47333	-7.12552e-10
66788848	chr5:66788848:G:A	2.41978e-07	-1.22822	-1.64751
66788924	chr5:66788924:G:A	1.04532e-06	-1.02205e-10	-1.4125
66789226	chr5:66789226:A:AT	8.17452e-05	3.92492	-0.978131
66789379	chr5:66789379:T:A	9.24232e-05	4.05576	-0.986198
66789661	chr5:66789661:A:G	0.000277738	5.64662	-1.47675
66789757	chr5:66789757:A:G	1.51064e-05	2.95003	-1.69173
66790492	chr5:66790492:T:G	8.04471e-07	-1.02205e-10	-1.67439
66790913	chr5:66790913:A:G	6.17678e-07	-0.308421	-1.63018
66790971	chr5:66790971:T:C	6.05614e-06	-1.02205e-10	0.344255
66790993	chr5:66790993:G:A	1.22456e-05	2.68808	-1.63973
66791204	chr5:66791204:G:A	0.000544779	5.58115	-0.737585
66791392	chr5:66791392:C:T	8.43492e-07	-1.02205e-10	-1.62702
66791396	chr5:66791396:G:A	1.43459e-06	-1.02205e-10	-1.09594
66791810	chr5:66791810:A:G	2.37222e-06	-1.02205e-10	-0.592991
66792094	chr5:66792094:C:T	1.35305e-06	-1.02205e-10	-1.15445
66792646	chr5:66792646:C:T	6.84713e-07	-0.261684	-1.57389
66792664	chr5:66792664:T:C	8.03921e-07	-0.171515	-1.50356
66792681	chr5:66792681:G:A	1.99327e-06	-1.02205e-10	-0.767043
66792927	chr5:66792927:G:A	5.74387e-07	-0.340672	-1.6706
66792938	chr5:66792938:A:G	6.76064e-07	-0.279281	-1.569
66793009	chr5:66793009:A:G	6.75489e-07	-0.282306	-1.56683
66793098	chr5:66793098:C:G	7.92062e-07	-1.02205e-10	-1.68993
66793201	chr5:66793201:T:C	7.92807e-07	-1.02205e-10	-1.68899
66793249	chr5:66793249:G:A	1.42679e-05	2.7179	-1.51671
66793657	chr5:66793657:G:A	1.13631e-06	0.133717	-1.46275
66793707	chr5:66793707:G:A	0.00034536	5.71903	-1.33126
66794294	chr5:66794294:TTAGCC:T	1.11083e-06	-1.02205e-10	-1.35171
66794824	chr5:66794824:C:T	3.49269e-06	-1.20356	0.997417
66794856	chr5:66794856:A:C	8.04697e-05	3.90813	-0.977065
66795487	chr5:66795487:G:T	1.0534e-06	0.0221268	-1.42692
66795509	chr5:66795509:G:T	6.44993e-07	-0.230173	-1.66516
66795568	chr5:66795568:C:A	6.89688e-07	-0.233526	-1.59481
66796288	chr5:66796288:C:T	5.78158e-07	-0.331805	-1.67292
66796630	chr5:66796630:CTT:C	1.0863e-06	-1.02205e-10	-1.37404
66796938	chr5:66796938:T:C	6.89385e-07	-0.298125	-1.53065
66797431	chr5:66797431:T:G	1.02879e-06	-1.02205e-10	-1.42843
66797525	chr5:66797525:A:G	9.80623e-07	-0.0485125	-1.42787
66798236	chr5:66798236:T:TCA	6.14974e-07	-0.330849	-1.61214
66798423	chr5:66798423:T:G	1.63726e-06	-0.963795	-7.12552e-10
66798464	chr5:66798464:C:T	1.34141e-06	-1.1631	-7.12552e-10
66798631	chr5:66798631:G:A	8.03423e-07	-1.02205e-10	-1.67569
66798996	chr5:66798996:A:G	1.04577e-06	-1.02205e-10	-1.41206
66799684	chr5:66799684:G:A	1.39085e-05	2.80674	-1.63106
66800266	chr5:66800266:G:T	5.65136e-06	0.27508	-7.12552e-10
66800584	chr5:66800584:C:G	1.25399e-06	-1.02205e-10	-1.23049
66800599	chr5:66800599:A:C	6.21199e-07	-0.341146	-1.59177
66800744	chr5:66800744:C:A	3.37543e-06	-1.02205e-10	-0.240296
66801385	chr5:66801385:T:C	1.13701e-06	-1.02205e-10	-1.32841
66801597	chr5:66801597:A:G	1.0314e-06	-1.4259	-7.12552e-10
66801796	chr5:66801796:A:C	9.31816e-07	-0.0141951	-1.51324
66802151	chr5:66802151:G:T	7.96806e-07	-1.02205e-10	-1.68396
66802692	chr5:66802692:T:C	1.00442e-06	-1.02205e-10	-1.4524
66803083	chr5:66803083:C:T	4.42446e-05	3.89329	-1.56037
66803115	chr5:66803115:G:A	1.16884e-06	-1.02205e-10	-1.3008
66803399	chr5:66803399:C:T	2.02955e-07	-1.36004	-1.69154
66803524	chr5:66803524:T:C	2.14237e-06	0.953675	-1.64858
66803528	chr5:66803528:T:C	2.75966e-06	-1.03371	0.591997
66803531	chr5:66803531:A:C	2.12901e-06	0.954106	-1.65526
66803742	chr5:66803742:AAAT:A	1.44866e-06	-1.02205e-10	-1.08618
66803861	chr5:66803861:G:A	1.85248e-06	-0.84029	-7.12552e-10
66803885	chr5:66803885:AT:A	8.21404e-07	-1.02205e-10	-1.65356
66803913	chr5:66803913:C:A	4.10322e-07	-1.00523	-1.3424
66804030	chr5:66804030:A:C	2.30181e-07	-1.23408	-1.69163
66804252	chr5:66804252:AGCAACTATTAGTATAATAGGGCT:A	2.97356e-05	-1.02205e-10	1.93553
66804458	chr5:66804458:C:T	1.26966e-06	-1.21807	-7.12552e-10
66804732	chr5:66804732:T:C	1.71571e-06	-1.02205e-10	-0.916988
66805594	chr5:66805594:T:C	7.66217e-07	-0.0823933	-1.64071
66806475	chr5:66806475:C:A	2.34274e-07	-1.21741	-1.69067
66806768	chr5:66806768:CAT:C	9.97008e-06	0.842771	-7.12552e-10
66806882	chr5:66806882:T:G	6.41855e-07	-0.322755	-1.57746
66807014	chr5:66807014:C:T	6.182e-07	-0.356477	-1.58128
66807198	chr5:66807198:C:T	6.10231e-07	-0.365672	-1.58506
66807222	chr5:66807222:T:C	6.26614e-07	-0.332286	-1.59196
66807244	chr5:66807244:C:T	8.19328e-07	-1.02205e-10	-1.65609
66807324	chr5:66807324:G:A	1.74659e-06	-1.02205e-10	-0.899154
66807393	chr5:66807393:G:A	9.27654e-07	-1.02205e-10	-1.53191
66807490	chr5:66807490:G:A	1.99153e-07	-1.38103	-1.68947
66807536	chr5:66807536:C:T	5.99214e-07	-0.388441	-1.58051
66807654	chr5:66807654:T:C	1.74006e-06	-0.844126	-0.0587738
66807963	chr5:66807963:T:A	8.90121e-07	-1.02205e-10	-1.57321
66807974	chr5:66807974:A:T	1.07969e-06	-1.02205e-10	-1.38015
66807985	chr5:66807985:T:G	1.23368e-06	-1.02205e-10	-1.24682
66808096	chr5:66808096:T:C	5.97241e-07	-0.401943	-1.57031
66808428	chr5:66808428:G:A	1.25071e-06	-1.02205e-10	-1.23311
66809537	chr5:66809537:A:G	5.37861e-07	-0.405044	-1.67193
66809667	chr5:66809667:T:C	7.90932e-07	-1.02205e-10	-1.69136
66809971	chr5:66809971:C:G	1.10059e-06	-1.02205e-10	-1.36097
66810095	chr5:66810095:T:C	2.13823e-06	-1.02205e-10	-0.696841
66810116	chr5:66810116:C:T	2.2676e-07	-1.25209	-1.68859
66810121	chr5:66810121:G:A	3.17495e-05	3.58977	-1.58871
66810232	chr5:66810232:T:A	6.86902e-07	-0.162158	-1.67022
66810312	chr5:66810312:C:T	4.26351e-05	3.88664	-1.59078
66810366	chr5:66810366:A:T	2.35088e-07	-1.28461	-1.62001
66810881	chr5:66810881:A:G	1.04051e-06	-1.41711	-7.12552e-10
66811823	chr5:66811823:T:A	6.77613e-07	-0.162133	-1.68386
66811883	chr5:66811883:G:A	8.49051e-07	-0.231841	-1.38861
66812185	chr5:66812185:G:A	8.37312e-07	-1.02205e-10	-1.63438
66812187	chr5:66812187:T:G	9.41426e-07	-1.51718	-7.12552e-10
66812526	chr5:66812526:C:T	8.04121e-07	-1.02205e-10	-1.67482
66813035	chr5:66813035:C:T	2.47281e-07	-1.16292	-1.69112
66813359	chr5:66813359:G:A	9.2519e-07	-1.02205e-10	-1.53457
66813810	chr5:66813810:G:T	1.0187e-05	2.54347	-1.67917
66814245	chr5:66814245:G:A	1.15074e-06	-1.02205e-10	-1.31641
66814378	chr5:66814378:T:C	1.0601e-06	-1.39846	-7.12552e-10
66814675	chr5:66814675:T:C	1.9749e-06	-0.776302	-7.12552e-10
66814676	chr5:66814676:A:G	8.25344e-07	-1.02205e-10	-1.64877
66814679	chr5:66814679:T:C	6.37164e-07	-0.314323	-1.59322
66814940	chr5:66814940:C:T	1.75345e-06	0.725788	-1.62102
66815711	chr5:66815711:A:G	6.26588e-07	-0.368476	-1.55581
66816345	chr5:66816345:G:A	1.12191e-06	0.121454	-1.46324
66816887	chr5:66816887:G:A	4.3855e-05	3.92463	-1.60056
66817124	chr5:66817124:A:G	4.28371e-06	-1.02205e-10	-0.00199733
66817126	chr5:66817126:C:A	8.40352e-07	-1.02205e-10	-1.63075
66817236	chr5:66817236:G:T	3.70738e-05	3.74383	-1.58774
66817391	chr5:66817391:T:C	1.15074e-06	-1.02205e-10	-1.31641
66817494	chr5:66817494:C:A	8.40352e-07	-1.02205e-10	-1.63075
66817865	chr5:66817865:T:C	1.83988e-06	-0.718865	-0.12825
66817988	chr5:66817988:A:AT	8.43315e-07	-1.02205e-10	-1.62723
66818070	chr5:66818070:A:T	9.67215e-07	-0.106641	-1.38351
66818458	chr5:66818458:A:G	9.69188e-07	-1.48811	-7.12552e-10
66818566	chr5:66818566:A:G	1.05752e-06	-0.0557725	-1.34512
66818980	chr5:66818980:T:A	8.69601e-07	-1.02205e-10	-1.59654
66819747	chr5:66819747:C:T	3.35749e-06	0.505815	-0.751438
66819798	chr5:66819798:G:A	7.92009e-07	-1.02205e-10	-1.69
66820115	chr5:66820115:C:T	2.21855e-06	-1.02205e-10	-0.659965
66820154	chr5:66820154:T:C	1.88815e-06	-0.220546	-0.600672
66820863	chr5:66820863:G:A	9.76335e-07	-1.48077	-7.12552e-10
66821577	chr5:66821577:C:T	8.40471e-07	-1.02205e-10	-1.63061
66821691	chr5:66821691:T:A	1.25018e-06	-1.23353	-7.12552e-10
66821823	chr5:66821823:A:C	9.47939e-07	-1.51028	-7.12552e-10
66821832	chr5:66821832:A:G	1.81901e-06	-1.02205e-10	-0.858525
66822206	chr5:66822206:G:A	1.70011e-06	-1.02205e-10	-0.926126
66822277	chr5:66822277:A:G	3.12354e-05	3.54377	-1.55903
66822350	chr5:66822350:A:C	8.38112e-07	-1.02205e-10	-1.63342
66822406	chr5:66822406:T:C	7.35738e-07	-0.263878	-1.49982
66822481	chr5:66822481:T:C	7.42432e-07	-0.259699	-1.49494
66822680	chr5:66822680:A:G	9.6372e-07	-1.49377	-7.12552e-10
66823153	chr5:66823153:C:A	2.31623e-07	-1.31564	-1.60382
66823362	chr5:66823362:C:T	2.13121e-06	-1.02205e-10	-0.700127
66823401	chr5:66823401:T:C	4.41416e-06	0.0279998	-7.12552e-10
66823783	chr5:66823783:T:C	3.06892e-05	3.64307	-1.67598
66824148	chr5:66824148:C:T	7.96062e-07	-1.02205e-10	-1.6849
66824185	chr5:66824185:A:T	7.9558e-07	-1.02205e-10	-1.6855
66824268	chr5:66824268:C:T	2.3166e-07	-1.28538	-1.63392
66824377	chr5:66824377:G:A	2.21286e-07	-1.32362	-1.6415
66824393	chr5:66824393:C:A	6.04737e-07	-0.400801	-1.55898
66824650	chr5:66824650:G:A	1.38707e-06	-1.02205e-10	-1.12962
66824742	chr5:66824742:G:A	2.3738e-07	-1.33638	-1.55852
66824988	chr5:66824988:G:T	8.54405e-07	-1.02205e-10	-1.61417
66825019	chr5:66825019:C:T	6.95454e-06	-1.02205e-10	0.482578
66825475	chr5:66825475:G:A	1.1895e-06	-1.02205e-10	-1.28328
66825736	chr5:66825736:G:T	9.76125e-07	-1.48098	-7.12552e-10
66825816	chr5:66825816:A:C	2.12927e-06	-1.02205e-10	-0.701039
66825916	chr5:66825916:G:A	1.80901e-05	2.86721	-1.42866
66825997	chr5:66825997:A:G	1.12194e-05	-1.02205e-10	0.960825
66826350	chr5:66826350:T:C	1.60714e-06	-1.02205e-10	-0.982361
66826500	chr5:66826500:G:A	2.69523e-06	1.12822	-1.59355
66826532	chr5:66826532:C:A	2.97151e-05	1.93484	-7.12552e-10
66826829	chr5:66826829:A:G	3.91096e-05	3.70883	-1.49928
66827007	chr5:66827007:G:A	1.67416e-06	-1.02205e-10	-0.941507
66827025	chr5:66827025:G:A	3.58508e-05	3.79443	-1.67188
66827033	chr5:66827033:G:A	1.50776e-06	-1.04619	-7.12552e-10
66827262	chr5:66827262:G:C	2.62669e-07	-1.34105	-1.45262
66827736	chr5:66827736:T:C	1.01318e-06	-1.02205e-10	-1.44372
66828395	chr5:66828395:C:G	9.56726e-07	-1.50106	-7.12552e-10
66828398	chr5:66828398:G:A	8.57271e-06	2.29797	-1.6062
66828432	chr5:66828432:C:T	1.90819e-05	2.74427	-1.25235
66828499	chr5:66828499:G:A	8.59265e-07	-1.02205e-10	-1.6085
66828518	chr5:66828518:C:T	5.28282e-05	4.02801	-1.51779
66829537	chr5:66829537:A:G	1.08304e-05	-1.02205e-10	0.925536
66829753	chr5:66829753:A:C	2.21643e-06	-1.02205e-10	-0.66092
66831818	chr5:66831818:T:C	1.64629e-06	0.531627	-1.48992
66832133	chr5:66832133:C:T	1.70603e-06	-1.02205e-10	-0.922651
66832204	chr5:66832204:CACGCCCCCCAA:C	1.52128e-06	-1.02205e-10	-1.03726
66832232	chr5:66832232:C:T	1.27043e-06	-1.21746	-7.12552e-10
66832649	chr5:66832649:C:G	2.39975e-05	3.36701	-1.64588
66832876	chr5:66832876:T:G	9.44538e-07	-1.51388	-7.12552e-10
66833215	chr5:66833215:A:G	8.06931e-07	-1.02205e-10	-1.67133
66833459	chr5:66833459:C:T	8.14739e-07	-1.02205e-10	-1.6617
66833938	chr5:66833938:C:T	3.02846e-05	3.61642	-1.66259
66833987	chr5:66833987:T:C	3.36227e-05	3.74777	-1.68939
66834140	chr5:66834140:G:A	3.43099e-05	-1.02205e-10	2.07862
66834176	chr5:66834176:AG:A	2.57044e-05	3.34299	-1.55315
66834768	chr5:66834768:A:G	7.16271e-06	2.06671	-1.55464
66834896	chr5:66834896:A:T	1.1931e-06	-1.28027	-7.12552e-10
66834965	chr5:66834965:G:A	9.68792e-07	-1.48852	-7.12552e-10
66835055	chr5:66835055:C:T	8.5063e-07	-1.02205e-10	-1.61859
66835228	chr5:66835228:A:G	1.4304e-06	-0.964479	-0.134382
66835743	chr5:66835743:A:G	1.71825e-06	-0.915513	-7.12552e-10
66835803	chr5:66835803:T:A	3.24267e-05	3.71349	-1.69133
66835828	chr5:66835828:C:T	3.12093e-06	-1.02205e-10	-0.318684
66836084	chr5:66836084:T:G	3.27921e-05	3.70582	-1.67245
66836108	chr5:66836108:C:T	2.12467e-06	0.924557	-1.62776
66836146	chr5:66836146:T:G	9.44574e-07	-1.02205e-10	-1.51384
66837482	chr5:66837482:A:C	1.47113e-06	-1.02205e-10	-1.07078
66837630	chr5:66837630:G:A	9.97948e-07	-1.02205e-10	-1.45887
66838373	chr5:66838373:C:A	1.09562e-06	-1.02205e-10	-1.3655
66838684	chr5:66838684:G:A	9.64969e-07	-1.49248	-7.12552e-10
66838734	chr5:66838734:C:T	3.26059e-06	-1.02205e-10	-0.274908
66838883	chr5:66838883:T:C	2.57782e-07	-1.12144	-1.69102
66838926	chr5:66838926:A:G	4.38794e-06	0.0220434	-7.12552e-10
66839053	chr5:66839053:G:T	7.77673e-07	-0.13078	-1.57749
66839119	chr5:66839119:T:C	9.47954e-07	-1.51027	-7.12552e-10
66839272	chr5:66839272:T:C	1.94877e-06	-1.02205e-10	-0.789621
66839782	chr5:66839782:T:G	2.46228e-06	-1.02205e-10	-0.555731
66839986	chr5:66839986:C:T	1.02924e-06	-1.02205e-10	-1.428
66840015	chr5:66840015:C:A	8.69256e-07	-1.02205e-10	-1.59693
66840039	chr5:66840039:T:C	9.79566e-07	-1.47746	-7.12552e-10
66841060	chr5:66841060:C:T	1.76852e-06	-1.02205e-10	-0.886673
66841330	chr5:66841330:G:A	8.14724e-07	-1.02205e-10	-1.66172
66841657	chr5:66841657:G:A	1.09686e-06	-1.02205e-10	-1.36436
66842106	chr5:66842106:T:C	9.56622e-07	-1.02205e-10	-1.50116
66842401	chr5:66842401:G:A	2.38458e-05	3.40645	-1.69166
66842689	chr5:66842689:A:G	2.66987e-05	3.28912	-1.46133
66843100	chr5:66843100:A:G	7.61436e-05	-1.02205e-10	2.8758
66843410	chr5:66843410:G:A	2.02009e-06	-1.09726	0.343586
66843453	chr5:66843453:C:T	1.90693e-06	-1.02205e-10	-0.811323
66843684	chr5:66843684:T:G	1.14464e-06	-1.02205e-10	-1.32173
66844012	chr5:66844012:A:G	7.47265e-07	-0.132131	-1.61602
66844049	chr5:66844049:C:T	8.05743e-07	-0.0480621	-1.62475
66844278	chr5:66844278:C:T	1.17963e-06	-1.02205e-10	-1.29162
66844397	chr5:66844397:A:G	2.3873e-07	-1.1975	-1.69174
66844575	chr5:66844575:G:T	1.22089e-06	-1.25723	-7.12552e-10
66845292	chr5:66845292:C:T	2.86848e-06	-1.02205e-10	-0.403036
66845371	chr5:66845371:T:G	2.80011e-05	3.56517	-1.68974
66845863	chr5:66845863:C:A	9.48583e-07	-1.5096	-7.12552e-10
66846545	chr5:66846545:A:G	4.71018e-05	3.68643	-1.29094
66847612	chr5:66847612:G:A	9.39061e-07	-1.51969	-7.12552e-10
66848153	chr5:66848153:T:C	1.02495e-06	-1.02205e-10	-1.43217
66848740	chr5:66848740:A:G	8.20442e-07	-1.02205e-10	-1.65473
66848886	chr5:66848886:G:C	9.34619e-07	-1.52443	-7.12552e-10
66848974	chr5:66848974:A:G	1.03034e-05	-1.02205e-10	0.875656
66848985	chr5:66848985:C:T	2.2545e-05	3.3504	-1.6917
66849179	chr5:66849179:G:T	1.05348e-06	-1.02205e-10	-1.40472
66849735	chr5:66849735:A:G	2.43335e-05	3.14289	-1.40785
66849930	chr5:66849930:A:C	9.5694e-07	-1.02205e-10	-1.50083
66849940	chr5:66849940:G:A	9.58155e-07	-1.49956	-7.12552e-10
66850690	chr5:66850690:C:G	3.13036e-06	-1.02205e-10	-0.315667
66850822	chr5:66850822:A:C	1.22255e-06	-1.02205e-10	-1.25587
66850906	chr5:66850906:A:G	1.15775e-06	-1.31034	-7.12552e-10
66850943	chr5:66850943:TTTGAAGAAAAAAA:T	2.07087e-07	-1.50207	-1.52936
66851298	chr5:66851298:CA:C	1.44069e-06	-1.02205e-10	-1.0917
66851520	chr5:66851520:G:T	6.70568e-06	2.1349	-1.68876
66851523	chr5:66851523:C:T	8.31616e-07	-1.02205e-10	-1.6412
66851888	chr5:66851888:T:C	1.92366e-07	-1.41859	-1.68658
66851966	chr5:66851966:G:A	1.68158e-06	-1.02205e-10	-0.937081
66852138	chr5:66852138:T:C	1.06491e-06	-1.02205e-10	-1.39393
66852653	chr5:66852653:T:C	1.01025e-06	-1.02205e-10	-1.44662
66853133	chr5:66853133:A:C	1.48777e-05	-1.02205e-10	1.24305
66853285	chr5:66853285:C:T	1.29737e-06	-0.415593	-0.780888
66853796	chr5:66853796:C:A	1.0307e-05	0.876008	-7.12552e-10
66854598	chr5:66854598:C:T	1.96704e-06	-1.02205e-10	-0.780287
66854738	chr5:66854738:A:G	4.11345e-05	3.09888	-0.838851
66854743	chr5:66854743:C:G	3.24949e-07	-0.889192	-1.69171
66854908	chr5:66854908:G:A	9.97647e-07	-1.45917	-7.12552e-10
66854909	chr5:66854909:C:T	7.29681e-07	-0.0896833	-1.68228
66855075	chr5:66855075:G:A	9.90804e-07	-1.46606	-7.12552e-10
66855100	chr5:66855100:G:A	1.39769e-06	-1.02205e-10	-1.122
66855322	chr5:66855322:A:G	1.20158e-06	-1.02205e-10	-1.27318
66855414	chr5:66855414:G:A	1.03597e-05	1.95325	-1.07215
66855505	chr5:66855505:T:C	1.76599e-06	-1.02205e-10	-0.888105
66855633	chr5:66855633:C:T	1.93792e-06	-1.02205e-10	-0.795203
66855636	chr5:66855636:G:A	9.24626e-07	0.0409398	-1.57612
66855723	chr5:66855723:A:G	3.62541e-07	-1.30155	-1.16989
66855776	chr5:66855776:G:C	6.35318e-06	1.83151	-1.43937
66855835	chr5:66855835:C:T	8.07842e-07	-1.02205e-10	-1.67021
66856282	chr5:66856282:C:T	7.79986e-06	2.20711	-1.60982
66856283	chr5:66856283:G:A	3.26412e-07	-1.37581	-1.2006
66856430	chr5:66856430:A:G	8.33793e-06	0.0865892	0.577409
66856561	chr5:66856561:A:G	8.04804e-07	-1.02205e-10	-1.67397
66856648	chr5:66856648:T:C	2.04737e-06	-1.02205e-10	-0.740262
66856977	chr5:66856977:T:C	3.52754e-06	-1.02205e-10	-0.196216
66856981	chr5:66856981:C:T	4.0205e-06	1.50106	-1.56647
66857097	chr5:66857097:A:C	9.69815e-07	-1.02205e-10	-1.48747
66857220	chr5:66857220:C:T	1.07971e-06	-1.38012	-7.12552e-10
66857350	chr5:66857350:C:T	6.1078e-06	1.79212	-1.43937
66857696	chr5:66857696:G:A	4.43884e-05	3.18903	-0.852874
66857947	chr5:66857947:A:C	6.5463e-07	-0.616981	-1.26352
66858113	chr5:66858113:C:T	2.02803e-07	-1.48111	-1.57122
66858252	chr5:66858252:G:A	9.46517e-07	-1.51178	-7.12552e-10
66858331	chr5:66858331:G:A	3.12746e-07	-0.93071	-1.68847
66858702	chr5:66858702:C:T	1.08489e-06	-1.37534	-7.12552e-10
66858712	chr5:66858712:T:C	8.41747e-07	-1.02205e-10	-1.62909
66858820	chr5:66858820:C:T	2.98292e-07	-0.978775	-1.68773
66859192	chr5:66859192:C:T	4.99205e-05	2.91188	-0.45827
66859339	chr5:66859339:A:T	8.59731e-07	-1.4874	-0.120553
66859489	chr5:66859489:A:G	1.75851e-06	-1.02205e-10	-0.892353
66859496	chr5:66859496:T:G	3.18015e-06	-0.29989	-7.12552e-10
66859722	chr5:66859722:T:C	3.01636e-06	-0.0290192	-0.323747
66859756	chr5:66859756:G:A	8.08686e-07	-1.02205e-10	-1.66916
66859915	chr5:66859915:A:G	1.88656e-07	-1.46621	-1.65844
66860311	chr5:66860311:T:C	2.45521e-07	-1.43705	-1.42414
66860523	chr5:66860523:G:A	0.000248865	-0.990082	5.05018
66860538	chr5:66860538:A:C	9.61152e-07	-0.294054	-1.20239
66861342	chr5:66861342:G:T	2.14733e-06	0.701533	-1.39412
66861563	chr5:66861563:T:C	2.3948e-07	-1.43766	-1.44844
66862229	chr5:66862229:C:T	4.5085e-07	-0.705784	-1.54765
66862372	chr5:66862372:A:G	3.81819e-07	-0.814673	-1.60495
66862510	chr5:66862510:G:A	8.78224e-07	-1.02205e-10	-1.58667
66862546	chr5:66862546:A:G	3.94838e-07	-1.0335	-1.3526
66862681	chr5:66862681:G:A	1.18347e-06	-1.02205e-10	-1.28837
66863272	chr5:66863272:T:A	4.4739e-07	-0.783022	-1.47812
66863427	chr5:66863427:G:T	3.11624e-06	0.624458	-0.944648
66863596	chr5:66863596:A:G	4.84115e-06	1.65056	-1.53022
66863726	chr5:66863726:T:C	1.28273e-06	-1.20782	-7.12552e-10
66863903	chr5:66863903:C:T	1.86713e-07	-1.52431	-1.61069
66863962	chr5:66863962:A:G	2.10295e-07	-1.44961	-1.56645
66863965	chr5:66863965:T:G	2.14867e-07	-1.43719	-1.55736
66864115	chr5:66864115:T:C	2.31498e-07	-1.40189	-1.51812
66864194	chr5:66864194:G:A	2.30059e-07	-1.44997	-1.47627
66864288	chr5:66864288:T:C	9.63039e-07	-1.02205e-10	-1.49448
66864342	chr5:66864342:T:A	2.00696e-07	-1.47176	-1.59101
66864438	chr5:66864438:G:T	1.61774e-06	-1.02205e-10	-0.97579
66864457	chr5:66864457:C:T	2.03404e-07	-1.4698	-1.57958
66864487	chr5:66864487:T:C	2.02994e-07	-1.46138	-1.59001
66864601	chr5:66864601:C:T	1.04874e-06	-1.40922	-7.12552e-10
66864774	chr5:66864774:C:G	4.12681e-07	-1.4772	-0.864703
66864855	chr5:66864855:A:G	8.84566e-07	-1.02205e-10	-1.57948
66865220	chr5:66865220:T:C	2.1556e-07	-1.43105	-1.56029
66865379	chr5:66865379:G:T	5.08703e-07	-0.899229	-1.23348
66865516	chr5:66865516:G:T	1.81608e-07	-1.50136	-1.66136
66865689	chr5:66865689:T:C	1.12836e-06	-1.02205e-10	-1.33605
66865840	chr5:66865840:T:C	2.04251e-07	-1.44974	-1.59548
66865918	chr5:66865918:T:C	1.77735e-07	-1.51323	-1.67105
66866205	chr5:66866205:C:CTGCATTT	1.77698e-07	-1.51572	-1.66877
66866216	chr5:66866216:C:T	1.79662e-07	-1.50683	-1.66667
66866374	chr5:66866374:T:A	1.79445e-07	-1.50172	-1.67298
66866528	chr5:66866528:G:C	1.20359e-06	-1.27151	-7.12552e-10
66866569	chr5:66866569:C:T	1.79512e-07	-1.50766	-1.66667
66866570	chr5:66866570:G:A	1.17523e-05	1.00723	-7.12552e-10
66866624	chr5:66866624:G:A	1.79152e-07	-1.50828	-1.66806
66866819	chr5:66866819:G:A	1.81845e-06	-1.02205e-10	-0.858832
66866965	chr5:66866965:T:C	2.00277e-07	-1.46594	-1.59893
66867038	chr5:66867038:A:G	5.59661e-07	-0.532677	-1.50456
66867291	chr5:66867291:C:T	2.76114e-07	-1.41841	-1.32535
66867590	chr5:66867590:T:C	1.06198e-06	-1.02205e-10	-1.39668
66867644	chr5:66867644:A:T	1.1117e-06	-1.35093	-7.12552e-10
66867681	chr5:66867681:A:C	1.9799e-07	-1.48435	-1.59201
66868185	chr5:66868185:G:A	1.24203e-06	-1.02205e-10	-1.24007
66868216	chr5:66868216:A:G	1.81413e-07	-1.50554	-1.65826
66868271	chr5:66868271:A:G	9.11299e-07	-1.02205e-10	-1.5497
66868273	chr5:66868273:G:A	1.80795e-07	-1.51014	-1.65706
66868312	chr5:66868312:G:A	5.04736e-07	-0.568725	-1.57181
66868335	chr5:66868335:G:A	2.80601e-07	-1.39755	-1.33009
66868433	chr5:66868433:A:G	1.80613e-06	-0.86563	-7.12552e-10
66868578	chr5:66868578:A:G	1.08832e-06	-1.37218	-7.12552e-10
66868889	chr5:66868889:A:G	9.46192e-07	-1.02205e-10	-1.51213
66869880	chr5:66869880:A:T	1.09984e-06	-0.613367	-0.748288
66869881	chr5:66869881:A:C	1.10262e-06	-0.611995	-0.747135
66870126	chr5:66870126:C:G	8.36619e-07	-1.02205e-10	-1.6352
66870339	chr5:66870339:T:C	2.12336e-06	-1.02205e-10	-0.703819
66870347	chr5:66870347:T:G	3.73743e-07	-1.03507	-1.40594
66870565	chr5:66870565:C:T	3.44584e-06	-0.219649	-7.12552e-10
66870771	chr5:66870771:C:G	9.39958e-07	-1.02205e-10	-1.51874
66870786	chr5:66870786:G:A	3.57574e-07	-1.52614	-0.959093
66871279	chr5:66871279:GTTTT:G	1.11039e-06	-1.02205e-10	-1.3521
66871717	chr5:66871717:C:T	1.74515e-06	-1.02205e-10	-0.899974
66872360	chr5:66872360:G:A	2.49745e-07	-1.16133	-1.6828
66872451	chr5:66872451:G:T	7.38099e-07	-0.768478	-0.992017
66872814	chr5:66872814:A:G	9.69984e-07	-1.48729	-7.12552e-10
66872821	chr5:66872821:C:G	3.38387e-06	0.988991	-1.22679
66872942	chr5:66872942:C:T	1.55067e-06	-1.02205e-10	-1.01813
66872976	chr5:66872976:A:G	1.52927e-06	-1.03203	-7.12552e-10
66874210	chr5:66874210:C:T	2.05605e-06	-1.02205e-10	-0.736028
66874245	chr5:66874245:C:T	1.81135e-06	-1.02205e-10	-0.862743
66874324	chr5:66874324:T:C	8.04563e-07	-1.02205e-10	-1.67427
66874364	chr5:66874364:GA:G	1.08338e-06	-1.02205e-10	-1.37673
66874441	chr5:66874441:C:G	9.44425e-07	-1.02205e-10	-1.514
66874676	chr5:66874676:G:T	3.98103e-07	-0.772439	-1.60542
66874704	chr5:66874704:T:C	2.12632e-06	0.894663	-1.59709
66874710	chr5:66874710:A:G	2.17599e-05	3.26332	-1.64006
66874750	chr5:66874750:A:G	3.53138e-07	-0.940914	-1.5568
66874917	chr5:66874917:T:G	3.57036e-07	-0.919648	-1.56709
66874970	chr5:66874970:A:G	9.44284e-07	-1.51415	-7.12552e-10
66875370	chr5:66875370:A:G	1.02883e-06	-1.02205e-10	-1.42839
66875396	chr5:66875396:T:C	3.53874e-07	-0.948672	-1.54696
66875611	chr5:66875611:A:G	9.30263e-07	-1.02205e-10	-1.5291
66875827	chr5:66875827:C:G	3.71833e-07	-0.900831	-1.5453
66875992	chr5:66875992:T:G	1.20889e-06	-1.02205e-10	-1.26712
66876097	chr5:66876097:T:C	9.68911e-07	-1.02205e-10	-1.4884
66876744	chr5:66876744:C:T	3.90669e-07	-0.900201	-1.49651
66876844	chr5:66876844:A:G	1.70975e-06	0.769064	-1.68953
66877428	chr5:66877428:G:A	9.77938e-07	-1.47913	-7.12552e-10
66877522	chr5:66877522:A:G	1.06871e-06	-1.02205e-10	-1.39037
66877532	chr5:66877532:C:T	3.76819e-07	-0.844048	-1.58876
66877551	chr5:66877551:A:T	1.23064e-06	-1.02205e-10	-1.24928
66877717	chr5:66877717:G:A	2.1398e-06	-1.02205e-10	-0.696105
66878041	chr5:66878041:G:A	3.78952e-07	-0.892682	-1.53448
66878173	chr5:66878173:A:C	1.43708e-06	-1.02205e-10	-1.0942
66878345	chr5:66878345:C:T	4.46657e-07	-0.731828	-1.53095
66878544	chr5:66878544:C:T	2.12373e-06	-0.703642	-7.12552e-10
66879055	chr5:66879055:A:G	9.21719e-07	-0.321195	-1.21714
66879108	chr5:66879108:T:A	4.40694e-07	-0.708791	-1.56743
66879538	chr5:66879538:C:T	1.98169e-06	-0.611227	-0.161639
66879596	chr5:66879596:T:C	4.45621e-07	-0.714464	-1.55064
66879669	chr5:66879669:C:T	4.51874e-06	0.0514172	-7.12552e-10
66879768	chr5:66879768:C:T	3.10809e-06	0.762703	-1.08551
66879854	chr5:66879854:A:G	4.31464e-07	-0.739458	-1.55793
66880186	chr5:66880186:A:G	3.01282e-07	-1.4735	-1.18302
66880258	chr5:66880258:A:G	8.25009e-07	-1.02205e-10	-1.64918
66880292	chr5:66880292:A:T	1.63492e-06	-1.02205e-10	-0.96522
66880880	chr5:66880880:T:C	8.29641e-07	-1.02205e-10	-1.64358
66881031	chr5:66881031:C:A	3.68654e-06	0.773429	-0.925558
66881119	chr5:66881119:T:C	2.68569e-06	-1.02205e-10	-0.468881
66881312	chr5:66881312:G:A	7.41566e-07	-0.353126	-1.40268
66881461	chr5:66881461:T:G	9.85976e-07	-1.02205e-10	-1.47094
66882144	chr5:66882144:C:T	9.45935e-07	-1.5124	-7.12552e-10
66882405	chr5:66882405:G:A	1.1117e-05	2.60329	-1.65163
66882913	chr5:66882913:G:A	2.54213e-06	0.805446	-1.32926
66882918	chr5:66882918:A:G	8.36974e-07	-1.02205e-10	-1.63478
66883133	chr5:66883133:C:T	9.77917e-07	-1.47915	-7.12552e-10
66883221	chr5:66883221:C:G	2.52289e-06	1.15447	-1.68588
66883236	chr5:66883236:A:G	1.67041e-06	-1.02205e-10	-0.943749
66883249	chr5:66883249:G:A	1.01415e-06	-1.02205e-10	-1.44277
66883586	chr5:66883586:A:G	4.91616e-07	-0.606919	-1.55996
66883589	chr5:66883589:C:T	7.97178e-07	-1.02205e-10	-1.68349
66883650	chr5:66883650:A:G	8.41494e-07	-1.02205e-10	-1.62939
66883718	chr5:66883718:C:T	2.35351e-06	-0.600908	-7.12552e-10
66883857	chr5:66883857:A:C	7.97356e-07	-1.02205e-10	-1.68327
66883872	chr5:66883872:G:T	2.46708e-06	-1.02205e-10	-0.553783
66883946	chr5:66883946:G:A	1.14407e-06	-1.02205e-10	-1.32223
66884293	chr5:66884293:T:G	8.3032e-07	-1.02205e-10	-1.64276
66884494	chr5:66884494:T:C	9.36682e-07	-1.52223	-7.12552e-10
66884508	chr5:66884508:T:G	8.29979e-07	-1.02205e-10	-1.64317
66884581	chr5:66884581:C:T	3.86667e-06	-0.104424	-7.12552e-10
66884594	chr5:66884594:A:G	8.20278e-07	-1.02205e-10	-1.65493
66884605	chr5:66884605:G:A	8.3358e-07	-1.02205e-10	-1.63884
66884725	chr5:66884725:T:C	1.75046e-06	-0.896938	-7.12552e-10
66884753	chr5:66884753:C:T	9.18673e-07	-1.02205e-10	-1.54164
66884770	chr5:66884770:C:G	8.29979e-07	-1.02205e-10	-1.64317
66884938	chr5:66884938:G:A	8.29726e-07	-1.02205e-10	-1.64348
66885038	chr5:66885038:A:G	1.148e-06	-1.02205e-10	-1.31879
66885137	chr5:66885137:G:A	9.6527e-07	-1.49216	-7.12552e-10
66885195	chr5:66885195:G:A	9.10836e-06	2.44163	-1.68926
66885212	chr5:66885212:CA:C	8.29979e-07	-1.02205e-10	-1.64317
66885441	chr5:66885441:C:T	8.29979e-07	-1.02205e-10	-1.64317
66885475	chr5:66885475:G:T	8.29715e-07	-1.02205e-10	-1.64349
66885522	chr5:66885522:T:C	8.29774e-07	-1.02205e-10	-1.64342
66885603	chr5:66885603:T:A	1.68915e-06	-1.02205e-10	-0.932591
66885752	chr5:66885752:A:C	8.30531e-07	-1.02205e-10	-1.64251
66885786	chr5:66885786:G:A	9.56907e-07	-1.02205e-10	-1.50087
66885857	chr5:66885857:G:A	8.30232e-07	-1.02205e-10	-1.64287
66885923	chr5:66885923:A:G	4.01074e-07	-0.774346	-1.59608
66886091	chr5:66886091:G:T	2.32434e-06	-1.02205e-10	-0.613382
66886108	chr5:66886108:C:G	8.75932e-07	-1.02205e-10	-1.58928
66886136	chr5:66886136:A:G	1.15586e-06	-1.02205e-10	-1.31197
66886441	chr5:66886441:C:A	2.35569e-06	0.703721	-1.3037
66886648	chr5:66886648:C:T	4.01846e-07	-0.684167	-1.68434
66887210	chr5:66887210:A:T	8.38576e-07	-1.02205e-10	-1.63287
66887262	chr5:66887262:T:A	1.28669e-06	-1.02205e-10	-1.20475
66887301	chr5:66887301:C:G	1.69896e-05	2.95261	-1.57682
66887415	chr5:66887415:C:T	8.39778e-07	-1.02205e-10	-1.63143
66887579	chr5:66887579:T:C	1.72364e-06	-0.755934	-0.156447
66887840	chr5:66887840:A:G	8.41902e-07	-1.02205e-10	-1.62891
66888095	chr5:66888095:A:ATGGCAGGT	8.26772e-07	-1.02205e-10	-1.64704
66888471	chr5:66888471:A:G	9.77431e-07	-1.47964	-7.12552e-10
66888911	chr5:66888911:G:T	1.23624e-06	-1.02205e-10	-1.24475
66888975	chr5:66888975:C:T	4.71206e-07	-0.745591	-1.46368
66889068	chr5:66889068:T:G	1.21339e-06	-1.02205e-10	-1.2634
66889313	chr5:66889313:G:A	9.2671e-07	-1.02205e-10	-1.53293
66889323	chr5:66889323:T:C	5.75748e-07	-0.393521	-1.61538
66889415	chr5:66889415:T:C	8.13003e-07	-1.02205e-10	-1.66384
66889531	chr5:66889531:T:C	8.12788e-07	-1.02205e-10	-1.6641
66889650	chr5:66889650:G:A	8.4153e-07	-1.02205e-10	-1.62935
66889666	chr5:66889666:C:T	1.19233e-06	-1.02205e-10	-1.28091
66889995	chr5:66889995:A:T	8.12558e-07	-1.02205e-10	-1.66438
66890340	chr5:66890340:G:A	1.14302e-06	-1.02205e-10	-1.32314
66890408	chr5:66890408:G:A	2.36299e-06	-1.02205e-10	-0.596887
66890429	chr5:66890429:T:C	1.26851e-05	2.64894	-1.56533
66890713	chr5:66890713:G:A	1.38721e-05	2.73922	-1.56616
66890836	chr5:66890836:G:A	1.3267e-06	-1.02205e-10	-1.17412
66890955	chr5:66890955:A:T	1.20645e-05	2.59997	-1.56652
66891004	chr5:66891004:A:C	5.75291e-07	-1.40849	-0.601202
66891081	chr5:66891081:T:A	1.28832e-05	2.65536	-1.55625
66891129	chr5:66891129:T:G	1.37885e-06	-1.02205e-10	-1.13557
66891213	chr5:66891213:A:C	8.00739e-07	-1.02205e-10	-1.67904
66891220	chr5:66891220:A:G	6.04054e-07	-0.514706	-1.4462
66891227	chr5:66891227:C:G	1.15372e-06	-1.02205e-10	-1.31383
66891315	chr5:66891315:T:C	1.2748e-05	2.67568	-1.58713
66891506	chr5:66891506:T:C	1.59193e-05	2.87213	-1.56142
66891554	chr5:66891554:T:G	1.28087e-06	-1.02205e-10	-1.20928
66891608	chr5:66891608:C:T	8.00739e-07	-1.02205e-10	-1.67904
66891739	chr5:66891739:A:T	1.24428e-05	2.61537	-1.55105
66891782	chr5:66891782:A:G	1.14915e-05	2.62857	-1.64378
66891812	chr5:66891812:A:G	8.4249e-07	-1.02205e-10	-1.62821
66892002	chr5:66892002:G:A	1.03698e-06	-1.42051	-7.12552e-10
66892305	chr5:66892305:T:C	1.25038e-05	2.66067	-1.59145
66892447	chr5:66892447:A:G	3.15744e-06	1.03944	-1.3465
66893427	chr5:66893427:C:T	7.9725e-07	-1.02205e-10	-1.6834
66893735	chr5:66893735:C:A	1.00552e-06	-1.45131	-7.12552e-10
66893964	chr5:66893964:G:A	1.6121e-05	2.78185	-1.45855
66894217	chr5:66894217:G:A	1.14883e-05	2.46097	-1.47645
66894380	chr5:66894380:C:T	8.05833e-07	-1.02205e-10	-1.6727
66894456	chr5:66894456:C:T	1.39771e-05	2.59117	-1.41056
66894851	chr5:66894851:C:T	1.44704e-06	-1.08729	-7.12552e-10
66894907	chr5:66894907:C:T	5.05599e-07	-0.686869	-1.45196
66894998	chr5:66894998:G:A	1.58858e-06	-1.02205e-10	-0.993979
66894999	chr5:66894999:G:C	8.00739e-07	-1.02205e-10	-1.67904
66895161	chr5:66895161:T:G	9.489e-07	-1.02205e-10	-1.50927
66895242	chr5:66895242:G:A	1.25798e-05	2.50595	-1.43068
66895645	chr5:66895645:T:C	3.30781e-07	-0.873848	-1.68927
66895730	chr5:66895730:A:G	1.01664e-05	2.48158	-1.61932
66895868	chr5:66895868:A:G	3.09481e-07	-0.941199	-1.68848
66895995	chr5:66895995:T:C	2.1778e-06	-1.02205e-10	-0.678502
66896046	chr5:66896046:C:T	1.01334e-06	-1.44356	-7.12552e-10
66896083	chr5:66896083:T:A	3.53037e-06	-1.02205e-10	-0.195414
66896143	chr5:66896143:A:G	5.6195e-07	-0.438051	-1.59511
66896404	chr5:66896404:T:C	1.06459e-05	2.52461	-1.61625
66896566	chr5:66896566:A:G	3.87537e-06	0.821685	-0.92386
66896581	chr5:66896581:G:C	1.79473e-06	-1.02205e-10	-0.871963
66897066	chr5:66897066:A:G	1.3207e-06	-1.02205e-10	-1.17866
66897113	chr5:66897113:TCAA:T	1.02909e-06	-1.42814	-7.12552e-10
66897139	chr5:66897139:A:G	2.28751e-06	-1.02205e-10	-0.629354
66897274	chr5:66897274:A:G	8.08289e-07	-1.02205e-10	-1.66965
66897275	chr5:66897275:C:T	1.02319e-05	2.50034	-1.63164
66897346	chr5:66897346:T:TA	1.5222e-06	-1.02205e-10	-1.03666
66897503	chr5:66897503:A:G	6.43236e-07	-0.689447	-1.20861
66898141	chr5:66898141:A:G	1.38292e-06	-1.13262	-7.12552e-10
66898355	chr5:66898355:G:C	1.6108e-05	2.79929	-1.47679
66898491	chr5:66898491:CTT:C	6.15755e-06	0.628404	-0.267541
66898534	chr5:66898534:C:T	2.56611e-06	-1.02205e-10	-0.514427
66898591	chr5:66898591:TAAAGAAA:T	1.10096e-06	-1.02205e-10	-1.36063
66898729	chr5:66898729:T:G	1.65438e-05	2.78211	-1.43292
66898738	chr5:66898738:A:T	6.26213e-06	0.685132	-0.307428
66898829	chr5:66898829:C:T	1.50191e-06	-1.05008	-7.12552e-10
66899316	chr5:66899316:C:T	1.23e-06	-1.02205e-10	-1.24981
66899468	chr5:66899468:TAGG:T	9.2343e-07	-1.02205e-10	-1.53648
66899669	chr5:66899669:G:A	1.06974e-05	2.5811	-1.66792
66899782	chr5:66899782:C:T	3.13527e-07	-1.52155	-1.09514
66899873	chr5:66899873:C:T	1.11185e-05	2.60972	-1.65793
66899946	chr5:66899946:T:C	6.52893e-07	-0.464538	-1.41862
66900202	chr5:66900202:C:T	1.33448e-06	-1.02205e-10	-1.16828
66900562	chr5:66900562:G:A	1.22912e-05	2.70543	-1.65336
66900951	chr5:66900951:C:T	5.1716e-07	-0.42623	-1.68999
66901343	chr5:66901343:C:T	1.19382e-05	2.67588	-1.65295
66901683	chr5:66901683:T:C	3.68167e-06	0.79916	-0.952609
66901750	chr5:66901750:A:C	1.37393e-05	2.81199	-1.64854
66901817	chr5:66901817:TA:T	8.46367e-07	-1.02205e-10	-1.62362
66901820	chr5:66901820:A:ATTAT	8.47641e-07	-1.02205e-10	-1.62212
66901821	chr5:66901821:G:GACA	8.4766e-07	-1.02205e-10	-1.62209
66901885	chr5:66901885:C:T	2.47575e-06	-1.02205e-10	-0.550275
66901942	chr5:66901942:A:G	1.09082e-06	-1.02205e-10	-1.36989
66901989	chr5:66901989:A:G	1.21325e-05	2.69454	-1.65547
66902031	chr5:66902031:G:T	1.08152e-05	2.58566	-1.66152
66902072	chr5:66902072:A:G	9.33331e-07	-1.52581	-7.12552e-10
66902227	chr5:66902227:T:C	1.25565e-05	2.72552	-1.6521
66902464	chr5:66902464:C:T	1.26618e-05	2.72733	-1.64556
66902522	chr5:66902522:G:A	4.32524e-06	0.921291	-0.913639
66902895	chr5:66902895:A:G	7.024e-06	2.17152	-1.67901
66903031	chr5:66903031:A:G	5.24001e-07	-0.412593	-1.69049
66903063	chr5:66903063:G:C	1.04228e-06	-1.41541	-7.12552e-10
66903147	chr5:66903147:G:A	5.55188e-07	-0.355746	-1.68952
66903183	chr5:66903183:C:T	1.08683e-05	2.60443	-1.6754
66903380	chr5:66903380:TTATG:T	6.27621e-07	-0.47021	-1.45243
66903646	chr5:66903646:G:T	3.67383e-06	0.834667	-0.99025
66903673	chr5:66903673:C:T	1.09139e-05	2.59123	-1.65801
66903677	chr5:66903677:A:G	1.79891e-06	-1.02205e-10	-0.869638
66903928	chr5:66903928:A:G	3.68673e-06	0.733515	-0.885593
66903975	chr5:66903975:G:C	8.58064e-07	-1.02205e-10	-1.60989
66904420	chr5:66904420:T:C	1.93135e-06	0.885326	-1.68392
66904438	chr5:66904438:C:T	1.45594e-06	-1.02205e-10	-1.08116
66904566	chr5:66904566:C:T	4.7217e-07	-0.735847	-1.47139
66904589	chr5:66904589:A:G	1.57773e-06	-1.02205e-10	-1.00083
66904614	chr5:66904614:A:G	8.40346e-07	-1.02205e-10	-1.63076
66904683	chr5:66904683:TG:T	4.75268e-07	-0.743014	-1.45768
66904791	chr5:66904791:C:A	1.00168e-06	-1.45513	-7.12552e-10
66904847	chr5:66904847:G:A	8.16356e-07	-1.02205e-10	-1.65972
66904955	chr5:66904955:C:T	1.64501e-06	-0.104211	-0.854862
66905072	chr5:66905072:A:G	3.90248e-05	3.37686	-1.16948
66905113	chr5:66905113:C:T	8.42664e-07	-0.226018	-1.40199
66905263	chr5:66905263:C:T	8.72347e-07	-0.271233	-1.32215
66905489	chr5:66905489:A:C	1.24876e-06	-1.02205e-10	-1.23466
66905994	chr5:66905994:T:C	1.17098e-06	-1.19029	-0.108683
66906182	chr5:66906182:T:A	1.32059e-06	-1.02205e-10	-1.17874
66906205	chr5:66906205:C:T	1.37095e-06	-1.10357	-0.0377384
66906206	chr5:66906206:G:A	8.0629e-07	-1.02205e-10	-1.67213
66906312	chr5:66906312:G:T	1.48789e-06	-1.02205e-10	-1.05946
66906403	chr5:66906403:T:C	6.95645e-06	2.13438	-1.65153
66906600	chr5:66906600:G:A	1.16602e-06	-1.1789	-0.12432
66906634	chr5:66906634:C:T	8.06289e-07	-1.02205e-10	-1.67213
66906835	chr5:66906835:T:C	1.24353e-06	-1.02205e-10	-1.23886
66906839	chr5:66906839:T:A	1.24605e-06	-1.16478	-0.0720546
66906840	chr5:66906840:T:C	1.25859e-06	-1.16579	-0.061037
66906848	chr5:66906848:C:T	1.22801e-06	-1.16273	-0.0886862
66907089	chr5:66907089:T:C	4.21519e-07	-0.937003	-1.3837
66907142	chr5:66907142:A:G	1.24488e-06	-1.02205e-10	-1.23778
66907239	chr5:66907239:G:A	1.43436e-06	-1.02205e-10	-1.0961
66907365	chr5:66907365:G:C	1.22953e-06	-1.18169	-0.0684913
66907503	chr5:66907503:A:C	1.21102e-06	-1.19713	-0.0682183
66907568	chr5:66907568:A:G	1.07656e-06	-1.22125	-0.16179
66907598	chr5:66907598:G:A	4.18892e-06	-0.0243744	-7.12552e-10
66907787	chr5:66907787:T:C	8.96874e-07	-0.261388	-1.30427
66907945	chr5:66907945:A:AATATTG	9.93437e-07	-1.02205e-10	-1.4634
66907954	chr5:66907954:A:G	1.14734e-06	-1.20838	-0.110988
66908027	chr5:66908027:A:C	2.12538e-06	-0.702867	-7.12552e-10
66908088	chr5:66908088:C:T	1.2202e-06	-1.18898	-0.0688185
66908208	chr5:66908208:C:T	1.52876e-06	-1.03236	-7.12552e-10
66908379	chr5:66908379:A:G	4.54741e-07	-0.862801	-1.38204
66908632	chr5:66908632:A:C	1.19823e-06	-1.14716	-0.128814
66908966	chr5:66908966:C:G	1.02224e-06	-1.43482	-7.12552e-10
66909083	chr5:66909083:C:A	1.3621e-06	-1.19046	0.0426763
66909084	chr5:66909084:C:T	9.09905e-07	-1.02205e-10	-1.55123
66909192	chr5:66909192:G:A	2.96685e-06	-1.02205e-10	-0.369316
66909272	chr5:66909272:T:C	3.06174e-06	-1.02205e-10	-0.337833
66909520	chr5:66909520:C:A	8.34105e-07	-1.02205e-10	-1.63821
66909914	chr5:66909914:T:C	8.5916e-06	2.38082	-1.68685
66910085	chr5:66910085:A:G	1.23383e-06	-1.19689	-0.0498047
66910628	chr5:66910628:C:T	1.40201e-06	-1.11283	-0.00607795
66910629	chr5:66910629:A:G	1.3156e-06	-1.15419	-0.0283326
66910907	chr5:66910907:T:C	1.26688e-06	-1.14921	-0.0710428
66911254	chr5:66911254:A:T	8.01865e-07	-1.02205e-10	-1.67763
66911403	chr5:66911403:C:T	1.2936e-06	-1.14944	-0.0499436
66911433	chr5:66911433:T:C	5.32297e-07	-0.399103	-1.68827
66911711	chr5:66911711:G:T	1.28559e-06	-1.18388	-0.0217223
66911919	chr5:66911919:A:G	1.26152e-06	-1.1542	-0.0703052
66911945	chr5:66911945:T:A	1.14486e-06	-1.16634	-0.1552
66912006	chr5:66912006:A:G	7.91338e-07	-1.02205e-10	-1.69085
66912259	chr5:66912259:T:C	1.54011e-06	-1.02205e-10	-1.02496
66912369	chr5:66912369:A:G	8.08814e-07	-1.02205e-10	-1.669
66912411	chr5:66912411:C:T	1.22447e-06	-1.16889	-0.0854174
66912645	chr5:66912645:G:T	1.29195e-06	-1.12005	-0.080607
66912680	chr5:66912680:ATTAC:A	1.4037e-06	-1.1177	-7.12552e-10
66912694	chr5:66912694:A:G	1.39098e-06	-1.02205e-10	-1.12681
66912771	chr5:66912771:T:A	1.24116e-06	-1.18371	-0.0570548
66912980	chr5:66912980:A:G	1.22127e-06	-1.16839	-0.0885397
66913012	chr5:66913012:T:C	9.66347e-06	2.45049	-1.63895
66913217	chr5:66913217:T:C	3.41154e-06	-1.02205e-10	-0.229653
66913282	chr5:66913282:C:T	1.03466e-06	-1.42275	-7.12552e-10
66913483	chr5:66913483:T:TG	9.6256e-07	-1.02205e-10	-1.49498
66913484	chr5:66913484:ATC:A	9.6256e-07	-1.02205e-10	-1.49498
66913490	chr5:66913490:T:A	9.63226e-07	-1.02205e-10	-1.49428
66913515	chr5:66913515:G:A	1.29533e-06	-1.02205e-10	-1.19805
66913565	chr5:66913565:A:G	4.41597e-06	-1.02205e-10	0.0284113
66913840	chr5:66913840:T:A	2.28112e-06	-1.02205e-10	-0.632149
66913866	chr5:66913866:G:A	1.33718e-06	-1.16807	0.00181406
66913871	chr5:66913871:C:T	1.63723e-06	-1.02205e-10	-0.96381
66914089	chr5:66914089:T:C	9.1461e-07	-0.217219	-1.32886
66914544	chr5:66914544:G:C	2.76711e-06	-1.02205e-10	-0.439015
66915115	chr5:66915115:T:C	8.57553e-07	-0.253907	-1.35658
66915164	chr5:66915164:G:A	7.9066e-07	-1.02205e-10	-1.6917
66915172	chr5:66915172:G:A	1.73452e-06	-1.02205e-10	-0.906084
66915199	chr5:66915199:G:A	2.36417e-06	-1.02205e-10	-0.596388
66915603	chr5:66915603:G:A	1.19146e-06	-1.19465	-0.0869867
66915655	chr5:66915655:T:C	1.21453e-06	-1.17018	-0.0922772
66915683	chr5:66915683:G:A	7.90632e-07	-1.02205e-10	-1.69174
66915685	chr5:66915685:G:A	1.17119e-06	-1.02205e-10	-1.29879
66915979	chr5:66915979:G:A	1.93706e-06	-1.02205e-10	-0.795644
66916337	chr5:66916337:A:G	8.80957e-06	2.40717	-1.68815
66916499	chr5:66916499:T:A	2.86244e-06	-1.02205e-10	-0.405143
66916589	chr5:66916589:A:G	9.9304e-07	-1.02205e-10	-1.4638
66916766	chr5:66916766:C:G	2.39229e-06	-1.02205e-10	-0.584564
66917050	chr5:66917050:C:T	1.20995e-06	-1.02205e-10	-1.26623
66917325	chr5:66917325:T:C	3.05948e-06	-1.20932	0.870748
66917842	chr5:66917842:T:C	3.20292e-06	-1.16247	0.869715
66917881	chr5:66917881:A:G	9.72626e-07	-1.48457	-7.12552e-10
66918172	chr5:66918172:T:C	6.82648e-07	-0.276228	-1.56237
66918424	chr5:66918424:A:G	1.89416e-06	-0.818042	-7.12552e-10
66918448	chr5:66918448:C:T	1.55269e-06	0.473583	-1.49041
66918644	chr5:66918644:A:C	9.41146e-07	-1.02205e-10	-1.51747
66918668	chr5:66918668:TAAAGAC:T	2.40034e-06	0.518506	-1.09971
66918695	chr5:66918695:T:G	9.64604e-07	0.16836	-1.66121
66918901	chr5:66918901:T:C	8.08236e-07	-1.02205e-10	-1.66972
66919226	chr5:66919226:G:A	5.84448e-06	-1.02205e-10	0.308681
66919738	chr5:66919738:C:G	1.10715e-06	-1.35503	-7.12552e-10
66920104	chr5:66920104:GAAAGT:G	1.4203e-06	0.270413	-1.37637
66920324	chr5:66920324:A:G	9.95636e-07	-1.02205e-10	-1.46119
66920536	chr5:66920536:C:G	1.08716e-06	-1.37325	-7.12552e-10
66920627	chr5:66920627:A:C	1.47602e-06	0.496834	-1.5643
66920862	chr5:66920862:T:C	5.8656e-07	-0.348774	-1.64152
66920954	chr5:66920954:G:A	2.18017e-06	-1.02205e-10	-0.677412
66920981	chr5:66920981:C:T	2.18063e-06	-1.02205e-10	-0.677205
66921064	chr5:66921064:T:C	1.5552e-06	0.65767	-1.67288
66921118	chr5:66921118:A:G	5.32004e-07	-1.41216	-0.675766
66921279	chr5:66921279:C:T	1.70756e-06	-0.921751	-7.12552e-10
66921631	chr5:66921631:C:T	1.02864e-06	-1.42858	-7.12552e-10
66921633	chr5:66921633:C:G	2.97384e-06	-1.02205e-10	-0.366963
66921700	chr5:66921700:G:A	1.04834e-06	-1.40961	-7.12552e-10
66922525	chr5:66922525:C:T	1.04e-06	-1.4176	-7.12552e-10
66922883	chr5:66922883:C:T	4.54561e-07	-0.573015	-1.67222
66923182	chr5:66923182:A:G	8.01952e-07	-1.02205e-10	-1.67752
66923205	chr5:66923205:T:C	9.47355e-07	-0.103785	-1.40711
66923289	chr5:66923289:T:G	1.1606e-05	2.39453	-1.39982
66923887	chr5:66923887:T:C	9.6209e-07	-1.49546	-7.12552e-10
66924347	chr5:66924347:A:AG	1.66869e-06	-1.02205e-10	-0.94478
66924479	chr5:66924479:C:T	9.61665e-07	-1.49591	-7.12552e-10
66924713	chr5:66924713:A:G	7.90627e-07	-1.02205e-10	-1.69175
66924736	chr5:66924736:G:A	4.24375e-06	1.67397	-1.68534
66924955	chr5:66924955:A:C	1.01292e-06	-1.44398	-7.12552e-10
66925434	chr5:66925434:A:G	7.93769e-07	-0.564306	-1.12347
66925577	chr5:66925577:A:G	1.57267e-06	-1.02205e-10	-1.00404
66925884	chr5:66925884:G:C	1.4046e-06	-1.02205e-10	-1.11707
66926502	chr5:66926502:G:A	2.25941e-07	-1.26761	-1.67668
66926536	chr5:66926536:G:T	2.09384e-07	-1.34823	-1.67217
66927060	chr5:66927060:G:A	2.86826e-06	-1.02205e-10	-0.403111
66927108	chr5:66927108:G:A	8.81574e-07	-1.02205e-10	-1.58286
66927746	chr5:66927746:G:C	1.13496e-06	-1.33022	-7.12552e-10
66927750	chr5:66927750:G:A	2.17649e-06	-1.02205e-10	-0.679104
66928192	chr5:66928192:T:C	1.67027e-06	0.129995	-1.07382
66928308	chr5:66928308:G:A	1.23058e-05	1.05325	-7.12552e-10
66928377	chr5:66928377:A:G	4.00982e-06	-1.02205e-10	-0.0680694
66928468	chr5:66928468:C:T	8.69475e-07	-1.02205e-10	-1.59668
66928594	chr5:66928594:TTGTGGG:T	2.76386e-06	-1.02205e-10	-0.440189
66928603	chr5:66928603:AACCTAGAAACCTCCCAGCTGTTTATAAC:A	3.0438e-06	-1.02205e-10	-0.343712
66928894	chr5:66928894:A:G	1.85871e-06	0.148785	-0.985722
66929431	chr5:66929431:A:G	1.04523e-06	-1.02205e-10	-1.41258
66929461	chr5:66929461:C:A	1.02434e-06	-1.02205e-10	-1.43276
66929509	chr5:66929509:A:G	1.14825e-06	-1.02205e-10	-1.31858
66929551	chr5:66929551:C:T	9.39236e-07	-1.02205e-10	-1.51951
66929570	chr5:66929570:G:A	6.73561e-06	0.0740949	0.376497
66929603	chr5:66929603:G:A	1.09848e-05	-1.02205e-10	0.9397
66930343	chr5:66930343:T:C	2.61164e-06	-1.02205e-10	-0.49684
66930508	chr5:66930508:G:A	1.10674e-05	-1.02205e-10	0.947183
66930824	chr5:66930824:G:A	2.00999e-05	1.5439	-7.12552e-10
66930913	chr5:66930913:T:C	9.61752e-06	0.211806	0.594963
66930964	chr5:66930964:T:C	1.903e-06	-1.02205e-10	-0.813387
66930970	chr5:66930970:T:C	2.1204e-06	0.646852	-1.35206
66931368	chr5:66931368:T:C	1.97513e-06	0.566577	-1.34276
66931422	chr5:66931422:G:A	1.09434e-06	-1.02205e-10	-1.36667
66931504	chr5:66931504:C:T	1.27155e-06	-1.21658	-7.12552e-10
66931546	chr5:66931546:A:G	2.18685e-06	0.642866	-1.31722
66931802	chr5:66931802:G:A	4.34317e-06	0.283018	-0.271231
66931864	chr5:66931864:C:T	5.06737e-06	0.300392	-0.134387
66931897	chr5:66931897:A:G	6.39342e-06	0.0145469	0.383906
66933349	chr5:66933349:A:C	1.05218e-05	-1.02205e-10	0.896636
66933410	chr5:66933410:C:A	1.60372e-05	1.3181	-7.12552e-10
66933539	chr5:66933539:A:G	1.58664e-06	-0.0820417	-0.913158
66933618	chr5:66933618:C:A	1.00721e-06	-1.44963	-7.12552e-10
66933686	chr5:66933686:G:T	1.23916e-06	-1.02205e-10	-1.24239
66933758	chr5:66933758:C:T	5.93534e-06	0.538991	-0.214883
66933955	chr5:66933955:T:A	1.83244e-06	0.481069	-1.33224
66934087	chr5:66934087:T:C	1.06233e-06	-1.02205e-10	-1.39635
66934426	chr5:66934426:G:A	3.43204e-05	-0.334953	2.41388
66934604	chr5:66934604:A:T	1.00053e-05	-1.02205e-10	0.846294
66934628	chr5:66934628:A:G	3.71472e-05	0.190746	1.96732
66934857	chr5:66934857:G:A	4.57789e-06	0.147944	-0.0835223
66934873	chr5:66934873:T:G	3.59408e-05	0.0513851	2.07367
66935003	chr5:66935003:T:C	2.5703e-06	-1.02205e-10	-0.512795
66935075	chr5:66935075:T:C	4.1661e-05	0.180181	2.09257
66935194	chr5:66935194:C:T	1.92608e-07	-1.4279	-1.67601
66935671	chr5:66935671:TTTC:T	2.76883e-06	1.25329	-1.69168
66935891	chr5:66935891:C:T	1.12538e-05	-1.02205e-10	0.96389
66935963	chr5:66935963:C:T	3.53906e-06	-1.02205e-10	-0.192955
66935966	chr5:66935966:C:T	2.00913e-06	-0.759117	-7.12552e-10
66936115	chr5:66936115:A:G	3.89491e-06	0.0733254	-0.170473
66936318	chr5:66936318:C:T	8.95963e-06	-1.02205e-10	0.735911
66936511	chr5:66936511:G:A	1.49643e-06	-1.02205e-10	-1.05373
66936545	chr5:66936545:G:A	1.34241e-05	1.14023	-7.12552e-10
66936558	chr5:66936558:G:A	9.67338e-07	-1.49002	-7.12552e-10
66937125	chr5:66937125:C:T	7.92622e-07	-1.02205e-10	-1.68923
66937126	chr5:66937126:G:A	8.10106e-07	-1.02205e-10	-1.66741
66937397	chr5:66937397:C:T	7.97178e-07	-1.02205e-10	-1.68349
66937980	chr5:66937980:A:G	6.02258e-06	-0.11094	0.449639
66938176	chr5:66938176:T:C	1.4396e-06	-1.02205e-10	-1.09245
66938613	chr5:66938613:A:G	1.76679e-07	-1.51447	-1.67578
66938824	chr5:66938824:A:G	1.35638e-05	1.15059	-7.12552e-10
66938917	chr5:66938917:G:T	2.85939e-06	-1.02205e-10	-0.40621
66938931	chr5:66938931:T:G	1.58084e-06	-0.99886	-7.12552e-10
66939372	chr5:66939372:A:G	2.11252e-06	-0.0134514	-0.695484
66939751	chr5:66939751:T:G	1.81734e-06	-1.02205e-10	-0.859442
66940022	chr5:66940022:A:G	1.00414e-06	-1.02205e-10	-1.45268
66940270	chr5:66940270:C:T	7.20286e-06	0.0769134	0.440747
66940454	chr5:66940454:T:C	1.50409e-05	-1.02205e-10	1.25396
66940674	chr5:66940674:T:C	9.61564e-07	-1.49601	-7.12552e-10
66941237	chr5:66941237:CAG:C	7.90748e-07	-1.02205e-10	-1.69159
66941549	chr5:66941549:A:G	1.17932e-06	-1.02205e-10	-1.29188
66941656	chr5:66941656:A:G	1.57585e-05	-1.02205e-10	1.30056
66942172	chr5:66942172:T:C	2.6078e-06	-1.02205e-10	-0.49831
66942233	chr5:66942233:C:A	8.2705e-07	-1.02205e-10	-1.64671
66942369	chr5:66942369:T:A	9.66076e-07	-1.02205e-10	-1.49133
66942421	chr5:66942421:G:C	1.1311e-05	-1.02205e-10	0.968958
66942552	chr5:66942552:G:A	7.9743e-07	-1.02205e-10	-1.68318
66942889	chr5:66942889:A:G	3.68109e-06	-1.02205e-10	-0.153607
66943359	chr5:66943359:T:A	1.20468e-06	-1.02205e-10	-1.27061
66943394	chr5:66943394:C:T	1.52679e-05	1.26894	-7.12552e-10
66943544	chr5:66943544:A:G	1.84656e-05	1.45909	-7.12552e-10
66943574	chr5:66943574:G:A	1.11967e-05	-1.02205e-10	0.9588
66944027	chr5:66944027:A:G	8.32027e-07	-1.02205e-10	-1.64071
66944440	chr5:66944440:G:C	2.6546e-06	-0.243355	-0.237167
66944916	chr5:66944916:T:C	6.7895e-07	-0.202676	-1.64135
66945071	chr5:66945071:CT:C	7.02061e-06	0.492033	-7.12552e-10
66945292	chr5:66945292:T:C	7.95418e-07	-1.02205e-10	-1.6857
66945410	chr5:66945410:C:T	5.21757e-06	-1.02205e-10	0.195215
66945467	chr5:66945467:G:C	3.05807e-06	-0.339032	-7.12552e-10
66945599	chr5:66945599:C:T	8.27696e-07	-1.02205e-10	-1.64593
66945793	chr5:66945793:T:G	3.46236e-06	-1.02205e-10	-0.214865
66946936	chr5:66946936:T:C	7.93823e-07	-1.02205e-10	-1.68771
66946958	chr5:66946958:G:A	1.04471e-06	-1.02205e-10	-1.41308
66947123	chr5:66947123:T:G	8.86006e-06	-1.02205e-10	0.724737
66947893	chr5:66947893:G:A	2.58093e-07	-1.19571	-1.61554
66948296	chr5:66948296:C:T	9.47077e-07	-1.02205e-10	-1.51119
66949159	chr5:66949159:A:G	4.4811e-06	-1.02205e-10	0.0430508
66949373	chr5:66949373:T:C	1.24395e-06	-1.02205e-10	-1.23853
66950182	chr5:66950182:G:A	3.11595e-07	-0.95187	-1.671
66950834	chr5:66950834:G:GT	5.34047e-06	-1.02205e-10	0.218496
66950953	chr5:66950953:C:T	1.53419e-06	-1.02205e-10	-1.02881
66951185	chr5:66951185:T:C	2.75056e-06	-1.02205e-10	-0.445011
66952806	chr5:66952806:AG:A	3.02771e-07	-0.960236	-1.69136
66952944	chr5:66952944:C:T	3.03716e-07	-0.956867	-1.69161
66953284	chr5:66953284:T:C	1.62268e-06	-1.02205e-10	-0.97274
66953329	chr5:66953329:G:A	7.91106e-07	-1.02205e-10	-1.69114
66953347	chr5:66953347:T:C	8.24465e-07	-0.663004	-0.986834
66953393	chr5:66953393:G:T	3.26721e-07	-0.88464	-1.69083
66953935	chr5:66953935:G:C	1.85412e-06	-1.02205e-10	-0.839406
66954305	chr5:66954305:C:T	9.45602e-07	-0.218881	-1.29387
66954500	chr5:66954500:T:C	5.63367e-05	-1.02205e-10	2.57453
66954513	chr5:66954513:A:AACAACAC	1.15434e-06	-1.31329	-7.12552e-10
66954556	chr5:66954556:T:C	1.00938e-06	-0.244805	-1.20267
66954627	chr5:66954627:G:A	2.42232e-06	-1.02205e-10	-0.572091
66954768	chr5:66954768:A:G	1.0494e-06	-0.168887	-1.23971
66954987	chr5:66954987:G:GTC	1.07225e-06	-0.149238	-1.23782
66955110	chr5:66955110:A:G	9.04107e-07	-0.186279	-1.37135
66955190	chr5:66955190:C:T	9.82827e-07	-0.276121	-1.19802
66955345	chr5:66955345:T:C	1.00211e-06	-0.268389	-1.18632
66955375	chr5:66955375:T:C	1.16311e-06	-0.153929	-1.15179
66955568	chr5:66955568:A:G	2.73912e-06	-1.02205e-10	-0.449182
66955626	chr5:66955626:T:C	1.09813e-06	-0.163213	-1.2
66955798	chr5:66955798:A:C	2.6513e-06	-0.563651	0.0818853
66955839	chr5:66955839:G:A	2.59385e-06	-0.606411	0.102736
66955846	chr5:66955846:C:T	2.41629e-06	-0.655343	0.0807612
66956357	chr5:66956357:A:AGT	7.95272e-07	-1.02205e-10	-1.68589
66956498	chr5:66956498:A:G	1.67197e-06	-1.44605	0.503242
66956634	chr5:66956634:G:A	9.00086e-07	-1.02205e-10	-1.56208
66956802	chr5:66956802:C:T	5.15409e-07	-1.20839	-0.911219
66956821	chr5:66956821:C:G	1.1827e-06	-1.02205e-10	-1.28902
66956849	chr5:66956849:GA:G	3.33531e-06	-0.252251	-7.12552e-10
66957186	chr5:66957186:A:C	3.53608e-06	-1.02205e-10	-0.193798
66957336	chr5:66957336:C:T	4.98002e-07	-1.43753	-0.716442
66957614	chr5:66957614:TGAGA:T	8.92342e-06	-1.02205e-10	0.731863
66958046	chr5:66958046:CA:C	3.5116e-06	-1.02205e-10	-0.200746
66958323	chr5:66958323:C:T	9.43759e-07	-1.02205e-10	-1.5147
66958523	chr5:66958523:C:A	2.94578e-07	-0.987931	-1.6911
66959352	chr5:66959352:C:T	7.79582e-06	0.596771	-7.12552e-10
66959428	chr5:66959428:A:C	3.08202e-06	-0.331232	-7.12552e-10
66959498	chr5:66959498:A:G	4.99083e-06	-1.45166	1.60245
66959635	chr5:66959635:TGC:T	1.30262e-06	-1.02205e-10	-1.19244
66960186	chr5:66960186:A:G	2.55304e-07	-1.38843	-1.43369
66960598	chr5:66960598:G:A	3.32058e-07	-1.21656	-1.34271
66960755	chr5:66960755:C:T	5.04456e-07	-1.24169	-0.899406
66960800	chr5:66960800:T:C	1.19597e-06	-1.02205e-10	-1.27786
66962020	chr5:66962020:A:T	4.96976e-07	-1.24665	-0.909384
66962249	chr5:66962249:C:T	2.72999e-07	-1.06792	-1.68718
66962260	chr5:66962260:G:A	1.97664e-06	-1.02205e-10	-0.775419
66962380	chr5:66962380:T:C	2.27234e-06	-1.02205e-10	-0.636009
66962465	chr5:66962465:C:T	8.95059e-07	-1.02205e-10	-1.56768
66962639	chr5:66962639:G:A	1.00436e-06	-1.45247	-7.12552e-10
66962645	chr5:66962645:G:A	8.27357e-07	-1.02205e-10	-1.64634
66962753	chr5:66962753:A:G	2.98849e-06	-1.44239	1.08034
66963285	chr5:66963285:G:A	2.5957e-07	-1.18633	-1.61921
66963295	chr5:66963295:A:G	1.29297e-06	-1.02205e-10	-1.19987
66963890	chr5:66963890:C:T	8.14985e-07	-1.02205e-10	-1.6614
66964300	chr5:66964300:A:G	1.79374e-07	-1.5212	-1.6539
66964610	chr5:66964610:G:C	2.04737e-06	-1.02205e-10	-0.740259
66965269	chr5:66965269:T:G	8.3529e-07	-1.02205e-10	-1.63679
66965860	chr5:66965860:CCAATCTGAGTT:C	8.85886e-07	-1.02205e-10	-1.57798
66966013	chr5:66966013:G:A	4.13995e-07	-1.24368	-1.09504
66966433	chr5:66966433:A:G	3.36676e-06	-1.02205e-10	-0.242867
66966759	chr5:66966759:G:A	3.21725e-06	-1.02205e-10	-0.288289
66967071	chr5:66967071:G:A	2.41743e-07	-1.38918	-1.48751
66968348	chr5:66968348:C:A	2.1227e-06	-1.02205e-10	-0.70413
66968459	chr5:66968459:A:G	3.2261e-06	-1.02205e-10	-0.285543
66968576	chr5:66968576:G:A	3.11918e-07	-1.06304	-1.5588
66968727	chr5:66968727:A:G	1.72644e-06	-1.47995	0.569193
66968923	chr5:66968923:AC:A	9.35825e-07	-1.52314	-7.12552e-10
66969064	chr5:66969064:T:G	1.08379e-06	-1.02205e-10	-1.37635
66969151	chr5:66969151:G:A	1.08424e-06	-1.37593	-7.12552e-10
66969176	chr5:66969176:C:G	9.05843e-07	-1.02205e-10	-1.55571
66969213	chr5:66969213:A:G	2.82968e-07	-1.31538	-1.40386
66969316	chr5:66969316:T:C	4.58532e-07	-1.3127	-0.923839
66969800	chr5:66969800:T:C	1.28504e-05	-1.02205e-10	1.09656
66970767	chr5:66970767:G:A	9.02467e-07	-1.02205e-10	-1.55944
66970810	chr5:66970810:G:T	4.01402e-06	-0.0670249	-7.12552e-10
66971051	chr5:66971051:T:G	8.19915e-07	-1.02205e-10	-1.65537
66971254	chr5:66971254:T:A	1.13085e-06	-1.33385	-7.12552e-10
66971492	chr5:66971492:C:T	8.88533e-07	-1.02205e-10	-1.575
66971559	chr5:66971559:C:T	9.30296e-07	-1.02205e-10	-1.52907
66971579	chr5:66971579:G:C	7.98308e-07	-1.02205e-10	-1.68208
66971661	chr5:66971661:T:C	1.90799e-06	-1.02205e-10	-0.810769
66971923	chr5:66971923:T:TG	2.6081e-07	-1.27677	-1.52401
66972013	chr5:66972013:A:G	3.46382e-06	-1.02205e-10	-0.214445
66972101	chr5:66972101:A:G	1.10789e-06	-1.02205e-10	-1.35436
66972712	chr5:66972712:C:T	9.51857e-07	-1.02205e-10	-1.50616
66972822	chr5:66972822:G:A	1.2564e-06	-1.02205e-10	-1.22857
66972941	chr5:66972941:C:T	3.46371e-06	-1.02205e-10	-0.214476
66972981	chr5:66972981:T:C	2.68428e-07	-1.11572	-1.65627
66973093	chr5:66973093:A:AT	1.2813e-06	-1.02205e-10	-1.20894
66973384	chr5:66973384:T:C	2.27075e-06	-1.02205e-10	-0.636709
66973445	chr5:66973445:G:C	2.71153e-07	-1.50366	-1.25823
66973523	chr5:66973523:G:A	1.12758e-06	-1.02205e-10	-1.33675
66973595	chr5:66973595:T:C	2.94054e-07	-1.03132	-1.64949
66973608	chr5:66973608:G:A	2.08993e-06	-1.02205e-10	-0.719688
66973928	chr5:66973928:T:C	4.27056e-06	-1.02205e-10	-0.00507109
66974494	chr5:66974494:T:G	1.5192e-06	-1.43798	0.399353
66974528	chr5:66974528:G:A	7.96062e-07	-1.02205e-10	-1.68489
66974612	chr5:66974612:C:T	1.16774e-05	-1.02205e-10	1.00084
66975294	chr5:66975294:G:C	3.20907e-06	-1.02205e-10	-0.290835
66975353	chr5:66975353:G:A	3.07577e-06	-1.02205e-10	-0.333261
66975358	chr5:66975358:T:C	3.60125e-07	-1.33949	-1.13863
66975535	chr5:66975535:G:A	9.87744e-07	-1.02205e-10	-1.46915
66975588	chr5:66975588:A:G	3.19721e-06	-1.02205e-10	-0.294537
66975774	chr5:66975774:A:T	1.79459e-06	-1.02205e-10	-0.872041
66975780	chr5:66975780:G:A	1.59594e-06	-1.02205e-10	-0.989352
66975986	chr5:66975986:A:G	2.6486e-07	-1.11693	-1.66844
66976257	chr5:66976257:C:T	1.45134e-05	-1.02205e-10	1.21825
66976700	chr5:66976700:C:T	9.63035e-07	-1.02205e-10	-1.49448
66976757	chr5:66976757:CTT:C	8.31755e-07	-1.02205e-10	-1.64103
66977169	chr5:66977169:C:T	1.00352e-06	-1.45331	-7.12552e-10
66977250	chr5:66977250:G:A	5.06152e-06	-1.02205e-10	0.164851
66977313	chr5:66977313:A:T	8.46386e-07	-1.02205e-10	-1.6236
66977329	chr5:66977329:A:T	8.4095e-07	-1.02205e-10	-1.63004
66977348	chr5:66977348:G:A	2.34436e-06	-1.02205e-10	-0.604803
66977602	chr5:66977602:A:C	3.14349e-06	-1.02205e-10	-0.311482
66978018	chr5:66978018:G:A	1.3941e-06	-1.02205e-10	-1.12457
66978191	chr5:66978191:C:T	3.318e-06	-1.02205e-10	-0.257454
66978792	chr5:66978792:A:G	3.75535e-07	-1.20058	-1.23564
66978838	chr5:66978838:C:T	1.0846e-06	-1.02205e-10	-1.37561
66978839	chr5:66978839:G:A	1.21174e-06	-1.02205e-10	-1.26476
66978952	chr5:66978952:A:G	7.9062e-07	-1.02205e-10	-1.69176
66979202	chr5:66979202:G:A	6.41912e-06	-1.02205e-10	0.402464
66979224	chr5:66979224:T:C	4.2047e-07	-1.29241	-1.03079
66979456	chr5:66979456:T:C	2.16654e-07	-1.38338	-1.60289
66979510	chr5:66979510:C:A	1.76278e-06	-1.02205e-10	-0.889927
66979972	chr5:66979972:C:T	2.46664e-07	-1.16699	-1.68956
66980754	chr5:66980754:T:C	1.33648e-06	-1.02205e-10	-1.16678
66980924	chr5:66980924:A:C	1.30826e-06	-1.02205e-10	-1.18812
66981140	chr5:66981140:A:T	1.73572e-07	-1.51901	-1.68897
66981222	chr5:66981222:A:C	8.54799e-07	-1.02205e-10	-1.61371
66981269	chr5:66981269:C:T	8.0351e-07	-1.02205e-10	-1.67558
66981499	chr5:66981499:G:C	8.19078e-07	-1.02205e-10	-1.65639
66982008	chr5:66982008:C:T	2.00719e-06	-0.760082	-7.12552e-10
66982284	chr5:66982284:A:G	1.38751e-06	-1.02205e-10	-1.12931
66982570	chr5:66982570:A:G	1.93495e-07	-1.41764	-1.68169
66982886	chr5:66982886:A:G	2.65177e-07	-1.1099	-1.67427
66983085	chr5:66983085:C:T	2.36162e-07	-1.51668	-1.38337
66983220	chr5:66983220:A:T	1.1688e-06	-1.02205e-10	-1.30084
66983666	chr5:66983666:A:T	8.28348e-07	-1.02205e-10	-1.64514
66983839	chr5:66983839:G:A	1.02784e-06	-1.02205e-10	-1.42936
66984070	chr5:66984070:C:G	1.26356e-06	-1.02205e-10	-1.22288
66984097	chr5:66984097:G:C	2.07362e-06	-1.02205e-10	-0.727522
66984667	chr5:66984667:G:T	9.38477e-07	-1.52031	-7.12552e-10
66984749	chr5:66984749:T:C	1.55537e-06	-1.0151	-7.12552e-10
66984911	chr5:66984911:T:C	1.01869e-06	-1.4383	-7.12552e-10
66984942	chr5:66984942:T:C	1.26251e-06	-1.02205e-10	-1.22372
66985131	chr5:66985131:C:G	1.74865e-07	-1.51554	-1.68502
66985179	chr5:66985179:G:A	2.58727e-07	-1.48872	-1.32007
66985210	chr5:66985210:G:C	1.03348e-06	-1.02205e-10	-1.42388
66986070	chr5:66986070:C:G	2.63989e-07	-1.29505	-1.49362
66986509	chr5:66986509:C:T	8.14853e-07	-1.02205e-10	-1.66157
66986619	chr5:66986619:T:TA	1.01047e-06	-1.4464	-7.12552e-10
66986803	chr5:66986803:G:A	1.17672e-06	-1.02205e-10	-1.29409
66986967	chr5:66986967:T:C	2.93616e-07	-1.06546	-1.61683
66987102	chr5:66987102:A:G	8.68017e-07	-1.02205e-10	-1.59836
66987331	chr5:66987331:T:C	1.55127e-06	-1.01774	-7.12552e-10
66987357	chr5:66987357:G:C	2.57435e-07	-1.12654	-1.68727
66987968	chr5:66987968:G:A	9.55028e-07	-1.02205e-10	-1.50283
66987999	chr5:66987999:A:T	9.75983e-07	-1.48113	-7.12552e-10
66988236	chr5:66988236:G:A	1.21478e-06	-1.02205e-10	-1.26225
66988774	chr5:66988774:A:T	2.38301e-07	-1.19964	-1.6914
66988871	chr5:66988871:T:C	1.9338e-07	-1.52557	-1.57434
66988992	chr5:66988992:G:A	9.68487e-07	-1.48884	-7.12552e-10
66989512	chr5:66989512:C:T	8.24165e-07	-1.02205e-10	-1.6502
66989845	chr5:66989845:C:A	2.47625e-07	-1.48665	-1.36601
66990321	chr5:66990321:A:G	3.83516e-06	-0.112606	-7.12552e-10
66990385	chr5:66990385:T:C	1.84191e-07	-1.52559	-1.62301
66990882	chr5:66990882:A:G	2.12116e-06	-1.02205e-10	-0.704854
66990987	chr5:66990987:T:C	1.21717e-06	-1.02205e-10	-1.26029
66991498	chr5:66991498:C:T	1.09433e-06	-1.36667	-7.12552e-10
66991770	chr5:66991770:A:G	3.25633e-07	-0.944067	-1.63474
66992055	chr5:66992055:A:G	1.73903e-07	-1.52088	-1.68519
66992139	chr5:66992139:G:A	3.05761e-07	-0.951179	-1.69059
66992276	chr5:66992276:C:G	1.08908e-06	-1.02205e-10	-1.37148
66992377	chr5:66992377:G:T	1.11281e-06	-1.02205e-10	-1.34993
66992475	chr5:66992475:TG:T	3.28017e-07	-1.17963	-1.39188
66992511	chr5:66992511:T:C	1.1109e-06	-1.02205e-10	-1.35164
66992529	chr5:66992529:C:T	1.5348e-06	-1.02842	-7.12552e-10
66992572	chr5:66992572:G:T	7.9136e-07	-1.02205e-10	-1.69082
66992796	chr5:66992796:C:T	4.56989e-07	-0.741264	-1.49865
66993650	chr5:66993650:A:G	9.37504e-07	-1.52135	-7.12552e-10
66994082	chr5:66994082:G:C	1.08846e-06	-1.37206	-7.12552e-10
66994480	chr5:66994480:CATTT:C	2.20953e-07	-1.36855	-1.59807
66994623	chr5:66994623:C:T	1.60419e-06	-0.984198	-7.12552e-10
66994794	chr5:66994794:T:G	8.23005e-07	-1.02205e-10	-1.65161
66995125	chr5:66995125:A:C	9.51456e-07	-1.02205e-10	-1.50658
66995160	chr5:66995160:ACTT:A	2.7223e-07	-1.46827	-1.28966
66995542	chr5:66995542:A:G	2.16474e-07	-1.3237	-1.6634
66995954	chr5:66995954:C:A	1.43437e-06	-1.02205e-10	-1.09609
66996029	chr5:66996029:A:G	8.39949e-07	-1.02205e-10	-1.63123
66996287	chr5:66996287:T:A	3.52943e-07	-1.26969	-1.22857
66996446	chr5:66996446:G:GTTT	9.8124e-07	-1.02205e-10	-1.47576
66996451	chr5:66996451:A:C	9.70209e-07	-1.02205e-10	-1.48706
66996560	chr5:66996560:G:A	9.74408e-07	-1.02205e-10	-1.48274
66996864	chr5:66996864:G:T	1.03616e-06	-1.02205e-10	-1.42129
66997014	chr5:66997014:A:G	7.99779e-07	-1.02205e-10	-1.68024
66997194	chr5:66997194:C:T	9.39406e-07	-1.02205e-10	-1.51932
66997435	chr5:66997435:T:C	7.99594e-07	-1.02205e-10	-1.68047
66997717	chr5:66997717:A:G	2.63134e-07	-1.36782	-1.42409
66997816	chr5:66997816:G:A	2.55125e-07	-1.50465	-1.31817
66998150	chr5:66998150:A:G	9.49199e-07	-1.02205e-10	-1.50895
66998266	chr5:66998266:T:C	2.07912e-07	-1.42137	-1.60609
66998374	chr5:66998374:T:G	2.6235e-07	-1.40772	-1.38717
66998599	chr5:66998599:C:G	2.27615e-07	-1.36575	-1.57116
66998893	chr5:66998893:T:C	8.34004e-07	-1.02205e-10	-1.63833
66998900	chr5:66998900:T:C	1.35305e-06	-1.02205e-10	-1.15446
66999561	chr5:66999561:A:G	2.63448e-07	-1.38742	-1.4033
66999905	chr5:66999905:T:C	7.90947e-07	-1.02205e-10	-1.69134
66999978	chr5:66999978:T:C	5.77801e-07	-1.51097	-0.494372
67000190	chr5:67000190:TG:T	9.01881e-07	-1.02205e-10	-1.56009
67000309	chr5:67000309:G:A	8.13323e-07	-1.02205e-10	-1.66344
67000324	chr5:67000324:A:G	2.88662e-07	-1.49299	-1.20633
67000543	chr5:67000543:C:T	9.00638e-07	-1.02205e-10	-1.56147
67000589	chr5:67000589:T:C	8.37946e-07	-1.02205e-10	-1.63362
67001210	chr5:67001210:T:C	9.779e-07	-1.02205e-10	-1.47916
67001826	chr5:67001826:C:G	1.07589e-06	-1.02205e-10	-1.38367
67002461	chr5:67002461:G:A	1.72856e-06	-1.02205e-10	-0.909527
67002809	chr5:67002809:A:G	2.39962e-07	-1.46164	-1.42245
67002834	chr5:67002834:T:C	9.04852e-07	-1.02205e-10	-1.5568
67003145	chr5:67003145:A:G	9.59758e-07	-1.02205e-10	-1.49789
67003244	chr5:67003244:T:C	1.7098e-06	-1.02205e-10	-0.920439
67003942	chr5:67003942:G:A	1.67709e-06	-1.02205e-10	-0.939755
67004270	chr5:67004270:T:TG	3.43748e-06	-1.02205e-10	-0.222078
67005166	chr5:67005166:C:T	8.06012e-07	-1.02205e-10	-1.67247
67005510	chr5:67005510:A:C	9.65764e-07	-1.02205e-10	-1.49165
67005644	chr5:67005644:T:C	2.72281e-06	-1.02205e-10	-0.455152
67006040	chr5:67006040:T:A	8.18008e-07	-1.02205e-10	-1.6577
67006094	chr5:67006094:C:T	7.91992e-07	-1.02205e-10	-1.69002
67006196	chr5:67006196:T:C	2.17802e-06	-1.02205e-10	-0.678403
67006520	chr5:67006520:T:A	1.47296e-06	-1.02205e-10	-1.06955
67006669	chr5:67006669:C:A	8.96626e-07	-1.02205e-10	-1.56593
67007518	chr5:67007518:G:A	2.1803e-07	-1.33018	-1.64976
67007575	chr5:67007575:T:A	1.53694e-06	-1.02205e-10	-1.02702
67008012	chr5:67008012:A:G	9.24014e-07	-1.02205e-10	-1.53584
67008733	chr5:67008733:AAAG:A	8.91139e-07	-1.02205e-10	-1.57207
67008788	chr5:67008788:C:G	8.53367e-07	-1.02205e-10	-1.61538
67008811	chr5:67008811:G:C	1.01819e-06	-1.43879	-7.12552e-10
67008816	chr5:67008816:C:G	9.97593e-07	-1.02205e-10	-1.45923
67008995	chr5:67008995:T:C	2.22294e-07	-1.31658	-1.644
67009610	chr5:67009610:A:C	2.16137e-07	-1.32	-1.66866
67009622	chr5:67009622:G:A	2.25876e-07	-1.28702	-1.65756
67009908	chr5:67009908:G:A	1.07523e-06	-1.02205e-10	-1.38428
67010039	chr5:67010039:C:T	1.44566e-06	-1.02205e-10	-1.08825
67010164	chr5:67010164:T:C	2.08256e-07	-1.35018	-1.67563
67010747	chr5:67010747:A:G	1.1804e-06	-1.02205e-10	-1.29096
67011102	chr5:67011102:G:A	7.52605e-07	-1.46495	-0.276085
67011174	chr5:67011174:G:A	3.44943e-07	-0.913942	-1.60725
67011223	chr5:67011223:A:G	9.74143e-07	-1.48301	-7.12552e-10
67011279	chr5:67011279:G:A	4.20076e-07	-1.52529	-0.798849
67012023	chr5:67012023:T:A	2.32231e-06	-0.614254	-7.12552e-10
67012194	chr5:67012194:TAGAG:T	2.3123e-07	-1.40435	-1.51681
67012399	chr5:67012399:C:T	2.68614e-07	-1.3	-1.4713
67012474	chr5:67012474:A:G	7.93422e-07	-1.02205e-10	-1.68822
67012487	chr5:67012487:G:T	2.11297e-06	-1.02205e-10	-0.70872
67012663	chr5:67012663:A:C	2.78376e-07	-1.24237	-1.49323
67012924	chr5:67012924:G:GA	8.62869e-07	-1.02205e-10	-1.60431
67013002	chr5:67013002:C:CTAAT	9.41715e-07	-1.02205e-10	-1.51687
67013544	chr5:67013544:T:C	1.08535e-06	-1.02205e-10	-1.37491
67013627	chr5:67013627:A:C	3.34834e-06	-0.248354	-7.12552e-10
67013756	chr5:67013756:A:G	2.23511e-07	-1.27931	-1.6758
67013871	chr5:67013871:C:T	1.30291e-05	1.11037	-7.12552e-10
67013907	chr5:67013907:A:G	9.74791e-07	-1.02205e-10	-1.48235
67014196	chr5:67014196:G:C	8.79507e-07	-1.02205e-10	-1.58521
67014277	chr5:67014277:T:C	2.91783e-07	-1.11585	-1.57271
67014323	chr5:67014323:G:A	3.24292e-07	-0.941408	-1.64152
67014364	chr5:67014364:A:G	2.0205e-07	-1.38988	-1.66618
67015511	chr5:67015511:A:G	2.34438e-07	-1.22289	-1.68449
67015542	chr5:67015542:C:G	8.02461e-07	-1.02205e-10	-1.67689
67015949	chr5:67015949:G:A	2.24947e-06	-0.646124	-7.12552e-10
67016719	chr5:67016719:C:T	7.91143e-07	-1.02205e-10	-1.69109
67016852	chr5:67016852:C:A	1.99963e-06	-1.02205e-10	-0.763855
67016854	chr5:67016854:G:A	8.76763e-07	-1.02205e-10	-1.58834
67017065	chr5:67017065:C:T	7.90866e-07	-1.02205e-10	-1.69144
67017095	chr5:67017095:G:A	2.44567e-07	-1.28834	-1.57675
67017390	chr5:67017390:T:C	4.27061e-07	-1.28177	-1.02588
67017755	chr5:67017755:T:C	5.08107e-07	-1.50326	-0.630617
67017770	chr5:67017770:C:T	7.91676e-07	-1.02205e-10	-1.69042
67018413	chr5:67018413:A:G	2.55633e-07	-1.30855	-1.51227
67018819	chr5:67018819:T:C	1.35929e-06	-1.02205e-10	-1.14986
67019033	chr5:67019033:T:A	2.39255e-07	-1.2958	-1.59124
67019051	chr5:67019051:TTACTA:T	2.42603e-07	-1.36316	-1.50998
67019159	chr5:67019159:AT:A	1.01696e-06	-1.02205e-10	-1.44
67019162	chr5:67019162:C:A	1.02252e-06	-1.02205e-10	-1.43455
67019402	chr5:67019402:A:T	9.62254e-07	-1.02205e-10	-1.49529
67019515	chr5:67019515:G:A	1.90162e-06	-1.02205e-10	-0.81411
67019565	chr5:67019565:G:T	1.94282e-07	-1.49377	-1.6015
67020114	chr5:67020114:C:T	7.93754e-07	-1.02205e-10	-1.6878
67020181	chr5:67020181:A:G	2.72424e-07	-1.21387	-1.54334
67020258	chr5:67020258:G:A	1.20515e-06	-1.27021	-7.12552e-10
67021021	chr5:67021021:A:G	9.60121e-07	-1.02205e-10	-1.49751
67021359	chr5:67021359:C:T	8.85518e-07	-1.02205e-10	-1.5784
67021394	chr5:67021394:A:G	1.91679e-07	-1.49633	-1.61242
67021437	chr5:67021437:A:G	1.87129e-07	-1.4982	-1.63458
67021489	chr5:67021489:T:C	2.13832e-07	-1.3931	-1.60628
67022368	chr5:67022368:A:G	1.9469e-07	-1.50238	-1.59078
67023238	chr5:67023238:A:T	7.99416e-07	-1.02205e-10	-1.68069
67024229	chr5:67024229:T:G	1.97431e-06	-1.02205e-10	-0.7766
67024338	chr5:67024338:C:T	1.88778e-07	-1.47282	-1.65118
67024371	chr5:67024371:A:G	1.85845e-07	-1.46873	-1.67093
67024484	chr5:67024484:TACATATCTA:T	1.97055e-07	-1.41395	-1.66714
67024574	chr5:67024574:T:C	2.51811e-06	-0.53331	-7.12552e-10
67024988	chr5:67024988:A:C	2.06322e-06	-1.02205e-10	-0.732548
67025112	chr5:67025112:A:G	2.00219e-07	-1.52029	-1.54487
67025551	chr5:67025551:G:C	1.91131e-07	-1.42669	-1.68492
67025713	chr5:67025713:A:G	9.23978e-07	-1.02205e-10	-1.53588
67025721	chr5:67025721:T:C	9.24629e-07	-1.02205e-10	-1.53518
67025751	chr5:67025751:G:A	1.87853e-07	-1.51663	-1.61228
67025807	chr5:67025807:C:T	1.90947e-06	-1.02205e-10	-0.80999
67025899	chr5:67025899:T:C	2.43174e-07	-1.50248	-1.36831
67025966	chr5:67025966:T:C	8.74943e-07	-1.02205e-10	-1.59041
67026224	chr5:67026224:C:T	2.00494e-07	-1.41538	-1.64841
67026772	chr5:67026772:T:C	1.95861e-07	-1.49098	-1.59619
67026908	chr5:67026908:G:A	3.94986e-07	-1.50443	-0.881292
67026913	chr5:67026913:A:G	2.27916e-07	-1.49278	-1.44281
67026991	chr5:67026991:G:A	1.42963e-06	-1.0994	-7.12552e-10
67027172	chr5:67027172:A:G	7.98226e-07	-1.02205e-10	-1.68218
67027260	chr5:67027260:A:C	8.04644e-07	-1.02205e-10	-1.67417
67027786	chr5:67027786:G:A	2.63603e-06	-1.02205e-10	-0.487543
67028166	chr5:67028166:A:AG	2.03374e-07	-1.41767	-1.63185
67028168	chr5:67028168:A:G	2.0427e-07	-1.41187	-1.63326
67028247	chr5:67028247:A:G	9.27764e-07	-1.02205e-10	-1.5318
67028324	chr5:67028324:A:G	2.57446e-07	-1.47593	-1.33783
67028467	chr5:67028467:T:G	1.97756e-07	-1.41032	-1.66722
67028492	chr5:67028492:A:G	9.06487e-07	-1.02205e-10	-1.555
67028851	chr5:67028851:G:A	7.91442e-07	-1.02205e-10	-1.69072
67028923	chr5:67028923:G:A	2.19762e-07	-1.45003	-1.522
67028927	chr5:67028927:A:G	8.50568e-07	-1.02205e-10	-1.61867
67029064	chr5:67029064:G:A	8.85773e-07	-1.02205e-10	-1.57811
67029195	chr5:67029195:A:G	2.06644e-06	-1.02205e-10	-0.730989
67030173	chr5:67030173:T:G	1.89477e-06	-1.39357	0.575853
67030184	chr5:67030184:T:C	9.31558e-07	-1.02205e-10	-1.52771
67031136	chr5:67031136:G:A	1.05553e-06	-1.40277	-7.12552e-10
67031179	chr5:67031179:A:G	2.64912e-07	-1.46225	-1.32292
67031352	chr5:67031352:A:G	7.8493e-07	-1.38488	-0.314096
67031360	chr5:67031360:A:T	8.15211e-07	-1.37428	-0.286847
67031365	chr5:67031365:A:T	1.97001e-07	-1.52571	-1.55565
67031782	chr5:67031782:C:T	1.94237e-07	-1.40482	-1.69068
67031842	chr5:67031842:G:C	8.24486e-07	-1.02205e-10	-1.64981
67031934	chr5:67031934:C:T	9.96735e-07	-1.02205e-10	-1.46009
67032481	chr5:67032481:A:G	1.85305e-07	-1.51475	-1.62782
67032888	chr5:67032888:A:G	1.7643e-07	-1.4999	-1.69175
67032973	chr5:67032973:G:A	1.25418e-06	-1.02205e-10	-1.23034
67035375	chr5:67035375:T:C	1.86054e-07	-1.5214	-1.61714
67035519	chr5:67035519:A:C	6.18675e-07	-1.39805	-0.538943
67035643	chr5:67035643:G:A	1.84268e-07	-1.50345	-1.64473
67035780	chr5:67035780:G:A	9.47875e-07	-1.51035	-7.12552e-10
67035857	chr5:67035857:G:A	1.80814e-07	-1.52625	-1.64085
67036578	chr5:67036578:A:G	1.76267e-07	-1.52273	-1.66984
67036649	chr5:67036649:A:G	2.65791e-06	-1.02205e-10	-0.479278
67037315	chr5:67037315:A:G	8.98286e-07	-1.02205e-10	-1.56408
67037461	chr5:67037461:C:T	7.91691e-07	-1.02205e-10	-1.6904
67037613	chr5:67037613:A:G	9.17622e-07	-1.41961	-0.123174
67037781	chr5:67037781:G:T	1.39519e-06	-1.12378	-7.12552e-10
67038335	chr5:67038335:A:T	1.27895e-06	-1.02205e-10	-1.21078
67038496	chr5:67038496:G:A	8.87003e-07	-1.02205e-10	-1.57672
67038674	chr5:67038674:A:T	1.76876e-07	-1.52405	-1.66507
67038724	chr5:67038724:T:A	1.77603e-07	-1.52381	-1.66122
67038803	chr5:67038803:C:T	1.78321e-07	-1.52394	-1.65705
67039101	chr5:67039101:T:G	8.89398e-07	-1.02205e-10	-1.57403
67039523	chr5:67039523:G:A	8.57282e-07	-1.02205e-10	-1.61081
67039624	chr5:67039624:C:T	7.93166e-07	-1.02205e-10	-1.68854
67039765	chr5:67039765:C:T	1.53872e-06	-1.02586	-7.12552e-10
67040129	chr5:67040129:G:A	8.98289e-07	-1.02205e-10	-1.56408
67040606	chr5:67040606:A:G	3.14187e-07	-0.979997	-1.63459
67041583	chr5:67041583:A:G	9.25499e-07	-1.02205e-10	-1.53424
67041716	chr5:67041716:C:A	1.89676e-07	-1.52587	-1.59338
67041960	chr5:67041960:G:T	9.84106e-07	-1.02205e-10	-1.47284
67042461	chr5:67042461:T:C	2.19942e-07	-1.45673	-1.51448
67042518	chr5:67042518:CCT:C	1.84691e-07	-1.45994	-1.68595
67042584	chr5:67042584:C:T	2.65895e-06	-1.02205e-10	-0.478887
67043054	chr5:67043054:A:G	5.26743e-07	-1.46255	-0.635306
67043420	chr5:67043420:C:T	1.5666e-06	-1.00791	-7.12552e-10
67043453	chr5:67043453:T:G	8.98585e-07	-1.02205e-10	-1.56375
67043465	chr5:67043465:A:T	4.86115e-07	-1.41909	-0.75904
67043694	chr5:67043694:T:C	1.94363e-07	-1.50994	-1.58491
67044575	chr5:67044575:A:C	7.91948e-07	-1.02205e-10	-1.69008
67045043	chr5:67045043:T:C	2.62422e-06	-1.02205e-10	-0.492033
67045365	chr5:67045365:C:T	2.69887e-07	-1.25846	-1.50811
67045422	chr5:67045422:T:C	1.9635e-07	-1.51701	-1.56766
67045801	chr5:67045801:A:G	2.08765e-07	-1.39899	-1.62437
67046181	chr5:67046181:G:C	2.53526e-07	-1.19634	-1.63277
67046377	chr5:67046377:A:G	8.04422e-07	-1.02205e-10	-1.67445
67046918	chr5:67046918:G:T	1.84476e-07	-1.51554	-1.63151
67047115	chr5:67047115:C:T	1.08441e-06	-1.37578	-7.12552e-10
67047221	chr5:67047221:C:T	8.71446e-07	-1.02205e-10	-1.59442
67047438	chr5:67047438:TC:T	8.76612e-07	-1.02205e-10	-1.58851
67047483	chr5:67047483:T:C	7.90665e-07	-1.02205e-10	-1.6917
67047959	chr5:67047959:G:A	1.74898e-07	-1.52504	-1.67533
67048077	chr5:67048077:T:G	8.87514e-07	-1.02205e-10	-1.57615
67048396	chr5:67048396:G:A	8.13331e-07	-1.02205e-10	-1.66343
67048479	chr5:67048479:G:A	1.82205e-07	-1.51785	-1.64159
67048534	chr5:67048534:A:T	9.29228e-07	-1.02205e-10	-1.53022
67049273	chr5:67049273:A:G	1.04305e-06	-1.02205e-10	-1.41467
67050720	chr5:67050720:T:G	2.73979e-06	-1.02205e-10	-0.448936
67050821	chr5:67050821:T:C	1.06218e-06	-1.39649	-7.12552e-10
67050857	chr5:67050857:G:T	2.66428e-06	-1.02205e-10	-0.476884
67050936	chr5:67050936:G:A	9.56369e-07	-1.02205e-10	-1.50143
67051831	chr5:67051831:A:G	2.81169e-06	-1.02205e-10	-0.42303
67052162	chr5:67052162:T:G	2.05326e-07	-1.51496	-1.52502
67052282	chr5:67052282:G:A	9.64109e-07	-1.02205e-10	-1.49337
67052535	chr5:67052535:G:A	2.44369e-07	-1.47417	-1.39172
67052670	chr5:67052670:TTTTA:T	9.58759e-07	-1.02205e-10	-1.49893
67052776	chr5:67052776:C:T	1.99527e-07	-1.48707	-1.58155
67053173	chr5:67053173:G:A	8.80511e-07	-1.02205e-10	-1.58407
67053195	chr5:67053195:G:A	8.13314e-07	-1.02205e-10	-1.66346
67053198	chr5:67053198:A:T	9.0091e-07	-1.02205e-10	-1.56117
67053244	chr5:67053244:C:T	9.17843e-07	-1.02205e-10	-1.54255
67053340	chr5:67053340:T:C	8.96531e-07	-1.02205e-10	-1.56604
67053474	chr5:67053474:T:G	2.66253e-06	-1.02205e-10	-0.477539
67053906	chr5:67053906:G:T	1.16968e-06	-1.30009	-7.12552e-10
67054190	chr5:67054190:A:G	9.35072e-07	-1.02205e-10	-1.52395
67054667	chr5:67054667:C:T	9.07756e-07	-1.02205e-10	-1.5536
67054751	chr5:67054751:A:G	9.74617e-07	-1.48253	-7.12552e-10
67055741	chr5:67055741:G:C	1.84736e-07	-1.45542	-1.69022
67055897	chr5:67055897:G:A	2.51765e-06	-1.02205e-10	-0.533491
67056079	chr5:67056079:A:G	3.20031e-07	-1.114	-1.48216
67056313	chr5:67056313:G:A	1.51312e-06	-1.02205e-10	-1.04264
67056505	chr5:67056505:T:A	9.25646e-07	-1.02205e-10	-1.53408
67056977	chr5:67056977:A:G	1.95752e-07	-1.39771	-1.69001
67057296	chr5:67057296:A:C	8.05297e-07	-1.02205e-10	-1.67336
67057494	chr5:67057494:A:C	1.95359e-07	-1.51687	-1.57287
67057882	chr5:67057882:T:C	4.57037e-07	-1.46396	-0.775843
67058345	chr5:67058345:A:G	9.33436e-07	-1.02205e-10	-1.5257
67058959	chr5:67058959:A:G	7.89192e-07	-1.52625	-0.167314
67059147	chr5:67059147:C:T	2.39914e-07	-1.19333	-1.69096
67059224	chr5:67059224:T:C	1.78974e-07	-1.51488	-1.66245
67059259	chr5:67059259:G:C	1.92383e-07	-1.51142	-1.59366
67059703	chr5:67059703:A:G	8.41515e-07	-1.02205e-10	-1.62937
67059777	chr5:67059777:A:AAAT	1.58737e-06	-1.48112	0.486385
67060116	chr5:67060116:C:A	8.79643e-07	-1.4765	-0.108558
67060362	chr5:67060362:G:A	1.00615e-06	-1.02205e-10	-1.45069
67060602	chr5:67060602:T:C	4.92299e-07	-1.32543	-0.840051
67060804	chr5:67060804:C:A	1.88986e-07	-1.43164	-1.69126
67060919	chr5:67060919:C:T	8.46692e-07	-1.02205e-10	-1.62324
67060933	chr5:67060933:G:A	2.71326e-06	-1.02205e-10	-0.458667
67060942	chr5:67060942:T:A	1.35254e-06	-1.02205e-10	-1.15483
67061062	chr5:67061062:C:T	9.4756e-07	-1.02205e-10	-1.51068
67061515	chr5:67061515:G:T	7.9145e-07	-1.02205e-10	-1.69071
67061540	chr5:67061540:T:C	2.26241e-07	-1.45468	-1.48829
67061593	chr5:67061593:A:T	3.32055e-07	-0.975123	-1.58415
67061729	chr5:67061729:C:A	8.33384e-07	-1.02205e-10	-1.63908
67062000	chr5:67062000:A:G	8.25416e-07	-0.0787511	-1.56993
67062184	chr5:67062184:G:A	1.46339e-06	-1.02205e-10	-1.07606
67062303	chr5:67062303:T:C	2.8283e-07	-1.10304	-1.61669
67062312	chr5:67062312:C:T	1.07869e-06	-1.02205e-10	-1.38107
67062389	chr5:67062389:T:C	8.02402e-07	-1.02205e-10	-1.67696
67062397	chr5:67062397:A:C	2.14574e-06	-1.02205e-10	-0.693333
67062450	chr5:67062450:T:C	2.12943e-07	-1.31532	-1.68823
67062550	chr5:67062550:T:TA	1.58306e-06	-1.02205e-10	-0.997457
67062631	chr5:67062631:T:C	3.06332e-06	-1.02205e-10	-0.337317
67062933	chr5:67062933:G:A	1.0331e-06	-1.42426	-7.12552e-10
67063176	chr5:67063176:T:C	1.50615e-06	-1.02205e-10	-1.04726
67063458	chr5:67063458:T:A	7.92264e-07	-1.02205e-10	-1.68968
67063492	chr5:67063492:G:T	1.82921e-06	-1.02205e-10	-0.85293
67064375	chr5:67064375:A:G	1.07774e-06	-1.02205e-10	-1.38195
67064836	chr5:67064836:G:GAAC	7.9779e-07	-1.02205e-10	-1.68273
67065106	chr5:67065106:G:A	8.00149e-07	-1.02205e-10	-1.67977
67065293	chr5:67065293:A:G	2.07655e-06	-1.02205e-10	-0.726109
67065337	chr5:67065337:T:C	1.17689e-06	-1.29394	-7.12552e-10
67065365	chr5:67065365:C:T	1.79871e-07	-1.49483	-1.6775
67065466	chr5:67065466:G:A	8.35476e-07	-1.02205e-10	-1.63657
67065530	chr5:67065530:A:G	8.37857e-07	-1.02205e-10	-1.63372
67065658	chr5:67065658:T:A	9.6501e-07	-1.02205e-10	-1.49243
67066227	chr5:67066227:A:G	1.47055e-06	-1.02205e-10	-1.07118
67066248	chr5:67066248:A:G	7.91938e-07	-1.02205e-10	-1.69009
67066423	chr5:67066423:T:C	2.29136e-07	-1.25361	-1.67664
67066536	chr5:67066536:C:A	8.16741e-07	-1.02205e-10	-1.65925
67066631	chr5:67066631:T:C	2.18039e-07	-1.29826	-1.68164
67066950	chr5:67066950:C:CT	9.55068e-07	-1.02205e-10	-1.50279
67067180	chr5:67067180:C:G	7.91768e-07	-1.02205e-10	-1.6903
67067351	chr5:67067351:T:A	7.92394e-07	-1.02205e-10	-1.68951
67067390	chr5:67067390:A:G	1.53667e-06	-1.02205e-10	-1.0272
67067654	chr5:67067654:A:G	2.67088e-07	-1.08814	-1.68885
67067688	chr5:67067688:A:G	1.54366e-06	-1.02205e-10	-1.02266
67067764	chr5:67067764:G:A	1.04178e-06	-1.02205e-10	-1.41588
67068235	chr5:67068235:G:A	1.83719e-07	-1.52624	-1.62493
67068293	chr5:67068293:G:A	2.65534e-06	-1.02205e-10	-0.480245
67068351	chr5:67068351:A:G	8.00947e-07	-1.02205e-10	-1.67878
67068471	chr5:67068471:T:A	1.53709e-06	-1.02205e-10	-1.02693
67068501	chr5:67068501:C:T	8.19361e-07	-1.02205e-10	-1.65605
67068609	chr5:67068609:T:C	8.0123e-07	-1.02205e-10	-1.67842
67069015	chr5:67069015:T:A	8.80917e-07	-1.02205e-10	-1.58361
67069037	chr5:67069037:T:C	2.70204e-07	-1.07766	-1.68774
67069047	chr5:67069047:C:T	7.91045e-07	-1.02205e-10	-1.69122
67069080	chr5:67069080:A:G	7.92587e-07	-1.02205e-10	-1.68927
67069096	chr5:67069096:G:A	1.54603e-06	-1.02113	-7.12552e-10
67069750	chr5:67069750:A:G	1.53602e-06	-1.02205e-10	-1.02763
67070038	chr5:67070038:A:T	2.08505e-06	-1.02205e-10	-0.722025
67070238	chr5:67070238:C:T	2.06607e-06	-1.02205e-10	-0.731168
67070472	chr5:67070472:G:A	1.84251e-07	-1.52154	-1.62673
67070562	chr5:67070562:TTA:T	1.60767e-06	-1.02205e-10	-0.982034
67070576	chr5:67070576:T:G	7.92595e-07	-1.02205e-10	-1.68926
67070577	chr5:67070577:A:G	1.07704e-06	-1.02205e-10	-1.3826
67070603	chr5:67070603:A:G	2.4809e-06	-1.02205e-10	-0.548194
67070989	chr5:67070989:C:T	1.36904e-06	-1.02205e-10	-1.14271
67071127	chr5:67071127:T:C	3.05923e-07	-1.01005	-1.63119
67071169	chr5:67071169:ACT:A	1.74982e-07	-1.51155	-1.68834
67071339	chr5:67071339:A:T	7.90915e-07	-1.02205e-10	-1.69138
67071358	chr5:67071358:C:G	1.53188e-06	-1.02205e-10	-1.03032
67071890	chr5:67071890:A:G	1.09484e-06	-1.02205e-10	-1.36621
67071924	chr5:67071924:A:G	8.00104e-07	-1.02205e-10	-1.67983
67071932	chr5:67071932:T:TTAAC	1.74981e-07	-1.52142	-1.67847
67072171	chr5:67072171:T:C	4.96899e-06	-1.02205e-10	0.146399
67072203	chr5:67072203:A:G	1.74331e-07	-1.52381	-1.67981
67072367	chr5:67072367:G:A	1.04868e-06	-1.02205e-10	-1.40929
67072472	chr5:67072472:G:A	1.49973e-06	-1.02205e-10	-1.05153
67072613	chr5:67072613:G:A	9.32666e-07	-1.02205e-10	-1.52653
67072862	chr5:67072862:G:T	8.84807e-07	-1.02205e-10	-1.5792
67072869	chr5:67072869:A:G	1.67758e-06	-1.02205e-10	-0.939466
67073178	chr5:67073178:C:G	1.12004e-06	-1.02205e-10	-1.34345
67074309	chr5:67074309:T:A	8.16172e-07	-1.02205e-10	-1.65995
67074313	chr5:67074313:G:A	2.08482e-07	-1.39266	-1.63206
67074599	chr5:67074599:TA:T	2.40073e-07	-1.32989	-1.55375
67074699	chr5:67074699:A:G	9.48159e-07	-1.02205e-10	-1.51005
67074953	chr5:67074953:C:G	9.60922e-07	-1.49668	-7.12552e-10
67075147	chr5:67075147:G:A	1.39003e-06	-1.12749	-7.12552e-10
67076045	chr5:67076045:T:C	8.13264e-07	-1.02205e-10	-1.66352
67076151	chr5:67076151:T:C	1.86901e-07	-1.51046	-1.62354
67076154	chr5:67076154:C:G	8.06201e-07	-0.259272	-1.41297
67076419	chr5:67076419:TC:T	7.94153e-07	-1.02205e-10	-1.6873
67076941	chr5:67076941:A:C	7.97601e-07	-1.02205e-10	-1.68296
67077560	chr5:67077560:T:C	9.54454e-07	-1.02205e-10	-1.50343
67077596	chr5:67077596:A:G	8.31898e-07	-1.02205e-10	-1.64086
67077606	chr5:67077606:G:A	8.67311e-07	-1.02205e-10	-1.59917
67077699	chr5:67077699:G:A	1.84236e-07	-1.48635	-1.662
67077728	chr5:67077728:G:A	1.30692e-06	-1.02205e-10	-1.18915
67077800	chr5:67077800:A:G	2.22531e-06	-1.02205e-10	-0.65692
67077853	chr5:67077853:A:G	7.93937e-07	-1.02205e-10	-1.68757
67077943	chr5:67077943:C:A	7.9062e-07	-1.02205e-10	-1.69175
67078133	chr5:67078133:G:A	8.87592e-07	0.111771	-1.68783
67078695	chr5:67078695:T:C	1.61768e-06	-1.02205e-10	-0.975821
67079021	chr5:67079021:A:T	4.4666e-07	-0.598538	-1.66424
67080010	chr5:67080010:C:T	1.58997e-06	0.216963	-1.21006
67080060	chr5:67080060:A:G	8.9505e-07	0.109983	-1.67768
67080172	chr5:67080172:C:T	9.11239e-07	-1.02205e-10	-1.54977
67080562	chr5:67080562:A:G	1.61451e-06	-1.02205e-10	-0.977784
67080588	chr5:67080588:A:G	2.52136e-07	-1.15214	-1.68247
67082028	chr5:67082028:AGATACTT:A	8.44424e-07	-1.02205e-10	-1.62592
67082293	chr5:67082293:C:A	9.5763e-07	-1.50011	-7.12552e-10
67083085	chr5:67083085:A:G	1.84177e-06	-1.02205e-10	-0.846093
67083162	chr5:67083162:G:A	7.9211e-07	-1.02205e-10	-1.68987
67083371	chr5:67083371:C:T	1.61695e-06	-1.02205e-10	-0.976278
67083846	chr5:67083846:T:A	1.11781e-06	-0.0957147	-1.24973
67083856	chr5:67083856:G:A	8.06942e-07	-1.02205e-10	-1.67132
67083973	chr5:67083973:A:T	8.22355e-07	0.0393312	-1.69173
67084282	chr5:67084282:C:T	1.52877e-06	-1.02205e-10	-1.03235
67084366	chr5:67084366:T:C	1.50256e-06	-1.02205e-10	-1.04965
67084482	chr5:67084482:G:A	2.10604e-07	-1.52623	-1.48836
67085155	chr5:67085155:A:G	1.43144e-06	-1.02205e-10	-1.09814
67085263	chr5:67085263:G:A	1.27191e-06	-1.2163	-7.12552e-10
67085418	chr5:67085418:C:T	1.8601e-06	-1.02205e-10	-0.836188
67085447	chr5:67085447:T:C	9.5584e-07	-1.02205e-10	-1.50198
67085480	chr5:67085480:A:G	1.44249e-06	-1.02205e-10	-1.09045
67085953	chr5:67085953:T:C	8.45376e-07	-1.02205e-10	-1.62479
67086333	chr5:67086333:G:A	1.36856e-06	-1.02205e-10	-1.14306
67086407	chr5:67086407:A:AT	1.54914e-06	-1.02205e-10	-1.01912
67086409	chr5:67086409:C:T	1.54914e-06	-1.02205e-10	-1.01912
67086410	chr5:67086410:A:T	1.54914e-06	-1.02205e-10	-1.01912
67087473	chr5:67087473:T:C	1.55798e-06	-1.02205e-10	-1.01343
67087598	chr5:67087598:GC:G	1.79174e-07	-1.52526	-1.65096
67087916	chr5:67087916:T:C	8.09461e-07	-1.02205e-10	-1.6682
67088010	chr5:67088010:A:AT	7.92902e-07	-1.02205e-10	-1.68887
67088116	chr5:67088116:T:G	1.20567e-06	-1.02205e-10	-1.26979
67088151	chr5:67088151:T:G	2.04871e-06	0.925262	-1.66487
67088488	chr5:67088488:A:G	1.01211e-06	-1.02205e-10	-1.44478
67088635	chr5:67088635:G:A	5.92701e-07	-0.628579	-1.3513
67089210	chr5:67089210:A:G	8.0806e-07	-1.02205e-10	-1.66994
67089236	chr5:67089236:C:T	7.92768e-07	-1.02205e-10	-1.68904
67089671	chr5:67089671:T:C	8.94856e-07	-1.02205e-10	-1.56791
67089763	chr5:67089763:C:T	1.14583e-06	-1.02205e-10	-1.32068
67089892	chr5:67089892:A:G	8.98584e-07	-1.02205e-10	-1.56375
67090002	chr5:67090002:G:A	2.70255e-07	-1.07398	-1.69123
67090102	chr5:67090102:T:C	1.15864e-06	-1.02205e-10	-1.30957
67091222	chr5:67091222:G:A	1.85726e-07	-1.45567	-1.68463
67091964	chr5:67091964:A:T	5.81837e-07	-0.608024	-1.39036
67091975	chr5:67091975:T:C	1.20102e-06	-1.02205e-10	-1.27365
67092277	chr5:67092277:C:T	2.49588e-06	1.13447	-1.67665
67092571	chr5:67092571:A:C	3.29114e-07	-0.916707	-1.65146
67092848	chr5:67092848:A:AG	2.4645e-07	-1.17299	-1.68443
67093874	chr5:67093874:G:A	2.35189e-06	-1.02205e-10	-0.601597
67094397	chr5:67094397:A:G	1.31036e-06	-1.02205e-10	-1.18652
67095256	chr5:67095256:T:C	5.7443e-07	-0.320522	-1.69067
67095378	chr5:67095378:C:T	8.27902e-07	-1.02205e-10	-1.64568
67096022	chr5:67096022:C:T	2.11706e-06	-1.02205e-10	-0.706787
67097343	chr5:67097343:C:A	8.26611e-07	-1.02205e-10	-1.64724
67097382	chr5:67097382:G:A	1.85821e-06	-1.02205e-10	-0.837205
67097602	chr5:67097602:C:G	3.06444e-06	-1.02205e-10	-0.336953
67097782	chr5:67097782:T:C	3.15697e-07	-0.918216	-1.69157
67098625	chr5:67098625:A:G	3.88785e-06	-1.02205e-10	-0.0989612
67098726	chr5:67098726:C:T	1.16774e-06	-1.02205e-10	-1.30174
67098741	chr5:67098741:A:G	9.14456e-07	-1.02205e-10	-1.54624
67099300	chr5:67099300:G:A	1.97229e-07	-1.39212	-1.68809
67099502	chr5:67099502:A:T	2.20993e-07	-1.2884	-1.67804
67099506	chr5:67099506:A:T	1.43672e-06	-1.02205e-10	-1.09445
67099562	chr5:67099562:A:G	6.99277e-07	-0.133068	-1.68146
67099795	chr5:67099795:T:C	1.94401e-07	-1.41642	-1.67823
67100168	chr5:67100168:C:T	7.90762e-07	-1.02205e-10	-1.69158
67102096	chr5:67102096:G:A	9.33094e-07	-1.52607	-7.12552e-10
67103496	chr5:67103496:G:A	2.0036e-07	-1.41689	-1.64757
67103582	chr5:67103582:A:G	9.05797e-07	-1.02205e-10	-1.55576
67103849	chr5:67103849:C:T	8.61828e-07	-1.02205e-10	-1.60552
67103981	chr5:67103981:T:C	4.87389e-06	-1.02205e-10	0.127075
67104220	chr5:67104220:G:A	2.75414e-06	-0.443711	-7.12552e-10
67104241	chr5:67104241:A:G	1.39704e-06	-1.02205e-10	-1.12246
67105073	chr5:67105073:A:G	9.06551e-07	-1.02205e-10	-1.55492
67106341	chr5:67106341:T:C	1.15796e-06	0.329862	-1.64002
67107672	chr5:67107672:A:G	3.14568e-07	-0.92165	-1.69172
67108350	chr5:67108350:T:G	1.19127e-06	-1.02205e-10	-1.2818
67109533	chr5:67109533:G:A	5.29558e-07	-0.468361	-1.62417
67109593	chr5:67109593:C:T	8.97622e-07	-1.02205e-10	-1.56482
67110031	chr5:67110031:T:C	1.25194e-06	-1.02205e-10	-1.23212
67110315	chr5:67110315:G:A	6.55938e-07	-0.234829	-1.64368
67111433	chr5:67111433:G:A	8.70774e-07	-1.02205e-10	-1.59519
67112089	chr5:67112089:G:C	1.8791e-07	-1.51747	-1.61114
67112589	chr5:67112589:A:G	8.36223e-07	-1.02205e-10	-1.63568
67112799	chr5:67112799:T:C	3.03403e-07	-1.50368	-1.14583
67113627	chr5:67113627:A:G	7.53617e-07	-0.282737	-1.45695
67114626	chr5:67114626:G:A	3.00246e-06	-0.357385	-7.12552e-10
67114813	chr5:67114813:C:T	1.43452e-06	-1.02205e-10	-1.09598
67115964	chr5:67115964:G:A	1.15799e-06	-1.02205e-10	-1.31013
67116073	chr5:67116073:T:C	7.05618e-06	0.497087	-7.12552e-10
67116366	chr5:67116366:C:G	8.87226e-07	-1.02205e-10	-1.57647
67116665	chr5:67116665:A:G	1.35769e-06	-1.02205e-10	-1.15103
67116897	chr5:67116897:C:T	2.32493e-06	-1.02205e-10	-0.613127
67117007	chr5:67117007:C:T	7.94408e-07	-1.02205e-10	-1.68698
67117771	chr5:67117771:AAAG:A	1.10551e-06	-1.02205e-10	-1.35651
67117791	chr5:67117791:G:T	1.87739e-07	-1.49417	-1.63535
67118521	chr5:67118521:A:G	7.93025e-07	-1.02205e-10	-1.68872
67118527	chr5:67118527:G:A	9.49643e-07	-1.50849	-7.12552e-10
67119189	chr5:67119189:A:G	1.07267e-06	-1.02205e-10	-1.38667
67119426	chr5:67119426:G:A	1.24804e-06	-1.02205e-10	-1.23525
67119937	chr5:67119937:C:T	4.98643e-06	0.149903	-7.12552e-10
67120936	chr5:67120936:C:A	2.57602e-07	-1.12906	-1.68409
67121591	chr5:67121591:C:T	1.1317e-06	-1.02205e-10	-1.33309
67122705	chr5:67122705:C:T	1.85055e-06	0.62764	-1.46898
67122747	chr5:67122747:G:A	9.25509e-07	-1.02205e-10	-1.53423
67122811	chr5:67122811:A:G	1.2616e-06	-1.02205e-10	-1.22444
67124013	chr5:67124013:T:A	4.84183e-07	-0.500139	-1.68197
67124406	chr5:67124406:T:C	2.2538e-07	-1.31787	-1.62892
67125052	chr5:67125052:A:G	8.88908e-07	-1.07394	-0.500638
67125494	chr5:67125494:C:T	9.44829e-07	-1.22655	-0.287023
67125636	chr5:67125636:C:T	7.90627e-07	-1.02205e-10	-1.69175
67125712	chr5:67125712:T:C	9.35625e-07	-1.52336	-7.12552e-10
67126180	chr5:67126180:C:T	1.92953e-07	-1.5225	-1.57962
67126494	chr5:67126494:T:C	3.86099e-07	-0.769468	-1.63901
67127218	chr5:67127218:A:T	8.04734e-07	-1.02205e-10	-1.67406
67127237	chr5:67127237:C:G	8.11578e-07	-1.02205e-10	-1.66559
67127533	chr5:67127533:C:T	1.1177e-06	-1.02205e-10	-1.34555
67128227	chr5:67128227:TAATATC:T	8.62506e-07	-1.02205e-10	-1.60473
67128762	chr5:67128762:AAGTAACT:A	1.45599e-06	-1.02205e-10	-1.08113
67129494	chr5:67129494:C:A	1.30604e-06	-1.02205e-10	-1.18982
67130053	chr5:67130053:C:T	1.14522e-06	-1.02205e-10	-1.32122
67130502	chr5:67130502:A:G	4.49167e-07	-0.566419	-1.69076
67130602	chr5:67130602:A:G	9.95288e-07	-1.41637	-0.0451654
67130946	chr5:67130946:A:G	1.20388e-06	-1.02205e-10	-1.27127
67130993	chr5:67130993:A:G	2.90249e-06	-1.02205e-10	-0.391247
67131901	chr5:67131901:G:A	9.02536e-07	-1.02205e-10	-1.55936
67132141	chr5:67132141:A:C	2.79675e-07	-1.05185	-1.67909
67132221	chr5:67132221:C:T	3.10696e-07	-1.12056	-1.5052
67133263	chr5:67133263:T:C	3.27094e-07	-0.883214	-1.69111
67133758	chr5:67133758:G:A	4.6985e-06	-1.02205e-10	0.0904268
67133761	chr5:67133761:T:C	7.90621e-07	-1.02205e-10	-1.69175
67134076	chr5:67134076:T:G	2.10837e-06	-1.02205e-10	-0.710904
67134352	chr5:67134352:G:A	8.59579e-07	-1.02205e-10	-1.60813
67134414	chr5:67134414:T:C	2.05417e-06	-1.02205e-10	-0.736945
67135419	chr5:67135419:T:C	8.77131e-07	-1.02205e-10	-1.58792
67135462	chr5:67135462:C:T	3.51125e-07	-0.975298	-1.52813
67135526	chr5:67135526:A:G	7.90653e-07	-1.02205e-10	-1.69171
67136139	chr5:67136139:T:C	7.90742e-07	-1.02205e-10	-1.6916
67136299	chr5:67136299:A:G	8.69114e-07	-1.02205e-10	-1.5971
67136429	chr5:67136429:A:G	1.21342e-06	-1.26338	-7.12552e-10
67136672	chr5:67136672:C:T	9.54394e-07	-1.02205e-10	-1.5035
67136761	chr5:67136761:G:A	7.97882e-07	-1.02205e-10	-1.68261
67136844	chr5:67136844:G:T	5.82003e-06	0.304489	-7.12552e-10
67136987	chr5:67136987:C:T	8.13092e-07	-1.02205e-10	-1.66373
67136997	chr5:67136997:G:A	1.48227e-06	-1.02205e-10	-1.06324
67137415	chr5:67137415:A:G	1.0763e-06	-1.38328	-7.12552e-10
67137514	chr5:67137514:A:G	8.14499e-07	-1.02205e-10	-1.662
67137752	chr5:67137752:A:G	8.13737e-07	-1.02205e-10	-1.66294
67138291	chr5:67138291:A:T	7.907e-07	-1.02205e-10	-1.69165
67139227	chr5:67139227:G:A	8.11344e-07	-1.02205e-10	-1.66588
67139696	chr5:67139696:A:C	4.86267e-06	-1.02205e-10	0.12477
67139892	chr5:67139892:C:T	1.02005e-06	-1.43696	-7.12552e-10
67140018	chr5:67140018:A:G	1.28934e-06	-1.02205e-10	-1.20269
67140368	chr5:67140368:C:T	1.21358e-06	-1.02205e-10	-1.26324
67141294	chr5:67141294:G:A	2.94818e-07	-0.986528	-1.69169
67141934	chr5:67141934:C:T	7.96553e-07	-1.02205e-10	-1.68428
67142346	chr5:67142346:C:T	2.68812e-07	-1.23687	-1.53369
67142974	chr5:67142974:G:T	1.3132e-06	-1.02205e-10	-1.18435
67143169	chr5:67143169:T:C	9.53326e-07	-0.0422646	-1.46235
67143199	chr5:67143199:T:C	7.98496e-07	-1.02205e-10	-1.68184
67143230	chr5:67143230:G:A	2.05555e-06	-1.02205e-10	-0.736274
67143644	chr5:67143644:G:T	1.2148e-06	-1.02205e-10	-1.26224
67145241	chr5:67145241:G:A	2.14826e-06	-0.692157	-7.12552e-10
67145819	chr5:67145819:G:A	8.47146e-07	-1.02205e-10	-1.6227
67145913	chr5:67145913:G:A	8.21246e-07	0.0320094	-1.68576
67146177	chr5:67146177:GGGGCTT:G	9.9454e-07	-1.43696	-0.025329
67146557	chr5:67146557:G:A	8.18163e-07	0.0261123	-1.68362
67146826	chr5:67146826:C:T	8.35309e-07	-1.02205e-10	-1.63677
67146969	chr5:67146969:CA:C	9.83645e-07	-1.47331	-7.12552e-10
67148050	chr5:67148050:G:A	8.33393e-07	-1.02205e-10	-1.63907
67148154	chr5:67148154:G:A	7.92221e-07	-1.02205e-10	-1.68973
67148422	chr5:67148422:C:T	8.01348e-07	-1.02205e-10	-1.67828
67148764	chr5:67148764:G:A	2.08459e-06	-0.722246	-7.12552e-10
67149209	chr5:67149209:C:T	3.41966e-06	-0.227277	-7.12552e-10
67149461	chr5:67149461:C:T	9.41714e-07	-1.02205e-10	-1.51687
67149867	chr5:67149867:C:T	1.36295e-06	-1.02205e-10	-1.14717
67149873	chr5:67149873:G:A	1.01389e-06	-1.44302	-7.12552e-10
67150685	chr5:67150685:A:G	1.6205e-06	-1.02205e-10	-0.97408
67151192	chr5:67151192:C:T	9.66647e-07	-1.49074	-7.12552e-10
67152066	chr5:67152066:G:T	1.23202e-06	-1.24817	-7.12552e-10
67152085	chr5:67152085:T:G	1.92052e-07	-1.42032	-1.68648
67152358	chr5:67152358:T:TA	1.13501e-06	-1.02205e-10	-1.33017
67152732	chr5:67152732:T:A	1.01343e-06	-1.02205e-10	-1.44348
67152794	chr5:67152794:C:T	1.99377e-07	-1.43323	-1.63614
67153078	chr5:67153078:C:T	8.53766e-07	-1.02205e-10	-1.61491
67154292	chr5:67154292:C:T	8.5019e-07	-1.02205e-10	-1.61911
67154608	chr5:67154608:G:A	3.55872e-06	-1.02205e-10	-0.187416
67154814	chr5:67154814:G:A	1.53066e-06	-1.02205e-10	-1.03112
67154950	chr5:67154950:G:A	8.92457e-07	-1.02205e-10	-1.57059
67155028	chr5:67155028:C:T	9.65224e-07	-1.49221	-7.12552e-10
67155932	chr5:67155932:C:T	7.95786e-07	-1.02205e-10	-1.68524
67156347	chr5:67156347:G:A	1.81444e-07	-1.47268	-1.69095
67157183	chr5:67157183:C:A	8.63502e-07	-1.02205e-10	-1.60358
67157911	chr5:67157911:C:A	2.02886e-07	-1.42739	-1.62454
67158011	chr5:67158011:T:C	4.23145e-06	-1.02205e-10	-0.0142711
67158116	chr5:67158116:TA:T	8.60251e-07	-1.02205e-10	-1.60735
67158273	chr5:67158273:G:A	1.76009e-06	-1.02205e-10	-0.89145
67158988	chr5:67158988:C:T	8.05095e-07	-1.02205e-10	-1.67361
67159455	chr5:67159455:G:T	3.90622e-07	-0.710355	-1.68648
67159660	chr5:67159660:C:T	9.86541e-07	-1.02205e-10	-1.47037
67159796	chr5:67159796:A:C	8.37349e-07	-1.02205e-10	-1.63433
67160241	chr5:67160241:C:A	1.98112e-06	-1.02205e-10	-0.773157
67160387	chr5:67160387:C:T	8.13503e-07	-1.02205e-10	-1.66322
67160951	chr5:67160951:G:A	1.02899e-06	-1.02205e-10	-1.42824
67162977	chr5:67162977:C:A	1.39591e-06	-1.12327	-7.12552e-10
67163691	chr5:67163691:A:C	7.93724e-07	-1.02205e-10	-1.68784
67163715	chr5:67163715:C:T	7.91913e-07	-1.02205e-10	-1.69012
67163994	chr5:67163994:T:C	2.7496e-07	-1.21238	-1.53557
67164562	chr5:67164562:G:A	3.67976e-06	-0.153968	-7.12552e-10
67164802	chr5:67164802:T:C	3.3224e-07	-1.23264	-1.32607
67164912	chr5:67164912:A:C	9.2579e-07	-1.02205e-10	-1.53393
67165203	chr5:67165203:C:A	1.79811e-06	-1.02205e-10	-0.870084
67165563	chr5:67165563:G:C	1.75422e-06	-1.02205e-10	-0.894793
67165736	chr5:67165736:A:T	2.12123e-07	-1.37515	-1.63225
67165816	chr5:67165816:T:G	8.63376e-07	-1.02205e-10	-1.60372
67165885	chr5:67165885:A:G	8.66624e-07	-1.02205e-10	-1.59997
67166102	chr5:67166102:G:A	1.2406e-06	-1.24122	-7.12552e-10
67166241	chr5:67166241:A:G	8.05092e-07	-1.02205e-10	-1.67362
67166315	chr5:67166315:A:G	1.49166e-06	-1.02205e-10	-1.05692
67167320	chr5:67167320:G:A	2.64692e-06	-1.02205e-10	-0.48342
67168168	chr5:67168168:C:T	1.12761e-06	-1.02205e-10	-1.33671
67168454	chr5:67168454:G:A	2.32445e-07	-1.24274	-1.67318
67169605	chr5:67169605:G:A	2.00758e-07	-1.49265	-1.56982
67169625	chr5:67169625:C:T	8.07764e-07	-1.02205e-10	-1.6703
67169817	chr5:67169817:G:A	2.50072e-07	-1.28392	-1.5589
67169941	chr5:67169941:A:T	2.49507e-07	-1.28722	-1.55787
67170028	chr5:67170028:C:T	8.51148e-07	-1.02205e-10	-1.61799
67170108	chr5:67170108:AT:A	2.04004e-06	-0.743849	-7.12552e-10
67170372	chr5:67170372:T:C	8.27003e-07	-1.02205e-10	-1.64676
67170451	chr5:67170451:G:A	9.69953e-07	-1.02205e-10	-1.48733
67170467	chr5:67170467:C:T	2.29418e-07	-1.25533	-1.6737
67170589	chr5:67170589:C:G	9.53376e-07	-1.02205e-10	-1.50456
67171256	chr5:67171256:A:C	2.87009e-07	-1.01354	-1.69152
67171366	chr5:67171366:G:A	3.30351e-07	-1.05879	-1.50563
67171489	chr5:67171489:C:G	2.79916e-07	-1.1506	-1.57948
67171618	chr5:67171618:A:G	1.9623e-07	-1.39367	-1.69162
67172140	chr5:67172140:TCA:T	8.73853e-07	-1.02205e-10	-1.59166
67172269	chr5:67172269:C:G	8.32632e-07	-1.02205e-10	-1.63998
67172422	chr5:67172422:C:T	2.71419e-07	-1.09385	-1.66706
67172498	chr5:67172498:GTTATC:G	3.22646e-07	-1.10717	-1.48085
67172523	chr5:67172523:A:G	7.9347e-07	-1.02205e-10	-1.68816
67172863	chr5:67172863:C:G	8.19385e-07	-1.02205e-10	-1.65602
67172958	chr5:67172958:T:C	2.12052e-07	-1.34097	-1.66678
67173311	chr5:67173311:G:A	3.04677e-07	-0.954209	-1.69111
67173328	chr5:67173328:G:C	2.25653e-07	-1.33867	-1.6069
67173887	chr5:67173887:G:C	2.16564e-07	-1.36752	-1.61917
67173976	chr5:67173976:G:A	2.09836e-07	-1.32742	-1.69083
67174318	chr5:67174318:A:G	2.37592e-06	-1.02205e-10	-0.591432
67174710	chr5:67174710:T:C	1.99933e-06	-0.283537	-0.48047
67174733	chr5:67174733:G:A	9.12278e-07	-1.02205e-10	-1.54863
67174793	chr5:67174793:C:G	1.09643e-06	-1.02205e-10	-1.36476
67174868	chr5:67174868:A:G	1.11074e-06	-1.35179	-7.12552e-10
67175107	chr5:67175107:A:T	7.96714e-07	-1.02205e-10	-1.68408
67175220	chr5:67175220:C:T	2.64072e-06	-0.485766	-7.12552e-10
67175221	chr5:67175221:A:G	7.98268e-07	-1.02205e-10	-1.68213
67175462	chr5:67175462:C:T	1.56018e-06	-1.02205e-10	-1.01202
67175470	chr5:67175470:C:T	8.3987e-07	-1.02205e-10	-1.63133
67175592	chr5:67175592:T:A	3.78028e-07	-1.10717	-1.32244
67176141	chr5:67176141:G:A	1.89547e-07	-1.48099	-1.63894
67176175	chr5:67176175:C:T	8.27793e-07	-1.02205e-10	-1.64581
67177309	chr5:67177309:G:T	2.08963e-07	-1.33227	-1.69014
67177420	chr5:67177420:C:T	2.91708e-05	1.91635	-7.12552e-10
67177471	chr5:67177471:C:G	2.81328e-07	-1.35273	-1.37232
67177667	chr5:67177667:C:T	2.38702e-07	-1.32108	-1.56827
67177675	chr5:67177675:CTTGT:C	7.9827e-07	-1.02205e-10	-1.68212
67178002	chr5:67178002:AT:A	8.0279e-07	-1.02205e-10	-1.67648
67178003	chr5:67178003:T:A	1.85379e-07	-1.52156	-1.62061
67178210	chr5:67178210:T:C	2.5707e-06	-0.512639	-7.12552e-10
67178837	chr5:67178837:C:T	2.00867e-07	-1.42414	-1.63779
67178856	chr5:67178856:C:T	1.85523e-06	-1.02205e-10	-0.838807
67178906	chr5:67178906:T:A	7.41864e-07	-0.0732624	-1.68214
67178987	chr5:67178987:C:G	5.70015e-06	-1.02205e-10	0.283675
```
