## Supplementary material for "Characterization of shared and ancestry-specific signals driving complex traits using multi-ancestry fine-mapping": susiex_nc2.cs80.cs

```
CS_ID	SNP	BP	REF_ALLELE	ALT_ALLELE	REF_FRQ	BETA	SE	-LOG10P	CS_PIP	OVRL_PIP
1	chr5:66678993:T:G	66678993	G,G	T,T	1,1	inf,-inf	inf,inf	0.206024,7.01563	0.274953	0.274956
1	chr5:66685940:G:C	66685940	C,C	G,G	1,1	inf,-inf	inf,inf	0.291035,6.74445	0.177902	0.177904
1	chr5:66689520:C:T	66689520	T,T	C,C	1,1	inf,-inf	inf,inf	0.354568,6.63801	0.157504	0.157507
1	chr5:66689545:C:T	66689545	T,T	C,C	1,1	inf,-inf	inf,inf	0.335977,6.55864	0.127642	0.127644
1	chr5:66629434:T:A	66629434	A,A	T,T	1,1	inf,-inf	inf,inf	2.44181,5.1276	0.046583	0.0470036
1	chr5:66628992:A:G	66628992	G,G	A,A	1,1	inf,inf	inf,inf	0.502535,6.48554	0.0394824	0.0400823
2	chr5:66702434:C:T	66702434	T,T	C,C	1,1	inf,inf	inf,inf	5.14912,1.2009	0.108668	0.10867
2	chr5:66691615:G:A	66691615	A,A	G,G	1,1	inf,inf	inf,inf	5.04488,0.887468	0.0580332	0.0580343
2	chr5:66698192:T:C	66698192	C,C	T,T	1,1	inf,inf	inf,inf	4.95267,0.911322	0.0505345	0.0505604
2	chr5:66695100:A:G	66695100	G,G	A,A	1,1	inf,inf	inf,inf	4.98652,0.824406	0.0480538	0.0480549
2	chr5:66690529:C:T	66690529	T,T	C,C	1,1	inf,inf	inf,inf	4.94693,0.827164	0.0442702	0.0442712
2	chr5:66686934:T:A	66686934	A,A	T,T	1,1	inf,inf	inf,inf	4.93686,0.770193	0.0407367	0.0407376
2	chr5:66697318:G:A	66697318	A,A	G,G	1,1	inf,inf	inf,inf	4.91407,0.813959	0.040715	0.040716
2	chr5:66704208:C:T	66704208	T,T	C,C	1,1	inf,inf	inf,inf	5.0613,0.108936	0.0378181	0.0378188
2	chr5:66699007:G:A	66699007	A,A	G,G	1,1	inf,inf	inf,inf	4.9235,0.0587583	0.028829	0.0288296
2	chr5:66691734:G:A	66691734	A,A	G,G	1,1	inf,inf	inf,inf	4.87484,0.147977	0.0249947	0.0249953
2	chr5:66681653:T:C	66681653	C,C	T,T	1,1	inf,inf	inf,inf	4.73475,0.604477	0.0228683	0.022869
2	chr5:66693869:C:T	66693869	T,T	C,C	1,1	inf,inf	inf,inf	4.78447,0.0701832	0.0212538	0.0212543
2	chr5:66677925:A:G	66677925	G,G	A,A	1,1	inf,inf	inf,inf	4.80066,0.173248	0.0211895	0.0211901
2	chr5:66695285:T:C	66695285	C,C	T,T	1,1	inf,inf	inf,inf	4.78387,0.0852122	0.0210387	0.0210393
2	chr5:66693263:G:A	66693263	A,A	G,G	1,1	inf,inf	inf,inf	4.78472,0.091652	0.021001	0.0210015
2	chr5:66693406:A:C	66693406	C,C	A,A	1,1	inf,inf	inf,inf	4.76936,0.104683	0.0201968	0.0201973
2	chr5:66691775:C:G	66691775	G,G	C,C	1,1	inf,inf	inf,inf	4.75867,0.142932	0.0195226	0.0195231
2	chr5:66630127:C:T	66630127	T,T	C,C	1,1	inf,inf	inf,inf	4.71148,0.655045	0.0172471	0.0172593
2	chr5:66643459:T:TA	66643459	TA,TA	T,T	1,1	inf,inf	inf,inf	4.56562,0.748025	0.0160643	0.0160754
2	chr5:66630269:C:T	66630269	T,T	C,C	1,1	inf,inf	inf,inf	4.64329,0.656015	0.0151347	0.0151458
2	chr5:66677254:C:T	66677254	T,T	C,C	1,1	inf,inf	inf,inf	4.61055,0.171553	0.0142235	0.014224
2	chr5:66682184:AC:A	66682184	A,A	AC,AC	1,1	inf,inf	inf,inf	4.58761,0.0910411	0.0138956	0.013896
2	chr5:66700965:G:GA	66700965	GA,GA	G,G	1,1	inf,inf	inf,inf	4.33609,0.656706	0.0129567	0.0129642
2	chr5:66673388:G:A	66673388	A,A	G,G	1,1	inf,inf	inf,inf	4.56132,0.648909	0.0125985	0.0126082
2	chr5:66670785:A:G	66670785	G,G	A,A	1,1	inf,-inf	inf,inf	4.37448,0.0466031	0.0120867	0.0120872
2	chr5:66699147:T:C	66699147	C,C	T,T	1,1	inf,inf	inf,inf	4.06311,0.80591	0.0117025	0.011709
2	chr5:66678215:C:T	66678215	T,T	C,C	1,1	inf,inf	inf,inf	4.50057,0.664417	0.0116932	0.0117022
2	chr5:66701541:C:T	66701541	T,T	C,C	1,1	inf,inf	inf,inf	4.25098,0.647499	0.0107398	0.0107465
2	chr5:66676565:G:C	66676565	C,C	G,G	1,1	inf,inf	inf,inf	4.48164,0.204043	0.0106889	0.0106894
2	chr5:66670449:A:G	66670449	G,G	A,A	1,1	inf,-inf	inf,inf	4.33867,0.023691	0.0106669	0.0106673
2	chr5:66687105:T:C	66687105	C,C	T,T	1,1	inf,inf	inf,inf	4.37831,0.693332	0.00986256	0.00987054
```
