## Supplementary material for "Characterization of shared and ancestry-specific signals driving complex traits using multi-ancestry fine-mapping": susiex_nc2.cs80.snp

```
BP	SNP	PIP(CS1)	LogBF(CS1,Pop1)	LogBF(CS1,Pop2)	PIP(CS2)	LogBF(CS2,Pop1)	LogBF(CS2,Pop2)
66121210	chr5:66121210:G:A	5.73127e-07	-1.52016	-0.739707	5.52264e-06	-1.52206	-0.682733
66121573	chr5:66121573:G:C	1.01145e-06	-1.02205e-10	-1.69184	9.27356e-06	-1.02205e-10	-1.68648
66121798	chr5:66121798:T:G	2.33406e-06	-1.02205e-10	-0.855612	1.93164e-05	-1.02205e-10	-0.952689
66121847	chr5:66121847:T:C	2.38869e-06	-1.02205e-10	-0.832476	2.33095e-05	-1.02205e-10	-0.764782
66121955	chr5:66121955:G:T	1.1673e-06	-1.02205e-10	-1.54853	1.22063e-05	-1.02205e-10	-1.4117
66121982	chr5:66121982:T:TC	1.11218e-06	-1.02205e-10	-1.5969	1.01776e-05	-1.02205e-10	-1.59346
66122015	chr5:66122015:G:A	1.07408e-06	-1.02205e-10	-1.63175	1.00864e-05	-1.02205e-10	-1.60246
66122068	chr5:66122068:C:T	1.01145e-06	-1.02205e-10	-1.69183	9.22744e-06	-1.02205e-10	-1.69146
66122112	chr5:66122112:G:A	1.04428e-06	-1.02205e-10	-1.6599	9.75301e-06	-1.02205e-10	-1.63607
66122182	chr5:66122182:G:T	1.06901e-06	-1.02205e-10	-1.63649	1.00215e-05	-1.02205e-10	-1.60891
66122503	chr5:66122503:A:G	1.29253e-06	-1.44662	-7.12552e-10	1.1477e-05	-1.4733	-7.12552e-10
66123030	chr5:66123030:G:A	2.51935e-07	-1.45046	-1.63135	2.3054e-06	-1.43026	-1.64813
66123506	chr5:66123506:T:C	5.3561e-06	-0.0249873	-7.12552e-10	5.05554e-05	0.00942383	-7.12552e-10
66123595	chr5:66123595:C:T	2.52327e-07	-1.50357	-1.57668	2.38174e-06	-1.51097	-1.53484
66123677	chr5:66123677:G:A	1.08761e-06	-1.02205e-10	-1.61924	1.02455e-05	-1.02205e-10	-1.58681
66123720	chr5:66123720:C:T	2.32783e-07	-1.48703	-1.67384	2.16542e-06	-1.497	-1.64403
66123870	chr5:66123870:A:G	1.01254e-06	-1.02205e-10	-1.69076	9.23426e-06	-1.02205e-10	-1.69072
66123996	chr5:66123996:G:A	1.1274e-06	-1.02205e-10	-1.58331	1.0377e-05	-1.02205e-10	-1.57405
66124457	chr5:66124457:C:A	2.32111e-07	-1.49745	-1.66631	2.1058e-06	-1.50587	-1.66308
66124678	chr5:66124678:G:A	1.0268e-06	-1.02205e-10	-1.67678	9.53343e-06	-1.02205e-10	-1.65884
66124845	chr5:66124845:A:G	1.28953e-06	-1.02205e-10	-1.44895	1.39502e-05	-1.02205e-10	-1.27815
66124871	chr5:66124871:C:T	2.02155e-06	-0.475448	-0.52391	1.923e-05	-0.495463	-0.461711
66125406	chr5:66125406:A:G	1.03566e-06	-1.02205e-10	-1.66819	9.40524e-06	-1.02205e-10	-1.67238
66125757	chr5:66125757:C:T	1.26091e-06	-1.02205e-10	-1.47139	1.35451e-05	-1.02205e-10	-1.30762
66126005	chr5:66126005:C:G	3.51305e-07	-1.29647	-1.45286	3.46577e-06	-1.26912	-1.40159
66126006	chr5:66126006:T:G	3.61513e-07	-1.26746	-1.45322	3.57197e-06	-1.23856	-1.40196
66126085	chr5:66126085:C:T	1.38466e-06	-1.02205e-10	-1.37777	1.22324e-05	-1.02205e-10	-1.40956
66126480	chr5:66126480:G:T	3.44245e-07	-1.48513	-1.2845	2.90182e-06	-1.48303	-1.36528
66126682	chr5:66126682:A:G	1.89086e-06	-1.02205e-10	-1.06619	1.71108e-05	-1.02205e-10	-1.07394
66126703	chr5:66126703:T:C	1.27638e-06	-1.02205e-10	-1.4592	1.13911e-05	-1.02205e-10	-1.48081
66126901	chr5:66126901:C:T	5.70598e-07	-1.50649	-0.757802	5.68946e-06	-1.51346	-0.661574
66127074	chr5:66127074:G:A	1.38871e-06	-1.02205e-10	-1.37485	1.27066e-05	-1.02205e-10	-1.37152
66127245	chr5:66127245:C:T	1.08442e-06	-1.02205e-10	-1.62217	9.69686e-06	-1.02205e-10	-1.64184
66127295	chr5:66127295:G:A	1.13706e-06	-1.02205e-10	-1.57478	1.11996e-05	-1.02205e-10	-1.49776
66127723	chr5:66127723:T:C	1.99342e-06	-1.02205e-10	-1.01337	1.84859e-05	-1.02205e-10	-0.996638
66127757	chr5:66127757:C:T	2.33259e-07	-1.47893	-1.6799	2.12636e-06	-1.46874	-1.6905
66128567	chr5:66128567:G:A	2.03206e-06	-1.02205e-10	-0.994174	1.8842e-05	-1.02205e-10	-0.977559
66128820	chr5:66128820:C:T	1.28707e-06	-1.02205e-10	-1.45085	1.41124e-05	-1.02205e-10	-1.26659
66129047	chr5:66129047:G:A	1.03496e-06	-0.759798	-0.909064	9.68554e-06	-0.738702	-0.904309
66129063	chr5:66129063:C:T	3.19401e-06	-1.02205e-10	-0.541945	3.18778e-05	-1.02205e-10	-0.451734
66129265	chr5:66129265:G:T	1.65483e-06	-1.02205e-10	-1.19953	1.96399e-05	-1.02205e-10	-0.93608
66129460	chr5:66129460:C:G	1.27234e-06	-1.46236	-7.12552e-10	1.15685e-05	-1.46536	-7.12552e-10
66129831	chr5:66129831:G:C	1.42351e-06	-1.02205e-10	-1.3501	1.26675e-05	-1.02205e-10	-1.37461
66130054	chr5:66130054:A:G	1.31598e-06	-1.02205e-10	-1.42864	1.45993e-05	-1.02205e-10	-1.23267
66130169	chr5:66130169:A:T	1.88213e-06	-1.02205e-10	-1.07082	1.85312e-05	-1.02205e-10	-0.994187
66130207	chr5:66130207:G:A	1.25587e-06	-1.02205e-10	-1.4754	1.36948e-05	-1.02205e-10	-1.29663
66130331	chr5:66130331:G:A	4.01461e-07	-1.21243	-1.40344	3.46099e-06	-1.20146	-1.47063
66130844	chr5:66130844:C:A	1.3526e-06	-1.4012	-7.12552e-10	1.26628e-05	-1.37498	-7.12552e-10
66131005	chr5:66131005:C:A	1.94936e-06	-1.02205e-10	-1.03572	1.70124e-05	-1.02205e-10	-1.0797
66131052	chr5:66131052:T:C	2.52354e-07	-1.52612	-1.55403	2.28098e-06	-1.52556	-1.56348
66131126	chr5:66131126:A:G	4.43023e-07	-1.35012	-1.16723	4.28361e-06	-1.30488	-1.15397
66131170	chr5:66131170:A:G	1.89959e-06	-1.02205e-10	-1.06159	1.75647e-05	-1.02205e-10	-1.04775
66131191	chr5:66131191:T:C	2.83251e-06	-1.02205e-10	-0.66206	2.73072e-05	-1.02205e-10	-0.606496
66131195	chr5:66131195:A:G	1.10494e-05	-1.02205e-10	0.699149	9.76186e-05	-1.02205e-10	0.667423
66131199	chr5:66131199:T:C	1.98892e-05	-1.02205e-10	1.28696	0.00016661	-1.02205e-10	1.20201
66131217	chr5:66131217:A:G	1.03441e-06	-1.02205e-10	-1.66939	9.32132e-06	-1.02205e-10	-1.68134
66131281	chr5:66131281:A:C	2.20853e-06	-1.02205e-10	-0.910895	2.00332e-05	-1.02205e-10	-0.916253
66131384	chr5:66131384:A:T	1.42115e-06	-1.02205e-10	-1.35176	1.41674e-05	-1.02205e-10	-1.2627
66131500	chr5:66131500:A:C	5.06506e-06	-1.02205e-10	-0.0808561	3.49602e-05	-1.02205e-10	-0.359434
66131680	chr5:66131680:G:A	3.63181e-06	-1.02205e-10	-0.413491	4.66514e-05	-1.02205e-10	-0.0709426
66131718	chr5:66131718:G:A	2.57992e-06	-1.02205e-10	-0.755463	3.02458e-05	-1.02205e-10	-0.504286
66131894	chr5:66131894:ACAACTTCTC:A	4.54409e-07	-1.28969	-1.20229	4.23438e-06	-1.33368	-1.13673
66132472	chr5:66132472:C:T	3.62609e-07	-1.03571	-1.68194	3.14984e-06	-1.087	-1.6793
66132501	chr5:66132501:T:C	6.28939e-06	-1.02205e-10	0.135641	7.28157e-05	-1.02205e-10	0.374287
66132520	chr5:66132520:C:T	2.18693e-06	-0.920722	-7.12552e-10	1.90352e-05	-0.967354	-7.12552e-10
66132772	chr5:66132772:G:A	1.65984e-06	-1.02205e-10	-1.1965	1.52252e-05	-1.02205e-10	-1.19069
66132879	chr5:66132879:A:G	1.21887e-06	-1.39442	-0.11088	1.17197e-05	-1.39373	-0.0586482
66133274	chr5:66133274:A:T	2.46046e-07	-1.41372	-1.69174	2.18953e-06	-1.44264	-1.68732
66133283	chr5:66133283:G:A	1.81481e-06	-1.02205e-10	-1.10724	1.53712e-05	-1.02205e-10	-1.18115
66133327	chr5:66133327:A:G	4.71855e-06	-0.151721	-7.12552e-10	4.74034e-05	-0.0549502	-7.12552e-10
66133347	chr5:66133347:G:C	1.36123e-06	-1.02205e-10	-1.39484	1.17062e-05	-1.02205e-10	-1.45352
66133377	chr5:66133377:G:A	1.11429e-06	-1.02205e-10	-1.595	9.8977e-06	-1.02205e-10	-1.62134
66133702	chr5:66133702:C:T	6.28127e-06	-1.02205e-10	0.134349	3.95755e-05	-1.02205e-10	-0.235434
66134011	chr5:66134011:A:G	4.57057e-06	-1.02205e-10	-0.183585	3.00238e-05	-1.02205e-10	-0.511656
66134422	chr5:66134422:A:T	1.29107e-06	-1.44775	-7.12552e-10	1.17391e-05	-1.45072	-7.12552e-10
66134462	chr5:66134462:G:A	2.77612e-07	-1.33646	-1.64829	2.54095e-06	-1.38152	-1.59959
66134672	chr5:66134672:G:C	2.06895e-06	-0.97618	-7.12552e-10	1.95191e-05	-0.94225	-7.12552e-10
66134717	chr5:66134717:G:A	1.31963e-06	-1.02205e-10	-1.42587	1.16743e-05	-1.02205e-10	-1.45625
66135205	chr5:66135205:C:G	3.64827e-07	-1.02195	-1.68961	3.13462e-06	-1.08231	-1.68883
66135259	chr5:66135259:G:C	1.61443e-06	-1.34014	0.115899	1.49165e-05	-1.34086	0.129689
66135472	chr5:66135472:A:G	1.21362e-05	0.18089	0.61208	8.83415e-05	0.160143	0.407422
66135806	chr5:66135806:A:T	1.67427e-06	-1.02205e-10	-1.18785	1.54611e-05	-1.02205e-10	-1.17532
66136093	chr5:66136093:T:C	4.26548e-06	-1.02205e-10	-0.252668	2.8394e-05	-1.02205e-10	-0.567468
66136208	chr5:66136208:T:C	1.60995e-06	-1.02205e-10	-1.22702	1.4731e-05	-1.02205e-10	-1.22369
66136893	chr5:66136893:C:T	1.34235e-06	-1.4088	-7.12552e-10	1.20459e-05	-1.42492	-7.12552e-10
66137151	chr5:66137151:A:T	1.52775e-06	-1.02205e-10	-1.27943	1.39779e-05	-1.02205e-10	-1.27617
66137314	chr5:66137314:G:A	3.40138e-07	-1.47007	-1.31156	2.9405e-06	-1.49333	-1.34174
66137491	chr5:66137491:C:T	2.42538e-06	-1.02205e-10	-0.817233	2.14422e-05	-1.02205e-10	-0.848283
66137720	chr5:66137720:A:G	1.31449e-06	-1.42978	-7.12552e-10	1.28252e-05	-1.36223	-7.12552e-10
66138111	chr5:66138111:T:G	3.38887e-07	-1.09375	-1.69156	2.92294e-06	-1.1498	-1.69125
66138478	chr5:66138478:G:T	1.60596e-06	-1.02205e-10	-1.2295	1.48174e-05	-1.02205e-10	-1.21784
66138541	chr5:66138541:A:C	1.60729e-06	-1.02205e-10	-1.22868	1.48329e-05	-1.02205e-10	-1.2168
66138598	chr5:66138598:G:A	4.96593e-06	-1.02205e-10	-0.100622	3.21539e-05	-1.02205e-10	-0.443112
66139121	chr5:66139121:G:A	2.42456e-07	-1.4347	-1.68546	2.17139e-06	-1.46517	-1.67311
66139230	chr5:66139230:C:G	3.29779e-06	-1.02205e-10	-0.509969	4.0388e-05	-1.02205e-10	-0.215112
66139400	chr5:66139400:T:C	1.70211e-06	-1.02205e-10	-1.17135	1.4468e-05	-1.02205e-10	-1.2417
66139458	chr5:66139458:G:A	9.48481e-07	-1.34438	-0.411735	8.93406e-06	-1.34529	-0.378489
66139655	chr5:66139655:T:C	1.34385e-06	-1.02205e-10	-1.40768	1.16382e-05	-1.02205e-10	-1.45935
66139703	chr5:66139703:G:T	3.43115e-07	-1.0831	-1.68982	2.95831e-06	-1.14032	-1.68871
66139763	chr5:66139763:T:C	1.39228e-06	-1.02205e-10	-1.37228	1.19484e-05	-1.02205e-10	-1.43305
66139788	chr5:66139788:A:G	2.50976e-06	-1.02205e-10	-0.783035	2.43962e-05	-1.02205e-10	-0.719219
66139972	chr5:66139972:G:A	1.7916e-06	-1.02205e-10	-1.12011	1.52703e-05	-1.02205e-10	-1.18774
66140037	chr5:66140037:C:T	9.39262e-07	-1.36547	-0.400411	8.86658e-06	-1.36618	-0.365178
66140324	chr5:66140324:A:C	3.92361e-07	-1.41466	-1.22414	3.96675e-06	-1.41411	-1.12159
66140515	chr5:66140515:AC:A	2.467e-06	-1.02205e-10	-0.80022	2.40163e-05	-1.02205e-10	-0.734913
66141025	chr5:66141025:C:G	2.54787e-06	-1.02205e-10	-0.767964	2.47791e-05	-1.02205e-10	-0.703645
66141675	chr5:66141675:G:A	2.17705e-06	-1.02205e-10	-0.925252	1.85394e-05	-1.02205e-10	-0.993746
66142327	chr5:66142327:T:G	2.40878e-07	-1.43988	-1.68681	2.12258e-06	-1.46938	-1.69164
66142397	chr5:66142397:A:C	1.20229e-06	-1.02205e-10	-1.51899	1.05999e-05	-1.02205e-10	-1.5528
66142735	chr5:66142735:C:T	2.22695e-06	-1.02205e-10	-0.902591	1.89681e-05	-1.02205e-10	-0.970886
66142823	chr5:66142823:T:C	3.55122e-07	-1.04737	-1.69115	3.04777e-06	-1.10766	-1.69157
66142825	chr5:66142825:G:A	2.61597e-06	-1.02205e-10	-0.741589	3.07833e-05	-1.02205e-10	-0.486671
66142859	chr5:66142859:T:C	1.53567e-06	-1.27426	-7.12552e-10	1.44316e-05	-1.24422	-7.12552e-10
66143008	chr5:66143008:T:C	2.0918e-06	-1.02205e-10	-0.965196	1.8514e-05	-1.02205e-10	-0.995119
66143213	chr5:66143213:T:A	1.22305e-06	-1.02205e-10	-1.50187	1.13828e-05	-1.02205e-10	-1.48154
66143758	chr5:66143758:A:C	1.73074e-06	-1.02205e-10	-1.15467	1.58372e-05	-1.02205e-10	-1.15128
66144131	chr5:66144131:C:T	1.17627e-06	-1.02205e-10	-1.54087	1.09293e-05	-1.02205e-10	-1.52219
66144261	chr5:66144261:G:T	6.23887e-06	-1.02205e-10	0.127576	3.93363e-05	-1.02205e-10	-0.241497
66144925	chr5:66144925:G:C	1.04447e-06	-1.02205e-10	-1.65972	9.42722e-06	-1.02205e-10	-1.67004
66145404	chr5:66145404:C:T	1.68143e-06	-1.02205e-10	-1.18358	1.5514e-05	-1.02205e-10	-1.1719
66145444	chr5:66145444:G:T	3.02414e-06	-1.02205e-10	-0.596595	3.61801e-05	-1.02205e-10	-0.325137
66145687	chr5:66145687:C:T	4.02717e-06	0.558337	-0.868496	4.50583e-05	0.506072	-0.61176
66145809	chr5:66145809:G:GA	7.92978e-06	0.499462	-0.132059	0.0001267	0.510251	0.417929
66145861	chr5:66145861:G:A	3.59252e-07	-1.03511	-1.69184	3.07844e-06	-1.0975	-1.69172
66146004	chr5:66146004:A:C	1.60435e-06	-1.02205e-10	-1.2305	1.46795e-05	-1.02205e-10	-1.22719
66146149	chr5:66146149:T:C	1.29806e-06	-1.02205e-10	-1.44235	1.22162e-05	-1.02205e-10	-1.41088
66146252	chr5:66146252:A:G	1.60243e-06	-1.02205e-10	-1.2317	1.4662e-05	-1.02205e-10	-1.22838
66146443	chr5:66146443:A:G	8.56315e-07	-1.34557	-0.512769	8.07621e-06	-1.34627	-0.478457
66146529	chr5:66146529:G:A	2.20484e-06	-1.02205e-10	-0.912567	2.13947e-05	-1.02205e-10	-0.850503
66146546	chr5:66146546:G:A	3.25245e-06	-1.02205e-10	-0.523815	4.01757e-05	-1.02205e-10	-0.220382
66147092	chr5:66147092:T:C	1.35553e-06	-1.02205e-10	-1.39903	1.40408e-05	-1.02205e-10	-1.27167
66147308	chr5:66147308:A:G	1.66467e-06	-1.02205e-10	-1.1936	1.53912e-05	-1.02205e-10	-1.17985
66147445	chr5:66147445:A:G	1.83786e-06	-0.791812	-0.302811	1.45486e-05	-0.908946	-0.327206
66147882	chr5:66147882:G:A	1.66763e-06	-1.02205e-10	-1.19182	1.52512e-05	-1.02205e-10	-1.18898
66147992	chr5:66147992:T:A	1.66835e-06	-1.02205e-10	-1.19139	1.52563e-05	-1.02205e-10	-1.18865
66148067	chr5:66148067:G:A	1.67e-06	-1.02205e-10	-1.1904	1.52705e-05	-1.02205e-10	-1.18772
66148138	chr5:66148138:C:T	1.10729e-06	-1.26265	-0.33866	1.03917e-05	-1.26343	-0.309206
66148170	chr5:66148170:C:G	1.58666e-06	-1.02205e-10	-1.24159	1.45781e-05	-1.02205e-10	-1.23413
66148335	chr5:66148335:C:T	1.20047e-06	-1.29603	-0.224482	1.12325e-05	-1.29651	-0.198319
66148688	chr5:66148688:CTGGGCTTAAGCAG:C	4.09335e-07	-0.951307	-1.64514	3.89795e-06	-0.887033	-1.66616
66148843	chr5:66148843:T:G	1.55119e-06	-1.02205e-10	-1.2642	1.44173e-05	-1.02205e-10	-1.24522
66149232	chr5:66149232:T:A	1.71423e-06	-1.12861	-0.035651	1.90106e-05	-1.15318	0.184528
66149281	chr5:66149281:C:T	1.95535e-06	-1.02205e-10	-1.03265	1.58272e-05	-1.02205e-10	-1.15192
66149282	chr5:66149282:G:A	1.6019e-06	-1.02205e-10	-1.23203	1.46563e-05	-1.02205e-10	-1.22877
66149324	chr5:66149324:C:T	2.2923e-06	-1.02205e-10	-0.873666	2.23211e-05	-1.02205e-10	-0.808114
66149471	chr5:66149471:C:T	1.06517e-06	-1.02205e-10	-1.64009	9.83937e-06	-1.02205e-10	-1.62725
66149503	chr5:66149503:G:C	1.00666e-06	-1.28643	-0.410155	9.49125e-06	-1.28813	-0.375142
66149949	chr5:66149949:T:C	1.6825e-06	-1.02205e-10	-1.18294	1.55226e-05	-1.02205e-10	-1.17135
66149990	chr5:66149990:A:G	1.33506e-06	-1.02205e-10	-1.41425	1.26049e-05	-1.02205e-10	-1.37956
66150045	chr5:66150045:G:A	1.01118e-06	-1.28922	-0.402878	9.53087e-06	-1.29086	-0.368245
66150241	chr5:66150241:C:T	1.65219e-06	-1.02205e-10	-1.20112	1.52259e-05	-1.02205e-10	-1.19065
66150445	chr5:66150445:G:T	8.63404e-07	-1.08462	-0.765476	8.19648e-06	-1.14412	-0.665821
66151329	chr5:66151329:A:G	1.64471e-06	-1.02205e-10	-1.20566	1.51707e-05	-1.02205e-10	-1.19428
66151986	chr5:66151986:C:T	1.79681e-06	-1.02205e-10	-1.11721	1.95866e-05	-1.02205e-10	-0.9388
66152026	chr5:66152026:T:C	9.0407e-07	-1.42429	-0.379779	8.41128e-06	-1.45753	-0.326537
66152082	chr5:66152082:T:A	2.38422e-07	-1.45422	-1.68271	2.10239e-06	-1.48104	-1.68953
66152203	chr5:66152203:G:A	2.03389e-06	-1.02205e-10	-0.993272	1.63765e-05	-1.02205e-10	-1.1178
66152247	chr5:66152247:ATTGT:A	1.63631e-06	-1.02205e-10	-1.21078	1.50917e-05	-1.02205e-10	-1.1995
66152403	chr5:66152403:ATTTAATAGTAT:A	1.35216e-06	-1.02205e-10	-1.40152	1.39719e-05	-1.02205e-10	-1.27659
66152444	chr5:66152444:T:A	3.84184e-07	-0.971732	-1.68812	3.2727e-06	-1.03862	-1.68941
66152534	chr5:66152534:GT:G	2.02869e-06	-1.02205e-10	-0.995835	1.88228e-05	-1.02205e-10	-0.978575
66152987	chr5:66152987:C:A	1.23572e-06	-1.49157	-7.12552e-10	1.12743e-05	-1.49112	-7.12552e-10
66153261	chr5:66153261:G:A	2.04243e-06	-1.02205e-10	-0.989082	1.64359e-05	-1.02205e-10	-1.11418
66153282	chr5:66153282:GA:G	1.65077e-06	-1.02205e-10	-1.20198	1.52133e-05	-1.02205e-10	-1.19147
66154008	chr5:66154008:G:A	1.62828e-06	-1.02205e-10	-1.2157	1.4905e-05	-1.02205e-10	-1.21195
66154368	chr5:66154368:A:G	3.46981e-07	-1.34815	-1.41355	3.38931e-06	-1.34228	-1.35074
66154464	chr5:66154464:G:A	1.62323e-06	-1.02205e-10	-1.2188	1.48591e-05	-1.02205e-10	-1.21503
66156851	chr5:66156851:T:G	1.72232e-06	-1.02205e-10	-1.15955	1.4395e-05	-1.02205e-10	-1.24676
66156856	chr5:66156856:A:G	1.39292e-06	-1.02205e-10	-1.37182	1.29861e-05	-1.02205e-10	-1.34977
66157222	chr5:66157222:G:A	1.0001e-06	-1.33544	-0.367688	9.52857e-06	-1.33691	-0.322441
66157288	chr5:66157288:C:T	1.71503e-06	-1.02205e-10	-1.16379	1.58117e-05	-1.02205e-10	-1.1529
66157357	chr5:66157357:A:G	1.04468e-06	-1.32166	-0.337855	9.97995e-06	-1.32312	-0.289947
66157569	chr5:66157569:G:A	2.02999e-06	-1.02205e-10	-0.995191	1.63482e-05	-1.02205e-10	-1.11953
66157792	chr5:66157792:T:C	2.28226e-06	-1.02205e-10	-0.878055	2.22437e-05	-1.02205e-10	-0.811586
66157804	chr5:66157804:A:C	3.29487e-06	-1.02205e-10	-0.510856	3.99026e-05	-1.02205e-10	-0.227204
66157900	chr5:66157900:A:C	3.59701e-07	-1.03508	-1.69063	3.08273e-06	-1.09656	-1.69127
66158064	chr5:66158064:CAT:C	1.50436e-06	-1.02205e-10	-1.29486	1.30738e-05	-1.02205e-10	-1.34303
66158224	chr5:66158224:T:C	2.39575e-07	-1.45614	-1.67597	2.10489e-06	-1.48261	-1.68677
66158384	chr5:66158384:G:C	1.27322e-06	-1.02205e-10	-1.46167	1.19555e-05	-1.02205e-10	-1.43246
66158455	chr5:66158455:TC:T	1.10276e-06	-1.02205e-10	-1.60541	9.83312e-06	-1.02205e-10	-1.62789
66158530	chr5:66158530:G:A	1.59937e-06	-1.02205e-10	-1.23361	1.4633e-05	-1.02205e-10	-1.23036
66158571	chr5:66158571:AAGTT:A	1.27484e-06	-1.02205e-10	-1.4604	1.1974e-05	-1.02205e-10	-1.43091
66159313	chr5:66159313:G:A	2.40326e-06	-0.826397	-7.12552e-10	2.31481e-05	-0.771733	-7.12552e-10
66159503	chr5:66159503:A:G	9.6275e-07	-0.794811	-0.946373	8.29266e-06	-0.824002	-0.974272
66159780	chr5:66159780:G:A	3.79532e-07	-0.980208	-1.69183	3.24042e-06	-1.04618	-1.69176
66159882	chr5:66159882:G:A	2.07259e-06	-1.02205e-10	-0.974422	1.71126e-05	-1.02205e-10	-1.07383
66160255	chr5:66160255:CT:C	1.23263e-06	-1.02205e-10	-1.49407	1.15584e-05	-1.02205e-10	-1.46623
66160767	chr5:66160767:AT:A	5.28321e-07	-0.834679	-1.5066	4.97633e-06	-0.770267	-1.53869
66161310	chr5:66161310:C:A	1.59949e-06	-1.02205e-10	-1.23354	1.25744e-05	-1.02205e-10	-1.38198
66161347	chr5:66161347:G:A	4.42043e-06	0.0857024	-0.302687	3.75015e-05	0.0686138	-0.357878
66161432	chr5:66161432:A:G	1.11296e-06	-1.02205e-10	-1.5962	9.86565e-06	-1.02205e-10	-1.62459
66161699	chr5:66161699:A:C	1.65108e-06	-1.02205e-10	-1.20179	1.50926e-05	-1.02205e-10	-1.19944
66161762	chr5:66161762:A:G	1.64859e-06	-1.02205e-10	-1.2033	1.50702e-05	-1.02205e-10	-1.20092
66162362	chr5:66162362:T:C	1.58735e-06	-1.02205e-10	-1.24116	1.45227e-05	-1.02205e-10	-1.23793
66162869	chr5:66162869:A:G	3.49267e-07	-1.06368	-1.69146	2.99809e-06	-1.12391	-1.69176
66162946	chr5:66162946:A:G	1.20492e-06	-1.02205e-10	-1.51681	1.05878e-05	-1.02205e-10	-1.55394
66163463	chr5:66163463:A:G	5.74394e-06	-1.02205e-10	0.0449222	3.65941e-05	-1.02205e-10	-0.313757
66163532	chr5:66163532:C:A	1.46459e-06	-1.29373	-0.0279149	1.36543e-05	-1.29569	-0.00390562
66163560	chr5:66163560:A:G	2.03657e-06	-1.02205e-10	-0.991955	1.63969e-05	-1.02205e-10	-1.11655
66163663	chr5:66163663:TTCTGTATATCATTC:T	2.33502e-07	-1.46677	-1.69102	2.07831e-06	-1.49096	-1.69113
66163945	chr5:66163945:T:C	4.12258e-07	-0.946506	-1.64282	3.46691e-06	-1.01516	-1.65522
66165008	chr5:66165008:C:T	3.35374e-06	-1.02205e-10	-0.493146	3.11968e-05	-1.02205e-10	-0.473329
66165414	chr5:66165414:T:C	1.63075e-06	-1.02205e-10	-1.21419	1.42915e-05	-1.02205e-10	-1.25398
66165594	chr5:66165594:C:T	1.01145e-06	-1.02205e-10	-1.69184	9.24983e-06	-1.02205e-10	-1.68904
66165691	chr5:66165691:A:G	1.03883e-06	-1.02205e-10	-1.66513	9.45899e-06	-1.02205e-10	-1.66668
66165857	chr5:66165857:C:T	1.23627e-06	-1.02205e-10	-1.49112	1.1596e-05	-1.02205e-10	-1.46299
66166386	chr5:66166386:T:G	4.61075e-06	-0.174833	-7.12552e-10	3.75924e-05	-0.286843	-7.12552e-10
66167182	chr5:66167182:C:A	1.67886e-06	-1.02205e-10	-1.18511	1.54763e-05	-1.02205e-10	-1.17433
66167506	chr5:66167506:C:T	2.36463e-07	-1.50955	-1.63563	2.13659e-06	-1.5063	-1.64813
66167663	chr5:66167663:CTT:C	3.74108e-06	-1.02205e-10	-0.383847	4.73136e-05	-1.02205e-10	-0.0568475
66168096	chr5:66168096:A:G	1.93528e-06	-1.02205e-10	-1.04297	1.56745e-05	-1.02205e-10	-1.16161
66168156	chr5:66168156:G:A	1.57944e-06	-1.02205e-10	-1.24615	1.44494e-05	-1.02205e-10	-1.24299
66168428	chr5:66168428:C:T	1.02985e-06	-1.02205e-10	-1.67381	9.32339e-06	-1.02205e-10	-1.68112
66168712	chr5:66168712:T:G	3.35265e-06	-1.02205e-10	-0.493472	4.07373e-05	-1.02205e-10	-0.206501
66168955	chr5:66168955:G:C	1.77398e-06	-1.31457	0.184571	1.67214e-05	-1.31645	0.219493
66169028	chr5:66169028:C:T	1.25795e-06	-1.3125	-0.161237	1.19226e-05	-1.31418	-0.121034
66169108	chr5:66169108:G:A	9.32737e-07	-1.45405	-0.318804	9.10953e-06	-1.47735	-0.226976
66169280	chr5:66169280:T:C	1.60356e-06	-1.02205e-10	-1.23099	1.46722e-05	-1.02205e-10	-1.22769
66169289	chr5:66169289:A:G	2.35401e-06	-1.02205e-10	-0.847104	2.08024e-05	-1.02205e-10	-0.878576
66169485	chr5:66169485:G:C	1.71108e-06	-1.02205e-10	-1.1661	1.5776e-05	-1.02205e-10	-1.15515
66169676	chr5:66169676:T:TA	1.65644e-06	-1.02205e-10	-1.19855	1.52645e-05	-1.02205e-10	-1.18811
66170217	chr5:66170217:T:C	1.27307e-06	-1.46179	-7.12552e-10	1.21445e-05	-1.41677	-7.12552e-10
66170408	chr5:66170408:A:G	1.60576e-06	-1.02205e-10	-1.22963	1.46913e-05	-1.02205e-10	-1.22639
66171076	chr5:66171076:C:T	2.03389e-06	-1.02205e-10	-0.993272	1.63765e-05	-1.02205e-10	-1.1178
66171145	chr5:66171145:A:G	1.62855e-06	-1.02205e-10	-1.21553	1.42724e-05	-1.02205e-10	-1.25531
66171388	chr5:66171388:G:A	2.76342e-06	-0.686754	-7.12552e-10	2.68297e-05	-0.624134	-7.12552e-10
66171410	chr5:66171410:G:A	1.71501e-06	-1.02205e-10	-1.16381	1.56944e-05	-1.02205e-10	-1.16034
66171433	chr5:66171433:G:C	1.0116e-06	-1.02205e-10	-1.69169	9.22415e-06	-1.02205e-10	-1.69182
66171437	chr5:66171437:T:A	1.05833e-06	-1.02205e-10	-1.64653	9.45592e-06	-1.02205e-10	-1.667
66171725	chr5:66171725:C:T	1.68174e-06	-1.02205e-10	-1.18339	1.53891e-05	-1.02205e-10	-1.17998
66171754	chr5:66171754:ATTT:A	2.38086e-07	-1.44681	-1.69153	2.11314e-06	-1.4751	-1.69037
66171949	chr5:66171949:A:G	1.48874e-06	-1.30529	-7.12552e-10	1.39371e-05	-1.27909	-7.12552e-10
66172110	chr5:66172110:A:AC	1.66796e-06	-1.02205e-10	-1.19162	1.52213e-05	-1.02205e-10	-1.19095
66173576	chr5:66173576:A:C	1.60412e-06	-1.02205e-10	-1.23065	1.46774e-05	-1.02205e-10	-1.22734
66173980	chr5:66173980:C:T	1.14365e-06	-1.02205e-10	-1.569	1.02182e-05	-1.02205e-10	-1.58947
66174098	chr5:66174098:A:G	3.38933e-07	-1.0935	-1.69168	2.9167e-06	-1.15187	-1.69133
66174252	chr5:66174252:TTAA:T	1.72553e-06	-1.02205e-10	-1.15769	1.58014e-05	-1.02205e-10	-1.15354
66176221	chr5:66176221:G:A	1.27292e-06	-1.02205e-10	-1.46191	1.19557e-05	-1.02205e-10	-1.43244
66176254	chr5:66176254:C:A	1.49562e-06	-1.02205e-10	-1.30068	1.36806e-05	-1.02205e-10	-1.29767
66176517	chr5:66176517:G:A	1.65717e-06	-1.02205e-10	-1.19811	1.41387e-05	-1.02205e-10	-1.26473
66176741	chr5:66176741:G:C	3.85238e-06	-1.02205e-10	-0.354531	3.67436e-05	-1.02205e-10	-0.309681
66176941	chr5:66176941:G:A	1.19929e-06	-1.52149	-7.12552e-10	1.09781e-05	-1.51774	-7.12552e-10
66177162	chr5:66177162:G:A	3.78976e-07	-1.15587	-1.51763	3.19976e-06	-1.21044	-1.54013
66177248	chr5:66177248:A:G	1.7355e-06	-1.02205e-10	-1.15193	1.60033e-05	-1.02205e-10	-1.14085
66177373	chr5:66177373:A:G	1.05463e-06	-1.02205e-10	-1.65003	9.4602e-06	-1.02205e-10	-1.66655
66177934	chr5:66177934:G:A	1.6019e-06	-1.02205e-10	-1.23203	1.46563e-05	-1.02205e-10	-1.22877
66177978	chr5:66177978:T:C	1.57186e-06	-1.02205e-10	-1.25096	1.44756e-05	-1.02205e-10	-1.24118
66178248	chr5:66178248:C:T	1.49465e-06	-1.02205e-10	-1.30133	1.37511e-05	-1.02205e-10	-1.29253
66178544	chr5:66178544:A:G	2.03389e-06	-1.02205e-10	-0.993272	1.63765e-05	-1.02205e-10	-1.1178
66179008	chr5:66179008:T:C	2.25885e-06	-1.02205e-10	-0.888366	2.20411e-05	-1.02205e-10	-0.820738
66179014	chr5:66179014:C:T	1.04332e-06	-1.02205e-10	-1.66081	9.55475e-06	-1.02205e-10	-1.65661
66179102	chr5:66179102:C:T	1.64118e-06	-1.02205e-10	-1.20781	1.5017e-05	-1.02205e-10	-1.20446
66179593	chr5:66179593:A:T	1.60236e-06	-1.02205e-10	-1.23174	1.46601e-05	-1.02205e-10	-1.22851
66179947	chr5:66179947:G:A	3.57669e-06	-1.02205e-10	-0.428785	4.49228e-05	-1.02205e-10	-0.108698
66180046	chr5:66180046:A:G	2.64653e-06	-0.729973	-7.12552e-10	2.46704e-05	-0.708041	-7.12552e-10
66180134	chr5:66180134:T:C	1.95923e-06	-1.02205e-10	-1.03067	1.7931e-05	-1.02205e-10	-1.02711
66181344	chr5:66181344:C:T	2.27745e-06	-1.02205e-10	-0.880167	2.21914e-05	-1.02205e-10	-0.813941
66181654	chr5:66181654:C:T	2.39164e-07	-1.45375	-1.68008	2.10438e-06	-1.48046	-1.68916
66182175	chr5:66182175:CTT:C	2.3811e-07	-1.47234	-1.6659	2.15502e-06	-1.49557	-1.65027
66182181	chr5:66182181:A:T	1.24616e-06	-1.48315	-7.12552e-10	1.10252e-05	-1.51347	-7.12552e-10
66182184	chr5:66182184:T:G	1.43929e-06	-1.02205e-10	-1.33907	1.25695e-05	-1.02205e-10	-1.38237
66182199	chr5:66182199:C:T	1.58908e-06	-1.02205e-10	-1.24007	1.45382e-05	-1.02205e-10	-1.23687
66182660	chr5:66182660:G:A	1.66328e-06	-1.02205e-10	-1.19443	1.53339e-05	-1.02205e-10	-1.18358
66182942	chr5:66182942:A:C	1.30368e-06	-1.02205e-10	-1.43803	1.13541e-05	-1.02205e-10	-1.48406
66183134	chr5:66183134:T:G	2.37807e-07	-1.44906	-1.69046	2.10717e-06	-1.47677	-1.69153
66183693	chr5:66183693:G:A	1.65571e-06	-1.02205e-10	-1.19899	1.52579e-05	-1.02205e-10	-1.18855
66184088	chr5:66184088:G:GATTGGCTT	2.62155e-06	-1.02205e-10	-0.739458	2.89091e-05	-1.02205e-10	-0.549489
66184152	chr5:66184152:A:G	3.7235e-07	-1.07903	-1.61211	3.4506e-06	-1.10521	-1.56988
66184179	chr5:66184179:C:A	2.02613e-06	-1.08614	0.0890497	1.87985e-05	-1.06016	0.080291
66184793	chr5:66184793:C:T	1.75926e-06	-1.02205e-10	-1.13833	1.61139e-05	-1.02205e-10	-1.13396
66184869	chr5:66184869:G:A	1.03056e-06	-1.02205e-10	-1.67312	9.41867e-06	-1.02205e-10	-1.67095
66185362	chr5:66185362:G:A	1.62691e-06	-1.02205e-10	-1.21654	1.49825e-05	-1.02205e-10	-1.20676
66186766	chr5:66186766:C:G	4.73791e-06	-1.02205e-10	-0.147627	3.09457e-05	-1.02205e-10	-0.48141
66186790	chr5:66186790:G:A	1.08082e-06	-1.02205e-10	-1.62551	9.88324e-06	-1.02205e-10	-1.6228
66186818	chr5:66186818:A:G	4.33845e-07	-0.853671	-1.68462	4.21026e-06	-0.785332	-1.69079
66186973	chr5:66186973:A:T	1.02648e-06	-1.02205e-10	-1.67709	9.37613e-06	-1.02205e-10	-1.67548
66188078	chr5:66188078:C:T	1.37299e-06	-1.02205e-10	-1.38623	1.25557e-05	-1.02205e-10	-1.38347
66188605	chr5:66188605:T:G	4.76309e-06	-1.02205e-10	-0.142327	3.10938e-05	-1.02205e-10	-0.476635
66188639	chr5:66188639:T:C	3.14987e-06	-1.02205e-10	-0.555861	2.71896e-05	-1.02205e-10	-0.610811
66188747	chr5:66188747:A:G	1.75578e-06	-1.02205e-10	-1.14031	1.60688e-05	-1.02205e-10	-1.13676
66188772	chr5:66188772:T:C	1.54683e-06	-1.02205e-10	-1.26702	1.2263e-05	-1.02205e-10	-1.40706
66188853	chr5:66188853:C:T	3.89802e-06	-1.02205e-10	-0.342754	4.97781e-05	-1.02205e-10	-0.00607028
66188977	chr5:66188977:C:T	1.23685e-06	-1.17302	-0.317636	1.128e-05	-1.14854	-0.342077
66189144	chr5:66189144:G:A	1.60679e-06	-1.02205e-10	-1.22898	1.47014e-05	-1.02205e-10	-1.2257
66189272	chr5:66189272:T:C	1.55867e-06	-1.02205e-10	-1.25939	1.43585e-05	-1.02205e-10	-1.2493
66189466	chr5:66189466:G:A	2.41542e-07	-1.47414	-1.64979	2.10799e-06	-1.49611	-1.6718
66189507	chr5:66189507:G:T	1.0263e-06	-1.02205e-10	-1.67726	9.37364e-06	-1.02205e-10	-1.67574
66189649	chr5:66189649:A:G	1.6019e-06	-1.02205e-10	-1.23203	1.46563e-05	-1.02205e-10	-1.22877
66189969	chr5:66189969:C:G	1.02059e-06	-1.02205e-10	-1.68284	9.33682e-06	-1.02205e-10	-1.67968
66190202	chr5:66190202:T:C	1.03094e-06	-1.02205e-10	-1.67275	9.41806e-06	-1.02205e-10	-1.67102
66190614	chr5:66190614:T:G	3.59751e-06	-1.02205e-10	-0.422981	3.18677e-05	-1.02205e-10	-0.452052
66190999	chr5:66190999:A:G	1.6019e-06	-1.02205e-10	-1.23203	1.46563e-05	-1.02205e-10	-1.22877
66191538	chr5:66191538:T:A	1.54391e-06	-1.02205e-10	-1.26891	1.41244e-05	-1.02205e-10	-1.26574
66193115	chr5:66193115:G:A	1.65004e-06	-1.02205e-10	-1.20242	1.51971e-05	-1.02205e-10	-1.19254
66193137	chr5:66193137:CTG:C	1.19585e-06	-1.52436	-7.12552e-10	1.09346e-05	-1.52171	-7.12552e-10
66193221	chr5:66193221:A:G	1.59717e-06	-1.02205e-10	-1.23499	1.46135e-05	-1.02205e-10	-1.2317
66193472	chr5:66193472:C:T	3.69251e-06	-1.02205e-10	-0.396916	3.61571e-05	-1.02205e-10	-0.325771
66193627	chr5:66193627:G:A	3.83146e-06	-0.359977	-7.12552e-10	3.74522e-05	-0.290581	-7.12552e-10
66194615	chr5:66194615:A:G	2.07182e-06	-1.02205e-10	-0.974797	2.15082e-05	-1.02205e-10	-0.845212
66194760	chr5:66194760:C:T	1.66875e-06	-1.02205e-10	-1.19115	1.52722e-05	-1.02205e-10	-1.18761
66194904	chr5:66194904:G:A	4.75412e-07	-0.784211	-1.66258	4.3078e-06	-0.817369	-1.63585
66195503	chr5:66195503:T:G	1.53042e-06	-1.02205e-10	-1.27768	1.32599e-05	-1.02205e-10	-1.3289
66195505	chr5:66195505:T:C	4.74116e-06	-1.02205e-10	-0.14694	3.09671e-05	-1.02205e-10	-0.480721
66195770	chr5:66195770:TAAAC:T	1.07195e-06	-1.02205e-10	-1.63374	9.86424e-06	-1.02205e-10	-1.62473
66195792	chr5:66195792:AC:A	1.65497e-06	-1.02205e-10	-1.19944	1.52436e-05	-1.02205e-10	-1.18948
66196076	chr5:66196076:T:C	1.67301e-06	-1.02205e-10	-1.1886	1.54202e-05	-1.02205e-10	-1.17797
66196409	chr5:66196409:C:T	1.69727e-06	-1.11991	-0.0542906	1.54084e-05	-1.09019	-0.0885432
66197010	chr5:66197010:C:T	1.24474e-06	-1.02205e-10	-1.48429	1.16811e-05	-1.02205e-10	-1.45568
66197094	chr5:66197094:C:T	1.56123e-06	-1.02205e-10	-1.25775	1.42784e-05	-1.02205e-10	-1.2549
66197169	chr5:66197169:G:A	4.5357e-07	-0.847481	-1.64635	4.14437e-06	-0.877968	-1.61393
66197203	chr5:66197203:C:T	1.1865e-06	-1.02205e-10	-1.53222	1.06943e-05	-1.02205e-10	-1.54393
66197258	chr5:66197258:C:T	1.04262e-06	-1.02205e-10	-1.66149	9.89432e-06	-1.02205e-10	-1.62168
66197864	chr5:66197864:C:T	1.5164e-06	-1.02205e-10	-1.28688	1.38535e-05	-1.02205e-10	-1.28511
66197882	chr5:66197882:TTC:T	2.25154e-06	-1.02205e-10	-0.891607	1.90166e-05	-1.02205e-10	-0.968334
66198080	chr5:66198080:G:A	1.79181e-06	-1.12	-7.12552e-10	1.62896e-05	-1.12312	-7.12552e-10
66198145	chr5:66198145:G:C	3.61609e-07	-1.0381	-1.68232	3.2754e-06	-1.06398	-1.66322
66198355	chr5:66198355:G:A	2.03389e-06	-1.02205e-10	-0.993272	1.63765e-05	-1.02205e-10	-1.1178
66198403	chr5:66198403:A:G	1.42483e-06	-1.02205e-10	-1.34917	1.23535e-05	-1.02205e-10	-1.3997
66198593	chr5:66198593:A:G	1.70759e-06	-1.02205e-10	-1.16814	1.56572e-05	-1.02205e-10	-1.16271
66199290	chr5:66199290:C:G	1.6538e-06	-1.02205e-10	-1.20015	1.52418e-05	-1.02205e-10	-1.1896
66199343	chr5:66199343:C:A	1.6449e-06	-1.02205e-10	-1.20555	1.51515e-05	-1.02205e-10	-1.19554
66199345	chr5:66199345:G:C	1.39129e-06	-1.02205e-10	-1.37299	1.14611e-05	-1.02205e-10	-1.47468
66199470	chr5:66199470:A:T	2.03407e-06	-1.02205e-10	-0.993183	1.63774e-05	-1.02205e-10	-1.11774
66199836	chr5:66199836:T:C	1.08408e-06	-1.02205e-10	-1.62249	9.65501e-06	-1.02205e-10	-1.64617
66200149	chr5:66200149:C:T	1.47705e-06	-1.02205e-10	-1.31318	1.35561e-05	-1.02205e-10	-1.30681
66200429	chr5:66200429:G:T	3.47255e-06	-1.02205e-10	-0.458333	3.39986e-05	-1.02205e-10	-0.387325
66200783	chr5:66200783:G:A	1.01609e-06	-1.02205e-10	-1.68726	9.35872e-06	-1.02205e-10	-1.67734
66201339	chr5:66201339:G:A	2.1353e-06	-1.02205e-10	-0.944614	2.0442e-05	-1.02205e-10	-0.896053
66201638	chr5:66201638:C:A	1.42786e-06	-1.02205e-10	-1.34704	1.3108e-05	-1.02205e-10	-1.34042
66201725	chr5:66201725:C:T	1.23475e-06	-1.25459	-0.237759	1.10798e-05	-1.23525	-0.273274
66201831	chr5:66201831:C:G	1.60214e-06	-1.02205e-10	-1.23189	1.46585e-05	-1.02205e-10	-1.22863
66202063	chr5:66202063:T:G	1.34114e-06	-1.4097	-7.12552e-10	1.21591e-05	-1.41556	-7.12552e-10
66202120	chr5:66202120:C:A	1.19257e-06	-1.02205e-10	-1.52711	1.11469e-05	-1.02205e-10	-1.50248
66202690	chr5:66202690:T:C	2.03389e-06	-1.02205e-10	-0.993272	1.63765e-05	-1.02205e-10	-1.1178
66202718	chr5:66202718:T:C	2.65647e-07	-1.3532	-1.67561	2.29659e-06	-1.39594	-1.68628
66202757	chr5:66202757:A:G	1.72617e-06	-1.02205e-10	-1.15732	1.59001e-05	-1.02205e-10	-1.14732
66203397	chr5:66203397:C:T	1.18863e-06	-1.28164	-0.24878	1.07278e-05	-1.26009	-0.280718
66203444	chr5:66203444:T:TA	1.08141e-06	-1.02205e-10	-1.62495	1.00795e-05	-1.02205e-10	-1.60314
66203548	chr5:66203548:A:G	1.41435e-06	-1.02205e-10	-1.35656	1.23925e-05	-1.02205e-10	-1.39656
66203573	chr5:66203573:A:G	1.76597e-06	-1.20268	0.0681559	1.60387e-05	-1.17672	0.038081
66203762	chr5:66203762:C:T	5.01871e-07	-0.769143	-1.62349	4.60932e-06	-0.802759	-1.58281
66204326	chr5:66204326:G:A	1.66558e-06	-1.02205e-10	-1.19305	1.52109e-05	-1.02205e-10	-1.19163
66204589	chr5:66204589:T:C	1.66369e-06	-1.02205e-10	-1.19419	1.52236e-05	-1.02205e-10	-1.1908
66204772	chr5:66204772:T:C	4.823e-07	-0.783792	-1.64862	4.40907e-06	-0.814536	-1.61544
66204847	chr5:66204847:C:T	1.13422e-06	-1.02205e-10	-1.57728	1.12133e-05	-1.02205e-10	-1.49654
66205224	chr5:66205224:C:T	1.6019e-06	-1.02205e-10	-1.23203	1.46563e-05	-1.02205e-10	-1.22877
66206126	chr5:66206126:G:A	1.6019e-06	-1.02205e-10	-1.23203	1.46563e-05	-1.02205e-10	-1.22877
66206203	chr5:66206203:A:G	1.58358e-06	-1.02205e-10	-1.24353	1.44523e-05	-1.02205e-10	-1.24279
66206306	chr5:66206306:G:A	1.29398e-06	-1.02205e-10	-1.4455	1.15277e-05	-1.02205e-10	-1.46889
66206431	chr5:66206431:A:G	1.11541e-06	-1.02205e-10	-1.594	1.036e-05	-1.02205e-10	-1.57569
66206673	chr5:66206673:T:C	1.01175e-06	-1.02205e-10	-1.69154	9.23383e-06	-1.02205e-10	-1.69077
66206910	chr5:66206910:C:G	1.50278e-06	-1.02205e-10	-1.29591	1.33178e-05	-1.02205e-10	-1.32454
66206911	chr5:66206911:T:G	1.07523e-06	-1.02205e-10	-1.63068	9.59928e-06	-1.02205e-10	-1.65196
66206912	chr5:66206912:A:G	1.07577e-06	-1.02205e-10	-1.63018	9.60284e-06	-1.02205e-10	-1.65159
66207532	chr5:66207532:G:A	1.07506e-06	-1.02205e-10	-1.63085	9.897e-06	-1.02205e-10	-1.62141
66208030	chr5:66208030:A:AT	1.81862e-06	-1.02205e-10	-1.10514	1.68775e-05	-1.02205e-10	-1.08767
66208119	chr5:66208119:A:G	6.56578e-07	-1.52293	-0.60101	5.767e-06	-1.52081	-0.640684
66208170	chr5:66208170:A:G	1.05882e-06	-1.02205e-10	-1.64606	9.86203e-06	-1.02205e-10	-1.62495
66208838	chr5:66208838:G:A	1.1129e-06	-1.02205e-10	-1.59625	1.01237e-05	-1.02205e-10	-1.59877
66209062	chr5:66209062:C:T	1.31455e-06	-1.02205e-10	-1.42973	1.16957e-05	-1.02205e-10	-1.45442
66209099	chr5:66209099:G:A	5.34859e-07	-1.44701	-0.88197	4.78717e-06	-1.43145	-0.916251
66209747	chr5:66209747:C:T	1.55371e-06	-1.26258	-7.12552e-10	1.39644e-05	-1.27713	-7.12552e-10
66210233	chr5:66210233:G:A	3.62335e-07	-1.12017	-1.59824	3.46251e-06	-1.13453	-1.53712
66210417	chr5:66210417:G:A	5.02039e-06	-1.02205e-10	-0.0897152	3.25399e-05	-1.02205e-10	-0.431177
66210434	chr5:66210434:A:G	3.23219e-07	-1.14141	-1.69124	2.918e-06	-1.15489	-1.68786
66210455	chr5:66210455:G:A	1.7112e-06	-1.02205e-10	-1.16603	1.75065e-05	-1.02205e-10	-1.05108
66210950	chr5:66210950:GT:G	1.01243e-06	-1.02205e-10	-1.69087	9.27864e-06	-1.02205e-10	-1.68593
66211047	chr5:66211047:A:G	1.07075e-06	-1.02205e-10	-1.63486	9.75511e-06	-1.02205e-10	-1.63585
66211176	chr5:66211176:A:G	1.57955e-06	-1.02205e-10	-1.24609	1.39457e-05	-1.02205e-10	-1.27847
66211374	chr5:66211374:C:T	2.2781e-07	-1.49129	-1.69118	2.08545e-06	-1.48795	-1.69071
66211601	chr5:66211601:C:T	1.26239e-06	-1.02205e-10	-1.47022	1.1264e-05	-1.02205e-10	-1.49204
66212187	chr5:66212187:C:T	1.0702e-06	-1.02205e-10	-1.63538	9.75008e-06	-1.02205e-10	-1.63637
66212850	chr5:66212850:G:A	5.8522e-07	-1.32763	-0.911361	4.8429e-06	-1.37256	-0.963571
66212954	chr5:66212954:C:T	1.07039e-06	-1.02205e-10	-1.6352	9.75178e-06	-1.02205e-10	-1.6362
66213033	chr5:66213033:C:T	1.0713e-06	-1.02205e-10	-1.63435	9.76021e-06	-1.02205e-10	-1.63533
66213145	chr5:66213145:C:G	1.07815e-06	-1.02205e-10	-1.62798	9.8215e-06	-1.02205e-10	-1.62907
66213288	chr5:66213288:G:T	1.71819e-06	-1.43029	0.268333	1.527e-05	-1.41245	0.224694
66213334	chr5:66213334:C:T	2.51617e-07	-1.42293	-1.66014	2.19839e-06	-1.45203	-1.67389
66213337	chr5:66213337:G:A	1.05057e-06	-1.02205e-10	-1.65389	9.49006e-06	-1.02205e-10	-1.6634
66213461	chr5:66213461:T:A	1.01409e-06	-1.02205e-10	-1.68924	9.40609e-06	-1.02205e-10	-1.67229
66213615	chr5:66213615:T:C	3.65481e-06	-1.02205e-10	-0.407178	4.56378e-05	-1.02205e-10	-0.0929076
66213660	chr5:66213660:G:A	3.44073e-07	-1.14807	-1.62205	3.26513e-06	-1.16231	-1.56804
66213747	chr5:66213747:C:T	1.255e-06	-1.02205e-10	-1.47609	1.10122e-05	-1.02205e-10	-1.51464
66213981	chr5:66213981:A:G	8.94241e-07	-1.38111	-0.433889	8.09421e-06	-1.36215	-0.460342
66214671	chr5:66214671:G:C	3.37965e-07	-1.41829	-1.36975	2.97338e-06	-1.44916	-1.37478
66215298	chr5:66215298:G:A	1.03473e-06	-1.02205e-10	-1.66908	9.50155e-06	-1.02205e-10	-1.66219
66215526	chr5:66215526:A:G	3.71987e-07	-1.00506	-1.68706	3.37524e-06	-1.02803	-1.66915
66215649	chr5:66215649:T:C	3.38614e-07	-1.48136	-1.30476	2.84035e-06	-1.48968	-1.38003
66215687	chr5:66215687:T:C	1.01837e-06	-1.02205e-10	-1.68502	9.32826e-06	-1.02205e-10	-1.6806
66216083	chr5:66216083:A:G	2.81695e-07	-1.27949	-1.69066	2.55779e-06	-1.29587	-1.67863
66216144	chr5:66216144:C:T	3.08569e-07	-1.44815	-1.43088	2.7414e-06	-1.46907	-1.4361
66216298	chr5:66216298:T:C	1.17341e-06	-1.02205e-10	-1.54331	1.09476e-05	-1.02205e-10	-1.52053
66216479	chr5:66216479:C:T	9.61472e-07	-1.51466	-0.227848	9.20283e-06	-1.51014	-0.183997
66216523	chr5:66216523:T:C	1.05528e-06	-1.02205e-10	-1.64941	9.61453e-06	-1.02205e-10	-1.65037
66216988	chr5:66216988:T:C	3.82144e-06	-1.02205e-10	-0.362595	2.81713e-05	-1.02205e-10	-0.575341
66217070	chr5:66217070:G:C	1.05528e-06	-1.02205e-10	-1.64941	9.61453e-06	-1.02205e-10	-1.65037
66217387	chr5:66217387:G:T	1.05528e-06	-1.02205e-10	-1.64941	9.61453e-06	-1.02205e-10	-1.65037
66217389	chr5:66217389:C:T	1.24094e-06	-1.02205e-10	-1.48735	1.09009e-05	-1.02205e-10	-1.5248
66217669	chr5:66217669:C:T	8.34835e-07	-1.51114	-0.372606	7.99356e-06	-1.50599	-0.329016
66217715	chr5:66217715:G:T	5.6274e-06	-1.02205e-10	0.0244256	4.22309e-05	-1.02205e-10	-0.170493
66218032	chr5:66218032:G:A	1.1737e-06	-1.02205e-10	-1.54306	1.0951e-05	-1.02205e-10	-1.52022
66218110	chr5:66218110:T:C	3.39865e-06	-0.239397	-0.240447	3.17689e-05	-0.26234	-0.192817
66218293	chr5:66218293:T:A	5.14818e-06	-1.02205e-10	-0.0645805	3.88339e-05	-1.02205e-10	-0.254351
66218383	chr5:66218383:C:T	1.15088e-06	-1.44751	-0.115191	1.15886e-05	-1.43591	-0.0277218
66218392	chr5:66218392:G:T	1.17412e-06	-1.02205e-10	-1.5427	1.09546e-05	-1.02205e-10	-1.51988
66218529	chr5:66218529:G:A	5.28617e-06	-1.02205e-10	-0.0381289	3.97492e-05	-1.02205e-10	-0.231056
66218582	chr5:66218582:G:A	3.23616e-07	-1.43915	-1.39227	2.87558e-06	-1.46135	-1.39604
66218758	chr5:66218758:C:G	1.31773e-06	-1.42731	-7.12552e-10	1.19693e-05	-1.4313	-7.12552e-10
66219260	chr5:66219260:G:A	1.04349e-06	-1.02205e-10	-1.66065	9.50827e-06	-1.02205e-10	-1.66148
66219283	chr5:66219283:A:T	2.85202e-07	-1.2919	-1.66589	2.63719e-06	-1.30893	-1.635
66219987	chr5:66219987:G:A	1.04456e-06	-1.02205e-10	-1.65963	9.518e-06	-1.02205e-10	-1.66046
66220287	chr5:66220287:C:T	1.05738e-06	-1.02205e-10	-1.64742	9.63302e-06	-1.02205e-10	-1.64845
66220469	chr5:66220469:C:T	1.86874e-06	-1.07796	-7.12552e-10	1.81139e-05	-1.01697	-7.12552e-10
66220946	chr5:66220946:G:A	6.785e-07	-1.51679	-0.574304	6.60729e-06	-1.51272	-0.512748
66220998	chr5:66220998:G:A	1.57842e-06	-1.2468	-7.12552e-10	1.3493e-05	-1.31147	-7.12552e-10
66221323	chr5:66221323:T:C	5.89056e-07	-1.50642	-0.72604	5.7625e-06	-1.50041	-0.661865
66221595	chr5:66221595:T:G	1.10392e-06	-1.02205e-10	-1.60435	1.01938e-05	-1.02205e-10	-1.59186
66221674	chr5:66221674:A:G	2.66232e-07	-1.33636	-1.69025	2.42299e-06	-1.35114	-1.67751
66222153	chr5:66222153:C:T	1.37922e-06	-1.02205e-10	-1.3817	1.20774e-05	-1.02205e-10	-1.42231
66222209	chr5:66222209:C:T	1.05528e-06	-1.02205e-10	-1.64941	9.61453e-06	-1.02205e-10	-1.65037
66222309	chr5:66222309:C:T	1.0917e-06	-1.49281	-0.122683	1.08563e-05	-1.48531	-0.0435933
66222430	chr5:66222430:A:T	1.023e-06	-1.02205e-10	-1.68049	9.40399e-06	-1.02205e-10	-1.67251
66222533	chr5:66222533:C:T	1.16325e-06	-1.02205e-10	-1.55201	1.01226e-05	-1.02205e-10	-1.59887
66222769	chr5:66222769:A:G	1.05532e-06	-1.02205e-10	-1.64938	9.61479e-06	-1.02205e-10	-1.65034
66222789	chr5:66222789:G:A	3.74075e-06	-0.383936	-7.12552e-10	3.62871e-05	-0.322182	-7.12552e-10
66223330	chr5:66223330:T:C	1.05213e-06	-1.02205e-10	-1.65241	9.58593e-06	-1.02205e-10	-1.65335
66223342	chr5:66223342:A:G	1.19944e-06	-1.52137	-7.12552e-10	1.09231e-05	-1.52277	-7.12552e-10
66223407	chr5:66223407:TTAAC:T	1.3358e-06	-1.41369	-7.12552e-10	1.22803e-05	-1.40565	-7.12552e-10
66223598	chr5:66223598:T:C	7.89885e-07	-1.48688	-0.452207	7.7659e-06	-1.47923	-0.384676
66223670	chr5:66223670:A:G	1.13336e-06	-1.02205e-10	-1.57804	1.03562e-05	-1.02205e-10	-1.57606
66224025	chr5:66224025:G:A	7.76472e-07	-1.51251	-0.443702	7.5491e-06	-1.50775	-0.384464
66224069	chr5:66224069:C:T	4.60189e-06	-1.02205e-10	-0.176756	3.03825e-05	-1.02205e-10	-0.499779
66225223	chr5:66225223:G:A	1.21709e-06	-1.02205e-10	-1.50676	1.10307e-05	-1.02205e-10	-1.51296
66225381	chr5:66225381:G:A	1.01335e-06	-1.02205e-10	-1.68997	9.2681e-06	-1.02205e-10	-1.68707
66225545	chr5:66225545:T:C	1.03583e-06	-1.02205e-10	-1.66802	9.42246e-06	-1.02205e-10	-1.67055
66225833	chr5:66225833:C:T	4.73385e-06	-1.02205e-10	-0.148484	4.36351e-05	-1.02205e-10	-0.137782
66225854	chr5:66225854:C:T	3.43063e-06	-1.02205e-10	-0.470478	4.29502e-05	-1.02205e-10	-0.153603
66226085	chr5:66226085:C:T	1.21031e-06	-1.02205e-10	-1.51234	1.13777e-05	-1.02205e-10	-1.48199
66226177	chr5:66226177:C:T	7.49706e-07	-1.33107	-0.660231	6.41923e-06	-1.39095	-0.663393
66226222	chr5:66226222:T:G	1.3762e-06	-1.39379	0.00989289	1.36993e-05	-1.38058	0.0842745
66226223	chr5:66226223:C:G	1.96933e-06	-1.02205e-10	-1.02553	1.9615e-05	-1.02205e-10	-0.937351
66226693	chr5:66226693:CATTG:C	1.05076e-06	-1.02205e-10	-1.65371	9.57188e-06	-1.02205e-10	-1.65482
66227060	chr5:66227060:C:T	1.58129e-06	-1.47821	0.233229	1.56526e-05	-1.46953	0.30652
66227169	chr5:66227169:C:G	1.62778e-06	-1.02205e-10	-1.21601	1.50499e-05	-1.02205e-10	-1.20228
66227198	chr5:66227198:T:C	1.59452e-06	-1.02205e-10	-1.23665	1.47482e-05	-1.02205e-10	-1.22252
66227502	chr5:66227502:A:G	3.38685e-07	-1.42073	-1.36517	2.99754e-06	-1.44468	-1.37117
66227534	chr5:66227534:A:G	5.66888e-06	-1.02205e-10	0.0317681	4.25231e-05	-1.02205e-10	-0.163598
66227715	chr5:66227715:A:G	1.04947e-06	-1.02205e-10	-1.65494	9.55993e-06	-1.02205e-10	-1.65606
66227727	chr5:66227727:GT:G	1.32321e-06	-1.02205e-10	-1.42316	1.27366e-05	-1.02205e-10	-1.36916
66227729	chr5:66227729:T:G	1.32078e-06	-1.02205e-10	-1.425	1.27102e-05	-1.02205e-10	-1.37124
66227974	chr5:66227974:G:A	1.55886e-06	-1.47272	0.21345	1.54474e-05	-1.46353	0.287331
66227988	chr5:66227988:C:G	1.71412e-06	-1.16432	-7.12552e-10	1.55697e-05	-1.16832	-7.12552e-10
66228057	chr5:66228057:C:A	1.60371e-06	-1.47361	0.242712	1.58678e-05	-1.46448	0.315132
66228116	chr5:66228116:G:A	2.79108e-06	-1.02205e-10	-0.676793	3.33209e-05	-1.02205e-10	-0.40746
66228282	chr5:66228282:A:G	1.03012e-06	-1.02205e-10	-1.67355	9.4109e-06	-1.02205e-10	-1.67178
66228430	chr5:66228430:G:A	1.0268e-06	-1.02205e-10	-1.67677	9.30825e-06	-1.02205e-10	-1.68274
66228919	chr5:66228919:T:C	1.35125e-06	-1.02205e-10	-1.4022	1.24746e-05	-1.02205e-10	-1.38995
66229242	chr5:66229242:T:A	1.57315e-06	-1.25014	-7.12552e-10	1.65906e-05	-1.10481	-7.12552e-10
66229628	chr5:66229628:T:A	2.34764e-07	-1.47227	-1.68013	2.10195e-06	-1.48847	-1.68231
66229733	chr5:66229733:A:G	2.58627e-07	-1.47874	-1.57685	2.41652e-06	-1.47275	-1.55857
66229765	chr5:66229765:C:T	1.95193e-06	-1.0344	-7.12552e-10	1.75667e-05	-1.04764	-7.12552e-10
66229890	chr5:66229890:C:T	1.15927e-06	-1.02205e-10	-1.55543	1.07478e-05	-1.02205e-10	-1.53894
66230003	chr5:66230003:G:A	1.59749e-06	-1.02205e-10	-1.23479	1.62077e-05	-1.02205e-10	-1.12816
66230321	chr5:66230321:T:C	1.25531e-06	-1.02205e-10	-1.47584	1.10552e-05	-1.02205e-10	-1.51074
66230677	chr5:66230677:A:G	5.28222e-07	-1.3993	-0.94216	4.39591e-06	-1.42568	-1.00729
66230720	chr5:66230720:A:G	3.22192e-07	-1.33912	-1.49671	2.82948e-06	-1.35344	-1.52011
66230948	chr5:66230948:T:C	5.22707e-06	-1.02205e-10	-0.049371	4.97587e-05	-1.02205e-10	-0.00646041
66231038	chr5:66231038:A:G	1.73681e-06	-1.37513	0.223952	1.72653e-05	-1.36001	0.295063
66231277	chr5:66231277:A:G	3.46769e-06	-1.02205e-10	-0.459733	2.36707e-05	-1.02205e-10	-0.749407
66231818	chr5:66231818:C:G	1.3997e-05	-1.5124	2.44802	0.000136494	-1.50241	2.50504
66232083	chr5:66232083:A:G	2.82679e-07	-1.29117	-1.67549	2.49978e-06	-1.30714	-1.6903
66232302	chr5:66232302:G:T	3.92239e-07	-1.28828	-1.35083	3.39955e-06	-1.30501	-1.385
66232332	chr5:66232332:G:A	5.49796e-06	-1.02205e-10	0.0011552	5.24304e-05	-1.02205e-10	0.0458424
66232624	chr5:66232624:A:G	4.7619e-06	-1.02205e-10	-0.142577	4.3742e-05	-1.02205e-10	-0.135336
66232954	chr5:66232954:G:A	2.43238e-06	-1.02205e-10	-0.814352	2.06047e-05	-1.02205e-10	-0.888127
66233433	chr5:66233433:A:G	2.2915e-07	-1.51182	-1.66478	2.05893e-06	-1.50881	-1.68265
66233568	chr5:66233568:T:C	1.65805e-06	-1.02205e-10	-1.19758	1.58618e-05	-1.02205e-10	-1.14973
66233790	chr5:66233790:T:C	2.44819e-06	-1.02205e-10	-0.807874	2.89988e-05	-1.02205e-10	-0.546391
66233832	chr5:66233832:T:A	1.27195e-06	-1.02205e-10	-1.46267	1.14359e-05	-1.02205e-10	-1.47689
66234606	chr5:66234606:T:G	4.08835e-07	-1.24863	-1.34903	3.6928e-06	-1.20229	-1.40497
66234626	chr5:66234626:C:T	3.52781e-07	-1.28845	-1.45668	3.2322e-06	-1.2409	-1.49958
66234813	chr5:66234813:G:A	1.25215e-06	-1.47836	-7.12552e-10	1.1596e-05	-1.46298	-7.12552e-10
66234851	chr5:66234851:T:C	3.40431e-07	-1.43949	-1.34128	3.28632e-06	-1.4287	-1.29518
66234901	chr5:66234901:G:A	3.55457e-07	-1.29463	-1.44295	3.3755e-06	-1.26799	-1.42911
66235703	chr5:66235703:C:T	4.57197e-07	-1.29318	-1.19269	5.01197e-06	-1.31953	-0.982289
66235902	chr5:66235902:C:T	3.05784e-06	-1.02205e-10	-0.585513	2.81594e-05	-1.02205e-10	-0.575765
66236579	chr5:66236579:C:G	9.40952e-07	-0.0723162	-1.69177	8.18928e-06	-0.130203	-1.68062
66236657	chr5:66236657:G:A	1.89625e-06	-1.02205e-10	-1.06335	1.72824e-05	-1.02205e-10	-1.06395
66236677	chr5:66236677:G:A	1.22635e-06	-1.03648	-0.462703	1.33268e-05	-0.98844	-0.33543
66236866	chr5:66236866:T:C	2.66645e-07	-1.49542	-1.52964	2.2623e-06	-1.5147	-1.58256
66237827	chr5:66237827:C:T	3.19313e-07	-1.19694	-1.64786	3.07596e-06	-1.14847	-1.64156
66238037	chr5:66238037:T:C	2.6479e-07	-1.51777	-1.51427	2.67969e-06	-1.52397	-1.40397
66238466	chr5:66238466:A:T	5.34431e-06	-1.02205e-10	-0.0271907	4.22447e-05	-1.02205e-10	-0.170165
66238470	chr5:66238470:A:G	1.19361e-06	-1.52624	-7.12552e-10	1.08847e-05	-1.52628	-7.12552e-10
66238959	chr5:66238959:CT:C	3.99688e-07	-1.23553	-1.38476	3.31533e-06	-1.2709	-1.44419
66239230	chr5:66239230:T:C	1.15175e-06	-1.02205e-10	-1.56194	1.02694e-05	-1.02205e-10	-1.58448
66239820	chr5:66239820:C:T	2.11424e-06	-1.35846	0.403927	2.17873e-05	-1.36483	0.532509
66240525	chr5:66240525:G:A	6.26181e-07	-0.871075	-1.30026	4.53932e-06	-0.981162	-1.41971
66240605	chr5:66240605:A:G	1.27031e-06	-1.02205e-10	-1.46396	1.13124e-05	-1.02205e-10	-1.48774
66240655	chr5:66240655:C:T	1.38734e-06	-1.02205e-10	-1.37584	1.55797e-05	-1.02205e-10	-1.16768
66240852	chr5:66240852:GAGAA:G	4.00674e-07	-1.45334	-1.16449	3.82864e-06	-1.44323	-1.1279
66241249	chr5:66241249:A:T	1.0136e-06	-0.0373618	-1.65235	8.82156e-06	-0.0654564	-1.67099
66241369	chr5:66241369:A:G	5.95129e-07	-1.52292	-0.699279	4.49918e-06	-1.51661	-0.893142
66241784	chr5:66241784:C:CT	1.16878e-05	-1.02205e-10	0.75532	8.44045e-05	-1.02205e-10	0.521976
66241878	chr5:66241878:T:C	5.63557e-06	-1.02205e-10	0.0258756	5.05005e-05	-1.02205e-10	0.00833893
66241989	chr5:66241989:G:A	1.65845e-06	-1.19734	-7.12552e-10	1.5568e-05	-1.16843	-7.12552e-10
66242795	chr5:66242795:A:T	1.04854e-05	-1.02205e-10	0.646757	0.000108317	-1.02205e-10	0.771418
66242963	chr5:66242963:T:C	4.05741e-07	-0.921161	-1.6841	4.08326e-06	-0.834431	-1.67232
66243162	chr5:66243162:T:C	1.01399e-06	-1.02205e-10	-1.68933	9.33001e-06	-1.02205e-10	-1.68041
66243695	chr5:66243695:T:C	3.42928e-06	-1.02205e-10	-0.470873	2.9144e-05	-1.02205e-10	-0.541395
66244019	chr5:66244019:T:C	3.54264e-07	-1.46621	-1.27472	3.44888e-06	-1.45761	-1.21799
66244386	chr5:66244386:C:T	1.06303e-06	-1.02205e-10	-1.6421	9.78627e-06	-1.02205e-10	-1.63266
66244678	chr5:66244678:T:C	1.19656e-06	-1.52378	-7.12552e-10	1.08845e-05	-1.52631	-7.12552e-10
66244710	chr5:66244710:C:T	2.25823e-06	0.298924	-1.18757	1.78006e-05	0.301901	-1.33631
66244954	chr5:66244954:C:A	6.07233e-07	-0.552999	-1.64907	5.98594e-06	-0.495597	-1.62863
66245152	chr5:66245152:A:G	2.6977e-07	-1.51026	-1.50315	2.48456e-06	-1.49197	-1.51158
66245586	chr5:66245586:A:G	8.49804e-07	-0.879035	-0.986937	6.12854e-06	-0.945251	-1.15544
66245655	chr5:66245655:G:A	1.05734e-06	-0.00930494	-1.63816	7.7151e-06	-0.202519	-1.66795
66246140	chr5:66246140:C:T	1.04301e-06	-1.02205e-10	-1.66111	9.57293e-06	-1.02205e-10	-1.65471
66246416	chr5:66246416:G:A	1.04156e-06	-1.02205e-10	-1.6625	9.55803e-06	-1.02205e-10	-1.65626
66246691	chr5:66246691:G:A	7.97901e-07	-0.294206	-1.63479	7.94191e-06	-0.231005	-1.61049
66246820	chr5:66246820:T:A	8.15648e-07	-0.27846	-1.62854	8.12843e-06	-0.21547	-1.60281
66246924	chr5:66246924:C:T	5.41389e-07	-1.52264	-0.794202	5.38534e-06	-1.51842	-0.711544
66247223	chr5:66247223:G:A	1.01484e-06	-1.02205e-10	-1.68849	9.33708e-06	-1.02205e-10	-1.67965
66247239	chr5:66247239:C:T	4.4433e-07	-0.825463	-1.68895	4.495e-06	-0.730579	-1.6801
66247283	chr5:66247283:C:T	4.1391e-07	-0.898109	-1.68722	4.16239e-06	-0.808341	-1.67921
66247484	chr5:66247484:A:C	2.58411e-07	-1.48074	-1.57568	2.39784e-06	-1.46433	-1.57475
66247744	chr5:66247744:T:C	7.86484e-07	-0.272048	-1.67136	7.76045e-06	-0.208316	-1.65629
66247976	chr5:66247976:ACTT:A	6.6553e-07	-0.418682	-1.69171	6.46565e-06	-0.356729	-1.69041
66248201	chr5:66248201:A:G	1.2673e-06	-1.46634	-7.12552e-10	1.1504e-05	-1.47095	-7.12552e-10
66248324	chr5:66248324:A:G	5.7966e-07	-0.583213	-1.66532	5.79733e-06	-0.46964	-1.68661
66248781	chr5:66248781:T:C	2.47635e-07	-1.41171	-1.68731	2.2416e-06	-1.42537	-1.68109
66249008	chr5:66249008:T:C	6.62485e-07	-0.471978	-1.643	6.64315e-06	-0.412166	-1.60789
66249399	chr5:66249399:A:G	2.1208e-06	0.421306	-1.37274	1.70451e-05	0.424352	-1.50213
66249426	chr5:66249426:A:G	6.82914e-07	-0.429284	-1.65533	6.83325e-06	-0.367423	-1.62442
66249497	chr5:66249497:G:A	6.65628e-07	-0.444151	-1.6661	6.63071e-06	-0.382145	-1.63979
66249836	chr5:66249836:T:G	3.10185e-06	-0.0126331	-0.558592	3.4361e-05	-0.0223029	-0.354421
66249837	chr5:66249837:T:C	1.05136e-06	-1.02205e-10	-1.65314	9.5205e-06	-1.02205e-10	-1.6602
66250016	chr5:66250016:C:T	1.18003e-06	-1.02205e-10	-1.53768	9.73457e-06	-1.02205e-10	-1.63796
66250202	chr5:66250202:CATT:C	1.05292e-06	-1.02205e-10	-1.65166	9.87645e-06	-1.02205e-10	-1.62349
66250240	chr5:66250240:C:T	6.82483e-07	-0.434695	-1.65055	6.83569e-06	-0.373458	-1.61803
66250421	chr5:66250421:C:T	4.80908e-06	0.0750136	-0.207731	6.09114e-05	0.0661138	0.129661
66250461	chr5:66250461:G:A	2.44325e-07	-1.48471	-1.62777	2.24182e-06	-1.46833	-1.63802
66250554	chr5:66250554:G:A	6.4332e-07	-0.486527	-1.65781	6.42064e-06	-0.426228	-1.6279
66251300	chr5:66251300:A:G	4.56588e-06	-0.00864663	-0.175964	5.80112e-05	-0.017383	0.164375
66251308	chr5:66251308:C:T	1.03201e-06	0.0198462	-1.69156	9.47775e-06	0.0171462	-1.68184
66251443	chr5:66251443:G:A	3.6702e-06	-1.02205e-10	-0.402976	3.03126e-05	-1.02205e-10	-0.502083
66251621	chr5:66251621:T:C	1.16289e-06	-0.10692	-1.4454	8.02517e-06	-0.292378	-1.53868
66251779	chr5:66251779:C:T	1.55607e-05	-1.02205e-10	1.04153	0.00017555	-1.02205e-10	1.25428
66252101	chr5:66252101:G:A	6.24328e-07	-0.515769	-1.65853	6.23162e-06	-0.455105	-1.6289
66252589	chr5:66252589:T:A	4.30453e-06	-0.0535353	-0.19002	5.46182e-05	-0.0621396	0.148862
66252723	chr5:66252723:G:A	8.8725e-06	-1.02205e-10	0.479733	7.74065e-05	-1.02205e-10	0.435426
66252791	chr5:66252791:CTTTAA:C	6.51044e-07	-0.529098	-1.6033	6.61097e-06	-0.470005	-1.55491
66252867	chr5:66252867:G:A	1.48184e-06	-1.30994	-7.12552e-10	1.31001e-05	-1.34103	-7.12552e-10
66253487	chr5:66253487:A:C	2.28657e-07	-1.49536	-1.68339	2.07199e-06	-1.50215	-1.68299
66253760	chr5:66253760:T:G	3.49255e-07	-1.4328	-1.32237	3.20523e-06	-1.4458	-1.30306
66253863	chr5:66253863:T:C	3.03279e-06	-1.02205e-10	-0.593739	2.51304e-05	-1.02205e-10	-0.689565
66254082	chr5:66254082:C:T	4.38783e-06	-1.02205e-10	-0.224387	3.36199e-05	-1.02205e-10	-0.398526
66254105	chr5:66254105:G:A	6.5084e-07	-0.539573	-1.59314	6.61115e-06	-0.481049	-1.54384
66254286	chr5:66254286:G:A	7.63938e-07	-0.302585	-1.66991	7.28938e-06	-0.304023	-1.6232
66254406	chr5:66254406:A:C	4.1322e-07	-0.898657	-1.68834	4.24898e-06	-0.804776	-1.66219
66254856	chr5:66254856:C:T	1.08547e-06	-1.02205e-10	-1.62121	1.02362e-05	-1.02205e-10	-1.58771
66254947	chr5:66254947:C:A	6.54804e-07	-0.505044	-1.6216	6.59984e-06	-0.446059	-1.58054
66255015	chr5:66255015:A:T	6.37809e-07	-0.524221	-1.62872	6.41272e-06	-0.465819	-1.58954
66255052	chr5:66255052:A:C	2.36829e-07	-1.48763	-1.65601	2.17415e-06	-1.47182	-1.66519
66255220	chr5:66255220:G:C	8.41252e-07	-0.188361	-1.68773	7.65299e-06	-0.18912	-1.68943
66255599	chr5:66255599:AC:A	6.47273e-07	-0.512918	-1.62529	6.53192e-06	-0.453773	-1.58317
66255773	chr5:66255773:T:C	6.71185e-07	-0.484211	-1.61772	6.79141e-06	-0.424763	-1.57322
66256153	chr5:66256153:A:G	1.04612e-06	-1.02205e-10	-1.65813	9.76591e-06	-1.02205e-10	-1.63475
66256288	chr5:66256288:G:A	1.20822e-06	-1.02205e-10	-1.51408	1.10086e-05	-1.02205e-10	-1.51497
66256404	chr5:66256404:G:A	1.92114e-06	-1.05031	-7.12552e-10	1.66338e-05	-1.10221	-7.12552e-10
66256501	chr5:66256501:T:G	1.1533e-06	-1.02205e-10	-1.56059	1.05319e-05	-1.02205e-10	-1.55923
66256647	chr5:66256647:C:T	6.49511e-07	-0.487105	-1.64765	6.49074e-06	-0.42766	-1.61561
66256923	chr5:66256923:C:T	9.22594e-07	-0.0983086	-1.68548	8.68584e-06	-0.100748	-1.6512
66257259	chr5:66257259:A:G	1.33841e-06	0.200226	-1.61197	1.00051e-05	-0.0434025	-1.56714
66257339	chr5:66257339:G:A	1.11669e-06	-1.02205e-10	-1.59285	1.02129e-05	-1.02205e-10	-1.58999
66257383	chr5:66257383:G:T	2.34152e-07	-1.49475	-1.66026	2.1525e-06	-1.48043	-1.66658
66257445	chr5:66257445:G:A	1.17444e-06	-1.02205e-10	-1.54243	1.06999e-05	-1.02205e-10	-1.54341
66257487	chr5:66257487:A:C	2.47134e-07	-1.43601	-1.66504	2.25727e-06	-1.44792	-1.65157
66257491	chr5:66257491:C:T	1.13968e-06	-1.02205e-10	-1.57247	1.01698e-05	-1.02205e-10	-1.59423
66257803	chr5:66257803:G:A	1.12242e-06	-0.0121475	-1.57559	7.98426e-06	-0.202791	-1.63338
66257838	chr5:66257838:C:T	1.06395e-06	-1.02205e-10	-1.64123	9.40027e-06	-1.02205e-10	-1.67291
66258111	chr5:66258111:C:G	6.37704e-07	-0.504935	-1.64817	6.36655e-06	-0.446002	-1.61659
66258398	chr5:66258398:C:A	6.73617e-07	-0.467181	-1.63114	6.77139e-06	-0.40727	-1.59367
66258713	chr5:66258713:A:G	1.01165e-06	-1.02205e-10	-1.69164	9.23644e-06	-1.02205e-10	-1.69049
66259485	chr5:66259485:G:A	3.39107e-06	-0.301054	-0.181023	4.27524e-05	-0.310478	0.152258
66259518	chr5:66259518:C:T	7.60916e-07	-0.306132	-1.67032	5.74888e-06	-0.474816	-1.68982
66260029	chr5:66260029:G:A	7.64153e-07	-0.28044	-1.69177	7.07264e-06	-0.282042	-1.67537
66260220	chr5:66260220:AGTTT:A	2.40006e-07	-1.47131	-1.659	2.21516e-06	-1.45272	-1.6656
66260245	chr5:66260245:A:C	1.26652e-06	0.15769	-1.62464	9.4899e-06	-0.0803597	-1.58306
66260527	chr5:66260527:G:T	6.82483e-07	-0.452671	-1.63257	6.85545e-06	-0.39237	-1.59623
66260791	chr5:66260791:G:A	1.25568e-06	-1.02205e-10	-1.47554	1.144e-05	-1.02205e-10	-1.47653
66260933	chr5:66260933:C:T	1.07418e-06	-1.02205e-10	-1.63166	9.70711e-06	-1.02205e-10	-1.64079
66261149	chr5:66261149:C:A	1.21398e-06	-1.02205e-10	-1.50932	1.06498e-05	-1.02205e-10	-1.5481
66261593	chr5:66261593:G:A	1.20567e-06	0.125785	-1.64197	8.72917e-06	-0.0698389	-1.67714
66261607	chr5:66261607:A:C	2.37519e-07	-1.48715	-1.65358	2.18442e-06	-1.47138	-1.66092
66262548	chr5:66262548:G:A	8.08489e-07	-0.333497	-1.58231	8.25784e-06	-0.268891	-1.53359
66262848	chr5:66262848:C:T	5.91632e-07	-0.544034	-1.68406	5.79772e-06	-0.487227	-1.66895
66262858	chr5:66262858:G:A	9.0058e-06	-1.02205e-10	0.494646	7.83487e-05	-1.02205e-10	0.447525
66262881	chr5:66262881:A:G	8.19199e-07	-0.213327	-1.68932	7.49133e-06	-0.21288	-1.68702
66262951	chr5:66262951:C:T	5.0222e-07	-1.24166	-1.15028	4.50312e-06	-1.23951	-1.16937
66262993	chr5:66262993:C:T	8.3695e-07	-0.190043	-1.69117	7.67976e-06	-0.191931	-1.68313
66263095	chr5:66263095:G:A	1.066e-06	-1.02205e-10	-1.63931	1.0008e-05	-1.02205e-10	-1.61026
66263277	chr5:66263277:G:A	6.60466e-07	-0.443379	-1.67465	6.27023e-06	-0.450324	-1.62751
66263370	chr5:66263370:A:T	1.42073e-06	-1.02205e-10	-1.35205	1.32394e-05	-1.02205e-10	-1.33044
66263409	chr5:66263409:ATTTAGAAT:A	2.38457e-06	-1.02205e-10	-0.834204	2.12746e-05	-1.02205e-10	-0.856131
66263463	chr5:66263463:T:C	1.19356e-06	0.124467	-1.65075	8.63678e-06	-0.0763818	-1.68123
66263653	chr5:66263653:T:C	2.26653e-07	-1.50177	-1.68579	2.08352e-06	-1.49432	-1.68526
66263711	chr5:66263711:T:C	8.76551e-07	-0.148796	-1.68619	7.9684e-06	-0.148241	-1.68992
66263924	chr5:66263924:G:A	1.28817e-06	-1.02205e-10	-1.45	1.1709e-05	-1.02205e-10	-1.45329
66264456	chr5:66264456:A:C	2.61443e-07	-1.52133	-1.52343	2.41192e-06	-1.51758	-1.51564
66264582	chr5:66264582:T:C	1.03177e-06	-1.02205e-10	-1.67195	9.26078e-06	-1.02205e-10	-1.68786
66265066	chr5:66265066:T:C	4.7642e-06	-1.02205e-10	-0.142092	3.82426e-05	-1.02205e-10	-0.269696
66265284	chr5:66265284:G:A	1.66798e-06	-1.02205e-10	-1.19161	1.42568e-05	-1.02205e-10	-1.25641
66265697	chr5:66265697:G:A	4.44204e-06	-0.0391044	-0.173006	5.60569e-05	-0.048172	0.160895
66266240	chr5:66266240:G:A	2.35928e-07	-1.47659	-1.67086	2.17857e-06	-1.4588	-1.67618
66266461	chr5:66266461:T:C	1.86332e-06	-1.08086	-7.12552e-10	1.58047e-05	-1.15333	-7.12552e-10
66266520	chr5:66266520:G:A	3.04772e-06	-1.02205e-10	-0.588829	2.71297e-05	-1.02205e-10	-0.613017
66266899	chr5:66266899:A:G	6.91859e-07	-0.43981	-1.63179	6.95647e-06	-0.37877	-1.5952
66267422	chr5:66267422:G:A	1.39561e-06	0.193297	-1.56319	1.0551e-05	-0.0494201	-1.50801
66268127	chr5:66268127:A:G	1.18163e-06	-1.02205e-10	-1.53632	1.07594e-05	-1.02205e-10	-1.53786
66268338	chr5:66268338:G:A	4.61573e-06	-1.02205e-10	-0.173752	3.72549e-05	-1.02205e-10	-0.295862
66268487	chr5:66268487:G:A	1.18386e-06	-1.02205e-10	-1.53444	1.0779e-05	-1.02205e-10	-1.53605
66268708	chr5:66268708:G:T	4.6377e-06	-1.02205e-10	-0.169004	3.74098e-05	-1.02205e-10	-0.291712
66268797	chr5:66268797:G:A	3.35722e-07	-1.22942	-1.56527	2.96776e-06	-1.22649	-1.59934
66268995	chr5:66268995:G:T	2.48305e-06	0.574518	-1.36825	2.90208e-05	0.656166	-1.2018
66269319	chr5:66269319:T:C	2.21173e-07	-1.52023	-1.69181	2.01092e-06	-1.52322	-1.69183
66269404	chr5:66269404:T:C	6.98966e-07	-0.437564	-1.62381	7.04947e-06	-0.376569	-1.58412
66269616	chr5:66269616:C:T	1.95464e-05	-1.02205e-10	1.26957	0.000227221	-1.02205e-10	1.51228
66269839	chr5:66269839:G:A	6.54712e-07	-0.441592	-1.68519	5.99683e-06	-0.468135	-1.65428
66269892	chr5:66269892:G:A	2.40471e-07	-1.47148	-1.6569	2.21702e-06	-1.4529	-1.66458
66270040	chr5:66270040:C:A	6.73893e-07	-0.463558	-1.63435	6.7714e-06	-0.403153	-1.59778
66270041	chr5:66270041:T:A	6.69755e-07	-0.470729	-1.63334	6.73014e-06	-0.410601	-1.59645
66270231	chr5:66270231:T:G	1.65301e-06	-1.02205e-10	-1.20062	1.52311e-05	-1.02205e-10	-1.19031
66270478	chr5:66270478:T:C	1.05458e-06	0.0300003	-1.68008	9.50281e-06	0.0296718	-1.69173
66270830	chr5:66270830:C:T	3.71531e-07	-1.00418	-1.68917	3.77799e-06	-0.919878	-1.66457
66270855	chr5:66270855:A:G	1.30435e-06	-1.43751	-7.12552e-10	1.16326e-05	-1.45984	-7.12552e-10
66271053	chr5:66271053:A:G	3.21736e-07	-1.34774	-1.48951	3.05281e-06	-1.39947	-1.39811
66271453	chr5:66271453:A:G	2.46009e-07	-1.46262	-1.64299	2.26972e-06	-1.44291	-1.65108
66271501	chr5:66271501:G:A	7.01423e-07	-0.370398	-1.68747	6.39751e-06	-0.3976	-1.66014
66271807	chr5:66271807:A:G	2.4166e-07	-1.52564	-1.59781	2.17179e-06	-1.5263	-1.61179
66271840	chr5:66271840:C:G	3.03904e-06	-1.02205e-10	-0.59168	2.5181e-05	-1.02205e-10	-0.687557
66271896	chr5:66271896:C:T	3.76842e-07	-0.999004	-1.68015	3.88296e-06	-0.914475	-1.64257
66271948	chr5:66271948:G:T	1.13577e-06	-1.02205e-10	-1.57591	1.03994e-05	-1.02205e-10	-1.5719
66272444	chr5:66272444:G:A	7.43809e-07	-0.371638	-1.62756	7.50699e-06	-0.308904	-1.58891
66272663	chr5:66272663:T:G	6.32705e-06	-1.02205e-10	0.141611	5.05464e-05	-1.02205e-10	0.00924617
66273078	chr5:66273078:C:A	3.94336e-07	-0.959109	-1.67467	4.09819e-06	-0.870942	-1.63216
66273327	chr5:66273327:G:A	2.98681e-06	-1.02205e-10	-0.609018	2.65136e-05	-1.02205e-10	-0.635986
66273337	chr5:66273337:C:T	1.03678e-06	-1.02205e-10	-1.66711	9.64201e-06	-1.02205e-10	-1.64752
66273388	chr5:66273388:C:T	1.01552e-06	-0.00252729	-1.6853	9.18625e-06	-0.005485	-1.69045
66273430	chr5:66273430:G:A	1.04351e-06	0.0205144	-1.68115	9.36546e-06	0.0150047	-1.69162
66273491	chr5:66273491:G:A	1.13245e-06	0.0958118	-1.67466	1.07467e-05	0.0904045	-1.62945
66273664	chr5:66273664:C:G	5.84747e-07	-0.595057	-1.64474	5.8185e-06	-0.539797	-1.61281
66274284	chr5:66274284:T:C	3.70714e-06	-0.130484	-0.262477	4.57207e-05	-0.129298	0.0382044
66274454	chr5:66274454:GA:G	1.20532e-06	-1.51647	-7.12552e-10	1.09273e-05	-1.52238	-7.12552e-10
66274457	chr5:66274457:G:T	1.20552e-06	-1.51631	-7.12552e-10	1.09285e-05	-1.52228	-7.12552e-10
66274462	chr5:66274462:GA:G	1.03192e-06	-1.02205e-10	-1.6718	9.3438e-06	-1.02205e-10	-1.67893
66274779	chr5:66274779:T:C	2.90533e-07	-1.26507	-1.67419	3.03303e-06	-1.18995	-1.61413
66274972	chr5:66274972:C:T	1.74887e-06	-1.02205e-10	-1.14425	1.57804e-05	-1.02205e-10	-1.15488
66275216	chr5:66275216:C:T	1.03144e-06	-1.02205e-10	-1.67227	9.26214e-06	-1.02205e-10	-1.68771
66275624	chr5:66275624:C:T	1.16874e-06	-1.0886	-0.458699	9.19706e-06	-1.08341	-0.611348
66275899	chr5:66275899:A:G	6.89362e-07	-1.061	-1.01422	5.72084e-06	-1.05638	-1.11315
66276020	chr5:66276020:A:C	9.41738e-07	-0.0785255	-1.68473	8.51565e-06	-0.0817124	-1.69003
66276059	chr5:66276059:G:A	1.74123e-06	0.440718	-1.58935	1.58489e-05	0.518734	-1.66928
66276148	chr5:66276148:A:G	3.85682e-06	-0.154184	-0.199197	4.77554e-05	-0.153592	0.10604
66276448	chr5:66276448:T:C	3.71987e-07	-1.01308	-1.67904	3.86255e-06	-0.920803	-1.64151
66276557	chr5:66276557:C:T	8.90613e-07	-0.127465	-1.6916	8.1972e-06	-0.130688	-1.67916
66276816	chr5:66276816:C:T	2.50798e-05	-1.02205e-10	1.51884	0.000290166	-1.02205e-10	1.75681
66276985	chr5:66276985:C:T	6.34058e-06	-1.02205e-10	0.143747	5.17391e-05	-1.02205e-10	0.032569
66277304	chr5:66277304:G:A	1.18341e-06	-1.06886	-0.465965	9.29589e-06	-1.06357	-0.6205
66277472	chr5:66277472:C:T	2.19525e-05	-1.02205e-10	1.38566	0.000190072	-1.02205e-10	1.33376
66277503	chr5:66277503:T:G	1.79085e-06	0.398328	-1.51886	1.96058e-05	0.473946	-1.41177
66278480	chr5:66278480:A:G	5.21421e-07	-1.47664	-0.877778	3.68783e-06	-1.45858	-1.15003
66278544	chr5:66278544:T:C	4.03792e-06	-0.111681	-0.195811	5.0027e-05	-0.110876	0.109794
66278588	chr5:66278588:A:G	3.86607e-07	-1.10575	-1.54782	3.42453e-06	-1.03226	-1.65042
66278667	chr5:66278667:G:T	8.86873e-07	-0.139454	-1.68382	8.03066e-06	-0.140082	-1.6903
66278713	chr5:66278713:G:A	1.74133e-06	-1.14858	-7.12552e-10	1.58761e-05	-1.14883	-7.12552e-10
66279501	chr5:66279501:C:T	1.01227e-06	-1.02205e-10	-1.69103	9.2531e-06	-1.02205e-10	-1.68869
66279512	chr5:66279512:A:G	1.46234e-06	-1.32318	-7.12552e-10	1.29387e-05	-1.35342	-7.12552e-10
66280760	chr5:66280760:TG:T	4.73164e-07	-1.24575	-1.20578	3.82262e-06	-1.20079	-1.37192
66281600	chr5:66281600:A:G	2.62934e-06	-1.02205e-10	-0.73649	2.00257e-05	-1.02205e-10	-0.916631
66281649	chr5:66281649:T:C	2.3125e-07	-1.49517	-1.6723	2.11663e-06	-1.48776	-1.67606
66282339	chr5:66282339:C:T	4.78818e-07	-1.19379	-1.24587	3.90263e-06	-1.14645	-1.40554
66282512	chr5:66282512:T:C	2.61135e-06	-0.431717	-0.31164	3.23603e-05	-0.427052	-0.00966208
66282528	chr5:66282528:TC:T	4.09193e-07	-1.40873	-1.18806	3.29316e-06	-1.4336	-1.2882
66282776	chr5:66282776:G:A	4.11952e-07	-1.40653	-1.18354	3.31443e-06	-1.43173	-1.28363
66282960	chr5:66282960:A:C	1.44332e-06	-1.02205e-10	-1.33627	1.24324e-05	-1.02205e-10	-1.39334
66283142	chr5:66283142:A:G	2.15409e-06	-0.935855	-7.12552e-10	1.88947e-05	-0.974762	-7.12552e-10
66283345	chr5:66283345:G:A	6.0519e-05	-1.02205e-10	2.39973	0.000762375	-1.02205e-10	2.72279
66283799	chr5:66283799:T:C	1.55622e-06	0.427791	-1.68876	1.4259e-05	0.417062	-1.67332
66283829	chr5:66283829:C:T	1.44556e-06	-1.02205e-10	-1.33473	1.33599e-05	-1.02205e-10	-1.32138
66283841	chr5:66283841:T:C	2.05984e-06	-0.564342	-0.416253	2.53022e-05	-0.556296	-0.126456
66284162	chr5:66284162:C:T	1.38785e-06	-1.02205e-10	-1.37547	1.03473e-05	-1.02205e-10	-1.57692
66284476	chr5:66284476:G:A	1.21816e-06	-1.02205e-10	-1.50588	1.11454e-05	-1.02205e-10	-1.50261
66284728	chr5:66284728:C:G	1.06484e-06	-1.02205e-10	-1.6404	9.81152e-06	-1.02205e-10	-1.63009
66284859	chr5:66284859:T:C	1.10014e-06	-0.302813	-1.30498	8.96472e-06	-0.300749	-1.4196
66284889	chr5:66284889:T:C	1.60154e-06	-0.0634798	-1.16878	1.21559e-05	-0.204348	-1.21149
66285045	chr5:66285045:A:AC	1.00212e-06	-0.00931653	-1.69179	9.41565e-06	0.00122259	-1.67249
66285369	chr5:66285369:T:C	1.01817e-06	-1.02205e-10	-1.68521	9.36835e-06	-1.02205e-10	-1.67631
66285413	chr5:66285413:G:A	4.58929e-07	-1.0244	-1.45768	3.99136e-06	-1.02409	-1.50543
66285535	chr5:66285535:A:G	2.58197e-07	-1.47655	-1.58071	2.32658e-06	-1.48449	-1.58475
66285678	chr5:66285678:T:C	3.20004e-06	0.0520389	-0.592098	2.3415e-05	0.0666703	-0.82694
66285701	chr5:66285701:T:TG	3.57169e-06	0.037443	-0.467626	2.55613e-05	0.0517337	-0.7243
66285867	chr5:66285867:A:G	5.64228e-06	-1.02205e-10	0.0270656	4.23991e-05	-1.02205e-10	-0.166518
66285971	chr5:66285971:C:T	1.7289e-06	-1.00634	-0.149393	1.28278e-05	-1.00138	-0.360649
66286044	chr5:66286044:T:G	1.24273e-06	-1.02205e-10	-1.48591	1.12508e-05	-1.02205e-10	-1.49321
66286200	chr5:66286200:C:A	3.26856e-06	-0.894037	0.375165	2.49721e-05	-0.88724	0.191356
66286220	chr5:66286220:C:T	6.0458e-07	-0.777154	-1.42929	5.30195e-06	-0.777596	-1.46797
66286523	chr5:66286523:A:G	7.14224e-07	-1.30592	-0.73386	5.40934e-06	-1.27216	-0.953359
66286703	chr5:66286703:TA:T	5.73833e-07	-1.32103	-0.937614	4.58036e-06	-1.36042	-1.03145
66286882	chr5:66286882:A:G	2.8068e-07	-1.4632	-1.51057	2.45135e-06	-1.43768	-1.57933
66286964	chr5:66286964:A:G	1.14602e-06	-1.02205e-10	-1.56693	1.02341e-05	-1.02205e-10	-1.58792
66287050	chr5:66287050:C:A	5.77154e-07	-0.79605	-1.45682	5.92542e-06	-0.800487	-1.33391
66287179	chr5:66287179:C:G	5.78459e-06	-1.02205e-10	0.0519747	4.39893e-05	-1.02205e-10	-0.129699
66287284	chr5:66287284:A:G	5.84484e-07	-0.789514	-1.45073	6.00805e-06	-0.795996	-1.32455
66287319	chr5:66287319:C:T	1.63941e-06	-1.02205e-10	-1.20888	1.44827e-05	-1.02205e-10	-1.24069
66287836	chr5:66287836:C:A	1.77751e-06	-1.12801	-7.12552e-10	1.54201e-05	-1.17798	-7.12552e-10
66288035	chr5:66288035:A:G	1.4276e-06	-0.662651	-0.68458	1.71401e-05	-0.654569	-0.417653
66288205	chr5:66288205:C:T	2.10906e-06	-1.02205e-10	-0.956982	1.84557e-05	-1.02205e-10	-0.998269
66288279	chr5:66288279:A:G	3.05788e-07	-1.3886	-1.49949	2.63752e-06	-1.41428	-1.52953
66288329	chr5:66288329:G:A	1.05451e-06	-1.02205e-10	-1.65015	9.91325e-06	-1.02205e-10	-1.61977
66288696	chr5:66288696:C:T	1.27549e-06	-1.02205e-10	-1.45989	1.14895e-05	-1.02205e-10	-1.47221
66288830	chr5:66288830:G:A	1.26771e-06	-1.02205e-10	-1.46601	1.14157e-05	-1.02205e-10	-1.47866
66288930	chr5:66288930:C:T	1.57696e-06	-1.02205e-10	-1.24772	1.29751e-05	-1.02205e-10	-1.35061
66289079	chr5:66289079:A:G	3.39841e-07	-1.14951	-1.63299	3.4995e-06	-1.08264	-1.57838
66289116	chr5:66289116:C:T	2.31289e-06	-0.88492	0.0201951	1.70002e-05	-0.877573	-0.202848
66289149	chr5:66289149:G:A	1.27101e-06	-1.02205e-10	-1.46341	1.14497e-05	-1.02205e-10	-1.47568
66289195	chr5:66289195:C:G	5.68081e-07	-0.840664	-1.42805	5.01901e-06	-0.839828	-1.46059
66289612	chr5:66289612:C:T	4.06461e-06	-1.02205e-10	-0.300904	3.10753e-05	-1.02205e-10	-0.477232
66289631	chr5:66289631:T:C	1.33987e-06	-1.02205e-10	-1.41065	1.20538e-05	-1.02205e-10	-1.42426
66289785	chr5:66289785:C:T	3.24278e-06	-1.02205e-10	-0.526792	2.54485e-05	-1.02205e-10	-0.676989
66290056	chr5:66290056:A:T	1.19646e-06	-1.52385	-7.12552e-10	1.09134e-05	-1.52366	-7.12552e-10
66290217	chr5:66290217:A:G	3.55083e-07	-1.28992	-1.44871	3.39577e-06	-1.32371	-1.36741
66290434	chr5:66290434:CT:C	1.29605e-06	-1.02205e-10	-1.4439	1.16719e-05	-1.02205e-10	-1.45646
66290614	chr5:66290614:C:T	3.18558e-07	-1.36322	-1.48396	2.73156e-06	-1.3914	-1.51737
66290647	chr5:66290647:C:T	1.01169e-06	-1.02205e-10	-1.6916	9.2465e-06	-1.02205e-10	-1.6894
66290880	chr5:66290880:C:T	2.97117e-07	-1.22866	-1.68819	2.97851e-06	-1.18138	-1.64084
66291610	chr5:66291610:C:T	1.13184e-06	-1.02205e-10	-1.57938	1.00914e-05	-1.02205e-10	-1.60196
66291693	chr5:66291693:G:A	1.4753e-06	-1.02205e-10	-1.31436	1.39182e-05	-1.02205e-10	-1.28045
66291956	chr5:66291956:A:G	2.88136e-07	-1.25666	-1.69089	2.84988e-06	-1.21212	-1.65425
66292461	chr5:66292461:A:G	6.36515e-06	-1.02205e-10	0.147615	4.80154e-05	-1.02205e-10	-0.042124
66293062	chr5:66293062:A:G	5.01458e-06	-1.02205e-10	-0.0908722	3.77338e-05	-1.02205e-10	-0.283089
66293118	chr5:66293118:C:T	3.54429e-07	-1.2943	-1.44617	3.39809e-06	-1.3267	-1.36373
66293377	chr5:66293377:G:A	1.01565e-06	-1.02205e-10	-1.68769	9.66569e-06	-1.02205e-10	-1.64506
66293448	chr5:66293448:T:A	1.03846e-06	-1.02205e-10	-1.66548	9.51254e-06	-1.02205e-10	-1.66103
66293514	chr5:66293514:T:G	1.06462e-06	-0.518865	-1.12173	8.23604e-06	-0.501282	-1.30384
66293869	chr5:66293869:C:T	1.35377e-06	-1.02205e-10	-1.40033	1.26605e-05	-1.02205e-10	-1.37516
66294041	chr5:66294041:C:T	3.51693e-06	-1.02205e-10	-0.445635	3.48823e-05	-1.02205e-10	-0.361665
66294064	chr5:66294064:C:T	1.16712e-06	-0.743417	-0.805265	1.38723e-05	-0.722272	-0.561477
66294166	chr5:66294166:C:T	4.37878e-06	-1.02205e-10	-0.226453	3.35582e-05	-1.02205e-10	-0.400362
66294795	chr5:66294795:A:C	3.19903e-07	-1.20763	-1.63533	2.78501e-06	-1.24172	-1.64768
66295214	chr5:66295214:G:A	1.22338e-06	-1.02205e-10	-1.50161	1.10698e-05	-1.02205e-10	-1.50943
66295351	chr5:66295351:A:G	1.22359e-06	-1.02205e-10	-1.50143	1.10711e-05	-1.02205e-10	-1.50931
66295683	chr5:66295683:T:C	3.10353e-07	-1.31726	-1.556	3.39101e-06	-1.27446	-1.41806
66295823	chr5:66295823:A:G	3.37938e-07	-1.30914	-1.47897	3.18433e-06	-1.35415	-1.40125
66296027	chr5:66296027:G:A	1.46494e-06	-1.02205e-10	-1.32141	1.37717e-05	-1.02205e-10	-1.29103
66297152	chr5:66297152:T:C	1.02342e-06	-1.02205e-10	-1.68007	9.30907e-06	-1.02205e-10	-1.68266
66298221	chr5:66298221:T:A	2.28948e-07	-1.48723	-1.69025	2.05655e-06	-1.50205	-1.69056
66298274	chr5:66298274:A:T	2.3253e-07	-1.48016	-1.6818	2.20993e-06	-1.46282	-1.65787
66298307	chr5:66298307:T:C	3.77042e-07	-1.12985	-1.54877	3.90098e-06	-1.05842	-1.494
66298451	chr5:66298451:T:A	5.10748e-07	-0.923717	-1.45138	4.89472e-06	-0.846746	-1.47874
66298820	chr5:66298820:T:C	6.56982e-06	0.179264	-7.12552e-10	6.61718e-05	0.278609	-7.12552e-10
66298955	chr5:66298955:G:A	1.41958e-06	-1.02205e-10	-1.35286	1.37353e-05	-1.02205e-10	-1.29367
66299398	chr5:66299398:T:C	2.3998e-07	-1.48137	-1.64905	2.24513e-06	-1.48161	-1.62327
66299796	chr5:66299796:C:T	1.03403e-06	-1.02205e-10	-1.66976	9.35356e-06	-1.02205e-10	-1.67789
66300326	chr5:66300326:C:T	1.45654e-06	-1.02205e-10	-1.32716	1.30334e-05	-1.02205e-10	-1.34613
66300355	chr5:66300355:C:G	1.01973e-06	-1.02205e-10	-1.68369	9.42966e-06	-1.02205e-10	-1.66979
66300427	chr5:66300427:A:AG	3.29721e-07	-1.13105	-1.68168	2.87562e-06	-1.17144	-1.68594
66300514	chr5:66300514:C:T	1.41197e-06	-1.02205e-10	-1.35824	1.22112e-05	-1.02205e-10	-1.41129
66300765	chr5:66300765:T:C	1.02913e-06	-1.02205e-10	-1.67451	1.06328e-05	-1.02205e-10	-1.5497
66300993	chr5:66300993:T:C	4.76195e-07	-0.90162	-1.54353	4.57641e-06	-0.821787	-1.57094
66301168	chr5:66301168:C:G	1.22377e-06	-1.02205e-10	-1.50128	1.25905e-05	-1.02205e-10	-1.3807
66301424	chr5:66301424:G:A	3.8898e-07	-1.02422	-1.62323	3.36314e-06	-1.07057	-1.6302
66301464	chr5:66301464:CA:C	1.06041e-06	-1.02205e-10	-1.64456	9.53481e-06	-1.02205e-10	-1.6587
66301610	chr5:66301610:T:C	1.04561e-06	-1.02205e-10	-1.65862	9.49877e-06	-1.02205e-10	-1.66248
66301629	chr5:66301629:G:C	3.55765e-07	-1.10855	-1.62816	3.16349e-06	-1.15138	-1.61059
66301647	chr5:66301647:T:C	7.57859e-06	1.63513	-1.31303	6.36445e-05	1.53788	-1.29822
66301678	chr5:66301678:G:A	8.43811e-07	-0.313974	-1.55908	7.40707e-06	-0.319441	-1.59177
66302866	chr5:66302866:G:T	3.74223e-07	-1.06584	-1.62028	3.37283e-06	-1.06728	-1.63061
66302901	chr5:66302901:T:C	3.2546e-07	-1.15685	-1.66889	2.94922e-06	-1.16637	-1.66573
66303107	chr5:66303107:A:G	1.2128e-06	-1.51029	-7.12552e-10	1.10331e-05	-1.51274	-7.12552e-10
66303212	chr5:66303212:C:T	4.54102e-07	-1.39269	-1.09997	4.26062e-06	-1.39163	-1.0726
66303232	chr5:66303232:T:C	2.69982e-07	-1.33621	-1.67641	2.47417e-06	-1.33287	-1.67487
66303532	chr5:66303532:G:A	4.84053e-07	-0.74507	-1.68371	4.1016e-06	-0.823824	-1.67845
66303701	chr5:66303701:A:G	2.67859e-06	-1.02205e-10	-0.717933	3.59589e-05	-1.02205e-10	-0.33127
66303763	chr5:66303763:AG:A	1.04713e-06	-1.02205e-10	-1.65717	9.43985e-06	-1.02205e-10	-1.66871
66304178	chr5:66304178:C:A	1.28695e-06	-1.02205e-10	-1.45095	1.30222e-05	-1.02205e-10	-1.34699
66304212	chr5:66304212:G:A	3.8397e-07	-1.27785	-1.38256	3.50097e-06	-1.20952	-1.45108
66304513	chr5:66304513:C:A	1.05995e-06	-1.31391	-0.331091	1.11826e-05	-1.33913	-0.16015
66304515	chr5:66304515:T:C	5.03133e-06	-1.02205e-10	-0.0875393	4.92052e-05	-1.02205e-10	-0.0176448
66304840	chr5:66304840:G:A	1.2304e-06	-1.02205e-10	-1.49588	1.2003e-05	-1.02205e-10	-1.42849
66304871	chr5:66304871:C:T	5.3199e-07	-0.894008	-1.44035	7.62582e-06	-0.528753	-1.35335
66305140	chr5:66305140:G:A	1.34331e-06	-0.621307	-0.786778	1.26796e-05	-0.671169	-0.702479
66305213	chr5:66305213:G:A	1.7347e-06	-1.02205e-10	-1.15239	1.96175e-05	-1.02205e-10	-0.937222
66305330	chr5:66305330:C:A	2.49289e-06	-1.02205e-10	-0.789778	1.88105e-05	-1.02205e-10	-0.97923
66305507	chr5:66305507:G:C	1.36145e-06	-0.144021	-1.25065	1.36617e-05	-0.156737	-1.14231
66305588	chr5:66305588:A:AG	3.6204e-06	-1.02205e-10	-0.416637	3.03517e-05	-1.02205e-10	-0.500793
66305690	chr5:66305690:G:C	5.32888e-07	-0.662616	-1.67005	7.46136e-06	-0.308127	-1.59578
66305789	chr5:66305789:T:C	2.42514e-07	-1.48937	-1.63055	2.3182e-06	-1.48881	-1.58404
66306575	chr5:66306575:A:C	4.52156e-07	-1.20152	-1.29544	4.96948e-06	-1.13554	-1.17479
66306975	chr5:66306975:A:G	1.6148e-06	-1.02205e-10	-1.22401	1.89437e-05	-1.02205e-10	-0.972173
66307293	chr5:66307293:G:A	1.80505e-06	-1.02205e-10	-1.11264	1.75737e-05	-1.02205e-10	-1.04724
66307811	chr5:66307811:A:G	3.91623e-07	-1.09574	-1.54494	5.18232e-06	-0.788504	-1.47989
66307821	chr5:66307821:C:T	8.90801e-06	-1.02205e-10	0.483728	8.29964e-05	-1.02205e-10	0.505152
66308377	chr5:66308377:A:G	1.01184e-06	-1.02205e-10	-1.69145	9.24088e-06	-1.02205e-10	-1.69001
66308820	chr5:66308820:C:T	1.2557e-06	-1.02205e-10	-1.47553	1.1566e-05	-1.02205e-10	-1.46557
66308868	chr5:66308868:C:T	1.40825e-06	-1.36087	-7.12552e-10	1.25641e-05	-1.3828	-7.12552e-10
66308890	chr5:66308890:G:A	2.42247e-07	-1.42918	-1.69184	2.42011e-06	-1.37711	-1.65272
66309144	chr5:66309144:T:A	4.71728e-06	-1.02205e-10	-0.15199	6.08047e-05	-1.02205e-10	0.194023
66309326	chr5:66309326:G:C	4.69742e-06	-1.02205e-10	-0.15621	6.05164e-05	-1.02205e-10	0.189269
66309351	chr5:66309351:C:A	1.10081e-06	-1.02205e-10	-1.60718	9.99544e-06	-1.02205e-10	-1.61152
66309425	chr5:66309425:T:C	1.84147e-06	-1.02205e-10	-1.09266	1.50133e-05	-1.02205e-10	-1.20471
66309563	chr5:66309563:A:T	1.77147e-06	-1.13141	-7.12552e-10	1.54937e-05	-1.17321	-7.12552e-10
66309643	chr5:66309643:A:G	2.32253e-06	-1.02205e-10	-0.860564	1.85227e-05	-1.02205e-10	-0.994646
66309655	chr5:66309655:G:A	3.73803e-06	-1.02205e-10	-0.384665	4.64767e-05	-1.02205e-10	-0.0746946
66309877	chr5:66309877:G:A	1.73548e-06	-1.15194	-7.12552e-10	1.40599e-05	-1.27032	-7.12552e-10
66310064	chr5:66310064:T:C	2.17945e-06	-1.02205e-10	-0.924149	1.66338e-05	-1.02205e-10	-1.10221
66310825	chr5:66310825:G:C	4.09683e-06	-1.02205e-10	-0.29301	5.11176e-05	-1.02205e-10	0.0204844
66311066	chr5:66311066:A:G	3.50256e-06	-1.02205e-10	-0.449729	4.37616e-05	-1.02205e-10	-0.134889
66311720	chr5:66311720:A:G	1.08458e-06	-1.02205e-10	-1.62203	9.90576e-06	-1.02205e-10	-1.62053
66311972	chr5:66311972:T:C	1.11393e-06	-1.02205e-10	-1.59533	1.06935e-05	-1.02205e-10	-1.54401
66312028	chr5:66312028:C:T	1.43375e-06	-1.40892	0.0659938	1.51635e-05	-1.34674	0.151992
66312773	chr5:66312773:T:C	3.42099e-07	-1.08537	-1.69051	4.29923e-06	-0.774042	-1.68117
66312998	chr5:66312998:C:G	1.29315e-06	-1.02205e-10	-1.44614	1.1904e-05	-1.02205e-10	-1.43677
66313210	chr5:66313210:C:G	1.1833e-06	-1.02205e-10	-1.53492	1.09993e-05	-1.02205e-10	-1.51581
66313579	chr5:66313579:T:C	3.86523e-07	-1.19439	-1.45939	4.27108e-06	-0.918926	-1.54285
66313625	chr5:66313625:T:G	1.88187e-06	-1.02205e-10	-1.07096	1.69212e-05	-1.02205e-10	-1.08508
66313833	chr5:66313833:G:A	1.74461e-06	-1.02205e-10	-1.14669	1.43759e-05	-1.02205e-10	-1.24809
66313923	chr5:66313923:C:G	1.75548e-06	-1.02205e-10	-1.14048	1.58076e-05	-1.02205e-10	-1.15315
66314149	chr5:66314149:ATTC:A	2.11862e-06	-1.02205e-10	-0.952458	2.07447e-05	-1.02205e-10	-0.881356
66314516	chr5:66314516:G:A	1.20133e-06	-1.02205e-10	-1.51979	1.03264e-05	-1.02205e-10	-1.57894
66314785	chr5:66314785:GT:G	4.23532e-06	-1.02205e-10	-0.259764	5.36172e-05	-1.02205e-10	0.0682247
66315235	chr5:66315235:G:A	1.29681e-06	-1.50078	0.0574608	1.31543e-05	-1.46659	0.129689
66315613	chr5:66315613:T:A	1.86236e-05	-1.02205e-10	1.22121	9.04051e-05	-1.02205e-10	0.590656
66316045	chr5:66316045:T:A	2.44476e-07	-1.51014	-1.60172	2.33517e-06	-1.50953	-1.55603
66316553	chr5:66316553:C:T	1.53562e-06	-1.02205e-10	-1.27429	1.42078e-05	-1.02205e-10	-1.25986
66316678	chr5:66316678:G:T	1.14829e-06	-1.02205e-10	-1.56495	1.0533e-05	-1.02205e-10	-1.55913
66317215	chr5:66317215:C:G	1.64744e-06	-1.02205e-10	-1.204	1.36416e-05	-1.02205e-10	-1.30052
66317301	chr5:66317301:G:A	1.67263e-06	-1.02205e-10	-1.18883	1.38266e-05	-1.02205e-10	-1.28705
66317854	chr5:66317854:T:C	1.90678e-06	-1.02205e-10	-1.05781	1.8729e-05	-1.02205e-10	-0.98357
66317991	chr5:66317991:T:C	1.0143e-06	-1.02205e-10	-1.68903	9.23122e-06	-1.02205e-10	-1.69105
66318387	chr5:66318387:T:C	2.66611e-06	-1.02205e-10	-0.722602	3.05092e-05	-1.02205e-10	-0.495617
66318410	chr5:66318410:C:T	5.06586e-07	-1.39029	-0.992992	4.58981e-06	-1.35755	-1.03226
66318493	chr5:66318493:A:C	2.4631e-07	-1.51115	-1.59324	2.36371e-06	-1.50981	-1.54361
66318855	chr5:66318855:G:T	2.11856e-06	-1.02205e-10	-0.952484	2.07448e-05	-1.02205e-10	-0.881347
66319439	chr5:66319439:G:A	4.40791e-07	-1.52469	-0.997712	4.47213e-06	-1.51499	-0.900787
66319567	chr5:66319567:G:C	1.67474e-06	-1.02205e-10	-1.18757	1.37895e-05	-1.02205e-10	-1.28974
66320020	chr5:66320020:T:C	1.01161e-06	-1.02205e-10	-1.69168	9.22476e-06	-1.02205e-10	-1.69175
66320135	chr5:66320135:G:A	3.55857e-07	-1.09105	-1.6454	3.11083e-06	-1.13026	-1.64849
66320422	chr5:66320422:G:A	1.22403e-06	-1.02205e-10	-1.50107	1.05111e-05	-1.02205e-10	-1.56121
66320436	chr5:66320436:C:T	1.91447e-06	-1.02205e-10	-1.05378	1.88057e-05	-1.02205e-10	-0.979485
66320465	chr5:66320465:A:G	1.58945e-06	-1.02205e-10	-1.23983	1.31568e-05	-1.02205e-10	-1.33671
66320466	chr5:66320466:G:A	1.01426e-06	-1.02205e-10	-1.68906	9.23111e-06	-1.02205e-10	-1.69107
66320749	chr5:66320749:G:A	4.27312e-06	-1.02205e-10	-0.250878	5.47562e-05	-1.02205e-10	0.089245
66320768	chr5:66320768:A:G	3.24361e-07	-1.35898	-1.47014	3.87014e-06	-1.33049	-1.22986
66321267	chr5:66321267:C:T	4.91358e-07	-1.45892	-0.954882	4.33864e-06	-1.43454	-1.01154
66321592	chr5:66321592:A:G	1.00258e-06	-1.40278	-0.297873	1.01608e-05	-1.33459	-0.260525
66321725	chr5:66321725:G:T	2.02935e-06	-1.02205e-10	-0.995508	1.99988e-05	-1.02205e-10	-0.917975
66322103	chr5:66322103:G:A	1.42683e-06	-1.02205e-10	-1.34777	1.3721e-05	-1.02205e-10	-1.29472
66322231	chr5:66322231:G:A	1.01418e-06	-1.02205e-10	-1.68914	9.22958e-06	-1.02205e-10	-1.69123
66322238	chr5:66322238:G:T	1.02356e-06	-1.02205e-10	-1.67994	9.27461e-06	-1.02205e-10	-1.68636
66322684	chr5:66322684:G:A	1.49526e-06	-1.02205e-10	-1.30092	1.2524e-05	-1.02205e-10	-1.38599
66322739	chr5:66322739:C:A	1.40041e-06	-1.02205e-10	-1.36646	1.34813e-05	-1.02205e-10	-1.31234
66323088	chr5:66323088:CAGG:C	1.64942e-06	-1.2028	-7.12552e-10	1.45634e-05	-1.23514	-7.12552e-10
66323185	chr5:66323185:G:A	4.39319e-07	-1.00305	-1.52271	5.3209e-06	-0.674283	-1.56772
66323384	chr5:66323384:A:G	1.11919e-06	-1.02205e-10	-1.59062	1.05089e-05	-1.02205e-10	-1.56142
66323750	chr5:66323750:T:A	2.85505e-06	-1.02205e-10	-0.654134	3.29664e-05	-1.02205e-10	-0.418157
66323938	chr5:66323938:C:G	1.20021e-06	-1.52073	-7.12552e-10	1.09637e-05	-1.51906	-7.12552e-10
66323976	chr5:66323976:A:T	1.54371e-06	-1.02205e-10	-1.26903	1.28471e-05	-1.02205e-10	-1.36052
66324554	chr5:66324554:A:G	1.51529e-06	-1.02205e-10	-1.28762	1.40962e-05	-1.02205e-10	-1.26774
66324987	chr5:66324987:G:A	2.04776e-05	-1.02205e-10	1.31611	0.000242967	-1.02205e-10	1.57928
66325331	chr5:66325331:G:A	8.45286e-07	-1.49118	-0.380119	8.47502e-06	-1.454	-0.322526
66326113	chr5:66326113:C:CT	2.0548e-06	-1.02205e-10	-0.983043	2.01612e-05	-1.02205e-10	-0.909883
66326428	chr5:66326428:A:G	1.55215e-06	-1.02205e-10	-1.26358	1.50875e-05	-1.02205e-10	-1.19978
66326465	chr5:66326465:G:A	1.02956e-06	-1.02205e-10	-1.67409	9.3338e-06	-1.02205e-10	-1.68
66326537	chr5:66326537:G:C	1.20768e-06	-1.51452	-7.12552e-10	1.10327e-05	-1.51278	-7.12552e-10
66326687	chr5:66326687:T:A	3.80882e-07	-1.16144	-1.50705	4.64915e-06	-1.10414	-1.27282
66327093	chr5:66327093:C:T	1.95999e-06	-1.03288	0.00259611	2.55539e-05	-1.03775	0.364892
66327174	chr5:66327174:A:G	1.95708e-06	-1.02205e-10	-1.03177	1.91525e-05	-1.02205e-10	-0.961213
66327244	chr5:66327244:T:A	2.70516e-06	-1.02205e-10	-0.708062	2.01244e-05	-1.02205e-10	-0.911713
66327274	chr5:66327274:C:T	1.7903e-06	-1.02205e-10	-1.12084	1.63212e-05	-1.02205e-10	-1.12118
66327559	chr5:66327559:G:A	1.89013e-06	-1.06658	-7.12552e-10	1.6647e-05	-1.10142	-7.12552e-10
66327620	chr5:66327620:T:C	2.34974e-06	-1.02205e-10	-0.848916	2.17414e-05	-1.02205e-10	-0.834425
66327714	chr5:66327714:C:T	1.87428e-06	-1.02205e-10	-1.075	1.82669e-05	-1.02205e-10	-1.00855
66327805	chr5:66327805:G:A	8.80691e-07	-0.481321	-1.34895	8.07365e-06	-0.506526	-1.31851
66328105	chr5:66328105:G:A	3.91574e-07	-1.19036	-1.45044	4.91855e-06	-1.13712	-1.18351
66328146	chr5:66328146:T:C	1.01436e-06	-1.02205e-10	-1.68897	9.22437e-06	-1.02205e-10	-1.6918
66328346	chr5:66328346:T:C	1.13004e-06	-1.02205e-10	-1.58097	1.02341e-05	-1.02205e-10	-1.58792
66328389	chr5:66328389:A:C	1.29173e-05	-1.02205e-10	0.855344	0.000123217	-1.02205e-10	0.900305
66328563	chr5:66328563:C:T	1.90986e-06	-1.02205e-10	-1.05619	1.87131e-05	-1.02205e-10	-0.984422
66328572	chr5:66328572:A:G	1.01201e-06	-1.02205e-10	-1.69128	9.22423e-06	-1.02205e-10	-1.69181
66328731	chr5:66328731:G:A	2.53336e-07	-1.39951	-1.67675	2.27856e-06	-1.40143	-1.68867
66329456	chr5:66329456:A:T	1.05573e-06	-1.02205e-10	-1.64899	9.65072e-06	-1.02205e-10	-1.64661
66330099	chr5:66330099:T:TCCAC	1.78907e-06	-1.02205e-10	-1.12153	1.70902e-05	-1.02205e-10	-1.07514
66330558	chr5:66330558:C:A	2.24634e-07	-1.50831	-1.68819	2.10216e-06	-1.47967	-1.69101
66330876	chr5:66330876:A:AGACTT	1.72403e-06	-1.02205e-10	-1.15856	1.65644e-05	-1.02205e-10	-1.10639
66330908	chr5:66330908:A:G	2.12373e-06	-1.02205e-10	-0.950046	1.90192e-05	-1.02205e-10	-0.968198
66330910	chr5:66330910:A:G	1.11547e-06	-1.02205e-10	-1.59395	1.2291e-05	-1.02205e-10	-1.40478
66331196	chr5:66331196:A:G	2.49534e-07	-1.48663	-1.60475	2.385e-06	-1.45088	-1.59356
66331243	chr5:66331243:T:C	1.22973e-06	-1.02205e-10	-1.49643	1.11026e-05	-1.02205e-10	-1.50647
66331247	chr5:66331247:AATC:A	2.29282e-07	-1.49051	-1.68552	2.16712e-06	-1.45608	-1.68416
66331278	chr5:66331278:A:G	2.30102e-07	-1.48564	-1.68681	2.1806e-06	-1.44578	-1.68827
66331357	chr5:66331357:AG:A	1.31233e-06	-1.02205e-10	-1.43142	1.06722e-05	-1.02205e-10	-1.546
66331432	chr5:66331432:C:T	2.46628e-07	-1.495	-1.60809	2.35024e-06	-1.46207	-1.59706
66331683	chr5:66331683:C:T	4.24984e-07	-1.36865	-1.19028	4.24951e-06	-1.23454	-1.2323
66331741	chr5:66331741:C:T	2.60872e-06	-1.02205e-10	-0.744362	3.03498e-05	-1.02205e-10	-0.500854
66332130	chr5:66332130:A:G	2.4918e-07	-1.48695	-1.60585	2.37717e-06	-1.45063	-1.5971
66332214	chr5:66332214:G:A	1.21445e-06	-1.02205e-10	-1.50893	1.00921e-05	-1.02205e-10	-1.6019
66333033	chr5:66333033:A:C	1.14237e-06	-1.02205e-10	-1.57012	1.01258e-05	-1.02205e-10	-1.59856
66333073	chr5:66333073:G:A	2.32192e-07	-1.49408	-1.66933	2.17458e-06	-1.46032	-1.67649
66333224	chr5:66333224:T:C	1.71448e-06	-1.02205e-10	-1.16411	1.55644e-05	-1.02205e-10	-1.16866
66333437	chr5:66333437:A:C	1.22027e-06	-1.50415	-7.12552e-10	1.08868e-05	-1.52609	-7.12552e-10
66333574	chr5:66333574:C:T	1.01832e-06	-1.02205e-10	-1.68507	9.30221e-06	-1.02205e-10	-1.68339
66333870	chr5:66333870:G:A	1.27856e-06	-1.02205e-10	-1.45749	1.22626e-05	-1.02205e-10	-1.40709
66333952	chr5:66333952:A:G	3.08252e-07	-1.30891	-1.57115	2.9476e-06	-1.23375	-1.5989
66334245	chr5:66334245:C:A	1.05509e-06	-1.02205e-10	-1.6496	9.94046e-06	-1.02205e-10	-1.61703
66334709	chr5:66334709:A:G	2.42208e-07	-1.50195	-1.61923	2.30229e-06	-1.47099	-1.60876
66334724	chr5:66334724:A:G	2.37279e-07	-1.50257	-1.63917	2.25109e-06	-1.47193	-1.6303
66335124	chr5:66335124:C:A	1.24621e-06	-1.02205e-10	-1.48312	1.03107e-05	-1.02205e-10	-1.58047
66335177	chr5:66335177:T:C	2.24841e-07	-1.51282	-1.68277	2.10205e-06	-1.48895	-1.68178
66335477	chr5:66335477:C:T	1.07117e-06	-1.02205e-10	-1.63447	9.96088e-06	-1.02205e-10	-1.61498
66335532	chr5:66335532:G:A	2.08648e-06	-1.02205e-10	-0.967747	2.91639e-05	-1.02205e-10	-0.540715
66336449	chr5:66336449:C:T	3.08775e-07	-1.5168	-1.36156	3.05576e-06	-1.51736	-1.27925
66336610	chr5:66336610:C:T	1.01958e-06	-1.02205e-10	-1.68383	9.28431e-06	-1.02205e-10	-1.68532
66336615	chr5:66336615:C:G	4.34285e-07	-0.846885	-1.69039	3.90428e-06	-0.860873	-1.6907
66336646	chr5:66336646:T:C	8.49344e-06	-1.02205e-10	0.436072	9.4945e-05	-1.02205e-10	0.639653
66336719	chr5:66336719:C:T	2.1565e-06	-1.02205e-10	-0.934737	1.75608e-05	-1.02205e-10	-1.04797
66336927	chr5:66336927:C:T	4.07545e-07	-0.919552	-1.68127	3.73236e-06	-0.933741	-1.66286
66336975	chr5:66336975:T:C	1.01164e-06	-1.02205e-10	-1.69165	9.25475e-06	-1.02205e-10	-1.68851
66337573	chr5:66337573:G:T	4.3239e-07	-0.855501	-1.68615	3.87237e-06	-0.868865	-1.69091
66337574	chr5:66337574:A:C	4.32511e-07	-0.855431	-1.68594	3.873e-06	-0.86879	-1.69083
66338788	chr5:66338788:A:G	1.29206e-06	-1.02205e-10	-1.44699	1.05772e-05	-1.02205e-10	-1.55495
66338919	chr5:66338919:CTCATTCACA:C	1.9172e-06	-1.02205e-10	-1.05235	1.47044e-05	-1.02205e-10	-1.2255
66338958	chr5:66338958:G:A	4.371e-07	-1.49853	-1.03229	3.57718e-06	-1.467	-1.17207
66339213	chr5:66339213:C:G	1.19596e-06	-1.02205e-10	-1.52427	1.10159e-05	-1.02205e-10	-1.51431
66339246	chr5:66339246:C:T	2.0519e-06	-1.02205e-10	-0.984455	1.85424e-05	-1.02205e-10	-0.993583
66339247	chr5:66339247:G:A	1.08447e-06	-1.02205e-10	-1.62213	9.86162e-06	-1.02205e-10	-1.62499
66339677	chr5:66339677:A:G	3.56289e-07	-1.46901	-1.26623	3.28336e-06	-1.38087	-1.34391
66339704	chr5:66339704:G:A	1.58339e-05	-1.02205e-10	1.05893	0.000183574	-1.02205e-10	1.29897
66339800	chr5:66339800:T:C	1.03226e-06	-1.02205e-10	-1.67147	9.5141e-06	-1.02205e-10	-1.66087
66339996	chr5:66339996:C:T	3.60022e-06	-0.422227	-7.12552e-10	3.15349e-05	-0.462549	-7.12552e-10
66340085	chr5:66340085:T:C	2.43554e-07	-1.52628	-1.58936	2.33938e-06	-1.51772	-1.54604
66340751	chr5:66340751:T:C	3.76658e-07	-1.43629	-1.24335	3.54518e-06	-1.33034	-1.31772
66340846	chr5:66340846:G:A	2.30172e-07	-1.48469	-1.68746	2.19077e-06	-1.43898	-1.69041
66340943	chr5:66340943:G:A	1.47591e-06	-1.02205e-10	-1.31395	1.4618e-05	-1.02205e-10	-1.23139
66341062	chr5:66341062:A:G	4.4438e-06	-1.02205e-10	-0.211714	3.03746e-05	-1.02205e-10	-0.500038
66341192	chr5:66341192:A:G	1.42361e-06	-1.02205e-10	-1.35002	1.38728e-05	-1.02205e-10	-1.28372
66341227	chr5:66341227:T:C	2.24188e-07	-1.5157	-1.68279	2.01434e-06	-1.5263	-1.68705
66341634	chr5:66341634:T:C	4.62414e-07	-0.969232	-1.50528	4.00528e-06	-1.01652	-1.50951
66341650	chr5:66341650:C:G	1.01796e-06	-1.02205e-10	-1.68542	9.3321e-06	-1.02205e-10	-1.68018
66342457	chr5:66342457:A:G	1.04397e-06	-1.02205e-10	-1.6602	9.64293e-06	-1.02205e-10	-1.64742
66342549	chr5:66342549:A:G	4.0525e-07	-0.959836	-1.64664	3.57882e-06	-1.00152	-1.63709
66343034	chr5:66343034:G:T	4.08025e-07	-1.5106	-1.08905	3.2671e-06	-1.45433	-1.27542
66343078	chr5:66343078:G:C	1.05175e-06	-1.02205e-10	-1.65277	1.1005e-05	-1.02205e-10	-1.51529
66343283	chr5:66343283:G:A	2.23732e-07	-1.52627	-1.67426	2.09414e-06	-1.52624	-1.64826
66343521	chr5:66343521:C:T	4.46149e-07	-1.49799	-1.01233	4.08336e-06	-1.48439	-1.02233
66344398	chr5:66344398:T:A	2.47459e-07	-1.52623	-1.5735	2.40217e-06	-1.51415	-1.52312
66344524	chr5:66344524:A:G	3.18513e-07	-1.44348	-1.40384	3.9792e-06	-1.45394	-1.07862
66344628	chr5:66344628:A:G	3.1838e-07	-1.46743	-1.38031	4.0733e-06	-1.47631	-1.03288
66344812	chr5:66344812:A:G	2.45772e-07	-1.5258	-1.58077	2.38834e-06	-1.51093	-1.53211
66344878	chr5:66344878:C:T	1.6869e-06	-1.18033	-7.12552e-10	1.70092e-05	-1.07989	-7.12552e-10
66345100	chr5:66345100:T:C	1.53354e-06	-1.02205e-10	-1.27564	1.40146e-05	-1.02205e-10	-1.27355
66345342	chr5:66345342:C:T	2.57633e-07	-1.51318	-1.54626	2.40221e-06	-1.48278	-1.55447
66345670	chr5:66345670:G:A	1.48845e-06	-1.02205e-10	-1.30548	1.4612e-05	-1.02205e-10	-1.23181
66346138	chr5:66346138:T:C	7.31607e-07	-1.52628	-0.48945	6.13901e-06	-1.52625	-0.572735
66346151	chr5:66346151:T:C	9.70946e-07	-1.5263	-0.206405	8.13088e-06	-1.52628	-0.291701
66346169	chr5:66346169:G:A	1.99654e-06	-1.01181	-7.12552e-10	1.95022e-05	-0.943117	-7.12552e-10
66346230	chr5:66346230:AG:A	3.88679e-07	-1.00142	-1.64681	3.38404e-06	-1.04578	-1.64879
66346347	chr5:66346347:A:C	3.41731e-06	-1.02205e-10	-0.47437	4.14785e-05	-1.02205e-10	-0.188471
66346412	chr5:66346412:G:A	4.59439e-07	-0.987285	-1.49369	3.94372e-06	-1.03806	-1.50346
66346540	chr5:66346540:G:A	1.33933e-06	-1.41105	-7.12552e-10	1.31895e-05	-1.33423	-7.12552e-10
66346612	chr5:66346612:T:C	4.06077e-06	-1.02205e-10	-0.301851	3.33247e-05	-1.02205e-10	-0.407346
66347185	chr5:66347185:G:C	1.22457e-06	-1.50064	-7.12552e-10	1.10624e-05	-1.51009	-7.12552e-10
66347215	chr5:66347215:G:A	1.65387e-06	-1.20011	-7.12552e-10	1.5045e-05	-1.2026	-7.12552e-10
66347359	chr5:66347359:A:G	6.95309e-06	-1.02205e-10	0.235963	6.36213e-05	-1.02205e-10	0.239303
66347427	chr5:66347427:A:G	2.59575e-05	-1.51733	3.07057	0.000352045	-1.52225	3.47236
66348342	chr5:66348342:C:A	7.30325e-06	-1.02205e-10	0.285097	7.05222e-05	-1.02205e-10	0.342282
66348353	chr5:66348353:A:G	2.12599e-06	-0.948986	-7.12552e-10	2.42447e-05	-0.725448	-7.12552e-10
66348359	chr5:66348359:G:A	6.40784e-06	-1.02205e-10	0.1543	5.77006e-05	-1.02205e-10	0.141623
66348449	chr5:66348449:T:C	5.70467e-05	-1.51831	3.85896	0.000471556	-1.52258	3.76497
66348538	chr5:66348538:C:T	2.72546e-06	-1.02205e-10	-0.700586	3.0003e-05	-1.02205e-10	-0.512346
66348618	chr5:66348618:A:G	1.49438e-06	-1.02205e-10	-1.30151	1.37908e-05	-1.02205e-10	-1.28965
66349002	chr5:66349002:A:G	1.22003e-06	-1.02205e-10	-1.50434	1.14537e-05	-1.02205e-10	-1.47533
66349435	chr5:66349435:C:A	1.81922e-06	-1.02205e-10	-1.10482	1.37783e-05	-1.02205e-10	-1.29055
66349728	chr5:66349728:T:A	3.38198e-05	-1.02205e-10	1.81782	0.00032085	-1.02205e-10	1.85733
66349931	chr5:66349931:A:C	2.38069e-05	-1.02205e-10	1.46675	0.000225437	-1.02205e-10	1.5044
66350074	chr5:66350074:CT:C	2.91158e-07	-1.34184	-1.59527	2.9921e-06	-1.19159	-1.62608
66350429	chr5:66350429:C:T	5.88239e-07	-1.49413	-0.739713	5.62454e-06	-1.51602	-0.670482
66350480	chr5:66350480:G:A	2.75562e-07	-1.34651	-1.64566	2.85285e-06	-1.19721	-1.66811
66350626	chr5:66350626:C:T	2.0986e-06	-1.02205e-10	-0.961952	1.92062e-05	-1.02205e-10	-0.958411
66351147	chr5:66351147:C:T	2.84906e-06	-1.02205e-10	-0.656233	2.0926e-05	-1.02205e-10	-0.872655
66351622	chr5:66351622:G:A	0.000123625	-1.52113	4.63516	0.000974108	-1.52418	4.49206
66351975	chr5:66351975:T:C	1.41189e-06	-1.02205e-10	-1.35829	1.40667e-05	-1.02205e-10	-1.26983
66351996	chr5:66351996:C:T	3.71126e-06	-1.02205e-10	-0.391852	2.61893e-05	-1.02205e-10	-0.648295
66352249	chr5:66352249:G:A	5.61454e-06	-1.02205e-10	0.0221369	6.27765e-05	-1.02205e-10	0.225936
66352256	chr5:66352256:A:C	3.24433e-07	-1.49339	-1.3355	2.98156e-06	-1.48154	-1.33966
66352290	chr5:66352290:C:A	3.67452e-07	-1.43511	-1.26927	3.71112e-06	-1.42083	-1.18148
66352907	chr5:66352907:A:T	2.69342e-07	-1.41721	-1.59779	2.41683e-06	-1.35954	-1.67165
66352944	chr5:66352944:C:T	1.06346e-05	-1.02205e-10	0.660891	0.000127008	-1.02205e-10	0.930602
66353633	chr5:66353633:T:TG	2.39837e-05	-1.02205e-10	1.47415	0.000214836	-1.02205e-10	1.45623
66353996	chr5:66353996:A:T	2.51315e-07	-1.50406	-1.58021	2.37168e-06	-1.47654	-1.5735
66354138	chr5:66354138:G:C	6.72466e-06	-1.02205e-10	0.202559	7.81401e-05	-1.02205e-10	0.444858
66354222	chr5:66354222:C:T	4.65202e-07	-1.20043	-1.26808	3.67335e-06	-1.19442	-1.41813
66354360	chr5:66354360:T:A	1.19891e-06	-1.52181	-7.12552e-10	1.0886e-05	-1.52617	-7.12552e-10
66354377	chr5:66354377:A:G	2.06462e-06	-1.02205e-10	-0.978278	1.56555e-05	-1.02205e-10	-1.16282
66354914	chr5:66354914:A:G	1.18796e-06	-1.02205e-10	-1.53098	1.08845e-05	-1.02205e-10	-1.52631
66354939	chr5:66354939:A:G	3.23967e-07	-1.49028	-1.34005	3.12858e-06	-1.4794	-1.29366
66355605	chr5:66355605:A:G	1.12358e-06	-1.02205e-10	-1.58671	1.03083e-05	-1.02205e-10	-1.58069
66356559	chr5:66356559:T:G	2.35585e-06	-1.02205e-10	-0.846323	2.49198e-05	-1.02205e-10	-0.69798
66357172	chr5:66357172:A:G	7.80504e-06	-1.02205e-10	0.351548	7.00998e-05	-1.02205e-10	0.336275
66357243	chr5:66357243:A:G	4.06277e-07	-1.16488	-1.43906	4.09623e-06	-1.20836	-1.29522
66357524	chr5:66357524:C:T	2.46589e-06	-1.02205e-10	-0.800671	2.00834e-05	-1.02205e-10	-0.913749
66358113	chr5:66358113:A:G	4.85638e-07	-1.50336	-0.922158	4.52429e-06	-1.51343	-0.890758
66358342	chr5:66358342:A:G	5.04197e-06	-1.02205e-10	-0.0854268	2.42141e-05	-1.02205e-10	-0.726708
66358887	chr5:66358887:A:G	7.38716e-06	-0.093541	0.390061	6.89277e-05	-0.00701727	0.326431
66358888	chr5:66358888:T:G	1.05895e-06	-1.02205e-10	-1.64594	9.28152e-06	-1.02205e-10	-1.68562
66359068	chr5:66359068:T:C	2.78762e-06	0.0115838	-0.689619	2.66288e-05	0.0978788	-0.729531
66359164	chr5:66359164:A:G	1.82265e-06	0.00172726	-1.10466	1.7504e-05	0.0271321	-1.07835
66359332	chr5:66359332:T:C	6.13702e-06	-1.02205e-10	0.111117	3.97194e-05	-1.02205e-10	-0.231805
66359389	chr5:66359389:A:G	1.59616e-06	-0.409638	-0.825981	1.53886e-05	-0.339386	-0.840631
66359417	chr5:66359417:G:A	2.5872e-07	-1.42172	-1.63351	2.47004e-06	-1.41174	-1.59767
66359482	chr5:66359482:G:C	1.60717e-06	-0.455824	-0.772921	1.45474e-05	-0.395206	-0.841027
66359487	chr5:66359487:T:C	1.18642e-06	-1.02205e-10	-1.53228	1.14214e-05	-1.02205e-10	-1.47816
66359520	chr5:66359520:A:G	3.21189e-06	-1.02205e-10	-0.536363	3.07303e-05	-1.02205e-10	-0.488396
66359530	chr5:66359530:G:A	1.32161e-06	-1.02205e-10	-1.42437	1.24572e-05	-1.02205e-10	-1.39135
66359590	chr5:66359590:C:A	6.15495e-06	-1.02205e-10	0.114034	3.98247e-05	-1.02205e-10	-0.229157
66359724	chr5:66359724:G:A	6.46425e-06	-1.02205e-10	0.163065	6.47599e-05	-1.02205e-10	0.257042
66359940	chr5:66359940:T:C	1.07747e-06	-0.257187	-1.37142	1.02916e-05	-0.229762	-1.35255
66360009	chr5:66360009:C:T	3.30459e-06	-1.02205e-10	-0.50791	4.14647e-05	-1.02205e-10	-0.188802
66360104	chr5:66360104:G:A	2.99012e-06	-1.02205e-10	-0.607908	2.85642e-05	-1.02205e-10	-0.561491
66360130	chr5:66360130:T:C	2.54203e-06	-1.02205e-10	-0.770261	2.27266e-05	-1.02205e-10	-0.790111
66360199	chr5:66360199:A:C	1.07116e-06	-1.02205e-10	-1.63448	9.33621e-06	-1.02205e-10	-1.67974
66360220	chr5:66360220:A:G	8.86778e-07	-0.625112	-1.19827	8.56601e-06	-0.634593	-1.13125
66360697	chr5:66360697:C:G	2.71685e-07	-1.37889	-1.62744	2.33905e-06	-1.44544	-1.61846
66361068	chr5:66361068:T:C	2.72467e-06	-1.02205e-10	-0.700876	2.40369e-05	-1.02205e-10	-0.734055
66361286	chr5:66361286:T:G	1.23324e-06	-1.49358	-7.12552e-10	1.09647e-05	-1.51896	-7.12552e-10
66361672	chr5:66361672:T:C	3.48351e-07	-1.06895	-1.68882	3.2337e-06	-1.06375	-1.67627
66361807	chr5:66361807:A:G	1.18556e-06	-1.02205e-10	-1.53301	1.13869e-05	-1.02205e-10	-1.48118
66362061	chr5:66362061:G:A	1.38449e-06	-0.141789	-1.2361	1.24209e-05	-0.0542837	-1.33998
66362096	chr5:66362096:A:C	1.00371e-06	-0.380275	-1.31925	9.12938e-06	-0.301158	-1.40099
66362135	chr5:66362135:T:C	1.73285e-06	-1.02205e-10	-1.15345	1.62055e-05	-1.02205e-10	-1.1283
66362391	chr5:66362391:G:C	5.24551e-07	-0.66165	-1.68678	4.6658e-06	-0.690506	-1.68288
66362904	chr5:66362904:G:A	5.37372e-07	-0.711915	-1.61237	5.1428e-06	-0.690117	-1.58593
66362955	chr5:66362955:C:T	9.42057e-06	0.281496	0.258176	8.98732e-05	0.314624	0.270131
66362991	chr5:66362991:T:C	4.648e-07	-0.809876	-1.65949	4.4697e-06	-0.792212	-1.62411
66363293	chr5:66363293:A:G	2.82147e-07	-1.50932	-1.45923	2.3139e-06	-1.51435	-1.56036
66363326	chr5:66363326:G:T	6.8106e-07	-0.453672	-1.63366	6.00513e-06	-0.474041	-1.64699
66363440	chr5:66363440:G:A	1.2755e-06	-1.02205e-10	-1.45988	1.16674e-05	-1.02205e-10	-1.45684
66364131	chr5:66364131:A:T	7.22969e-06	-1.02205e-10	0.274974	6.26742e-05	-1.02205e-10	0.224305
66364246	chr5:66364246:C:A	1.40448e-06	-1.36356	-7.12552e-10	1.29782e-05	-1.35037	-7.12552e-10
66364790	chr5:66364790:G:T	2.81057e-07	-1.29175	-1.68067	2.60917e-06	-1.27886	-1.67575
66365334	chr5:66365334:G:A	3.929e-06	-1.02205e-10	-0.334837	3.67229e-05	-1.02205e-10	-0.310245
66365486	chr5:66365486:A:G	2.06604e-06	-1.02205e-10	-0.977591	1.48074e-05	-1.02205e-10	-1.21852
66365568	chr5:66365568:AGAAGCCATT:A	2.03961e-06	-1.02205e-10	-0.990466	1.65283e-05	-1.02205e-10	-1.10857
66365666	chr5:66365666:G:A	1.31343e-06	-1.45334	0.0227644	1.25062e-05	-1.44441	0.0569897
66366305	chr5:66366305:C:T	6.24507e-07	-1.51747	-0.656549	4.67994e-06	-1.51412	-0.856243
66366397	chr5:66366397:A:G	5.944e-07	-1.27871	-0.944721	5.73477e-06	-1.2504	-0.916701
66366469	chr5:66366469:G:A	1.4893e-06	-1.02205e-10	-1.30492	1.36839e-05	-1.02205e-10	-1.29743
66366630	chr5:66366630:C:T	4.12476e-07	-1.33702	-1.25178	3.85659e-06	-1.32545	-1.23842
66366639	chr5:66366639:A:G	2.58589e-07	-1.51886	-1.53688	2.36472e-06	-1.51232	-1.54066
66366752	chr5:66366752:T:C	5.28593e-07	-1.34617	-0.994586	5.01956e-06	-1.33557	-0.964733
66366946	chr5:66366946:C:T	1.33929e-06	-1.02205e-10	-1.41108	1.23393e-05	-1.02205e-10	-1.40086
66367041	chr5:66367041:C:T	7.04168e-07	-0.443489	-1.61047	6.19413e-06	-0.456924	-1.63312
66367322	chr5:66367322:G:A	1.19521e-06	-1.5249	-7.12552e-10	1.09043e-05	-1.52448	-7.12552e-10
66367519	chr5:66367519:G:A	4.30724e-07	-1.38179	-1.16372	4.03396e-06	-1.37209	-1.14681
66367654	chr5:66367654:A:G	5.65743e-07	-1.34344	-0.929395	5.33789e-06	-1.33294	-0.90587
66367779	chr5:66367779:A:G	4.35045e-06	-1.02205e-10	-0.232943	4.32813e-05	-1.02205e-10	-0.145925
66368029	chr5:66368029:G:A	1.50436e-06	-1.02205e-10	-1.29486	1.31131e-05	-1.02205e-10	-1.34004
66368161	chr5:66368161:G:A	5.71891e-07	-1.28081	-0.981214	5.46055e-06	-1.26567	-0.950421
66368346	chr5:66368346:C:T	5.64288e-07	-1.28124	-0.994172	5.38862e-06	-1.26614	-0.963217
66368390	chr5:66368390:A:G	1.10221e-06	-1.02205e-10	-1.60591	1.02035e-05	-1.02205e-10	-1.59091
66368639	chr5:66368639:A:G	5.65078e-07	-1.27847	-0.995544	5.39637e-06	-1.26332	-0.964595
66368655	chr5:66368655:T:C	5.58469e-07	-1.3682	-0.917582	5.28898e-06	-1.35794	-0.89008
66368759	chr5:66368759:C:T	5.62921e-07	-1.28011	-0.997732	5.37524e-06	-1.26497	-0.966866
66368843	chr5:66368843:A:G	2.94554e-06	-1.02205e-10	-0.622931	2.72869e-05	-1.02205e-10	-0.60724
66368976	chr5:66368976:T:C	5.67312e-07	-1.27577	-0.9943	5.41667e-06	-1.26058	-0.963586
66369140	chr5:66369140:C:T	5.57058e-07	-1.2888	-0.999511	5.3179e-06	-1.27397	-0.968601
66369204	chr5:66369204:A:C	1.71143e-06	-1.02205e-10	-1.16589	1.58471e-05	-1.02205e-10	-1.15066
66369293	chr5:66369293:T:A	5.6974e-07	-1.29736	-0.968441	5.44054e-06	-1.28281	-0.936953
66369578	chr5:66369578:C:T	4.56433e-06	-1.02205e-10	-0.184951	4.59628e-05	-1.02205e-10	-0.0858135
66369643	chr5:66369643:A:G	5.44298e-07	-1.28239	-1.02909	5.19184e-06	-1.26739	-0.999163
66369670	chr5:66369670:A:G	2.04725e-06	-1.02205e-10	-0.986728	1.4494e-05	-1.02205e-10	-1.23991
66370039	chr5:66370039:C:T	5.58029e-07	-1.30339	-0.983181	5.32597e-06	-1.28905	-0.951996
66370076	chr5:66370076:C:G	4.1672e-07	-1.38916	-1.1894	3.90023e-06	-1.37924	-1.17337
66370085	chr5:66370085:A:G	3.13961e-07	-1.37033	-1.49138	2.95503e-06	-1.29808	-1.53206
66370096	chr5:66370096:A:G	5.57708e-07	-1.30319	-0.983952	5.32307e-06	-1.28881	-0.952784
66370214	chr5:66370214:G:A	5.58521e-07	-1.28795	-0.997732	5.33142e-06	-1.27316	-0.966866
66370303	chr5:66370303:AATT:A	5.76639e-07	-1.27602	-0.977745	5.5087e-06	-1.26087	-0.946443
66370548	chr5:66370548:G:A	1.66908e-05	-1.02205e-10	1.11163	0.000195957	-1.02205e-10	1.36425
66370639	chr5:66370639:G:C	4.62316e-07	-1.38671	-1.08801	4.30117e-06	-1.3766	-1.07816
66370677	chr5:66370677:T:C	3.14281e-06	-1.02205e-10	-0.558107	2.92085e-05	-1.02205e-10	-0.539186
66370840	chr5:66370840:C:T	5.24927e-07	-1.37467	-0.973052	4.96517e-06	-1.36463	-0.946564
66371418	chr5:66371418:A:G	5.50716e-07	-1.3774	-0.922355	5.21319e-06	-1.36748	-0.894971
66371423	chr5:66371423:G:C	1.32246e-06	-1.42373	-7.12552e-10	1.30079e-05	-1.34809	-7.12552e-10
66371650	chr5:66371650:T:A	2.20931e-07	-1.52395	-1.68917	2.01274e-06	-1.52577	-1.68838
66372562	chr5:66372562:G:T	1.85305e-06	-1.02205e-10	-1.08639	1.70655e-05	-1.02205e-10	-1.07659
66372601	chr5:66372601:G:A	5.52406e-07	-1.29049	-1.0062	5.28066e-06	-1.27578	-0.973809
66372682	chr5:66372682:T:C	5.37677e-07	-1.38997	-0.93375	5.08053e-06	-1.38043	-0.9078
66372846	chr5:66372846:T:C	5.40685e-07	-1.39565	-0.922488	5.10863e-06	-1.38644	-0.89627
66373179	chr5:66373179:T:C	5.3635e-07	-1.38132	-0.944874	5.06876e-06	-1.37144	-0.919109
66373205	chr5:66373205:T:C	5.47762e-07	-1.37603	-0.929103	5.17324e-06	-1.3661	-0.904048
66373263	chr5:66373263:T:C	5.89995e-07	-1.38166	-0.849201	5.58124e-06	-1.37169	-0.822547
66373313	chr5:66373313:C:A	4.10762e-07	-1.45386	-1.13911	2.97747e-06	-1.45389	-1.36868
66373401	chr5:66373401:C:T	5.42795e-07	-1.37194	-0.942304	5.13185e-06	-1.36171	-0.916473
66373504	chr5:66373504:T:C	5.42839e-07	-1.3733	-0.940869	5.13168e-06	-1.3631	-0.915114
66373696	chr5:66373696:GTCTTTT:G	1.31873e-06	-1.02205e-10	-1.42655	1.2115e-05	-1.02205e-10	-1.4192
66373799	chr5:66373799:T:C	1.97781e-06	-1.02205e-10	-1.02123	1.82321e-05	-1.02205e-10	-1.01046
66374013	chr5:66374013:C:T	5.24728e-07	-1.37968	-0.968421	4.95306e-06	-1.36968	-0.943961
66374033	chr5:66374033:T:C	1.19794e-06	-1.52262	-7.12552e-10	1.12354e-05	-1.49458	-7.12552e-10
66374147	chr5:66374147:A:G	5.20265e-07	-1.39058	-0.966063	4.91075e-06	-1.38097	-0.941247
66374294	chr5:66374294:T:C	1.2766e-06	-1.02205e-10	-1.45902	1.17474e-05	-1.02205e-10	-1.45002
66374344	chr5:66374344:T:G	1.31952e-06	-1.02205e-10	-1.42595	1.21422e-05	-1.02205e-10	-1.41696
66374550	chr5:66374550:A:G	4.72577e-07	-1.36617	-1.08661	4.40024e-06	-1.35527	-1.07671
66374725	chr5:66374725:C:T	5.3964e-07	-1.37877	-0.941307	5.09465e-06	-1.36875	-0.916702
66374897	chr5:66374897:T:C	4.05091e-07	-1.38247	-1.2244	3.77085e-06	-1.37218	-1.21417
66375275	chr5:66375275:C:T	1.20613e-06	-1.51581	-7.12552e-10	1.10153e-05	-1.51436	-7.12552e-10
66375277	chr5:66375277:C:T	2.23224e-07	-1.51106	-1.69174	2.04036e-06	-1.51724	-1.68328
66375394	chr5:66375394:T:C	4.88752e-06	-1.02205e-10	-0.116537	4.9076e-05	-1.02205e-10	-0.0202756
66375418	chr5:66375418:C:T	5.31086e-07	-1.38211	-0.953946	5.01452e-06	-1.37217	-0.929133
66375434	chr5:66375434:T:C	4.55277e-07	-1.51473	-0.975337	3.71787e-06	-1.52026	-1.08024
66375445	chr5:66375445:A:G	3.15467e-06	-1.02205e-10	-0.554339	2.92763e-05	-1.02205e-10	-0.536867
66375582	chr5:66375582:C:T	4.25872e-07	-1.36314	-1.1937	3.98972e-06	-1.35226	-1.17766
66375741	chr5:66375741:G:A	5.3111e-07	-1.36449	-0.971521	5.01604e-06	-1.35403	-0.94697
66375808	chr5:66375808:C:T	5.40318e-07	-1.38698	-0.931843	5.10054e-06	-1.37719	-0.907112
66375876	chr5:66375876:T:C	7.84195e-07	-1.51914	-0.427176	8.0173e-06	-1.5162	-0.315839
66376018	chr5:66376018:A:G	5.54059e-07	-1.3717	-0.922007	5.23871e-06	-1.36144	-0.896131
66376219	chr5:66376219:A:T	3.80881e-06	-1.02205e-10	-0.365906	3.61054e-05	-1.02205e-10	-0.327202
66376388	chr5:66376388:A:G	1.269e-06	-1.02205e-10	-1.465	1.16701e-05	-1.02205e-10	-1.45661
66376393	chr5:66376393:T:C	5.39287e-07	-1.34188	-0.978849	5.09662e-06	-1.33051	-0.954555
66376407	chr5:66376407:T:G	1.48181e-06	-1.30996	-7.12552e-10	1.37638e-05	-1.29161	-7.12552e-10
66376945	chr5:66376945:T:C	5.21035e-07	-1.35753	-0.997631	4.9249e-06	-1.34671	-0.97263
66377031	chr5:66377031:C:T	6.5246e-07	-1.36937	-0.760856	6.28531e-06	-1.35902	-0.716412
66377047	chr5:66377047:C:T	5.43075e-07	-1.36288	-0.95085	5.13133e-06	-1.35233	-0.925952
66377392	chr5:66377392:C:T	3.01432e-06	-1.02205e-10	-0.59985	2.81578e-05	-1.02205e-10	-0.57582
66377544	chr5:66377544:C:G	5.55757e-07	-1.37855	-0.9121	5.25207e-06	-1.36842	-0.886599
66377670	chr5:66377670:T:C	2.47152e-06	-1.02205e-10	-0.798388	1.69871e-05	-1.02205e-10	-1.08119
66377687	chr5:66377687:A:G	5.31713e-07	-1.38121	-0.953665	5.02613e-06	-1.3712	-0.927797
66377993	chr5:66377993:A:T	1.47057e-06	-1.02205e-10	-1.31757	1.11139e-05	-1.02205e-10	-1.50545
66378158	chr5:66378158:G:A	1.71566e-06	-1.36349	0.200062	1.03059e-05	-1.34386	-0.237074
66378623	chr5:66378623:T:G	1.05268e-06	-1.02205e-10	-1.65189	9.65061e-06	-1.02205e-10	-1.64662
66378692	chr5:66378692:A:G	2.39537e-06	-1.02205e-10	-0.829686	2.23886e-05	-1.02205e-10	-0.805093
66378751	chr5:66378751:T:C	1.62521e-05	-1.02205e-10	1.085	0.000133794	-1.02205e-10	0.982654
66378777	chr5:66378777:T:C	1.87371e-06	-1.02205e-10	-1.0753	2.02327e-05	-1.02205e-10	-0.906344
66378803	chr5:66378803:G:A	1.37842e-06	-1.38228	-7.12552e-10	1.16404e-05	-1.45917	-7.12552e-10
66378861	chr5:66378861:G:C	5.43071e-07	-1.37022	-0.943515	5.13073e-06	-1.35987	-0.918528
66378898	chr5:66378898:G:A	1.57473e-06	-1.02205e-10	-1.24914	1.16368e-05	-1.02205e-10	-1.45948
66378927	chr5:66378927:A:G	5.19609e-07	-1.38245	-0.975452	4.90508e-06	-1.37243	-0.950946
66378980	chr5:66378980:C:T	1.0259e-06	-1.02205e-10	-1.67766	9.45769e-06	-1.02205e-10	-1.66682
66379053	chr5:66379053:A:G	1.01805e-06	-1.02205e-10	-1.68533	9.56079e-06	-1.02205e-10	-1.65597
66379134	chr5:66379134:C:T	4.50659e-07	-1.36741	-1.13285	4.11442e-06	-1.35683	-1.14231
66379305	chr5:66379305:A:G	5.1454e-07	-1.3819	-0.985803	4.8561e-06	-1.37188	-0.961527
66379545	chr5:66379545:C:T	5.33732e-07	-1.35736	-0.973727	5.0426e-06	-1.34645	-0.949272
66379784	chr5:66379784:C:T	1.09592e-06	-1.02205e-10	-1.61163	1.01536e-05	-1.02205e-10	-1.59581
66379813	chr5:66379813:A:G	2.73072e-07	-1.41165	-1.5896	2.53298e-06	-1.40664	-1.5776
66380845	chr5:66380845:A:C	5.32599e-07	-1.37926	-0.953946	5.03068e-06	-1.36896	-0.929133
66380973	chr5:66380973:T:A	1.2995e-06	-1.44125	-7.12552e-10	1.12092e-05	-1.49691	-7.12552e-10
66380999	chr5:66380999:G:C	3.04898e-07	-1.52456	-1.36645	2.52805e-06	-1.50337	-1.48283
66381098	chr5:66381098:A:G	4.01515e-07	-1.38269	-1.23305	3.75813e-06	-1.37212	-1.2176
66381148	chr5:66381148:A:G	5.11096e-07	-1.39447	-0.979949	4.8311e-06	-1.38315	-0.955423
66381154	chr5:66381154:AG:A	2.24287e-07	-1.50757	-1.69048	2.03723e-06	-1.51463	-1.68742
66381193	chr5:66381193:T:C	5.38815e-07	-1.365	-0.956604	5.09233e-06	-1.3542	-0.931713
66381250	chr5:66381250:A:G	5.32715e-07	-1.38325	-0.949744	5.03316e-06	-1.3731	-0.924497
66381332	chr5:66381332:G:A	2.08183e-06	-0.969976	-7.12552e-10	1.97849e-05	-0.928726	-7.12552e-10
66381659	chr5:66381659:A:G	2.74797e-07	-1.38749	-1.60746	2.55094e-06	-1.38143	-1.59576
66381695	chr5:66381695:C:T	3.30814e-06	-1.02205e-10	-0.506836	3.07605e-05	-1.02205e-10	-0.487414
66381771	chr5:66381771:A:T	5.34496e-07	-1.37531	-0.954342	5.04839e-06	-1.36487	-0.929701
66382236	chr5:66382236:T:C	7.41115e-07	-1.51461	-0.488213	7.54444e-06	-1.51154	-0.381293
66382527	chr5:66382527:T:C	5.56288e-07	-1.37825	-0.911445	5.26781e-06	-1.36759	-0.884442
66382528	chr5:66382528:G:A	1.01616e-06	-1.02205e-10	-1.68719	9.3152e-06	-1.02205e-10	-1.682
66382551	chr5:66382551:G:T	1.6261e-06	-1.02205e-10	-1.21704	1.48184e-05	-1.02205e-10	-1.21777
66382775	chr5:66382775:T:C	4.37311e-07	-1.36233	-1.16801	4.09244e-06	-1.35108	-1.15343
66382781	chr5:66382781:T:A	3.59346e-06	-1.02205e-10	-0.424106	2.79078e-05	-1.02205e-10	-0.58474
66383423	chr5:66383423:A:G	1.42126e-06	-1.35168	-7.12552e-10	1.42835e-05	-1.25454	-7.12552e-10
66383529	chr5:66383529:C:T	2.83125e-07	-1.52256	-1.44254	2.40887e-06	-1.52541	-1.50908
66383698	chr5:66383698:G:A	1.66394e-06	-1.02205e-10	-1.19403	1.56122e-05	-1.02205e-10	-1.16559
66384072	chr5:66384072:C:T	2.24574e-07	-1.50514	-1.69163	2.06074e-06	-1.5127	-1.67788
66384341	chr5:66384341:C:G	1.09646e-06	-1.02205e-10	-1.61113	1.01593e-05	-1.02205e-10	-1.59525
66384913	chr5:66384913:G:A	2.20694e-06	-1.48073	0.569118	1.38687e-05	-1.48369	0.199683
66385023	chr5:66385023:C:T	4.44593e-06	-1.02205e-10	-0.211233	4.44268e-05	-1.02205e-10	-0.119803
66385214	chr5:66385214:T:G	5.16416e-07	-1.39078	-0.973285	4.87259e-06	-1.38118	-0.948834
66385274	chr5:66385274:G:C	1.23205e-06	-1.02205e-10	-1.49455	1.16164e-05	-1.02205e-10	-1.46122
66385419	chr5:66385419:G:T	1.09592e-06	-1.02205e-10	-1.61163	1.01536e-05	-1.02205e-10	-1.59581
66385541	chr5:66385541:G:A	1.20334e-06	-1.02205e-10	-1.51812	1.1062e-05	-1.02205e-10	-1.51013
66385584	chr5:66385584:G:A	2.33235e-07	-1.46744	-1.69149	2.11189e-06	-1.48123	-1.68484
66385753	chr5:66385753:T:C	1.19469e-06	-1.52534	-7.12552e-10	1.08977e-05	-1.5251	-7.12552e-10
66385942	chr5:66385942:C:G	1.3204e-06	-1.02205e-10	-1.42529	1.16223e-05	-1.02205e-10	-1.46072
66386206	chr5:66386206:A:G	1.40481e-06	-1.36332	-7.12552e-10	1.35325e-05	-1.30855	-7.12552e-10
66386228	chr5:66386228:G:T	1.94643e-06	-1.02205e-10	-1.03722	1.80277e-05	-1.02205e-10	-1.02173
66386314	chr5:66386314:T:C	4.56732e-06	-1.02205e-10	-0.184296	4.56528e-05	-1.02205e-10	-0.0925799
66386655	chr5:66386655:C:G	2.60194e-07	-1.4296	-1.61996	2.40375e-06	-1.42101	-1.6156
66386756	chr5:66386756:A:G	1.62907e-06	-1.02205e-10	-1.21521	1.52211e-05	-1.02205e-10	-1.19096
66386798	chr5:66386798:T:G	2.20076e-07	-1.52623	-1.69078	2.0161e-06	-1.52576	-1.68672
66387066	chr5:66387066:G:GC	5.50073e-07	-1.36222	-0.938708	5.19759e-06	-1.35181	-0.913642
66387383	chr5:66387383:A:G	2.52936e-07	-1.5176	-1.56024	2.50452e-06	-1.5215	-1.47405
66387456	chr5:66387456:C:A	1.25508e-06	-1.02205e-10	-1.47602	1.15762e-05	-1.02205e-10	-1.46469
66387485	chr5:66387485:C:T	6.15664e-07	-1.39157	-0.796709	5.82651e-06	-1.38223	-0.768994
66387657	chr5:66387657:A:G	5.12789e-07	-1.36079	-1.01032	4.83965e-06	-1.35029	-0.986509
66387772	chr5:66387772:C:T	5.95501e-07	-1.37313	-0.848445	5.63227e-06	-1.36305	-0.822085
66387869	chr5:66387869:T:G	1.03415e-06	-1.02205e-10	-1.66964	9.38488e-06	-1.02205e-10	-1.67455
66388026	chr5:66388026:T:G	5.67103e-07	-1.37271	-0.897724	5.35802e-06	-1.36252	-0.872527
66388037	chr5:66388037:C:G	4.89129e-07	-1.41972	-0.998635	4.60116e-06	-1.41147	-0.975863
66388070	chr5:66388070:G:A	8.02759e-07	-1.52555	-0.39737	8.18164e-06	-1.52462	-0.287129
66388177	chr5:66388177:G:T	4.91718e-07	-1.37649	-1.03659	4.64144e-06	-1.36649	-1.01213
66388215	chr5:66388215:A:G	1.81526e-06	-1.02205e-10	-1.10699	1.68587e-05	-1.02205e-10	-1.08878
66388309	chr5:66388309:C:G	5.31001e-07	-1.38958	-0.946636	5.01174e-06	-1.37997	-0.921892
66388315	chr5:66388315:CA:C	1.11827e-06	-1.02205e-10	-1.59144	1.00979e-05	-1.02205e-10	-1.60132
66388321	chr5:66388321:C:T	5.86444e-07	-1.34877	-0.888132	5.56019e-06	-1.33732	-0.860688
66388426	chr5:66388426:T:C	2.6452e-07	-1.44537	-1.58769	2.47279e-06	-1.44082	-1.56748
66388470	chr5:66388470:A:G	2.10382e-06	-1.02205e-10	-0.959467	1.7058e-05	-1.02205e-10	-1.07703
66388532	chr5:66388532:G:T	5.34404e-07	-1.37875	-0.951073	5.04623e-06	-1.36875	-0.926257
66388630	chr5:66388630:T:C	5.37107e-07	-1.37455	-0.950228	5.06544e-06	-1.36446	-0.926741
66388707	chr5:66388707:T:C	5.42303e-07	-1.36121	-0.953946	5.12354e-06	-1.35067	-0.929133
66388815	chr5:66388815:C:G	1.26811e-06	-1.02205e-10	-1.4657	1.16613e-05	-1.02205e-10	-1.45737
66389375	chr5:66389375:G:T	1.01596e-06	-1.02205e-10	-1.68739	9.31184e-06	-1.02205e-10	-1.68236
66389531	chr5:66389531:A:G	3.20382e-07	-1.51476	-1.3267	2.71794e-06	-1.506	-1.40777
66389796	chr5:66389796:G:A	7.5121e-07	-1.51773	-0.47156	7.64465e-06	-1.51512	-0.364517
66389906	chr5:66389906:G:C	1.77428e-06	-1.02205e-10	-1.12983	1.40593e-05	-1.02205e-10	-1.27036
66390229	chr5:66390229:GATAA:G	4.76697e-06	-1.02205e-10	-0.141511	4.76897e-05	-1.02205e-10	-0.0489293
66390231	chr5:66390231:T:C	3.64841e-07	-1.42141	-1.29011	3.61783e-06	-1.36419	-1.26358
66390450	chr5:66390450:A:G	5.32301e-07	-1.37829	-0.955478	5.02537e-06	-1.36838	-0.930768
66390464	chr5:66390464:A:T	5.20714e-07	-1.3821	-0.973674	4.91492e-06	-1.37218	-0.949192
66390671	chr5:66390671:C:T	7.50693e-07	-1.52248	-0.4675	7.63233e-06	-1.52062	-0.360636
66390732	chr5:66390732:A:G	9.88555e-06	-1.02205e-10	0.587852	8.61329e-05	-1.02205e-10	0.542247
66390821	chr5:66390821:A:T	1.08035e-06	-1.02205e-10	-1.62593	9.41937e-06	-1.02205e-10	-1.67088
66391128	chr5:66391128:TC:T	3.15234e-06	-1.02205e-10	-0.555077	2.92989e-05	-1.02205e-10	-0.536094
66391189	chr5:66391189:C:CAAAAAT	5.3291e-07	-1.38556	-0.947061	5.03098e-06	-1.37593	-0.922097
66391656	chr5:66391656:A:C	5.37068e-07	-1.36836	-0.956488	5.07311e-06	-1.35811	-0.931576
66392066	chr5:66392066:T:G	3.49463e-07	-1.15655	-1.59803	3.28145e-06	-1.14672	-1.57863
66392145	chr5:66392145:T:C	5.55973e-07	-1.36766	-0.922595	5.25376e-06	-1.35743	-0.89727
66392323	chr5:66392323:A:C	4.52001e-07	-1.46886	-1.02843	4.01879e-06	-1.45531	-1.06735
66392343	chr5:66392343:T:C	5.31004e-07	-1.38215	-0.954057	5.01267e-06	-1.3724	-0.929279
66392439	chr5:66392439:C:T	5.4339e-07	-1.35813	-0.955018	5.13433e-06	-1.34759	-0.930109
66392508	chr5:66392508:C:T	2.35922e-07	-1.52133	-1.62615	2.27866e-06	-1.52423	-1.56583
66392525	chr5:66392525:A:G	5.40059e-07	-1.3649	-0.954402	5.10205e-06	-1.35453	-0.929478
66392589	chr5:66392589:T:C	5.0068e-07	-1.36703	-1.02798	4.72341e-06	-1.35678	-1.00433
66392591	chr5:66392591:T:C	5.0796e-07	-1.36967	-1.0109	4.79272e-06	-1.35949	-0.98706
66392619	chr5:66392619:T:C	5.18288e-07	-1.35871	-1.00174	4.8931e-06	-1.34821	-0.977604
66392733	chr5:66392733:G:A	5.34632e-07	-1.36693	-0.962467	5.05013e-06	-1.35665	-0.937583
66392813	chr5:66392813:A:C	5.20082e-07	-1.36746	-0.98953	4.90822e-06	-1.35721	-0.96552
66393020	chr5:66393020:G:A	5.0129e-07	-1.37264	-1.02115	4.72764e-06	-1.36256	-0.997654
66393045	chr5:66393045:G:A	5.36533e-07	-1.37222	-0.953635	5.06507e-06	-1.36211	-0.929168
66393112	chr5:66393112:T:A	1.02814e-06	-1.02205e-10	-1.67547	9.35246e-06	-1.02205e-10	-1.67801
66393175	chr5:66393175:A:C	5.37375e-07	-1.36703	-0.957249	5.07596e-06	-1.35676	-0.93237
66393213	chr5:66393213:T:G	2.94305e-07	-1.52411	-1.40226	2.50524e-06	-1.52581	-1.46945
66393411	chr5:66393411:C:A	5.38927e-07	-1.36745	-0.953946	5.09022e-06	-1.35719	-0.929133
66393432	chr5:66393432:G:T	5.35516e-07	-1.35346	-0.974284	5.05882e-06	-1.34277	-0.949743
66393879	chr5:66393879:C:T	5.22856e-07	-1.37478	-0.976889	4.93306e-06	-1.36478	-0.952906
66394103	chr5:66394103:G:T	7.33047e-07	-1.52466	-0.48911	7.43908e-06	-1.5234	-0.383501
66394191	chr5:66394191:G:A	4.55592e-06	-1.02205e-10	-0.186796	4.54507e-05	-1.02205e-10	-0.0970176
66394264	chr5:66394264:G:C	3.35082e-06	-1.02205e-10	-0.494019	2.62064e-05	-1.02205e-10	-0.647642
66394275	chr5:66394275:A:G	2.74236e-07	-1.39866	-1.59833	2.54215e-06	-1.39329	-1.58734
66394300	chr5:66394300:G:A	5.26451e-07	-1.36608	-0.978743	4.97095e-06	-1.35574	-0.954296
66394324	chr5:66394324:G:A	1.27424e-06	-1.02205e-10	-1.46088	1.00819e-05	-1.02205e-10	-1.6029
66394345	chr5:66394345:T:G	4.60268e-06	-1.02205e-10	-0.176585	4.60114e-05	-1.02205e-10	-0.0847565
66394365	chr5:66394365:G:A	5.42245e-07	-1.36114	-0.954122	5.12309e-06	-1.35068	-0.929206
66394538	chr5:66394538:T:A	5.37434e-07	-1.36815	-0.956018	5.07399e-06	-1.35793	-0.931591
66394692	chr5:66394692:G:A	5.19115e-07	-1.50537	-0.853481	4.5449e-06	-1.49561	-0.904025
66394921	chr5:66394921:T:C	5.50148e-07	-1.34707	-0.953718	5.19948e-06	-1.33623	-0.928856
66395057	chr5:66395057:C:G	1.01149e-06	-1.02205e-10	-1.6918	9.22848e-06	-1.02205e-10	-1.69135
66395237	chr5:66395237:T:C	5.32144e-07	-1.38012	-0.953946	5.02424e-06	-1.37024	-0.929133
66395321	chr5:66395321:G:A	1.29608e-06	-1.02205e-10	-1.44388	1.01908e-05	-1.02205e-10	-1.59216
66395374	chr5:66395374:A:G	5.25716e-07	-1.5246	-0.821618	4.31997e-06	-1.52604	-0.924352
66395377	chr5:66395377:G:A	5.16679e-07	-1.37418	-0.989376	4.87614e-06	-1.36413	-0.965161
66395562	chr5:66395562:C:G	5.36505e-07	-1.37196	-0.953946	5.06892e-06	-1.36138	-0.929133
66395718	chr5:66395718:T:C	5.39519e-07	-1.37051	-0.94979	5.09597e-06	-1.36033	-0.924869
66395723	chr5:66395723:C:G	5.40242e-07	-1.36501	-0.953946	5.10312e-06	-1.35466	-0.929133
66395752	chr5:66395752:C:A	1.2694e-06	-1.02205e-10	-1.46467	1.16735e-05	-1.02205e-10	-1.45632
66395798	chr5:66395798:G:A	5.37833e-07	-1.36339	-0.960037	5.08011e-06	-1.35299	-0.935326
66395890	chr5:66395890:A:G	1.028e-06	-1.02205e-10	-1.67561	9.35121e-06	-1.02205e-10	-1.67814
66395932	chr5:66395932:C:G	4.4228e-07	-1.47866	-1.04037	3.92247e-06	-1.46602	-1.08091
66396074	chr5:66396074:C:T	1.74439e-06	-1.02205e-10	-1.14682	1.87879e-05	-1.02205e-10	-0.980432
66396208	chr5:66396208:G:C	3.84307e-06	-1.02205e-10	-0.35695	4.60916e-05	-1.02205e-10	-0.0830136
66396602	chr5:66396602:C:T	2.47774e-06	-0.795877	-7.12552e-10	2.57617e-05	-0.664757	-7.12552e-10
66397512	chr5:66397512:G:A	1.01225e-06	-1.02205e-10	-1.69105	9.38264e-06	-1.02205e-10	-1.67478
66397932	chr5:66397932:CTG:C	1.31208e-06	-1.43161	-7.12552e-10	1.12749e-05	-1.49107	-7.12552e-10
66398298	chr5:66398298:A:T	5.36284e-07	-1.38417	-0.942148	5.07448e-06	-1.37434	-0.915078
66398369	chr5:66398369:G:A	5.98542e-07	-1.52375	-0.692729	5.93175e-06	-1.52227	-0.611055
66398469	chr5:66398469:A:G	1.0224e-06	-1.02205e-10	-1.68107	9.35254e-06	-1.02205e-10	-1.678
66399228	chr5:66399228:G:A	2.78701e-07	-1.42894	-1.55189	2.60659e-06	-1.42412	-1.53148
66399277	chr5:66399277:C:T	1.60117e-06	-1.02205e-10	-1.23249	1.55443e-05	-1.02205e-10	-1.16995
66399440	chr5:66399440:T:C	2.20867e-07	-1.52177	-1.69164	2.02177e-06	-1.52416	-1.68551
66399721	chr5:66399721:G:A	5.34869e-07	-1.37747	-0.951491	5.05587e-06	-1.36758	-0.925518
66399993	chr5:66399993:T:C	2.72412e-07	-1.4147	-1.58896	2.52533e-06	-1.40965	-1.57762
66400164	chr5:66400164:T:C	4.42889e-07	-1.45572	-1.06194	3.97561e-06	-1.44019	-1.09327
66400533	chr5:66400533:T:G	6.96703e-07	-1.29299	-0.771628	6.53254e-06	-1.28291	-0.753942
66400815	chr5:66400815:G:A	2.48217e-06	-1.02205e-10	-0.794088	2.27189e-05	-1.02205e-10	-0.790447
66400847	chr5:66400847:G:A	8.19202e-07	-1.51964	-0.383006	8.30761e-06	-1.51722	-0.279251
66401123	chr5:66401123:T:C	1.25375e-06	-1.02205e-10	-1.47708	1.07812e-05	-1.02205e-10	-1.53584
66401173	chr5:66401173:T:C	2.20542e-07	-1.52307	-1.69182	2.04239e-06	-1.51982	-1.67971
66401505	chr5:66401505:C:T	1.01431e-06	-1.02205e-10	-1.68902	9.28949e-06	-1.02205e-10	-1.68476
66401746	chr5:66401746:C:T	2.60831e-05	-1.02205e-10	1.55806	0.000290692	-1.02205e-10	1.75862
66401789	chr5:66401789:C:T	1.10405e-06	-1.02205e-10	-1.60424	9.99328e-06	-1.02205e-10	-1.61173
66401840	chr5:66401840:A:G	1.35236e-06	-1.40137	-7.12552e-10	1.16285e-05	-1.46018	-7.12552e-10
66401873	chr5:66401873:G:C	1.47696e-06	-1.02205e-10	-1.31324	1.42885e-05	-1.02205e-10	-1.25419
66401948	chr5:66401948:T:A	8.59647e-07	-1.51784	-0.33662	8.70328e-06	-1.51513	-0.234816
66402255	chr5:66402255:T:C	1.23143e-06	-1.02205e-10	-1.49505	1.1113e-05	-1.02205e-10	-1.50553
66402277	chr5:66402277:A:G	1.35026e-06	-1.02205e-10	-1.40292	1.24394e-05	-1.02205e-10	-1.39277
66402767	chr5:66402767:T:C	5.19929e-07	-1.49608	-0.86121	4.89675e-06	-1.51071	-0.814366
66403263	chr5:66403263:G:A	2.20297e-07	-1.52445	-1.69155	2.03621e-06	-1.52593	-1.67663
66403305	chr5:66403305:G:A	2.21913e-06	-1.02205e-10	-0.906107	2.01942e-05	-1.02205e-10	-0.908248
66403453	chr5:66403453:A:C	2.66624e-07	-1.41789	-1.60725	2.38223e-06	-1.44431	-1.6013
66403553	chr5:66403553:G:A	1.47621e-06	-1.31374	-7.12552e-10	1.37073e-05	-1.29572	-7.12552e-10
66403631	chr5:66403631:T:C	1.06991e-06	-1.02205e-10	-1.63565	9.88468e-06	-1.02205e-10	-1.62266
66403845	chr5:66403845:G:T	6.15024e-07	-1.40464	-0.784678	5.89703e-06	-1.43088	-0.70832
66404922	chr5:66404922:G:A	1.40448e-06	-1.02205e-10	-1.36355	1.29992e-05	-1.02205e-10	-1.34876
66405044	chr5:66405044:C:T	1.50871e-06	-1.02205e-10	-1.29197	1.39915e-05	-1.02205e-10	-1.27519
66405392	chr5:66405392:A:T	3.02844e-07	-1.50684	-1.39092	2.60941e-06	-1.50761	-1.44691
66405614	chr5:66405614:A:G	2.62094e-06	-1.02205e-10	-0.739691	2.44061e-05	-1.02205e-10	-0.718812
66405798	chr5:66405798:G:A	7.14959e-07	-1.34042	-0.698333	6.73158e-06	-1.33027	-0.676569
66405845	chr5:66405845:G:A	2.20103e-07	-1.52585	-1.69103	2.02122e-06	-1.52388	-1.68606
66406202	chr5:66406202:A:G	8.21009e-07	-1.52214	-0.378308	8.32314e-06	-1.52002	-0.27459
66406320	chr5:66406320:C:T	1.23399e-06	-1.02205e-10	-1.49297	1.16593e-05	-1.02205e-10	-1.45754
66406362	chr5:66406362:G:C	3.1621e-06	-1.02205e-10	-0.551985	2.9503e-05	-1.02205e-10	-0.529153
66406675	chr5:66406675:G:A	6.0753e-07	-1.3334	-0.868171	5.57591e-06	-1.32276	-0.872427
66406910	chr5:66406910:ATCT:A	2.71845e-07	-1.33915	-1.6666	2.46506e-06	-1.32772	-1.68371
66407146	chr5:66407146:T:C	2.49296e-07	-1.43515	-1.65718	2.21921e-06	-1.45937	-1.65713
66407248	chr5:66407248:G:A	5.58356e-06	-1.02205e-10	0.0166031	5.01443e-05	-1.02205e-10	0.00126041
66407431	chr5:66407431:G:A	3.5372e-07	-1.43356	-1.30891	3.19005e-06	-1.41444	-1.33917
66407678	chr5:66407678:G:A	1.6645e-06	-1.1937	-7.12552e-10	1.48296e-05	-1.21702	-7.12552e-10
66408120	chr5:66408120:C:G	1.21508e-06	-1.02205e-10	-1.50841	1.11814e-05	-1.02205e-10	-1.49939
66408139	chr5:66408139:AC:A	2.22946e-07	-1.52372	-1.68033	2.00575e-06	-1.5258	-1.69183
66408497	chr5:66408497:G:C	1.9387e-06	-1.02205e-10	-1.04121	1.78325e-05	-1.02205e-10	-1.03262
66408984	chr5:66408984:C:T	1.80474e-06	-1.02205e-10	-1.1128	1.56195e-05	-1.02205e-10	-1.16512
66409658	chr5:66409658:T:C	1.23905e-06	-0.548023	-0.940855	7.85616e-06	-0.646294	-1.20605
66409832	chr5:66409832:A:T	1.06864e-06	-1.02205e-10	-1.63684	9.60053e-06	-1.02205e-10	-1.65183
66409910	chr5:66409910:T:G	1.03519e-06	-1.02205e-10	-1.66864	9.33728e-06	-1.02205e-10	-1.67963
66409979	chr5:66409979:C:T	1.02905e-06	-1.02205e-10	-1.67459	9.31249e-06	-1.02205e-10	-1.68229
66410163	chr5:66410163:G:T	1.18876e-06	-1.02205e-10	-1.53031	9.53867e-06	-1.02205e-10	-1.65829
66410608	chr5:66410608:A:G	4.72571e-07	-1.08578	-1.36701	3.45753e-06	-1.12677	-1.54632
66410814	chr5:66410814:G:A	4.1291e-07	-1.36308	-1.22467	2.99759e-06	-1.36853	-1.44731
66410816	chr5:66410816:G:A	1.01232e-06	-1.02205e-10	-1.69097	9.28027e-06	-1.02205e-10	-1.68575
66411209	chr5:66411209:G:C	3.28073e-07	-1.17761	-1.64013	2.93376e-06	-1.18462	-1.65274
66411328	chr5:66411328:G:T	2.78061e-07	-1.29381	-1.68932	2.4565e-06	-1.32783	-1.68708
66411502	chr5:66411502:T:C	2.77541e-07	-1.29639	-1.68863	2.45336e-06	-1.3302	-1.68599
66412102	chr5:66412102:C:A	2.83926e-07	-1.2728	-1.68947	2.50505e-06	-1.30805	-1.68728
66412248	chr5:66412248:G:T	2.88719e-07	-1.35752	-1.588	2.55164e-06	-1.36211	-1.6148
66412386	chr5:66412386:T:C	1.32504e-06	-1.02205e-10	-1.42178	1.1573e-05	-1.02205e-10	-1.46497
66412407	chr5:66412407:A:AC	2.82158e-07	-1.2801	-1.68842	2.49132e-06	-1.31511	-1.68573
66412497	chr5:66412497:A:G	1.32378e-06	-1.02205e-10	-1.42273	1.15631e-05	-1.02205e-10	-1.46583
66412564	chr5:66412564:G:A	2.92517e-07	-1.26356	-1.66889	2.58651e-06	-1.29971	-1.66363
66412714	chr5:66412714:A:G	1.45816e-06	-1.02205e-10	-1.32604	1.07713e-05	-1.02205e-10	-1.53676
66412818	chr5:66412818:G:A	3.12994e-07	-1.35251	-1.51229	3.07675e-06	-1.28262	-1.50715
66412924	chr5:66412924:C:A	4.05998e-06	0.669036	-0.97108	2.89892e-05	0.509513	-1.05624
66412926	chr5:66412926:C:T	1.53602e-06	-1.02205e-10	-1.27403	1.34906e-05	-1.02205e-10	-1.31165
66412989	chr5:66412989:T:C	1.048e-06	-1.02205e-10	-1.65634	9.44263e-06	-1.02205e-10	-1.66841
66413180	chr5:66413180:C:A	3.59013e-06	0.613042	-1.03808	2.57952e-05	0.456472	-1.11993
66413195	chr5:66413195:T:C	1.44533e-06	-1.33489	-7.12552e-10	1.27608e-05	-1.36727	-7.12552e-10
66413265	chr5:66413265:G:A	1.17408e-06	-1.02205e-10	-1.54273	1.10584e-05	-1.02205e-10	-1.51045
66413313	chr5:66413313:C:T	1.02659e-06	-1.02205e-10	-1.67698	9.35087e-06	-1.02205e-10	-1.67818
66413525	chr5:66413525:G:C	1.20052e-06	-1.52046	-7.12552e-10	1.12413e-05	-1.49405	-7.12552e-10
66413573	chr5:66413573:G:A	7.08825e-06	-1.02205e-10	0.255216	5.07569e-05	-1.02205e-10	0.0134027
66413657	chr5:66413657:G:A	1.35938e-06	-1.02205e-10	-1.39619	1.18433e-05	-1.02205e-10	-1.44188
66414165	chr5:66414165:G:A	2.21678e-07	-1.52463	-1.68512	2.02342e-06	-1.52329	-1.68557
66414199	chr5:66414199:G:A	4.60882e-07	-1.23259	-1.24525	3.8921e-06	-1.24062	-1.31407
66414686	chr5:66414686:C:A	1.38632e-05	-1.02205e-10	0.926014	0.000107011	-1.02205e-10	0.75929
66414699	chr5:66414699:G:A	6.5892e-06	-1.02205e-10	0.182209	8.72596e-05	-1.02205e-10	0.555243
66414857	chr5:66414857:A:G	1.85733e-06	-1.02205e-10	-1.08408	1.5135e-05	-1.02205e-10	-1.19663
66415605	chr5:66415605:A:T	2.221e-07	-1.51832	-1.68953	2.03069e-06	-1.51563	-1.68964
66416034	chr5:66416034:C:T	5.66338e-06	-1.02205e-10	0.0307984	5.82201e-05	-1.02205e-10	0.150586
66416120	chr5:66416120:G:T	2.58938e-07	-1.38266	-1.67173	2.49637e-06	-1.32258	-1.67623
66416295	chr5:66416295:G:A	1.56499e-06	-1.02205e-10	-1.25534	1.12203e-05	-1.02205e-10	-1.49592
66416354	chr5:66416354:T:C	3.77827e-07	-1.29028	-1.38626	3.18511e-06	-1.2953	-1.45986
66416402	chr5:66416402:T:G	3.69201e-07	-1.25415	-1.44548	3.12847e-06	-1.26029	-1.51281
66416557	chr5:66416557:G:A	1.17892e-06	-1.02205e-10	-1.53863	1.02766e-05	-1.02205e-10	-1.58377
66416714	chr5:66416714:C:T	1.01153e-06	-1.02205e-10	-1.69176	9.54765e-06	-1.02205e-10	-1.65735
66416779	chr5:66416779:A:C	1.32378e-06	-1.02205e-10	-1.42273	1.15631e-05	-1.02205e-10	-1.46583
66416820	chr5:66416820:A:T	2.6889e-06	-1.02205e-10	-0.714091	2.24692e-05	-1.02205e-10	-0.801499
66416879	chr5:66416879:A:G	1.01491e-06	-1.02205e-10	-1.68842	9.24631e-06	-1.02205e-10	-1.68942
66417537	chr5:66417537:G:T	1.45942e-06	-1.32518	-7.12552e-10	1.28755e-05	-1.35832	-7.12552e-10
66417760	chr5:66417760:C:T	5.5361e-07	-1.41142	-0.883097	4.43414e-06	-1.41524	-1.00907
66417874	chr5:66417874:C:A	1.34421e-06	-1.02205e-10	-1.40742	1.15102e-05	-1.02205e-10	-1.47041
66418492	chr5:66418492:A:G	1.32529e-06	-1.02205e-10	-1.42159	1.15756e-05	-1.02205e-10	-1.46475
66418622	chr5:66418622:G:A	3.79515e-07	-1.04024	-1.63185	2.9142e-06	-1.15277	-1.69128
66418875	chr5:66418875:C:T	1.94791e-06	-1.03646	-7.12552e-10	1.76822e-05	-1.04109	-7.12552e-10
66418909	chr5:66418909:C:T	1.42161e-06	-1.35143	-7.12552e-10	1.25701e-05	-1.38232	-7.12552e-10
66419050	chr5:66419050:G:A	1.23426e-06	-1.49275	-7.12552e-10	1.10448e-05	-1.51169	-7.12552e-10
66419100	chr5:66419100:C:T	1.0246e-06	-1.02205e-10	-1.67892	9.28093e-06	-1.02205e-10	-1.68568
66419536	chr5:66419536:A:C	1.03857e-06	-1.02205e-10	-1.66538	9.4601e-06	-1.02205e-10	-1.66656
66419812	chr5:66419812:T:C	3.26753e-07	-1.41786	-1.40391	3.09361e-06	-1.36278	-1.42152
66420077	chr5:66420077:T:C	1.21311e-06	-1.02205e-10	-1.51003	1.06229e-05	-1.02205e-10	-1.55063
66420545	chr5:66420545:C:T	1.18435e-06	-1.02205e-10	-1.53403	1.00971e-05	-1.02205e-10	-1.6014
66420664	chr5:66420664:G:A	1.03356e-06	-1.02205e-10	-1.67021	9.4102e-06	-1.02205e-10	-1.67185
66420668	chr5:66420668:A:C	1.04541e-06	-1.02205e-10	-1.65881	9.5162e-06	-1.02205e-10	-1.66065
66420927	chr5:66420927:C:A	1.04452e-06	-1.02205e-10	-1.65967	9.57578e-06	-1.02205e-10	-1.65441
66421542	chr5:66421542:C:A	1.09258e-06	-1.02205e-10	-1.61468	9.6867e-06	-1.02205e-10	-1.64289
66421889	chr5:66421889:A:G	1.22585e-06	-1.02205e-10	-1.49959	1.19219e-05	-1.02205e-10	-1.43527
66422559	chr5:66422559:G:A	1.43018e-06	-1.34542	-7.12552e-10	1.26413e-05	-1.37668	-7.12552e-10
66422982	chr5:66422982:G:C	1.02045e-06	-1.02205e-10	-1.68298	9.22954e-06	-1.02205e-10	-1.69124
66423112	chr5:66423112:T:G	2.32147e-07	-1.47323	-1.69037	2.15929e-06	-1.48262	-1.66125
66423245	chr5:66423245:A:G	1.86793e-06	-1.02205e-10	-1.07839	1.52368e-05	-1.02205e-10	-1.18993
66423794	chr5:66423794:C:G	4.32661e-06	-1.02205e-10	-0.23844	3.46384e-05	-1.02205e-10	-0.368683
66423849	chr5:66423849:A:G	1.52013e-06	-1.02205e-10	-1.28442	1.31153e-05	-1.02205e-10	-1.33986
66423898	chr5:66423898:A:G	1.25793e-06	-1.02205e-10	-1.47376	1.14032e-05	-1.02205e-10	-1.47975
66424347	chr5:66424347:G:A	3.97671e-06	-1.02205e-10	-0.322767	3.19895e-05	-1.02205e-10	-0.448236
66424489	chr5:66424489:T:G	1.76618e-06	-1.02205e-10	-1.1344	1.57742e-05	-1.02205e-10	-1.15527
66424544	chr5:66424544:TG:T	1.01327e-06	-1.02205e-10	-1.69004	9.22481e-06	-1.02205e-10	-1.69175
66424919	chr5:66424919:G:C	1.0301e-06	-1.02205e-10	-1.67357	9.35185e-06	-1.02205e-10	-1.67807
66425508	chr5:66425508:A:G	1.14347e-06	-1.02205e-10	-1.56916	1.04524e-05	-1.02205e-10	-1.56681
66425746	chr5:66425746:A:T	1.65574e-06	-1.02205e-10	-1.19897	1.48164e-05	-1.02205e-10	-1.21791
66425748	chr5:66425748:T:A	1.65574e-06	-1.02205e-10	-1.19897	1.48164e-05	-1.02205e-10	-1.21791
66425752	chr5:66425752:C:G	1.65574e-06	-1.02205e-10	-1.19897	1.48164e-05	-1.02205e-10	-1.21791
66425937	chr5:66425937:G:A	3.19579e-06	-0.541388	-7.12552e-10	3.02676e-05	-0.503567	-7.12552e-10
66426056	chr5:66426056:T:C	1.06393e-06	-1.17089	-0.470363	8.42842e-06	-1.17695	-0.605084
66426095	chr5:66426095:C:T	1.74397e-06	-1.02205e-10	-1.14706	1.56237e-05	-1.02205e-10	-1.16486
66426197	chr5:66426197:A:C	1.45546e-06	-1.02205e-10	-1.3279	1.07984e-05	-1.02205e-10	-1.53424
66426276	chr5:66426276:T:C	4.11146e-07	-0.919412	-1.67262	3.28286e-06	-1.04334	-1.68159
66426328	chr5:66426328:G:A	1.27436e-06	-1.02205e-10	-1.46078	1.02063e-05	-1.02205e-10	-1.59064
66426365	chr5:66426365:C:T	1.44347e-06	-1.33617	-7.12552e-10	1.30695e-05	-1.34336	-7.12552e-10
66426654	chr5:66426654:A:G	6.95214e-07	-1.0137	-1.05305	6.05999e-06	-1.02034	-1.0916
66426876	chr5:66426876:C:T	1.57875e-06	-1.02205e-10	-1.24659	1.42379e-05	-1.02205e-10	-1.25774
66426910	chr5:66426910:C:T	1.61867e-06	-1.02205e-10	-1.22162	1.15265e-05	-1.02205e-10	-1.46899
66427512	chr5:66427512:C:T	1.01458e-06	-1.02205e-10	-1.68875	9.25309e-06	-1.02205e-10	-1.68869
66427651	chr5:66427651:A:G	1.32212e-06	-1.42399	-7.12552e-10	1.17659e-05	-1.44844	-7.12552e-10
66428000	chr5:66428000:C:T	1.0565e-06	-1.02205e-10	-1.64827	9.50465e-06	-1.02205e-10	-1.66186
66428717	chr5:66428717:G:A	1.05715e-06	-1.02205e-10	-1.64764	9.5094e-06	-1.02205e-10	-1.66136
66428909	chr5:66428909:TTAAG:T	1.79433e-06	-1.02205e-10	-1.11859	1.24656e-05	-1.02205e-10	-1.39067
66429138	chr5:66429138:C:T	3.19421e-07	-1.5044	-1.34007	2.74372e-06	-1.5233	-1.38103
66429145	chr5:66429145:A:G	1.81414e-06	-1.02205e-10	-1.10761	1.2446e-05	-1.02205e-10	-1.39225
66429382	chr5:66429382:C:T	2.92e-07	-1.52154	-1.41268	2.58513e-06	-1.5263	-1.43758
66429383	chr5:66429383:A:G	1.01402e-06	-1.02205e-10	-1.6893	9.25012e-06	-1.02205e-10	-1.68901
66429654	chr5:66429654:C:T	2.76205e-07	-1.32599	-1.66384	2.42002e-06	-1.36157	-1.66829
66429873	chr5:66429873:T:C	2.14554e-06	-1.52244	0.58261	1.91556e-05	-1.52625	0.565197
66430163	chr5:66430163:G:A	2.88037e-07	-1.35122	-1.59667	2.82632e-06	-1.27673	-1.59794
66430198	chr5:66430198:C:T	1.4799e-06	-1.31125	-7.12552e-10	1.40286e-05	-1.27255	-7.12552e-10
66430301	chr5:66430301:G:A	1.73718e-06	-1.02205e-10	-1.15096	1.95772e-05	-1.02205e-10	-0.939279
66430417	chr5:66430417:T:G	1.37145e-06	-1.38736	-7.12552e-10	1.21578e-05	-1.41567	-7.12552e-10
66430956	chr5:66430956:C:T	8.57164e-07	-1.52631	-0.331042	8.24282e-06	-1.52097	-0.283333
66431016	chr5:66431016:T:C	2.75067e-07	-1.3902	-1.60377	2.63454e-06	-1.32603	-1.61891
66431429	chr5:66431429:G:A	1.01275e-06	-1.02205e-10	-1.69055	9.28212e-06	-1.02205e-10	-1.68555
66431514	chr5:66431514:G:A	3.24571e-06	-0.525888	-7.12552e-10	3.057e-05	-0.493627	-7.12552e-10
66432252	chr5:66432252:A:T	2.6224e-06	-0.739135	-7.12552e-10	2.05274e-05	-0.891883	-7.12552e-10
66432531	chr5:66432531:T:G	1.23318e-06	-1.49362	-7.12552e-10	1.11137e-05	-1.50547	-7.12552e-10
66432586	chr5:66432586:C:A	1.02644e-06	-1.02205e-10	-1.67712	9.75031e-06	-1.02205e-10	-1.63635
66433399	chr5:66433399:TCAGA:T	1.04609e-06	-1.02205e-10	-1.65816	1.03158e-05	-1.02205e-10	-1.57997
66433946	chr5:66433946:T:C	1.06481e-06	-1.02205e-10	-1.64042	9.75065e-06	-1.02205e-10	-1.63631
66434345	chr5:66434345:A:G	1.6996e-06	-1.02205e-10	-1.17283	1.1215e-05	-1.02205e-10	-1.49639
66434471	chr5:66434471:C:T	1.25026e-06	-1.02205e-10	-1.47987	1.01214e-05	-1.02205e-10	-1.599
66434543	chr5:66434543:G:C	1.29086e-06	-1.44791	-7.12552e-10	1.13746e-05	-1.48226	-7.12552e-10
66434725	chr5:66434725:G:T	3.59342e-06	-1.02205e-10	-0.424118	2.98846e-05	-1.02205e-10	-0.516303
66434731	chr5:66434731:A:G	2.00507e-06	-1.00754	-7.12552e-10	1.70732e-05	-1.07614	-7.12552e-10
66434835	chr5:66434835:T:G	1.09762e-06	-1.02205e-10	-1.61008	9.69679e-06	-1.02205e-10	-1.64185
66435278	chr5:66435278:A:G	1.4064e-06	-1.02205e-10	-1.36219	1.10983e-05	-1.02205e-10	-1.50686
66436352	chr5:66436352:C:T	3.76358e-07	-1.38634	-1.2941	3.70016e-06	-1.32176	-1.2835
66436531	chr5:66436531:T:A	2.73568e-07	-1.47604	-1.52338	2.53311e-06	-1.51726	-1.46693
66436683	chr5:66436683:GA:G	2.69783e-07	-1.47313	-1.54023	2.48786e-06	-1.51602	-1.4862
66437004	chr5:66437004:A:G	2.7564e-06	-1.02205e-10	-0.689298	1.89861e-05	-1.02205e-10	-0.969937
66437230	chr5:66437230:C:A	2.41276e-07	-1.52226	-1.60277	2.25614e-06	-1.51572	-1.58427
66437537	chr5:66437537:C:G	3.59975e-06	-1.02205e-10	-0.422359	3.51795e-05	-1.02205e-10	-0.353182
66437557	chr5:66437557:T:C	3.343e-07	-1.48227	-1.31667	3.3714e-06	-1.52044	-1.17787
66437559	chr5:66437559:A:T	1.1497e-06	-1.02205e-10	-1.56372	9.57668e-06	-1.02205e-10	-1.65431
66438533	chr5:66438533:C:T	1.03995e-06	-1.02205e-10	-1.66405	9.86154e-06	-1.02205e-10	-1.625
66438702	chr5:66438702:A:AG	4.90902e-07	-1.41845	-0.996288	5.58997e-06	-1.48782	-0.704854
66439143	chr5:66439143:A:G	3.30529e-07	-1.47533	-1.33495	3.30311e-06	-1.51763	-1.20115
66439677	chr5:66439677:T:C	6.03743e-06	-1.02205e-10	0.0947556	3.96335e-05	-1.02205e-10	-0.233971
66439830	chr5:66439830:T:A	1.43009e-06	-1.02205e-10	-1.34548	1.72947e-05	-1.02205e-10	-1.06324
66440020	chr5:66440020:G:T	4.61136e-06	-1.02205e-10	-0.1747	3.1057e-05	-1.02205e-10	-0.47782
66440290	chr5:66440290:G:A	1.05113e-06	0.00514876	-1.6585	8.1918e-06	-0.118719	-1.69179
66440548	chr5:66440548:C:T	2.62053e-06	-1.02205e-10	-0.739845	3.2896e-05	-1.02205e-10	-0.420294
66440595	chr5:66440595:T:C	2.38679e-07	-1.49682	-1.63904	2.08985e-06	-1.49054	-1.68601
66440785	chr5:66440785:G:A	3.07654e-06	-1.02205e-10	-0.579417	2.8282e-05	-1.02205e-10	-0.571418
66440796	chr5:66440796:G:A	1.20459e-06	-1.51709	-7.12552e-10	1.09061e-05	-1.52433	-7.12552e-10
66441158	chr5:66441158:T:G	2.80428e-06	-1.02205e-10	-0.672075	2.56582e-05	-1.02205e-10	-0.668783
66441366	chr5:66441366:T:C	4.00145e-06	-1.02205e-10	-0.316565	3.90999e-05	-1.02205e-10	-0.247524
66441462	chr5:66441462:C:G	2.5293e-07	-1.43327	-1.64459	2.34511e-06	-1.49659	-1.56472
66441710	chr5:66441710:T:A	2.72809e-06	-1.02205e-10	-0.69962	3.43878e-05	-1.02205e-10	-0.375944
66442847	chr5:66442847:C:T	2.61759e-07	-1.50345	-1.54011	2.46721e-06	-1.52592	-1.48463
66443135	chr5:66443135:C:T	2.20579e-06	-1.02205e-10	-0.912139	1.97505e-05	-1.02205e-10	-0.930469
66443270	chr5:66443270:T:C	5.29755e-07	-1.44885	-0.889714	6.52093e-06	-1.50581	-0.532823
66443611	chr5:66443611:T:C	7.24971e-07	-1.46812	-0.556729	8.92822e-06	-1.515	-0.209425
66443679	chr5:66443679:C:T	1.0313e-06	-1.02205e-10	-1.6724	9.22858e-06	-1.02205e-10	-1.69134
66443715	chr5:66443715:A:T	1.01784e-06	-1.02205e-10	-1.68554	1.03566e-05	-1.02205e-10	-1.57602
66443871	chr5:66443871:G:A	1.38692e-06	-1.37614	-7.12552e-10	1.30915e-05	-1.34168	-7.12552e-10
66444038	chr5:66444038:C:A	1.22126e-06	-1.50334	-7.12552e-10	1.11908e-05	-1.49855	-7.12552e-10
66444287	chr5:66444287:T:C	3.45445e-07	-1.52595	-1.2402	3.6521e-06	-1.50537	-1.11298
66444383	chr5:66444383:A:G	7.27083e-07	-1.46189	-0.560049	8.93133e-06	-1.51195	-0.21213
66444523	chr5:66444523:G:A	1.542e-06	-1.02205e-10	-1.27014	1.62913e-05	-1.02205e-10	-1.12301
66444837	chr5:66444837:C:T	2.82243e-06	-1.02205e-10	-0.665626	2.73226e-05	-1.02205e-10	-0.605932
66444854	chr5:66444854:C:T	3.1145e-07	-1.38876	-1.48098	3.03838e-06	-1.32343	-1.47889
66444975	chr5:66444975:G:A	2.88101e-06	-1.02205e-10	-0.645081	2.79061e-05	-1.02205e-10	-0.584801
66445686	chr5:66445686:G:A	1.19359e-06	-1.52626	-7.12552e-10	1.10274e-05	-1.51327	-7.12552e-10
66445711	chr5:66445711:G:A	1.06335e-06	-1.02205e-10	-1.6418	1.16908e-05	-1.02205e-10	-1.45484
66445988	chr5:66445988:T:C	1.37641e-06	-1.38374	-7.12552e-10	1.15831e-05	-1.4641	-7.12552e-10
66446232	chr5:66446232:T:A	1.80005e-06	-1.11541	-7.12552e-10	1.81452e-05	-1.01524	-7.12552e-10
66446294	chr5:66446294:T:C	2.06519e-06	-0.989315	0.0113157	2.73636e-05	-1.11719	0.512763
66446326	chr5:66446326:A:G	1.31432e-06	-1.4299	-7.12552e-10	1.13915e-05	-1.48077	-7.12552e-10
66446385	chr5:66446385:T:C	1.12044e-06	0.101723	-1.69122	9.35893e-06	-0.0258528	-1.65146
66446890	chr5:66446890:A:G	5.05127e-07	-1.47862	-0.90755	5.30821e-06	-1.43812	-0.806267
66447104	chr5:66447104:C:T	2.34751e-07	-1.50111	-1.65134	2.05732e-06	-1.52545	-1.66678
66447113	chr5:66447113:C:T	3.47254e-07	-1.52631	-1.23462	3.6179e-06	-1.49836	-1.12939
66447197	chr5:66447197:A:G	3.95992e-06	-1.02205e-10	-0.326998	2.60386e-05	-1.02205e-10	-0.654066
66447237	chr5:66447237:G:T	1.29277e-06	0.231194	-1.67763	1.02229e-05	0.0991623	-1.68818
66447238	chr5:66447238:G:A	1.36621e-06	0.286079	-1.67726	1.07752e-05	0.151989	-1.68839
66447684	chr5:66447684:C:A	5.97444e-07	-1.46687	-0.751451	5.12484e-06	-1.45898	-0.82057
66447879	chr5:66447879:G:A	1.02334e-06	-1.02205e-10	-1.68015	1.05766e-05	-1.02205e-10	-1.555
66448057	chr5:66448057:G:A	1.01145e-06	-1.02205e-10	-1.69183	9.23185e-06	-1.02205e-10	-1.69099
66448149	chr5:66448149:T:A	1.68153e-06	-1.02205e-10	-1.18352	1.11103e-05	-1.02205e-10	-1.50577
66448376	chr5:66448376:T:C	1.01451e-06	-1.02205e-10	-1.68882	9.22447e-06	-1.02205e-10	-1.69179
66449097	chr5:66449097:C:T	4.46099e-06	-1.02205e-10	-0.207853	2.84137e-05	-1.02205e-10	-0.566774
66449158	chr5:66449158:G:A	3.53121e-07	-1.40482	-1.33935	3.82674e-06	-1.49642	-1.07521
66449284	chr5:66449284:C:T	2.06409e-06	-0.978533	-7.12552e-10	1.65576e-05	-1.1068	-7.12552e-10
66449327	chr5:66449327:G:T	2.81676e-07	-1.39745	-1.57277	2.70835e-06	-1.33632	-1.58099
66449610	chr5:66449610:C:T	3.34872e-07	-1.31298	-1.48425	3.47892e-06	-1.23478	-1.43214
66449611	chr5:66449611:A:G	3.6051e-07	-1.42737	-1.29609	4.1648e-06	-1.49298	-0.993992
66449669	chr5:66449669:G:C	2.7615e-06	-1.02205e-10	-0.687448	3.48753e-05	-1.02205e-10	-0.361865
66449874	chr5:66449874:C:T	3.44855e-07	-1.27806	-1.48979	3.65497e-06	-1.1945	-1.42305
66450110	chr5:66450110:G:A	1.16783e-06	0.129606	-1.67768	9.26739e-06	0.00114763	-1.68829
66450160	chr5:66450160:T:C	1.20519e-06	-1.51659	-7.12552e-10	1.09071e-05	-1.52423	-7.12552e-10
66450241	chr5:66450241:T:C	2.69664e-06	-1.02205e-10	-0.711214	2.89975e-05	-1.02205e-10	-0.546435
66450324	chr5:66450324:G:C	3.02177e-07	-1.47886	-1.4211	3.08253e-06	-1.52449	-1.26341
66450640	chr5:66450640:G:A	3.64637e-07	-1.39783	-1.31425	3.95965e-06	-1.49319	-1.0443
66450712	chr5:66450712:A:G	2.68914e-07	-1.46785	-1.54873	2.4719e-06	-1.51366	-1.495
66450821	chr5:66450821:A:G	2.99656e-06	-1.02205e-10	-0.605758	3.82464e-05	-1.02205e-10	-0.269597
66450926	chr5:66450926:C:T	1.96351e-06	-1.02205e-10	-1.02849	2.07077e-05	-1.02205e-10	-0.883139
66450997	chr5:66450997:A:C	2.05204e-06	-1.02205e-10	-0.984391	1.26271e-05	-1.02205e-10	-1.3778
66451283	chr5:66451283:C:T	1.85309e-06	-1.08637	-7.12552e-10	2.01451e-05	-0.910686	-7.12552e-10
66451464	chr5:66451464:A:C	3.99081e-07	-1.5263	-1.09551	4.24621e-06	-1.51027	-0.957343
66452166	chr5:66452166:T:G	1.13196e-06	0.104196	-1.68347	9.08149e-06	-0.0233619	-1.68405
66453652	chr5:66453652:C:T	4.25823e-07	-1.36876	-1.1882	2.70551e-06	-1.47605	-1.44231
66453686	chr5:66453686:G:A	5.20781e-06	-1.02205e-10	-0.053063	8.19056e-05	-1.02205e-10	0.491923
66453928	chr5:66453928:T:C	1.74619e-06	-1.02205e-10	-1.14578	1.09661e-05	-1.02205e-10	-1.51883
66454063	chr5:66454063:T:C	1.04212e-06	-1.02205e-10	-1.66196	2.22322e-05	-1.02205e-10	-0.812105
66455283	chr5:66455283:G:C	3.5872e-07	-1.03771	-1.69073	3.17525e-06	-1.07617	-1.68209
66455673	chr5:66455673:T:A	1.45111e-06	-1.02205e-10	-1.3309	1.11027e-05	-1.02205e-10	-1.50646
66455697	chr5:66455697:G:A	4.0634e-07	-1.12086	-1.48293	2.96511e-06	-1.35415	-1.47258
66456135	chr5:66456135:T:C	2.23457e-07	-1.51291	-1.68885	2.10695e-06	-1.49422	-1.67418
66456262	chr5:66456262:C:T	1.03739e-05	-1.02205e-10	0.636073	9.29466e-05	-1.02205e-10	0.61838
66456271	chr5:66456271:G:A	1.08289e-06	-1.02205e-10	-1.62359	9.30814e-06	-1.02205e-10	-1.68276
66456321	chr5:66456321:C:T	2.15028e-06	-1.02205e-10	-0.937624	2.61045e-05	-1.02205e-10	-0.651539
66456788	chr5:66456788:C:T	1.11091e-06	-1.02205e-10	-1.59804	9.41823e-06	-1.02205e-10	-1.671
66457843	chr5:66457843:A:T	7.18449e-07	-0.732525	-1.30136	3.1795e-06	-1.0902	-1.66672
66458318	chr5:66458318:G:A	2.2169e-07	-1.51802	-1.69167	2.15279e-06	-1.49365	-1.65323
66458836	chr5:66458836:C:A	1.53176e-06	-1.27681	-7.12552e-10	1.28081e-05	-1.36357	-7.12552e-10
66458973	chr5:66458973:A:G	1.65789e-06	-1.19768	-7.12552e-10	1.65468e-05	-1.10745	-7.12552e-10
66458977	chr5:66458977:C:T	1.3658e-06	-1.02205e-10	-1.39148	1.21497e-05	-1.02205e-10	-1.41634
66459328	chr5:66459328:A:C	6.63706e-07	-0.815471	-1.29767	2.9802e-06	-1.15058	-1.67107
66459906	chr5:66459906:A:G	3.07586e-07	-1.20233	-1.67989	2.55886e-06	-1.2997	-1.67439
66459926	chr5:66459926:G:A	1.37016e-06	-1.02205e-10	-1.38829	1.21868e-05	-1.02205e-10	-1.41329
66460110	chr5:66460110:A:AT	1.34322e-06	-1.02205e-10	-1.40815	1.13897e-05	-1.02205e-10	-1.48094
66460179	chr5:66460179:C:T	1.19427e-06	-1.52569	-7.12552e-10	1.10754e-05	-1.50891	-7.12552e-10
66461079	chr5:66461079:A:G	1.0115e-06	-1.434	-0.257791	9.25486e-06	-1.49787	-0.190626
66461241	chr5:66461241:T:C	1.12039e-06	-1.02205e-10	-1.58954	1.16552e-05	-1.02205e-10	-1.45789
66461252	chr5:66461252:A:G	2.59589e-06	-1.02205e-10	-0.749293	1.75388e-05	-1.02205e-10	-1.04923
66461619	chr5:66461619:T:G	1.09188e-06	-1.02205e-10	-1.61532	9.33084e-06	-1.02205e-10	-1.68032
66461659	chr5:66461659:A:G	1.0212e-06	-1.42702	-0.255228	9.31596e-06	-1.49399	-0.187926
66461879	chr5:66461879:C:T	4.21804e-06	-1.02205e-10	-0.263852	4.45378e-05	-1.02205e-10	-0.117307
66462131	chr5:66462131:A:G	3.05201e-07	-1.19817	-1.69184	2.73004e-06	-1.23022	-1.67911
66462208	chr5:66462208:G:A	2.65052e-06	-1.02205e-10	-0.728465	1.79196e-05	-1.02205e-10	-1.02775
66462456	chr5:66462456:T:A	3.054e-07	-1.20234	-1.68702	2.69631e-06	-1.23431	-1.68745
66462514	chr5:66462514:A:G	3.11739e-07	-1.18466	-1.68415	2.73534e-06	-1.21754	-1.68985
66462627	chr5:66462627:G:A	3.16506e-07	-1.16853	-1.68511	2.77929e-06	-1.2021	-1.68935
66462729	chr5:66462729:C:T	1.05074e-06	-1.02205e-10	-1.65373	1.03725e-05	-1.02205e-10	-1.57448
66462945	chr5:66462945:T:C	2.6572e-06	-1.02205e-10	-0.725951	2.33117e-05	-1.02205e-10	-0.764692
66463031	chr5:66463031:C:T	6.73735e-06	-1.02205e-10	0.204444	4.72559e-05	-1.02205e-10	-0.0580678
66463133	chr5:66463133:AC:A	3.1575e-07	-1.17307	-1.68296	2.76426e-06	-1.20646	-1.69042
66463421	chr5:66463421:G:T	2.89909e-07	-1.5025	-1.43891	2.35118e-06	-1.50438	-1.55435
66463614	chr5:66463614:G:C	1.29598e-06	-1.44395	-7.12552e-10	1.13179e-05	-1.48726	-7.12552e-10
66463798	chr5:66463798:C:G	2.69086e-07	-1.35102	-1.66493	2.46594e-06	-1.39954	-1.61154
66464010	chr5:66464010:G:A	5.47522e-06	-1.02205e-10	-0.00298959	6.3439e-05	-1.02205e-10	0.236433
66464215	chr5:66464215:C:G	1.20979e-06	-1.51278	-7.12552e-10	1.09976e-05	-1.51597	-7.12552e-10
66465106	chr5:66465106:C:T	3.26018e-07	-1.14185	-1.68218	3.0028e-06	-1.17653	-1.63757
66465323	chr5:66465323:T:C	3.5873e-06	-1.02205e-10	-0.425824	3.79665e-05	-1.02205e-10	-0.276941
66465417	chr5:66465417:A:C	2.99999e-07	-1.40319	-1.50401	2.39476e-06	-1.44283	-1.59753
66465528	chr5:66465528:A:G	2.7036e-07	-1.35405	-1.65718	2.4921e-06	-1.40221	-1.59831
66466115	chr5:66466115:A:G	4.84306e-07	-1.33387	-1.09439	4.06712e-06	-1.25789	-1.25282
66466386	chr5:66466386:G:A	2.66699e-07	-1.36042	-1.66444	2.45434e-06	-1.40743	-1.60836
66466737	chr5:66466737:T:G	6.3682e-06	-1.02205e-10	0.148094	4.43783e-05	-1.02205e-10	-0.120893
66466956	chr5:66466956:G:A	3.16871e-07	-1.17575	-1.67674	2.75306e-06	-1.20919	-1.69174
66467257	chr5:66467257:G:C	9.86452e-06	-1.02205e-10	0.585721	0.000132465	-1.02205e-10	0.972675
66467328	chr5:66467328:G:A	1.10216e-06	-1.02205e-10	-1.60595	9.38691e-06	-1.02205e-10	-1.67433
66467366	chr5:66467366:A:T	1.59443e-06	-0.598586	-0.638122	4.73656e-06	-0.989608	-1.36873
66467689	chr5:66467689:C:CTG	2.28171e-06	-1.02205e-10	-0.878299	2.00639e-05	-1.02205e-10	-0.914724
66467952	chr5:66467952:G:A	1.37123e-06	-1.02205e-10	-1.38752	1.21953e-05	-1.02205e-10	-1.41259
66468245	chr5:66468245:T:C	1.29309e-06	-1.44619	-7.12552e-10	1.13873e-05	-1.48115	-7.12552e-10
66468448	chr5:66468448:A:C	2.20525e-07	-1.52316	-1.69181	2.11585e-06	-1.50505	-1.65914
66468932	chr5:66468932:C:T	1.37112e-06	-1.02205e-10	-1.3876	1.21948e-05	-1.02205e-10	-1.41263
66468964	chr5:66468964:G:A	2.1494e-06	-1.02205e-10	-0.938032	2.60911e-05	-1.02205e-10	-0.65205
66468976	chr5:66468976:T:C	4.51203e-07	-1.08499	-1.41407	3.15593e-06	-1.16217	-1.60219
66469107	chr5:66469107:C:T	1.37705e-06	-1.02205e-10	-1.38328	1.22462e-05	-1.02205e-10	-1.40843
66469120	chr5:66469120:G:A	2.15087e-06	-1.02205e-10	-0.937348	2.61115e-05	-1.02205e-10	-0.651267
66469136	chr5:66469136:G:A	3.15105e-07	-1.17824	-1.67983	2.74872e-06	-1.21118	-1.69133
66469682	chr5:66469682:G:C	3.02225e-07	-1.21835	-1.68146	2.64817e-06	-1.24914	-1.69064
66469797	chr5:66469797:T:A	1.08661e-06	-1.02205e-10	-1.62016	1.06775e-05	-1.02205e-10	-1.5455
66470050	chr5:66470050:C:A	1.80736e-06	-1.02205e-10	-1.11136	1.64548e-05	-1.02205e-10	-1.11303
66470518	chr5:66470518:A:G	3.57915e-06	-1.02205e-10	-0.428098	3.7872e-05	-1.02205e-10	-0.279434
66470547	chr5:66470547:A:G	3.13381e-07	-1.18395	-1.67961	2.73443e-06	-1.21635	-1.69137
66470696	chr5:66470696:T:C	2.65946e-07	-1.50209	-1.5256	2.19055e-06	-1.5038	-1.62569
66470798	chr5:66470798:T:A	1.38229e-06	-1.02205e-10	-1.37948	1.22845e-05	-1.02205e-10	-1.40531
66470807	chr5:66470807:G:T	3.24819e-07	-1.14141	-1.6863	2.85415e-06	-1.17643	-1.68844
66470954	chr5:66470954:T:A	3.38887e-07	-1.10183	-1.68348	2.95949e-06	-1.13852	-1.69011
66471001	chr5:66471001:T:A	4.23633e-06	-1.02205e-10	-0.259526	4.47419e-05	-1.02205e-10	-0.112735
66471017	chr5:66471017:C:G	1.17221e-06	-1.02205e-10	-1.54433	1.00753e-05	-1.02205e-10	-1.60356
66471168	chr5:66471168:T:C	1.96277e-06	-1.02205e-10	-1.02886	1.28095e-05	-1.02205e-10	-1.36346
66471336	chr5:66471336:C:T	1.31507e-06	-1.42933	-7.12552e-10	1.15322e-05	-1.4685	-7.12552e-10
66471545	chr5:66471545:ACAACT:A	2.15429e-06	-1.02205e-10	-0.935762	2.61597e-05	-1.02205e-10	-0.649425
66472179	chr5:66472179:T:C	4.00843e-07	-0.929049	-1.68836	3.59517e-06	-1.01729	-1.61676
66472944	chr5:66472944:G:A	4.7969e-07	-1.33213	-1.10571	4.02752e-06	-1.25603	-1.26446
66473543	chr5:66473543:G:A	1.02841e-06	-1.02205e-10	-1.67521	9.65052e-06	-1.02205e-10	-1.64663
66473665	chr5:66473665:C:T	1.86219e-06	-1.02205e-10	-1.08147	1.78625e-05	-1.02205e-10	-1.03094
66475313	chr5:66475313:G:A	4.22775e-06	-1.02205e-10	-0.261553	4.46488e-05	-1.02205e-10	-0.114817
66475440	chr5:66475440:A:T	3.41913e-07	-1.09312	-1.6833	2.98525e-06	-1.12973	-1.69024
66475458	chr5:66475458:A:G	3.14972e-06	-0.555911	-7.12552e-10	3.75935e-05	-0.286813	-7.12552e-10
66475593	chr5:66475593:A:G	4.62579e-07	-1.31685	-1.15731	3.93325e-06	-1.23883	-1.30535
66475712	chr5:66475712:G:C	4.16401e-06	-1.02205e-10	-0.276744	4.41068e-05	-1.02205e-10	-0.127032
66475773	chr5:66475773:T:A	1.03077e-06	-1.02205e-10	-1.67291	1.00131e-05	-1.02205e-10	-1.60975
66475895	chr5:66475895:C:T	2.09427e-06	-1.02205e-10	-0.96402	2.53238e-05	-1.02205e-10	-0.681901
66476857	chr5:66476857:G:A	1.91557e-06	-1.05321	-7.12552e-10	1.67861e-05	-1.09309	-7.12552e-10
66476964	chr5:66476964:G:A	1.35035e-06	-1.02205e-10	-1.40286	1.03606e-05	-1.02205e-10	-1.57564
66476981	chr5:66476981:TCCCA:T	3.06445e-07	-1.19797	-1.68797	2.70949e-06	-1.23005	-1.68683
66477093	chr5:66477093:C:G	1.45678e-06	-1.327	-7.12552e-10	1.23002e-05	-1.40403	-7.12552e-10
66477841	chr5:66477841:G:A	1.35066e-06	-1.40263	-7.12552e-10	1.25472e-05	-1.38415	-7.12552e-10
66477884	chr5:66477884:G:A	1.96825e-06	-1.5195	0.493423	2.5014e-05	-1.52613	0.83192
66478087	chr5:66478087:T:C	4.1689e-06	-1.02205e-10	-0.275572	4.39224e-05	-1.02205e-10	-0.13122
66478089	chr5:66478089:G:A	3.90469e-07	-0.958632	-1.685	3.5472e-06	-1.04465	-1.60284
66478519	chr5:66478519:A:G	1.2108e-06	-1.52455	0.0126074	9.12914e-06	-1.52558	-0.176596
66478586	chr5:66478586:T:C	1.21899e-06	-1.5052	-7.12552e-10	1.10427e-05	-1.51187	-7.12552e-10
66478613	chr5:66478613:G:A	1.37353e-06	-1.02205e-10	-1.38584	1.22146e-05	-1.02205e-10	-1.41102
66478736	chr5:66478736:G:A	2.61312e-07	-1.35345	-1.69181	2.30054e-06	-1.40202	-1.67848
66479184	chr5:66479184:C:A	3.0793e-07	-1.19267	-1.68843	2.72591e-06	-1.22503	-1.68581
66480241	chr5:66480241:C:A	4.03225e-07	-1.02322	-1.58826	4.14053e-06	-1.10392	-1.38891
66480327	chr5:66480327:T:A	1.21215e-06	-1.51083	-7.12552e-10	1.08883e-05	-1.52596	-7.12552e-10
66480589	chr5:66480589:G:A	3.12837e-07	-1.17352	-1.69178	2.80172e-06	-1.20807	-1.67534
66480748	chr5:66480748:C:T	2.67685e-06	-1.02205e-10	-0.718583	2.08459e-05	-1.02205e-10	-0.87649
66481155	chr5:66481155:A:G	1.20567e-06	-1.51619	-7.12552e-10	1.25744e-05	-1.38198	-7.12552e-10
66481182	chr5:66481182:G:A	3.14957e-07	-1.16998	-1.68856	2.78421e-06	-1.20366	-1.68602
66481275	chr5:66481275:G:A	3.96216e-07	-1.04689	-1.58213	4.1036e-06	-1.12578	-1.376
66481288	chr5:66481288:C:A	3.86846e-07	-1.06037	-1.59258	3.98117e-06	-1.13804	-1.39403
66481291	chr5:66481291:G:A	3.88319e-07	-1.05605	-1.5931	3.99377e-06	-1.13408	-1.39483
66481371	chr5:66481371:T:A	2.78536e-07	-1.44617	-1.53526	2.80246e-06	-1.47754	-1.40561
66481387	chr5:66481387:A:T	1.07284e-06	-1.02205e-10	-1.63291	1.1199e-05	-1.02205e-10	-1.49782
66481463	chr5:66481463:T:C	2.64556e-07	-1.49383	-1.53909	2.691e-06	-1.51246	-1.41128
66481496	chr5:66481496:T:C	1.36834e-06	-1.02205e-10	-1.38962	1.19721e-05	-1.02205e-10	-1.43107
66481842	chr5:66481842:C:A	7.79675e-06	-1.02205e-10	0.350484	0.000131368	-1.02205e-10	0.964356
66481887	chr5:66481887:G:A	1.28189e-06	-1.45489	-7.12552e-10	1.1314e-05	-1.4876	-7.12552e-10
66481977	chr5:66481977:A:C	4.25112e-07	-1.16785	-1.39077	2.94231e-06	-1.38611	-1.44834
66482018	chr5:66482018:G:A	7.68721e-07	-0.696191	-1.27006	3.29153e-06	-1.06426	-1.65803
66482194	chr5:66482194:T:C	2.2049e-07	-1.52368	-1.69145	2.12088e-06	-1.50629	-1.65553
66482218	chr5:66482218:C:T	4.81143e-06	-1.02205e-10	-0.132228	5.11179e-05	-1.02205e-10	0.0204893
66482341	chr5:66482341:A:G	3.02504e-07	-1.2143	-1.68458	2.66152e-06	-1.24556	-1.68919
66482761	chr5:66482761:TAAAG:T	4.01781e-06	-1.02205e-10	-0.312486	4.22973e-05	-1.02205e-10	-0.168923
66483679	chr5:66483679:G:A	1.06768e-06	-1.02205e-10	-1.63773	9.31968e-06	-1.02205e-10	-1.68152
66484503	chr5:66484503:C:T	4.1689e-06	-1.02205e-10	-0.275572	4.39224e-05	-1.02205e-10	-0.13122
66484527	chr5:66484527:C:T	1.23588e-06	-1.02205e-10	-1.49144	9.97437e-06	-1.02205e-10	-1.61363
66484865	chr5:66484865:G:A	5.28716e-07	-1.32799	-1.01253	4.38606e-06	-1.25135	-1.18386
66485103	chr5:66485103:T:C	2.47078e-06	-1.34435	0.545661	1.72688e-05	-1.35816	0.293411
66485894	chr5:66485894:A:G	1.23794e-06	-1.02205e-10	-1.48978	9.97319e-06	-1.02205e-10	-1.61374
66486056	chr5:66486056:AG:A	1.28879e-06	-1.44952	-7.12552e-10	1.13591e-05	-1.48363	-7.12552e-10
66486322	chr5:66486322:A:G	1.2717e-06	-1.46287	-7.12552e-10	1.12482e-05	-1.49344	-7.12552e-10
66486419	chr5:66486419:G:A	1.01548e-06	-1.02205e-10	-1.68786	9.71005e-06	-1.02205e-10	-1.64048
66487053	chr5:66487053:A:G	3.23202e-07	-1.1455	-1.6872	2.84933e-06	-1.17939	-1.68717
66487191	chr5:66487191:A:G	8.41269e-06	-1.02205e-10	0.426518	0.000112356	-1.02205e-10	0.808026
66487208	chr5:66487208:A:G	1.20755e-06	-1.51463	-7.12552e-10	1.09057e-05	-1.52436	-7.12552e-10
66487486	chr5:66487486:G:A	4.37862e-07	-1.09647	-1.43261	3.1999e-06	-1.33855	-1.41198
66487543	chr5:66487543:C:T	1.55439e-06	-1.26214	-7.12552e-10	1.59641e-05	-1.14331	-7.12552e-10
66487826	chr5:66487826:C:T	1.31062e-06	-1.02205e-10	-1.43273	1.16623e-05	-1.02205e-10	-1.45728
66487881	chr5:66487881:T:C	2.20572e-07	-1.52379	-1.69096	2.13133e-06	-1.50668	-1.65022
66487933	chr5:66487933:T:C	2.24612e-07	-1.52085	-1.67575	2.03822e-06	-1.5187	-1.68287
66487952	chr5:66487952:C:A	1.60592e-06	-0.578912	-0.650611	4.73961e-06	-0.974977	-1.38271
66487966	chr5:66487966:T:C	3.00362e-06	-1.02205e-10	-0.603405	3.4039e-05	-1.02205e-10	-0.386139
66488025	chr5:66488025:G:A	1.45825e-06	-1.32599	-7.12552e-10	1.4268e-05	-1.25563	-7.12552e-10
66488655	chr5:66488655:T:C	3.8125e-06	-1.02205e-10	-0.364938	2.86794e-05	-1.02205e-10	-0.557466
66488943	chr5:66488943:G:A	1.19359e-06	-1.52626	-7.12552e-10	1.09943e-05	-1.51627	-7.12552e-10
66489244	chr5:66489244:T:C	1.27368e-06	-1.46131	-7.12552e-10	1.12604e-05	-1.49235	-7.12552e-10
66489300	chr5:66489300:G:A	1.19408e-06	-1.52585	-7.12552e-10	1.10989e-05	-1.5068	-7.12552e-10
66489429	chr5:66489429:A:G	2.21783e-07	-1.52377	-1.68551	2.14431e-06	-1.49657	-1.65425
66489487	chr5:66489487:C:G	3.9477e-07	-1.15765	-1.47503	3.16661e-06	-1.16002	-1.60096
66489626	chr5:66489626:C:T	2.09427e-06	-1.02205e-10	-0.96402	2.53238e-05	-1.02205e-10	-0.681901
66489717	chr5:66489717:G:A	1.26465e-06	-1.46843	-7.12552e-10	1.1204e-05	-1.49738	-7.12552e-10
66489906	chr5:66489906:C:T	2.48498e-07	-1.52607	-1.56947	2.04462e-06	-1.51494	-1.68349
66489951	chr5:66489951:G:GT	2.19913e-07	-1.5263	-1.69145	2.07177e-06	-1.51763	-1.66761
66490159	chr5:66490159:T:G	2.22072e-07	-1.52571	-1.68227	2.11271e-06	-1.50485	-1.66082
66490614	chr5:66490614:C:T	3.45444e-06	-1.02205e-10	-0.463564	3.64296e-05	-1.02205e-10	-0.318263
66490859	chr5:66490859:G:A	2.21968e-07	-1.52241	-1.68604	2.15559e-06	-1.49238	-1.6532
66490924	chr5:66490924:A:G	2.20919e-07	-1.52416	-1.68903	2.16639e-06	-1.4973	-1.64328
66491116	chr5:66491116:A:C	3.05756e-07	-1.2018	-1.68639	2.54226e-06	-1.29805	-1.68255
66491133	chr5:66491133:A:T	2.21977e-07	-1.52484	-1.68356	2.12627e-06	-1.50067	-1.6586
66491231	chr5:66491231:C:A	2.21631e-07	-1.52252	-1.68744	2.16409e-06	-1.4927	-1.64895
66491562	chr5:66491562:T:C	2.21064e-07	-1.52378	-1.68875	2.16552e-06	-1.49669	-1.64429
66491585	chr5:66491585:T:A	1.36038e-06	-1.02205e-10	-1.39546	1.10915e-05	-1.02205e-10	-1.50746
66491856	chr5:66491856:G:T	2.27733e-07	-1.50659	-1.67621	2.19426e-06	-1.4578	-1.67
66491904	chr5:66491904:A:G	2.20973e-07	-1.52551	-1.68743	2.1554e-06	-1.51237	-1.6333
66492141	chr5:66492141:T:C	2.2164e-07	-1.52188	-1.68805	2.17204e-06	-1.49084	-1.64713
66492201	chr5:66492201:A:G	2.08003e-06	-1.02205e-10	-0.970841	1.68725e-05	-1.02205e-10	-1.08796
66492586	chr5:66492586:A:C	0.000289914	3.96636	-7.12552e-10	0.00291689	4.06463	-7.12552e-10
66492825	chr5:66492825:C:T	2.21692e-07	-1.52146	-1.68823	2.17653e-06	-1.48968	-1.64624
66492887	chr5:66492887:C:T	2.41567e-07	-1.5263	-1.59753	2.03805e-06	-1.51216	-1.68949
66493010	chr5:66493010:G:A	1.20801e-06	-1.51425	-7.12552e-10	1.08845e-05	-1.5263	-7.12552e-10
66493053	chr5:66493053:C:T	2.21768e-07	-1.52224	-1.68711	2.16366e-06	-1.49188	-1.64996
66493072	chr5:66493072:T:C	3.54772e-06	-1.02205e-10	-0.436919	3.74695e-05	-1.02205e-10	-0.290118
66493134	chr5:66493134:C:A	5.63391e-06	-1.02205e-10	0.0255801	4.11305e-05	-1.02205e-10	-0.196896
66493200	chr5:66493200:A:T	3.93021e-06	-1.02205e-10	-0.33453	4.18477e-05	-1.02205e-10	-0.179608
66493452	chr5:66493452:G:T	2.21227e-07	-1.52431	-1.68748	2.15075e-06	-1.49863	-1.6492
66493532	chr5:66493532:C:T	8.06577e-06	-1.02205e-10	0.384406	5.62612e-05	-1.02205e-10	0.11636
66493536	chr5:66493536:G:A	2.22215e-07	-1.52234	-1.68499	2.15035e-06	-1.49222	-1.65579
66493901	chr5:66493901:A:G	3.1179e-07	-1.17811	-1.69054	2.76714e-06	-1.21138	-1.68445
66493911	chr5:66493911:G:A	2.21493e-07	-1.52098	-1.6896	2.19116e-06	-1.4884	-1.64081
66494037	chr5:66494037:G:C	1.3005e-06	-1.44047	-7.12552e-10	1.14363e-05	-1.47686	-7.12552e-10
66494477	chr5:66494477:A:G	1.42406e-06	-1.34971	-7.12552e-10	1.31987e-05	-1.33352	-7.12552e-10
66494644	chr5:66494644:G:A	1.32351e-06	-1.42293	-7.12552e-10	1.14831e-05	-1.47277	-7.12552e-10
66494824	chr5:66494824:C:T	1.163e-06	-1.02205e-10	-1.55222	9.6867e-06	-1.02205e-10	-1.64289
66494839	chr5:66494839:G:A	2.41198e-07	-1.52611	-1.59925	2.0335e-06	-1.51472	-1.68916
66494877	chr5:66494877:G:A	2.43568e-07	-1.52629	-1.58929	2.04563e-06	-1.51064	-1.6873
66495055	chr5:66495055:T:A	3.85209e-06	-1.02205e-10	-0.354607	4.08255e-05	-1.02205e-10	-0.204339
66495596	chr5:66495596:G:A	1.63939e-06	-1.2089	-7.12552e-10	1.44912e-05	-1.24011	-7.12552e-10
66495614	chr5:66495614:A:T	2.11085e-06	-1.02205e-10	-0.956131	2.54075e-05	-1.02205e-10	-0.6786
66496335	chr5:66496335:C:T	1.52958e-06	-1.02205e-10	-1.27823	1.89631e-05	-1.02205e-10	-0.971151
66496554	chr5:66496554:G:A	3.11187e-07	-1.18425	-1.68633	2.58167e-06	-1.28275	-1.68246
66497001	chr5:66497001:T:C	1.22459e-06	-1.02205e-10	-1.50062	9.94931e-06	-1.02205e-10	-1.61614
66497091	chr5:66497091:G:A	2.21234e-07	-1.52447	-1.68729	2.068e-06	-1.50926	-1.67781
66497388	chr5:66497388:G:A	1.46239e-06	-1.32315	-7.12552e-10	1.43174e-05	-1.25217	-7.12552e-10
66497389	chr5:66497389:C:A	3.55266e-06	-1.02205e-10	-0.435526	3.75236e-05	-1.02205e-10	-0.288674
66497612	chr5:66497612:A:G	2.7059e-07	-1.47901	-1.53137	2.23806e-06	-1.43339	-1.67465
66497689	chr5:66497689:C:T	1.10473e-06	-1.02205e-10	-1.60362	1.1839e-05	-1.02205e-10	-1.44225
66497733	chr5:66497733:A:G	1.02547e-06	-1.02205e-10	-1.67808	9.2364e-06	-1.02205e-10	-1.69049
66498072	chr5:66498072:A:T	3.65172e-06	-1.02205e-10	-0.408025	3.85856e-05	-1.02205e-10	-0.260765
66498156	chr5:66498156:G:A	1.33978e-06	-1.02205e-10	-1.41072	1.0956e-05	-1.02205e-10	-1.51976
66498209	chr5:66498209:C:T	3.54974e-06	-1.02205e-10	-0.436348	3.7493e-05	-1.02205e-10	-0.289491
66498436	chr5:66498436:C:G	2.57413e-07	-1.4895	-1.5708	2.17847e-06	-1.44823	-1.68679
66498545	chr5:66498545:G:A	3.22937e-07	-1.51072	-1.3228	2.36525e-06	-1.48116	-1.5716
66499041	chr5:66499041:AC:A	1.26393e-06	-1.02205e-10	-1.469	1.01053e-05	-1.02205e-10	-1.60058
66499309	chr5:66499309:C:T	1.21181e-06	-1.02205e-10	-1.51111	9.8915e-06	-1.02205e-10	-1.62197
66499312	chr5:66499312:C:T	3.5136e-07	-1.11605	-1.63311	2.5603e-06	-1.35148	-1.62204
66499541	chr5:66499541:C:T	3.54824e-06	-1.02205e-10	-0.436771	3.74781e-05	-1.02205e-10	-0.289888
66499581	chr5:66499581:C:T	9.81527e-06	-1.02205e-10	0.580717	0.000132531	-1.02205e-10	0.97317
66499603	chr5:66499603:G:A	1.02023e-06	-1.02205e-10	-1.68319	9.25265e-06	-1.02205e-10	-1.68873
66499889	chr5:66499889:G:A	3.95937e-07	-1.18481	-1.44491	3.16432e-06	-1.18703	-1.57468
66500078	chr5:66500078:C:T	1.37016e-06	-1.02205e-10	-1.38829	1.21868e-05	-1.02205e-10	-1.41329
66500234	chr5:66500234:C:T	2.264e-07	-1.51688	-1.6718	2.09032e-06	-1.49236	-1.68397
66500701	chr5:66500701:T:A	3.2512e-07	-1.15963	-1.66716	3.03615e-06	-1.19612	-1.60694
66501430	chr5:66501430:C:G	2.03876e-06	-0.990879	-7.12552e-10	2.07463e-05	-0.881277	-7.12552e-10
66502014	chr5:66502014:T:G	3.14323e-07	-1.17483	-1.68573	2.75907e-06	-1.21025	-1.6885
66502406	chr5:66502406:A:G	1.34336e-06	-1.02205e-10	-1.40805	1.13909e-05	-1.02205e-10	-1.48083
66502434	chr5:66502434:A:G	1.31317e-06	-1.02205e-10	-1.43078	1.07814e-05	-1.02205e-10	-1.53582
66502664	chr5:66502664:T:C	2.44019e-07	-1.45468	-1.65905	2.23136e-06	-1.42028	-1.69075
66502685	chr5:66502685:T:C	2.26009e-07	-1.51992	-1.67048	2.07659e-06	-1.49839	-1.68453
66502912	chr5:66502912:T:C	1.3701e-06	-1.02205e-10	-1.38834	1.21869e-05	-1.02205e-10	-1.41329
66503156	chr5:66503156:C:T	2.26443e-07	-1.51894	-1.66954	2.07964e-06	-1.49635	-1.6851
66503203	chr5:66503203:T:C	2.26829e-07	-1.51595	-1.67083	2.09343e-06	-1.4906	-1.68424
66503318	chr5:66503318:G:C	2.259e-07	-1.51703	-1.67385	2.09317e-06	-1.49261	-1.68236
66503424	chr5:66503424:G:T	2.09822e-06	-1.02205e-10	-0.962134	2.53283e-05	-1.02205e-10	-0.681723
66503456	chr5:66503456:A:G	2.25801e-07	-1.5175	-1.67382	2.09127e-06	-1.4935	-1.68238
66503567	chr5:66503567:C:T	4.2531e-07	-1.04765	-1.51051	2.7085e-06	-1.23389	-1.68336
66503696	chr5:66503696:C:T	2.26895e-07	-1.51829	-1.6682	2.08079e-06	-1.49505	-1.68585
66503721	chr5:66503721:G:C	4.23993e-07	-1.06756	-1.4937	2.67734e-06	-1.24944	-1.67938
66504230	chr5:66504230:G:A	1.35991e-06	-1.02205e-10	-1.3958	1.10825e-05	-1.02205e-10	-1.50828
66504247	chr5:66504247:C:T	2.0397e-06	-1.02205e-10	-0.990419	2.45544e-05	-1.02205e-10	-0.712753
66504301	chr5:66504301:C:T	1.71783e-06	-1.16216	-7.12552e-10	1.60663e-05	-1.13692	-7.12552e-10
66504411	chr5:66504411:G:A	2.24542e-07	-1.51831	-1.67861	2.09623e-06	-1.49515	-1.67836
66504447	chr5:66504447:G:A	2.54127e-07	-1.52615	-1.547	2.07978e-06	-1.51634	-1.66504
66504450	chr5:66504450:A:C	2.081e-06	-1.02205e-10	-0.970374	2.51345e-05	-1.02205e-10	-0.689406
66504544	chr5:66504544:C:G	1.34019e-06	-1.02205e-10	-1.41041	1.09489e-05	-1.02205e-10	-1.52041
66504591	chr5:66504591:G:A	1.35758e-06	-1.02205e-10	-1.39752	1.10679e-05	-1.02205e-10	-1.5096
66505046	chr5:66505046:C:G	1.358e-06	-1.02205e-10	-1.39721	1.10704e-05	-1.02205e-10	-1.50937
66505245	chr5:66505245:T:C	1.36968e-06	-1.02205e-10	-1.38865	1.21825e-05	-1.02205e-10	-1.41365
66505433	chr5:66505433:C:T	8.61289e-07	-1.23074	-0.62181	1.45114e-05	-1.17221	-0.0665012
66505576	chr5:66505576:T:G	2.88134e-07	-1.277	-1.67055	2.43554e-06	-1.36033	-1.66315
66505888	chr5:66505888:T:G	2.51052e-07	-1.52238	-1.56294	2.09256e-06	-1.50379	-1.67147
66506155	chr5:66506155:C:A	2.2599e-07	-1.51753	-1.67296	2.08987e-06	-1.49354	-1.68301
66506670	chr5:66506670:C:T	2.26762e-07	-1.51476	-1.67232	2.09975e-06	-1.48836	-1.68347
66506891	chr5:66506891:G:A	3.18581e-07	-1.15846	-1.68864	2.80554e-06	-1.1944	-1.68765
66506893	chr5:66506893:A:G	1.34047e-06	-1.02205e-10	-1.4102	1.09511e-05	-1.02205e-10	-1.52021
66506926	chr5:66506926:A:G	4.13225e-07	-1.07565	-1.51134	2.6506e-06	-1.25542	-1.68344
66507136	chr5:66507136:C:T	2.8837e-07	-1.38712	-1.55961	2.21459e-06	-1.44515	-1.67343
66507540	chr5:66507540:A:G	2.24887e-07	-1.52	-1.67538	2.29624e-06	-1.50843	-1.57394
66508050	chr5:66508050:T:G	2.27717e-07	-1.50814	-1.67473	2.31808e-06	-1.47643	-1.59647
66508122	chr5:66508122:T:C	1.16905e-06	-1.02205e-10	-1.54703	1.24727e-05	-1.02205e-10	-1.3901
66508277	chr5:66508277:C:A	2.2676e-07	-1.50788	-1.67921	2.1375e-06	-1.47629	-1.67771
66508292	chr5:66508292:A:G	1.76984e-05	1.17025	-7.12552e-10	0.000155757	1.13465	-7.12552e-10
66508334	chr5:66508334:A:G	4.02827e-07	-1.14121	-1.47126	3.23765e-06	-1.14445	-1.59435
66508480	chr5:66508480:G:T	2.54502e-07	-1.52501	-1.54666	2.09111e-06	-1.51106	-1.66489
66508523	chr5:66508523:T:C	4.88556e-07	-0.890864	-1.52866	3.74645e-06	-0.972714	-1.62012
66508536	chr5:66508536:G:T	3.52765e-07	-1.11122	-1.63395	2.62299e-06	-1.28335	-1.66598
66508585	chr5:66508585:C:T	7.85741e-07	-0.584984	-1.35937	3.50029e-06	-0.98103	-1.67977
66508623	chr5:66508623:T:C	2.21455e-07	-1.52453	-1.68623	2.17285e-06	-1.50929	-1.62832
66509379	chr5:66509379:T:C	1.11782e-06	-1.02205e-10	-1.59184	9.43731e-06	-1.02205e-10	-1.66897
66509875	chr5:66509875:GT:G	3.05369e-07	-1.20146	-1.688	2.69529e-06	-1.23528	-1.68686
66510026	chr5:66510026:G:T	2.57849e-07	-1.49602	-1.56258	2.16035e-06	-1.45796	-1.68542
66510190	chr5:66510190:T:A	1.39388e-06	-1.02205e-10	-1.37113	1.13082e-05	-1.02205e-10	-1.48812
66510777	chr5:66510777:A:G	2.10068e-06	-1.02205e-10	-0.96096	2.54178e-05	-1.02205e-10	-0.678194
66510794	chr5:66510794:C:A	1.37016e-06	-1.02205e-10	-1.38829	1.21868e-05	-1.02205e-10	-1.41329
66510996	chr5:66510996:CAG:C	1.07532e-06	-1.02205e-10	-1.6306	2.07318e-05	-1.02205e-10	-0.881975
66511291	chr5:66511291:A:G	1.68865e-05	-1.02205e-10	1.12329	0.000193373	-1.02205e-10	1.35098
66512307	chr5:66512307:A:G	1.14935e-06	-1.02205e-10	-1.56403	9.57217e-06	-1.02205e-10	-1.65479
66512380	chr5:66512380:GC:G	1.33878e-06	-1.02205e-10	-1.41146	1.09406e-05	-1.02205e-10	-1.52117
66512469	chr5:66512469:A:C	2.21429e-07	-1.5235	-1.68738	2.07345e-06	-1.50642	-1.67801
66512694	chr5:66512694:C:T	3.00224e-07	-1.21708	-1.68937	2.66032e-06	-1.25022	-1.68498
66512713	chr5:66512713:T:C	2.09427e-06	-1.02205e-10	-0.96402	2.53238e-05	-1.02205e-10	-0.681901
66513121	chr5:66513121:C:T	1.97095e-06	-1.02205e-10	-1.02471	1.2096e-05	-1.02205e-10	-1.42077
66513133	chr5:66513133:G:C	2.63028e-07	-1.52514	-1.51357	2.12186e-06	-1.51164	-1.64972
66513422	chr5:66513422:C:G	3.84078e-06	-0.357548	-7.12552e-10	4.71018e-05	-0.0613332	-7.12552e-10
66513428	chr5:66513428:G:T	3.31193e-06	-1.02205e-10	-0.505692	3.49105e-05	-1.02205e-10	-0.360858
66513447	chr5:66513447:C:T	3.42771e-07	-1.11608	-1.65784	2.65702e-06	-1.28687	-1.64958
66513475	chr5:66513475:C:G	3.98821e-07	-1.11341	-1.50906	2.57353e-06	-1.28465	-1.68371
66513689	chr5:66513689:C:T	1.17642e-06	-1.02205e-10	-1.54075	9.70569e-06	-1.02205e-10	-1.64093
66513848	chr5:66513848:C:T	2.2182e-07	-1.52036	-1.68875	2.11691e-06	-1.49932	-1.66437
66514157	chr5:66514157:A:G	1.13064e-05	-1.02205e-10	0.722147	0.000152924	-1.02205e-10	1.11629
66514254	chr5:66514254:A:G	4.40987e-07	-1.33923	-1.18274	3.86265e-06	-1.26388	-1.29841
66515012	chr5:66515012:C:A	4.63361e-07	-1.29204	-1.18043	3.9765e-06	-1.20933	-1.32391
66515092	chr5:66515092:C:T	4.28069e-07	-1.04253	-1.50916	3.1159e-06	-1.30225	-1.47488
66515111	chr5:66515111:T:C	3.24316e-06	-1.02205e-10	-0.526675	3.41033e-05	-1.02205e-10	-0.384251
66515194	chr5:66515194:C:T	1.45734e-06	-1.02205e-10	-1.32661	1.21908e-05	-1.02205e-10	-1.41296
66515230	chr5:66515230:C:T	2.83658e-06	-1.02205e-10	-0.660625	1.93689e-05	-1.02205e-10	-0.949975
66515332	chr5:66515332:G:A	1.28119e-06	-1.45543	-7.12552e-10	1.13069e-05	-1.48823	-7.12552e-10
66515742	chr5:66515742:C:A	1.43387e-06	-1.34285	-7.12552e-10	1.21703e-05	-1.41465	-7.12552e-10
66515778	chr5:66515778:G:A	3.57334e-07	-1.18793	-1.54438	2.95216e-06	-1.19077	-1.64034
66515989	chr5:66515989:A:G	2.92271e-06	-1.02205e-10	-0.630711	1.98952e-05	-1.02205e-10	-0.923165
66516104	chr5:66516104:C:T	1.16445e-06	-1.02205e-10	-1.55098	1.06569e-05	-1.02205e-10	-1.54744
66516251	chr5:66516251:C:T	1.34665e-06	-1.4056	-7.12552e-10	1.16586e-05	-1.4576	-7.12552e-10
66516482	chr5:66516482:T:C	1.79889e-06	-1.02205e-10	-1.11605	2.11403e-05	-1.02205e-10	-0.862462
66516710	chr5:66516710:A:G	2.23828e-07	-1.52528	-1.67483	2.0375e-06	-1.51202	-1.6899
66517033	chr5:66517033:C:A	3.11544e-07	-1.20999	-1.65945	2.57259e-06	-1.2795	-1.68923
66517055	chr5:66517055:G:A	2.92037e-06	-1.02205e-10	-0.631511	1.98811e-05	-1.02205e-10	-0.923873
66517519	chr5:66517519:C:T	2.25952e-07	-1.50513	-1.68552	2.29033e-06	-1.48696	-1.59799
66517769	chr5:66517769:G:A	2.88966e-07	-1.2748	-1.66987	2.44145e-06	-1.35862	-1.66244
66517799	chr5:66517799:TAAGA:T	3.71044e-07	-1.11815	-1.57651	3.1069e-06	-1.12146	-1.65856
66517969	chr5:66517969:C:T	2.0588e-06	-1.02205e-10	-0.9811	2.46775e-05	-1.02205e-10	-0.707755
66517978	chr5:66517978:G:A	1.98417e-06	-1.02205e-10	-1.01802	2.36263e-05	-1.02205e-10	-0.751285
66517979	chr5:66517979:T:A	1.9848e-06	-1.02205e-10	-1.0177	2.36351e-05	-1.02205e-10	-0.750911
66517986	chr5:66517986:T:C	1.85221e-06	-1.02205e-10	-1.08684	2.17738e-05	-1.02205e-10	-0.832938
66517994	chr5:66517994:T:A	1.79939e-06	-1.02205e-10	-1.11578	2.10354e-05	-1.02205e-10	-0.867436
66517995	chr5:66517995:T:C	1.80141e-06	-1.02205e-10	-1.11465	2.1064e-05	-1.02205e-10	-0.866078
66518004	chr5:66518004:A:G	1.92019e-06	-1.02205e-10	-1.0508	2.27271e-05	-1.02205e-10	-0.790087
66518005	chr5:66518005:G:A	1.91625e-06	-1.02205e-10	-1.05285	2.26718e-05	-1.02205e-10	-0.792523
66518013	chr5:66518013:A:G	1.91625e-06	-1.02205e-10	-1.05285	2.26839e-05	-1.02205e-10	-0.791988
66518185	chr5:66518185:G:A	3.00758e-07	-1.24675	-1.65792	2.41512e-06	-1.383	-1.6489
66518213	chr5:66518213:T:C	2.20743e-07	-1.52258	-1.6914	2.08409e-06	-1.5132	-1.66611
66519070	chr5:66519070:C:T	2.60488e-07	-1.5263	-1.52212	2.63798e-06	-1.52332	-1.42031
66519374	chr5:66519374:A:AT	3.72644e-07	-1.11215	-1.5782	3.12384e-06	-1.11539	-1.6592
66519475	chr5:66519475:TC:T	3.64276e-07	-1.14212	-1.57095	3.0437e-06	-1.14525	-1.65532
66519894	chr5:66519894:C:T	4.03624e-07	-1.03416	-1.57634	3.37954e-06	-1.0377	-1.65821
66520085	chr5:66520085:G:T	2.24961e-07	-1.50565	-1.6894	2.24722e-06	-1.48787	-1.61608
66520234	chr5:66520234:G:A	1.42116e-06	-1.35175	-7.12552e-10	1.37421e-05	-1.29318	-7.12552e-10
66520296	chr5:66520296:A:G	3.8715e-07	-1.07182	-1.58034	3.24818e-06	-1.07523	-1.66032
66520603	chr5:66520603:A:G	2.9281e-06	-1.02205e-10	-0.62887	2.0057e-05	-1.02205e-10	-0.915065
66521003	chr5:66521003:T:C	1.27288e-06	-1.02205e-10	-1.46194	1.09993e-05	-1.02205e-10	-1.51581
66521070	chr5:66521070:C:G	4.10139e-07	-0.928069	-1.66641	3.03941e-06	-1.23041	-1.57157
66521275	chr5:66521275:G:A	3.659e-07	-1.13866	-1.56995	3.05378e-06	-1.14262	-1.65465
66521353	chr5:66521353:T:C	2.96844e-07	-1.23134	-1.68643	2.52688e-06	-1.29943	-1.68723
66521993	chr5:66521993:A:C	3.91059e-07	-1.05526	-1.58686	3.29135e-06	-1.0584	-1.66395
66522096	chr5:66522096:A:G	3.75287e-07	-1.18997	-1.49332	3.04e-06	-1.19283	-1.60896
66522940	chr5:66522940:C:G	1.26374e-06	-1.46915	-7.12552e-10	1.11964e-05	-1.49805	-7.12552e-10
66523103	chr5:66523103:A:T	3.18175e-06	-1.02205e-10	-0.54579	3.35154e-05	-1.02205e-10	-0.40164
66523131	chr5:66523131:A:G	3.57825e-07	-1.14284	-1.58809	3.01403e-06	-1.14598	-1.66439
66523402	chr5:66523402:A:G	1.11099e-06	-1.02205e-10	-1.59797	9.41724e-06	-1.02205e-10	-1.6711
66523579	chr5:66523579:C:T	1.03082e-06	-1.02205e-10	-1.67287	9.22825e-06	-1.02205e-10	-1.69138
66523840	chr5:66523840:A:T	8.11668e-07	-1.30779	-0.604094	7.17338e-06	-1.12254	-0.820724
66523842	chr5:66523842:A:G	3.65619e-07	-1.13187	-1.57752	3.06423e-06	-1.13498	-1.65887
66523870	chr5:66523870:C:A	3.6144e-07	-1.14767	-1.57321	3.02366e-06	-1.15068	-1.6565
66523946	chr5:66523946:G:A	4.45047e-07	-0.974482	-1.53832	3.66091e-06	-0.97924	-1.63669
66523994	chr5:66523994:C:T	4.50626e-07	-0.85065	-1.64969	3.08402e-06	-1.17613	-1.61128
66524124	chr5:66524124:G:A	1.09646e-06	-1.02205e-10	-1.61114	9.98722e-06	-1.02205e-10	-1.61234
66524242	chr5:66524242:G:A	1.3736e-06	-1.38579	-7.12552e-10	1.25447e-05	-1.38435	-7.12552e-10
66524398	chr5:66524398:G:A	3.64256e-07	-1.12878	-1.58434	3.06229e-06	-1.13182	-1.66266
66524745	chr5:66524745:A:G	1.05682e-06	-1.02205e-10	-1.64796	9.2454e-06	-1.02205e-10	-1.68952
66524838	chr5:66524838:A:G	2.56015e-07	-1.46348	-1.60226	2.19796e-06	-1.43454	-1.69158
66524877	chr5:66524877:A:G	1.08419e-06	-1.02205e-10	-1.62239	1.02348e-05	-1.02205e-10	-1.58786
66524918	chr5:66524918:A:G	1.27454e-06	-1.46064	-7.12552e-10	1.09112e-05	-1.52386	-7.12552e-10
66525190	chr5:66525190:C:T	2.61835e-07	-1.47592	-1.56735	2.17513e-06	-1.44969	-1.68687
66525508	chr5:66525508:GC:G	1.18492e-06	-1.02205e-10	-1.53354	1.036e-05	-1.02205e-10	-1.57569
66525510	chr5:66525510:TGTTTCTG:T	1.19439e-06	-1.02205e-10	-1.52559	1.04311e-05	-1.02205e-10	-1.56885
66526272	chr5:66526272:A:T	2.54847e-07	-1.47991	-1.5904	2.15659e-06	-1.45454	-1.69058
66526420	chr5:66526420:G:A	2.21309e-07	-1.5197	-1.69172	2.1199e-06	-1.50832	-1.65396
66526450	chr5:66526450:A:G	2.53622e-07	-1.48169	-1.59345	2.15107e-06	-1.45678	-1.6909
66526533	chr5:66526533:C:T	1.31768e-06	-1.02205e-10	-1.42735	1.0168e-05	-1.02205e-10	-1.5944
66526847	chr5:66526847:G:A	1.01186e-06	-1.02205e-10	-1.69144	9.25641e-06	-1.02205e-10	-1.68833
66526873	chr5:66526873:A:G	2.55613e-07	-1.47646	-1.59086	2.16558e-06	-1.45031	-1.69065
66526945	chr5:66526945:A:C	2.54115e-07	-1.47393	-1.59926	2.17082e-06	-1.44716	-1.69139
66526975	chr5:66526975:A:G	2.53277e-07	-1.47916	-1.59734	2.15706e-06	-1.45365	-1.69125
66527444	chr5:66527444:G:T	2.37657e-07	-1.4852	-1.65495	2.15865e-06	-1.46143	-1.68273
66527729	chr5:66527729:C:T	2.07461e-06	-1.02205e-10	-0.97345	1.49553e-05	-1.02205e-10	-1.20858
66527779	chr5:66527779:G:A	2.54299e-07	-1.47654	-1.59593	2.16435e-06	-1.45042	-1.6911
66527903	chr5:66527903:CT:C	3.74612e-07	-1.12039	-1.56469	3.12195e-06	-1.12371	-1.65148
66527908	chr5:66527908:G:A	3.74778e-07	-1.11929	-1.56536	3.12414e-06	-1.12259	-1.65189
66527930	chr5:66527930:A:G	2.20341e-07	-1.52407	-1.69173	2.0866e-06	-1.51625	-1.66186
66528393	chr5:66528393:C:T	2.60511e-07	-1.45476	-1.59357	2.22157e-06	-1.42447	-1.69096
66528454	chr5:66528454:A:C	3.09014e-06	-1.02205e-10	-0.575007	3.24997e-05	-1.02205e-10	-0.432415
66528658	chr5:66528658:T:A	3.3106e-07	-1.43234	-1.37634	2.32034e-06	-1.49518	-1.57675
66528722	chr5:66528722:C:T	3.58337e-07	-1.21123	-1.51827	2.39115e-06	-1.35673	-1.68514
66528886	chr5:66528886:G:A	2.89624e-07	-1.31608	-1.62632	2.46948e-06	-1.37294	-1.6367
66528921	chr5:66528921:C:A	1.40394e-06	-1.02205e-10	-1.36394	1.24287e-05	-1.02205e-10	-1.39364
66529087	chr5:66529087:C:T	2.2872e-07	-1.49389	-1.68459	2.19438e-06	-1.47243	-1.65532
66529106	chr5:66529106:T:C	1.21881e-06	-1.50535	-7.12552e-10	1.09008e-05	-1.52481	-7.12552e-10
66529327	chr5:66529327:T:C	2.52906e-07	-1.48875	-1.58921	2.13217e-06	-1.466	-1.69051
66530303	chr5:66530303:C:T	1.71208e-06	-1.02205e-10	-1.16551	1.05845e-05	-1.02205e-10	-1.55426
66530340	chr5:66530340:A:G	1.51528e-06	-1.02205e-10	-1.28762	2.00817e-05	-1.02205e-10	-0.913834
66530506	chr5:66530506:C:T	1.75496e-06	-1.02205e-10	-1.14078	1.68112e-05	-1.02205e-10	-1.0916
66530720	chr5:66530720:C:A	1.02147e-06	-1.02205e-10	-1.68198	9.22409e-06	-1.02205e-10	-1.69183
66531052	chr5:66531052:A:G	4.01467e-06	-1.02205e-10	-0.313268	3.76589e-05	-1.02205e-10	-0.285077
66531254	chr5:66531254:A:G	2.13327e-06	-1.49945	0.553884	1.36133e-05	-1.51772	0.215123
66531954	chr5:66531954:T:TCTTG	2.57324e-07	-1.48691	-1.57373	2.27896e-06	-1.50815	-1.58178
66531988	chr5:66531988:G:A	1.37511e-06	-1.39927	0.0145805	1.77539e-05	-1.42372	0.386677
66532228	chr5:66532228:T:C	8.10492e-07	-0.922153	-0.991183	7.09803e-06	-1.00203	-0.951799
66532453	chr5:66532453:C:T	2.42361e-07	-1.5022	-1.61834	2.15791e-06	-1.51893	-1.62557
66532657	chr5:66532657:A:AC	3.09319e-07	-1.42822	-1.44838	3.74603e-06	-1.37681	-1.21614
66532715	chr5:66532715:G:C	1.48888e-06	-1.02205e-10	-1.3052	1.94535e-05	-1.02205e-10	-0.94562
66532794	chr5:66532794:T:G	2.12314e-06	-1.50387	0.55355	1.35743e-05	-1.52009	0.214625
66532799	chr5:66532799:A:G	5.87789e-07	-0.748685	-1.48592	3.99561e-06	-0.845307	-1.68314
66533009	chr5:66533009:C:T	1.51022e-06	-1.02205e-10	-1.29097	1.98207e-05	-1.02205e-10	-0.92692
66533010	chr5:66533010:G:A	1.04268e-06	-1.02205e-10	-1.66143	9.22497e-06	-1.02205e-10	-1.69173
66533126	chr5:66533126:C:A	8.77318e-07	-0.871919	-0.96219	7.66143e-06	-0.955097	-0.92235
66533991	chr5:66533991:C:T	2.78695e-07	-1.5081	-1.47276	2.43965e-06	-1.50666	-1.51513
66534039	chr5:66534039:G:A	3.2885e-07	-1.42326	-1.39211	2.93927e-06	-1.47752	-1.35796
66534796	chr5:66534796:C:T	2.82853e-07	-1.4388	-1.52725	2.61074e-06	-1.47318	-1.48083
66534831	chr5:66534831:T:C	1.01844e-06	-1.02205e-10	-1.68495	9.22409e-06	-1.02205e-10	-1.69183
66534846	chr5:66534846:T:A	1.03879e-06	-1.02205e-10	-1.66516	9.22397e-06	-1.02205e-10	-1.69184
66534961	chr5:66534961:G:A	1.51321e-06	-1.02205e-10	-1.28899	1.98928e-05	-1.02205e-10	-0.923285
66535164	chr5:66535164:A:G	1.13811e-06	-1.02205e-10	-1.57386	9.53791e-06	-1.02205e-10	-1.65837
66535235	chr5:66535235:C:T	1.20123e-06	-1.02205e-10	-1.51988	9.27808e-06	-1.02205e-10	-1.68599
66535504	chr5:66535504:A:G	2.29367e-06	-1.50896	0.63589	1.46081e-05	-1.52263	0.290555
66535523	chr5:66535523:T:C	2.12127e-06	-1.50541	0.554203	1.35689e-05	-1.52091	0.215038
66535550	chr5:66535550:C:T	1.51321e-06	-1.02205e-10	-1.28899	1.98928e-05	-1.02205e-10	-0.923285
66535611	chr5:66535611:C:T	8.9338e-07	-1.51088	-0.305085	9.68083e-06	-1.47846	-0.165037
66535648	chr5:66535648:T:C	2.47565e-06	-0.994259	0.197539	2.08687e-05	-1.06914	0.193743
66535666	chr5:66535666:G:A	1.16706e-06	-1.02205e-10	-1.54874	9.53425e-06	-1.02205e-10	-1.65875
66535984	chr5:66535984:A:C	1.51962e-06	-1.02205e-10	-1.28476	2.00139e-05	-1.02205e-10	-0.917216
66536424	chr5:66536424:C:T	4.80756e-07	-0.935972	-1.49965	2.84111e-06	-1.25802	-1.61143
66536934	chr5:66536934:A:G	2.7546e-07	-1.5227	-1.46984	2.40841e-06	-1.52201	-1.51267
66537095	chr5:66537095:G:A	8.06851e-06	-1.51687	1.90161	6.2178e-05	-1.52562	1.74197
66538012	chr5:66538012:G:A	2.72164e-07	-1.44501	-1.55956	2.49513e-06	-1.47811	-1.52119
66538202	chr5:66538202:A:G	2.23297e-07	-1.51601	-1.68647	2.07134e-06	-1.52546	-1.65999
66538758	chr5:66538758:C:T	2.35352e-07	-1.50985	-1.64005	2.0821e-06	-1.52204	-1.65823
66538919	chr5:66538919:C:A	2.42508e-07	-1.50465	-1.61529	2.13074e-06	-1.52009	-1.63708
66538977	chr5:66538977:T:C	1.16996e-06	-1.02205e-10	-1.54625	1.18239e-05	-1.02205e-10	-1.44353
66539524	chr5:66539524:C:G	1.22771e-06	-1.49807	-7.12552e-10	1.10817e-05	-1.50835	-7.12552e-10
66539611	chr5:66539611:A:G	1.03433e-06	-1.02205e-10	-1.66947	9.39496e-06	-1.02205e-10	-1.67347
66539854	chr5:66539854:G:A	1.18483e-06	-1.02205e-10	-1.53362	9.6125e-06	-1.02205e-10	-1.65058
66540048	chr5:66540048:C:T	8.72418e-07	-1.30007	-0.539635	1.45466e-05	-1.2492	0.0129094
66540088	chr5:66540088:A:G	2.10121e-06	-1.51372	0.553014	1.6755e-05	-1.52484	0.429892
66540285	chr5:66540285:G:A	5.98614e-07	-1.45206	-0.764306	5.01652e-06	-1.49637	-0.804533
66541120	chr5:66541120:C:T	3.85071e-07	-1.5168	-1.14075	3.45441e-06	-1.52556	-1.14843
66541306	chr5:66541306:CTTTAG:C	3.67127e-07	-1.51694	-1.18833	3.29473e-06	-1.52561	-1.19572
66541349	chr5:66541349:C:T	3.72222e-06	-1.02205e-10	-0.388904	2.34942e-05	-1.02205e-10	-0.756893
66541710	chr5:66541710:A:C	2.71043e-07	-1.42622	-1.58248	2.95345e-06	-1.37975	-1.45092
66542025	chr5:66542025:C:T	6.28618e-07	-0.594076	-1.57338	4.80061e-06	-0.692255	-1.65265
66542583	chr5:66542583:T:C	1.59549e-06	-1.02205e-10	-1.23604	1.40386e-05	-1.02205e-10	-1.27184
66542792	chr5:66542792:C:T	2.64625e-07	-1.47067	-1.56199	2.39125e-06	-1.40952	-1.63231
66542939	chr5:66542939:T:C	8.73373e-07	-1.48594	-0.352677	7.21245e-06	-1.48485	-0.452987
66543102	chr5:66543102:T:C	1.62847e-06	-1.02205e-10	-1.21558	1.42905e-05	-1.02205e-10	-1.25405
66543399	chr5:66543399:T:C	4.28251e-06	-1.51918	1.27049	3.3847e-05	-1.52612	1.13433
66543468	chr5:66543468:G:A	1.51211e-06	-1.02205e-10	-1.28972	1.33075e-05	-1.02205e-10	-1.32532
66544135	chr5:66544135:G:A	2.69227e-06	-1.02205e-10	-0.712836	3.52225e-05	-1.02205e-10	-0.35196
66544150	chr5:66544150:C:A	1.01347e-06	-1.02205e-10	-1.68984	9.82126e-06	-1.02205e-10	-1.6291
66544236	chr5:66544236:C:A	6.53226e-07	-1.49258	-0.636478	6.94195e-06	-1.44298	-0.533083
66544555	chr5:66544555:A:C	2.37902e-07	-1.462	-1.67711	2.27911e-06	-1.39845	-1.69141
66544670	chr5:66544670:T:A	1.51385e-06	-1.02205e-10	-1.28856	1.3375e-05	-1.02205e-10	-1.32025
66544725	chr5:66544725:T:G	2.33883e-07	-1.47646	-1.6797	2.23109e-06	-1.41939	-1.69177
66544944	chr5:66544944:G:T	1.1593e-06	-1.02205e-10	-1.5554	9.47156e-06	-1.02205e-10	-1.66535
66545044	chr5:66545044:C:A	7.30666e-06	-1.51668	1.80224	5.65224e-05	-1.52555	1.64655
66545097	chr5:66545097:G:A	1.01147e-06	-1.02205e-10	-1.69182	9.73642e-06	-1.02205e-10	-1.63777
66545312	chr5:66545312:A:G	1.09089e-06	-1.02205e-10	-1.61623	1.07599e-05	-1.02205e-10	-1.53782
66545402	chr5:66545402:A:G	1.11467e-06	-1.02205e-10	-1.59466	1.05311e-05	-1.02205e-10	-1.55931
66545698	chr5:66545698:C:T	1.06133e-06	-1.02205e-10	-1.6437	1.03319e-05	-1.02205e-10	-1.5784
66545699	chr5:66545699:A:G	2.32761e-07	-1.48419	-1.67678	2.20703e-06	-1.43069	-1.69131
66545724	chr5:66545724:C:T	2.49378e-06	-1.02205e-10	-0.789424	2.18452e-05	-1.02205e-10	-0.829666
66546299	chr5:66546299:T:A	1.1617e-06	-1.43762	-0.115719	8.5075e-06	-1.3657	-0.407001
66546339	chr5:66546339:A:G	2.30026e-07	-1.48646	-1.68632	2.19988e-06	-1.43411	-1.69114
66546726	chr5:66546726:C:T	1.59648e-06	-1.02205e-10	-1.23542	1.40464e-05	-1.02205e-10	-1.27128
66547056	chr5:66547056:T:C	1.30181e-06	-1.02205e-10	-1.43947	1.15835e-05	-1.02205e-10	-1.46406
66547100	chr5:66547100:A:G	1.31732e-06	-1.42762	-7.12552e-10	1.29487e-05	-1.35265	-7.12552e-10
66547400	chr5:66547400:A:G	1.1949e-06	-1.02205e-10	-1.52516	1.06309e-05	-1.02205e-10	-1.54988
66547433	chr5:66547433:G:T	1.59626e-06	-1.02205e-10	-1.23556	1.40451e-05	-1.02205e-10	-1.27137
66547510	chr5:66547510:C:T	1.3077e-06	-1.02205e-10	-1.43495	1.16345e-05	-1.02205e-10	-1.45967
66547980	chr5:66547980:G:T	1.59983e-06	-1.02205e-10	-1.23333	1.40748e-05	-1.02205e-10	-1.26926
66548483	chr5:66548483:CT:C	2.46175e-06	-1.02205e-10	-0.802351	2.15802e-05	-1.02205e-10	-0.841868
66548516	chr5:66548516:C:T	7.00213e-06	-1.02205e-10	0.242992	0.000112784	-1.02205e-10	0.811831
66548591	chr5:66548591:G:A	2.9396e-06	-0.62495	-7.12552e-10	3.85947e-05	-0.26053	-7.12552e-10
66548622	chr5:66548622:C:T	6.98011e-07	-1.48073	-0.582011	7.9865e-06	-1.44669	-0.389205
66548675	chr5:66548675:A:G	3.77448e-07	-1.26616	-1.41138	2.83786e-06	-1.3421	-1.52849
66548793	chr5:66548793:C:A	3.93665e-07	-1.27089	-1.36459	2.93095e-06	-1.34586	-1.49245
66548849	chr5:66548849:G:T	3.17073e-07	-1.28128	-1.57056	2.14208e-06	-1.46184	-1.69003
66548979	chr5:66548979:G:A	5.01923e-07	-1.32854	-1.06399	3.55453e-06	-1.39566	-1.24976
66549359	chr5:66549359:G:A	1.09853e-06	-1.02205e-10	-1.60925	1.03823e-05	-1.02205e-10	-1.57354
66549763	chr5:66549763:C:T	1.59748e-06	-1.02205e-10	-1.2348	1.40564e-05	-1.02205e-10	-1.27057
66550134	chr5:66550134:G:T	1.59029e-06	-1.02205e-10	-1.2393	1.39947e-05	-1.02205e-10	-1.27497
66550472	chr5:66550472:G:A	1.19245e-06	-1.02205e-10	-1.52721	9.59564e-06	-1.02205e-10	-1.65234
66550525	chr5:66550525:C:T	3.7542e-07	-1.28853	-1.3944	2.82181e-06	-1.36072	-1.51555
66550556	chr5:66550556:C:T	1.59362e-06	-1.02205e-10	-1.23721	1.40229e-05	-1.02205e-10	-1.27296
66550588	chr5:66550588:T:TA	1.61781e-06	-1.02205e-10	-1.22215	1.42275e-05	-1.02205e-10	-1.25847
66550787	chr5:66550787:G:T	3.53939e-07	-1.29985	-1.44201	2.69787e-06	-1.37038	-1.5508
66550927	chr5:66550927:G:A	1.20524e-06	-1.42654	-0.090002	8.85908e-06	-1.35098	-0.381224
66550930	chr5:66550930:C:T	1.23625e-06	-1.02205e-10	-1.49114	1.10273e-05	-1.02205e-10	-1.51327
66551229	chr5:66551229:T:C	2.92225e-06	-1.35283	0.721963	1.65504e-05	-1.41415	0.306918
66551403	chr5:66551403:T:A	1.24495e-06	-1.02205e-10	-1.48413	1.1092e-05	-1.02205e-10	-1.50742
66551820	chr5:66551820:T:C	1.07311e-06	-1.2123	-0.42036	6.98143e-06	-1.21003	-0.76036
66551826	chr5:66551826:C:T	1.59434e-06	-1.02205e-10	-1.23677	1.40287e-05	-1.02205e-10	-1.27254
66552591	chr5:66552591:C:T	1.01996e-06	-1.02205e-10	-1.68346	1.02232e-05	-1.02205e-10	-1.58899
66552657	chr5:66552657:GC:G	1.04118e-06	-1.02205e-10	-1.66287	1.09098e-05	-1.02205e-10	-1.52398
66553043	chr5:66553043:A:G	1.39831e-06	-1.41561	0.0476569	1.01844e-05	-1.33721	-0.25558
66553203	chr5:66553203:T:G	1.99141e-06	-1.02205e-10	-1.01438	1.75846e-05	-1.02205e-10	-1.04662
66553216	chr5:66553216:G:A	1.65256e-06	-1.02205e-10	-1.20089	1.45211e-05	-1.02205e-10	-1.23804
66553293	chr5:66553293:A:G	2.82119e-07	-1.29767	-1.67098	2.18466e-06	-1.46896	-1.66323
66553451	chr5:66553451:A:G	2.44109e-07	-1.44492	-1.66845	2.37061e-06	-1.47521	-1.57528
66553617	chr5:66553617:G:T	1.08683e-06	-1.02205e-10	-1.61995	1.02225e-05	-1.02205e-10	-1.58906
66553725	chr5:66553725:T:A	1.08613e-06	-1.02205e-10	-1.6206	1.02146e-05	-1.02205e-10	-1.58983
66553926	chr5:66553926:A:G	5.37839e-06	-1.02205e-10	-0.0208343	3.38767e-05	-1.02205e-10	-0.390917
66553985	chr5:66553985:A:G	8.47857e-07	-1.47035	-0.397913	6.94765e-06	-1.46912	-0.506121
66554122	chr5:66554122:G:A	1.06519e-06	-1.02205e-10	-1.64007	9.23623e-06	-1.02205e-10	-1.69051
66554232	chr5:66554232:T:C	7.3347e-07	-1.46723	-0.545964	7.93545e-06	-1.40495	-0.437354
66554636	chr5:66554636:G:A	1.59478e-06	-1.02205e-10	-1.23648	1.4033e-05	-1.02205e-10	-1.27223
66554844	chr5:66554844:T:C	1.64466e-06	-1.02205e-10	-1.20569	1.44537e-05	-1.02205e-10	-1.2427
66554863	chr5:66554863:G:A	1.01145e-06	-1.02205e-10	-1.69184	9.24131e-06	-1.02205e-10	-1.68996
66555059	chr5:66555059:A:G	1.24495e-06	-1.02205e-10	-1.48413	1.1092e-05	-1.02205e-10	-1.50742
66555086	chr5:66555086:T:C	7.8441e-07	-1.48308	-0.462968	9.60788e-06	-1.44956	-0.201502
66555354	chr5:66555354:T:G	1.70884e-06	-1.02205e-10	-1.16741	1.49992e-05	-1.02205e-10	-1.20565
66555381	chr5:66555381:C:T	1.02354e-06	-1.02205e-10	-1.67995	9.46134e-06	-1.02205e-10	-1.66643
66555609	chr5:66555609:C:G	1.3054e-06	-1.02205e-10	-1.43671	1.48171e-05	-1.02205e-10	-1.21786
66556077	chr5:66556077:C:G	1.20005e-06	-1.52086	-7.12552e-10	1.09301e-05	-1.52212	-7.12552e-10
66556568	chr5:66556568:C:T	1.53634e-06	-1.02205e-10	-1.27382	1.90226e-05	-1.02205e-10	-0.96802
66556820	chr5:66556820:A:C	2.06265e-06	-0.979233	-7.12552e-10	1.9928e-05	-0.921519	-7.12552e-10
66556857	chr5:66556857:T:G	6.74349e-07	-1.44908	-0.648148	5.92262e-06	-1.37995	-0.75492
66557040	chr5:66557040:T:C	1.65523e-06	-1.02205e-10	-1.19928	1.45368e-05	-1.02205e-10	-1.23696
66557254	chr5:66557254:T:C	4.38967e-07	-1.46914	-1.05741	3.96015e-06	-1.40931	-1.12805
66557460	chr5:66557460:G:A	8.72598e-07	-1.48122	-0.358286	9.42828e-06	-1.42604	-0.243888
66557736	chr5:66557736:A:G	2.47346e-07	-1.46829	-1.6319	2.30505e-06	-1.40792	-1.67063
66557737	chr5:66557737:T:G	1.261e-05	-1.02205e-10	0.83127	0.000169652	-1.02205e-10	1.2201
66557874	chr5:66557874:G:A	2.2101e-07	-1.52271	-1.69006	2.03467e-06	-1.52547	-1.67784
66557959	chr5:66557959:A:G	1.08327e-06	-1.02205e-10	-1.62324	1.02082e-05	-1.02205e-10	-1.59045
66558031	chr5:66558031:C:T	1.6368e-06	-1.21048	-7.12552e-10	1.40058e-05	-1.27418	-7.12552e-10
66558077	chr5:66558077:C:T	1.08426e-06	-1.02205e-10	-1.62232	1.02192e-05	-1.02205e-10	-1.58937
66558183	chr5:66558183:C:G	1.66969e-06	-1.19059	-7.12552e-10	1.42623e-05	-1.25603	-7.12552e-10
66558613	chr5:66558613:GA:G	1.59478e-06	-1.02205e-10	-1.23648	1.4033e-05	-1.02205e-10	-1.27223
66558792	chr5:66558792:A:G	2.13913e-06	-1.50035	0.557521	1.40249e-05	-1.51813	0.24532
66559119	chr5:66559119:G:T	1.10141e-06	-1.02205e-10	-1.60663	9.23842e-06	-1.02205e-10	-1.69027
66559297	chr5:66559297:C:T	3.08071e-06	-1.02205e-10	-0.578064	2.02208e-05	-1.02205e-10	-0.906934
66559506	chr5:66559506:T:C	5.18126e-06	-1.02205e-10	-0.0581743	3.26559e-05	-1.02205e-10	-0.427619
66559642	chr5:66559642:G:A	9.58153e-07	-0.811456	-0.934515	7.57047e-06	-1.14971	-0.739675
66559797	chr5:66559797:T:C	2.24222e-05	-1.48549	2.89232	0.000234571	-1.51974	3.06385
66560028	chr5:66560028:C:A	7.36292e-07	-1.39273	-0.616624	4.83382e-06	-1.42337	-0.914641
66560128	chr5:66560128:T:G	1.07214e-06	-1.02205e-10	-1.63357	1.00398e-05	-1.02205e-10	-1.60709
66560251	chr5:66560251:G:T	2.34942e-06	-1.30136	0.452308	1.56208e-05	-1.34417	0.179126
66560587	chr5:66560587:C:T	6.74255e-06	-1.02205e-10	0.205216	8.526e-05	-1.02205e-10	0.532061
66560744	chr5:66560744:T:A	4.71571e-05	-1.02205e-10	2.15026	0.000409045	-1.02205e-10	2.10018
66560752	chr5:66560752:A:G	1.71958e-06	-1.16114	-7.12552e-10	1.69825e-05	-1.08146	-7.12552e-10
66560761	chr5:66560761:A:G	1.01914e-05	-1.48922	2.10754	0.000113068	-1.52187	2.33621
66560775	chr5:66560775:T:C	2.29112e-06	-1.02205e-10	-0.87418	2.45819e-05	-1.02205e-10	-0.711633
66561352	chr5:66561352:G:T	1.06276e-06	-1.02205e-10	-1.64236	1.01797e-05	-1.02205e-10	-1.59325
66561570	chr5:66561570:C:T	5.29464e-07	-1.40557	-0.93354	3.84024e-06	-1.43187	-1.13624
66561893	chr5:66561893:T:C	1.99984e-06	-1.36958	0.359429	1.34674e-05	-1.39888	0.0855081
66562190	chr5:66562190:G:A	1.03491e-05	-0.99971	1.63339	4.20457e-05	-1.09381	0.918922
66562237	chr5:66562237:T:C	3.58348e-07	-1.43642	-1.29305	2.6515e-06	-1.45442	-1.4841
66562417	chr5:66562417:C:G	9.71338e-06	-0.971002	1.54128	4.62511e-05	-1.06772	0.988164
66562421	chr5:66562421:C:T	9.40247e-06	-0.976964	1.51471	4.48659e-05	-1.07322	0.963256
66562542	chr5:66562542:A:C	1.11839e-06	-1.02205e-10	-1.59133	9.42158e-06	-1.02205e-10	-1.67064
66562578	chr5:66562578:G:A	3.1723e-07	-1.38157	-1.46978	2.57276e-06	-1.44626	-1.52241
66562758	chr5:66562758:A:G	1.28002e-06	-1.45634	-7.12552e-10	1.17745e-05	-1.44771	-7.12552e-10
66562796	chr5:66562796:G:A	1.01799e-06	-1.02205e-10	-1.6854	9.49829e-06	-1.02205e-10	-1.66253
66563227	chr5:66563227:C:T	2.06691e-06	-0.977166	-7.12552e-10	1.70482e-05	-1.0776	-7.12552e-10
66563302	chr5:66563302:C:T	3.67871e-07	-1.46501	-1.23823	2.98199e-06	-1.43563	-1.38543
66563394	chr5:66563394:G:A	7.47692e-07	-1.47083	-0.523153	5.96342e-06	-1.44281	-0.685193
66563685	chr5:66563685:T:C	2.15848e-06	-1.02205e-10	-0.933819	1.54781e-05	-1.02205e-10	-1.17422
66563686	chr5:66563686:G:A	4.28601e-07	-1.43973	-1.11072	3.1589e-06	-1.52388	-1.23954
66563766	chr5:66563766:G:T	2.08482e-06	-1.38041	0.411875	1.3979e-05	-1.40845	0.132365
66564000	chr5:66564000:G:C	7.60903e-06	-1.02299	1.3491	3.45425e-05	-1.1142	0.742743
66564074	chr5:66564074:C:T	9.24482e-06	-1.02843	1.54927	4.42899e-05	-1.11991	0.997024
66564264	chr5:66564264:G:A	4.11776e-07	-1.52608	-1.06442	3.35005e-06	-1.52487	-1.1798
66564317	chr5:66564317:T:C	1.19443e-06	-1.52555	-7.12552e-10	1.08845e-05	-1.5263	-7.12552e-10
66564411	chr5:66564411:G:A	1.09995e-06	-1.02205e-10	-1.60796	9.3491e-06	-1.02205e-10	-1.67836
66564439	chr5:66564439:T:C	1.8199e-06	-1.38178	0.277338	1.22907e-05	-1.40965	0.00484063
66564619	chr5:66564619:T:C	7.85745e-07	-1.39402	-0.550323	5.25375e-06	-1.42065	-0.834057
66564817	chr5:66564817:T:G	1.0393e-06	-1.02205e-10	-1.66467	9.84308e-06	-1.02205e-10	-1.62688
66564933	chr5:66564933:C:G	1.91995e-06	-1.38383	0.332907	1.29517e-05	-1.41144	0.0590207
66565049	chr5:66565049:A:G	1.03394e-06	-1.02205e-10	-1.66985	9.22909e-06	-1.02205e-10	-1.69128
66565056	chr5:66565056:C:T	1.05477e-06	-1.02205e-10	-1.6499	9.5899e-06	-1.02205e-10	-1.65293
66565211	chr5:66565211:T:A	1.92674e-06	-1.04739	-7.12552e-10	1.60025e-05	-1.1409	-7.12552e-10
66565276	chr5:66565276:A:C	1.2914e-06	-1.02205e-10	-1.4475	1.00893e-05	-1.02205e-10	-1.60217
66565393	chr5:66565393:C:T	9.84281e-07	-0.871585	-0.847482	6.63264e-06	-1.00439	-1.01725
66565398	chr5:66565398:T:C	9.8343e-07	-0.873319	-0.846613	6.62627e-06	-1.00613	-1.01647
66565399	chr5:66565399:G:A	1.24094e-06	-1.02205e-10	-1.48735	1.12466e-05	-1.02205e-10	-1.49358
66565742	chr5:66565742:A:G	6.20959e-07	-0.822956	-1.35676	4.63326e-06	-0.964714	-1.41567
66565767	chr5:66565767:C:T	1.03804e-06	-1.02205e-10	-1.66589	9.84873e-06	-1.02205e-10	-1.6263
66565983	chr5:66565983:T:C	6.32635e-06	-1.02205e-10	0.141501	7.95461e-05	-1.02205e-10	0.462692
66566021	chr5:66566021:G:A	4.82323e-07	-1.1251	-1.30727	4.66481e-06	-1.20854	-1.16506
66566217	chr5:66566217:C:T	2.08781e-06	-0.967106	-7.12552e-10	1.71955e-05	-1.069	-7.12552e-10
66566382	chr5:66566382:C:T	1.52422e-06	-1.28174	-7.12552e-10	1.43269e-05	-1.25151	-7.12552e-10
66566525	chr5:66566525:T:G	1.11697e-06	-1.02205e-10	-1.5926	9.41309e-06	-1.02205e-10	-1.67154
66566566	chr5:66566566:A:G	6.91409e-07	-1.32817	-0.744074	3.85732e-06	-1.35576	-1.20792
66566670	chr5:66566670:C:T	6.54313e-07	-1.34667	-0.780725	3.69402e-06	-1.37297	-1.23396
66566813	chr5:66566813:G:A	1.27928e-06	-1.45693	-7.12552e-10	1.17239e-05	-1.45202	-7.12552e-10
66566868	chr5:66566868:T:C	3.22925e-07	-1.43382	-1.39973	3.30778e-06	-1.45194	-1.26543
66566883	chr5:66566883:T:C	7.95067e-07	-1.42415	-0.508404	4.7083e-06	-1.44374	-0.920582
66566937	chr5:66566937:G:A	1.05324e-06	-1.02205e-10	-1.65135	9.56647e-06	-1.02205e-10	-1.65538
66566982	chr5:66566982:T:C	1.16397e-06	-1.02205e-10	-1.55138	9.57298e-06	-1.02205e-10	-1.6547
66567124	chr5:66567124:G:A	1.01192e-06	-1.02205e-10	-1.69137	9.44669e-06	-1.02205e-10	-1.66798
66567237	chr5:66567237:G:A	2.25038e-07	-1.52575	-1.66896	2.01789e-06	-1.52047	-1.69112
66567320	chr5:66567320:G:A	1.0368e-06	-1.02205e-10	-1.66708	9.22968e-06	-1.02205e-10	-1.69122
66567455	chr5:66567455:A:C	1.76356e-06	-1.02126	-0.114627	1.21755e-05	-1.11702	-0.297199
66567836	chr5:66567836:A:G	3.24545e-07	-1.43798	-1.39057	3.33358e-06	-1.45565	-1.25395
66567907	chr5:66567907:G:A	3.62237e-07	-1.43799	-1.28069	2.9975e-06	-1.40371	-1.41216
66568086	chr5:66568086:T:C	3.26594e-07	-1.44376	-1.3785	3.36495e-06	-1.46074	-1.23949
66568124	chr5:66568124:G:A	3.21267e-07	-1.44351	-1.3952	3.29867e-06	-1.46048	-1.25965
66568128	chr5:66568128:A:G	3.22539e-07	-1.43929	-1.39547	3.30965e-06	-1.45684	-1.25996
66568301	chr5:66568301:C:T	2.09633e-06	-1.02205e-10	-0.963034	1.93281e-05	-1.02205e-10	-0.952086
66568361	chr5:66568361:A:G	3.22616e-07	-1.44867	-1.38584	3.32149e-06	-1.46515	-1.24808
66568754	chr5:66568754:G:A	6.36181e-06	-1.02205e-10	0.147091	4.77684e-05	-1.02205e-10	-0.047281
66568927	chr5:66568927:C:T	8.53603e-07	-1.43159	-0.429919	4.98717e-06	-1.45029	-0.856484
66568958	chr5:66568958:C:T	1.01403e-06	-1.02205e-10	-1.68929	9.58565e-06	-1.02205e-10	-1.65338
66569044	chr5:66569044:C:T	1.04775e-06	-1.02205e-10	-1.65658	1.01746e-05	-1.02205e-10	-1.59375
66569104	chr5:66569104:A:G	5.96656e-06	-1.02205e-10	0.0829485	5.68888e-05	-1.02205e-10	0.127454
66569189	chr5:66569189:T:G	1.75355e-06	-1.02205e-10	-1.14158	1.95467e-05	-1.02205e-10	-0.940836
66569218	chr5:66569218:G:A	3.17782e-07	-1.44485	-1.40476	3.25991e-06	-1.46176	-1.27019
66569244	chr5:66569244:A:G	2.55916e-06	-1.02205e-10	-0.763542	2.77024e-05	-1.02205e-10	-0.592125
66569464	chr5:66569464:G:A	4.45088e-07	-1.4776	-1.03511	4.22056e-06	-1.49153	-0.982146
66569737	chr5:66569737:A:T	3.65984e-07	-1.45607	-1.25232	2.97438e-06	-1.42576	-1.39785
66569964	chr5:66569964:CCTT:C	8.43803e-07	-1.44604	-0.42702	4.93529e-06	-1.46319	-0.854047
66570076	chr5:66570076:G:A	1.91482e-05	1.24899	-7.12552e-10	0.000162332	1.176	-7.12552e-10
66570096	chr5:66570096:A:G	3.4934e-07	-1.12298	-1.63195	2.98107e-06	-1.20997	-1.6114
66570290	chr5:66570290:A:C	9.32212e-07	-1.02432	-0.749093	6.82002e-06	-1.11962	-0.874161
66570789	chr5:66570789:A:G	1.96252e-06	-1.02899	-7.12552e-10	1.62617e-05	-1.12483	-7.12552e-10
66570799	chr5:66570799:G:C	1.04196e-06	-1.02205e-10	-1.66212	9.22505e-06	-1.02205e-10	-1.69172
66571075	chr5:66571075:T:C	9.5044e-07	-0.890171	-0.863881	7.47781e-06	-1.02412	-0.877589
66571242	chr5:66571242:C:G	1.21492e-06	-1.02205e-10	-1.50854	1.10549e-05	-1.02205e-10	-1.51077
66571407	chr5:66571407:T:C	1.20174e-06	-1.51945	-7.12552e-10	1.08886e-05	-1.52593	-7.12552e-10
66571759	chr5:66571759:C:T	1.09352e-06	-1.02205e-10	-1.61382	9.33163e-06	-1.02205e-10	-1.68024
66571885	chr5:66571885:AATAATG:A	6.26466e-07	-1.3533	-0.817581	3.585e-06	-1.37898	-1.25791
66571901	chr5:66571901:A:T	1.99633e-06	-1.01191	-7.12552e-10	1.65129e-05	-1.1095	-7.12552e-10
66572090	chr5:66572090:C:T	2.8791e-07	-1.40434	-1.54399	2.34252e-06	-1.43052	-1.6319
66572891	chr5:66572891:A:G	4.59059e-06	-1.02205e-10	-0.179214	3.66918e-05	-1.02205e-10	-0.311091
66572919	chr5:66572919:G:A	1.2972e-06	-1.0052	-0.437807	6.71878e-06	-1.05558	-0.953163
66572935	chr5:66572935:G:T	3.34742e-06	-1.02205e-10	-0.495032	3.58337e-05	-1.02205e-10	-0.334757
66572938	chr5:66572938:T:A	4.4866e-07	-1.52523	-0.979483	3.62174e-06	-1.51896	-1.10773
66572959	chr5:66572959:C:T	1.06305e-06	-1.02205e-10	-1.64208	1.1252e-05	-1.02205e-10	-1.4931
66572969	chr5:66572969:G:A	2.94368e-06	-1.02205e-10	-0.623561	3.12454e-05	-1.02205e-10	-0.471774
66572972	chr5:66572972:G:C	2.26362e-06	-1.02205e-10	-0.886257	1.20048e-05	-1.02205e-10	-1.42833
66572984	chr5:66572984:G:A	1.18735e-06	-1.02205e-10	-1.5315	1.29859e-05	-1.02205e-10	-1.34978
66573301	chr5:66573301:G:A	1.16039e-06	-1.02205e-10	-1.55446	9.58934e-06	-1.02205e-10	-1.65299
66573664	chr5:66573664:A:G	1.0391e-06	-1.02205e-10	-1.66487	1.01815e-05	-1.02205e-10	-1.59308
66573665	chr5:66573665:C:G	1.04116e-06	-1.02205e-10	-1.66289	9.27727e-06	-1.02205e-10	-1.68608
66573687	chr5:66573687:G:T	1.71289e-06	-1.02205e-10	-1.16504	1.66972e-05	-1.02205e-10	-1.0984
66573722	chr5:66573722:T:C	1.06145e-06	-1.02205e-10	-1.64359	9.25213e-06	-1.02205e-10	-1.68879
66573762	chr5:66573762:C:G	1.03008e-06	-1.36561	-0.307972	1.00463e-05	-1.39005	-0.216396
66574117	chr5:66574117:G:A	4.37941e-07	-1.28329	-1.2456	3.32655e-06	-1.31455	-1.39715
66574314	chr5:66574314:A:G	6.09304e-06	-1.02205e-10	0.103925	7.72352e-05	-1.02205e-10	0.43321
66574499	chr5:66574499:G:A	4.82077e-06	-1.02205e-10	-0.13029	5.33808e-05	-1.02205e-10	0.0638062
66574911	chr5:66574911:TA:T	1.76704e-05	-1.02205e-10	1.16867	0.000114789	-1.02205e-10	0.829453
66575249	chr5:66575249:G:A	1.02818e-06	-1.02205e-10	-1.67543	9.96656e-06	-1.02205e-10	-1.61441
66575273	chr5:66575273:A:G	4.12275e-07	-1.30337	-1.28592	3.15984e-06	-1.33311	-1.43001
66575276	chr5:66575276:C:A	4.15673e-07	-1.29664	-1.28444	3.18407e-06	-1.32681	-1.42868
66575315	chr5:66575315:G:A	4.36141e-07	-1.2837	-1.24932	3.31623e-06	-1.3148	-1.40002
66575746	chr5:66575746:G:C	4.38466e-07	-1.30004	-1.22765	3.32386e-06	-1.33005	-1.38247
66575878	chr5:66575878:G:A	1.015e-06	-1.02205e-10	-1.68833	9.22397e-06	-1.02205e-10	-1.69184
66576049	chr5:66576049:A:G	1.01145e-06	-1.02205e-10	-1.69184	9.42524e-06	-1.02205e-10	-1.67025
66576165	chr5:66576165:G:A	5.88883e-07	-0.956164	-1.27659	5.2281e-06	-0.85684	-1.40276
66576225	chr5:66576225:G:A	3.29615e-07	-1.35362	-1.45943	3.87551e-06	-1.26868	-1.29029
66576619	chr5:66576619:T:C	4.49404e-07	-1.29485	-1.2082	3.39911e-06	-1.3252	-1.36493
66576647	chr5:66576647:T:G	1.70885e-06	-1.33967	0.172274	1.34615e-05	-1.36788	0.0540621
66576736	chr5:66576736:G:A	4.37351e-07	-1.28464	-1.2456	3.32288e-06	-1.31566	-1.39715
66576758	chr5:66576758:C:T	1.75636e-05	-1.02205e-10	1.16261	0.000114112	-1.02205e-10	0.823538
66576892	chr5:66576892:T:C	3.5763e-07	-1.31925	-1.41223	2.84133e-06	-1.34792	-1.52146
66576931	chr5:66576931:G:A	1.59672e-06	-1.23527	-7.12552e-10	1.48327e-05	-1.21681	-7.12552e-10
66577145	chr5:66577145:G:T	2.04987e-06	-0.985445	-7.12552e-10	2.28858e-05	-0.783129	-7.12552e-10
66577249	chr5:66577249:A:G	2.3157e-06	-1.22748	0.363973	1.12602e-05	-1.26402	-0.22835
66577253	chr5:66577253:A:G	4.78953e-07	-1.3342	-1.10517	3.9188e-06	-1.40923	-1.13863
66577460	chr5:66577460:T:C	1.2212e-06	-1.50339	-7.12552e-10	1.11361e-05	-1.50345	-7.12552e-10
66577972	chr5:66577972:A:G	4.40947e-07	-1.31234	-1.20971	3.33438e-06	-1.34147	-1.36789
66578137	chr5:66578137:G:T	1.02787e-06	-1.02205e-10	-1.67573	9.23561e-06	-1.02205e-10	-1.69058
66578193	chr5:66578193:G:T	1.53524e-06	-1.02205e-10	-1.27454	1.86201e-05	-1.02205e-10	-0.989405
66578323	chr5:66578323:CT:C	1.8826e-05	-1.02205e-10	1.23202	0.000121665	-1.02205e-10	0.887623
66578422	chr5:66578422:A:G	4.3121e-07	-1.31777	-1.22661	3.27249e-06	-1.34641	-1.38168
66578589	chr5:66578589:G:T	4.5282e-07	-1.48535	-1.01013	3.60164e-06	-1.49777	-1.13449
66579013	chr5:66579013:T:C	1.84362e-05	-1.02205e-10	1.21109	0.00011929	-1.02205e-10	0.867915
66579034	chr5:66579034:G:A	3.92581e-07	-1.3192	-1.31904	3.03445e-06	-1.34775	-1.45587
66579186	chr5:66579186:A:G	4.30781e-07	-1.29978	-1.2456	3.27684e-06	-1.32961	-1.39715
66579619	chr5:66579619:T:C	4.27197e-07	-1.30813	-1.2456	3.25133e-06	-1.33743	-1.39715
66579634	chr5:66579634:T:C	4.41871e-07	-1.30199	-1.21797	3.34299e-06	-1.33171	-1.37507
66579832	chr5:66579832:G:A	4.43732e-07	-1.30064	-1.21511	3.35594e-06	-1.33054	-1.37238
66579835	chr5:66579835:C:T	4.21549e-07	-1.32238	-1.24466	3.21133e-06	-1.35065	-1.39631
66579990	chr5:66579990:C:T	4.17472e-07	-1.33165	-1.24511	3.18278e-06	-1.35918	-1.39671
66580049	chr5:66580049:C:T	4.19217e-07	-1.32723	-1.24536	3.1945e-06	-1.35515	-1.39706
66580110	chr5:66580110:T:G	3.26527e-07	-1.52432	-1.29814	4.89566e-06	-1.52594	-0.799352
66580326	chr5:66580326:T:C	4.29611e-07	-1.3018	-1.2463	3.26843e-06	-1.33152	-1.39782
66580753	chr5:66580753:A:G	8.06789e-07	-1.5225	-0.395413	6.98159e-06	-1.52535	-0.445021
66580789	chr5:66580789:G:C	2.2806e-07	-1.48965	-1.69172	2.3632e-06	-1.46391	-1.58972
66581333	chr5:66581333:T:A	1.75576e-06	-1.02205e-10	-1.14032	1.8234e-05	-1.02205e-10	-1.01036
66581436	chr5:66581436:G:T	4.15664e-07	-1.48499	-1.09611	3.1485e-06	-1.49464	-1.27208
66581564	chr5:66581564:A:G	4.20819e-07	-1.48561	-1.08317	3.17948e-06	-1.49511	-1.26182
66581766	chr5:66581766:T:C	1.54169e-06	-1.02205e-10	-1.27035	1.42195e-05	-1.02205e-10	-1.25903
66581831	chr5:66581831:C:T	4.03762e-07	-1.47791	-1.13224	3.07578e-06	-1.48833	-1.30176
66581836	chr5:66581836:T:C	3.95353e-06	-1.02205e-10	-0.328614	4.32015e-05	-1.02205e-10	-0.147769
66581890	chr5:66581890:G:A	4.09825e-07	-1.47601	-1.11924	3.11472e-06	-1.48665	-1.29085
66582024	chr5:66582024:CA:C	4.09366e-07	-1.47878	-1.11759	3.11192e-06	-1.48909	-1.28931
66582134	chr5:66582134:C:T	9.23686e-07	-0.30232	-1.48029	9.81242e-06	-0.321393	-1.3086
66582155	chr5:66582155:G:A	4.75304e-07	-1.32516	-1.12186	4.01143e-06	-1.25924	-1.26526
66582236	chr5:66582236:C:T	1.57372e-06	-1.02205e-10	-1.24978	1.05529e-05	-1.02205e-10	-1.55724
66582277	chr5:66582277:C:T	3.98176e-07	-1.48608	-1.138	3.03965e-06	-1.49552	-1.30638
66583550	chr5:66583550:A:G	1.26817e-06	-1.46565	-7.12552e-10	1.11121e-05	-1.50561	-7.12552e-10
66583573	chr5:66583573:C:A	5.25622e-07	-0.654772	-1.69162	7.21375e-06	-0.412824	-1.52483
66583574	chr5:66583574:A:G	1.25842e-06	-1.02205e-10	-1.47337	1.02925e-05	-1.02205e-10	-1.58223
66583925	chr5:66583925:T:C	1.9849e-06	-1.52602	0.508362	3.3781e-05	-1.49399	1.10025
66584038	chr5:66584038:T:C	1.43467e-06	0.138266	-1.48055	9.48429e-06	-0.0562683	-1.60774
66584124	chr5:66584124:C:T	2.05076e-06	-1.02205e-10	-0.985011	9.60018e-06	-1.02205e-10	-1.65186
66584457	chr5:66584457:G:A	1.44243e-06	-1.15941	-0.177481	8.94828e-06	-1.22094	-0.501247
66584509	chr5:66584509:C:T	9.59992e-07	-0.1867	-1.55735	1.01e-05	0.0833039	-1.68442
66584832	chr5:66584832:C:T	1.06519e-06	-1.02205e-10	-1.64007	1.09274e-05	-1.02205e-10	-1.52238
66585373	chr5:66585373:C:T	4.13434e-07	-1.17019	-1.41629	3.21352e-06	-1.23723	-1.50905
66585820	chr5:66585820:A:G	1.47187e-06	-1.02205e-10	-1.31669	1.26432e-05	-1.02205e-10	-1.37653
66586047	chr5:66586047:G:T	1.07397e-06	-1.02205e-10	-1.63187	1.07334e-05	-1.02205e-10	-1.54028
66586155	chr5:66586155:C:T	2.5204e-06	-1.02205e-10	-0.778804	9.82694e-06	-1.02205e-10	-1.62852
66586264	chr5:66586264:A:G	6.28471e-07	-0.479383	-1.68831	7.63019e-06	-0.243252	-1.63828
66586583	chr5:66586583:G:A	7.79183e-07	-0.415844	-1.53689	7.84826e-06	-0.174067	-1.67929
66586656	chr5:66586656:T:C	1.13448e-06	-1.02205e-10	-1.57705	9.445e-06	-1.02205e-10	-1.66816
66586913	chr5:66586913:C:T	3.351e-06	-0.493965	-7.12552e-10	3.25758e-05	-0.430075	-7.12552e-10
66587425	chr5:66587425:C:G	5.06135e-06	-1.02205e-10	-0.0815901	6.42926e-05	-1.02205e-10	0.249799
66587647	chr5:66587647:G:A	1.27617e-06	-1.02205e-10	-1.45936	1.11169e-05	-1.02205e-10	-1.50518
66588377	chr5:66588377:C:A	4.57362e-07	-1.28537	-1.20013	7.67738e-06	-1.18368	-0.691687
66588643	chr5:66588643:G:T	1.01308e-06	-1.02205e-10	-1.69023	9.49788e-06	-1.02205e-10	-1.66258
66588657	chr5:66588657:G:A	1.02152e-06	-1.02205e-10	-1.68194	9.23959e-06	-1.02205e-10	-1.69015
66588722	chr5:66588722:C:T	1.02747e-06	-1.02205e-10	-1.67612	9.26823e-06	-1.02205e-10	-1.68705
66588795	chr5:66588795:G:T	4.34848e-07	-1.30762	-1.22836	7.22655e-06	-1.21493	-0.720951
66589412	chr5:66589412:G:A	4.35764e-07	-0.846146	-1.68773	4.90662e-06	-0.653749	-1.66931
66589415	chr5:66589415:G:C	1.02136e-06	-1.02205e-10	-1.68209	9.24568e-06	-1.02205e-10	-1.68949
66589463	chr5:66589463:T:C	5.67142e-07	-1.04829	-1.22207	8.66039e-06	-0.991442	-0.763443
66589850	chr5:66589850:A:G	5.38754e-07	-1.00315	-1.31857	7.8898e-06	-0.944099	-0.903976
66589864	chr5:66589864:G:A	7.78676e-07	-0.3289	-1.62448	1.01218e-05	-0.251104	-1.34785
66590169	chr5:66590169:A:C	5.36583e-07	-0.871598	-1.45416	4.06712e-06	-0.967734	-1.54298
66590203	chr5:66590203:C:T	3.02405e-06	-1.02205e-10	-0.596625	2.51975e-05	-1.02205e-10	-0.686902
66590272	chr5:66590272:C:T	1.57979e-06	-1.02205e-10	-1.24593	1.26897e-05	-1.02205e-10	-1.37285
66590275	chr5:66590275:T:C	1.0277e-06	-1.02205e-10	-1.6759	9.27737e-06	-1.02205e-10	-1.68607
66590277	chr5:66590277:T:C	1.06401e-06	-1.15007	-0.491111	1.49319e-05	-1.10678	-0.103366
66590401	chr5:66590401:A:G	1.63928e-06	-0.683768	-0.5252	2.41593e-05	-0.612324	-0.116651
66590420	chr5:66590420:G:A	5.71036e-07	-0.626908	-1.63662	5.54647e-06	-0.515859	-1.68462
66590694	chr5:66590694:A:G	1.38686e-06	-1.48261	0.106426	2.52618e-05	-1.3904	0.706047
66590764	chr5:66590764:A:G	4.20425e-07	-1.28948	-1.28024	6.11664e-06	-1.18681	-0.915825
66591026	chr5:66591026:TA:T	3.18296e-07	-1.32844	-1.51955	2.60809e-06	-1.36179	-1.59324
66591321	chr5:66591321:A:G	1.01364e-06	-1.02205e-10	-1.68967	9.30683e-06	-1.02205e-10	-1.6829
66591809	chr5:66591809:G:T	2.4415e-05	1.49197	-7.12552e-10	0.000245847	1.59106	-7.12552e-10
66592457	chr5:66592457:G:A	1.85384e-06	0.338225	-1.42419	2.22492e-05	0.545008	-1.35635
66592829	chr5:66592829:T:A	2.13993e-06	-0.109902	-0.832548	2.09498e-05	0.0714914	-0.943006
66592830	chr5:66592830:C:T	2.1599e-06	-0.10776	-0.825399	2.11712e-05	0.0753263	-0.936331
66592928	chr5:66592928:G:A	1.96907e-06	-1.02566	-7.12552e-10	1.93258e-05	-0.952205	-7.12552e-10
66593082	chr5:66593082:C:T	1.13746e-05	-1.02205e-10	0.728156	4.29692e-05	-1.02205e-10	-0.153161
66593098	chr5:66593098:C:T	1.69613e-06	-0.0212492	-1.15363	1.73093e-05	0.164972	-1.22738
66593200	chr5:66593200:A:G	1.25218e-05	-1.02205e-10	0.824252	4.65961e-05	-1.02205e-10	-0.0721284
66593483	chr5:66593483:T:C	6.23233e-07	-1.34342	-0.832638	9.41113e-06	-1.39105	-0.280704
66593589	chr5:66593589:C:T	1.65053e-06	-1.02205e-10	-1.20212	1.31886e-05	-1.02205e-10	-1.33429
66594058	chr5:66594058:A:G	3.47225e-06	-1.02205e-10	-0.45842	3.25861e-05	-1.02205e-10	-0.429759
66594516	chr5:66594516:A:T	4.02533e-07	-1.49666	-1.11654	2.96481e-06	-1.50626	-1.32057
66594639	chr5:66594639:T:C	5.12818e-07	-1.36865	-1.0024	7.56049e-06	-1.41168	-0.479027
66594813	chr5:66594813:C:T	1.42431e-05	-1.02205e-10	0.953051	5.74829e-05	-1.02205e-10	0.137843
66594869	chr5:66594869:T:C	1.66175e-06	-1.02205e-10	-1.19535	1.32394e-05	-1.02205e-10	-1.33045
66595375	chr5:66595375:C:T	2.56832e-06	0.166688	-0.926657	2.66137e-05	0.365743	-0.997961
66595404	chr5:66595404:C:T	1.77148e-06	0.560434	-1.69184	2.04646e-05	0.783703	-1.67865
66595714	chr5:66595714:C:T	6.01476e-07	-0.722932	-1.48866	4.29935e-06	-0.825175	-1.63001
66595792	chr5:66595792:G:A	1.4955e-05	-1.02205e-10	1.00182	5.98648e-05	-1.02205e-10	0.178443
66596020	chr5:66596020:A:C	1.1937e-06	-1.52617	-7.12552e-10	1.3125e-05	-1.33913	-7.12552e-10
66596027	chr5:66596027:T:C	1.01298e-06	-1.02205e-10	-1.69033	9.36831e-06	-1.02205e-10	-1.67631
66596029	chr5:66596029:C:T	1.49577e-05	-1.02205e-10	1.002	5.98737e-05	-1.02205e-10	0.178593
66596324	chr5:66596324:G:T	1.01399e-06	-1.02205e-10	-1.68933	9.49612e-06	-1.02205e-10	-1.66276
66596358	chr5:66596358:C:T	1.32333e-06	-1.02205e-10	-1.42307	1.53736e-05	-1.02205e-10	-1.181
66596468	chr5:66596468:G:A	2.69207e-06	-1.02205e-10	-0.712911	2.21147e-05	-1.02205e-10	-0.8174
66596620	chr5:66596620:C:G	7.06859e-07	-0.391877	-1.65827	1.0724e-05	-0.0948319	-1.44633
66596766	chr5:66596766:C:T	6.69502e-07	-0.641838	-1.4626	4.70154e-06	-0.7502	-1.61555
66597232	chr5:66597232:A:C	2.65419e-06	-0.727083	-7.12552e-10	2.02541e-05	-0.90529	-7.12552e-10
66597535	chr5:66597535:TG:T	8.35376e-07	-1.34058	-0.542518	1.67024e-05	-1.38813	0.29004
66598378	chr5:66598378:G:A	1.50574e-06	-1.29394	-7.12552e-10	1.32369e-05	-1.33063	-7.12552e-10
66598592	chr5:66598592:G:C	9.86439e-06	-1.02205e-10	0.585708	4.63443e-05	-1.02205e-10	-0.0775473
66598634	chr5:66598634:T:G	2.50927e-06	0.307607	-1.09084	2.89516e-05	0.513699	-1.06172
66599156	chr5:66599156:T:G	4.1712e-06	-1.02205e-10	-0.275018	3.91699e-05	-1.02205e-10	-0.245737
66599254	chr5:66599254:G:C	1.10339e-06	0.0830888	-1.68792	9.04394e-06	-0.178613	-1.53294
66599365	chr5:66599365:A:G	1.49692e-06	-0.171833	-1.12798	1.76383e-05	-0.36714	-0.676434
66600047	chr5:66600047:T:C	1.83187e-06	-1.39147	0.293582	4.1577e-05	-1.42487	1.23877
66600718	chr5:66600718:G:A	1.17614e-06	-1.02205e-10	-1.54099	1.05086e-05	-1.02205e-10	-1.56145
66600970	chr5:66600970:T:C	3.49021e-06	0.24193	-0.69519	3.06131e-05	0.0951339	-0.587349
66602035	chr5:66602035:C:T	5.88102e-07	-0.902608	-1.33147	5.85787e-06	-0.762557	-1.3833
66602191	chr5:66602191:T:C	1.96553e-06	-0.349418	-0.678042	1.74492e-05	-0.477536	-0.576817
66602261	chr5:66602261:G:A	6.78941e-06	-0.322598	0.53474	0.000103836	0.531438	0.197732
66602476	chr5:66602476:A:T	6.53174e-05	-1.02205e-10	2.47603	0.000231099	-1.02205e-10	1.5292
66602583	chr5:66602583:G:T	3.54447e-07	-1.08438	-1.65604	4.366e-06	-1.17677	-1.26303
66602592	chr5:66602592:T:C	1.58437e-05	-1.02205e-10	1.05955	0.000101919	-1.02205e-10	0.710533
66602694	chr5:66602694:G:A	2.17711e-06	-0.302924	-0.6223	1.83584e-05	-0.425256	-0.5783
66602924	chr5:66602924:G:C	1.33756e-06	-1.02205e-10	-1.41238	1.27284e-05	-1.02205e-10	-1.36981
66603348	chr5:66603348:T:C	1.01881e-06	-0.124875	-1.55971	9.56491e-06	-0.323075	-1.33247
66603550	chr5:66603550:T:G	2.0431e-06	-0.178283	-0.810472	1.80427e-05	-0.304511	-0.716394
66604553	chr5:66604553:C:T	7.60475e-05	-1.02205e-10	2.62814	0.00030493	-1.02205e-10	1.80644
66604991	chr5:66604991:T:C	1.19126e-06	-1.426	-0.102218	2.71198e-05	-1.4561	0.842718
66605328	chr5:66605328:C:T	1.04853e-06	-1.02205e-10	-1.65583	9.22421e-06	-1.02205e-10	-1.69181
66605557	chr5:66605557:T:C	5.9256e-07	-0.645293	-1.58123	4.52534e-06	-0.771141	-1.63281
66605959	chr5:66605959:T:C	0.000115906	-1.02205e-10	3.04956	0.000445878	-1.02205e-10	2.1864
66606079	chr5:66606079:T:TACC	8.31059e-05	-1.02205e-10	2.71689	0.000330595	-1.02205e-10	1.88725
66606172	chr5:66606172:G:T	5.7982e-06	0.0543246	-7.12552e-10	4.07212e-05	-0.206895	-7.12552e-10
66606556	chr5:66606556:T:G	1.03148e-06	-1.02205e-10	-1.67222	9.24224e-06	-1.02205e-10	-1.68986
66606680	chr5:66606680:G:A	3.87145e-06	-1.02205e-10	-0.349593	2.80869e-05	-1.02205e-10	-0.578343
66606701	chr5:66606701:G:A	2.67254e-05	1.58239	-7.12552e-10	0.000268956	1.6809	-7.12552e-10
66607576	chr5:66607576:T:C	1.01146e-06	-1.02205e-10	-1.69183	9.2343e-06	-1.02205e-10	-1.69072
66607761	chr5:66607761:C:G	1.03909e-06	-1.02205e-10	-1.66488	9.37415e-06	-1.02205e-10	-1.67569
66608104	chr5:66608104:C:A	1.22439e-06	-1.19801	-0.302771	3.22726e-05	-1.11241	0.672985
66608496	chr5:66608496:C:T	3.88448e-06	-1.31033	0.964095	2.0292e-05	-1.38277	0.479354
66608886	chr5:66608886:C:G	1.32384e-06	-1.02205e-10	-1.42269	1.06341e-05	-1.02205e-10	-1.54958
66608970	chr5:66608970:T:C	1.95239e-06	-1.02205e-10	-1.03417	1.62728e-05	-1.02205e-10	-1.12415
66609170	chr5:66609170:C:T	1.26976e-06	-1.46439	-7.12552e-10	1.23936e-05	-1.39646	-7.12552e-10
66609346	chr5:66609346:T:C	5.70958e-07	-0.575051	-1.68861	4.27212e-06	-0.775821	-1.68571
66609472	chr5:66609472:C:T	1.5844e-06	-1.02205e-10	-1.24302	1.57209e-05	-1.02205e-10	-1.15865
66609477	chr5:66609477:C:T	1.06436e-06	-1.02205e-10	-1.64085	9.23843e-06	-1.02205e-10	-1.69027
66609544	chr5:66609544:C:T	1.07445e-06	-1.02205e-10	-1.63142	1.15086e-05	-1.02205e-10	-1.47055
66609617	chr5:66609617:G:T	1.5423e-06	-1.02205e-10	-1.26995	1.47809e-05	-1.02205e-10	-1.22031
66609737	chr5:66609737:A:G	2.28354e-06	-1.02205e-10	-0.877497	1.83617e-05	-1.02205e-10	-1.00338
66609825	chr5:66609825:G:A	1.39891e-06	-1.02205e-10	-1.36753	1.50679e-05	-1.02205e-10	-1.20108
66609918	chr5:66609918:T:G	1.01199e-06	-1.02205e-10	-1.69131	9.33647e-06	-1.02205e-10	-1.67972
66610551	chr5:66610551:C:T	8.40847e-07	-0.24213	-1.63444	6.59983e-06	-0.342014	-1.68459
66610639	chr5:66610639:G:A	7.8363e-06	0.355544	-7.12552e-10	6.26352e-05	0.223682	-7.12552e-10
66610723	chr5:66610723:G:T	3.45208e-07	-1.1157	-1.65114	4.32057e-06	-1.06379	-1.38647
66611743	chr5:66611743:A:G	3.22213e-07	-1.19947	-1.6363	4.09251e-06	-1.15237	-1.35212
66612023	chr5:66612023:G:A	1.45894e-06	-1.02205e-10	-1.32551	1.28152e-05	-1.02205e-10	-1.36301
66612051	chr5:66612051:C:T	1.08532e-06	0.0596014	-1.68095	8.79501e-06	-0.047852	-1.69161
66612124	chr5:66612124:G:A	1.01354e-06	-1.02205e-10	-1.68977	1.03359e-05	-1.02205e-10	-1.57802
66612359	chr5:66612359:A:G	2.59267e-07	-1.4998	-1.55332	2.87611e-06	-1.52619	-1.33102
66612513	chr5:66612513:G:A	1.01209e-06	-1.02205e-10	-1.69121	1.01841e-05	-1.02205e-10	-1.59282
66612578	chr5:66612578:A:C	1.24297e-06	-1.02205e-10	-1.48572	1.31985e-05	-1.02205e-10	-1.33354
66612598	chr5:66612598:T:A	4.48516e-07	-1.27861	-1.22643	3.01265e-06	-1.35422	-1.45661
66612648	chr5:66612648:T:C	4.37459e-06	-1.02205e-10	-0.22741	5.36477e-05	-1.02205e-10	0.0687933
66612748	chr5:66612748:C:T	4.70212e-07	-1.26336	-1.19444	8.46075e-06	-1.19186	-0.586343
66612815	chr5:66612815:A:G	2.7746e-07	-1.52581	-1.45949	5.99731e-06	-1.52359	-0.59874
66612918	chr5:66612918:A:G	1.28485e-06	-1.02205e-10	-1.45258	1.29435e-05	-1.02205e-10	-1.35305
66612986	chr5:66612986:A:G	2.20003e-07	-1.52592	-1.69141	2.12865e-06	-1.46888	-1.68928
66613206	chr5:66613206:G:A	4.349e-06	-1.02205e-10	-0.233278	4.05192e-05	-1.02205e-10	-0.211868
66613335	chr5:66613335:T:G	1.01383e-06	-1.02205e-10	-1.68949	9.22843e-06	-1.02205e-10	-1.69136
66613368	chr5:66613368:T:C	7.3946e-07	-0.976485	-1.02857	4.50948e-06	-1.0798	-1.32767
66613403	chr5:66613403:A:G	2.36057e-07	-1.50494	-1.64196	2.11911e-06	-1.52611	-1.63654
66613486	chr5:66613486:G:A	3.42201e-06	-0.312256	-0.16074	5.61322e-05	0.572905	-0.45884
66613595	chr5:66613595:C:T	2.39328e-07	-1.49805	-1.63509	2.10482e-06	-1.52625	-1.64317
66613843	chr5:66613843:T:G	2.63517e-06	-1.02205e-10	-0.734277	1.51828e-05	-1.02205e-10	-1.19348
66613939	chr5:66613939:T:TG	2.42591e-07	-1.49074	-1.62886	2.09585e-06	-1.52549	-1.64819
66613967	chr5:66613967:C:T	1.24022e-06	-1.48794	-7.12552e-10	1.19858e-05	-1.42992	-7.12552e-10
66614032	chr5:66614032:T:C	1.84794e-05	-1.02205e-10	1.21344	9.65115e-05	-1.02205e-10	0.656017
66614071	chr5:66614071:A:G	6.85331e-06	0.221509	-7.12552e-10	4.7327e-05	-0.0565633	-7.12552e-10
66614488	chr5:66614488:T:C	1.01519e-06	-1.03208	-0.656073	5.77776e-06	-1.12316	-1.03647
66614891	chr5:66614891:T:C	2.26886e-07	-1.52421	-1.66232	2.22095e-06	-1.51332	-1.60239
66615144	chr5:66615144:G:A	4.10226e-07	-1.21564	-1.37863	3.35125e-06	-1.23884	-1.46548
66615461	chr5:66615461:G:A	3.21417e-07	-1.14763	-1.69061	4.26348e-06	-0.795132	-1.66843
66615465	chr5:66615465:T:C	3.46487e-07	-1.10401	-1.65912	4.7399e-06	-0.763244	-1.59439
66615603	chr5:66615603:C:T	1.27484e-06	-1.4604	-7.12552e-10	1.11358e-05	-1.50348	-7.12552e-10
66615753	chr5:66615753:G:A	1.3122e-06	0.077371	-1.50889	1.09342e-05	0.0512313	-1.57298
66615883	chr5:66615883:A:G	1.01284e-06	-1.02205e-10	-1.69047	9.46306e-06	-1.02205e-10	-1.66625
66616082	chr5:66616082:T:C	1.14586e-05	-1.34049	2.07602	2.94907e-05	-0.568494	0.0389241
66616157	chr5:66616157:T:C	6.93197e-06	-0.193305	0.426226	0.000131727	1.0358	-0.0687133
66616475	chr5:66616475:C:T	3.60164e-06	-1.02205e-10	-0.421833	2.68176e-05	-1.02205e-10	-0.624588
66616737	chr5:66616737:G:C	1.19444e-06	-1.52554	-7.12552e-10	1.17708e-05	-1.44802	-7.12552e-10
66616761	chr5:66616761:T:A	1.66151e-06	-1.02205e-10	-1.1955	1.74377e-05	-1.02205e-10	-1.05501
66617212	chr5:66617212:T:C	4.33572e-06	-1.02205e-10	-0.236336	7.19731e-05	-1.02205e-10	0.362648
66617244	chr5:66617244:C:G	0.000269074	-1.02205e-10	3.89176	5.73804e-05	-1.02205e-10	0.136058
66617247	chr5:66617247:C:T	5.86189e-06	0.0652499	-7.12552e-10	0.00121593	3.18962	-7.12552e-10
66617413	chr5:66617413:T:A	5.10518e-07	-0.974078	-1.40147	5.20771e-06	-1.50376	-0.759741
66617474	chr5:66617474:TA:T	5.16434e-07	-0.67626	-1.68777	5.06251e-06	-0.600142	-1.69164
66617564	chr5:66617564:C:T	8.39038e-06	1.63201	-1.20815	0.000117569	1.07945	-0.226068
66617748	chr5:66617748:C:T	5.02402e-07	-0.729987	-1.66159	1.17534e-05	0.240807	-1.69031
66617999	chr5:66617999:C:T	4.65958e-06	-1.02205e-10	-0.164297	0.00014081	-1.02205e-10	1.03377
66618060	chr5:66618060:A:G	3.56648e-06	0.823269	-1.25491	0.000415492	2.83759	-0.721774
66618459	chr5:66618459:G:A	1.98522e-06	0.447964	-1.46546	0.00012501	2.59765	-1.68291
66618668	chr5:66618668:G:GTTTA	0.000105183	1.89844	1.05404	0.00161801	1.29829	2.17702
66619020	chr5:66619020:C:T	1.01224e-06	-1.02205e-10	-1.69106	9.80927e-06	-1.02205e-10	-1.63032
66619112	chr5:66619112:T:G	1.57999e-06	-0.742357	-0.503444	0.00034949	2.76777	-0.824941
66619259	chr5:66619259:G:T	7.58363e-07	-0.755763	-1.22405	3.45235e-05	0.191554	-0.56356
66619928	chr5:66619928:A:G	5.75828e-07	-0.627112	-1.62806	1.36371e-05	0.376546	-1.6774
66619966	chr5:66619966:G:A	4.78346e-07	-0.866892	-1.57375	2.18497e-06	-1.48242	-1.64962
66620293	chr5:66620293:A:G	1.03473e-06	-1.02205e-10	-1.66908	1.01789e-05	-1.02205e-10	-1.59333
66620516	chr5:66620516:A:T	5.86076e-07	-0.620215	-1.61731	1.38399e-05	0.386376	-1.67246
66620551	chr5:66620551:A:G	4.37803e-06	-1.02205e-10	-0.226624	2.13081e-05	-1.02205e-10	-0.854557
66620555	chr5:66620555:G:A	3.08996e-07	-1.38139	-1.49626	3.52495e-06	-1.17333	-1.48045
66620956	chr5:66620956:G:A	0.000213693	2.73541	0.925905	0.0033624	2.12809	2.07867
66621118	chr5:66621118:G:A	5.67472e-06	-1.02205e-10	0.0327977	0.000148599	-1.02205e-10	1.08761
66621150	chr5:66621150:C:T	5.44606e-07	-0.763691	-1.54723	2.28052e-06	-1.45429	-1.63495
66621212	chr5:66621212:G:T	1.05795e-06	-1.02205e-10	-1.64689	9.51259e-06	-1.02205e-10	-1.66103
66621357	chr5:66621357:T:C	3.04546e-06	0.581539	-1.17111	0.000106753	2.44797	-1.6911
66621602	chr5:66621602:A:T	4.78411e-06	-1.02205e-10	-0.137923	0.00011905	-1.02205e-10	0.865897
66621868	chr5:66621868:G:A	1.07847e-06	-1.02205e-10	-1.62768	1.09701e-05	-1.02205e-10	-1.51847
66622130	chr5:66622130:G:A	1.38044e-06	-1.02205e-10	-1.38082	1.00071e-05	-1.02205e-10	-1.61035
66622479	chr5:66622479:A:T	1.19573e-06	-1.52446	-7.12552e-10	1.1832e-05	-1.44284	-7.12552e-10
66622503	chr5:66622503:T:G	8.09903e-06	-1.02205e-10	0.388522	0.000106991	-1.02205e-10	0.759095
66622808	chr5:66622808:C:A	1.44213e-06	-1.02205e-10	-1.3371	1.53447e-05	-1.02205e-10	-1.18287
66622831	chr5:66622831:A:C	3.07078e-07	-1.38443	-1.49944	2.33822e-06	-1.40863	-1.65562
66622866	chr5:66622866:A:C	1.30586e-06	-1.43636	-7.12552e-10	1.32722e-05	-1.32798	-7.12552e-10
66622908	chr5:66622908:G:A	1.03687e-06	-1.02205e-10	-1.66702	1.04324e-05	-1.02205e-10	-1.56873
66623071	chr5:66623071:T:A	2.84032e-06	0.578056	-1.23736	0.000106183	2.44297	-1.69145
66623262	chr5:66623262:G:A	1.4039e-06	-1.02205e-10	-1.36397	1.17514e-05	-1.02205e-10	-1.44967
66623363	chr5:66623363:C:T	1.19446e-06	-1.02205e-10	-1.52552	9.91366e-06	-1.02205e-10	-1.61973
66623471	chr5:66623471:G:A	0.00176022	-1.02205e-10	5.76997	0.000104031	-1.02205e-10	0.731042
66623536	chr5:66623536:C:T	1.05522e-06	-1.02205e-10	-1.64948	1.08202e-05	-1.02205e-10	-1.53223
66623577	chr5:66623577:A:G	1.04585e-06	-1.37097	-0.287427	4.99447e-06	-1.38517	-0.920146
66623644	chr5:66623644:A:G	1.01612e-06	-1.02205e-10	-1.68723	9.25672e-06	-1.02205e-10	-1.6883
66623750	chr5:66623750:A:G	1.24414e-06	-1.02205e-10	-1.48478	1.2525e-05	-1.02205e-10	-1.38592
66624061	chr5:66624061:T:C	9.64803e-05	-1.02205e-10	2.86612	0.000787082	-1.02205e-10	2.75469
66624480	chr5:66624480:A:T	2.48972e-07	-1.49579	-1.59785	6.69195e-06	-0.342403	-1.67034
66624652	chr5:66624652:A:G	0.00179855	-1.02205e-10	5.79151	0.000105311	-1.02205e-10	0.743273
66624653	chr5:66624653:C:T	1.08159e-06	-1.02205e-10	-1.62479	1.13128e-05	-1.02205e-10	-1.48771
66624848	chr5:66624848:G:A	5.40301e-07	-0.702517	-1.61633	1.22711e-05	0.264277	-1.67068
66624962	chr5:66624962:G:A	7.14516e-06	0.700829	-0.437616	0.00032998	2.60508	-0.719696
66625028	chr5:66625028:A:G	4.11104e-06	-1.02205e-10	-0.289547	0.000101711	-1.02205e-10	0.708487
66625038	chr5:66625038:TA:T	2.553e-06	0.414551	-1.18051	8.39931e-05	2.20845	-1.69136
66625201	chr5:66625201:T:G	4.08252e-06	-1.02205e-10	-0.296507	0.000103783	-1.02205e-10	0.728659
66625364	chr5:66625364:G:A	3.41515e-07	-1.30161	-1.47598	3.26473e-06	-1.27166	-1.4588
66626156	chr5:66626156:TA:T	2.99319e-07	-1.34731	-1.56215	3.15248e-06	-1.2175	-1.54796
66626197	chr5:66626197:C:T	3.3738e-06	0.536954	-1.02414	0.000386738	2.39084	-0.346741
66626364	chr5:66626364:A:G	2.62083e-07	-1.38401	-1.65831	2.9022e-06	-1.16683	-1.68135
66626550	chr5:66626550:G:A	1.24422e-06	-1.02205e-10	-1.48472	1.25258e-05	-1.02205e-10	-1.38586
66626926	chr5:66626926:G:A	4.81031e-06	0.461135	-0.593597	0.000535953	2.29387	0.0765326
66627048	chr5:66627048:CAT:C	1.04659e-06	-0.944199	-0.713487	0.000179482	2.27962	-1.00319
66627080	chr5:66627080:G:A	1.0783e-06	-1.02205e-10	-1.62784	9.67845e-06	-1.02205e-10	-1.64374
66627551	chr5:66627551:G:A	0.00139941	-1.02205e-10	5.54058	9.99981e-05	-1.02205e-10	0.691506
66627600	chr5:66627600:A:G	4.40442e-06	0.193389	-0.414003	0.00025666	0.70112	0.932989
66627756	chr5:66627756:G:A	3.28497e-07	-1.35982	-1.45663	3.84441e-06	-1.5212	-1.04582
66627851	chr5:66627851:T:C	2.99678e-06	-1.02205e-10	-0.605683	3.08553e-05	-1.02205e-10	-0.484335
66628236	chr5:66628236:G:A	1.86887e-05	1.2247	-7.12552e-10	0.00041061	2.104	-7.12552e-10
66628316	chr5:66628316:G:A	1.02099e-06	-1.02205e-10	-1.68245	9.36881e-06	-1.02205e-10	-1.67626
66628516	chr5:66628516:A:T	1.23536e-05	-1.02205e-10	0.810729	0.000128299	-1.02205e-10	0.940717
66628775	chr5:66628775:T:G	8.29566e-05	-1.47892	4.19401	1.99698e-05	-1.50387	0.584443
66628992	chr5:66628992:A:G	0.0394824	-1.48047	10.3609	0.000624595	-0.764206	3.28766
66629434	chr5:66629434:T:A	0.046583	0.73045	8.31532	0.000441144	1.20375	0.971973
66629620	chr5:66629620:T:C	1.53825e-06	-1.02205e-10	-1.27258	1.19519e-05	-1.02205e-10	-1.43275
66629679	chr5:66629679:T:C	1.68723e-06	-1.02205e-10	-1.18014	1.15991e-05	-1.02205e-10	-1.46272
66630104	chr5:66630104:C:T	1.17825e-06	-1.02205e-10	-1.53919	9.81284e-06	-1.02205e-10	-1.62995
66630127	chr5:66630127:C:T	1.2356e-05	2.1537	-1.34278	0.0172471	6.04044	-0.198688
66630220	chr5:66630220:A:T	7.22301e-06	0.910278	-0.636228	3.85055e-05	1.42867	-1.69151
66630269	chr5:66630269:C:T	1.1273e-05	2.06089	-1.3417	0.0151347	5.90757	-0.196464
66630436	chr5:66630436:C:T	1.76761e-05	1.16899	-7.12552e-10	0.000388336	2.04823	-7.12552e-10
66630496	chr5:66630496:T:C	1.49345e-06	-1.30213	-7.12552e-10	1.63308e-05	-1.1206	-7.12552e-10
66630512	chr5:66630512:AG:A	1.78202e-06	-1.12548	-7.12552e-10	5.7023e-05	0.129809	-7.12552e-10
66630677	chr5:66630677:A:G	3.11676e-06	-1.02205e-10	-0.566429	5.54356e-05	-1.02205e-10	0.101577
66630838	chr5:66630838:T:C	2.9497e-06	-1.02205e-10	-0.621518	5.18458e-05	-1.02205e-10	0.0346293
66631235	chr5:66631235:G:A	1.12821e-06	-1.02205e-10	-1.58259	9.40914e-06	-1.02205e-10	-1.67196
66631319	chr5:66631319:G:C	2.51365e-06	-1.02205e-10	-0.781486	2.54774e-05	-1.02205e-10	-0.675852
66631358	chr5:66631358:A:G	2.85499e-06	-1.02205e-10	-0.654153	4.97498e-05	-1.02205e-10	-0.0066392
66631571	chr5:66631571:G:A	0.000884479	-1.02205e-10	5.08178	4.70636e-05	-1.02205e-10	-0.0621447
66632013	chr5:66632013:C:G	9.08924e-05	-1.39674	4.20319	2.11757e-05	-1.43912	0.578325
66632217	chr5:66632217:G:A	9.34166e-07	-1.46047	-0.310854	5.66113e-06	-0.714477	-1.46554
66632745	chr5:66632745:T:C	1.80991e-06	-1.02205e-10	-1.10995	1.75025e-05	-1.02205e-10	-1.0513
66632786	chr5:66632786:T:C	3.74794e-06	-0.382017	-7.12552e-10	3.63421e-05	-0.320667	-7.12552e-10
66633384	chr5:66633384:G:A	0.00260021	-0.22091	6.38103	0.00222824	-0.0440208	3.83934
66633417	chr5:66633417:C:T	1.29845e-06	-1.02205e-10	-1.44205	1.06427e-05	-1.02205e-10	-1.54877
66633478	chr5:66633478:G:C	2.88447e-06	-1.02205e-10	-0.643882	5.03207e-05	-1.02205e-10	0.00477141
66633498	chr5:66633498:A:G	9.96991e-06	-1.52	2.11635	0.000102527	0.553408	0.163075
66634130	chr5:66634130:G:T	1.86954e-06	-1.02205e-10	-1.07753	2.52732e-05	-1.02205e-10	-0.683899
66634165	chr5:66634165:T:G	6.05955e-06	0.891076	-0.792663	3.85754e-05	1.42459	-1.68562
66634168	chr5:66634168:TC:T	1.01318e-06	-0.557408	-1.13272	5.33578e-06	-0.791992	-1.44722
66634334	chr5:66634334:C:T	2.90153e-06	-1.02205e-10	-0.637984	5.04842e-05	-1.02205e-10	0.00801573
66634455	chr5:66634455:A:G	6.4935e-06	-1.02205e-10	0.167579	2.35078e-05	-1.02205e-10	-0.756314
66634475	chr5:66634475:A:G	0.000108911	-1.02205e-10	2.98731	2.01675e-05	-1.02205e-10	-0.909571
66634587	chr5:66634587:A:G	2.88308e-06	-1.02205e-10	-0.644364	5.02898e-05	-1.02205e-10	0.00415744
66634615	chr5:66634615:G:A	2.74657e-06	-1.02205e-10	-0.692871	4.71209e-05	-1.02205e-10	-0.0609285
66634727	chr5:66634727:A:G	0.00011354	-1.02205e-10	3.02893	2.05265e-05	-1.02205e-10	-0.891928
66634903	chr5:66634903:C:T	1.0724e-06	-0.567516	-1.06581	5.52863e-06	-0.801572	-1.40213
66634925	chr5:66634925:C:T	2.43975e-05	-0.382408	1.87367	1.21126e-05	0.261151	-1.68055
66635226	chr5:66635226:C:T	1.04269e-06	-1.02205e-10	-1.66142	9.22397e-06	-1.02205e-10	-1.69184
66635255	chr5:66635255:T:TTCTA	2.81908e-06	-1.02205e-10	-0.666814	4.86996e-05	-1.02205e-10	-0.0279741
66635471	chr5:66635471:T:G	2.75992e-06	-1.02205e-10	-0.688019	4.75328e-05	-1.02205e-10	-0.0522257
66635487	chr5:66635487:A:G	1.88394e-06	-1.02205e-10	-1.06986	2.5508e-05	-1.02205e-10	-0.674651
66635504	chr5:66635504:A:G	7.68968e-06	-1.52414	1.8608	7.94023e-05	0.466082	-0.00519985
66636089	chr5:66636089:C:A	2.70208e-06	-1.02205e-10	-0.7092	3.09523e-05	-1.02205e-10	-0.481199
66636101	chr5:66636101:A:G	2.45938e-06	-0.252345	-0.55097	0.000127528	-0.094459	1.02915
66636207	chr5:66636207:C:T	1.25791e-06	-0.462624	-1.01115	6.19723e-06	-0.715718	-1.37382
66636328	chr5:66636328:C:T	8.57377e-07	-0.60043	-1.25667	4.33e-06	-0.823189	-1.62489
66636329	chr5:66636329:G:A	6.93951e-06	-1.02205e-10	0.234008	9.22203e-05	-1.02205e-10	0.610536
66636515	chr5:66636515:C:A	3.26523e-05	0.907097	0.875595	5.80269e-05	1.41208	-1.26482
66637387	chr5:66637387:A:G	6.98313e-06	-1.02205e-10	0.240274	9.32817e-05	-1.02205e-10	0.621979
66637627	chr5:66637627:C:T	2.12994e-06	-1.02205e-10	-0.947127	2.61292e-05	-1.02205e-10	-0.650593
66637731	chr5:66637731:G:A	1.91808e-05	-1.02205e-10	1.25069	0.000123027	-1.02205e-10	0.898758
66638104	chr5:66638104:T:C	6.8689e-07	-0.416774	-1.66203	0.000150982	2.14373	-1.04022
66638286	chr5:66638286:G:A	3.69785e-06	-1.02205e-10	-0.395471	2.52048e-05	-1.02205e-10	-0.686611
66638392	chr5:66638392:C:T	2.23208e-07	-1.51212	-1.69076	2.0369e-05	0.708105	-1.60773
66638564	chr5:66638564:T:C	7.39469e-07	-1.52524	-0.479806	2.92974e-05	0.355742	-0.891888
66638646	chr5:66638646:T:C	3.48709e-06	-1.02205e-10	-0.454156	2.39278e-05	-1.02205e-10	-0.738602
66638718	chr5:66638718:A:G	0.000258099	-0.399379	4.2495	1.47433e-05	0.255213	-1.47807
66638833	chr5:66638833:G:A	2.72085e-06	-1.02205e-10	-0.702277	3.27696e-05	-1.02205e-10	-0.424143
66639064	chr5:66639064:G:A	0.026862	-1.48567	9.98091	1.01795e-05	-1.37687	-0.216398
66639196	chr5:66639196:T:C	0.000227568	-1.02205e-10	3.72423	2.58213e-05	-1.02205e-10	-0.662446
66639514	chr5:66639514:T:TC	1.08857e-06	-1.02205e-10	-1.61836	9.39377e-06	-1.02205e-10	-1.6736
66639669	chr5:66639669:G:A	4.23986e-06	-0.258693	-7.12552e-10	4.49473e-05	-0.108153	-7.12552e-10
66639882	chr5:66639882:A:G	2.22665e-06	-1.02205e-10	-0.902723	2.72125e-05	-1.02205e-10	-0.609969
66640078	chr5:66640078:A:G	1.19135e-06	-1.02205e-10	-1.52814	1.34502e-05	-1.02205e-10	-1.31465
66640305	chr5:66640305:G:C	2.84729e-07	-1.36065	-1.59879	6.41215e-06	-1.22868	-0.826774
66640330	chr5:66640330:C:T	2.75123e-06	-1.02205e-10	-0.691175	2.00459e-05	-1.02205e-10	-0.915619
66640497	chr5:66640497:T:A	2.36729e-06	-0.226163	-0.615315	0.000117461	-0.0679846	0.920446
66640551	chr5:66640551:G:A	0.00183799	-1.43854	7.25174	3.10694e-06	-1.43848	-1.34153
66640850	chr5:66640850:G:T	0.0141987	-1.02205e-10	7.85768	7.31574e-05	-1.02205e-10	0.378969
66641028	chr5:66641028:G:A	0.000252461	-1.02205e-10	3.82804	2.73304e-05	-1.02205e-10	-0.605644
66641538	chr5:66641538:C:T	0.00418778	-1.47831	8.11501	7.86247e-05	-1.50149	1.95253
66641682	chr5:66641682:G:A	6.78442e-06	-1.02205e-10	0.211406	3.50857e-05	-1.02205e-10	-0.355852
66641772	chr5:66641772:TAAC:T	1.57168e-06	-1.02205e-10	-1.25107	1.09748e-05	-1.02205e-10	-1.51804
66641844	chr5:66641844:T:A	7.86612e-06	-1.02205e-10	0.359342	0.000105826	-1.02205e-10	0.748154
66642076	chr5:66642076:A:G	0.0120468	-1.48512	9.17845	7.8281e-06	-1.38134	-0.474585
66642321	chr5:66642321:T:G	0.000131139	-1.02205e-10	3.17303	2.76443e-05	-1.02205e-10	-0.594225
66642510	chr5:66642510:G:A	0.000157543	-1.02205e-10	3.35647	2.27616e-05	-1.02205e-10	-0.788571
66642648	chr5:66642648:T:G	1.57939e-06	-1.24619	-7.12552e-10	1.40937e-05	-1.26792	-7.12552e-10
66642774	chr5:66642774:T:C	1.44462e-06	-1.02205e-10	-1.33538	1.06206e-05	-1.02205e-10	-1.55085
66642816	chr5:66642816:T:A	2.61166e-06	-0.418857	-0.32438	1.22354e-05	-0.679041	-0.730273
66643024	chr5:66643024:A:G	6.37192e-07	-0.592029	-1.56188	9.16685e-06	-0.236353	-1.4617
66643459	chr5:66643459:T:TA	1.12958e-05	1.95793	-1.23672	0.0160643	5.75874	0.0119715
66643738	chr5:66643738:A:G	1.01258e-06	-1.02205e-10	-1.69072	9.72159e-06	-1.02205e-10	-1.6393
66644083	chr5:66644083:T:G	1.03451e-06	-1.02205e-10	-1.6693	1.01643e-05	-1.02205e-10	-1.59476
66644305	chr5:66644305:A:C	1.75369e-06	-1.02205e-10	-1.1415	1.16863e-05	-1.02205e-10	-1.45523
66644404	chr5:66644404:G:A	2.50137e-06	-1.02205e-10	-0.786385	2.93985e-05	-1.02205e-10	-0.532701
66644576	chr5:66644576:C:T	2.1019e-06	-0.348463	-0.611916	0.00294236	4.68327	-0.60995
66644738	chr5:66644738:T:A	1.5087e-06	-1.02205e-10	-1.29197	1.06477e-05	-1.02205e-10	-1.5483
66644776	chr5:66644776:T:C	3.8184e-06	-0.363392	-7.12552e-10	6.63649e-05	0.281523	-7.12552e-10
66644850	chr5:66644850:C:T	0.0205014	-0.687464	8.91249	1.81245e-05	-0.134159	-0.882219
66645116	chr5:66645116:G:A	1.23793e-06	-0.343261	-1.14652	8.60153e-06	-0.60775	-1.15396
66645150	chr5:66645150:C:A	1.43095e-06	-0.488384	-0.856498	8.36302e-06	-0.115578	-1.67425
66645229	chr5:66645229:C:T	1.72036e-06	-1.02205e-10	-1.16069	1.1541e-05	-1.02205e-10	-1.46774
66645250	chr5:66645250:C:T	7.53162e-06	-1.02205e-10	0.315887	0.00010101	-1.02205e-10	0.701575
66645303	chr5:66645303:G:A	1.29889e-06	-1.02205e-10	-1.44171	1.06453e-05	-1.02205e-10	-1.54853
66645557	chr5:66645557:G:A	1.12957e-06	-1.02205e-10	-1.58138	1.23847e-05	-1.02205e-10	-1.39718
66645567	chr5:66645567:C:G	1.40212e-06	-1.02205e-10	-1.36524	1.35346e-05	-1.02205e-10	-1.3084
66645632	chr5:66645632:C:G	4.22096e-07	-1.34181	-1.22394	1.62324e-05	-1.19674	0.0701072
66645670	chr5:66645670:A:G	3.30953e-06	-1.02205e-10	-0.506416	2.2858e-05	-1.02205e-10	-0.784342
66645740	chr5:66645740:T:C	4.27968e-06	-1.02205e-10	-0.249344	5.26676e-05	-1.02205e-10	0.0503561
66645979	chr5:66645979:G:A	7.31238e-06	-1.02205e-10	0.286346	9.75689e-05	-1.02205e-10	0.666914
66646028	chr5:66646028:A:C	1.22064e-06	-1.02205e-10	-1.50384	1.31429e-05	-1.02205e-10	-1.33776
66646254	chr5:66646254:AT:A	0.000191233	-1.46886	5.01912	2.51782e-05	-0.738677	0.0510094
66646533	chr5:66646533:A:G	7.09641e-07	-1.52434	-0.521879	3.49919e-05	0.567523	-0.92605
66646544	chr5:66646544:A:G	1.73842e-06	0.537669	-1.68792	8.83553e-05	1.53803	-0.970306
66647066	chr5:66647066:A:G	1.41413e-06	-1.02205e-10	-1.35671	1.01637e-05	-1.02205e-10	-1.59482
66647194	chr5:66647194:A:G	2.38814e-05	-1.02205e-10	1.46988	1.86036e-05	-1.02205e-10	-0.99029
66647393	chr5:66647393:C:T	0.00102481	-1.48664	6.71568	4.08385e-05	-1.50974	1.30572
66647435	chr5:66647435:G:A	0.000136485	-1.02205e-10	3.21299	2.21706e-05	-1.02205e-10	-0.814878
66647772	chr5:66647772:A:G	2.76888e-07	-1.349	-1.63837	2.95344e-06	-1.51269	-1.31798
66647869	chr5:66647869:G:C	1.17403e-05	-1.4205	2.18031	2.16086e-06	-1.4542	-1.68894
66647958	chr5:66647958:T:G	1.30368e-06	-1.43803	-7.12552e-10	1.19774e-05	-1.43063	-7.12552e-10
66648132	chr5:66648132:C:T	1.22363e-06	-1.02205e-10	-1.5014	1.01707e-05	-1.02205e-10	-1.59413
66648182	chr5:66648182:A:G	1.61374e-06	-1.22467	-7.12552e-10	1.25937e-05	-1.38045	-7.12552e-10
66648380	chr5:66648380:C:T	1.56257e-06	-1.02205e-10	-1.25689	1.98707e-05	-1.02205e-10	-0.924397
66648761	chr5:66648761:A:G	1.20127e-05	-1.02205e-10	0.782743	2.46813e-05	-1.02205e-10	-0.707599
66648772	chr5:66648772:A:C	5.28276e-06	0.388189	-0.426963	7.51761e-05	-0.473433	0.879621
66648795	chr5:66648795:G:A	3.07583e-07	-1.52456	-1.35768	1.6376e-05	0.340001	-1.45783
66649512	chr5:66649512:G:A	1.34145e-06	-1.02205e-10	-1.40947	9.89007e-06	-1.02205e-10	-1.62211
66649733	chr5:66649733:A:G	7.50108e-06	-1.02205e-10	0.311825	0.000101199	-1.02205e-10	0.703441
66649770	chr5:66649770:GCACTCC:G	1.2092e-06	-1.02205e-10	-1.51327	9.29659e-06	-1.02205e-10	-1.684
66649837	chr5:66649837:G:T	2.95658e-06	-1.02205e-10	-0.619188	3.61324e-05	-1.02205e-10	-0.326454
66649924	chr5:66649924:A:G	4.51387e-07	-1.42759	-1.07106	2.72236e-05	0.783366	-1.39293
66650386	chr5:66650386:C:T	1.23218e-06	-1.02205e-10	-1.49444	9.23049e-06	-1.02205e-10	-1.69113
66650432	chr5:66650432:C:T	6.19065e-05	-0.386041	2.80844	1.24639e-05	0.259158	-1.64997
66650588	chr5:66650588:A:C	3.82397e-07	-0.986288	-1.67823	1.49594e-05	-0.700462	-0.507843
66650800	chr5:66650800:G:A	0.00178194	-1.52074	7.30297	5.99832e-05	-1.50629	1.68671
66650990	chr5:66650990:C:G	3.14849e-06	-0.556301	-7.12552e-10	2.84797e-05	-0.564453	-7.12552e-10
66651036	chr5:66651036:G:C	4.50768e-07	-0.859226	-1.6408	1.8916e-05	-0.544617	-0.429017
66651251	chr5:66651251:AAATG:A	1.12881e-06	-1.02205e-10	-1.58206	1.23712e-05	-1.02205e-10	-1.39828
66651344	chr5:66651344:G:A	5.82086e-07	-1.44059	-0.803771	3.12424e-05	0.718971	-1.19084
66651586	chr5:66651586:A:T	2.40394e-06	-1.02205e-10	-0.826115	1.69791e-05	-1.02205e-10	-1.08166
66652112	chr5:66652112:C:T	8.60488e-07	-0.464691	-1.38879	0.000305761	2.05652	-0.247362
66652362	chr5:66652362:A:T	4.06858e-05	-1.52543	3.52809	1.41352e-05	-1.52526	0.260287
66652385	chr5:66652385:G:A	8.58564e-07	-0.1736	-1.68212	7.04271e-06	-0.455673	-1.50598
66652527	chr5:66652527:G:T	0.0017872	-1.5263	7.31148	5.91791e-05	-1.52221	1.68913
66652586	chr5:66652586:A:G	1.18987e-05	-1.02205e-10	0.773205	2.45744e-05	-1.02205e-10	-0.711938
66652843	chr5:66652843:T:A	1.42027e-06	-1.02205e-10	-1.35237	1.01853e-05	-1.02205e-10	-1.5927
66652862	chr5:66652862:G:A	2.27248e-05	-1.02205e-10	1.42023	0.000142228	-1.02205e-10	1.04378
66652900	chr5:66652900:C:T	1.15949e-06	-1.02205e-10	-1.55524	9.54009e-06	-1.02205e-10	-1.65814
66653232	chr5:66653232:C:G	4.7241e-05	-1.44792	3.59996	1.50932e-05	-1.48057	0.281167
66653461	chr5:66653461:C:G	1.32381e-06	-1.02205e-10	-1.42271	1.08091e-05	-1.02205e-10	-1.53325
66653594	chr5:66653594:A:G	1.26445e-05	-1.02205e-10	0.834001	2.54994e-05	-1.02205e-10	-0.674988
66653933	chr5:66653933:A:G	1.05501e-06	-1.02205e-10	-1.64967	1.04962e-05	-1.02205e-10	-1.56263
66654197	chr5:66654197:G:A	2.84187e-06	-1.02205e-10	-0.658759	4.9848e-05	-1.02205e-10	-0.00466723
66654320	chr5:66654320:G:A	3.66981e-07	-1.26373	-1.44193	1.78533e-05	-1.52218	0.490725
66654329	chr5:66654329:A:G	1.84457e-06	-1.02205e-10	-1.09098	1.2601e-05	-1.02205e-10	-1.37987
66654412	chr5:66654412:TC:T	1.09573e-06	-1.02205e-10	-1.6118	9.25967e-06	-1.02205e-10	-1.68798
66654617	chr5:66654617:A:C	7.9595e-07	-0.335666	-1.59578	1.28206e-05	-0.0511931	-1.3114
66654682	chr5:66654682:AC:A	9.50326e-07	-1.52617	-0.228001	4.14157e-05	0.489229	-0.679213
66654709	chr5:66654709:G:A	1.22192e-06	-1.02205e-10	-1.5028	1.40455e-05	-1.02205e-10	-1.27134
66655230	chr5:66655230:T:C	1.44508e-06	-1.02205e-10	-1.33506	1.02716e-05	-1.02205e-10	-1.58426
66655432	chr5:66655432:A:G	1.21266e-06	-0.637665	-0.872739	6.1419e-06	-0.761251	-1.33726
66655550	chr5:66655550:G:T	2.24539e-07	-1.50802	-1.6889	2.35944e-05	0.769037	-1.52167
66656307	chr5:66656307:C:T	3.48945e-07	-1.23251	-1.52355	1.44347e-05	-1.52509	0.281087
66656423	chr5:66656423:A:G	0.00214958	-1.34762	7.31742	2.61866e-06	-1.4858	-1.46518
66656468	chr5:66656468:T:C	9.92555e-06	-1.02205e-10	0.591889	2.20978e-05	-1.02205e-10	-0.818166
66656498	chr5:66656498:C:T	3.33609e-07	-1.26613	-1.53487	1.39631e-05	-1.52187	0.244645
66656516	chr5:66656516:T:C	0.000244965	-1.02205e-10	3.79789	3.05908e-05	-1.02205e-10	-0.492944
66656857	chr5:66656857:A:G	3.80506e-07	-1.23248	-1.43699	1.89591e-05	-1.5251	0.553744
66656929	chr5:66656929:T:C	2.84319e-06	-1.02205e-10	-0.658295	3.18511e-05	-1.02205e-10	-0.452573
66657190	chr5:66657190:C:T	3.62046e-07	-1.21948	-1.49973	1.57189e-05	-1.52579	0.367012
66657211	chr5:66657211:G:A	5.46316e-06	-1.02205e-10	-0.00519465	4.22304e-05	-1.02205e-10	-0.170505
66657725	chr5:66657725:C:T	3.57302e-07	-1.2332	-1.4992	1.57466e-05	-1.52508	0.368061
66657942	chr5:66657942:T:C	1.77838e-06	-1.02205e-10	-1.12752	2.37178e-05	-1.02205e-10	-0.74742
66657992	chr5:66657992:A:G	2.37198e-07	-1.51874	-1.62334	1.74832e-05	0.62548	-1.67789
66658088	chr5:66658088:C:T	3.62638e-07	-1.22043	-1.49714	1.51655e-05	-1.52579	0.331166
66658934	chr5:66658934:G:A	2.77476e-06	0.0655357	-0.748193	0.000127365	0.242583	0.690833
66659023	chr5:66659023:A:G	3.10482e-06	-1.02205e-10	-0.570267	2.10515e-05	-1.02205e-10	-0.866671
66659430	chr5:66659430:G:A	3.53629e-07	-1.23283	-1.5099	1.52111e-05	-1.52509	0.333476
66659449	chr5:66659449:T:C	1.28056e-06	-1.45592	-7.12552e-10	1.31904e-05	-1.33415	-7.12552e-10
66659581	chr5:66659581:A:T	1.27346e-06	-1.02205e-10	-1.46149	1.05035e-05	-1.02205e-10	-1.56194
66659682	chr5:66659682:A:G	2.78076e-06	-1.02205e-10	-0.6805	4.81759e-05	-1.02205e-10	-0.0387861
66659950	chr5:66659950:TGTG:T	5.25756e-07	-1.52536	-0.820777	2.43412e-06	-1.33368	-1.69038
66660247	chr5:66660247:G:C	8.34109e-06	-1.02205e-10	0.417971	1.98253e-05	-1.02205e-10	-0.926685
66660414	chr5:66660414:G:A	0.00138956	-1.41391	6.94743	2.63317e-06	-1.44409	-1.50137
66660443	chr5:66660443:A:G	7.60196e-07	-0.478111	-1.49929	5.05112e-06	-0.613042	-1.68099
66660446	chr5:66660446:G:T	3.09418e-06	-1.02205e-10	-0.573701	3.76503e-05	-1.02205e-10	-0.285304
66660755	chr5:66660755:G:T	1.45236e-06	-1.02205e-10	-1.33003	1.02946e-05	-1.02205e-10	-1.58202
66660785	chr5:66660785:A:G	7.97723e-06	-1.02205e-10	0.373368	0.000108976	-1.02205e-10	0.777486
66661187	chr5:66661187:A:T	1.48144e-06	-1.02205e-10	-1.31021	1.04079e-05	-1.02205e-10	-1.57108
66661730	chr5:66661730:C:G	0.00923253	-0.376875	7.80414	1.50675e-05	0.111353	-1.31246
66661854	chr5:66661854:A:G	2.33273e-07	-1.51755	-1.64122	1.79721e-05	0.642974	-1.6678
66661934	chr5:66661934:G:C	0.000850494	1.18892	3.85367	6.41044e-05	1.71431	-1.46744
66662651	chr5:66662651:C:T	1.19362e-06	-1.52623	-7.12552e-10	1.08925e-05	-1.52557	-7.12552e-10
66662662	chr5:66662662:T:C	6.9936e-07	-0.542106	-1.51871	4.73849e-06	-0.672782	-1.68515
66662848	chr5:66662848:GTT:G	1.02301e-06	-0.181321	-1.49915	1.35633e-05	0.128779	-1.43505
66663179	chr5:66663179:G:A	3.28766e-06	-1.02205e-10	-0.513047	1.69387e-05	-1.02205e-10	-1.08404
66663184	chr5:66663184:T:C	6.81175e-07	-0.589163	-1.498	4.55658e-06	-0.716399	-1.68067
66663376	chr5:66663376:A:G	4.0768e-06	-0.297911	-7.12552e-10	0.000190432	1.33565	-7.12552e-10
66663513	chr5:66663513:A:G	6.95419e-07	-0.554232	-1.51223	4.69186e-06	-0.68405	-1.68377
66663514	chr5:66663514:G:A	1.47769e-06	-1.02205e-10	-1.31274	1.03928e-05	-1.02205e-10	-1.57253
66663644	chr5:66663644:G:A	3.09433e-07	-1.20601	-1.67022	3.68833e-06	-1.52626	-1.08222
66663855	chr5:66663855:G:A	1.02245e-06	-1.02205e-10	-1.68102	9.41879e-06	-1.02205e-10	-1.67094
66664173	chr5:66664173:C:T	3.46237e-06	-1.02205e-10	-0.46127	4.26797e-05	-1.02205e-10	-0.159922
66664454	chr5:66664454:A:G	3.50956e-05	-1.02205e-10	1.85485	0.000413926	-1.02205e-10	2.11204
66664482	chr5:66664482:A:G	2.7845e-07	-1.29458	-1.68716	3.04084e-06	-1.51976	-1.28175
66664502	chr5:66664502:G:A	1.32929e-06	-1.02205e-10	-1.41858	1.95111e-05	-1.02205e-10	-0.942664
66664618	chr5:66664618:A:AT	1.25382e-06	-1.02205e-10	-1.47703	1.45922e-05	-1.02205e-10	-1.23316
66664639	chr5:66664639:T:G	7.65667e-06	-1.02205e-10	0.332354	0.000104254	-1.02205e-10	0.73319
66664732	chr5:66664732:C:A	1.05586e-05	-1.35866	2.01238	2.58463e-06	-1.48269	-1.48137
66665053	chr5:66665053:A:G	6.86156e-06	-1.02205e-10	0.222711	9.24874e-05	-1.02205e-10	0.613427
66665153	chr5:66665153:G:A	2.83073e-07	-1.28275	-1.68253	4.05554e-06	-1.52043	-0.993129
66665217	chr5:66665217:ATTGT:A	5.09642e-07	-1.52544	-0.851832	2.73077e-05	0.542553	-1.14903
66665254	chr5:66665254:A:G	1.16605e-06	-1.02205e-10	-1.5496	1.5576e-05	-1.02205e-10	-1.16791
66665325	chr5:66665325:CTA:C	4.92212e-06	-0.109484	-7.12552e-10	2.5359e-05	-0.68051	-7.12552e-10
66665377	chr5:66665377:G:T	0.000160204	-0.44672	3.81995	1.36952e-05	0.0440104	-1.34061
66665489	chr5:66665489:A:G	4.98928e-05	-1.47705	3.6837	1.45514e-05	-1.50208	0.26612
66665673	chr5:66665673:G:A	1.01551e-06	-1.02205e-10	-1.68783	9.51671e-06	-1.02205e-10	-1.6606
66665905	chr5:66665905:T:C	7.92436e-07	-0.285524	-1.65034	1.64092e-05	0.0373772	-1.15318
66665936	chr5:66665936:C:A	8.04872e-07	-0.274136	-1.64616	1.62458e-05	0.0423436	-1.16815
66665974	chr5:66665974:C:T	4.37408e-05	-1.45402	3.52908	1.40852e-05	-1.48502	0.2165
66666745	chr5:66666745:A:C	1.19372e-06	-1.02205e-10	-1.52615	9.40204e-06	-1.02205e-10	-1.67272
66666983	chr5:66666983:C:T	9.92216e-06	-1.02205e-10	0.591548	2.20422e-05	-1.02205e-10	-0.820687
66667084	chr5:66667084:G:A	6.63581e-06	-1.02205e-10	0.189257	9.66414e-05	-1.02205e-10	0.657363
66667320	chr5:66667320:A:C	1.31433e-05	-1.17592	2.04861	2.27935e-06	-1.52477	-1.56499
66667593	chr5:66667593:G:A	4.5831e-05	-1.1732	3.29494	2.88597e-06	-1.52457	-1.32922
66667635	chr5:66667635:A:G	1.23854e-06	-1.48929	-7.12552e-10	1.13639e-05	-1.4832	-7.12552e-10
66667681	chr5:66667681:C:T	1.1691e-06	-1.52476	-0.022228	4.02913e-06	-1.52545	-0.994645
66667734	chr5:66667734:C:T	1.15921e-05	-1.02205e-10	0.747098	2.42847e-05	-1.02205e-10	-0.723797
66668277	chr5:66668277:C:T	7.82148e-06	-1.02205e-10	0.353651	1.92496e-05	-1.02205e-10	-0.956157
66668403	chr5:66668403:A:G	5.66202e-05	-1.48701	3.82016	1.52291e-05	-1.50784	0.317405
66668457	chr5:66668457:T:C	4.52336e-05	-1.02205e-10	2.10862	2.02561e-05	-1.02205e-10	-0.90519
66668955	chr5:66668955:T:C	1.27901e-06	-0.858636	-0.598503	6.10207e-06	-0.979593	-1.12542
66669683	chr5:66669683:A:G	2.81303e-07	-1.2875	-1.68404	3.31672e-06	-1.52054	-1.19412
66670206	chr5:66670206:C:T	1.06279e-06	-1.02205e-10	-1.64233	1.36805e-05	-1.02205e-10	-1.29767
66670441	chr5:66670441:C:T	1.10217e-06	-1.02205e-10	-1.60594	9.27746e-06	-1.02205e-10	-1.68606
66670449	chr5:66670449:A:G	4.34566e-07	-0.854577	-1.68205	0.0106669	6.75198	-1.39072
66670630	chr5:66670630:A:T	3.43892e-06	-0.759974	0.291908	1.26327e-05	-0.88947	-0.487883
66670669	chr5:66670669:A:G	1.49577e-05	-1.02205e-10	1.002	9.70423e-05	-1.02205e-10	0.661502
66670785	chr5:66670785:A:G	4.48714e-07	-0.832783	-1.67181	0.0120867	6.82804	-1.34182
66671227	chr5:66671227:C:T	1.48709e-05	-1.468	2.46418	7.03773e-06	-1.49434	-0.468022
66671586	chr5:66671586:T:TG	0.0280987	-1.30886	9.84911	3.01742e-06	-1.49943	-1.30981
66671587	chr5:66671587:A:C	0.025368	-1.31111	9.74914	2.96605e-06	-1.49863	-1.32779
66671932	chr5:66671932:A:G	2.89376e-06	-0.833832	0.193166	1.09525e-05	-0.956305	-0.56377
66671971	chr5:66671971:A:G	1.2807e-06	-1.02205e-10	-1.45581	1.66615e-05	-1.02205e-10	-1.10055
66672048	chr5:66672048:T:G	2.58509e-06	-1.02205e-10	-0.753462	1.9017e-05	-1.02205e-10	-0.968311
66672287	chr5:66672287:C:A	2.33657e-06	-1.02205e-10	-0.854538	9.91788e-06	-1.02205e-10	-1.61931
66672344	chr5:66672344:C:A	0.000142856	-1.50052	4.75914	9.35551e-06	-1.51742	-0.160255
66672500	chr5:66672500:C:T	0.000117982	-1.50515	4.57246	8.5196e-06	-1.52006	-0.251219
66672651	chr5:66672651:C:T	1.07097e-06	-1.02205e-10	-1.63465	1.08262e-05	-1.02205e-10	-1.53168
66672882	chr5:66672882:T:C	1.22253e-06	-1.5023	-7.12552e-10	1.19086e-05	-1.43639	-7.12552e-10
66672884	chr5:66672884:G:A	2.58792e-06	-1.02205e-10	-0.752368	1.90369e-05	-1.02205e-10	-0.967267
66672949	chr5:66672949:C:T	1.01161e-06	-1.02205e-10	-1.69168	1.10659e-05	-1.02205e-10	-1.50978
66673040	chr5:66673040:T:C	2.94632e-07	-1.24211	-1.68314	3.34197e-06	-1.5255	-1.18159
66673334	chr5:66673334:G:A	2.63188e-06	-0.852681	0.117158	1.02397e-05	-0.972545	-0.614831
66673388	chr5:66673388:G:A	9.78385e-06	1.92983	-1.35232	0.0125985	5.73392	-0.206225
66673553	chr5:66673553:G:A	3.80139e-07	-1.05537	-1.61507	3.47285e-06	-1.50922	-1.15945
66673641	chr5:66673641:C:T	2.85011e-06	-1.02205e-10	-0.655864	2.10551e-05	-1.02205e-10	-0.866503
66674432	chr5:66674432:G:A	1.76065e-06	-1.02205e-10	-1.13754	1.9908e-05	-1.02205e-10	-0.922523
66674841	chr5:66674841:A:G	1.01314e-06	-1.02205e-10	-1.69017	1.08148e-05	-1.02205e-10	-1.53273
66674958	chr5:66674958:G:T	1.6761e-05	-1.02205e-10	1.11583	8.72533e-05	-1.02205e-10	0.55517
66674988	chr5:66674988:G:T	1.06204e-06	-1.02205e-10	-1.64303	1.08897e-05	-1.02205e-10	-1.52583
66675042	chr5:66675042:T:C	1.12842e-05	-1.02205e-10	0.720183	4.21816e-05	-1.02205e-10	-0.17166
66675080	chr5:66675080:A:T	2.43629e-05	-1.02205e-10	1.48984	3.91291e-05	-1.02205e-10	-0.24678
66675099	chr5:66675099:C:T	8.2281e-06	-1.02205e-10	0.404332	4.11513e-05	-1.02205e-10	-0.19639
66675252	chr5:66675252:C:T	1.07311e-06	-1.02205e-10	-1.63266	1.4023e-05	-1.02205e-10	-1.27295
66675464	chr5:66675464:G:A	4.35382e-06	-1.02205e-10	-0.232169	8.03331e-05	-1.02205e-10	0.472537
66675489	chr5:66675489:C:T	1.81824e-06	-1.02205e-10	-1.10535	2.06916e-05	-1.02205e-10	-0.883915
66675514	chr5:66675514:CTCAAGTCTCATGTA:C	1.06548e-06	-1.02205e-10	-1.6398	1.37481e-05	-1.02205e-10	-1.29275
66675549	chr5:66675549:A:G	2.62443e-05	-1.02205e-10	1.56423	4.11904e-05	-1.02205e-10	-0.19544
66676463	chr5:66676463:CTT:C	2.99679e-07	-1.26853	-1.63973	3.72503e-06	-1.52292	-1.07566
66676565	chr5:66676565:G:C	4.66789e-07	-0.804441	-1.66066	0.0106889	7.05481	-1.69149
66676680	chr5:66676680:C:T	1.41466e-05	-1.45056	2.39681	6.90516e-06	-1.48083	-0.500549
66676733	chr5:66676733:G:A	2.28303e-06	-1.02205e-10	-0.877719	2.13047e-05	-1.02205e-10	-0.854719
66676940	chr5:66676940:T:G	2.94678e-07	-1.24685	-1.67824	4.37094e-06	-1.52481	-0.913858
66677199	chr5:66677199:T:C	1.12792e-05	-1.02205e-10	0.719737	4.21738e-05	-1.02205e-10	-0.171847
66677254	chr5:66677254:C:T	4.92008e-07	-0.737192	-1.67529	0.0142235	7.33974	-1.69073
66677368	chr5:66677368:C:T	3.24767e-06	-1.02205e-10	-0.525285	1.86978e-05	-1.02205e-10	-0.985238
66677673	chr5:66677673:T:C	8.81601e-07	-0.138073	-1.69117	0.000199876	2.50906	-1.125
66677696	chr5:66677696:G:A	8.18044e-07	-0.212636	-1.69143	0.000260201	2.37705	-0.729238
66677885	chr5:66677885:T:C	9.0043e-07	-0.14021	-1.6679	0.000219799	2.49989	-1.02082
66677925	chr5:66677925:A:G	5.53405e-07	-0.619879	-1.67501	0.0211895	7.73865	-1.69104
66678015	chr5:66678015:C:T	2.40586e-06	-1.02205e-10	-0.825317	2.29023e-05	-1.02205e-10	-0.782408
66678215	chr5:66678215:C:T	9.12799e-06	1.84414	-1.33601	0.0116932	5.6166	-0.163483
66678783	chr5:66678783:T:C	8.37481e-07	-0.249072	-1.63151	0.000160732	2.31733	-1.15124
66678901	chr5:66678901:C:T	1.01141e-05	-1.02205e-10	0.610712	3.8902e-05	-1.02205e-10	-0.2526
66678993	chr5:66678993:T:G	0.274953	-1.29293	12.1141	3.92595e-06	-1.50174	-1.0443
66679540	chr5:66679540:C:T	2.71921e-06	-1.02205e-10	-0.702883	1.97771e-05	-1.02205e-10	-0.929118
66679544	chr5:66679544:T:TGA	1.01206e-06	-1.02205e-10	-1.69123	1.0963e-05	-1.02205e-10	-1.51912
66679809	chr5:66679809:C:T	1.06865e-06	-1.02205e-10	-1.63682	1.38654e-05	-1.02205e-10	-1.28425
66679830	chr5:66679830:T:C	3.45537e-06	-1.50049	1.0372	3.0231e-06	-1.51696	-1.2904
66680380	chr5:66680380:T:G	2.39906e-06	-0.828144	-7.12552e-10	2.06267e-05	-0.887061	-7.12552e-10
66680516	chr5:66680516:C:T	1.51954e-06	-1.28482	-7.12552e-10	1.68401e-05	-1.08988	-7.12552e-10
66680577	chr5:66680577:A:G	1.62557e-05	-1.02205e-10	1.08522	3.01734e-05	-1.02205e-10	-0.506686
66680822	chr5:66680822:G:A	1.18949e-06	-1.02205e-10	-1.5297	1.35508e-05	-1.02205e-10	-1.3072
66680912	chr5:66680912:T:C	9.46237e-07	-0.182967	-1.57552	0.000125498	2.43012	-1.51147
66681121	chr5:66681121:T:C	7.77525e-07	-0.281206	-1.67366	0.000184841	2.25912	-0.953266
66681314	chr5:66681314:G:A	1.59118e-06	-1.23875	-7.12552e-10	1.78772e-05	-1.03012	-7.12552e-10
66681523	chr5:66681523:C:G	0.00055876	-1.19153	5.81403	2.22783e-06	-1.52194	-1.59068
66681653	chr5:66681653:T:C	7.25112e-07	-0.662272	-1.36238	0.0228683	7.607	-1.48314
66682184	chr5:66682184:AC:A	4.75788e-07	-0.754167	-1.69184	0.0138956	7.29239	-1.66671
66682306	chr5:66682306:T:C	1.01195e-06	-1.02205e-10	-1.69134	1.09833e-05	-1.02205e-10	-1.51727
66682556	chr5:66682556:A:G	6.24761e-06	1.78907	-1.66009	0.00454965	5.53591	-1.02675
66682562	chr5:66682562:A:G	1.02447e-06	-1.02205e-10	-1.67905	1.0309e-05	-1.02205e-10	-1.58063
66682995	chr5:66682995:C:T	1.14965e-06	-1.02205e-10	-1.56377	1.0858e-05	-1.02205e-10	-1.52875
66683767	chr5:66683767:A:T	1.13701e-06	-1.02205e-10	-1.57482	1.2178e-05	-1.02205e-10	-1.41402
66683940	chr5:66683940:G:A	2.89951e-06	-1.02205e-10	-0.638681	2.88608e-05	-1.02205e-10	-0.55116
66684315	chr5:66684315:G:C	7.21732e-06	1.63285	-1.35959	0.00810401	5.30811	-0.221644
66684500	chr5:66684500:T:G	1.37659e-05	-1.02205e-10	0.918971	2.7751e-05	-1.02205e-10	-0.590372
66684535	chr5:66684535:G:A	9.42063e-06	-1.02205e-10	0.539679	2.18432e-05	-1.02205e-10	-0.829756
66684549	chr5:66684549:G:A	1.19459e-06	-1.52542	-7.12552e-10	1.11991e-05	-1.49782	-7.12552e-10
66684708	chr5:66684708:A:G	6.50334e-06	-1.126	1.2951	2.18165e-06	-1.52628	-1.60728
66684969	chr5:66684969:A:G	4.33814e-06	-1.02205e-10	-0.235777	6.17671e-05	-1.02205e-10	0.209725
66685119	chr5:66685119:A:T	6.55845e-07	-1.01556	-1.1095	3.30589e-06	-1.11732	-1.60062
66685312	chr5:66685312:ACCCCAAAAAC:A	2.12306e-06	-1.02205e-10	-0.950362	1.84277e-05	-1.02205e-10	-0.999788
66685355	chr5:66685355:C:T	1.10674e-06	-1.02205e-10	-1.6018	1.19821e-05	-1.02205e-10	-1.43023
66685925	chr5:66685925:G:A	9.35446e-06	-1.02205e-10	0.53263	2.17755e-05	-1.02205e-10	-0.832861
66685940	chr5:66685940:G:C	0.177902	-1.16764	11.5534	3.341e-06	-1.5243	-1.18307
66686353	chr5:66686353:A:G	6.51234e-06	-1.14737	1.31784	2.17466e-06	-1.52582	-1.61095
66686934	chr5:66686934:T:A	9.91887e-07	-0.531847	-1.17952	0.0407367	8.03726	-1.33602
66686958	chr5:66686958:T:C	1.50395e-05	-1.11263	2.12009	2.02231e-06	-1.52628	-1.68312
66687105	chr5:66687105:T:C	8.05857e-06	1.67979	-1.29627	0.00986256	5.37443	-0.0915729
66687777	chr5:66687777:A:G	1.01256e-06	-1.02205e-10	-1.69074	1.01117e-05	-1.02205e-10	-1.59995
66687815	chr5:66687815:G:C	1.01306e-06	-1.02205e-10	-1.69025	1.08133e-05	-1.02205e-10	-1.53287
66688002	chr5:66688002:C:T	4.71433e-07	-1.41673	-1.03847	9.54784e-06	-0.37814	-1.27919
66688090	chr5:66688090:T:G	1.197e-06	-1.5234	-7.12552e-10	1.09821e-05	-1.51738	-7.12552e-10
66688392	chr5:66688392:A:G	1.92058e-06	-1.04302	-0.00757543	7.40463e-06	-1.14377	-0.767768
66688405	chr5:66688405:A:G	1.84963e-06	-1.02205e-10	-1.08824	1.36404e-05	-1.02205e-10	-1.30061
66689418	chr5:66689418:A:T	4.87653e-05	-1.02205e-10	2.1838	0.000368448	-1.02205e-10	1.99566
66689520	chr5:66689520:C:T	0.157504	-1.06854	11.3325	3.20567e-06	-1.52521	-1.22351
66689545	chr5:66689545:C:T	0.127642	-1.09823	11.152	3.08879e-06	-1.52619	-1.25968
66689782	chr5:66689782:C:T	0.000278646	-1.02205e-10	3.92672	0.00032478	-1.02205e-10	1.8695
66689862	chr5:66689862:A:G	1.10453e-06	-1.02205e-10	-1.6038	1.194e-05	-1.02205e-10	-1.43375
66690088	chr5:66690088:G:A	5.90393e-06	1.43632	-1.36392	0.00614822	5.02468	-0.21441
66690213	chr5:66690213:G:A	2.52356e-06	-1.02205e-10	-0.777553	1.93781e-05	-1.02205e-10	-0.949504
66690301	chr5:66690301:G:A	1.12405e-06	-1.02205e-10	-1.58629	1.23082e-05	-1.02205e-10	-1.40338
66690478	chr5:66690478:C:T	3.56916e-06	-1.02205e-10	-0.430893	3.32935e-05	-1.02205e-10	-0.408282
66690529	chr5:66690529:C:T	1.07118e-06	-0.527622	-1.10684	0.0442702	8.06157	-1.27715
66691057	chr5:66691057:T:C	8.19837e-06	1.27365	-0.872942	0.0010457	4.68969	-1.6509
66691528	chr5:66691528:G:C	3.88696e-06	-1.02205e-10	-0.345595	3.63413e-05	-1.02205e-10	-0.320691
66691615	chr5:66691615:G:A	1.23577e-06	-0.464039	-1.02749	0.0580332	8.26365	-1.20853
66691734	chr5:66691734:G:A	5.71552e-07	-0.579158	-1.68346	0.0249947	7.89996	-1.68718
66691775	chr5:66691775:C:G	5.28176e-07	-0.65672	-1.68483	0.0195226	7.6518	-1.68612
66692014	chr5:66692014:G:A	1.25478e-06	-1.47626	-7.12552e-10	1.46331e-05	-1.23036	-7.12552e-10
66692145	chr5:66692145:A:G	8.22447e-06	1.36305	-0.959155	0.00122164	4.82335	-1.62905
66692336	chr5:66692336:A:G	2.38212e-06	-1.24331	0.408079	2.47983e-06	-1.51415	-1.4913
66692505	chr5:66692505:G:A	1.26251e-06	-1.47012	-7.12552e-10	2.23001e-05	-0.809055	-7.12552e-10
66692857	chr5:66692857:G:A	3.79633e-06	-1.02205e-10	-0.369189	3.54835e-05	-1.02205e-10	-0.344578
66693192	chr5:66693192:G:C	6.28202e-06	1.4833	-1.34883	0.00679278	5.09278	-0.182807
66693263	chr5:66693263:G:A	5.335e-07	-0.639679	-1.69184	0.021001	7.70719	-1.66851
66693406	chr5:66693406:A:C	5.28421e-07	-0.649766	-1.69132	0.0201968	7.67422	-1.67458
66693718	chr5:66693718:C:G	4.50728e-07	-0.823959	-1.67616	3.78752e-06	-0.91767	-1.66426
66693869	chr5:66693869:C:T	5.3409e-07	-0.639826	-1.69059	0.0212538	7.70665	-1.656
66694130	chr5:66694130:T:C	6.64451e-07	-1.52574	-0.586275	2.16373e-06	-1.51951	-1.6223
66694567	chr5:66694567:A:G	1.03096e-06	-1.02205e-10	-1.67273	1.23589e-05	-1.02205e-10	-1.39927
66694788	chr5:66694788:A:G	1.44347e-06	-0.938093	-0.398082	6.15506e-06	-1.04967	-1.0467
66695039	chr5:66695039:C:A	3.90443e-06	0.1171	-0.458212	0.000380026	3.36183	-1.33523
66695069	chr5:66695069:C:T	1.24466e-06	-1.48436	-7.12552e-10	1.13871e-05	-1.48116	-7.12552e-10
66695100	chr5:66695100:A:G	1.09134e-06	-0.505353	-1.11047	0.0480538	8.13793	-1.27149
66695285	chr5:66695285:T:C	5.3332e-07	-0.640105	-1.69175	0.0210387	7.70531	-1.66483
66695298	chr5:66695298:C:T	6.43547e-05	-1.02205e-10	2.46119	2.67219e-05	-1.02205e-10	-0.628161
66695326	chr5:66695326:G:A	2.08932e-06	-1.02205e-10	-0.966384	1.91112e-05	-1.02205e-10	-0.963369
66695903	chr5:66695903:G:A	2.82982e-06	-1.02205e-10	-0.663009	1.23596e-05	-1.02205e-10	-1.39921
66696108	chr5:66696108:A:G	4.27993e-07	-0.893488	-1.65838	3.42376e-06	-1.00988	-1.67303
66696298	chr5:66696298:A:G	6.10442e-06	-1.02205e-10	0.105791	1.932e-05	-1.02205e-10	-0.952505
66696621	chr5:66696621:C:T	6.31387e-07	-1.44885	-0.71421	2.09516e-06	-1.48952	-1.68449
66696950	chr5:66696950:A:G	2.17265e-06	-1.18997	0.262696	2.57478e-06	-1.52247	-1.44541
66697221	chr5:66697221:T:C	1.22544e-06	-1.02205e-10	-1.49992	1.41103e-05	-1.02205e-10	-1.26674
66697318	chr5:66697318:G:A	1.0252e-06	-0.554079	-1.12426	0.040715	7.98337	-1.28266
66697772	chr5:66697772:G:A	2.71976e-06	-1.02205e-10	-0.70268	3.53073e-05	-1.02205e-10	-0.349554
66698021	chr5:66698021:C:CT	2.36979e-06	-0.883711	0.0432882	1.10724e-05	-0.997803	-0.511383
66698157	chr5:66698157:T:C	5.24559e-06	1.43706	-1.4829	0.00663831	5.01948	-0.132517
66698192	chr5:66698192:T:C	2.72916e-05	2.6291	-1.02575	0.0505345	6.55025	0.366521
66698516	chr5:66698516:G:A	2.37833e-06	-1.02205e-10	-0.836823	1.7674e-05	-1.02205e-10	-1.04155
66699007	chr5:66699007:G:A	5.90942e-07	-0.540454	-1.68881	0.028829	8.00313	-1.64763
66699147	chr5:66699147:T:C	6.53101e-06	1.27856	-1.10522	0.0117025	4.77183	0.682088
66699851	chr5:66699851:AAACC:A	1.20945e-06	-1.51306	-7.12552e-10	1.47136e-05	-1.22487	-7.12552e-10
66700039	chr5:66700039:A:G	2.99204e-06	-1.01524	0.407968	2.4684e-06	-1.52056	-1.48951
66700106	chr5:66700106:C:T	4.46716e-06	-1.02205e-10	-0.206471	3.23572e-05	-1.02205e-10	-0.436808
66700965	chr5:66700965:G:GA	7.66708e-06	1.62957	-1.29585	0.0129567	5.29928	0.256446
66701054	chr5:66701054:TA:T	3.28519e-07	-1.13057	-1.68582	3.13203e-06	-1.22569	-1.54627
66701230	chr5:66701230:C:T	8.45771e-07	-1.50863	-0.362094	2.33554e-06	-1.48787	-1.57753
66701541	chr5:66701541:C:T	6.77829e-06	1.51711	-1.30661	0.0107398	5.13511	0.232964
66701559	chr5:66701559:C:G	1.10893e-06	-1.02205e-10	-1.59982	1.21753e-05	-1.02205e-10	-1.41424
66701850	chr5:66701850:G:A	5.75898e-06	-0.924896	0.972434	2.22784e-06	-1.5076	-1.60501
66701879	chr5:66701879:A:G	5.13485e-06	-1.02205e-10	-0.0671712	9.80811e-05	-1.02205e-10	0.67215
66702312	chr5:66702312:C:T	1.99418e-05	-0.775281	2.06487	2.19011e-06	-1.47236	-1.65733
66702434	chr5:66702434:C:T	2.14184e-06	-0.366541	-0.575017	0.108668	8.49097	-0.808568
66702824	chr5:66702824:G:A	2.63221e-06	-0.735399	-7.12552e-10	2.38062e-05	-0.743698	-7.12552e-10
66703074	chr5:66703074:C:G	1.11011e-06	-1.02205e-10	-1.59877	1.17255e-05	-1.02205e-10	-1.45188
66703299	chr5:66703299:A:G	1.74452e-06	-1.14675	-7.12552e-10	1.26631e-05	-1.37496	-7.12552e-10
66704208	chr5:66704208:C:T	6.61752e-07	-0.425208	-1.69088	0.0378181	8.30291	-1.67602
66704569	chr5:66704569:C:T	8.1117e-06	0.390085	-7.12552e-10	2.31408e-05	-0.77205	-7.12552e-10
66705191	chr5:66705191:G:C	1.01146e-06	-1.02205e-10	-1.69183	9.66888e-06	-1.02205e-10	-1.64473
66706342	chr5:66706342:T:G	9.14999e-07	-0.248089	-1.54397	5.61573e-06	-1.2711	-0.916972
66706389	chr5:66706389:A:G	1.55727e-06	-1.02205e-10	-1.26029	1.01021e-05	-1.02205e-10	-1.6009
66706599	chr5:66706599:G:T	1.87578e-06	-1.0742	-7.12552e-10	0.00070311	2.64187	-7.12552e-10
66706675	chr5:66706675:T:A	3.94078e-06	-0.331845	-7.12552e-10	5.4493e-05	0.0844268	-7.12552e-10
66706788	chr5:66706788:A:G	1.95357e-06	-0.820491	-0.213075	2.12638e-06	-1.47018	-1.68904
66706926	chr5:66706926:G:A	6.38728e-06	1.03514	-0.884051	0.000496388	3.97668	-1.68297
66706960	chr5:66706960:G:A	2.39825e-06	0.862817	-1.6913	0.000104677	2.42714	-1.6899
66707073	chr5:66707073:A:G	1.30341e-06	-1.02205e-10	-1.43824	1.0473e-05	-1.02205e-10	-1.56484
66707425	chr5:66707425:A:G	1.53991e-05	-1.02205e-10	1.03108	2.98766e-05	-1.02205e-10	-0.51657
66707855	chr5:66707855:T:C	2.57037e-06	-1.02205e-10	-0.759172	1.25186e-05	-1.02205e-10	-1.38643
66708258	chr5:66708258:G:A	9.5131e-05	-1.02205e-10	2.85203	1.04157e-05	-1.02205e-10	-1.57033
66708923	chr5:66708923:C:T	1.92994e-05	-1.02205e-10	1.25685	0.000187974	-1.02205e-10	1.32266
66709073	chr5:66709073:T:C	2.77182e-06	-1.02205e-10	-0.683717	2.79756e-05	-1.02205e-10	-0.582313
66709540	chr5:66709540:CTCTGG:C	3.03347e-07	-1.20614	-1.68996	6.9834e-05	1.60484	-1.27236
66709647	chr5:66709647:A:G	3.86619e-06	-1.02205e-10	-0.350954	7.37935e-05	-1.02205e-10	0.387625
66709696	chr5:66709696:C:T	2.91689e-06	0.226942	-0.859647	0.00586394	5.60545	-0.842518
66709740	chr5:66709740:G:A	6.3195e-07	-0.958272	-1.2039	0.000101506	2.39586	-1.68939
66709863	chr5:66709863:G:A	1.50904e-06	-1.29175	-7.12552e-10	1.64526e-05	-1.11316	-7.12552e-10
66709928	chr5:66709928:C:T	2.09739e-06	-1.02205e-10	-0.962529	1.13729e-05	-1.02205e-10	-1.48241
66709954	chr5:66709954:T:C	2.10839e-06	-1.02205e-10	-0.957297	1.1404e-05	-1.02205e-10	-1.47968
66710082	chr5:66710082:T:G	3.93318e-07	-1.18168	-1.45468	0.000108098	1.67697	-0.907577
66710421	chr5:66710421:A:G	1.75259e-06	-1.02205e-10	-1.14213	1.03529e-05	-1.02205e-10	-1.57638
66710476	chr5:66710476:A:G	6.9473e-05	-1.02205e-10	2.53771	9.9938e-06	-1.02205e-10	-1.61168
66710497	chr5:66710497:C:T	3.16618e-05	-1.02205e-10	1.75189	9.33501e-06	-1.02205e-10	-1.67987
66710739	chr5:66710739:T:C	2.96249e-06	-1.02205e-10	-0.617193	3.01303e-05	-1.02205e-10	-0.508115
66710828	chr5:66710828:T:TAAAAC	2.01532e-06	-1.02205e-10	-1.00244	1.11351e-05	-1.02205e-10	-1.50354
66711026	chr5:66711026:A:G	1.8348e-06	-1.02205e-10	-1.09629	1.05784e-05	-1.02205e-10	-1.55483
66711591	chr5:66711591:T:C	1.04031e-06	-0.151681	-1.51202	5.0042e-06	-1.04572	-1.25765
66711595	chr5:66711595:G:C	4.6349e-07	-0.780467	-1.69172	0.0053157	6.33021	-1.66543
66711708	chr5:66711708:G:A	2.85736e-06	-1.02205e-10	-0.653326	2.09255e-05	-1.02205e-10	-0.872675
66711735	chr5:66711735:T:C	2.04759e-06	-1.02205e-10	-0.98656	1.12281e-05	-1.02205e-10	-1.49523
66711783	chr5:66711783:C:T	2.60779e-06	-1.02205e-10	-0.74472	9.45143e-06	-1.02205e-10	-1.66748
66712399	chr5:66712399:C:T	4.30155e-07	-0.862876	-1.68396	3.63279e-06	-0.932161	-1.69148
66712529	chr5:66712529:A:G	4.72893e-07	-0.82986	-1.62225	3.94188e-06	-1.43716	-1.10483
66712563	chr5:66712563:T:C	3.64101e-06	-1.02205e-10	-0.410962	1.36846e-05	-1.02205e-10	-1.29738
66712830	chr5:66712830:A:T	1.08418e-06	-1.02205e-10	-1.6224	9.22669e-06	-1.02205e-10	-1.69154
66713586	chr5:66713586:G:A	6.37883e-07	-1.01147	-1.14135	8.73617e-05	2.24063	-1.68422
66713706	chr5:66713706:G:A	7.65061e-07	-0.440151	-1.53087	4.06884e-06	-1.21092	-1.29936
66713788	chr5:66713788:C:T	4.25474e-06	-1.02205e-10	-0.255189	4.26356e-05	-1.02205e-10	-0.160955
66713884	chr5:66713884:G:C	6.69067e-07	-1.01425	-1.09084	8.71013e-05	2.23141	-1.67799
66714098	chr5:66714098:T:G	1.25804e-06	-1.02205e-10	-1.47367	9.28364e-06	-1.02205e-10	-1.68539
66714223	chr5:66714223:C:G	1.2608e-06	-1.02205e-10	-1.47147	9.28721e-06	-1.02205e-10	-1.68501
66714237	chr5:66714237:G:A	1.01146e-06	-1.02205e-10	-1.69183	9.40391e-06	-1.02205e-10	-1.67252
66714268	chr5:66714268:G:A	1.54676e-06	-1.02205e-10	-1.26706	1.06727e-05	-1.02205e-10	-1.54595
66714531	chr5:66714531:T:C	6.84175e-06	1.49718	-1.27736	0.0042018	4.79623	-0.366611
66714848	chr5:66714848:T:C	6.86571e-07	-1.10458	-0.974685	6.87968e-05	1.97324	-1.65573
66715052	chr5:66715052:G:T	2.77667e-06	-1.02205e-10	-0.68197	2.0422e-05	-1.02205e-10	-0.897033
66715250	chr5:66715250:G:A	5.6145e-06	-1.02205e-10	0.0221289	0.000107892	-1.02205e-10	0.767483
66715346	chr5:66715346:C:A	4.98835e-07	-1.45999	-0.938713	2.75156e-06	-1.47037	-1.43111
66715397	chr5:66715397:C:A	1.13296e-06	-1.02205e-10	-1.57839	9.24442e-06	-1.02205e-10	-1.68962
66715476	chr5:66715476:C:A	1.06756e-06	-1.02205e-10	-1.63785	9.48609e-06	-1.02205e-10	-1.66382
66715583	chr5:66715583:A:G	3.54889e-06	-1.02205e-10	-0.436589	2.18206e-05	-1.02205e-10	-0.830791
66715760	chr5:66715760:A:G	2.33023e-05	-1.02205e-10	1.44533	0.000223871	-1.02205e-10	1.49742
66715802	chr5:66715802:A:G	1.91768e-06	-1.02205e-10	-1.05211	1.08518e-05	-1.02205e-10	-1.52931
66716346	chr5:66716346:A:G	1.24984e-06	-1.02205e-10	-1.4802	9.25508e-06	-1.02205e-10	-1.68847
66716409	chr5:66716409:A:G	1.16162e-06	-1.02205e-10	-1.55341	1.03538e-05	-1.02205e-10	-1.57629
66716433	chr5:66716433:A:C	1.20417e-06	-1.02205e-10	-1.51743	9.23957e-06	-1.02205e-10	-1.69015
66716992	chr5:66716992:G:A	4.18287e-06	-0.272226	-7.12552e-10	5.88093e-05	0.160656	-7.12552e-10
66717018	chr5:66717018:C:T	5.17306e-07	-0.967519	-1.39482	3.49994e-06	-1.02015	-1.64075
66717050	chr5:66717050:G:A	1.27283e-06	-1.02205e-10	-1.46198	1.7138e-05	-1.02205e-10	-1.07235
66717060	chr5:66717060:G:A	9.88085e-06	-1.02205e-10	0.587376	1.04905e-05	-1.02205e-10	-1.56317
66717096	chr5:66717096:C:T	1.26012e-06	-1.02205e-10	-1.47201	9.28197e-06	-1.02205e-10	-1.68557
66717626	chr5:66717626:G:C	1.21855e-06	-1.02205e-10	-1.50556	9.25268e-06	-1.02205e-10	-1.68873
66718024	chr5:66718024:A:C	1.25115e-06	-1.02205e-10	-1.47916	1.66464e-05	-1.02205e-10	-1.10145
66718190	chr5:66718190:T:C	1.07098e-06	-1.02205e-10	-1.63465	9.29582e-06	-1.02205e-10	-1.68408
66718222	chr5:66718222:A:G	1.12884e-06	-1.02205e-10	-1.58203	9.23986e-06	-1.02205e-10	-1.69012
66718284	chr5:66718284:A:T	3.86326e-06	-1.02205e-10	-0.351712	6.80434e-05	-1.02205e-10	0.3065
66718333	chr5:66718333:C:T	1.31832e-06	-1.02205e-10	-1.42686	1.79345e-05	-1.02205e-10	-1.02692
66718395	chr5:66718395:T:A	1.22125e-06	-1.02205e-10	-1.50335	9.25486e-06	-1.02205e-10	-1.6885
66718419	chr5:66718419:C:T	1.25603e-06	-1.47527	-7.12552e-10	1.14831e-05	-1.47277	-7.12552e-10
66718539	chr5:66718539:T:C	1.23045e-06	-1.02205e-10	-1.49584	9.26493e-06	-1.02205e-10	-1.68741
66719814	chr5:66719814:T:C	4.34691e-07	-0.866194	-1.67015	3.95596e-06	-1.4418	-1.09662
66720054	chr5:66720054:G:A	4.57073e-07	-0.837673	-1.64846	2.57292e-06	-1.40686	-1.56175
66720665	chr5:66720665:A:G	2.01031e-06	-1.02205e-10	-1.00493	1.57455e-05	-1.02205e-10	-1.15709
66720911	chr5:66720911:A:G	1.35654e-06	-1.02205e-10	-1.39829	1.89853e-05	-1.02205e-10	-0.969982
66721019	chr5:66721019:AG:A	1.32361e-06	-1.02205e-10	-1.42286	1.82672e-05	-1.02205e-10	-1.00854
66721188	chr5:66721188:A:G	1.32194e-06	-1.02205e-10	-1.42412	1.82327e-05	-1.02205e-10	-1.01043
66721207	chr5:66721207:G:T	1.23627e-06	-1.02205e-10	-1.49113	9.27016e-06	-1.02205e-10	-1.68684
66721244	chr5:66721244:A:G	1.88679e-06	-1.02205e-10	-1.06834	1.08472e-05	-1.02205e-10	-1.52974
66721763	chr5:66721763:T:C	1.23178e-06	-1.02205e-10	-1.49476	9.26552e-06	-1.02205e-10	-1.68735
66721865	chr5:66721865:A:G	4.87063e-07	-1.0042	-1.41838	8.6189e-05	2.13725	-1.59436
66721888	chr5:66721888:C:T	2.0173e-05	-1.02205e-10	1.30112	1.61561e-05	-1.02205e-10	-1.13135
66721933	chr5:66721933:C:T	3.99253e-07	-1.0184	-1.60298	0.00011146	2.09418	-1.29416
66721937	chr5:66721937:C:T	4.10906e-07	-0.988651	-1.60396	0.000120848	2.17278	-1.2919
66722124	chr5:66722124:G:A	4.43724e-07	-0.90754	-1.60824	0.000149818	2.38004	-1.28426
66722238	chr5:66722238:T:A	5.72225e-05	0.443209	1.90052	2.04067e-05	0.73422	-1.632
66722368	chr5:66722368:A:G	2.65756e-07	-1.41006	-1.61834	2.91528e-06	-1.34836	-1.49531
66722528	chr5:66722528:C:G	1.2149e-06	-1.02205e-10	-1.50856	1.34077e-05	-1.02205e-10	-1.31782
66722667	chr5:66722667:A:G	1.13698e-06	-1.02205e-10	-1.57484	1.00035e-05	-1.02205e-10	-1.61071
66722688	chr5:66722688:T:C	3.00801e-07	-1.24962	-1.65491	2.13349e-06	-1.52531	-1.63057
66722923	chr5:66722923:C:G	3.2515e-06	-1.02205e-10	-0.524107	2.44742e-05	-1.02205e-10	-0.716027
66723128	chr5:66723128:G:A	1.22751e-06	-1.02205e-10	-1.49823	9.28527e-06	-1.02205e-10	-1.68522
66723280	chr5:66723280:C:A	1.51319e-06	-1.02205e-10	-1.289	1.68943e-05	-1.02205e-10	-1.08667
66724080	chr5:66724080:G:A	1.0307e-06	-1.02205e-10	-1.67299	9.23469e-06	-1.02205e-10	-1.69068
66724136	chr5:66724136:T:C	1.19e-06	-1.02205e-10	-1.52927	1.02852e-05	-1.02205e-10	-1.58294
66724354	chr5:66724354:A:G	1.02981e-06	-1.02205e-10	-1.67385	9.2368e-06	-1.02205e-10	-1.69045
66724439	chr5:66724439:C:T	2.25202e-06	-0.891396	-7.12552e-10	1.48299e-05	-1.217	-7.12552e-10
66724504	chr5:66724504:G:A	6.01688e-06	-1.02205e-10	0.0913463	1.17114e-05	-1.02205e-10	-1.45308
66724629	chr5:66724629:A:G	3.27488e-07	-1.29358	-1.52595	2.98196e-06	-1.52624	-1.29483
66724934	chr5:66724934:G:A	1.19358e-06	-1.52627	-7.12552e-10	1.10482e-05	-1.51138	-7.12552e-10
66725152	chr5:66725152:G:A	7.74361e-06	0.576882	-0.233237	3.43847e-05	0.817762	-1.19379
66725400	chr5:66725400:T:TC	2.31063e-07	-1.47785	-1.69044	4.50636e-06	-1.05994	-1.34821
66725472	chr5:66725472:A:G	1.03451e-06	-1.02205e-10	-1.6693	9.5142e-06	-1.02205e-10	-1.66086
66725572	chr5:66725572:A:G	1.65311e-06	-1.02205e-10	-1.20056	2.10552e-05	-1.02205e-10	-0.8665
66725956	chr5:66725956:T:G	1.54223e-06	-1.02205e-10	-1.27	9.45691e-06	-1.02205e-10	-1.6669
66725966	chr5:66725966:T:G	1.27272e-06	-1.02205e-10	-1.46207	1.05217e-05	-1.02205e-10	-1.56021
66726215	chr5:66726215:G:A	1.02228e-06	-1.02205e-10	-1.68118	9.69601e-06	-1.02205e-10	-1.64193
66726323	chr5:66726323:A:G	5.34784e-07	-0.836424	-1.49269	2.28212e-06	-1.40152	-1.68701
66726675	chr5:66726675:G:A	1.42294e-06	-1.3505	-7.12552e-10	1.48511e-05	-1.21557	-7.12552e-10
66726771	chr5:66726771:G:A	2.70567e-06	-1.02205e-10	-0.707875	1.53307e-05	-1.02205e-10	-1.18379
66726784	chr5:66726784:A:G	2.46824e-06	-1.02205e-10	-0.799718	9.71605e-06	-1.02205e-10	-1.63987
66726796	chr5:66726796:G:A	6.46211e-06	0.162734	-7.12552e-10	3.08196e-05	-0.485493	-7.12552e-10
66726802	chr5:66726802:G:A	1.8793e-06	-1.07232	-7.12552e-10	1.45587e-05	-1.23546	-7.12552e-10
66726880	chr5:66726880:GA:G	6.43118e-06	-1.02205e-10	0.157935	4.90915e-05	-1.02205e-10	-0.0199586
66726884	chr5:66726884:CT:C	6.43118e-06	-1.02205e-10	0.157935	4.90915e-05	-1.02205e-10	-0.0199586
66727019	chr5:66727019:T:C	6.44738e-06	-1.02205e-10	0.160451	4.92095e-05	-1.02205e-10	-0.0175575
66727169	chr5:66727169:T:C	1.74713e-05	-1.02205e-10	1.15733	1.8686e-05	-1.02205e-10	-0.985872
66727309	chr5:66727309:A:G	3.05075e-06	-1.02205e-10	-0.587835	1.60603e-05	-1.02205e-10	-1.13729
66728481	chr5:66728481:A:G	1.68561e-06	-1.02205e-10	-1.18109	1.42906e-05	-1.02205e-10	-1.25404
66728814	chr5:66728814:C:T	1.30992e-06	-1.43325	-7.12552e-10	1.20385e-05	-1.42554	-7.12552e-10
66729097	chr5:66729097:G:A	1.57831e-06	-1.02205e-10	-1.24687	1.22701e-05	-1.02205e-10	-1.40648
66729125	chr5:66729125:C:G	1.03386e-06	-1.02205e-10	-1.66993	9.34877e-06	-1.02205e-10	-1.6784
66729141	chr5:66729141:G:A	1.41658e-06	0.331946	-1.68692	9.18668e-05	2.1107	-1.504
66729724	chr5:66729724:C:T	1.33995e-06	-1.02205e-10	-1.41059	1.07284e-05	-1.02205e-10	-1.54075
66729890	chr5:66729890:C:T	6.51414e-06	-1.02205e-10	0.170753	4.95826e-05	-1.02205e-10	-0.0100042
66729923	chr5:66729923:G:A	1.49318e-06	-1.02205e-10	-1.30232	1.17081e-05	-1.02205e-10	-1.45337
66730401	chr5:66730401:G:C	1.49157e-06	-1.02205e-10	-1.3034	1.87499e-05	-1.02205e-10	-0.982456
66730416	chr5:66730416:A:G	3.13466e-06	-1.02205e-10	-0.560704	1.63979e-05	-1.02205e-10	-1.11649
66730843	chr5:66730843:A:G	2.62413e-06	-1.02205e-10	-0.738472	9.76684e-06	-1.02205e-10	-1.63465
66730988	chr5:66730988:C:G	1.44605e-06	-1.02205e-10	-1.33439	1.14243e-05	-1.02205e-10	-1.4779
66731066	chr5:66731066:G:A	4.81942e-07	-1.08089	-1.35227	2.07721e-06	-1.49317	-1.68945
66731220	chr5:66731220:A:G	3.96472e-06	0.123019	-0.448806	7.26279e-05	0.252195	0.119509
66731802	chr5:66731802:A:G	1.36708e-06	-1.02205e-10	-1.39054	1.07435e-05	-1.02205e-10	-1.53934
66732165	chr5:66732165:A:G	2.71243e-06	-1.02205e-10	-0.705376	1.48033e-05	-1.02205e-10	-1.21879
66732421	chr5:66732421:G:C	5.26838e-06	-1.02205e-10	-0.0414999	2.68648e-05	-1.02205e-10	-0.622827
66732886	chr5:66732886:C:T	1.52932e-06	-1.02205e-10	-1.2784	1.16688e-05	-1.02205e-10	-1.45673
66733333	chr5:66733333:CAG:C	1.98849e-06	-0.286326	-0.729519	3.33732e-06	-1.12546	-1.58302
66733561	chr5:66733561:A:G	1.90703e-06	0.629557	-1.68723	0.000137162	2.50952	-1.50201
66733565	chr5:66733565:A:C	1.78738e-06	0.553515	-1.67599	0.000118232	2.40855	-1.54955
66733606	chr5:66733606:C:T	1.01464e-06	-1.02205e-10	-1.68868	9.55557e-06	-1.02205e-10	-1.65652
66733887	chr5:66733887:A:G	1.53412e-05	-1.02205e-10	1.02732	1.76114e-05	-1.02205e-10	-1.0451
66733904	chr5:66733904:T:C	1.7672e-06	0.402856	-1.53668	8.34474e-05	2.1976	-1.68703
66734294	chr5:66734294:G:A	1.92808e-06	-1.0467	-7.12552e-10	2.53621e-05	-0.680391	-7.12552e-10
66734433	chr5:66734433:C:T	1.92483e-06	-1.02205e-10	-1.04839	2.49087e-05	-1.02205e-10	-0.69843
66734634	chr5:66734634:T:C	1.30698e-06	-1.02205e-10	-1.43551	1.08507e-05	-1.02205e-10	-1.52942
66734660	chr5:66734660:C:T	1.47663e-06	-1.02205e-10	-1.31346	1.1612e-05	-1.02205e-10	-1.46161
66734794	chr5:66734794:C:T	8.51987e-06	0.281182	0.157997	0.000160166	0.419334	0.743229
66734825	chr5:66734825:G:A	4.53579e-06	0.139714	-0.330938	8.46993e-05	0.270099	0.255364
66734831	chr5:66734831:G:C	1.44605e-06	-1.02205e-10	-1.33439	1.14243e-05	-1.02205e-10	-1.4779
66734866	chr5:66734866:A:G	1.42244e-06	-1.02205e-10	-1.35085	1.1297e-05	-1.02205e-10	-1.48911
66734936	chr5:66734936:A:G	1.01149e-06	-1.02205e-10	-1.6918	1.18482e-05	-1.02205e-10	-1.44147
66735228	chr5:66735228:C:A	2.09273e-06	-1.02205e-10	-0.964752	1.73155e-05	-1.02205e-10	-1.06204
66735396	chr5:66735396:A:C	1.4454e-05	-1.02205e-10	0.967746	1.49029e-05	-1.02205e-10	-1.21209
66735425	chr5:66735425:T:C	1.23111e-05	0.807279	-7.12552e-10	0.000131253	0.963479	-7.12552e-10
66735464	chr5:66735464:G:A	9.54121e-06	0.552398	-7.12552e-10	0.000100851	0.700001	-7.12552e-10
66735476	chr5:66735476:T:C	3.41011e-07	-1.33832	-1.44075	3.12948e-06	-1.2837	-1.48908
66735515	chr5:66735515:GTTATATA:G	1.45245e-06	-1.02205e-10	-1.32997	1.14736e-05	-1.02205e-10	-1.47359
66735546	chr5:66735546:T:TA	1.44605e-06	-1.02205e-10	-1.33439	1.14243e-05	-1.02205e-10	-1.4779
66735817	chr5:66735817:A:AAC	1.43901e-06	-1.02205e-10	-1.33927	1.13909e-05	-1.02205e-10	-1.48083
66736115	chr5:66736115:T:G	1.28475e-06	-1.02205e-10	-1.45266	9.41573e-06	-1.02205e-10	-1.67126
66736216	chr5:66736216:G:A	1.03081e-06	-1.02205e-10	-1.67288	1.29149e-05	-1.02205e-10	-1.35527
66736377	chr5:66736377:CT:C	1.72014e-06	-1.02205e-10	-1.16082	1.20284e-05	-1.02205e-10	-1.42637
66736534	chr5:66736534:T:C	1.21937e-06	-1.02205e-10	-1.50489	1.41592e-05	-1.02205e-10	-1.26328
66736573	chr5:66736573:T:G	1.45475e-06	-1.02205e-10	-1.32839	1.14879e-05	-1.02205e-10	-1.47235
66736611	chr5:66736611:G:A	1.48441e-06	-1.02205e-10	-1.30821	1.16698e-05	-1.02205e-10	-1.45664
66736624	chr5:66736624:GAGGACATA:G	1.29762e-05	-1.02205e-10	0.859895	9.08646e-05	-1.02205e-10	0.595726
66736742	chr5:66736742:A:G	1.19373e-06	-1.52614	-7.12552e-10	1.11163e-05	-1.50524	-7.12552e-10
66736867	chr5:66736867:A:G	1.42244e-06	-1.02205e-10	-1.35085	1.1297e-05	-1.02205e-10	-1.48911
66737404	chr5:66737404:A:G	2.69882e-06	-1.02205e-10	-0.71041	1.47475e-05	-1.02205e-10	-1.22257
66737737	chr5:66737737:T:C	5.10399e-06	-1.02205e-10	-0.0731996	2.89888e-05	-1.02205e-10	-0.546736
66737977	chr5:66737977:G:A	3.97258e-06	0.564028	-0.887835	0.00116325	4.53377	-1.38844
66738390	chr5:66738390:C:T	5.37267e-06	-1.02205e-10	-0.0218978	3.13695e-05	-1.02205e-10	-0.46781
66738397	chr5:66738397:T:C	4.01873e-06	-1.02205e-10	-0.312257	2.38004e-05	-1.02205e-10	-0.743942
66738823	chr5:66738823:TTTC:T	1.44584e-05	-1.02205e-10	0.968054	1.48621e-05	-1.02205e-10	-1.21483
66738980	chr5:66738980:A:G	2.934e-07	-1.4821	-1.44734	2.42004e-06	-1.4579	-1.57196
66739066	chr5:66739066:C:A	2.83371e-07	-1.52251	-1.44171	2.38381e-06	-1.51222	-1.53273
66739077	chr5:66739077:A:G	1.92157e-06	0.618498	-1.66858	0.000124759	2.48473	-1.57199
66739087	chr5:66739087:T:C	3.03003e-06	-1.02205e-10	-0.594651	2.06723e-05	-1.02205e-10	-0.884851
66739584	chr5:66739584:T:C	1.22377e-06	-1.02205e-10	-1.50129	9.92276e-06	-1.02205e-10	-1.61881
66739801	chr5:66739801:A:G	1.35771e-06	-1.02205e-10	-1.39742	2.1039e-05	-1.02205e-10	-0.867267
66740164	chr5:66740164:G:A	8.07248e-07	-0.276456	-1.64089	7.62475e-06	-0.192962	-1.68928
66740255	chr5:66740255:ATGT:A	1.34409e-06	-1.02205e-10	-1.4075	1.19407e-05	-1.02205e-10	-1.4337
66741502	chr5:66741502:T:C	1.17959e-06	-0.335732	-1.20233	1.83873e-05	-0.189519	-0.812467
66742105	chr5:66742105:C:T	1.2869e-06	-1.02205e-10	-1.45099	1.14264e-05	-1.02205e-10	-1.47772
66742333	chr5:66742333:G:C	1.11798e-06	-1.02205e-10	-1.5917	9.63049e-06	-1.02205e-10	-1.64871
66742381	chr5:66742381:G:A	8.92711e-07	-0.16232	-1.6544	0.000168355	2.8787	-1.66627
66742899	chr5:66742899:AC:A	1.0119e-06	-1.02205e-10	-1.69139	9.22448e-06	-1.02205e-10	-1.69178
66743195	chr5:66743195:C:G	7.44023e-07	-0.319761	-1.67915	7.3025e-06	-0.237033	-1.68839
66743603	chr5:66743603:T:A	1.47357e-06	-1.02205e-10	-1.31553	1.1791e-05	-1.02205e-10	-1.44631
66744313	chr5:66744313:A:G	1.25405e-06	-1.50123	0.0243849	8.22645e-06	-1.47366	-0.332633
66744389	chr5:66744389:T:G	1.46929e-05	-1.02205e-10	0.984141	4.47834e-05	-1.02205e-10	-0.111808
66744457	chr5:66744457:A:G	1.42468e-06	-1.02205e-10	-1.34928	1.13654e-05	-1.02205e-10	-1.48307
66744487	chr5:66744487:A:G	5.22559e-06	-1.02205e-10	-0.0496556	1.86586e-05	-1.02205e-10	-0.98734
66744640	chr5:66744640:T:C	1.47613e-06	-1.02205e-10	-1.3138	1.18392e-05	-1.02205e-10	-1.44223
66744894	chr5:66744894:GTATAAAGTTTAT:G	1.50801e-06	-1.02205e-10	-1.29243	1.2057e-05	-1.02205e-10	-1.424
66745155	chr5:66745155:C:T	1.10246e-06	-1.02205e-10	-1.60568	9.73584e-06	-1.02205e-10	-1.63783
66745369	chr5:66745369:G:A	3.13142e-06	-1.02205e-10	-0.561738	2.09539e-05	-1.02205e-10	-0.871319
66745416	chr5:66745416:G:A	2.2291e-06	-1.02205e-10	-0.901625	9.36024e-06	-1.02205e-10	-1.67717
66745617	chr5:66745617:G:C	1.29932e-06	-1.02205e-10	-1.44138	1.19956e-05	-1.02205e-10	-1.42911
66746019	chr5:66746019:C:T	1.01715e-06	-1.02205e-10	-1.68621	9.98982e-06	-1.02205e-10	-1.61208
66746152	chr5:66746152:T:A	4.91457e-07	-1.40859	-1.00502	2.87716e-06	-1.2959	-1.56094
66746177	chr5:66746177:C:T	1.39707e-06	-1.02205e-10	-1.36885	1.10936e-05	-1.02205e-10	-1.50727
66746254	chr5:66746254:A:G	1.24182e-06	-1.48664	-7.12552e-10	1.20218e-05	-1.42693	-7.12552e-10
66747337	chr5:66747337:A:G	3.64958e-06	-0.40861	-7.12552e-10	3.32987e-05	-0.408126	-7.12552e-10
66747463	chr5:66747463:A:T	3.53774e-07	-1.49615	-1.24617	3.54557e-06	-1.51293	-1.13502
66747811	chr5:66747811:C:T	3.60388e-07	-1.03245	-1.69135	3.39764e-06	-1.0471	-1.64347
66747812	chr5:66747812:A:G	1.11658e-06	-0.45274	-1.14021	0.00108387	4.22305	-1.1484
66748047	chr5:66748047:G:T	1.03608e-05	-1.02205e-10	0.634803	5.72905e-05	-1.02205e-10	0.134489
66748179	chr5:66748179:A:G	1.5126e-06	-1.02205e-10	-1.28939	1.34446e-05	-1.02205e-10	-1.31507
66748220	chr5:66748220:C:T	1.30004e-06	-1.02205e-10	-1.44083	1.1308e-05	-1.02205e-10	-1.48814
66748874	chr5:66748874:G:T	2.32207e-06	-1.02205e-10	-0.860762	1.7199e-05	-1.02205e-10	-1.06879
66748991	chr5:66748991:T:C	7.35165e-07	-0.331388	-1.67949	7.23888e-06	-0.246009	-1.68817
66749443	chr5:66749443:T:C	1.0125e-06	-1.02205e-10	-1.69081	9.66335e-06	-1.02205e-10	-1.6453
66749544	chr5:66749544:T:C	2.29539e-07	-1.48865	-1.68626	2.17891e-06	-1.50306	-1.63176
66749855	chr5:66749855:A:G	1.50177e-06	-1.02205e-10	-1.29658	1.65755e-05	-1.02205e-10	-1.10572
66749890	chr5:66749890:T:C	1.08109e-06	-1.02205e-10	-1.62525	9.6801e-06	-1.02205e-10	-1.64357
66749934	chr5:66749934:C:T	1.71749e-06	-1.02205e-10	-1.16236	1.208e-05	-1.02205e-10	-1.42209
66750126	chr5:66750126:T:C	2.07487e-06	-1.02205e-10	-0.973324	1.82386e-05	-1.02205e-10	-1.0101
66750285	chr5:66750285:A:G	1.29124e-06	-1.02205e-10	-1.44762	1.34019e-05	-1.02205e-10	-1.31825
66750343	chr5:66750343:C:T	1.31836e-06	-1.02205e-10	-1.42683	1.14317e-05	-1.02205e-10	-1.47726
66750369	chr5:66750369:T:C	1.32138e-06	-1.02205e-10	-1.42454	1.14698e-05	-1.02205e-10	-1.47393
66750443	chr5:66750443:C:T	1.09867e-06	-1.02205e-10	-1.60913	9.37808e-06	-1.02205e-10	-1.67527
66750611	chr5:66750611:G:C	2.56076e-05	-1.02205e-10	1.53967	1.45759e-05	-1.02205e-10	-1.23427
66750654	chr5:66750654:G:A	1.44527e-06	-1.02205e-10	-1.33492	1.69108e-05	-1.02205e-10	-1.08569
66750701	chr5:66750701:C:T	7.21991e-07	-0.338462	-1.6905	0.00014422	2.5451	-1.48741
66750755	chr5:66750755:ACAAAG:A	1.1138e-06	-0.12561	-1.46983	1.02045e-05	-0.0338999	-1.55691
66750968	chr5:66750968:T:C	1.15003e-06	-0.413012	-1.15042	0.000728575	4.13886	-1.46141
66751023	chr5:66751023:C:T	4.11988e-07	-1.49417	-1.09581	4.42498e-06	-1.51139	-0.914994
66751095	chr5:66751095:G:A	3.00587e-07	-1.52611	-1.37914	2.18874e-06	-1.43946	-1.69086
66751297	chr5:66751297:A:C	1.04731e-06	-1.02205e-10	-1.657	1.05447e-05	-1.02205e-10	-1.55803
66751349	chr5:66751349:A:C	2.07551e-06	-1.02205e-10	-0.973015	1.4941e-05	-1.02205e-10	-1.20954
66751361	chr5:66751361:A:C	1.05645e-06	-1.02205e-10	-1.6483	1.07126e-05	-1.02205e-10	-1.54223
66751816	chr5:66751816:A:G	2.97192e-06	-1.02205e-10	-0.614014	1.0803e-05	-1.02205e-10	-1.53382
66752144	chr5:66752144:A:G	1.48357e-06	-1.02205e-10	-1.30877	1.27637e-05	-1.02205e-10	-1.36704
66752146	chr5:66752146:A:G	2.06575e-06	-1.02205e-10	-0.977727	1.74084e-05	-1.02205e-10	-1.05669
66752218	chr5:66752218:A:G	1.43272e-06	-1.02205e-10	-1.34365	1.23469e-05	-1.02205e-10	-1.40024
66752540	chr5:66752540:G:A	1.02279e-06	-1.02205e-10	-1.68068	1.00031e-05	-1.02205e-10	-1.61075
66752839	chr5:66752839:T:C	1.2947e-06	-1.44494	-7.12552e-10	1.17747e-05	-1.44769	-7.12552e-10
66752891	chr5:66752891:A:G	2.12935e-06	-1.02205e-10	-0.947404	1.86894e-05	-1.02205e-10	-0.985686
66753376	chr5:66753376:A:G	6.28279e-06	0.134592	-7.12552e-10	6.32019e-05	0.23269	-7.12552e-10
66754141	chr5:66754141:G:T	1.60092e-06	-1.02205e-10	-1.23264	1.14994e-05	-1.02205e-10	-1.47135
66754258	chr5:66754258:A:G	4.8578e-07	-1.50727	-0.917949	4.78533e-06	-1.51991	-0.828177
66754740	chr5:66754740:T:G	3.9593e-07	-1.49519	-1.13455	4.22964e-06	-1.51214	-0.959383
66754858	chr5:66754858:A:G	1.34471e-06	-1.02205e-10	-1.40705	1.19465e-05	-1.02205e-10	-1.43321
66754999	chr5:66754999:G:T	1.26773e-06	-1.46599	-7.12552e-10	1.16319e-05	-1.45989	-7.12552e-10
66755037	chr5:66755037:T:A	1.1697e-05	-0.898304	1.65441	2.93506e-05	-1.04667	0.512335
66755073	chr5:66755073:T:A	1.30382e-06	-1.02205e-10	-1.43792	1.49904e-05	-1.02205e-10	-1.20624
66755302	chr5:66755302:T:C	1.01412e-06	-1.02205e-10	-1.6892	9.73433e-06	-1.02205e-10	-1.63799
66755372	chr5:66755372:A:G	1.01436e-06	-1.02205e-10	-1.68897	9.27998e-06	-1.02205e-10	-1.68579
66755794	chr5:66755794:ACT:A	4.82184e-07	-0.785812	-1.64684	3.002e-06	-1.12283	-1.69154
66755946	chr5:66755946:G:A	1.45571e-06	-1.02205e-10	-1.32773	1.73115e-05	-1.02205e-10	-1.06227
66755967	chr5:66755967:T:C	1.02774e-06	-1.02205e-10	-1.67586	1.0298e-05	-1.02205e-10	-1.5817
66756318	chr5:66756318:A:G	1.74062e-06	-1.02205e-10	-1.14898	9.48458e-06	-1.02205e-10	-1.66398
66756522	chr5:66756522:G:A	1.01156e-06	-1.02205e-10	-1.69173	9.70966e-06	-1.02205e-10	-1.64052
66756559	chr5:66756559:C:A	1.9307e-06	-1.04534	-7.12552e-10	1.71845e-05	-1.06964	-7.12552e-10
66757033	chr5:66757033:C:T	9.86563e-06	-1.02205e-10	0.585834	1.43947e-05	-1.02205e-10	-1.24679
66757124	chr5:66757124:T:C	9.29252e-06	-1.02205e-10	0.525987	3.3692e-05	-1.02205e-10	-0.396384
66757387	chr5:66757387:T:C	1.3015e-06	-1.43971	-7.12552e-10	1.09821e-05	-1.51738	-7.12552e-10
66757787	chr5:66757787:A:T	1.07217e-06	-0.125617	-1.50792	9.91735e-06	-0.0332881	-1.58607
66757853	chr5:66757853:A:G	1.8963e-06	-1.02205e-10	-1.06332	1.41331e-05	-1.02205e-10	-1.26512
66757873	chr5:66757873:A:G	1.05356e-06	-1.02205e-10	-1.65105	1.05956e-05	-1.02205e-10	-1.5532
66757976	chr5:66757976:C:T	2.38567e-06	-1.02205e-10	-0.833741	9.22543e-06	-1.02205e-10	-1.69168
66758092	chr5:66758092:G:T	1.47469e-06	-1.02205e-10	-1.31478	1.71973e-05	-1.02205e-10	-1.06889
66758172	chr5:66758172:C:G	7.9408e-06	-1.02205e-10	0.368792	2.96323e-05	-1.02205e-10	-0.524781
66758317	chr5:66758317:A:G	3.97883e-07	-1.0185	-1.60632	3.56461e-06	-1.0788	-1.56379
66758530	chr5:66758530:C:T	1.064e-06	-1.02205e-10	-1.64119	1.01907e-05	-1.02205e-10	-1.59217
66758774	chr5:66758774:G:A	1.90609e-06	-1.02205e-10	-1.05817	1.42254e-05	-1.02205e-10	-1.25862
66758921	chr5:66758921:CAT:C	2.27798e-06	-0.879934	-7.12552e-10	1.73443e-05	-1.06038	-7.12552e-10
66759131	chr5:66759131:T:C	1.18991e-06	-1.02205e-10	-1.52935	9.93443e-06	-1.02205e-10	-1.61764
66759159	chr5:66759159:A:G	1.77245e-06	-1.02205e-10	-1.13086	1.33771e-05	-1.02205e-10	-1.3201
66759221	chr5:66759221:A:G	2.25863e-06	-1.02205e-10	-0.888464	1.02418e-05	-1.02205e-10	-1.58717
66759423	chr5:66759423:A:G	2.87302e-06	-1.02205e-10	-0.647859	1.11636e-05	-1.02205e-10	-1.50099
66759480	chr5:66759480:C:CA	1.90824e-06	-1.02205e-10	-1.05704	1.42212e-05	-1.02205e-10	-1.25891
66759828	chr5:66759828:G:A	1.02999e-06	-1.02205e-10	-1.67367	9.3042e-06	-1.02205e-10	-1.68318
66759920	chr5:66759920:T:C	1.44145e-06	-1.33757	-7.12552e-10	1.21e-05	-1.42044	-7.12552e-10
66760227	chr5:66760227:TGCCTCA:T	3.63812e-07	-1.07317	-1.64118	3.3271e-06	-1.1324	-1.57914
66760316	chr5:66760316:G:A	7.02652e-07	-1.10277	-0.953345	3.01391e-06	-1.47531	-1.3351
66760436	chr5:66760436:T:C	5.96967e-07	-0.937296	-1.28182	9.4221e-06	-1.00961	-0.660981
66760510	chr5:66760510:G:A	1.0601e-06	-1.02205e-10	-1.64486	1.07059e-05	-1.02205e-10	-1.54285
66760680	chr5:66760680:G:A	1.18693e-06	-1.02205e-10	-1.53185	9.77855e-06	-1.02205e-10	-1.63345
66760741	chr5:66760741:A:G	3.99823e-07	-1.07053	-1.54943	3.70199e-06	-1.12857	-1.4762
66760862	chr5:66760862:GAT:G	6.04234e-07	-1.09614	-1.11088	7.15858e-06	-1.15814	-0.787191
66763329	chr5:66763329:G:A	3.96462e-06	-1.02205e-10	-0.325813	1.77739e-05	-1.02205e-10	-1.03592
66764000	chr5:66764000:G:A	3.63605e-07	-1.0361	-1.67881	4.17083e-06	-1.10001	-1.38552
66764531	chr5:66764531:G:A	3.5408e-07	-1.08289	-1.65857	3.36385e-06	-1.01291	-1.68764
66764625	chr5:66764625:A:G	1.35182e-06	-1.40177	-7.12552e-10	1.22798e-05	-1.40569	-7.12552e-10
66765474	chr5:66765474:T:C	1.07148e-06	-1.02205e-10	-1.63418	9.32838e-06	-1.02205e-10	-1.68058
66765628	chr5:66765628:A:G	2.29264e-06	-1.02205e-10	-0.87352	1.03169e-05	-1.02205e-10	-1.57986
66766573	chr5:66766573:T:G	2.43097e-06	-0.814933	-7.12552e-10	1.83096e-05	-1.00622	-7.12552e-10
66766609	chr5:66766609:C:G	3.30155e-07	-1.27908	-1.53234	5.32875e-06	-1.33783	-0.902697
66766650	chr5:66766650:G:A	5.95416e-07	-0.543585	-1.67813	0.000303856	3.42761	-1.6247
66766696	chr5:66766696:T:G	1.46548e-06	-1.02205e-10	-1.32104	1.60596e-05	-1.02205e-10	-1.13734
66766962	chr5:66766962:C:T	3.06775e-07	-1.51395	-1.37091	2.71904e-06	-1.5184	-1.39497
66767278	chr5:66767278:G:A	1.76953e-06	-1.02205e-10	-1.13251	1.06004e-05	-1.02205e-10	-1.55276
66767478	chr5:66767478:G:C	2.01244e-06	-1.00387	-7.12552e-10	1.5555e-05	-1.16926	-7.12552e-10
66767572	chr5:66767572:G:A	1.06366e-06	-1.02205e-10	-1.64151	1.01867e-05	-1.02205e-10	-1.59257
66768198	chr5:66768198:A:G	3.80569e-07	-1.11661	-1.5527	3.4856e-06	-1.17412	-1.49088
66768511	chr5:66768511:A:G	1.52104e-06	-1.02205e-10	-1.28383	1.21038e-05	-1.02205e-10	-1.42012
66768952	chr5:66768952:A:G	1.05802e-06	-1.02205e-10	-1.64682	1.06589e-05	-1.02205e-10	-1.54725
66769086	chr5:66769086:A:G	1.03906e-06	-1.02205e-10	-1.6649	9.91313e-06	-1.02205e-10	-1.61978
66769818	chr5:66769818:G:A	6.93463e-07	-1.13835	-0.930932	3.02797e-06	-1.48714	-1.31862
66770301	chr5:66770301:G:A	2.35014e-06	-1.02205e-10	-0.848747	1.04148e-05	-1.02205e-10	-1.57042
66771026	chr5:66771026:C:T	9.15273e-06	1.93553	-1.4247	0.000896183	3.60672	-0.72222
66771162	chr5:66771162:T:C	1.95084e-06	-1.02205e-10	-1.03496	1.44596e-05	-1.02205e-10	-1.24229
66771447	chr5:66771447:A:G	2.02367e-06	-1.02205e-10	-0.998308	1.48896e-05	-1.02205e-10	-1.21298
66771528	chr5:66771528:T:A	3.26274e-07	-1.1832	-1.64004	2.92734e-06	-1.23542	-1.60414
66771830	chr5:66771830:T:C	1.33152e-06	-1.02205e-10	-1.4169	1.31968e-05	-1.02205e-10	-1.33367
66771977	chr5:66771977:A:G	2.68391e-05	-1.02205e-10	1.58664	0.000179961	-1.02205e-10	1.27909
66772290	chr5:66772290:G:A	1.66154e-06	-1.02205e-10	-1.19548	1.87543e-05	-1.02205e-10	-0.98222
66772571	chr5:66772571:G:A	5.30263e-07	-1.52309	-0.81451	5.29152e-06	-1.51984	-0.727702
66773171	chr5:66773171:A:G	2.90261e-06	-1.02205e-10	-0.637613	1.06441e-05	-1.02205e-10	-1.54864
66773299	chr5:66773299:T:C	3.31275e-07	-1.157	-1.65103	2.95624e-06	-1.21049	-1.61924
66773419	chr5:66773419:GAGAGC:G	3.72415e-06	-1.02205e-10	-0.388384	4.29089e-05	-1.02205e-10	-0.154566
66773456	chr5:66773456:A:C	1.27324e-06	-1.46166	-7.12552e-10	1.23487e-05	-1.40009	-7.12552e-10
66773522	chr5:66773522:G:C	3.6897e-07	-1.04428	-1.65598	4.48703e-06	-1.10501	-1.30744
66773656	chr5:66773656:C:T	3.66289e-07	-1.06035	-1.64721	3.4659e-06	-0.982303	-1.68837
66773991	chr5:66773991:G:A	8.87003e-06	2.17124	-1.69179	0.000476026	3.932	-1.68018
66774269	chr5:66774269:C:T	2.21667e-05	2.17378	-0.778411	0.000515496	3.8888	-1.55732
66774285	chr5:66774285:A:G	9.37183e-06	2.22055	-1.68606	0.000558306	3.95367	-1.54241
66774296	chr5:66774296:A:T	1.2468e-06	-1.02205e-10	-1.48264	1.02746e-05	-1.02205e-10	-1.58397
66774402	chr5:66774402:T:C	1.16101e-06	-1.02205e-10	-1.55394	1.20953e-05	-1.02205e-10	-1.42083
66774419	chr5:66774419:A:G	4.73902e-06	0.0840441	-0.231436	0.000111718	1.28833	-0.485998
66774451	chr5:66774451:C:A	1.27539e-06	0.158778	-1.61874	4.32429e-05	1.38614	-1.53295
66774516	chr5:66774516:A:G	3.09883e-07	-1.19147	-1.68332	2.74619e-06	-1.24322	-1.66021
66774695	chr5:66774695:A:T	1.39483e-06	-1.02205e-10	-1.37045	9.36478e-06	-1.02205e-10	-1.67669
66774815	chr5:66774815:A:T	1.01329e-06	-1.02205e-10	-1.69002	9.74057e-06	-1.02205e-10	-1.63735
66775050	chr5:66775050:C:T	1.6929e-06	-1.17678	-7.12552e-10	1.87323e-05	-0.983394	-7.12552e-10
66775854	chr5:66775854:A:G	1.0128e-06	-1.02205e-10	-1.6905	9.85383e-06	-1.02205e-10	-1.62578
66776051	chr5:66776051:C:T	3.23159e-07	-1.22225	-1.61059	2.94146e-06	-1.27117	-1.56357
66776396	chr5:66776396:G:A	1.01165e-06	-1.02205e-10	-1.69164	9.97463e-06	-1.02205e-10	-1.6136
66776704	chr5:66776704:A:AAT	2.96527e-06	-1.02205e-10	-0.616254	2.92983e-05	-1.02205e-10	-0.536117
66776806	chr5:66776806:A:G	3.96601e-05	1.97712	-7.12552e-10	0.000910027	2.89983	-7.12552e-10
66777000	chr5:66777000:C:T	1.22238e-05	-1.02205e-10	0.800165	7.93526e-05	-1.02205e-10	0.460256
66777157	chr5:66777157:A:C	1.10071e-06	-1.02205e-10	-1.60727	9.28566e-06	-1.02205e-10	-1.68517
66777311	chr5:66777311:A:G	5.57798e-06	-1.02205e-10	0.0156045	4.07768e-05	-1.02205e-10	-0.205531
66778543	chr5:66778543:A:G	1.04331e-06	-1.02205e-10	-1.66082	9.8409e-06	-1.02205e-10	-1.6271
66778751	chr5:66778751:A:G	1.24644e-05	2.42005	-1.6004	0.00112625	4.19358	-1.08058
66779115	chr5:66779115:T:C	1.85965e-06	-1.02205e-10	-1.08283	1.38896e-05	-1.02205e-10	-1.2825
66779251	chr5:66779251:C:G	1.22077e-05	2.40389	-1.60505	0.000606035	4.17347	-1.68018
66779609	chr5:66779609:T:G	2.67138e-06	-1.02205e-10	-0.720629	3.02823e-05	-1.02205e-10	-0.503082
66779843	chr5:66779843:T:C	1.26712e-06	-1.02205e-10	-1.46648	9.8736e-06	-1.02205e-10	-1.62378
66780386	chr5:66780386:C:T	1.02067e-06	-1.02205e-10	-1.68277	1.00911e-05	-1.02205e-10	-1.60199
66780389	chr5:66780389:A:G	1.26803e-06	0.139631	-1.60539	4.30347e-05	1.36071	-1.51235
66780597	chr5:66780597:G:A	1.04331e-06	-1.02205e-10	-1.66082	9.8409e-06	-1.02205e-10	-1.6271
66780674	chr5:66780674:C:G	3.3136e-07	-1.11634	-1.69143	2.86443e-06	-1.17339	-1.68789
66782054	chr5:66782054:T:A	2.68205e-06	-1.02205e-10	-0.716641	3.97937e-05	-1.02205e-10	-0.229938
66782115	chr5:66782115:C:G	1.34036e-06	-1.02205e-10	-1.41029	1.43787e-05	-1.02205e-10	-1.24789
66782237	chr5:66782237:C:T	1.05365e-06	-1.02205e-10	-1.65096	9.94636e-06	-1.02205e-10	-1.61644
66782694	chr5:66782694:T:G	1.5196e-06	-1.02205e-10	-1.28477	1.69093e-05	-1.02205e-10	-1.08578
66782879	chr5:66782879:G:A	1.77092e-06	-1.02205e-10	-1.13172	1.33525e-05	-1.02205e-10	-1.32194
66783101	chr5:66783101:A:G	1.3646e-06	-1.39236	-7.12552e-10	1.1301e-05	-1.48875	-7.12552e-10
66783248	chr5:66783248:A:G	2.34035e-06	-1.02205e-10	-0.852924	1.04445e-05	-1.02205e-10	-1.56757
66783274	chr5:66783274:G:A	4.30345e-06	-1.02205e-10	-0.243805	2.01176e-05	-1.02205e-10	-0.912047
66783341	chr5:66783341:C:T	2.266e-06	-1.02205e-10	-0.885206	1.03374e-05	-1.02205e-10	-1.57788
66783587	chr5:66783587:C:T	2.44108e-06	-1.0604	0.249615	2.82252e-06	-1.46238	-1.41363
66783793	chr5:66783793:A:G	1.05698e-06	-1.02205e-10	-1.6478	1.16819e-05	-1.02205e-10	-1.45561
66783850	chr5:66783850:C:T	1.20234e-06	-1.51895	-7.12552e-10	1.08888e-05	-1.52591	-7.12552e-10
66784025	chr5:66784025:G:T	4.29485e-07	-1.13251	-1.41589	3.88763e-06	-1.18724	-1.3686
66784193	chr5:66784193:CCATAGG:C	4.38883e-07	-1.11918	-1.40757	3.96234e-06	-1.17511	-1.3617
66784263	chr5:66784263:A:G	1.02084e-06	-1.02205e-10	-1.6826	9.51132e-06	-1.02205e-10	-1.66116
66784385	chr5:66784385:T:C	1.13421e-06	-1.02205e-10	-1.57729	9.22727e-06	-1.02205e-10	-1.69148
66784697	chr5:66784697:G:A	2.33516e-06	-1.02205e-10	-0.85514	2.6952e-05	-1.02205e-10	-0.619586
66785012	chr5:66785012:G:T	5.93864e-07	-0.619297	-1.60503	3.79164e-06	-1.19514	-1.38571
66785032	chr5:66785032:T:C	1.43785e-06	-1.34008	-7.12552e-10	1.29454e-05	-1.3529	-7.12552e-10
66785091	chr5:66785091:C:T	3.99982e-06	-1.02205e-10	-0.316972	4.64574e-05	-1.02205e-10	-0.0751083
66785101	chr5:66785101:C:T	2.64266e-07	-1.35788	-1.67614	8.88102e-06	-0.178365	-1.55136
66785420	chr5:66785420:A:G	1.12686e-06	-1.02205e-10	-1.58378	9.22883e-06	-1.02205e-10	-1.69131
66785484	chr5:66785484:C:T	1.01418e-06	-1.02205e-10	-1.68915	9.76613e-06	-1.02205e-10	-1.63472
66785584	chr5:66785584:A:G	3.50497e-06	-1.02205e-10	-0.44904	3.50369e-05	-1.02205e-10	-0.357242
66785775	chr5:66785775:C:T	1.85884e-06	-1.02205e-10	-1.08327	1.3776e-05	-1.02205e-10	-1.29072
66786789	chr5:66786789:G:A	1.09879e-06	-1.02205e-10	-1.60901	9.83016e-06	-1.02205e-10	-1.62819
66787198	chr5:66787198:A:G	3.25521e-06	-1.02205e-10	-0.522966	3.23693e-05	-1.02205e-10	-0.436433
66787728	chr5:66787728:G:A	1.36647e-06	-1.02205e-10	-1.39099	1.10068e-05	-1.02205e-10	-1.51513
66788432	chr5:66788432:G:T	7.24937e-07	-0.787663	-1.23723	4.50169e-05	1.18186	-1.28847
66788529	chr5:66788529:C:T	1.74268e-06	-1.02205e-10	-1.1478	1.30691e-05	-1.02205e-10	-1.3434
66788550	chr5:66788550:A:G	3.90296e-07	-1.18206	-1.46201	3.52973e-06	-1.23467	-1.41775
66788731	chr5:66788731:C:G	1.25746e-06	-1.47413	-7.12552e-10	1.21318e-05	-1.41781	-7.12552e-10
66788848	chr5:66788848:G:A	3.26716e-07	-1.15986	-1.66203	2.9027e-06	-1.21323	-1.63477
66788924	chr5:66788924:G:A	1.34439e-06	-1.02205e-10	-1.40728	1.55121e-05	-1.02205e-10	-1.17202
66789226	chr5:66789226:A:AT	8.94443e-06	1.66212	-1.17432	0.000452534	3.2526	-1.05138
66789379	chr5:66789379:T:A	9.81259e-06	1.76164	-1.18119	0.000507872	3.37549	-1.05891
66789661	chr5:66789661:A:G	2.31371e-05	2.99491	-1.5567	0.0017918	4.86841	-1.29108
66789757	chr5:66789757:A:G	5.48407e-07	-0.614148	-1.68981	0.000238664	3.21734	-1.65593
66790492	chr5:66790492:T:G	1.02873e-06	-1.02205e-10	-1.6749	9.2852e-06	-1.02205e-10	-1.68522
66790913	chr5:66790913:A:G	7.11536e-07	-0.409645	-1.63391	6.63948e-06	-0.331007	-1.6896
66790971	chr5:66790971:T:C	7.74962e-06	-1.02205e-10	0.344421	1.3258e-05	-1.02205e-10	-1.32905
66790993	chr5:66790993:G:A	2.20324e-06	0.705031	-1.61832	7.59877e-05	2.09784	-1.68092
66791204	chr5:66791204:G:A	4.13426e-05	2.95971	-0.941035	0.00349237	4.80955	-0.564858
66791392	chr5:66791392:C:T	1.06052e-06	-1.02205e-10	-1.64447	1.17747e-05	-1.02205e-10	-1.44769
66791396	chr5:66791396:G:A	1.80945e-06	-1.02205e-10	-1.1102	1.36218e-05	-1.02205e-10	-1.30198
66791810	chr5:66791810:A:G	2.9673e-06	-1.02205e-10	-0.615571	1.59543e-05	-1.02205e-10	-1.14391
66792094	chr5:66792094:C:T	1.71817e-06	-1.02205e-10	-1.16196	1.19662e-05	-1.02205e-10	-1.43155
66792646	chr5:66792646:C:T	7.8642e-07	-0.361643	-1.58184	6.97327e-06	-0.284826	-1.68673
66792664	chr5:66792664:T:C	9.16648e-07	-0.276794	-1.51346	7.73557e-06	-0.195373	-1.67244
66792681	chr5:66792681:G:A	2.49755e-06	-1.02205e-10	-0.787912	2.31482e-05	-1.02205e-10	-0.771727
66792927	chr5:66792927:G:A	6.6412e-07	-0.439676	-1.67284	6.52139e-06	-0.363066	-1.67549
66792938	chr5:66792938:A:G	7.76672e-07	-0.378783	-1.57718	6.86172e-06	-0.301953	-1.68573
66793009	chr5:66793009:A:G	7.76238e-07	-0.3815	-1.57502	6.84278e-06	-0.305269	-1.68518
66793098	chr5:66793098:C:G	1.01385e-06	-1.02205e-10	-1.68946	1.02744e-05	-1.02205e-10	-1.58399
66793201	chr5:66793201:T:C	1.01188e-06	-1.02205e-10	-1.69142	1.00742e-05	-1.02205e-10	-1.60367
66793249	chr5:66793249:G:A	2.53591e-06	0.721823	-1.49449	9.0992e-05	2.12623	-1.5291
66793657	chr5:66793657:G:A	1.29595e-06	0.0168389	-1.46082	1.67872e-05	0.106379	-1.19941
66793707	chr5:66793707:G:A	2.79252e-05	3.06623	-1.43993	0.00221193	4.94069	-1.15272
66794294	chr5:66794294:TTAGCC:T	1.41881e-06	-1.02205e-10	-1.3534	1.69355e-05	-1.02205e-10	-1.08423
66794824	chr5:66794824:C:T	5.48344e-06	-1.00774	1.00625	4.16365e-06	-1.44169	-1.04556
66794856	chr5:66794856:A:C	9.04967e-06	1.67266	-1.17315	0.000446103	3.2393	-1.05239
66795487	chr5:66795487:G:T	1.20653e-06	-0.090628	-1.42484	1.58848e-05	-0.0043639	-1.14392
66795509	chr5:66795509:G:T	7.43104e-07	-0.332488	-1.66765	7.24887e-06	-0.253573	-1.67923
66795568	chr5:66795568:C:A	7.9164e-07	-0.33484	-1.60203	7.14455e-06	-0.256821	-1.69047
66796288	chr5:66796288:C:T	6.6872e-07	-0.43058	-1.67503	6.59713e-06	-0.354357	-1.67265
66796630	chr5:66796630:CTT:C	1.42232e-06	-1.02205e-10	-1.35093	1.13688e-05	-1.02205e-10	-1.48277
66796938	chr5:66796938:T:C	7.91441e-07	-0.396898	-1.54022	6.81068e-06	-0.320746	-1.67441
66797431	chr5:66797431:T:G	1.32254e-06	-1.02205e-10	-1.42367	1.50495e-05	-1.02205e-10	-1.2023
66797525	chr5:66797525:A:G	1.12644e-06	-0.158758	-1.42541	1.4779e-05	-0.0741294	-1.14631
66798236	chr5:66798236:T:TCA	7.09086e-07	-0.428376	-1.61863	6.48295e-06	-0.352793	-1.69168
66798423	chr5:66798423:T:G	1.72329e-06	-1.15899	-7.12552e-10	1.89218e-05	-0.973328	-7.12552e-10
66798464	chr5:66798464:C:T	1.62516e-06	-1.21761	-7.12552e-10	1.51856e-05	-1.1933	-7.12552e-10
66798631	chr5:66798631:G:A	1.02739e-06	-1.02205e-10	-1.6762	9.2942e-06	-1.02205e-10	-1.68425
66798996	chr5:66798996:A:G	1.36663e-06	-1.02205e-10	-1.39088	1.09969e-05	-1.02205e-10	-1.51603
66799684	chr5:66799684:G:A	2.42621e-06	0.800846	-1.61774	8.85274e-05	2.20569	-1.63603
66800266	chr5:66800266:G:T	7.14567e-06	0.263283	-7.12552e-10	7.15582e-05	0.356866	-7.12552e-10
66800584	chr5:66800584:C:G	1.61347e-06	-1.02205e-10	-1.22484	1.87794e-05	-1.02205e-10	-0.980884
66800599	chr5:66800599:A:C	7.19059e-07	-0.433607	-1.59943	6.44488e-06	-0.361479	-1.68888
66800744	chr5:66800744:C:A	4.22019e-06	-1.02205e-10	-0.263342	3.65331e-05	-1.02205e-10	-0.315425
66801385	chr5:66801385:T:C	1.45232e-06	-1.02205e-10	-1.33006	1.75157e-05	-1.02205e-10	-1.05055
66801597	chr5:66801597:A:G	1.31085e-06	-1.43254	-7.12552e-10	1.13588e-05	-1.48366	-7.12552e-10
66801796	chr5:66801796:A:C	1.05024e-06	-0.127255	-1.52695	9.90952e-06	-0.0372261	-1.58292
66802151	chr5:66802151:G:T	1.01823e-06	-1.02205e-10	-1.68516	9.3614e-06	-1.02205e-10	-1.67705
66802692	chr5:66802692:T:C	1.27722e-06	-1.02205e-10	-1.45854	1.03979e-05	-1.02205e-10	-1.57204
66803083	chr5:66803083:C:T	5.55812e-06	1.6556	-1.64356	0.000350864	3.22182	-1.27506
66803115	chr5:66803115:G:A	1.53276e-06	-1.02205e-10	-1.27615	1.2041e-05	-1.02205e-10	-1.42533
66803399	chr5:66803399:C:T	2.71796e-07	-1.31509	-1.69084	2.48889e-06	-1.31933	-1.68248
66803524	chr5:66803524:T:C	4.74584e-07	-0.792021	-1.65652	3.3473e-05	1.17595	-1.57886
66803528	chr5:66803528:T:C	4.46451e-06	-0.804809	0.597745	4.0587e-06	-1.34399	-1.16879
66803531	chr5:66803531:A:C	4.71873e-07	-0.791683	-1.66259	3.38829e-05	1.17609	-1.56683
66803742	chr5:66803742:AAAT:A	1.82044e-06	-1.02205e-10	-1.10414	1.75135e-05	-1.02205e-10	-1.05067
66803861	chr5:66803861:G:A	2.19009e-06	-0.919278	-7.12552e-10	2.61008e-05	-0.65168	-7.12552e-10
66803885	chr5:66803885:AT:A	1.03362e-06	-1.02205e-10	-1.67015	9.97401e-06	-1.02205e-10	-1.61366
66803913	chr5:66803913:C:A	6.76067e-07	-0.764888	-1.3298	2.50788e-06	-1.31876	-1.67545
66804030	chr5:66804030:A:C	3.13542e-07	-1.17352	-1.68952	2.92154e-06	-1.22127	-1.62027
66804252	chr5:66804252:AGCAACTATTAGTATAATAGGGCT:A	3.66553e-05	-1.02205e-10	1.89834	0.000150519	-1.02205e-10	1.10045
66804458	chr5:66804458:C:T	1.54739e-06	-1.26665	-7.12552e-10	1.44108e-05	-1.24566	-7.12552e-10
66804732	chr5:66804732:T:C	2.15847e-06	-1.02205e-10	-0.933824	1.6017e-05	-1.02205e-10	-1.14
66805594	chr5:66805594:T:C	8.89152e-07	-0.183373	-1.63734	1.0134e-05	-0.106233	-1.49152
66806475	chr5:66806475:C:A	3.18366e-07	-1.15595	-1.69183	3.04636e-06	-1.20427	-1.59543
66806768	chr5:66806768:CAT:C	1.5541e-05	1.04026	-7.12552e-10	0.000132784	0.975082	-7.12552e-10
66806882	chr5:66806882:T:G	7.42517e-07	-0.415479	-1.58545	6.58117e-06	-0.343499	-1.68593
66807014	chr5:66807014:C:T	7.15893e-07	-0.448292	-1.58915	6.35943e-06	-0.376902	-1.6868
66807198	chr5:66807198:C:T	7.07434e-07	-0.456554	-1.59278	6.29641e-06	-0.386067	-1.6876
66807222	chr5:66807222:T:C	7.25605e-07	-0.424557	-1.59942	6.4999e-06	-0.352966	-1.68889
66807244	chr5:66807244:C:T	1.0317e-06	-1.02205e-10	-1.67202	9.94479e-06	-1.02205e-10	-1.6166
66807324	chr5:66807324:G:A	2.19653e-06	-1.02205e-10	-0.916343	1.62836e-05	-1.02205e-10	-1.12349
66807393	chr5:66807393:G:A	1.1809e-06	-1.02205e-10	-1.53695	1.09832e-05	-1.02205e-10	-1.51728
66807490	chr5:66807490:G:A	2.68603e-07	-1.33299	-1.68476	2.47694e-06	-1.37075	-1.63587
66807536	chr5:66807536:C:T	6.95089e-07	-0.478506	-1.58843	6.16403e-06	-0.408368	-1.68655
66807654	chr5:66807654:T:C	2.93897e-06	-0.580053	-0.0451107	3.59258e-06	-1.22266	-1.41212
66807963	chr5:66807963:T:A	1.14349e-06	-1.02205e-10	-1.56914	1.38274e-05	-1.02205e-10	-1.28699
66807974	chr5:66807974:A:T	1.41244e-06	-1.02205e-10	-1.35791	1.13109e-05	-1.02205e-10	-1.48788
66807985	chr5:66807985:T:G	1.49008e-06	-1.02205e-10	-1.30439	1.53413e-05	-1.02205e-10	-1.1831
66808096	chr5:66808096:T:C	6.92712e-07	-0.491803	-1.57856	6.09624e-06	-0.421775	-1.6842
66808428	chr5:66808428:G:A	1.50929e-06	-1.02205e-10	-1.29158	1.55694e-05	-1.02205e-10	-1.16834
66809537	chr5:66809537:A:G	6.26701e-07	-0.496356	-1.67415	6.12698e-06	-0.42473	-1.67621
66809667	chr5:66809667:T:C	1.01178e-06	-1.02205e-10	-1.69151	9.96428e-06	-1.02205e-10	-1.61464
66809971	chr5:66809971:C:G	1.33325e-06	-1.02205e-10	-1.4156	1.6639e-05	-1.02205e-10	-1.10189
66810095	chr5:66810095:T:C	2.68715e-06	-1.02205e-10	-0.714742	1.46305e-05	-1.02205e-10	-1.23054
66810116	chr5:66810116:C:T	3.09187e-07	-1.19381	-1.68323	2.81245e-06	-1.23937	-1.64022
66810121	chr5:66810121:G:A	4.35444e-06	1.42762	-1.65965	0.000253807	2.93841	-1.31548
66810232	chr5:66810232:T:A	7.96355e-07	-0.262995	-1.66794	9.82176e-06	-0.185859	-1.44319
66810312	chr5:66810312:C:T	5.44682e-06	1.65303	-1.66123	0.000330578	3.21569	-1.32849
66810366	chr5:66810366:A:T	3.12074e-07	-1.22932	-1.63842	3.09983e-06	-1.2725	-1.5098
66810881	chr5:66810881:A:G	1.33017e-06	-1.41791	-7.12552e-10	1.3091e-05	-1.34172	-7.12552e-10
66811823	chr5:66811823:T:A	7.33783e-07	-0.327716	-1.68505	7.78412e-06	-0.201739	-1.65982
66811883	chr5:66811883:G:A	9.86548e-07	-0.330342	-1.38642	1.30051e-05	-0.253857	-1.09445
66812185	chr5:66812185:G:A	1.07473e-06	-1.02205e-10	-1.63115	9.22881e-06	-1.02205e-10	-1.69131
66812187	chr5:66812187:T:G	1.32788e-06	-1.41964	-7.12552e-10	1.11037e-05	-1.50637	-7.12552e-10
66812526	chr5:66812526:C:T	1.0282e-06	-1.02205e-10	-1.67542	9.25686e-06	-1.02205e-10	-1.68828
66813035	chr5:66813035:C:T	3.36106e-07	-1.10185	-1.6917	3.2094e-06	-1.14862	-1.59894
66813359	chr5:66813359:G:A	1.17811e-06	-1.02205e-10	-1.53931	1.00717e-05	-1.02205e-10	-1.60392
66813810	chr5:66813810:G:T	1.9097e-06	0.611609	-1.66789	6.58884e-05	1.96556	-1.69124
66814245	chr5:66814245:G:A	1.50863e-06	-1.02205e-10	-1.29202	1.19129e-05	-1.02205e-10	-1.43602
66814378	chr5:66814378:T:C	1.31424e-06	-1.42996	-7.12552e-10	1.31287e-05	-1.33885	-7.12552e-10
66814675	chr5:66814675:T:C	1.38001e-06	-1.38113	-7.12552e-10	2.26497e-05	-0.793497	-7.12552e-10
66814676	chr5:66814676:A:G	1.03768e-06	-1.02205e-10	-1.66623	1.00737e-05	-1.02205e-10	-1.60372
66814679	chr5:66814679:T:C	7.37162e-07	-0.406269	-1.6019	6.62469e-06	-0.333626	-1.68922
66814940	chr5:66814940:C:T	4.30611e-07	-0.907129	-1.63864	2.39421e-05	0.938231	-1.67624
66815711	chr5:66815711:A:G	7.25857e-07	-0.458886	-1.56474	6.33185e-06	-0.387928	-1.68012
66816345	chr5:66816345:G:A	1.28156e-06	0.00611839	-1.46126	1.65573e-05	0.0965457	-1.20336
66816887	chr5:66816887:G:A	5.61087e-06	1.68809	-1.66661	0.000336449	3.25172	-1.34692
66817124	chr5:66817124:A:G	5.31863e-06	-1.02205e-10	-0.0320065	2.20179e-05	-1.02205e-10	-0.821789
66817126	chr5:66817126:C:A	1.05242e-06	-1.02205e-10	-1.65213	1.02793e-05	-1.02205e-10	-1.58352
66817236	chr5:66817236:G:T	4.89626e-06	1.54449	-1.65924	0.00029351	3.08234	-1.31407
66817391	chr5:66817391:T:C	1.50863e-06	-1.02205e-10	-1.29202	1.19129e-05	-1.02205e-10	-1.43602
66817494	chr5:66817494:C:A	1.05242e-06	-1.02205e-10	-1.65213	1.02793e-05	-1.02205e-10	-1.58352
66817865	chr5:66817865:T:C	3.21145e-06	-0.42186	-0.11464	3.8317e-06	-1.12843	-1.44191
66817988	chr5:66817988:A:AT	1.05575e-06	-1.02205e-10	-1.64897	1.03644e-05	-1.02205e-10	-1.57527
66818070	chr5:66818070:A:T	1.12064e-06	-0.208224	-1.3811	1.48112e-05	-0.129029	-1.08923
66818458	chr5:66818458:A:G	1.26472e-06	-1.46837	-7.12552e-10	1.1468e-05	-1.47408	-7.12552e-10
66818566	chr5:66818566:A:G	1.22278e-06	-0.159553	-1.34255	1.64189e-05	-0.078495	-1.03672
66818980	chr5:66818980:T:A	1.08303e-06	-1.02205e-10	-1.62346	1.07609e-05	-1.02205e-10	-1.53773
66819747	chr5:66819747:C:T	8.95094e-07	-1.0159	-0.798145	2.01938e-05	0.709395	-1.61766
66819798	chr5:66819798:G:A	1.01708e-06	-1.02205e-10	-1.68628	9.54633e-06	-1.02205e-10	-1.65749
66820115	chr5:66820115:C:T	2.77671e-06	-1.02205e-10	-0.681955	2.57798e-05	-1.02205e-10	-0.664055
66820154	chr5:66820154:T:C	3.89639e-06	0.186872	-0.530045	4.90281e-06	-0.666849	-1.65699
66820863	chr5:66820863:G:A	1.26482e-06	-1.46829	-7.12552e-10	1.14033e-05	-1.47974	-7.12552e-10
66821577	chr5:66821577:C:T	1.07889e-06	-1.02205e-10	-1.62729	9.23287e-06	-1.02205e-10	-1.69088
66821691	chr5:66821691:T:A	1.62397e-06	-1.21835	-7.12552e-10	1.33191e-05	-1.32444	-7.12552e-10
66821823	chr5:66821823:A:C	1.22228e-06	-1.5025	-7.12552e-10	1.10672e-05	-1.50966	-7.12552e-10
66821832	chr5:66821832:A:G	2.27271e-06	-1.02205e-10	-0.882251	1.34747e-05	-1.02205e-10	-1.31283
66822206	chr5:66822206:G:A	2.16354e-06	-1.02205e-10	-0.931478	1.26564e-05	-1.02205e-10	-1.37548
66822277	chr5:66822277:A:G	4.2864e-06	1.39457	-1.64235	0.000256511	2.89544	-1.26192
66822350	chr5:66822350:A:C	1.05731e-06	-1.02205e-10	-1.64749	1.14902e-05	-1.02205e-10	-1.47215
66822406	chr5:66822406:T:C	8.4801e-07	-0.357889	-1.5102	7.1777e-06	-0.28435	-1.65832
66822481	chr5:66822481:T:C	8.55657e-07	-0.353664	-1.50544	7.22156e-06	-0.280302	-1.65627
66822680	chr5:66822680:A:G	1.25252e-06	-1.47807	-7.12552e-10	1.09562e-05	-1.51974	-7.12552e-10
66823153	chr5:66823153:C:A	3.04443e-07	-1.26863	-1.62387	3.42677e-06	-1.29786	-1.38417
66823362	chr5:66823362:C:T	2.66827e-06	-1.02205e-10	-0.721792	2.48192e-05	-1.02205e-10	-0.702029
66823401	chr5:66823401:T:C	5.10586e-06	-0.0728333	-7.12552e-10	4.89013e-05	-0.0238405	-7.12552e-10
66823783	chr5:66823783:T:C	4.39275e-06	1.46837	-1.69164	0.00021828	2.98776	-1.51562
66824148	chr5:66824148:C:T	1.02474e-06	-1.02205e-10	-1.67879	9.44506e-06	-1.02205e-10	-1.66815
66824185	chr5:66824185:A:T	1.02388e-06	-1.02205e-10	-1.67962	9.43575e-06	-1.02205e-10	-1.66914
66824268	chr5:66824268:C:T	3.066e-07	-1.23524	-1.65019	3.36835e-06	-1.26638	-1.43285
66824377	chr5:66824377:G:A	2.91974e-07	-1.27767	-1.65665	3.1788e-06	-1.30628	-1.45086
66824393	chr5:66824393:C:A	7.01797e-07	-0.490121	-1.56721	6.12982e-06	-0.420248	-1.68023
66824650	chr5:66824650:G:A	1.78521e-06	-1.02205e-10	-1.12369	2.07924e-05	-1.02205e-10	-0.879059
66824742	chr5:66824742:G:A	3.26303e-07	-1.29161	-1.53154	2.47404e-06	-1.31928	-1.68851
66824988	chr5:66824988:G:T	1.11458e-06	-1.02205e-10	-1.59474	9.22896e-06	-1.02205e-10	-1.6913
66825019	chr5:66825019:C:T	8.89308e-06	-1.02205e-10	0.482051	1.55335e-05	-1.02205e-10	-1.17064
66825475	chr5:66825475:G:A	1.56076e-06	-1.02205e-10	-1.25805	1.23879e-05	-1.02205e-10	-1.39693
66825736	chr5:66825736:G:T	1.26611e-06	-1.46727	-7.12552e-10	1.13899e-05	-1.48091	-7.12552e-10
66825816	chr5:66825816:A:C	2.67676e-06	-1.02205e-10	-0.718617	1.45966e-05	-1.02205e-10	-1.23286
66825916	chr5:66825916:G:A	3.16459e-06	0.850485	-1.40168	0.000112031	2.24865	-1.44352
66825997	chr5:66825997:A:G	1.41904e-05	-1.02205e-10	0.949345	6.29165e-05	-1.02205e-10	0.228164
66826350	chr5:66826350:T:C	2.02392e-06	-1.02205e-10	-0.998189	1.51775e-05	-1.02205e-10	-1.19383
66826500	chr5:66826500:G:A	5.49924e-07	-0.696455	-1.60474	3.57248e-05	1.34053	-1.67833
66826532	chr5:66826532:C:A	2.01746e-05	1.3012	-7.12552e-10	0.000306444	1.81139	-7.12552e-10
66826829	chr5:66826829:A:G	5.09441e-06	1.52377	-1.59885	0.000326997	3.04856	-1.17226
66827007	chr5:66827007:G:A	2.1076e-06	-1.02205e-10	-0.957671	1.56886e-05	-1.02205e-10	-1.16071
66827025	chr5:66827025:G:A	4.95165e-06	1.58825	-1.69175	0.000256041	3.12945	-1.49776
66827033	chr5:66827033:G:A	1.74623e-06	-1.14577	-7.12552e-10	1.70131e-05	-1.07966	-7.12552e-10
66827262	chr5:66827262:G:C	3.8349e-07	-1.22776	-1.4339	2.90259e-06	-1.29995	-1.54809
66827736	chr5:66827736:T:C	1.26901e-06	-1.02205e-10	-1.46499	1.18412e-05	-1.02205e-10	-1.44206
66828395	chr5:66828395:C:G	1.23576e-06	-1.49154	-7.12552e-10	1.11718e-05	-1.50026	-7.12552e-10
66828398	chr5:66828398:G:A	1.69108e-06	0.402472	-1.58033	4.99274e-05	1.66568	-1.66875
66828432	chr5:66828432:C:T	2.02578e-06	0.272162	-1.26943	0.000234297	2.9351	-1.39216
66828499	chr5:66828499:G:A	1.07811e-06	-1.02205e-10	-1.62802	1.20107e-05	-1.02205e-10	-1.42785
66828518	chr5:66828518:C:T	6.29401e-06	1.76265	-1.62627	0.000452972	3.34716	-1.14498
66829537	chr5:66829537:A:G	1.37023e-05	-1.02205e-10	0.914341	5.73546e-05	-1.02205e-10	0.135608
66829753	chr5:66829753:A:C	2.77315e-06	-1.02205e-10	-0.683239	2.57084e-05	-1.02205e-10	-0.666826
66831818	chr5:66831818:T:C	4.21004e-07	-1.06336	-1.50497	1.80606e-05	0.669001	-1.68892
66832133	chr5:66832133:C:T	2.14808e-06	-1.02205e-10	-0.938647	1.60067e-05	-1.02205e-10	-1.14064
66832204	chr5:66832204:CACGCCCCCCAA:C	1.88466e-06	-1.02205e-10	-1.06948	1.62615e-05	-1.02205e-10	-1.12485
66832232	chr5:66832232:C:T	1.44159e-06	-1.33747	-7.12552e-10	1.44189e-05	-1.2451	-7.12552e-10
66832649	chr5:66832649:C:G	4.00829e-06	1.26673	-1.58159	0.000142918	2.73087	-1.68224
66832876	chr5:66832876:T:G	1.21776e-06	-1.50621	-7.12552e-10	1.10204e-05	-1.5139	-7.12552e-10
66833215	chr5:66833215:A:G	1.02269e-06	-1.02205e-10	-1.68079	1.08053e-05	-1.02205e-10	-1.53361
66833459	chr5:66833459:C:T	1.04175e-06	-1.02205e-10	-1.66232	9.23313e-06	-1.02205e-10	-1.69085
66833938	chr5:66833938:C:T	4.31686e-06	1.45109	-1.69178	0.00022694	2.96256	-1.45152
66833987	chr5:66833987:T:C	4.80046e-06	1.54836	-1.68287	0.000235895	3.08563	-1.53589
66834140	chr5:66834140:G:A	4.32997e-05	-1.02205e-10	2.06492	0.000233501	-1.02205e-10	1.53954
66834176	chr5:66834176:AG:A	2.27767e-06	0.68132	-1.56139	0.000341075	3.54174	-1.62328
66834768	chr5:66834768:A:G	1.49797e-06	0.236752	-1.53586	4.41717e-05	1.45883	-1.58439
66834896	chr5:66834896:A:T	1.61931e-06	-1.22122	-7.12552e-10	1.23302e-05	-1.40159	-7.12552e-10
66834965	chr5:66834965:G:A	1.25532e-06	-1.47583	-7.12552e-10	1.13032e-05	-1.48856	-7.12552e-10
66835055	chr5:66835055:C:T	1.08244e-06	-1.02205e-10	-1.62401	9.94378e-06	-1.02205e-10	-1.6167
66835228	chr5:66835228:A:G	2.36677e-06	-0.721389	-0.120308	3.30564e-06	-1.29969	-1.41833
66835743	chr5:66835743:A:G	2.04104e-06	-0.989766	-7.12552e-10	2.39649e-05	-0.737056	-7.12552e-10
66835803	chr5:66835803:T:A	4.75583e-06	1.52111	-1.66496	0.0002171	3.05313	-1.58642
66835828	chr5:66835828:C:T	3.90767e-06	-1.02205e-10	-0.340282	3.2435e-05	-1.02205e-10	-0.434406
66836084	chr5:66836084:T:G	4.63972e-06	1.52271	-1.69128	0.000238985	3.0461	-1.48334
66836108	chr5:66836108:C:T	4.49751e-07	-0.866487	-1.6358	2.77856e-05	1.07978	-1.6689
66836146	chr5:66836146:T:G	1.1869e-06	-1.02205e-10	-1.53188	1.10132e-05	-1.02205e-10	-1.51455
66837482	chr5:66837482:A:C	1.86814e-06	-1.02205e-10	-1.07828	2.37951e-05	-1.02205e-10	-0.744167
66837630	chr5:66837630:G:A	1.26858e-06	-1.02205e-10	-1.46533	1.01513e-05	-1.02205e-10	-1.59604
66838373	chr5:66838373:C:A	1.43344e-06	-1.02205e-10	-1.34315	1.14065e-05	-1.02205e-10	-1.47946
66838684	chr5:66838684:G:A	1.2501e-06	-1.48	-7.12552e-10	1.12532e-05	-1.493	-7.12552e-10
66838734	chr5:66838734:C:T	4.18623e-06	-1.02205e-10	-0.271423	2.83285e-05	-1.02205e-10	-0.569778
66838883	chr5:66838883:T:C	3.59845e-07	-1.03356	-1.69174	3.38046e-06	-1.07082	-1.62481
66838926	chr5:66838926:A:G	5.07788e-06	-0.0783283	-7.12552e-10	4.85936e-05	-0.0301525	-7.12552e-10
66839053	chr5:66839053:G:T	9.05314e-07	-0.242642	-1.56005	8.85582e-06	-0.151912	-1.58066
66839119	chr5:66839119:T:C	1.22237e-06	-1.50243	-7.12552e-10	1.1067e-05	-1.50968	-7.12552e-10
66839272	chr5:66839272:T:C	2.44782e-06	-1.02205e-10	-0.808025	1.79963e-05	-1.02205e-10	-1.02348
66839782	chr5:66839782:T:G	3.08269e-06	-1.02205e-10	-0.57742	1.63826e-05	-1.02205e-10	-1.11743
66839986	chr5:66839986:C:T	1.34357e-06	-1.02205e-10	-1.40789	1.08519e-05	-1.02205e-10	-1.52931
66840015	chr5:66840015:C:A	1.10813e-06	-1.02205e-10	-1.60055	9.66804e-06	-1.02205e-10	-1.64482
66840039	chr5:66840039:T:C	1.36326e-06	-1.39335	-7.12552e-10	1.15827e-05	-1.46413	-7.12552e-10
66841060	chr5:66841060:C:T	2.22376e-06	-1.02205e-10	-0.904021	1.6582e-05	-1.02205e-10	-1.10533
66841330	chr5:66841330:G:A	1.04173e-06	-1.02205e-10	-1.66234	9.23317e-06	-1.02205e-10	-1.69084
66841657	chr5:66841657:G:A	1.43688e-06	-1.02205e-10	-1.34075	1.1483e-05	-1.02205e-10	-1.47277
66842106	chr5:66842106:T:C	1.2012e-06	-1.02205e-10	-1.5199	1.11537e-05	-1.02205e-10	-1.50188
66842401	chr5:66842401:G:A	3.77564e-06	1.29396	-1.66862	0.000164198	2.76684	-1.57941
66842689	chr5:66842689:A:G	4.79927e-06	1.20634	-1.3411	0.000134722	2.65886	-1.66929
66843100	chr5:66843100:A:G	9.33575e-05	-1.02205e-10	2.83321	0.000384538	-1.02205e-10	2.0384
66843410	chr5:66843410:G:A	3.19337e-06	-0.882478	0.340333	3.53745e-06	-1.38098	-1.26926
66843453	chr5:66843453:C:T	2.39195e-06	-1.02205e-10	-0.831112	1.35833e-05	-1.02205e-10	-1.30481
66843684	chr5:66843684:T:G	1.5e-06	-1.02205e-10	-1.29776	1.185e-05	-1.02205e-10	-1.44131
66844012	chr5:66844012:A:G	8.66863e-07	-0.244486	-1.60161	8.66952e-06	-0.153095	-1.60074
66844049	chr5:66844049:C:T	9.31427e-07	-0.163119	-1.61114	9.33548e-06	-0.0699369	-1.60989
66844278	chr5:66844278:C:T	1.54738e-06	-1.02205e-10	-1.26666	1.21406e-05	-1.02205e-10	-1.41709
66844397	chr5:66844397:A:G	3.29556e-07	-1.12251	-1.69072	3.09177e-06	-1.15142	-1.63348
66844575	chr5:66844575:G:T	1.39721e-06	-1.36875	-7.12552e-10	1.38815e-05	-1.28308	-7.12552e-10
66845292	chr5:66845292:C:T	3.57778e-06	-1.02205e-10	-0.428481	1.77281e-05	-1.02205e-10	-1.03849
66845371	chr5:66845371:T:G	4.19336e-06	1.41243	-1.68215	0.000198245	2.91521	-1.53935
66845863	chr5:66845863:C:A	1.22297e-06	-1.50194	-7.12552e-10	1.10738e-05	-1.50906	-7.12552e-10
66846545	chr5:66846545:A:G	5.60475e-06	1.50384	-1.48344	0.000445132	3.02879	-0.844061
66847612	chr5:66847612:G:A	1.20763e-06	-1.51456	-7.12552e-10	1.09603e-05	-1.51937	-7.12552e-10
66848153	chr5:66848153:T:C	1.28428e-06	-1.02205e-10	-1.45302	1.18292e-05	-1.02205e-10	-1.44308
66848740	chr5:66848740:A:G	1.04722e-06	-1.02205e-10	-1.65708	9.35342e-06	-1.02205e-10	-1.6779
66848886	chr5:66848886:G:C	1.20006e-06	-1.52086	-7.12552e-10	1.08862e-05	-1.52615	-7.12552e-10
66848974	chr5:66848974:A:G	1.30343e-05	-1.02205e-10	0.864362	5.63707e-05	-1.02205e-10	0.118304
66848985	chr5:66848985:C:T	3.62279e-06	1.25782	-1.6738	0.000158134	2.71786	-1.56806
66849179	chr5:66849179:G:T	1.33028e-06	-1.02205e-10	-1.41783	1.15939e-05	-1.02205e-10	-1.46317
66849735	chr5:66849735:A:G	3.41983e-06	1.09087	-1.5645	0.000226161	2.51761	-1.01001
66849930	chr5:66849930:A:C	1.21599e-06	-1.02205e-10	-1.50766	9.44034e-06	-1.02205e-10	-1.66865
66849940	chr5:66849940:G:A	1.32489e-06	-1.42189	-7.12552e-10	1.12871e-05	-1.48998	-7.12552e-10
66850690	chr5:66850690:C:G	4.04857e-06	-1.02205e-10	-0.30486	2.80765e-05	-1.02205e-10	-0.578713
66850822	chr5:66850822:A:C	1.55865e-06	-1.02205e-10	-1.2594	1.07343e-05	-1.02205e-10	-1.5402
66850906	chr5:66850906:A:G	1.54105e-06	-1.27076	-7.12552e-10	1.41478e-05	-1.26409	-7.12552e-10
66850943	chr5:66850943:TTTGAAGAAAAAAA:T	2.61955e-07	-1.51224	-1.53057	3.05002e-06	-1.50591	-1.29259
66851298	chr5:66851298:CA:C	1.85659e-06	-1.02205e-10	-1.08448	2.06637e-05	-1.02205e-10	-0.885269
66851520	chr5:66851520:G:T	4.16943e-07	-0.886208	-1.69182	9.42845e-05	2.32369	-1.69102
66851523	chr5:66851523:C:T	1.06335e-06	-1.02205e-10	-1.6418	9.2274e-06	-1.02205e-10	-1.69147
66851888	chr5:66851888:T:C	2.356e-07	-1.46201	-1.68683	2.42786e-06	-1.40648	-1.62016
66851966	chr5:66851966:G:A	2.1665e-06	-1.02205e-10	-0.930112	2.46114e-05	-1.02205e-10	-0.710434
66852138	chr5:66852138:T:C	1.39359e-06	-1.02205e-10	-1.37134	1.11945e-05	-1.02205e-10	-1.49822
66852653	chr5:66852653:T:C	1.31639e-06	-1.02205e-10	-1.42833	1.06459e-05	-1.02205e-10	-1.54847
66853133	chr5:66853133:A:C	1.88234e-05	-1.02205e-10	1.23188	8.19684e-05	-1.02205e-10	0.492689
66853285	chr5:66853285:C:T	1.8203e-06	-0.25085	-0.853372	1.45773e-05	-0.335368	-0.898813
66853796	chr5:66853796:C:A	6.09694e-06	0.104564	-7.12552e-10	9.99939e-05	0.691464	-7.12552e-10
66854598	chr5:66854598:C:T	2.50621e-06	-1.02205e-10	-0.78445	1.86156e-05	-1.02205e-10	-0.989645
66854738	chr5:66854738:A:G	5.15223e-06	1.06002	-1.12381	0.000431113	2.48072	-0.327993
66854743	chr5:66854743:C:G	3.88887e-07	-0.95593	-1.69176	3.96132e-06	-0.90305	-1.63402
66854908	chr5:66854908:G:A	1.26441e-06	-1.46862	-7.12552e-10	1.18361e-05	-1.44249	-7.12552e-10
66854909	chr5:66854909:C:T	1.20605e-06	0.156971	-1.67284	8.16156e-06	-0.150344	-1.66387
66855075	chr5:66855075:G:A	1.41492e-06	-1.35615	-7.12552e-10	1.17633e-05	-1.44866	-7.12552e-10
66855100	chr5:66855100:G:A	1.76425e-06	-1.02205e-10	-1.1355	1.69077e-05	-1.02205e-10	-1.08588
66855322	chr5:66855322:A:G	1.51081e-06	-1.02205e-10	-1.29058	1.58163e-05	-1.02205e-10	-1.1526
66855414	chr5:66855414:G:A	7.78408e-07	-0.956224	-0.997504	0.000173681	2.13878	-0.895207
66855505	chr5:66855505:T:C	2.27768e-06	-1.02205e-10	-0.880066	2.61031e-05	-1.02205e-10	-0.65159
66855633	chr5:66855633:C:T	2.4986e-06	-1.02205e-10	-0.787491	2.86303e-05	-1.02205e-10	-0.559178
66855636	chr5:66855636:G:A	5.56775e-07	-0.6509	-1.63792	1.04953e-05	-0.14252	-1.42019
66855723	chr5:66855723:A:G	5.18676e-07	-1.16559	-1.19411	2.66257e-06	-1.44482	-1.48954
66855776	chr5:66855776:G:C	5.0054e-07	-1.00786	-1.38743	0.000102662	2.0139	-1.29611
66855835	chr5:66855835:C:T	1.04384e-06	-1.02205e-10	-1.66031	9.28179e-06	-1.02205e-10	-1.68559
66856282	chr5:66856282:C:T	4.69612e-07	-0.836506	-1.62257	0.000102737	2.39522	-1.67669
66856283	chr5:66856283:G:A	4.4742e-07	-1.2946	-1.21288	3.87994e-06	-1.38314	-1.17468
66856430	chr5:66856430:A:G	1.22772e-05	0.349811	0.454706	5.40704e-05	0.022888	0.0537542
66856561	chr5:66856561:A:G	1.02126e-06	-1.02205e-10	-1.68219	1.04409e-05	-1.02205e-10	-1.56791
66856648	chr5:66856648:T:C	2.55653e-06	-1.02205e-10	-0.764571	2.21329e-05	-1.02205e-10	-0.816581
66856977	chr5:66856977:T:C	4.45054e-06	-1.02205e-10	-0.210197	3.11494e-05	-1.02205e-10	-0.474849
66856981	chr5:66856981:C:T	3.99487e-07	-1.03883	-1.58197	4.8212e-05	1.62284	-1.66088
66857097	chr5:66857097:A:C	1.24027e-06	-1.02205e-10	-1.48789	9.9224e-06	-1.02205e-10	-1.61885
66857220	chr5:66857220:C:T	1.27094e-06	-1.46347	-7.12552e-10	1.23466e-05	-1.40027	-7.12552e-10
66857350	chr5:66857350:C:T	4.93429e-07	-1.02217	-1.38743	9.85944e-05	1.97348	-1.29611
66857696	chr5:66857696:G:A	5.45912e-06	1.12909	-1.13503	0.000461097	2.56516	-0.345198
66857947	chr5:66857947:A:C	7.63316e-07	-0.695106	-1.2782	6.90698e-06	-0.632961	-1.34815
66858113	chr5:66858113:C:T	2.53022e-07	-1.50778	-1.56972	2.84686e-06	-1.47309	-1.39433
66858252	chr5:66858252:G:A	1.20579e-06	-1.51609	-7.12552e-10	1.11355e-05	-1.50351	-7.12552e-10
66858331	chr5:66858331:G:A	3.75383e-07	-0.994766	-1.68826	3.90783e-06	-0.944143	-1.60652
66858702	chr5:66858702:C:T	1.37023e-06	-1.38824	-7.12552e-10	1.30098e-05	-1.34794	-7.12552e-10
66858712	chr5:66858712:T:C	1.05918e-06	-1.02205e-10	-1.64573	1.15351e-05	-1.02205e-10	-1.46825
66858820	chr5:66858820:C:T	3.58859e-07	-1.04057	-1.68748	3.7452e-06	-0.991792	-1.60138
66859192	chr5:66859192:C:T	6.36685e-06	0.939129	-0.791246	0.000573365	2.31135	0.126527
66859339	chr5:66859339:A:T	1.07581e-06	-1.52449	-0.105659	4.25429e-06	-1.39701	-1.06871
66859489	chr5:66859489:A:G	2.20476e-06	-1.02205e-10	-0.912606	2.38937e-05	-1.02205e-10	-0.740031
66859496	chr5:66859496:T:G	3.6818e-06	-0.399822	-7.12552e-10	3.40571e-05	-0.385607	-7.12552e-10
66859722	chr5:66859722:T:C	4.53181e-06	0.227405	-0.419507	2.14111e-05	-0.0909214	-0.758816
66859756	chr5:66859756:G:A	1.03698e-06	-1.02205e-10	-1.66691	9.84646e-06	-1.02205e-10	-1.62653
66859915	chr5:66859915:A:G	2.34606e-07	-1.49651	-1.65656	2.6428e-06	-1.45733	-1.48448
66860311	chr5:66860311:T:C	3.01149e-07	-1.47305	-1.43032	2.42169e-06	-1.42673	-1.60245
66860523	chr5:66860523:G:A	0.000374096	-0.78606	5.00735	0.000107412	-1.24424	2.00727
66860538	chr5:66860538:A:C	1.12085e-06	-0.388184	-1.20096	1.67151e-05	-0.310375	-0.786956
66861342	chr5:66861342:G:T	4.17177e-07	-1.15097	-1.4265	2.26867e-05	0.740326	-1.53219
66861563	chr5:66861563:T:C	3.32145e-07	-1.32616	-1.47924	2.20879e-06	-1.45046	-1.67074
66862229	chr5:66862229:C:T	6.10052e-07	-0.655001	-1.54243	4.35103e-06	-0.83895	-1.60428
66862372	chr5:66862372:A:G	4.36223e-07	-0.918412	-1.61441	4.89418e-06	-0.734515	-1.59108
66862510	chr5:66862510:G:A	1.11861e-06	-1.02205e-10	-1.59113	1.04547e-05	-1.02205e-10	-1.56659
66862546	chr5:66862546:A:G	6.62636e-07	-0.802282	-1.31247	6.72118e-06	-1.04447	-0.963913
66862681	chr5:66862681:G:A	1.50423e-06	-1.02205e-10	-1.29494	1.13907e-05	-1.02205e-10	-1.48085
66863272	chr5:66863272:T:A	5.1848e-07	-0.888298	-1.47178	5.64088e-06	-0.702107	-1.4815
66863427	chr5:66863427:G:T	1.01598e-06	-0.536567	-1.1508	3.95368e-05	0.291849	-0.528263
66863596	chr5:66863596:A:G	5.13004e-07	-0.815814	-1.55488	6.03831e-05	1.82105	-1.63399
66863726	chr5:66863726:T:C	1.2314e-06	-1.49508	-7.12552e-10	1.51993e-05	-1.19239	-7.12552e-10
66863903	chr5:66863903:C:T	2.3943e-07	-1.52575	-1.60697	2.25125e-06	-1.49332	-1.60884
66863962	chr5:66863962:A:G	3.16417e-07	-1.31292	-1.541	2.06124e-06	-1.50026	-1.69007
66863965	chr5:66863965:T:G	3.26157e-07	-1.29255	-1.53105	2.07464e-06	-1.49283	-1.69102
66864115	chr5:66864115:T:C	3.60552e-07	-1.23849	-1.48486	2.12698e-06	-1.46959	-1.68934
66864194	chr5:66864194:G:A	3.21346e-07	-1.29464	-1.54382	3.61176e-06	-1.50086	-1.12859
66864288	chr5:66864288:T:C	1.2281e-06	-1.02205e-10	-1.49775	1.35912e-05	-1.02205e-10	-1.30422
66864342	chr5:66864342:T:A	2.96763e-07	-1.35248	-1.56556	2.03801e-06	-1.51227	-1.6894
66864438	chr5:66864438:G:T	2.08283e-06	-1.02205e-10	-0.969497	2.45531e-05	-1.02205e-10	-0.712806
66864457	chr5:66864457:C:T	3.01603e-07	-1.34905	-1.55281	2.03717e-06	-1.51124	-1.69084
66864487	chr5:66864487:T:C	3.02552e-07	-1.33429	-1.56444	2.04908e-06	-1.50674	-1.68952
66864601	chr5:66864601:C:T	1.36208e-06	-1.39421	-7.12552e-10	1.20257e-05	-1.4266	-7.12552e-10
66864774	chr5:66864774:C:G	5.28889e-07	-1.35332	-0.986878	4.8517e-06	-1.5148	-0.819518
66864855	chr5:66864855:A:G	1.13897e-06	-1.02205e-10	-1.57309	1.08185e-05	-1.02205e-10	-1.53239
66865220	chr5:66865220:T:C	3.28786e-07	-1.28438	-1.53119	2.08116e-06	-1.4889	-1.69182
66865379	chr5:66865379:G:T	7.77276e-07	-0.683434	-1.27175	5.4194e-06	-0.954848	-1.26881
66865516	chr5:66865516:G:T	2.58992e-07	-1.40968	-1.6445	2.0659e-06	-1.52443	-1.66365
66865689	chr5:66865689:T:C	1.43328e-06	-1.02205e-10	-1.34326	1.10323e-05	-1.02205e-10	-1.51282
66865840	chr5:66865840:T:C	3.06662e-07	-1.31481	-1.57042	2.06573e-06	-1.50021	-1.68795
66865918	chr5:66865918:T:C	2.48704e-07	-1.43784	-1.65687	2.08394e-06	-1.52631	-1.65308
66866205	chr5:66866205:C:CTGCATTT	2.47803e-07	-1.44444	-1.65391	2.07788e-06	-1.52616	-1.65613
66866216	chr5:66866216:C:T	2.54095e-07	-1.42205	-1.65122	2.07401e-06	-1.52569	-1.65847
66866374	chr5:66866374:T:A	2.54942e-07	-1.41057	-1.65938	2.09384e-06	-1.52454	-1.65011
66866528	chr5:66866528:G:C	1.57496e-06	-1.24899	-7.12552e-10	1.36934e-05	-1.29673	-7.12552e-10
66866569	chr5:66866569:C:T	2.5362e-07	-1.42392	-1.65122	2.07446e-06	-1.52584	-1.6581
66866570	chr5:66866570:G:A	1.27302e-05	0.840755	-7.12552e-10	0.00010011	0.692628	-7.12552e-10
66866624	chr5:66866624:G:A	2.52804e-07	-1.42539	-1.65298	2.0764e-06	-1.52593	-1.65708
66866819	chr5:66866819:G:A	2.28292e-06	-1.02205e-10	-0.877766	1.85184e-05	-1.02205e-10	-0.994879
66866965	chr5:66866965:T:C	2.97176e-07	-1.34219	-1.57446	2.04872e-06	-1.50927	-1.68716
66867038	chr5:66867038:A:G	5.99466e-07	-0.719405	-1.49553	7.32433e-06	-0.267206	-1.65524
66867291	chr5:66867291:C:T	3.8311e-07	-1.24726	-1.41539	4.49352e-06	-1.47998	-0.931024
66867590	chr5:66867590:T:C	1.34821e-06	-1.02205e-10	-1.40445	1.29225e-05	-1.02205e-10	-1.35467
66867644	chr5:66867644:A:T	1.44678e-06	-1.33388	-7.12552e-10	1.27085e-05	-1.37137	-7.12552e-10
66867681	chr5:66867681:A:C	2.89639e-07	-1.37559	-1.56675	2.02736e-06	-1.51835	-1.68856
66868185	chr5:66868185:G:A	1.62803e-06	-1.02205e-10	-1.21585	1.63633e-05	-1.02205e-10	-1.11861
66868216	chr5:66868216:A:G	2.57477e-07	-1.41929	-1.64075	2.05756e-06	-1.52543	-1.66669
66868271	chr5:66868271:A:G	1.14358e-06	-1.02205e-10	-1.56906	9.63554e-06	-1.02205e-10	-1.64819
66868273	chr5:66868273:G:A	2.55101e-07	-1.43004	-1.63928	2.05405e-06	-1.52616	-1.66767
66868312	chr5:66868312:G:A	5.41495e-07	-0.752133	-1.56451	6.86303e-06	-0.307932	-1.67956
66868335	chr5:66868335:G:A	3.94154e-07	-1.21472	-1.41952	4.52553e-06	-1.46595	-0.937958
66868433	chr5:66868433:A:G	2.38871e-06	-0.832469	-7.12552e-10	1.86392e-05	-0.988377	-7.12552e-10
66868578	chr5:66868578:A:G	1.41487e-06	-1.35619	-7.12552e-10	1.24574e-05	-1.39133	-7.12552e-10
66868889	chr5:66868889:A:G	1.20139e-06	-1.02205e-10	-1.51974	9.85727e-06	-1.02205e-10	-1.62544
66869880	chr5:66869880:A:T	1.18744e-06	-0.792925	-0.738494	1.00724e-05	-0.353995	-1.24985
66869881	chr5:66869881:A:C	1.19013e-06	-0.791825	-0.737335	1.00962e-05	-0.35243	-1.24906
66870126	chr5:66870126:C:G	1.05947e-06	-1.02205e-10	-1.64546	9.23115e-06	-1.02205e-10	-1.69106
66870339	chr5:66870339:T:C	2.71149e-06	-1.02205e-10	-0.705724	1.35028e-05	-1.02205e-10	-1.31075
66870347	chr5:66870347:T:G	5.61601e-07	-0.843042	-1.43714	4.02816e-06	-1.0844	-1.43593
66870565	chr5:66870565:C:T	6.04817e-06	0.0965327	-7.12552e-10	4.32714e-05	-0.146153	-7.12552e-10
66870771	chr5:66870771:C:G	1.19521e-06	-1.02205e-10	-1.5249	1.03021e-05	-1.02205e-10	-1.5813
66870786	chr5:66870786:G:A	4.48375e-07	-1.52586	-0.979489	4.31023e-06	-1.5263	-0.926354
66871279	chr5:66871279:GTTTT:G	1.41665e-06	-1.02205e-10	-1.35493	1.74598e-05	-1.02205e-10	-1.05374
66871717	chr5:66871717:C:T	2.25899e-06	-1.02205e-10	-0.888305	1.3724e-05	-1.02205e-10	-1.2945
66872360	chr5:66872360:G:A	3.80375e-07	-0.993433	-1.67639	2.94096e-06	-1.20667	-1.62824
66872451	chr5:66872451:G:T	8.18815e-07	-0.929183	-0.973938	6.78806e-06	-0.531167	-1.46731
66872814	chr5:66872814:A:G	1.19961e-06	-1.52123	-7.12552e-10	1.12115e-05	-1.49671	-7.12552e-10
66872821	chr5:66872821:C:G	1.08203e-06	-0.236668	-1.38771	4.0497e-05	0.57524	-0.787657
66872942	chr5:66872942:C:T	2.00263e-06	-1.02205e-10	-1.00876	1.2648e-05	-1.02205e-10	-1.37615
66872976	chr5:66872976:A:G	1.54882e-06	-1.26573	-7.12552e-10	1.85524e-05	-0.993045	-7.12552e-10
66874210	chr5:66874210:C:T	2.62828e-06	-1.02205e-10	-0.736894	4.13826e-05	-1.02205e-10	-0.190785
66874245	chr5:66874245:C:T	2.28772e-06	-1.02205e-10	-0.875668	1.42962e-05	-1.02205e-10	-1.25365
66874324	chr5:66874324:T:C	1.02664e-06	-1.02205e-10	-1.67693	9.22551e-06	-1.02205e-10	-1.69167
66874364	chr5:66874364:GA:G	1.37406e-06	-1.02205e-10	-1.38545	1.05119e-05	-1.02205e-10	-1.56113
66874441	chr5:66874441:C:G	1.20153e-06	-1.02205e-10	-1.51963	1.09597e-05	-1.02205e-10	-1.51942
66874676	chr5:66874676:G:T	4.39788e-07	-0.930317	-1.59437	5.47093e-06	-0.540493	-1.6737
66874704	chr5:66874704:T:C	4.23496e-07	-0.945641	-1.61679	2.26116e-05	0.842023	-1.63721
66874710	chr5:66874710:A:G	1.16114e-06	0.099407	-1.65323	0.000257317	3.3024	-1.66574
66874750	chr5:66874750:A:G	5.76415e-07	-0.723025	-1.53112	3.6274e-06	-0.999191	-1.62594
66874917	chr5:66874917:T:G	5.84102e-07	-0.698561	-1.54234	3.67648e-06	-0.978911	-1.63278
66874970	chr5:66874970:A:G	1.21522e-06	-1.5083	-7.12552e-10	1.09736e-05	-1.51816	-7.12552e-10
66875370	chr5:66875370:A:G	1.30587e-06	-1.02205e-10	-1.43636	1.01798e-05	-1.02205e-10	-1.59324
66875396	chr5:66875396:T:C	5.77074e-07	-0.732534	-1.52047	3.62461e-06	-1.00711	-1.61879
66875611	chr5:66875611:A:G	1.18376e-06	-1.02205e-10	-1.53452	1.07918e-05	-1.02205e-10	-1.53486
66875827	chr5:66875827:C:G	6.10634e-07	-0.677871	-1.51861	3.7966e-06	-0.961738	-1.6178
66875992	chr5:66875992:T:G	1.5349e-06	-1.02205e-10	-1.27476	1.16307e-05	-1.02205e-10	-1.46
66876097	chr5:66876097:T:C	1.22763e-06	-1.02205e-10	-1.49814	1.0768e-05	-1.02205e-10	-1.53707
66876744	chr5:66876744:C:T	4.60355e-07	-0.990016	-1.48896	4.92476e-06	-0.822981	-1.49639
66876844	chr5:66876844:A:G	6.94941e-07	-0.381259	-1.68589	1.4837e-05	0.375362	-1.59188
66877428	chr5:66877428:G:A	1.26637e-06	-1.46707	-7.12552e-10	1.13141e-05	-1.4876	-7.12552e-10
66877522	chr5:66877522:A:G	1.36363e-06	-1.02205e-10	-1.39307	1.66411e-05	-1.02205e-10	-1.10177
66877532	chr5:66877532:C:T	4.41514e-07	-0.937681	-1.58309	4.7689e-06	-0.76354	-1.58799
66877551	chr5:66877551:A:T	1.56655e-06	-1.02205e-10	-1.25434	1.20936e-05	-1.02205e-10	-1.42097
66877717	chr5:66877717:G:A	2.73525e-06	-1.02205e-10	-0.696998	4.32603e-05	-1.02205e-10	-0.14641
66878041	chr5:66878041:G:A	6.23343e-07	-0.668653	-1.50723	3.81912e-06	-0.954429	-1.6192
66878173	chr5:66878173:A:C	1.80153e-06	-1.02205e-10	-1.11459	1.19912e-05	-1.02205e-10	-1.42947
66878345	chr5:66878345:C:T	7.50729e-07	-0.485498	-1.50444	4.38126e-06	-0.801155	-1.63515
66878544	chr5:66878544:C:T	2.48964e-06	-0.791083	-7.12552e-10	2.99299e-05	-0.514786	-7.12552e-10
66879055	chr5:66879055:A:G	9.67329e-07	-0.5378	-1.19864	1.08153e-05	-0.0337276	-1.49896
66879108	chr5:66879108:T:A	7.40334e-07	-0.459864	-1.54401	4.38793e-06	-0.779097	-1.65569
66879538	chr5:66879538:C:T	2.63492e-06	-0.573069	-0.161301	1.27813e-05	-0.754823	-0.610838
66879596	chr5:66879596:T:C	7.49535e-07	-0.465806	-1.52572	4.40481e-06	-0.784604	-1.64634
66879669	chr5:66879669:C:T	1.94436e-06	-1.03829	-7.12552e-10	5.77888e-05	0.143149	-7.12552e-10
66879768	chr5:66879768:C:T	1.07585e-06	-0.397179	-1.23293	4.96577e-05	0.367099	-0.37559
66879854	chr5:66879854:A:G	7.22289e-07	-0.494914	-1.53364	4.28345e-06	-0.808442	-1.65044
66880186	chr5:66880186:A:G	3.95558e-07	-1.44938	-1.1813	3.37125e-06	-1.4741	-1.22426
66880258	chr5:66880258:A:G	1.08938e-06	-1.02205e-10	-1.61762	9.48104e-06	-1.02205e-10	-1.66435
66880292	chr5:66880292:A:T	2.06662e-06	-1.02205e-10	-0.97731	1.41428e-05	-1.02205e-10	-1.26444
66880880	chr5:66880880:T:C	1.05662e-06	-1.02205e-10	-1.64815	9.29376e-06	-1.02205e-10	-1.6843
66881031	chr5:66881031:C:A	1.24387e-06	-0.387917	-1.09708	6.18769e-05	0.378096	-0.166595
66881119	chr5:66881119:T:C	3.35236e-06	-1.02205e-10	-0.493557	2.21655e-05	-1.02205e-10	-0.815107
66881312	chr5:66881312:G:A	7.89435e-07	-0.558596	-1.38106	9.50228e-06	-0.0692308	-1.59288
66881461	chr5:66881461:T:G	1.24868e-06	-1.02205e-10	-1.48113	1.01599e-05	-1.02205e-10	-1.5952
66882144	chr5:66882144:C:T	1.26011e-06	-1.47202	-7.12552e-10	1.11272e-05	-1.50425	-7.12552e-10
66882405	chr5:66882405:G:A	2.30491e-06	0.802431	-1.67061	0.000107258	2.41104	-1.64945
66882913	chr5:66882913:G:A	8.85601e-07	-0.34395	-1.48076	2.74778e-05	0.410416	-1.01068
66882918	chr5:66882918:A:G	1.06552e-06	-1.02205e-10	-1.63976	9.32645e-06	-1.02205e-10	-1.68079
66883133	chr5:66883133:C:T	1.26573e-06	-1.46758	-7.12552e-10	1.1314e-05	-1.4876	-7.12552e-10
66883221	chr5:66883221:C:G	8.85716e-07	-0.139201	-1.68538	2.08772e-05	0.712831	-1.58782
66883236	chr5:66883236:A:G	2.13643e-06	-1.02205e-10	-0.944087	1.12802e-05	-1.02205e-10	-1.4906
66883249	chr5:66883249:G:A	1.28392e-06	-1.02205e-10	-1.4533	1.04824e-05	-1.02205e-10	-1.56395
66883586	chr5:66883586:A:G	5.31473e-07	-0.787115	-1.54821	6.53383e-06	-0.351495	-1.68516
66883589	chr5:66883589:C:T	1.02249e-06	-1.02205e-10	-1.68098	9.22566e-06	-1.02205e-10	-1.69166
66883650	chr5:66883650:A:G	1.07103e-06	-1.02205e-10	-1.6346	9.35022e-06	-1.02205e-10	-1.67824
66883718	chr5:66883718:C:T	3.78297e-06	-0.372713	-7.12552e-10	2.70457e-05	-0.616118	-7.12552e-10
66883857	chr5:66883857:A:C	1.01944e-06	-1.02205e-10	-1.68397	1.01214e-05	-1.02205e-10	-1.599
66883872	chr5:66883872:G:T	3.24143e-06	-1.02205e-10	-0.527209	1.03891e-05	-1.02205e-10	-1.57288
66883946	chr5:66883946:G:A	1.45328e-06	-1.02205e-10	-1.3294	1.14154e-05	-1.02205e-10	-1.47868
66884293	chr5:66884293:T:G	1.05745e-06	-1.02205e-10	-1.64737	9.29691e-06	-1.02205e-10	-1.68396
66884494	chr5:66884494:T:C	1.2026e-06	-1.51874	-7.12552e-10	1.09051e-05	-1.52441	-7.12552e-10
66884508	chr5:66884508:T:G	1.05703e-06	-1.02205e-10	-1.64776	9.29531e-06	-1.02205e-10	-1.68413
66884581	chr5:66884581:C:T	3.23511e-06	-0.529159	-7.12552e-10	4.13945e-05	-0.190498	-7.12552e-10
66884594	chr5:66884594:A:G	1.0453e-06	-1.02205e-10	-1.65892	9.25642e-06	-1.02205e-10	-1.68833
66884605	chr5:66884605:G:A	1.0614e-06	-1.02205e-10	-1.64363	9.31216e-06	-1.02205e-10	-1.68232
66884725	chr5:66884725:T:C	3.19564e-06	-0.541436	-7.12552e-10	2.06812e-05	-0.884422	-7.12552e-10
66884753	chr5:66884753:C:T	1.16256e-06	-1.02205e-10	-1.5526	1.01006e-05	-1.02205e-10	-1.60105
66884770	chr5:66884770:C:G	1.05703e-06	-1.02205e-10	-1.64776	9.29531e-06	-1.02205e-10	-1.68413
66884938	chr5:66884938:G:A	1.05672e-06	-1.02205e-10	-1.64805	9.29415e-06	-1.02205e-10	-1.68426
66885038	chr5:66885038:A:G	1.45824e-06	-1.02205e-10	-1.326	1.14449e-05	-1.02205e-10	-1.4761
66885137	chr5:66885137:G:A	1.24753e-06	-1.48205	-7.12552e-10	1.11821e-05	-1.49933	-7.12552e-10
66885195	chr5:66885195:G:A	1.99295e-06	0.678235	-1.69184	8.90037e-05	2.2528	-1.67776
66885212	chr5:66885212:CA:C	1.05703e-06	-1.02205e-10	-1.64776	9.29531e-06	-1.02205e-10	-1.68413
66885441	chr5:66885441:C:T	1.05703e-06	-1.02205e-10	-1.64776	9.29531e-06	-1.02205e-10	-1.68413
66885475	chr5:66885475:G:T	1.05671e-06	-1.02205e-10	-1.64806	9.29421e-06	-1.02205e-10	-1.68425
66885522	chr5:66885522:T:C	1.05678e-06	-1.02205e-10	-1.648	9.29453e-06	-1.02205e-10	-1.68422
66885603	chr5:66885603:T:A	2.12171e-06	-1.02205e-10	-0.951003	1.47605e-05	-1.02205e-10	-1.22169
66885752	chr5:66885752:A:C	1.0577e-06	-1.02205e-10	-1.64713	9.29785e-06	-1.02205e-10	-1.68386
66885786	chr5:66885786:G:A	1.20369e-06	-1.02205e-10	-1.51783	9.99881e-06	-1.02205e-10	-1.61118
66885857	chr5:66885857:G:A	1.05733e-06	-1.02205e-10	-1.64747	9.29637e-06	-1.02205e-10	-1.68402
66885923	chr5:66885923:A:G	4.6321e-07	-0.874057	-1.59874	5.00968e-06	-0.692	-1.61027
66886091	chr5:66886091:G:T	2.97097e-06	-1.02205e-10	-0.614334	4.79524e-05	-1.02205e-10	-0.0434361
66886108	chr5:66886108:C:G	1.1122e-06	-1.02205e-10	-1.59688	9.43667e-06	-1.02205e-10	-1.66904
66886136	chr5:66886136:A:G	1.4643e-06	-1.02205e-10	-1.32184	1.09708e-05	-1.02205e-10	-1.51841
66886441	chr5:66886441:C:A	8.60794e-07	-0.444025	-1.4091	3.66588e-05	0.33182	-0.643811
66886648	chr5:66886648:C:T	4.35836e-07	-0.85302	-1.68069	6.43684e-06	-0.440797	-1.61081
66887210	chr5:66887210:A:T	1.08223e-06	-1.02205e-10	-1.6242	9.47641e-06	-1.02205e-10	-1.66484
66887262	chr5:66887262:T:A	1.62843e-06	-1.02205e-10	-1.21561	1.18555e-05	-1.02205e-10	-1.44086
66887301	chr5:66887301:C:G	3.13172e-06	1.04687	-1.60851	0.000171502	2.7494	-1.51845
66887415	chr5:66887415:C:T	1.06883e-06	-1.02205e-10	-1.63666	9.34204e-06	-1.02205e-10	-1.67912
66887579	chr5:66887579:T:C	2.28055e-06	-0.722687	-0.156117	1.12486e-05	-0.887044	-0.606355
66887840	chr5:66887840:A:G	1.07142e-06	-1.02205e-10	-1.63424	9.3529e-06	-1.02205e-10	-1.67796
66888095	chr5:66888095:A:ATGGCAGGT	1.05304e-06	-1.02205e-10	-1.65154	9.2814e-06	-1.02205e-10	-1.68563
66888471	chr5:66888471:A:G	1.23142e-06	-1.49506	-7.12552e-10	1.16289e-05	-1.46015	-7.12552e-10
66888911	chr5:66888911:G:T	1.5688e-06	-1.02205e-10	-1.25291	1.21364e-05	-1.02205e-10	-1.41743
66888975	chr5:66888975:C:T	4.9981e-07	-0.908801	-1.48795	1.03875e-05	-0.509948	-1.06309
66889068	chr5:66889068:T:G	1.54066e-06	-1.02205e-10	-1.27101	1.19514e-05	-1.02205e-10	-1.4328
66889313	chr5:66889313:G:A	1.17235e-06	-1.02205e-10	-1.54422	1.01741e-05	-1.02205e-10	-1.5938
66889323	chr5:66889323:T:C	9.78622e-07	-0.0936296	-1.6312	6.8988e-06	-0.476431	-1.50587
66889415	chr5:66889415:T:C	1.03643e-06	-1.02205e-10	-1.66744	9.23398e-06	-1.02205e-10	-1.69075
66889531	chr5:66889531:T:C	1.03617e-06	-1.02205e-10	-1.66769	9.23349e-06	-1.02205e-10	-1.69081
66889650	chr5:66889650:G:A	1.08631e-06	-1.02205e-10	-1.62044	9.50625e-06	-1.02205e-10	-1.6617
66889666	chr5:66889666:C:T	1.51522e-06	-1.02205e-10	-1.28766	1.25549e-05	-1.02205e-10	-1.38354
66889995	chr5:66889995:A:T	1.0359e-06	-1.02205e-10	-1.66795	9.23301e-06	-1.02205e-10	-1.69086
66890340	chr5:66890340:G:A	1.45812e-06	-1.02205e-10	-1.32607	1.79668e-05	-1.02205e-10	-1.02512
66890408	chr5:66890408:G:A	3.02122e-06	-1.02205e-10	-0.597561	3.34022e-05	-1.02205e-10	-0.405023
66890429	chr5:66890429:T:C	2.56611e-06	0.839576	-1.60041	0.000122939	2.45465	-1.5566
66890713	chr5:66890713:G:A	2.7529e-06	0.910567	-1.60113	0.000134237	2.54396	-1.558
66890836	chr5:66890836:G:A	1.70941e-06	-1.02205e-10	-1.16707	1.95064e-05	-1.02205e-10	-0.942902
66890955	chr5:66890955:A:T	2.47782e-06	0.805568	-1.60141	0.000117186	2.40825	-1.55813
66891004	chr5:66891004:A:C	7.46395e-07	-1.39492	-0.600808	4.46738e-06	-1.45408	-0.962766
66891081	chr5:66891081:T:A	2.60686e-06	0.847554	-1.59263	0.000124995	2.46236	-1.54773
66891129	chr5:66891129:T:G	1.72722e-06	-1.02205e-10	-1.15671	1.1635e-05	-1.02205e-10	-1.45962
66891213	chr5:66891213:A:C	1.02209e-06	-1.02205e-10	-1.68137	9.22822e-06	-1.02205e-10	-1.69138
66891220	chr5:66891220:A:G	6.53085e-07	-0.705737	-1.42353	7.49273e-06	-0.245672	-1.65404
66891227	chr5:66891227:C:G	1.46173e-06	-1.02205e-10	-1.3236	1.09902e-05	-1.02205e-10	-1.51664
66891315	chr5:66891315:T:C	2.58154e-06	0.86222	-1.61706	0.000127627	2.48219	-1.54672
66891506	chr5:66891506:T:C	3.00564e-06	0.994499	-1.59723	0.000153273	2.67124	-1.55267
66891554	chr5:66891554:T:G	1.62501e-06	-1.02205e-10	-1.21771	1.24922e-05	-1.02205e-10	-1.38854
66891608	chr5:66891608:C:T	1.02209e-06	-1.02205e-10	-1.68137	9.22822e-06	-1.02205e-10	-1.69138
66891739	chr5:66891739:A:T	2.53497e-06	0.815161	-1.5882	0.000120849	2.42297	-1.54208
66891782	chr5:66891782:A:G	2.3721e-06	0.824688	-1.66414	0.000112497	2.43462	-1.62534
66891812	chr5:66891812:A:G	1.07904e-06	-1.02205e-10	-1.62715	9.53479e-06	-1.02205e-10	-1.6587
66892002	chr5:66892002:G:A	1.35077e-06	-1.40254	-7.12552e-10	1.19483e-05	-1.43306	-7.12552e-10
66892305	chr5:66892305:T:C	2.53226e-06	0.846638	-1.62075	0.000126291	2.4655	-1.54055
66892447	chr5:66892447:A:G	1.03292e-06	-0.176785	-1.49404	3.30638e-05	0.623754	-1.03896
66893427	chr5:66893427:C:T	1.01809e-06	-1.02205e-10	-1.68529	9.24081e-06	-1.02205e-10	-1.69002
66893735	chr5:66893735:C:A	1.30648e-06	-1.43588	-7.12552e-10	1.16089e-05	-1.46187	-7.12552e-10
66893964	chr5:66893964:G:A	3.0298e-06	0.918099	-1.51283	0.000154234	2.58404	-1.45922
66894217	chr5:66894217:G:A	2.39262e-06	0.694792	-1.52562	0.000116003	2.27294	-1.43297
66894380	chr5:66894380:C:T	1.02889e-06	-1.02205e-10	-1.67475	9.22879e-06	-1.02205e-10	-1.69132
66894456	chr5:66894456:C:T	2.77871e-06	0.789028	-1.47026	0.000134753	2.40166	-1.41186
66894851	chr5:66894851:C:T	1.95585e-06	-1.0324	-7.12552e-10	1.79626e-05	-1.02535	-7.12552e-10
66894907	chr5:66894907:C:T	5.55516e-07	-0.860405	-1.43068	6.14779e-06	-0.439457	-1.6581
66894998	chr5:66894998:G:A	2.0035e-06	-1.02205e-10	-1.00833	1.66228e-05	-1.02205e-10	-1.10287
66894999	chr5:66894999:G:C	1.02209e-06	-1.02205e-10	-1.68137	9.22822e-06	-1.02205e-10	-1.69138
66895161	chr5:66895161:T:G	1.20586e-06	-1.02205e-10	-1.51603	9.92872e-06	-1.02205e-10	-1.61821
66895242	chr5:66895242:G:A	2.57481e-06	0.730776	-1.48822	0.000121832	2.31717	-1.42818
66895645	chr5:66895645:T:C	3.85089e-07	-0.966934	-1.69057	4.14905e-06	-0.801084	-1.68968
66895730	chr5:66895730:A:G	2.15832e-06	0.713375	-1.64727	0.0001015	2.29518	-1.58877
66895868	chr5:66895868:A:G	3.62359e-07	-1.02835	-1.68999	3.87707e-06	-0.869614	-1.68895
66895995	chr5:66895995:T:C	2.72977e-06	-1.02205e-10	-0.699005	3.62098e-05	-1.02205e-10	-0.324317
66896046	chr5:66896046:C:T	1.31734e-06	-1.42761	-7.12552e-10	1.16927e-05	-1.45468	-7.12552e-10
66896083	chr5:66896083:T:A	4.66364e-06	-1.02205e-10	-0.163427	1.20594e-05	-1.02205e-10	-1.4238
66896143	chr5:66896143:A:G	9.33275e-07	-0.156391	-1.61589	6.69692e-06	-0.522638	-1.48936
66896404	chr5:66896404:T:C	2.23246e-06	0.744808	-1.64493	0.000105939	2.33423	-1.58502
66896566	chr5:66896566:A:G	1.32863e-06	-0.331271	-1.0878	6.06578e-05	0.426124	-0.23452
66896581	chr5:66896581:G:C	2.26497e-06	-1.02205e-10	-0.885659	1.63934e-05	-1.02205e-10	-1.11677
66897066	chr5:66897066:A:G	1.67031e-06	-1.02205e-10	-1.19021	1.20642e-05	-1.02205e-10	-1.4234
66897113	chr5:66897113:TCAA:T	1.3398e-06	-1.4107	-7.12552e-10	1.18624e-05	-1.44027	-7.12552e-10
66897139	chr5:66897139:A:G	2.87732e-06	-1.02205e-10	-0.646363	2.39848e-05	-1.02205e-10	-0.736224
66897274	chr5:66897274:A:G	1.03487e-06	-1.02205e-10	-1.66894	9.42443e-06	-1.02205e-10	-1.67034
66897275	chr5:66897275:C:T	2.16896e-06	0.728254	-1.65723	0.000101177	2.31113	-1.6079
66897346	chr5:66897346:T:TA	1.92118e-06	-1.02205e-10	-1.05028	1.55174e-05	-1.02205e-10	-1.17168
66897503	chr5:66897503:A:G	6.70288e-07	-0.859924	-1.24335	1.42101e-05	-0.449783	-0.809912
66898141	chr5:66898141:A:G	1.44096e-06	-1.33791	-7.12552e-10	1.67054e-05	-1.09791	-7.12552e-10
66898355	chr5:66898355:G:C	3.08548e-06	0.950987	-1.5275	0.000154464	2.6018	-1.47548
66898491	chr5:66898491:CTT:C	2.05755e-06	-0.477908	-0.5038	0.000113906	0.265134	0.556592
66898534	chr5:66898534:C:T	3.2796e-06	-1.02205e-10	-0.515501	5.09734e-05	-1.02205e-10	0.0176597
66898591	chr5:66898591:TAAAGAAA:T	1.40682e-06	-1.02205e-10	-1.36189	1.14469e-05	-1.02205e-10	-1.47592
66898729	chr5:66898729:T:G	3.15979e-06	0.936316	-1.48903	0.000158829	2.58525	-1.43106
66898738	chr5:66898738:A:T	2.0635e-06	-0.43865	-0.54017	0.000114145	0.316702	0.507123
66898829	chr5:66898829:C:T	2.0375e-06	-0.9915	-7.12552e-10	1.87128e-05	-0.984438	-7.12552e-10
66899316	chr5:66899316:C:T	1.55676e-06	-1.02205e-10	-1.26062	1.14899e-05	-1.02205e-10	-1.47217
66899468	chr5:66899468:TAGG:T	1.17056e-06	-1.02205e-10	-1.54574	9.7155e-06	-1.02205e-10	-1.63992
66899669	chr5:66899669:G:A	2.23268e-06	0.782156	-1.68218	0.000107096	2.38913	-1.62905
66899782	chr5:66899782:C:T	3.87917e-07	-1.52377	-1.12642	3.71574e-06	-1.52246	-1.07861
66899873	chr5:66899873:C:T	2.30194e-06	0.806753	-1.67622	0.000109243	2.41735	-1.63742
66899946	chr5:66899946:T:C	7.04514e-07	-0.659037	-1.39443	8.01645e-06	-0.189594	-1.64256
66900202	chr5:66900202:C:T	1.7195e-06	-1.02205e-10	-1.16119	1.96448e-05	-1.02205e-10	-0.935834
66900562	chr5:66900562:G:A	2.47946e-06	0.877861	-1.67304	0.000120704	2.51092	-1.63122
66900951	chr5:66900951:C:T	8.82635e-07	-0.142301	-1.68577	5.58777e-06	-0.510962	-1.6821
66901343	chr5:66901343:C:T	2.42544e-06	0.85556	-1.67277	0.000117325	2.48222	-1.63092
66901683	chr5:66901683:T:C	1.27473e-06	-0.347449	-1.11304	5.72873e-05	0.405703	-0.271268
66901750	chr5:66901750:A:C	2.69374e-06	0.957288	-1.66958	0.000134692	2.6148	-1.62546
66901817	chr5:66901817:TA:T	1.07937e-06	-1.02205e-10	-1.62685	9.41307e-06	-1.02205e-10	-1.67155
66901820	chr5:66901820:A:ATTAT	1.08095e-06	-1.02205e-10	-1.62538	9.42065e-06	-1.02205e-10	-1.67074
66901821	chr5:66901821:G:GACA	1.08098e-06	-1.02205e-10	-1.62536	9.42088e-06	-1.02205e-10	-1.67072
66901885	chr5:66901885:C:T	3.16434e-06	-1.02205e-10	-0.551279	4.88896e-05	-1.02205e-10	-0.0240808
66901942	chr5:66901942:A:G	1.39334e-06	-1.02205e-10	-1.37152	1.15201e-05	-1.02205e-10	-1.46955
66901989	chr5:66901989:A:G	2.45982e-06	0.871406	-1.67454	0.000119033	2.50046	-1.63471
66902031	chr5:66902031:G:T	2.2535e-06	0.787248	-1.67799	0.000108504	2.39367	-1.62053
66902072	chr5:66902072:A:G	1.21824e-06	-1.50582	-7.12552e-10	1.08896e-05	-1.52584	-7.12552e-10
66902227	chr5:66902227:T:C	2.52059e-06	0.893455	-1.67218	0.000123212	2.53065	-1.63039
66902464	chr5:66902464:C:T	2.53781e-06	0.895616	-1.66754	0.000124447	2.53227	-1.62203
66902522	chr5:66902522:G:A	1.43914e-06	-0.260374	-1.0788	6.78227e-05	0.5173	-0.214048
66902895	chr5:66902895:A:G	6.13739e-07	-0.50517	-1.68624	8.526e-05	2.21683	-1.68477
66903031	chr5:66903031:A:G	8.95809e-07	-0.12652	-1.68673	5.66411e-06	-0.498071	-1.68142
66903063	chr5:66903063:G:C	1.26617e-06	-1.46723	-7.12552e-10	1.23249e-05	-1.40203	-7.12552e-10
66903147	chr5:66903147:G:A	9.5673e-07	-0.0625268	-1.68493	5.96974e-06	-0.443282	-1.68366
66903183	chr5:66903183:C:T	2.26211e-06	0.799737	-1.68666	0.000108024	2.41199	-1.64328
66903380	chr5:66903380:TTATG:T	6.74571e-07	-0.665836	-1.43107	7.83963e-06	-0.196194	-1.65826
66903646	chr5:66903646:G:T	1.2639e-06	-0.322548	-1.14647	5.62516e-05	0.438205	-0.322015
66903673	chr5:66903673:C:T	2.26586e-06	0.790982	-1.67625	0.000107097	2.39894	-1.63884
66903677	chr5:66903677:A:G	2.24705e-06	-1.02205e-10	-0.893606	1.40883e-05	-1.02205e-10	-1.2683
66903928	chr5:66903928:A:G	1.29088e-06	-0.394303	-1.05359	5.94832e-05	0.345999	-0.17395
66903975	chr5:66903975:G:C	1.09034e-06	-1.02205e-10	-1.61673	9.35715e-06	-1.02205e-10	-1.6775
66904420	chr5:66904420:T:C	7.59081e-07	-0.288234	-1.69064	1.69495e-05	0.48338	-1.56679
66904438	chr5:66904438:C:T	1.83524e-06	-1.02205e-10	-1.09605	1.27226e-05	-1.02205e-10	-1.37026
66904566	chr5:66904566:C:T	5.19155e-07	-0.908575	-1.4502	5.80156e-06	-0.497549	-1.65797
66904589	chr5:66904589:A:G	1.9905e-06	-1.02205e-10	-1.01484	1.6025e-05	-1.02205e-10	-1.13949
66904614	chr5:66904614:A:G	1.0728e-06	-1.02205e-10	-1.63295	9.30244e-06	-1.02205e-10	-1.68337
66904683	chr5:66904683:TG:T	5.22558e-07	-0.916425	-1.43582	5.78735e-06	-0.505516	-1.65245
66904791	chr5:66904791:C:A	1.29983e-06	-1.44099	-7.12552e-10	1.15712e-05	-1.46512	-7.12552e-10
66904847	chr5:66904847:G:A	1.04057e-06	-1.02205e-10	-1.66346	9.244e-06	-1.02205e-10	-1.68967
66904955	chr5:66904955:C:T	2.70576e-06	0.219678	-0.927518	2.15239e-05	-0.197989	-0.646491
66905072	chr5:66905072:A:G	6.55386e-06	1.42253	-1.2457	0.000513216	3.1465	-0.819447
66905113	chr5:66905113:C:T	8.8929e-07	-0.44226	-1.3783	1.0579e-05	0.0828147	-1.63759
66905263	chr5:66905263:C:T	9.14731e-07	-0.495768	-1.29658	1.04129e-05	0.0320306	-1.60263
66905489	chr5:66905489:A:C	1.58042e-06	-1.02205e-10	-1.24553	1.16087e-05	-1.02205e-10	-1.46189
66905994	chr5:66905994:T:C	1.54598e-06	-1.15743	-0.11014	2.35833e-05	-1.21369	0.460584
66906182	chr5:66906182:T:A	1.68333e-06	-1.02205e-10	-1.18245	1.76234e-05	-1.02205e-10	-1.04442
66906205	chr5:66906205:C:T	1.82154e-06	-1.06434	-0.0391932	2.78122e-05	-1.12951	0.541344
66906206	chr5:66906206:G:A	1.031e-06	-1.02205e-10	-1.67269	1.0702e-05	-1.02205e-10	-1.54322
66906312	chr5:66906312:G:T	1.87495e-06	-1.02205e-10	-1.07464	1.29426e-05	-1.02205e-10	-1.35312
66906403	chr5:66906403:T:C	6.36662e-07	-0.518014	-1.63672	8.76149e-05	2.17742	-1.61811
66906600	chr5:66906600:G:A	1.54071e-06	-1.14521	-0.125774	2.34237e-05	-1.20297	0.443074
66906634	chr5:66906634:C:T	1.03226e-06	-1.02205e-10	-1.67147	9.40156e-06	-1.02205e-10	-1.67277
66906835	chr5:66906835:T:C	1.57368e-06	-1.02205e-10	-1.24981	1.15907e-05	-1.02205e-10	-1.46344
66906839	chr5:66906839:T:A	1.64751e-06	-1.13048	-0.0734779	2.5244e-05	-1.18936	0.504308
66906840	chr5:66906840:T:C	1.66404e-06	-1.13153	-0.0624441	2.55503e-05	-1.19031	0.517313
66906848	chr5:66906848:C:T	1.62387e-06	-1.12832	-0.0900845	2.48137e-05	-1.18736	0.485109
66907089	chr5:66907089:T:C	4.546e-07	-1.08425	-1.40731	1.08438e-05	-0.725635	-0.804418
66907142	chr5:66907142:A:G	1.57286e-06	-1.02205e-10	-1.25033	1.13794e-05	-1.02205e-10	-1.48184
66907239	chr5:66907239:G:A	1.81009e-06	-1.02205e-10	-1.10985	1.25732e-05	-1.02205e-10	-1.38208
66907365	chr5:66907365:G:C	1.62379e-06	-1.14848	-0.0699732	2.48802e-05	-1.20566	0.506085
66907503	chr5:66907503:A:C	1.59841e-06	-1.16436	-0.0698509	2.45178e-05	-1.22058	0.506334
66907568	chr5:66907568:A:G	1.42002e-06	-1.18927	-0.163286	2.13609e-05	-1.24376	0.391674
66907598	chr5:66907598:G:A	3.93366e-06	-0.333653	-7.12552e-10	3.65284e-05	-0.315555	-7.12552e-10
66907787	chr5:66907787:T:C	9.56e-07	-0.472278	-1.27594	1.0616e-05	0.0417118	-1.59299
66907945	chr5:66907945:A:AATATTG	1.25825e-06	-1.02205e-10	-1.4735	1.02347e-05	-1.02205e-10	-1.58786
66907954	chr5:66907954:A:G	1.51323e-06	-1.17633	-0.112643	2.30696e-05	-1.23147	0.456344
66908027	chr5:66908027:A:C	2.44932e-06	-0.807414	-7.12552e-10	2.70239e-05	-0.616925	-7.12552e-10
66908088	chr5:66908088:C:T	1.61127e-06	-1.1559	-0.0702973	2.46987e-05	-1.21271	0.505819
66908208	chr5:66908208:C:T	2.7005e-06	-0.709787	-7.12552e-10	1.80209e-05	-1.02211	-7.12552e-10
66908379	chr5:66908379:A:G	6.8735e-07	-0.661379	-1.41676	4.76151e-06	-0.957204	-1.39588
66908632	chr5:66908632:A:C	1.58502e-06	-1.11234	-0.130291	2.39516e-05	-1.17235	0.434743
66908966	chr5:66908966:C:G	1.33067e-06	-1.41754	-7.12552e-10	1.17886e-05	-1.44651	-7.12552e-10
66909083	chr5:66909083:C:A	1.79642e-06	-1.15745	0.0400237	2.80076e-05	-1.21413	0.632964
66909084	chr5:66909084:C:T	1.17972e-06	-1.02205e-10	-1.53795	1.01084e-05	-1.02205e-10	-1.60028
66909192	chr5:66909192:G:A	3.79165e-06	-1.02205e-10	-0.370421	6.10445e-05	-1.02205e-10	0.197959
66909272	chr5:66909272:T:C	3.86546e-06	-1.02205e-10	-0.351142	5.3972e-05	-1.02205e-10	0.0748206
66909520	chr5:66909520:C:A	1.06828e-06	-1.02205e-10	-1.63717	9.69836e-06	-1.02205e-10	-1.64169
66909914	chr5:66909914:T:C	6.95013e-07	-0.38744	-1.67961	0.000105364	2.4259	-1.68212
66910085	chr5:66910085:A:G	1.62688e-06	-1.1642	-0.0523547	2.50426e-05	-1.22033	0.527263
66910628	chr5:66910628:C:T	1.85543e-06	-1.07624	-0.0088733	2.84149e-05	-1.13917	0.572443
66910629	chr5:66910629:A:G	1.73783e-06	-1.11944	-0.0311406	2.66313e-05	-1.17916	0.547603
66910907	chr5:66910907:T:C	1.67422e-06	-1.1143	-0.073573	2.55731e-05	-1.17437	0.502268
66911254	chr5:66911254:A:T	1.02332e-06	-1.02205e-10	-1.68017	9.22602e-06	-1.02205e-10	-1.69162
66911403	chr5:66911403:C:T	1.70955e-06	-1.11448	-0.0525122	2.62104e-05	-1.17458	0.527094
66911433	chr5:66911433:T:C	9.05854e-07	-0.110884	-1.69122	5.94912e-06	-0.479136	-1.65127
66911711	chr5:66911711:G:T	1.69632e-06	-1.1505	-0.0242643	2.62022e-05	-1.20783	0.560032
66911919	chr5:66911919:A:G	1.66676e-06	-1.11945	-0.0728929	2.54832e-05	-1.17916	0.503539
66911945	chr5:66911945:T:A	1.51201e-06	-1.13213	-0.157645	2.28073e-05	-1.19089	0.404328
66912006	chr5:66912006:A:G	1.01218e-06	-1.02205e-10	-1.69112	9.78846e-06	-1.02205e-10	-1.63244
66912259	chr5:66912259:T:C	1.97338e-06	-1.02205e-10	-1.02348	1.12181e-05	-1.02205e-10	-1.49612
66912369	chr5:66912369:A:G	1.03148e-06	-1.02205e-10	-1.67223	9.22663e-06	-1.02205e-10	-1.69155
66912411	chr5:66912411:C:T	1.61684e-06	-1.13484	-0.0879086	2.46603e-05	-1.19335	0.484902
66912645	chr5:66912645:G:T	1.70953e-06	-1.08385	-0.0831566	2.59951e-05	-1.14615	0.490409
66912680	chr5:66912680:ATTAC:A	1.81546e-06	-1.10689	-7.12552e-10	1.46606e-05	-1.22848	-7.12552e-10
66912694	chr5:66912694:A:G	1.78175e-06	-1.02205e-10	-1.12563	1.06433e-05	-1.02205e-10	-1.54871
66912771	chr5:66912771:T:A	1.6377e-06	-1.15034	-0.0595891	2.51259e-05	-1.20766	0.517912
66912980	chr5:66912980:A:G	1.61289e-06	-1.13417	-0.0910306	2.45936e-05	-1.19285	0.481686
66913012	chr5:66913012:T:C	2.17855e-06	0.689513	-1.61407	9.04724e-05	2.26977	-1.67837
66913217	chr5:66913217:T:C	4.35278e-06	-1.02205e-10	-0.232407	6.95585e-05	-1.02205e-10	0.328524
66913282	chr5:66913282:C:T	1.34829e-06	-1.40439	-7.12552e-10	1.19224e-05	-1.43522	-7.12552e-10
66913483	chr5:66913483:T:TG	1.22197e-06	-1.02205e-10	-1.50276	1.24649e-05	-1.02205e-10	-1.39073
66913484	chr5:66913484:ATC:A	1.22197e-06	-1.02205e-10	-1.50276	1.24649e-05	-1.02205e-10	-1.39073
66913490	chr5:66913490:T:A	1.2228e-06	-1.02205e-10	-1.50208	1.24759e-05	-1.02205e-10	-1.38985
66913515	chr5:66913515:G:A	1.63861e-06	-1.02205e-10	-1.20937	1.19075e-05	-1.02205e-10	-1.43648
66913565	chr5:66913565:A:G	5.50621e-06	-1.02205e-10	0.00265289	3.37117e-05	-1.02205e-10	-0.395799
66913840	chr5:66913840:T:A	2.89221e-06	-1.02205e-10	-0.641202	2.68094e-05	-1.02205e-10	-0.624893
66913866	chr5:66913866:G:A	1.76554e-06	-1.13396	-0.000805384	2.72455e-05	-1.19256	0.583805
66913871	chr5:66913871:C:T	2.07274e-06	-1.02205e-10	-0.974349	1.38339e-05	-1.02205e-10	-1.28652
66914089	chr5:66914089:T:C	9.68938e-07	-0.432966	-1.30181	1.10781e-05	0.0908739	-1.59955
66914544	chr5:66914544:G:C	3.49481e-06	-1.02205e-10	-0.451945	4.80059e-05	-1.02205e-10	-0.0423201
66915115	chr5:66915115:T:C	9.09059e-07	-0.46813	-1.33044	1.04869e-05	0.0501183	-1.61364
66915164	chr5:66915164:G:A	1.01156e-06	-1.02205e-10	-1.69173	9.62326e-06	-1.02205e-10	-1.64946
66915172	chr5:66915172:G:A	2.18935e-06	-1.02205e-10	-0.919617	1.53497e-05	-1.02205e-10	-1.18255
66915199	chr5:66915199:G:A	2.97059e-06	-1.02205e-10	-0.614461	3.88556e-05	-1.02205e-10	-0.253793
66915603	chr5:66915603:G:A	1.57131e-06	-1.16184	-0.089475	2.40136e-05	-1.21814	0.483108
66915655	chr5:66915655:T:C	1.60364e-06	-1.13617	-0.0947747	2.44277e-05	-1.19461	0.476685
66915683	chr5:66915683:G:A	1.01146e-06	-1.02205e-10	-1.69182	9.40673e-06	-1.02205e-10	-1.67222
66915685	chr5:66915685:G:A	1.49109e-06	-1.02205e-10	-1.30371	1.16293e-05	-1.02205e-10	-1.46012
66915979	chr5:66915979:G:A	2.49445e-06	-1.02205e-10	-0.789156	1.99886e-05	-1.02205e-10	-0.918483
66916337	chr5:66916337:A:G	6.29989e-07	-0.474248	-1.69103	0.00011895	2.55127	-1.68621
66916499	chr5:66916499:T:A	3.59142e-06	-1.02205e-10	-0.424676	4.82947e-05	-1.02205e-10	-0.0363221
66916589	chr5:66916589:A:G	1.25855e-06	-1.02205e-10	-1.47327	1.00632e-05	-1.02205e-10	-1.60476
66916766	chr5:66916766:C:G	3.03066e-06	-1.02205e-10	-0.594442	2.80892e-05	-1.02205e-10	-0.578261
66917050	chr5:66917050:C:T	1.53201e-06	-1.02205e-10	-1.27664	1.13093e-05	-1.02205e-10	-1.48802
66917325	chr5:66917325:T:C	4.00335e-06	-1.17709	0.861004	6.76664e-05	-1.23269	1.53363
66917842	chr5:66917842:T:C	4.20032e-06	-1.12799	0.859923	7.07076e-05	-1.18754	1.53245
66917881	chr5:66917881:A:G	1.25828e-06	-1.47348	-7.12552e-10	1.12622e-05	-1.4922	-7.12552e-10
66918172	chr5:66918172:T:C	1.13972e-06	0.0124251	-1.58486	7.13055e-06	-0.355865	-1.59339
66918424	chr5:66918424:A:G	2.20165e-06	-0.914015	-7.12552e-10	2.39476e-05	-0.737775	-7.12552e-10
66918448	chr5:66918448:C:T	6.50413e-07	-0.575515	-1.55785	2.14618e-05	0.112463	-0.959831
66918644	chr5:66918644:A:C	1.20242e-06	-1.02205e-10	-1.51889	1.02683e-05	-1.02205e-10	-1.58458
66918668	chr5:66918668:TAAAGAC:T	9.28269e-07	-0.545562	-1.23209	3.69884e-05	0.154221	-0.457262
66918695	chr5:66918695:T:G	9.62221e-07	-0.0889035	-1.65283	1.57268e-05	0.520669	-1.67895
66918901	chr5:66918901:T:C	1.0348e-06	-1.02205e-10	-1.66901	9.42387e-06	-1.02205e-10	-1.6704
66919226	chr5:66919226:G:A	7.32312e-06	-1.02205e-10	0.287814	3.97722e-05	-1.02205e-10	-0.230477
66919738	chr5:66919738:C:G	1.79914e-06	-1.11591	-7.12552e-10	1.34489e-05	-1.31475	-7.12552e-10
66920104	chr5:66920104:GAAAGT:G	1.41523e-06	0.00262088	-1.35855	1.85974e-05	0.633802	-1.62442
66920324	chr5:66920324:A:G	1.27254e-06	-1.02205e-10	-1.46221	1.07277e-05	-1.02205e-10	-1.54081
66920536	chr5:66920536:C:G	1.42191e-06	-1.35122	-7.12552e-10	1.24929e-05	-1.38849	-7.12552e-10
66920627	chr5:66920627:A:C	6.25958e-07	-0.557366	-1.61433	1.9037e-05	0.13329	-1.10055
66920862	chr5:66920862:T:C	6.2624e-07	-0.539881	-1.63136	8.65476e-06	-0.0636961	-1.69184
66920954	chr5:66920954:G:A	2.76385e-06	-1.02205e-10	-0.686598	2.56992e-05	-1.02205e-10	-0.667186
66920981	chr5:66920981:C:T	2.76442e-06	-1.02205e-10	-0.686392	2.57064e-05	-1.02205e-10	-0.666904
66921064	chr5:66921064:T:C	6.87454e-07	-0.448114	-1.62987	1.24684e-05	0.279795	-1.67024
66921118	chr5:66921118:A:G	6.88207e-07	-1.39284	-0.684051	6.14768e-06	-1.42528	-0.672291
66921279	chr5:66921279:C:T	1.97996e-06	-1.02015	-7.12552e-10	1.93066e-05	-0.953196	-7.12552e-10
66921631	chr5:66921631:C:T	1.33983e-06	-1.41068	-7.12552e-10	1.18576e-05	-1.44068	-7.12552e-10
66921633	chr5:66921633:C:G	3.79717e-06	-1.02205e-10	-0.368968	5.93577e-05	-1.02205e-10	0.169937
66921700	chr5:66921700:G:A	1.36724e-06	-1.39043	-7.12552e-10	1.20686e-05	-1.42304	-7.12552e-10
66922525	chr5:66922525:C:T	1.35592e-06	-1.39874	-7.12552e-10	1.19809e-05	-1.43033	-7.12552e-10
66922883	chr5:66922883:C:T	4.93072e-07	-0.744278	-1.66604	6.76975e-06	-0.316339	-1.68484
66923182	chr5:66923182:A:G	1.0266e-06	-1.02205e-10	-1.67697	9.85764e-06	-1.02205e-10	-1.6254
66923205	chr5:66923205:T:C	3.59259e-07	-1.35317	-1.37376	1.11061e-05	-0.137869	-1.36828
66923289	chr5:66923289:T:G	2.46159e-06	0.654633	-1.45705	0.000129583	2.20389	-1.25321
66923887	chr5:66923887:T:C	1.2427e-06	-1.48594	-7.12552e-10	1.11534e-05	-1.5019	-7.12552e-10
66924347	chr5:66924347:A:AG	2.09877e-06	-1.02205e-10	-0.96187	1.94652e-05	-1.02205e-10	-0.945019
66924479	chr5:66924479:C:T	1.24308e-06	-1.48563	-7.12552e-10	1.11481e-05	-1.50238	-7.12552e-10
66924713	chr5:66924713:A:G	1.01153e-06	-1.02205e-10	-1.69176	9.36882e-06	-1.02205e-10	-1.67626
66924736	chr5:66924736:G:A	4.80911e-07	-0.745265	-1.69003	5.1221e-05	1.7115	-1.689
66924955	chr5:66924955:A:C	1.31748e-06	-1.4275	-7.12552e-10	1.16894e-05	-1.45497	-7.12552e-10
66925434	chr5:66925434:A:G	8.69821e-07	-0.739456	-1.10324	1.05356e-05	-0.307685	-1.2512
66925577	chr5:66925577:A:G	1.99998e-06	-1.02205e-10	-1.01009	1.4821e-05	-1.02205e-10	-1.2176
66925884	chr5:66925884:G:C	1.78267e-06	-1.02205e-10	-1.12511	1.59497e-05	-1.02205e-10	-1.14421
66926502	chr5:66926502:G:A	3.60191e-07	-1.0373	-1.68704	3.00598e-06	-1.38502	-1.42802
66926536	chr5:66926536:G:T	3.22235e-07	-1.15127	-1.68442	2.89015e-06	-1.44287	-1.40946
66927060	chr5:66927060:G:A	3.77677e-06	-1.02205e-10	-0.374352	1.13228e-05	-1.02205e-10	-1.48683
66927108	chr5:66927108:G:A	1.11008e-06	-1.02205e-10	-1.59879	1.04877e-05	-1.02205e-10	-1.56344
66927746	chr5:66927746:G:C	1.55026e-06	-1.2648	-7.12552e-10	1.37036e-05	-1.29599	-7.12552e-10
66927750	chr5:66927750:G:A	2.73235e-06	-1.02205e-10	-0.69806	2.19865e-05	-1.02205e-10	-0.823217
66928192	chr5:66928192:T:C	2.73279e-06	0.368597	-1.0665	1.92032e-05	-0.0209127	-0.937653
66928308	chr5:66928308:G:A	2.14602e-05	1.36298	-7.12552e-10	0.000117547	0.85319	-7.12552e-10
66928377	chr5:66928377:A:G	4.85999e-06	-1.02205e-10	-0.122186	2.59214e-05	-1.02205e-10	-0.658577
66928468	chr5:66928468:C:T	1.11464e-06	-1.02205e-10	-1.59469	1.12524e-05	-1.02205e-10	-1.49306
66928594	chr5:66928594:TTGTGGG:T	3.43873e-06	-1.02205e-10	-0.468122	3.34671e-05	-1.02205e-10	-0.403083
66928603	chr5:66928603:AACCTAGAAACCTCCCAGCTGTTTATAAC:A	3.78304e-06	-1.02205e-10	-0.372695	3.69126e-05	-1.02205e-10	-0.305093
66928894	chr5:66928894:A:G	3.08629e-06	0.351337	-0.927591	1.41557e-05	0.0127096	-1.27624
66929431	chr5:66929431:A:G	1.36705e-06	-1.02205e-10	-1.39056	1.36344e-05	-1.02205e-10	-1.30105
66929461	chr5:66929461:C:A	1.31936e-06	-1.02205e-10	-1.42608	1.37606e-05	-1.02205e-10	-1.29183
66929509	chr5:66929509:A:G	1.45569e-06	-1.02205e-10	-1.32775	1.24469e-05	-1.02205e-10	-1.39217
66929551	chr5:66929551:C:T	1.21079e-06	-1.02205e-10	-1.51195	1.14142e-05	-1.02205e-10	-1.47878
66929570	chr5:66929570:G:A	1.14054e-05	0.282724	0.448139	3.8073e-05	-0.0596821	-0.214456
66929603	chr5:66929603:G:A	1.42005e-05	-1.02205e-10	0.950056	0.000116436	-1.02205e-10	0.843696
66930343	chr5:66930343:T:C	3.28849e-06	-1.02205e-10	-0.512795	1.70311e-05	-1.02205e-10	-1.07861
66930508	chr5:66930508:G:A	1.43076e-05	-1.02205e-10	0.957571	0.000117101	-1.02205e-10	0.849393
66930824	chr5:66930824:G:A	3.60506e-05	1.8817	-7.12552e-10	0.000191152	1.33943	-7.12552e-10
66930913	chr5:66930913:T:C	1.64769e-05	0.423847	0.674889	5.61246e-05	0.0725867	0.0413419
66930964	chr5:66930964:T:C	2.37134e-06	-1.02205e-10	-0.839768	2.43578e-05	-1.02205e-10	-0.720794
66930970	chr5:66930970:T:C	3.56214e-06	0.907437	-1.3403	1.57065e-05	0.476691	-1.63626
66931368	chr5:66931368:T:C	3.30627e-06	0.823442	-1.33085	1.46016e-05	0.39936	-1.63187
66931422	chr5:66931422:G:A	1.38803e-06	-1.02205e-10	-1.37534	1.18969e-05	-1.02205e-10	-1.43737
66931504	chr5:66931504:C:T	1.46644e-06	-1.32038	-7.12552e-10	1.46325e-05	-1.2304	-7.12552e-10
66931546	chr5:66931546:A:G	3.68065e-06	0.904618	-1.30475	1.58831e-05	0.472617	-1.62101
66931802	chr5:66931802:G:A	7.37119e-06	0.536815	-0.242459	1.71291e-05	0.124165	-1.19703
66931864	chr5:66931864:C:T	8.62768e-06	0.555807	-0.104053	1.88952e-05	0.141333	-1.11607
66931897	chr5:66931897:A:G	1.07857e-05	0.217928	0.457072	3.70974e-05	-0.11669	-0.18341
66933349	chr5:66933349:A:C	1.36544e-05	-1.02205e-10	0.910839	0.000110633	-1.02205e-10	0.792576
66933410	chr5:66933410:C:A	2.83752e-05	1.64229	-7.12552e-10	0.000153711	1.12143	-7.12552e-10
66933539	chr5:66933539:A:G	2.59828e-06	0.107067	-0.855442	1.20395e-05	-0.2085	-1.21695
66933618	chr5:66933618:C:A	1.27929e-06	-1.45692	-7.12552e-10	1.14653e-05	-1.47432	-7.12552e-10
66933686	chr5:66933686:G:T	1.58448e-06	-1.02205e-10	-1.24297	1.32073e-05	-1.02205e-10	-1.33288
66933758	chr5:66933758:C:T	1.00931e-05	0.79345	-0.184818	2.87654e-05	0.372297	-0.92677
66933955	chr5:66933955:T:A	3.04848e-06	0.730145	-1.31872	1.35287e-05	0.317763	-1.62659
66934087	chr5:66934087:T:C	1.36949e-06	-1.02205e-10	-1.38879	1.32385e-05	-1.02205e-10	-1.33051
66934426	chr5:66934426:G:A	5.89644e-05	-0.145159	2.51887	0.000128175	-0.452099	1.39185
66934604	chr5:66934604:A:T	1.29727e-05	-1.02205e-10	0.859624	0.000104492	-1.02205e-10	0.735463
66934628	chr5:66934628:A:G	6.40665e-05	0.440131	2.01657	7.83992e-05	0.0357835	0.412385
66934857	chr5:66934857:G:A	7.71069e-06	0.392407	-0.0530221	1.68589e-05	-0.00427954	-1.08449
66934873	chr5:66934873:T:G	6.13891e-05	0.290205	2.1238	7.45005e-05	-0.0970833	0.494244
66935003	chr5:66935003:T:C	3.286e-06	-1.02205e-10	-0.513552	2.6796e-05	-1.02205e-10	-0.625391
66935075	chr5:66935075:T:C	7.18455e-05	0.428381	2.14291	8.53838e-05	0.0256623	0.507849
66935194	chr5:66935194:C:T	3.01498e-07	-1.24954	-1.65267	2.31297e-06	-1.38461	-1.6905
66935671	chr5:66935671:TTTC:T	4.88727e-06	1.57495	-1.69154	2.69278e-05	1.0592	-1.67969
66935891	chr5:66935891:C:T	1.45957e-05	-1.02205e-10	0.977501	0.00011756	-1.02205e-10	0.853306
66935963	chr5:66935963:C:T	4.76714e-06	-1.02205e-10	-0.141476	1.41203e-05	-1.02205e-10	-1.26603
66935966	chr5:66935966:C:T	1.57335e-06	-1.25002	-7.12552e-10	2.2246e-05	-0.811483	-7.12552e-10
66936115	chr5:66936115:A:G	6.52403e-06	0.313176	-0.140907	1.49581e-05	-0.0737875	-1.1346
66936318	chr5:66936318:C:T	1.16131e-05	-1.02205e-10	0.748912	9.37908e-05	-1.02205e-10	0.627422
66936511	chr5:66936511:G:A	1.92945e-06	-1.02205e-10	-1.04599	1.1325e-05	-1.02205e-10	-1.48663
66936545	chr5:66936545:G:A	2.35625e-05	1.45644	-7.12552e-10	0.000129712	0.951674	-7.12552e-10
66936558	chr5:66936558:G:A	1.22349e-06	-1.50152	-7.12552e-10	1.15025e-05	-1.47108	-7.12552e-10
66937125	chr5:66937125:C:T	1.01959e-06	-1.02205e-10	-1.68383	9.42704e-06	-1.02205e-10	-1.67006
66937126	chr5:66937126:G:A	1.03589e-06	-1.02205e-10	-1.66797	9.56919e-06	-1.02205e-10	-1.6551
66937397	chr5:66937397:C:T	1.01952e-06	-1.02205e-10	-1.68389	9.38662e-06	-1.02205e-10	-1.67436
66937980	chr5:66937980:A:G	8.71725e-06	-0.0881054	0.550187	3.74046e-05	-0.110691	-0.181159
66938176	chr5:66938176:T:C	1.86694e-06	-1.02205e-10	-1.07892	1.81103e-05	-1.02205e-10	-1.01717
66938613	chr5:66938613:A:G	2.25352e-07	-1.51795	-1.67536	2.06247e-06	-1.5061	-1.68364
66938824	chr5:66938824:A:G	2.38229e-05	1.46742	-7.12552e-10	0.00013104	0.961856	-7.12552e-10
66938917	chr5:66938917:G:T	3.59213e-06	-1.02205e-10	-0.424477	2.8902e-05	-1.02205e-10	-0.549734
66938931	chr5:66938931:T:G	2.01724e-06	-1.00149	-7.12552e-10	1.82228e-05	-1.01097	-7.12552e-10
66939372	chr5:66939372:A:G	2.99054e-06	0.0153055	-0.623073	1.69046e-05	-0.0112781	-1.07478
66939751	chr5:66939751:T:G	2.30109e-06	-1.02205e-10	-0.869839	1.77762e-05	-1.02205e-10	-1.03579
66940022	chr5:66940022:A:G	1.27552e-06	-1.02205e-10	-1.45987	1.10639e-05	-1.02205e-10	-1.50996
66940270	chr5:66940270:C:T	1.04345e-05	0.100655	0.541239	4.47395e-05	0.0773614	-0.190151
66940454	chr5:66940454:T:C	1.83419e-05	-1.02205e-10	1.20597	0.000154188	-1.02205e-10	1.12453
66940674	chr5:66940674:T:C	1.43333e-06	-1.34322	-7.12552e-10	1.1127e-05	-1.50427	-7.12552e-10
66941237	chr5:66941237:CAG:C	1.01162e-06	-1.02205e-10	-1.69167	9.23583e-06	-1.02205e-10	-1.69056
66941549	chr5:66941549:A:G	1.50693e-06	-1.02205e-10	-1.29315	1.26177e-05	-1.02205e-10	-1.37854
66941656	chr5:66941656:A:G	2.04028e-05	-1.02205e-10	1.31245	0.000166225	-1.02205e-10	1.1997
66942172	chr5:66942172:T:C	3.33386e-06	-1.02205e-10	-0.499093	2.72293e-05	-1.02205e-10	-0.609352
66942233	chr5:66942233:C:A	1.06936e-06	-1.02205e-10	-1.63617	9.96998e-06	-1.02205e-10	-1.61407
66942369	chr5:66942369:T:A	1.23188e-06	-1.02205e-10	-1.49468	1.07574e-05	-1.02205e-10	-1.53805
66942421	chr5:66942421:G:C	1.46699e-05	-1.02205e-10	0.982574	0.000118155	-1.02205e-10	0.858353
66942552	chr5:66942552:G:A	1.01859e-06	-1.02205e-10	-1.6848	9.2309e-06	-1.02205e-10	-1.69109
66942889	chr5:66942889:A:G	4.96224e-06	-1.02205e-10	-0.101365	1.43589e-05	-1.02205e-10	-1.24927
66943359	chr5:66943359:T:A	1.53979e-06	-1.02205e-10	-1.27157	1.28538e-05	-1.02205e-10	-1.36
66943394	chr5:66943394:C:T	2.69988e-05	1.59257	-7.12552e-10	0.000146877	1.07595	-7.12552e-10
66943544	chr5:66943544:A:G	3.29475e-05	1.79169	-7.12552e-10	0.000176525	1.25982	-7.12552e-10
66943574	chr5:66943574:G:A	1.45137e-05	-1.02205e-10	0.971874	0.000116845	-1.02205e-10	0.847201
66944027	chr5:66944027:A:G	1.06211e-06	-1.02205e-10	-1.64297	9.50781e-06	-1.02205e-10	-1.66153
66944440	chr5:66944440:G:C	3.79524e-06	-0.221754	-0.147721	1.85445e-05	-0.242359	-0.751113
66944916	chr5:66944916:T:C	1.1175e-06	0.0383637	-1.63049	7.44392e-06	-0.354525	-1.55172
66945071	chr5:66945071:CT:C	1.12091e-05	0.713505	-7.12552e-10	7.05815e-05	0.343123	-7.12552e-10
66945292	chr5:66945292:T:C	1.01776e-06	-1.02205e-10	-1.68562	9.30531e-06	-1.02205e-10	-1.68306
66945410	chr5:66945410:C:T	6.67448e-06	-1.02205e-10	0.195068	5.33975e-05	-1.02205e-10	0.0641188
66945467	chr5:66945467:G:C	2.84622e-06	-0.657232	-7.12552e-10	3.28365e-05	-0.422104	-7.12552e-10
66945599	chr5:66945599:C:T	1.06278e-06	-1.02205e-10	-1.64233	1.0412e-05	-1.02205e-10	-1.57069
66945793	chr5:66945793:T:G	4.35167e-06	-1.02205e-10	-0.232664	3.50056e-05	-1.02205e-10	-0.358136
66946936	chr5:66946936:T:C	1.01537e-06	-1.02205e-10	-1.68797	9.34687e-06	-1.02205e-10	-1.6786
66946958	chr5:66946958:G:A	1.3584e-06	-1.02205e-10	-1.39691	1.19828e-05	-1.02205e-10	-1.43017
66947123	chr5:66947123:T:G	1.13742e-05	-1.02205e-10	0.728127	8.71455e-05	-1.02205e-10	0.553934
66947893	chr5:66947893:G:A	3.71245e-07	-1.09586	-1.59826	2.59685e-06	-1.26786	-1.69149
66948296	chr5:66948296:C:T	1.20386e-06	-1.02205e-10	-1.51769	1.006e-05	-1.02205e-10	-1.60508
66949159	chr5:66949159:A:G	5.67381e-06	-1.02205e-10	0.0326385	4.04379e-05	-1.02205e-10	-0.213876
66949373	chr5:66949373:T:C	1.6059e-06	-1.02205e-10	-1.22954	1.23698e-05	-1.02205e-10	-1.39838
66950182	chr5:66950182:G:A	4.62466e-07	-0.797551	-1.67685	3.25667e-06	-1.05465	-1.67829
66950834	chr5:66950834:G:GT	6.65452e-06	-1.02205e-10	0.192073	6.71586e-05	-1.02205e-10	0.293413
66950953	chr5:66950953:C:T	2.0017e-06	-1.02205e-10	-1.00922	1.56574e-05	-1.02205e-10	-1.1627
66951185	chr5:66951185:T:C	3.68834e-06	-1.02205e-10	-0.398046	1.40485e-05	-1.02205e-10	-1.27113
66952806	chr5:66952806:AG:A	4.50705e-07	-0.810266	-1.6899	3.28683e-06	-1.06196	-1.66176
66952944	chr5:66952944:C:T	4.52118e-07	-0.806453	-1.69058	3.28485e-06	-1.05892	-1.6654
66953284	chr5:66953284:T:C	2.12044e-06	-1.02205e-10	-0.951599	1.64806e-05	-1.02205e-10	-1.11146
66953329	chr5:66953329:G:A	1.01234e-06	-1.02205e-10	-1.69096	9.75934e-06	-1.02205e-10	-1.63542
66953347	chr5:66953347:T:C	1.27506e-06	-0.485871	-0.974358	8.1568e-06	-0.78719	-1.0276
66953393	chr5:66953393:G:T	4.90679e-07	-0.726243	-1.68895	3.53114e-06	-0.992636	-1.65939
66953935	chr5:66953935:G:C	2.36628e-06	-1.02205e-10	-0.841905	1.84001e-05	-1.02205e-10	-1.00129
66954305	chr5:66954305:C:T	1.33717e-06	-0.169713	-1.24296	8.43997e-06	-0.2131	-1.56757
66954500	chr5:66954500:T:C	7.02509e-05	-1.02205e-10	2.54885	0.000319292	-1.02205e-10	1.85246
66954513	chr5:66954513:A:AACAACAC	1.50778e-06	-1.29259	-7.12552e-10	1.28273e-05	-1.36207	-7.12552e-10
66954556	chr5:66954556:T:C	1.43486e-06	-0.195723	-1.14643	8.65112e-06	-0.23901	-1.51695
66954627	chr5:66954627:G:A	3.09113e-06	-1.02205e-10	-0.574687	2.32662e-05	-1.02205e-10	-0.766645
66954768	chr5:66954768:A:G	1.49009e-06	-0.11881	-1.18558	9.12882e-06	-0.162609	-1.5396
66954987	chr5:66954987:G:GTC	1.52388e-06	-0.0983813	-1.18358	9.32626e-06	-0.142985	-1.53783
66955110	chr5:66955110:A:G	1.27383e-06	-0.136121	-1.32508	8.38289e-06	-0.180253	-1.6072
66955190	chr5:66955190:C:T	1.39337e-06	-0.229939	-1.14156	8.53894e-06	-0.270365	-1.49864
66955345	chr5:66955345:T:C	1.42295e-06	-0.221216	-1.12928	8.69582e-06	-0.262811	-1.48799
66955375	chr5:66955375:T:C	1.65709e-06	-0.105296	-1.09286	9.99151e-06	-0.148028	-1.46388
66955568	chr5:66955568:A:G	3.53113e-06	-1.02205e-10	-0.441604	2.91573e-05	-1.02205e-10	-0.54094
66955626	chr5:66955626:T:C	1.56159e-06	-0.114004	-1.14351	9.57717e-06	-0.157172	-1.49709
66955798	chr5:66955798:A:C	3.87549e-06	-0.531153	0.182602	1.56152e-05	-0.557769	-0.607633
66955839	chr5:66955839:G:A	3.79115e-06	-0.57464	0.204086	1.5211e-05	-0.600668	-0.590955
66955846	chr5:66955846:C:T	3.52607e-06	-0.624605	0.181566	1.42387e-05	-0.64981	-0.607874
66956357	chr5:66956357:A:AGT	1.01986e-06	-1.02205e-10	-1.68356	9.71087e-06	-1.02205e-10	-1.6404
66956498	chr5:66956498:A:G	2.46147e-06	-1.394	0.591537	7.66902e-06	-1.47958	-0.396878
66956634	chr5:66956634:G:A	1.1558e-06	-1.02205e-10	-1.55843	1.163e-05	-1.02205e-10	-1.46006
66956802	chr5:66956802:C:T	7.61005e-07	-1.10557	-0.870766	3.20544e-06	-1.27792	-1.47088
66956821	chr5:66956821:C:G	1.54619e-06	-1.02205e-10	-1.26743	1.59479e-05	-1.02205e-10	-1.14432
66956849	chr5:66956849:GA:G	3.23096e-06	-0.530444	-7.12552e-10	3.69384e-05	-0.304395	-7.12552e-10
66957186	chr5:66957186:A:C	4.45417e-06	-1.02205e-10	-0.209383	3.51525e-05	-1.02205e-10	-0.353948
66957336	chr5:66957336:C:T	6.83867e-07	-1.43415	-0.649064	3.23368e-06	-1.43607	-1.30395
66957614	chr5:66957614:TGAGA:T	1.2484e-05	-1.02205e-10	0.821227	3.61681e-05	-1.02205e-10	-0.325467
66958046	chr5:66958046:CA:C	4.72009e-06	-1.02205e-10	-0.151395	1.94745e-05	-1.02205e-10	-0.944539
66958323	chr5:66958323:C:T	1.215e-06	-1.02205e-10	-1.50848	1.24915e-05	-1.02205e-10	-1.3886
66958523	chr5:66958523:C:A	4.35191e-07	-0.843382	-1.69181	3.1434e-06	-1.08596	-1.68238
66959352	chr5:66959352:C:T	1.02446e-05	0.623527	-7.12552e-10	7.25181e-05	0.370192	-7.12552e-10
66959428	chr5:66959428:A:C	4.05267e-06	-0.303847	-7.12552e-10	3.04448e-05	-0.497731	-7.12552e-10
66959498	chr5:66959498:A:G	5.20075e-06	-1.46874	1.41432	3.67891e-05	-1.46861	1.16017
66959635	chr5:66959635:TGC:T	1.66243e-06	-1.02205e-10	-1.19494	1.81186e-05	-1.02205e-10	-1.01671
66960186	chr5:66960186:A:G	3.21589e-07	-1.40342	-1.43428	2.58398e-06	-1.44584	-1.51847
66960598	chr5:66960598:G:A	4.86184e-07	-1.11967	-1.30472	2.70907e-06	-1.28468	-1.63236
66960755	chr5:66960755:C:T	7.48058e-07	-1.14792	-0.845576	3.27059e-06	-1.30691	-1.42176
66960800	chr5:66960800:T:C	1.52593e-06	-1.02205e-10	-1.28062	1.63808e-05	-1.02205e-10	-1.11754
66962020	chr5:66962020:A:T	7.36982e-07	-1.15261	-0.855803	3.23789e-06	-1.31182	-1.4269
66962249	chr5:66962249:C:T	3.96844e-07	-0.937592	-1.68984	2.9139e-06	-1.1578	-1.68635
66962260	chr5:66962260:G:A	2.58383e-06	-1.02205e-10	-0.75395	1.70073e-05	-1.02205e-10	-1.08
66962380	chr5:66962380:T:C	3.03407e-06	-1.02205e-10	-0.593319	1.22827e-05	-1.02205e-10	-1.40546
66962465	chr5:66962465:C:T	1.15424e-06	-1.02205e-10	-1.55978	1.15559e-05	-1.02205e-10	-1.46645
66962639	chr5:66962639:G:A	1.35187e-06	-1.40173	-7.12552e-10	1.18259e-05	-1.44335	-7.12552e-10
66962645	chr5:66962645:G:A	1.0596e-06	-1.02205e-10	-1.64534	9.32084e-06	-1.02205e-10	-1.68139
66962753	chr5:66962753:A:G	4.33359e-06	-1.38841	1.15158	1.01124e-05	-1.47693	-0.122953
66963285	chr5:66963285:G:A	3.71646e-07	-1.07409	-1.61894	2.85883e-06	-1.26269	-1.60054
66963295	chr5:66963295:A:G	1.65557e-06	-1.02205e-10	-1.19908	1.6371e-05	-1.02205e-10	-1.11813
66963890	chr5:66963890:C:T	1.04044e-06	-1.02205e-10	-1.66358	1.00317e-05	-1.02205e-10	-1.60789
66964300	chr5:66964300:A:G	2.31886e-07	-1.51664	-1.64809	2.00782e-06	-1.52475	-1.69184
66964610	chr5:66964610:G:C	2.73311e-06	-1.02205e-10	-0.697782	1.24187e-05	-1.02205e-10	-1.39444
66965269	chr5:66965269:T:G	1.06535e-06	-1.02205e-10	-1.63992	1.04081e-05	-1.02205e-10	-1.57106
66965860	chr5:66965860:CCAATCTGAGTT:C	1.13018e-06	-1.02205e-10	-1.58084	1.0558e-05	-1.02205e-10	-1.55676
66966013	chr5:66966013:G:A	6.09676e-07	-1.15004	-1.04801	2.92761e-06	-1.30863	-1.53083
66966433	chr5:66966433:A:G	4.24212e-06	-1.02205e-10	-0.258159	3.38606e-05	-1.02205e-10	-0.391393
66966759	chr5:66966759:G:A	4.05492e-06	-1.02205e-10	-0.303291	3.2266e-05	-1.02205e-10	-0.439632
66967071	chr5:66967071:G:A	2.95855e-07	-1.43951	-1.4816	2.66895e-06	-1.38922	-1.54274
66968348	chr5:66968348:C:A	2.87119e-06	-1.02205e-10	-0.648494	2.89412e-05	-1.02205e-10	-0.548379
66968459	chr5:66968459:A:G	3.99132e-06	-1.02205e-10	-0.319101	3.87769e-05	-1.02205e-10	-0.255821
66968576	chr5:66968576:G:A	4.59438e-07	-0.931703	-1.54927	3.49048e-06	-1.15313	-1.51047
66968727	chr5:66968727:A:G	2.46385e-06	-1.43761	0.636108	6.63484e-06	-1.50508	-0.516229
66968923	chr5:66968923:AC:A	1.20679e-06	-1.51526	-7.12552e-10	1.09882e-05	-1.51682	-7.12552e-10
66969064	chr5:66969064:T:G	1.3717e-06	-1.02205e-10	-1.38717	1.3009e-05	-1.02205e-10	-1.348
66969151	chr5:66969151:G:A	1.44623e-06	-1.33427	-7.12552e-10	1.27854e-05	-1.36534	-7.12552e-10
66969176	chr5:66969176:C:G	1.16837e-06	-1.02205e-10	-1.54761	1.17365e-05	-1.02205e-10	-1.45094
66969213	chr5:66969213:A:G	4.06301e-07	-1.23469	-1.36919	2.41162e-06	-1.3724	-1.66095
66969316	chr5:66969316:T:C	6.71729e-07	-1.23069	-0.870429	2.98914e-06	-1.37011	-1.44855
66969800	chr5:66969800:T:C	1.80766e-05	-1.02205e-10	1.1914	4.45307e-05	-1.02205e-10	-0.117467
66970767	chr5:66970767:G:A	1.16819e-06	-1.02205e-10	-1.54777	1.16708e-05	-1.02205e-10	-1.45656
66970810	chr5:66970810:G:T	3.43809e-06	-0.468306	-7.12552e-10	4.61167e-05	-0.0824696	-7.12552e-10
66971051	chr5:66971051:T:G	1.0517e-06	-1.02205e-10	-1.65281	9.31708e-06	-1.02205e-10	-1.6818
66971254	chr5:66971254:T:A	1.51777e-06	-1.28598	-7.12552e-10	1.33455e-05	-1.32247	-7.12552e-10
66971492	chr5:66971492:C:T	1.12463e-06	-1.02205e-10	-1.58577	9.62696e-06	-1.02205e-10	-1.64908
66971559	chr5:66971559:C:T	1.20278e-06	-1.02205e-10	-1.51859	1.21361e-05	-1.02205e-10	-1.41746
66971579	chr5:66971579:G:C	1.0234e-06	-1.02205e-10	-1.68009	9.22632e-06	-1.02205e-10	-1.69158
66971661	chr5:66971661:T:C	2.54297e-06	-1.02205e-10	-0.76989	1.19954e-05	-1.02205e-10	-1.42912
66971923	chr5:66971923:T:TG	3.73613e-07	-1.19013	-1.49763	2.42609e-06	-1.33912	-1.68824
66972013	chr5:66972013:A:G	4.65504e-06	-1.02205e-10	-0.165271	1.88086e-05	-1.02205e-10	-0.979329
66972101	chr5:66972101:A:G	1.42873e-06	-1.02205e-10	-1.34643	1.5271e-05	-1.02205e-10	-1.18769
66972712	chr5:66972712:C:T	1.23146e-06	-1.02205e-10	-1.49502	1.2504e-05	-1.02205e-10	-1.3876
66972822	chr5:66972822:G:A	1.58913e-06	-1.02205e-10	-1.24003	1.75782e-05	-1.02205e-10	-1.04699
66972941	chr5:66972941:C:T	4.65406e-06	-1.02205e-10	-0.165483	1.89537e-05	-1.02205e-10	-0.971648
66972981	chr5:66972981:T:C	3.8504e-07	-0.993073	-1.66456	2.78474e-06	-1.19996	-1.68953
66973093	chr5:66973093:A:AT	1.68964e-06	-1.02205e-10	-1.17871	9.9355e-06	-1.02205e-10	-1.61753
66973384	chr5:66973384:T:C	3.01168e-06	-1.02205e-10	-0.600726	1.92252e-05	-1.02205e-10	-0.957423
66973445	chr5:66973445:G:C	3.66839e-07	-1.443	-1.26305	2.43039e-06	-1.50755	-1.51804
66973523	chr5:66973523:G:A	1.42862e-06	-1.02205e-10	-1.34651	1.54422e-05	-1.02205e-10	-1.17654
66973595	chr5:66973595:T:C	4.2585e-07	-0.898299	-1.65859	3.01008e-06	-1.12424	-1.68744
66973608	chr5:66973608:G:A	2.66022e-06	-1.02205e-10	-0.724815	2.91961e-05	-1.02205e-10	-0.539609
66973928	chr5:66973928:T:C	5.90388e-06	-1.02205e-10	0.0723875	2.16532e-05	-1.02205e-10	-0.83849
66974494	chr5:66974494:T:G	1.90642e-06	-1.40294	0.344946	1.47044e-05	-1.42341	0.197908
66974528	chr5:66974528:G:A	1.01773e-06	-1.02205e-10	-1.68564	9.31566e-06	-1.02205e-10	-1.68195
66974612	chr5:66974612:C:T	1.6382e-05	-1.02205e-10	1.09296	4.23374e-05	-1.02205e-10	-0.167975
66975294	chr5:66975294:G:C	4.15824e-06	-1.02205e-10	-0.278131	3.48477e-05	-1.02205e-10	-0.362657
66975353	chr5:66975353:G:A	4.12787e-06	-1.02205e-10	-0.285462	1.7354e-05	-1.02205e-10	-1.05982
66975358	chr5:66975358:T:C	5.21702e-07	-1.26264	-1.09124	2.58796e-06	-1.39206	-1.57072
66975535	chr5:66975535:G:A	1.26856e-06	-1.02205e-10	-1.46534	9.48531e-06	-1.02205e-10	-1.6639
66975588	chr5:66975588:A:G	4.1428e-06	-1.02205e-10	-0.28185	3.47237e-05	-1.02205e-10	-0.366223
66975774	chr5:66975774:A:T	2.29597e-06	-1.02205e-10	-0.872065	1.87549e-05	-1.02205e-10	-0.982191
66975780	chr5:66975780:G:A	2.05321e-06	-1.02205e-10	-0.983819	1.80917e-05	-1.02205e-10	-1.01819
66975986	chr5:66975986:A:G	3.81145e-07	-0.992721	-1.67508	2.7748e-06	-1.20138	-1.69169
66976257	chr5:66976257:C:T	2.04388e-05	-1.02205e-10	1.31421	4.97814e-05	-1.02205e-10	-0.00600403
66976700	chr5:66976700:C:T	1.23084e-06	-1.02205e-10	-1.49553	1.18522e-05	-1.02205e-10	-1.44113
66976757	chr5:66976757:CTT:C	1.06768e-06	-1.02205e-10	-1.63774	9.22581e-06	-1.02205e-10	-1.69164
66977169	chr5:66977169:C:T	1.20314e-06	-1.51828	-7.12552e-10	1.1852e-05	-1.44115	-7.12552e-10
66977250	chr5:66977250:G:A	6.25121e-06	-1.02205e-10	0.129553	6.3923e-05	-1.02205e-10	0.244035
66977313	chr5:66977313:A:T	1.07723e-06	-1.02205e-10	-1.62883	1.04999e-05	-1.02205e-10	-1.56228
66977329	chr5:66977329:A:T	1.07059e-06	-1.02205e-10	-1.63501	1.0406e-05	-1.02205e-10	-1.57127
66977348	chr5:66977348:G:A	3.11282e-06	-1.02205e-10	-0.567694	1.99875e-05	-1.02205e-10	-0.918538
66977602	chr5:66977602:A:C	3.96044e-06	-1.02205e-10	-0.326867	3.17534e-05	-1.02205e-10	-0.455647
66978018	chr5:66978018:G:A	1.81607e-06	-1.02205e-10	-1.10655	1.32747e-05	-1.02205e-10	-1.32779
66978191	chr5:66978191:C:T	4.19691e-06	-1.02205e-10	-0.268874	3.80447e-05	-1.02205e-10	-0.274882
66978792	chr5:66978792:A:G	5.54858e-07	-1.10006	-1.19221	2.79239e-06	-1.27035	-1.6164
66978838	chr5:66978838:C:T	1.40214e-06	-1.02205e-10	-1.36522	1.20198e-05	-1.02205e-10	-1.42709
66978839	chr5:66978839:G:A	1.58177e-06	-1.02205e-10	-1.24468	1.17905e-05	-1.02205e-10	-1.44635
66978952	chr5:66978952:A:G	1.01145e-06	-1.02205e-10	-1.69184	9.23018e-06	-1.02205e-10	-1.69117
66979202	chr5:66979202:G:A	7.87827e-06	-1.02205e-10	0.360886	7.76531e-05	-1.02205e-10	0.438607
66979224	chr5:66979224:T:C	6.16759e-07	-1.20753	-0.978966	2.87579e-06	-1.35123	-1.50609
66979456	chr5:66979456:T:C	2.83104e-07	-1.38243	-1.58273	2.33141e-06	-1.38023	-1.68695
66979510	chr5:66979510:C:A	2.34499e-06	-1.02205e-10	-0.850942	1.15137e-05	-1.02205e-10	-1.47011
66979972	chr5:66979972:C:T	4.09386e-07	-0.90476	-1.69156	3.18363e-06	-1.09397	-1.66165
66980754	chr5:66980754:T:C	1.69431e-06	-1.02205e-10	-1.17595	1.48315e-05	-1.02205e-10	-1.21689
66980924	chr5:66980924:A:C	1.72198e-06	-1.02205e-10	-1.15975	1.74927e-05	-1.02205e-10	-1.05186
66981140	chr5:66981140:A:T	2.20173e-07	-1.52622	-1.69035	2.07989e-06	-1.51713	-1.6642
66981222	chr5:66981222:A:C	1.08602e-06	-1.02205e-10	-1.6207	1.05409e-05	-1.02205e-10	-1.55839
66981269	chr5:66981269:C:T	1.03399e-06	-1.02205e-10	-1.6698	9.26372e-06	-1.02205e-10	-1.68754
66981499	chr5:66981499:G:C	1.04686e-06	-1.02205e-10	-1.65743	9.36115e-06	-1.02205e-10	-1.67708
66982008	chr5:66982008:C:T	2.8664e-06	-0.650165	-7.12552e-10	2.40266e-05	-0.734484	-7.12552e-10
66982284	chr5:66982284:A:G	1.76849e-06	-1.02205e-10	-1.1331	1.4629e-05	-1.02205e-10	-1.23064
66982570	chr5:66982570:A:G	2.37062e-07	-1.46369	-1.67897	2.22378e-06	-1.43602	-1.67841
66982886	chr5:66982886:A:G	3.29445e-07	-1.13829	-1.67528	3.35309e-06	-1.1522	-1.55156
66983085	chr5:66983085:C:T	3.11674e-07	-1.51907	-1.34995	2.69378e-06	-1.51841	-1.40429
66983220	chr5:66983220:A:T	1.47456e-06	-1.02205e-10	-1.31486	1.49256e-05	-1.02205e-10	-1.21057
66983666	chr5:66983666:A:T	1.05783e-06	-1.02205e-10	-1.647	9.85389e-06	-1.02205e-10	-1.62578
66983839	chr5:66983839:G:A	1.28437e-06	-1.02205e-10	-1.45296	1.39762e-05	-1.02205e-10	-1.27629
66984070	chr5:66984070:C:G	1.60183e-06	-1.02205e-10	-1.23207	1.81914e-05	-1.02205e-10	-1.0127
66984097	chr5:66984097:G:C	2.65125e-06	-1.02205e-10	-0.728191	1.94998e-05	-1.02205e-10	-0.943241
66984667	chr5:66984667:G:T	1.21923e-06	-1.505	-7.12552e-10	1.09563e-05	-1.51973	-7.12552e-10
66984749	chr5:66984749:T:C	1.80527e-06	-1.11251	-7.12552e-10	1.75499e-05	-1.0486	-7.12552e-10
66984911	chr5:66984911:T:C	1.28029e-06	-1.45614	-7.12552e-10	1.17645e-05	-1.44856	-7.12552e-10
66984942	chr5:66984942:T:C	1.61116e-06	-1.02205e-10	-1.22627	1.36138e-05	-1.02205e-10	-1.30256
66985131	chr5:66985131:C:G	2.21611e-07	-1.5259	-1.68416	2.13305e-06	-1.51105	-1.64504
66985179	chr5:66985179:G:A	3.42435e-07	-1.47424	-1.30066	3.3023e-06	-1.48877	-1.23025
66985210	chr5:66985210:G:C	1.32405e-06	-1.02205e-10	-1.42253	1.24113e-05	-1.02205e-10	-1.39504
66986070	chr5:66986070:C:G	3.23186e-07	-1.33976	-1.49299	3.37709e-06	-1.30953	-1.3871
66986509	chr5:66986509:C:T	1.03821e-06	-1.02205e-10	-1.66573	9.66188e-06	-1.02205e-10	-1.64546
66986619	chr5:66986619:T:TA	1.31696e-06	-1.4279	-7.12552e-10	1.17901e-05	-1.44639	-7.12552e-10
66986803	chr5:66986803:G:A	1.49724e-06	-1.02205e-10	-1.2996	1.39798e-05	-1.02205e-10	-1.27603
66986967	chr5:66986967:T:C	3.59185e-07	-1.11447	-1.61267	3.13094e-06	-1.09992	-1.67239
66987102	chr5:66987102:A:G	1.11664e-06	-1.02205e-10	-1.5929	1.05568e-05	-1.02205e-10	-1.55687
66987331	chr5:66987331:T:C	2.10937e-06	-0.956836	-7.12552e-10	1.77819e-05	-1.03546	-7.12552e-10
66987357	chr5:66987357:G:C	3.06992e-07	-1.19771	-1.68644	2.89159e-06	-1.16278	-1.68906
66987968	chr5:66987968:G:A	1.23987e-06	-1.02205e-10	-1.48822	1.14181e-05	-1.02205e-10	-1.47845
66987999	chr5:66987999:A:T	1.30576e-06	-1.43644	-7.12552e-10	1.13192e-05	-1.48715	-7.12552e-10
66988236	chr5:66988236:G:A	1.51421e-06	-1.02205e-10	-1.28833	1.35509e-05	-1.02205e-10	-1.30719
66988774	chr5:66988774:A:T	2.83567e-07	-1.27218	-1.69135	2.82306e-06	-1.22202	-1.6538
66988871	chr5:66988871:T:C	2.46124e-07	-1.52526	-1.57988	2.1803e-06	-1.52575	-1.60844
66988992	chr5:66988992:G:A	1.29313e-06	-1.44615	-7.12552e-10	1.12388e-05	-1.49427	-7.12552e-10
66989512	chr5:66989512:C:T	1.0526e-06	-1.02205e-10	-1.65196	9.79075e-06	-1.02205e-10	-1.63221
66989845	chr5:66989845:C:A	3.29805e-07	-1.48209	-1.33039	2.86294e-06	-1.48976	-1.37203
66990321	chr5:66990321:A:G	4.64205e-06	-0.168067	-7.12552e-10	4.39381e-05	-0.130863	-7.12552e-10
66990385	chr5:66990385:T:C	2.3696e-07	-1.52628	-1.61681	2.07808e-06	-1.52556	-1.65664
66990882	chr5:66990882:A:G	2.83285e-06	-1.02205e-10	-0.661938	2.45591e-05	-1.02205e-10	-0.712563
66990987	chr5:66990987:T:C	1.51715e-06	-1.02205e-10	-1.28639	1.35899e-05	-1.02205e-10	-1.30432
66991498	chr5:66991498:C:T	1.348e-06	-1.4046	-7.12552e-10	1.27693e-05	-1.3666	-7.12552e-10
66991770	chr5:66991770:A:G	3.94948e-07	-1.00214	-1.63008	3.45092e-06	-0.983324	-1.69168
66992055	chr5:66992055:A:G	2.2244e-07	-1.51987	-1.68646	2.0242e-06	-1.52172	-1.68676
66992139	chr5:66992139:G:A	3.70527e-07	-1.00598	-1.69007	3.56748e-06	-0.990036	-1.65175
66992276	chr5:66992276:C:G	1.36326e-06	-1.02205e-10	-1.39335	1.52863e-05	-1.02205e-10	-1.18669
66992377	chr5:66992377:G:T	1.454e-06	-1.02205e-10	-1.3289	1.32436e-05	-1.02205e-10	-1.33013
66992475	chr5:66992475:TG:T	4.02617e-07	-1.22285	-1.39015	3.11116e-06	-1.19746	-1.58119
66992511	chr5:66992511:T:C	1.38963e-06	-1.02205e-10	-1.37419	1.5668e-05	-1.02205e-10	-1.16202
66992529	chr5:66992529:C:T	2.07619e-06	-0.972688	-7.12552e-10	1.81908e-05	-1.01273	-7.12552e-10
66992572	chr5:66992572:G:T	1.01325e-06	-1.02205e-10	-1.69006	9.26705e-06	-1.02205e-10	-1.68718
66992796	chr5:66992796:C:T	6.72206e-07	-0.56844	-1.53197	5.95324e-06	-0.686233	-1.44348
66993650	chr5:66993650:A:G	1.19605e-06	-1.5242	-7.12552e-10	1.09689e-05	-1.51858	-7.12552e-10
66994082	chr5:66994082:G:C	1.38941e-06	-1.37435	-7.12552e-10	1.27347e-05	-1.36932	-7.12552e-10
66994480	chr5:66994480:CATTT:C	2.60727e-07	-1.41857	-1.62894	2.63977e-06	-1.38915	-1.5538
66994623	chr5:66994623:C:T	2.14589e-06	-0.93967	-7.12552e-10	1.85504e-05	-0.993153	-7.12552e-10
66994794	chr5:66994794:T:G	1.06255e-06	-1.02205e-10	-1.64256	9.62852e-06	-1.02205e-10	-1.64892
66995125	chr5:66995125:A:C	1.2276e-06	-1.02205e-10	-1.49816	1.10476e-05	-1.02205e-10	-1.51143
66995160	chr5:66995160:ACTT:A	3.64349e-07	-1.45151	-1.26135	3.13065e-06	-1.47033	-1.30207
66995542	chr5:66995542:A:G	3.11949e-07	-1.21424	-1.6539	2.48825e-06	-1.31121	-1.69086
66995954	chr5:66995954:C:A	1.82315e-06	-1.02205e-10	-1.10266	1.72776e-05	-1.02205e-10	-1.06424
66996029	chr5:66996029:A:G	1.08661e-06	-1.02205e-10	-1.62016	9.82942e-06	-1.02205e-10	-1.62826
66996287	chr5:66996287:T:A	4.72266e-07	-1.2528	-1.20064	4.37367e-06	-1.28037	-1.15767
66996446	chr5:66996446:G:GTTT	1.23923e-06	-1.02205e-10	-1.48873	1.07228e-05	-1.02205e-10	-1.54127
66996451	chr5:66996451:A:C	1.22572e-06	-1.02205e-10	-1.4997	1.06343e-05	-1.02205e-10	-1.54956
66996560	chr5:66996560:G:A	1.23075e-06	-1.02205e-10	-1.4956	1.06651e-05	-1.02205e-10	-1.54667
66996864	chr5:66996864:G:T	1.31862e-06	-1.02205e-10	-1.42664	1.09511e-05	-1.02205e-10	-1.52021
66997014	chr5:66997014:A:G	1.01796e-06	-1.02205e-10	-1.68542	9.25185e-06	-1.02205e-10	-1.68882
66997194	chr5:66997194:C:T	1.21192e-06	-1.02205e-10	-1.51102	1.09051e-05	-1.02205e-10	-1.52442
66997435	chr5:66997435:T:C	1.02123e-06	-1.02205e-10	-1.68222	9.22459e-06	-1.02205e-10	-1.69177
66997717	chr5:66997717:A:G	3.82983e-07	-1.26805	-1.39493	2.62935e-06	-1.3552	-1.59171
66997816	chr5:66997816:G:A	3.48827e-07	-1.46942	-1.28699	2.42818e-06	-1.50098	-1.52552
66998150	chr5:66998150:A:G	1.22365e-06	-1.02205e-10	-1.50138	1.15928e-05	-1.02205e-10	-1.46326
66998266	chr5:66998266:T:C	2.90636e-07	-1.33657	-1.60234	2.28203e-06	-1.41148	-1.6771
66998374	chr5:66998374:T:G	3.78432e-07	-1.31909	-1.35585	2.57642e-06	-1.39646	-1.57078
66998599	chr5:66998599:C:G	3.32317e-07	-1.26632	-1.53857	2.457e-06	-1.35222	-1.66249
66998893	chr5:66998893:T:C	1.07826e-06	-1.02205e-10	-1.62787	9.74783e-06	-1.02205e-10	-1.6366
66998900	chr5:66998900:T:C	1.69885e-06	-1.02205e-10	-1.17327	2.57292e-05	-1.02205e-10	-0.66602
66999561	chr5:66999561:A:G	3.81304e-07	-1.29548	-1.3719	2.65137e-06	-1.37493	-1.56364
66999905	chr5:66999905:T:C	1.0115e-06	-1.02205e-10	-1.69179	9.22568e-06	-1.02205e-10	-1.69165
66999978	chr5:66999978:T:C	8.01199e-07	-1.48708	-0.437787	6.89003e-06	-1.5092	-0.474372
67000190	chr5:67000190:TG:T	1.14186e-06	-1.02205e-10	-1.57057	1.01599e-05	-1.02205e-10	-1.59519
67000309	chr5:67000309:G:A	1.04451e-06	-1.02205e-10	-1.65967	9.31991e-06	-1.02205e-10	-1.68149
67000324	chr5:67000324:A:G	3.79285e-07	-1.50861	-1.16408	2.76584e-06	-1.49076	-1.40554
67000543	chr5:67000543:C:T	1.14025e-06	-1.02205e-10	-1.57198	1.01495e-05	-1.02205e-10	-1.59622
67000589	chr5:67000589:T:C	1.0839e-06	-1.02205e-10	-1.62266	9.80732e-06	-1.02205e-10	-1.63052
67001210	chr5:67001210:T:C	1.26263e-06	-1.02205e-10	-1.47003	1.13558e-05	-1.02205e-10	-1.48391
67001826	chr5:67001826:C:G	1.34725e-06	-1.02205e-10	-1.40516	1.46828e-05	-1.02205e-10	-1.22697
67002461	chr5:67002461:G:A	2.22524e-06	-1.02205e-10	-0.903356	1.6995e-05	-1.02205e-10	-1.08072
67002809	chr5:67002809:A:G	2.91417e-07	-1.45923	-1.47699	3.17007e-06	-1.46643	-1.29346
67002834	chr5:67002834:T:C	1.17895e-06	-1.02205e-10	-1.5386	1.04772e-05	-1.02205e-10	-1.56444
67003145	chr5:67003145:A:G	1.21291e-06	-1.02205e-10	-1.5102	1.05238e-05	-1.02205e-10	-1.56001
67003244	chr5:67003244:T:C	2.19752e-06	-1.02205e-10	-0.915894	2.29614e-05	-1.02205e-10	-0.779829
67003942	chr5:67003942:G:A	2.13859e-06	-1.02205e-10	-0.943077	1.75427e-05	-1.02205e-10	-1.04901
67004270	chr5:67004270:T:TG	4.44177e-06	-1.02205e-10	-0.21217	4.57094e-05	-1.02205e-10	-0.0913412
67005166	chr5:67005166:C:T	1.03904e-06	-1.02205e-10	-1.66492	9.35356e-06	-1.02205e-10	-1.67789
67005510	chr5:67005510:A:C	1.22074e-06	-1.02205e-10	-1.50376	1.05594e-05	-1.02205e-10	-1.55663
67005644	chr5:67005644:T:C	3.50724e-06	-1.02205e-10	-0.448394	3.81686e-05	-1.02205e-10	-0.271632
67006040	chr5:67006040:T:A	1.04348e-06	-1.02205e-10	-1.66067	9.42631e-06	-1.02205e-10	-1.67014
67006094	chr5:67006094:C:T	1.01426e-06	-1.02205e-10	-1.68906	9.2339e-06	-1.02205e-10	-1.69076
67006196	chr5:67006196:T:C	2.74368e-06	-1.02205e-10	-0.693922	2.31378e-05	-1.02205e-10	-0.772178
67006520	chr5:67006520:T:A	1.82962e-06	-1.02205e-10	-1.09912	1.64954e-05	-1.02205e-10	-1.11056
67006669	chr5:67006669:C:A	1.14178e-06	-1.02205e-10	-1.57064	1.02027e-05	-1.02205e-10	-1.59099
67007518	chr5:67007518:G:A	3.05926e-07	-1.24488	-1.64276	2.46417e-06	-1.32002	-1.69177
67007575	chr5:67007575:T:A	1.9074e-06	-1.02205e-10	-1.05748	1.71954e-05	-1.02205e-10	-1.069
67008012	chr5:67008012:A:G	1.16955e-06	-1.02205e-10	-1.5466	1.01907e-05	-1.02205e-10	-1.59217
67008733	chr5:67008733:AAAG:A	1.13684e-06	-1.02205e-10	-1.57497	1.06835e-05	-1.02205e-10	-1.54495
67008788	chr5:67008788:C:G	1.08771e-06	-1.02205e-10	-1.61915	9.7741e-06	-1.02205e-10	-1.63391
67008811	chr5:67008811:G:C	1.27427e-06	-1.46085	-7.12552e-10	1.17666e-05	-1.44838	-7.12552e-10
67008816	chr5:67008816:C:G	1.2528e-06	-1.02205e-10	-1.47784	1.35499e-05	-1.02205e-10	-1.30726
67008995	chr5:67008995:T:C	3.19952e-07	-1.21084	-1.63197	2.51138e-06	-1.30116	-1.69166
67009610	chr5:67009610:A:C	3.10213e-07	-1.21402	-1.6597	2.50438e-06	-1.30489	-1.69071
67009622	chr5:67009622:G:A	2.98524e-07	-1.25367	-1.65846	2.69131e-06	-1.2896	-1.63401
67009908	chr5:67009908:G:A	1.39292e-06	-1.02205e-10	-1.37182	1.19548e-05	-1.02205e-10	-1.43251
67010039	chr5:67010039:C:T	1.79631e-06	-1.02205e-10	-1.11749	1.56553e-05	-1.02205e-10	-1.16284
67010164	chr5:67010164:T:C	2.98049e-07	-1.25114	-1.66258	2.4319e-06	-1.33591	-1.68906
67010747	chr5:67010747:A:G	1.53402e-06	-1.02205e-10	-1.27533	1.35065e-05	-1.02205e-10	-1.31047
67011102	chr5:67011102:G:A	9.30743e-07	-1.50582	-0.269172	7.71792e-06	-1.47977	-0.390336
67011174	chr5:67011174:G:A	3.91292e-07	-1.00493	-1.6366	4.03054e-06	-0.96234	-1.5574
67011223	chr5:67011223:A:G	1.21998e-06	-1.50439	-7.12552e-10	1.14051e-05	-1.47958	-7.12552e-10
67011279	chr5:67011279:G:A	5.0956e-07	-1.52333	-0.854104	5.33256e-06	-1.52521	-0.714601
67012023	chr5:67012023:T:A	2.70741e-06	-0.70723	-7.12552e-10	2.41341e-05	-0.730021	-7.12552e-10
67012194	chr5:67012194:TAGAG:T	2.84669e-07	-1.45056	-1.50909	2.74861e-06	-1.41098	-1.49157
67012399	chr5:67012399:C:T	3.57549e-07	-1.2857	-1.44601	3.39956e-06	-1.30522	-1.38478
67012474	chr5:67012474:A:G	1.01294e-06	-1.02205e-10	-1.69037	9.23835e-06	-1.02205e-10	-1.69028
67012487	chr5:67012487:G:T	2.71935e-06	-1.02205e-10	-0.702831	2.88783e-05	-1.02205e-10	-0.550556
67012663	chr5:67012663:A:C	3.64337e-07	-1.24497	-1.46793	3.53195e-06	-1.2516	-1.40019
67012924	chr5:67012924:G:GA	1.10937e-06	-1.02205e-10	-1.59943	1.0896e-05	-1.02205e-10	-1.52525
67013002	chr5:67013002:C:CTAAT	1.20364e-06	-1.02205e-10	-1.51787	9.89e-06	-1.02205e-10	-1.62212
67013544	chr5:67013544:T:C	1.35853e-06	-1.02205e-10	-1.39682	1.42873e-05	-1.02205e-10	-1.25427
67013627	chr5:67013627:A:C	3.64517e-06	-0.409819	-7.12552e-10	3.81429e-05	-0.272306	-7.12552e-10
67013756	chr5:67013756:A:G	2.90374e-07	-1.26421	-1.6756	2.69654e-06	-1.28353	-1.63815
67013871	chr5:67013871:C:T	1.49604e-05	1.00219	-7.12552e-10	0.000141732	1.0403	-7.12552e-10
67013907	chr5:67013907:A:G	1.22558e-06	-1.02205e-10	-1.49981	1.3234e-05	-1.02205e-10	-1.33085
67014196	chr5:67014196:G:C	1.13162e-06	-1.02205e-10	-1.57957	1.02135e-05	-1.02205e-10	-1.58994
67014277	chr5:67014277:T:C	3.86014e-07	-1.10022	-1.55488	3.6122e-06	-1.13051	-1.49881
67014323	chr5:67014323:G:A	4.71144e-07	-0.798208	-1.65761	4.08969e-06	-0.892585	-1.61259
67014364	chr5:67014364:A:G	2.87815e-07	-1.29814	-1.65052	2.3255e-06	-1.37814	-1.69157
67015511	chr5:67015511:A:G	3.38945e-07	-1.09522	-1.68992	2.97766e-06	-1.20567	-1.61684
67015542	chr5:67015542:C:G	1.02396e-06	-1.02205e-10	-1.67955	9.56395e-06	-1.02205e-10	-1.65564
67015949	chr5:67015949:G:A	2.72558e-06	-0.700542	-7.12552e-10	2.68872e-05	-0.621995	-7.12552e-10
67016719	chr5:67016719:C:T	1.01283e-06	-1.02205e-10	-1.69047	9.24504e-06	-1.02205e-10	-1.68956
67016852	chr5:67016852:C:A	2.54856e-06	-1.02205e-10	-0.767693	2.46088e-05	-1.02205e-10	-0.710542
67016854	chr5:67016854:G:A	1.11405e-06	-1.02205e-10	-1.59522	1.05682e-05	-1.02205e-10	-1.5558
67017065	chr5:67017065:C:T	1.01229e-06	-1.02205e-10	-1.69101	9.25198e-06	-1.02205e-10	-1.68881
67017095	chr5:67017095:G:A	3.22559e-07	-1.2765	-1.55819	3.05109e-06	-1.29881	-1.49933
67017390	chr5:67017390:T:C	5.24454e-07	-1.26648	-1.08214	5.55935e-06	-1.29124	-0.906928
67017755	chr5:67017755:T:C	6.28979e-07	-1.52394	-0.642937	5.06084e-06	-1.51218	-0.779933
67017770	chr5:67017770:C:T	1.01599e-06	-1.02205e-10	-1.68736	9.27847e-06	-1.02205e-10	-1.68595
67018413	chr5:67018413:A:G	3.37712e-07	-1.2986	-1.49018	3.24506e-06	-1.31857	-1.41794
67018819	chr5:67018819:T:C	1.73654e-06	-1.02205e-10	-1.15133	1.79562e-05	-1.02205e-10	-1.02571
67019033	chr5:67019033:T:A	3.51986e-07	-1.18547	-1.56192	2.61756e-06	-1.27999	-1.67142
67019051	chr5:67019051:TTACTA:T	2.94316e-07	-1.42484	-1.50148	2.8421e-06	-1.38535	-1.48375
67019159	chr5:67019159:AT:A	1.28792e-06	-1.02205e-10	-1.45019	1.28296e-05	-1.02205e-10	-1.36189
67019162	chr5:67019162:C:A	1.29482e-06	-1.02205e-10	-1.44485	1.29107e-05	-1.02205e-10	-1.35559
67019402	chr5:67019402:A:T	1.2321e-06	-1.02205e-10	-1.4945	1.11316e-05	-1.02205e-10	-1.50385
67019515	chr5:67019515:G:A	2.40668e-06	-1.02205e-10	-0.824975	1.96018e-05	-1.02205e-10	-0.938023
67019565	chr5:67019565:G:T	2.44856e-07	-1.51536	-1.59495	2.30605e-06	-1.49697	-1.58113
67020114	chr5:67020114:C:T	1.01415e-06	-1.02205e-10	-1.68917	9.40683e-06	-1.02205e-10	-1.67221
67020181	chr5:67020181:A:G	3.61015e-07	-1.19893	-1.52312	3.4121e-06	-1.22684	-1.45947
67020258	chr5:67020258:G:A	1.45585e-06	-1.32763	-7.12552e-10	1.37529e-05	-1.2924	-7.12552e-10
67021021	chr5:67021021:A:G	1.20907e-06	-1.02205e-10	-1.51337	1.09377e-05	-1.02205e-10	-1.52143
67021359	chr5:67021359:C:T	1.12976e-06	-1.02205e-10	-1.58122	1.0613e-05	-1.02205e-10	-1.55156
67021394	chr5:67021394:A:G	2.6731e-07	-1.4363	-1.58627	2.11024e-06	-1.48137	-1.68548
67021437	chr5:67021437:A:G	2.50851e-07	-1.43976	-1.64636	2.44188e-06	-1.48375	-1.53713
67021489	chr5:67021489:T:C	2.56614e-07	-1.46102	-1.60238	2.31274e-06	-1.41616	-1.65905
67022368	chr5:67022368:A:G	2.67853e-07	-1.44677	-1.57377	2.10166e-06	-1.48906	-1.68185
67023238	chr5:67023238:A:T	1.01985e-06	-1.02205e-10	-1.68357	9.23018e-06	-1.02205e-10	-1.69117
67024229	chr5:67024229:T:G	2.48811e-06	-1.02205e-10	-0.791701	2.10997e-05	-1.02205e-10	-0.864386
67024338	chr5:67024338:C:T	2.47704e-07	-1.4617	-1.63704	2.19004e-06	-1.47197	-1.65776
67024371	chr5:67024371:A:G	2.30083e-07	-1.49898	-1.67356	2.14113e-06	-1.47311	-1.67921
67024484	chr5:67024484:TACATATCTA:T	2.40575e-07	-1.45823	-1.66972	2.26555e-06	-1.42	-1.67583
67024574	chr5:67024574:T:C	2.94266e-06	-0.623908	-7.12552e-10	2.6064e-05	-0.653091	-7.12552e-10
67024988	chr5:67024988:A:C	2.60596e-06	-1.02205e-10	-0.745423	2.10727e-05	-1.02205e-10	-0.865667
67025112	chr5:67025112:A:G	2.7481e-07	-1.48437	-1.51053	2.10104e-06	-1.51312	-1.65809
67025551	chr5:67025551:G:C	2.49654e-07	-1.40728	-1.68362	2.29602e-06	-1.41822	-1.66425
67025713	chr5:67025713:A:G	1.16674e-06	-1.02205e-10	-1.54901	1.03496e-05	-1.02205e-10	-1.5767
67025721	chr5:67025721:T:C	1.17114e-06	-1.02205e-10	-1.54524	1.09043e-05	-1.02205e-10	-1.52448
67025751	chr5:67025751:G:A	2.55526e-07	-1.48009	-1.58757	2.05682e-06	-1.50829	-1.6842
67025807	chr5:67025807:C:T	2.41653e-06	-1.02205e-10	-0.820891	1.96584e-05	-1.02205e-10	-0.93514
67025899	chr5:67025899:T:C	2.98698e-07	-1.52069	-1.39086	2.92034e-06	-1.50887	-1.33307
67025966	chr5:67025966:T:C	1.1169e-06	-1.02205e-10	-1.59266	1.00464e-05	-1.02205e-10	-1.60643
67026224	chr5:67026224:C:T	2.6488e-07	-1.39407	-1.63763	2.50905e-06	-1.40627	-1.58747
67026772	chr5:67026772:T:C	2.74949e-07	-1.4266	-1.5678	2.13549e-06	-1.47533	-1.67962
67026908	chr5:67026908:G:A	4.89323e-07	-1.52428	-0.893677	4.09041e-06	-1.51119	-0.993811
67026913	chr5:67026913:A:G	3.00677e-07	-1.43503	-1.46991	2.41582e-06	-1.47854	-1.55306
67026991	chr5:67026991:G:A	1.70987e-06	-1.1668	-7.12552e-10	1.62347e-05	-1.1265	-7.12552e-10
67027172	chr5:67027172:A:G	1.01851e-06	-1.02205e-10	-1.68488	9.22493e-06	-1.02205e-10	-1.69174
67027260	chr5:67027260:A:C	1.02651e-06	-1.02205e-10	-1.67705	9.60078e-06	-1.02205e-10	-1.6518
67027786	chr5:67027786:G:A	3.39112e-06	-1.02205e-10	-0.482062	3.67705e-05	-1.02205e-10	-0.308948
67028166	chr5:67028166:A:AG	2.82947e-07	-1.32188	-1.64384	2.69286e-06	-1.39151	-1.53153
67028168	chr5:67028168:A:G	2.84846e-07	-1.31393	-1.6451	2.70406e-06	-1.38504	-1.53385
67028247	chr5:67028247:A:G	1.17133e-06	-1.02205e-10	-1.54509	1.03899e-05	-1.02205e-10	-1.57281
67028324	chr5:67028324:A:G	3.47317e-07	-1.40941	-1.35133	2.70925e-06	-1.45805	-1.45892
67028467	chr5:67028467:T:G	2.57645e-07	-1.39449	-1.66491	2.41035e-06	-1.40472	-1.62915
67028492	chr5:67028492:A:G	1.16689e-06	-1.02205e-10	-1.54888	1.11365e-05	-1.02205e-10	-1.50342
67028851	chr5:67028851:G:A	1.01154e-06	-1.02205e-10	-1.69175	9.23549e-06	-1.02205e-10	-1.69059
67028923	chr5:67028923:G:A	2.73664e-07	-1.48527	-1.51381	2.61792e-06	-1.45493	-1.49634
67028927	chr5:67028927:A:G	1.09309e-06	-1.02205e-10	-1.61421	1.06742e-05	-1.02205e-10	-1.54581
67029064	chr5:67029064:G:A	1.12069e-06	-1.02205e-10	-1.58928	9.99035e-06	-1.02205e-10	-1.61203
67029195	chr5:67029195:A:G	2.60996e-06	-1.02205e-10	-0.743886	2.1101e-05	-1.02205e-10	-0.864325
67030173	chr5:67030173:T:G	2.23232e-06	-1.44449	0.544314	1.57275e-05	-1.40999	0.251755
67030184	chr5:67030184:T:C	1.1998e-06	-1.02205e-10	-1.52107	1.17837e-05	-1.02205e-10	-1.44693
67031136	chr5:67031136:G:A	1.32944e-06	-1.41847	-7.12552e-10	1.20783e-05	-1.42223	-7.12552e-10
67031179	chr5:67031179:A:G	3.44287e-07	-1.44088	-1.32862	3.38162e-06	-1.45425	-1.24104
67031352	chr5:67031352:A:G	9.46131e-07	-1.44065	-0.317951	6.3792e-06	-1.40178	-0.658825
67031360	chr5:67031360:A:T	9.80224e-07	-1.43246	-0.29074	6.59648e-06	-1.39183	-0.635283
67031365	chr5:67031365:A:T	2.61195e-07	-1.50824	-1.53747	2.06142e-06	-1.52273	-1.66752
67031782	chr5:67031782:C:T	2.35922e-07	-1.45736	-1.69012	2.2324e-06	-1.42405	-1.68652
67031842	chr5:67031842:G:C	1.04566e-06	-1.02205e-10	-1.65857	9.55972e-06	-1.02205e-10	-1.65609
67031934	chr5:67031934:C:T	1.26746e-06	-1.02205e-10	-1.46621	1.22671e-05	-1.02205e-10	-1.40672
67032481	chr5:67032481:A:G	2.46091e-07	-1.47754	-1.62774	2.0787e-06	-1.50479	-1.67711
67032888	chr5:67032888:A:G	2.21237e-07	-1.52003	-1.69171	2.04351e-06	-1.50906	-1.68992
67032973	chr5:67032973:G:A	1.60343e-06	-1.02205e-10	-1.23108	1.36651e-05	-1.02205e-10	-1.2988
67035375	chr5:67035375:T:C	2.45104e-07	-1.49173	-1.61757	2.07519e-06	-1.51439	-1.6692
67035519	chr5:67035519:A:C	7.31028e-07	-1.46581	-0.550717	5.91378e-06	-1.42116	-0.715201
67035643	chr5:67035643:G:A	2.35322e-07	-1.52486	-1.62516	2.03112e-06	-1.51353	-1.69153
67035780	chr5:67035780:G:A	1.21143e-06	-1.51142	-7.12552e-10	1.10366e-05	-1.51243	-7.12552e-10
67035857	chr5:67035857:G:A	2.34518e-07	-1.51279	-1.64065	2.02412e-06	-1.52476	-1.68375
67036578	chr5:67036578:A:G	2.31651e-07	-1.49541	-1.67034	2.02471e-06	-1.51658	-1.69164
67036649	chr5:67036649:A:G	3.42105e-06	-1.02205e-10	-0.473276	3.71355e-05	-1.02205e-10	-0.299071
67037315	chr5:67037315:A:G	1.1354e-06	-1.02205e-10	-1.57624	1.01e-05	-1.02205e-10	-1.60111
67037461	chr5:67037461:C:T	1.0116e-06	-1.02205e-10	-1.69169	9.23693e-06	-1.02205e-10	-1.69044
67037613	chr5:67037613:A:G	1.08772e-06	-1.46566	-0.153481	8.03422e-06	-1.43402	-0.395917
67037781	chr5:67037781:G:T	1.80642e-06	-1.11188	-7.12552e-10	1.62747e-05	-1.12403	-7.12552e-10
67038335	chr5:67038335:A:T	1.60775e-06	-1.02205e-10	-1.22839	1.71134e-05	-1.02205e-10	-1.07378
67038496	chr5:67038496:G:A	1.11932e-06	-1.02205e-10	-1.5905	1.16476e-05	-1.02205e-10	-1.45854
67038674	chr5:67038674:A:T	2.3131e-07	-1.5011	-1.66612	2.21857e-06	-1.51919	-1.59759
67038724	chr5:67038724:T:A	2.32366e-07	-1.50033	-1.66233	2.23528e-06	-1.51876	-1.59052
67038803	chr5:67038803:C:T	2.33225e-07	-1.50074	-1.65823	2.25168e-06	-1.51899	-1.58298
67039101	chr5:67039101:T:G	1.1201e-06	-1.02205e-10	-1.58981	1.11176e-05	-1.02205e-10	-1.50512
67039523	chr5:67039523:G:A	1.10138e-06	-1.02205e-10	-1.60666	1.04239e-05	-1.02205e-10	-1.56954
67039624	chr5:67039624:C:T	1.01383e-06	-1.02205e-10	-1.68948	9.27177e-06	-1.02205e-10	-1.68667
67039765	chr5:67039765:C:T	1.99265e-06	-1.01376	-7.12552e-10	1.79484e-05	-1.02614	-7.12552e-10
67040129	chr5:67040129:G:A	1.14473e-06	-1.02205e-10	-1.56806	1.09014e-05	-1.02205e-10	-1.52475
67040606	chr5:67040606:A:G	3.63332e-07	-1.0855	-1.63016	3.5238e-06	-1.02496	-1.62914
67041583	chr5:67041583:A:G	1.16742e-06	-1.02205e-10	-1.54843	1.05581e-05	-1.02205e-10	-1.55675
67041716	chr5:67041716:C:A	2.46164e-07	-1.511	-1.59398	2.07651e-06	-1.52312	-1.65984
67041960	chr5:67041960:G:T	1.27161e-06	-1.02205e-10	-1.46294	1.14365e-05	-1.02205e-10	-1.47683
67042461	chr5:67042461:T:C	2.8508e-07	-1.43866	-1.51955	2.74625e-06	-1.44858	-1.45484
67042518	chr5:67042518:CCT:C	2.28955e-07	-1.49269	-1.68477	2.15925e-06	-1.46454	-1.67934
67042584	chr5:67042584:C:T	3.42241e-06	-1.02205e-10	-0.472879	3.71541e-05	-1.02205e-10	-0.298571
67043054	chr5:67043054:A:G	6.30299e-07	-1.4963	-0.668481	4.81455e-06	-1.47374	-0.868264
67043420	chr5:67043420:C:T	1.89726e-06	-1.06281	-7.12552e-10	1.81862e-05	-1.01298	-7.12552e-10
67043453	chr5:67043453:T:G	1.13844e-06	-1.02205e-10	-1.57356	9.92814e-06	-1.02205e-10	-1.61827
67043465	chr5:67043465:A:T	6.15773e-07	-1.37418	-0.813921	6.1695e-06	-1.40698	-0.687046
67043694	chr5:67043694:T:C	2.63059e-07	-1.46944	-1.56916	2.08508e-06	-1.49917	-1.67967
67044575	chr5:67044575:A:C	1.01235e-06	-1.02205e-10	-1.69095	9.34928e-06	-1.02205e-10	-1.67835
67045043	chr5:67045043:T:C	3.4568e-06	-1.02205e-10	-0.462878	3.40217e-05	-1.02205e-10	-0.386647
67045365	chr5:67045365:C:T	3.20744e-07	-1.33978	-1.50055	3.12308e-06	-1.28699	-1.48783
67045422	chr5:67045422:T:C	2.52258e-07	-1.50884	-1.57168	2.40922e-06	-1.51407	-1.52027
67045801	chr5:67045801:A:G	2.5306e-07	-1.44963	-1.62772	2.2913e-06	-1.41473	-1.66979
67046181	chr5:67046181:G:C	3.56473e-07	-1.08388	-1.65084	3.17523e-06	-1.15801	-1.60025
67046377	chr5:67046377:A:G	1.02708e-06	-1.02205e-10	-1.6765	9.41235e-06	-1.02205e-10	-1.67162
67046918	chr5:67046918:G:T	2.39935e-07	-1.51278	-1.61783	2.265e-06	-1.51341	-1.58266
67047115	chr5:67047115:C:T	1.4779e-06	-1.3126	-7.12552e-10	1.274e-05	-1.3689	-7.12552e-10
67047221	chr5:67047221:C:T	1.10642e-06	-1.02205e-10	-1.6021	9.91144e-06	-1.02205e-10	-1.61996
67047438	chr5:67047438:TC:T	1.10705e-06	-1.02205e-10	-1.60152	1.14532e-05	-1.02205e-10	-1.47538
67047483	chr5:67047483:T:C	1.01145e-06	-1.02205e-10	-1.69184	9.23573e-06	-1.02205e-10	-1.69057
67047959	chr5:67047959:G:A	2.2596e-07	-1.52115	-1.66947	2.02396e-06	-1.52631	-1.68228
67048077	chr5:67048077:T:G	1.1323e-06	-1.02205e-10	-1.57897	1.06602e-05	-1.02205e-10	-1.54713
67048396	chr5:67048396:G:A	1.03678e-06	-1.02205e-10	-1.66711	9.7563e-06	-1.02205e-10	-1.63573
67048479	chr5:67048479:G:A	2.33758e-07	-1.52566	-1.63103	2.01053e-06	-1.52345	-1.69179
67048534	chr5:67048534:A:T	1.17583e-06	-1.02205e-10	-1.54125	1.02424e-05	-1.02205e-10	-1.58711
67049273	chr5:67049273:A:G	1.30769e-06	-1.02205e-10	-1.43496	1.41105e-05	-1.02205e-10	-1.26672
67050720	chr5:67050720:T:G	3.46072e-06	-1.02205e-10	-0.461747	3.19419e-05	-1.02205e-10	-0.449728
67050821	chr5:67050821:T:C	1.35794e-06	-1.39726	-7.12552e-10	1.25113e-05	-1.38702	-7.12552e-10
67050857	chr5:67050857:G:T	3.42803e-06	-1.02205e-10	-0.471237	3.71121e-05	-1.02205e-10	-0.299703
67050936	chr5:67050936:G:A	1.20902e-06	-1.02205e-10	-1.51341	1.04812e-05	-1.02205e-10	-1.56406
67051831	chr5:67051831:A:G	3.61816e-06	-1.02205e-10	-0.417256	3.9313e-05	-1.02205e-10	-0.24209
67052162	chr5:67052162:T:G	2.64179e-07	-1.5037	-1.53066	2.54869e-06	-1.51123	-1.46683
67052282	chr5:67052282:G:A	1.2562e-06	-1.02205e-10	-1.47513	1.06364e-05	-1.02205e-10	-1.54936
67052535	chr5:67052535:G:A	3.07304e-07	-1.5013	-1.38184	2.90743e-06	-1.47893	-1.36744
67052670	chr5:67052670:TTTTA:T	1.24882e-06	-1.02205e-10	-1.48102	1.06002e-05	-1.02205e-10	-1.55277
67052776	chr5:67052776:C:T	2.57207e-07	-1.47625	-1.58484	2.4424e-06	-1.48198	-1.53868
67053173	chr5:67053173:G:A	1.12907e-06	-1.02205e-10	-1.58183	9.93439e-06	-1.02205e-10	-1.61764
67053195	chr5:67053195:G:A	1.04219e-06	-1.02205e-10	-1.6619	9.65492e-06	-1.02205e-10	-1.64618
67053198	chr5:67053198:A:T	1.14234e-06	-1.02205e-10	-1.57014	1.01921e-05	-1.02205e-10	-1.59203
67053244	chr5:67053244:C:T	1.18228e-06	-1.02205e-10	-1.53578	1.06583e-05	-1.02205e-10	-1.5473
67053340	chr5:67053340:T:C	1.13699e-06	-1.02205e-10	-1.57483	1.01492e-05	-1.02205e-10	-1.59625
67053474	chr5:67053474:T:G	3.42577e-06	-1.02205e-10	-0.471897	3.70824e-05	-1.02205e-10	-0.300503
67053906	chr5:67053906:G:T	1.48098e-06	-1.31052	-7.12552e-10	1.30507e-05	-1.3448	-7.12552e-10
67054190	chr5:67054190:A:G	1.19977e-06	-1.02205e-10	-1.5211	1.04699e-05	-1.02205e-10	-1.56514
67054667	chr5:67054667:C:T	1.14399e-06	-1.02205e-10	-1.5687	1.20626e-05	-1.02205e-10	-1.42354
67054751	chr5:67054751:A:G	1.23201e-06	-1.49458	-7.12552e-10	1.13199e-05	-1.48708	-7.12552e-10
67055741	chr5:67055741:G:C	2.28648e-07	-1.48918	-1.68961	2.154e-06	-1.46026	-1.68606
67055897	chr5:67055897:G:A	3.28499e-06	-1.02205e-10	-0.51386	3.29898e-05	-1.02205e-10	-0.417446
67056079	chr5:67056079:A:G	3.7952e-07	-1.19746	-1.47461	3.62665e-06	-1.14573	-1.4796
67056313	chr5:67056313:G:A	1.93841e-06	-1.02205e-10	-1.04135	1.72367e-05	-1.02205e-10	-1.06661
67056505	chr5:67056505:T:A	1.18465e-06	-1.02205e-10	-1.53378	1.05642e-05	-1.02205e-10	-1.55617
67056977	chr5:67056977:A:G	2.38057e-07	-1.44785	-1.69061	2.2487e-06	-1.41387	-1.68942
67057296	chr5:67057296:A:C	1.02366e-06	-1.02205e-10	-1.67984	9.33413e-06	-1.02205e-10	-1.67997
67057494	chr5:67057494:A:C	2.52021e-07	-1.52625	-1.55521	2.04774e-06	-1.52256	-1.67435
67057882	chr5:67057882:T:C	5.5257e-07	-1.49757	-0.798825	4.40214e-06	-1.47516	-0.956392
67058345	chr5:67058345:A:G	1.1828e-06	-1.02205e-10	-1.53534	1.07793e-05	-1.02205e-10	-1.53601
67058959	chr5:67058959:A:G	9.56557e-07	-1.5252	-0.22244	7.5772e-06	-1.52611	-0.362386
67059147	chr5:67059147:C:T	2.86753e-07	-1.26427	-1.68809	2.81107e-06	-1.21582	-1.66426
67059224	chr5:67059224:T:C	2.30729e-07	-1.51025	-1.65948	2.18581e-06	-1.51307	-1.61859
67059259	chr5:67059259:G:C	2.48258e-07	-1.50561	-1.5909	2.34298e-06	-1.50956	-1.55266
67059703	chr5:67059703:A:G	1.07914e-06	-1.02205e-10	-1.62706	1.0047e-05	-1.02205e-10	-1.60637
67059777	chr5:67059777:A:AAAT	1.9278e-06	-1.51437	0.467523	1.61765e-05	-1.49417	0.364078
67060116	chr5:67060116:C:A	1.06578e-06	-1.51207	-0.127441	8.9451e-06	-1.49013	-0.232406
67060362	chr5:67060362:G:A	1.2701e-06	-1.02205e-10	-1.46413	1.12801e-05	-1.02205e-10	-1.4906
67060602	chr5:67060602:T:C	5.52148e-07	-1.36623	-0.93093	7.74197e-06	-1.33992	-0.527073
67060804	chr5:67060804:C:A	2.2967e-07	-1.48432	-1.69002	2.22844e-06	-1.45601	-1.65633
67060919	chr5:67060919:C:T	1.08058e-06	-1.02205e-10	-1.62573	9.42425e-06	-1.02205e-10	-1.67036
67060933	chr5:67060933:G:A	3.42119e-06	-1.02205e-10	-0.473233	2.64439e-05	-1.02205e-10	-0.63862
67060942	chr5:67060942:T:A	1.69158e-06	-1.02205e-10	-1.17756	1.73691e-05	-1.02205e-10	-1.05895
67061062	chr5:67061062:C:T	1.21885e-06	-1.02205e-10	-1.50531	1.20067e-05	-1.02205e-10	-1.42818
67061515	chr5:67061515:G:T	1.01196e-06	-1.02205e-10	-1.69134	9.23405e-06	-1.02205e-10	-1.69075
67061540	chr5:67061540:T:C	2.90372e-07	-1.42939	-1.51042	2.88345e-06	-1.45943	-1.39523
67061593	chr5:67061593:A:T	4.57171e-07	-0.925743	-1.56018	3.65584e-06	-0.987268	-1.63005
67061729	chr5:67061729:C:A	1.06769e-06	-1.02205e-10	-1.63773	9.40266e-06	-1.02205e-10	-1.67265
67062000	chr5:67062000:A:G	1.08325e-06	-0.0412026	-1.58206	9.41093e-06	-0.135493	-1.53628
67062184	chr5:67062184:G:A	1.85133e-06	-1.02205e-10	-1.08732	1.58127e-05	-1.02205e-10	-1.15283
67062303	chr5:67062303:T:C	3.56806e-07	-1.09223	-1.64155	3.32048e-06	-1.11367	-1.59986
67062312	chr5:67062312:C:T	1.37788e-06	-1.02205e-10	-1.38268	1.23805e-05	-1.02205e-10	-1.39752
67062389	chr5:67062389:T:C	1.03221e-06	-1.02205e-10	-1.67152	9.77908e-06	-1.02205e-10	-1.6334
67062397	chr5:67062397:A:C	2.77811e-06	-1.02205e-10	-0.681454	2.84378e-05	-1.02205e-10	-0.565926
67062450	chr5:67062450:T:C	2.71304e-07	-1.32158	-1.68616	2.48449e-06	-1.31358	-1.69
67062550	chr5:67062550:T:TA	2.05457e-06	-1.02205e-10	-0.983158	2.16097e-05	-1.02205e-10	-0.840502
67062631	chr5:67062631:T:C	3.74249e-06	-1.02205e-10	-0.383471	3.5386e-05	-1.02205e-10	-0.347329
67062933	chr5:67062933:G:A	1.35382e-06	-1.40029	-7.12552e-10	1.22987e-05	-1.40415	-7.12552e-10
67063176	chr5:67063176:T:C	1.87912e-06	-1.02205e-10	-1.07242	2.58281e-05	-1.02205e-10	-0.662182
67063458	chr5:67063458:T:A	1.01477e-06	-1.02205e-10	-1.68856	9.52074e-06	-1.02205e-10	-1.66017
67063492	chr5:67063492:G:T	2.26223e-06	-1.02205e-10	-0.886874	2.1715e-05	-1.02205e-10	-0.835643
67064375	chr5:67064375:A:G	1.34993e-06	-1.02205e-10	-1.40317	1.15518e-05	-1.02205e-10	-1.46681
67064836	chr5:67064836:G:GAAC	1.02558e-06	-1.02205e-10	-1.67797	9.62546e-06	-1.02205e-10	-1.64923
67065106	chr5:67065106:G:A	1.02929e-06	-1.02205e-10	-1.67436	9.68477e-06	-1.02205e-10	-1.64309
67065293	chr5:67065293:A:G	2.56615e-06	-1.02205e-10	-0.760816	2.53682e-05	-1.02205e-10	-0.680148
67065337	chr5:67065337:T:C	1.54001e-06	-1.27143	-7.12552e-10	1.33906e-05	-1.31909	-7.12552e-10
67065365	chr5:67065365:C:T	2.3002e-07	-1.49495	-1.67786	2.15601e-06	-1.48135	-1.66403
67065466	chr5:67065466:G:A	1.08037e-06	-1.02205e-10	-1.62592	1.03732e-05	-1.02205e-10	-1.57442
67065530	chr5:67065530:A:G	1.08372e-06	-1.02205e-10	-1.62282	1.04162e-05	-1.02205e-10	-1.57028
67065658	chr5:67065658:T:A	1.23442e-06	-1.02205e-10	-1.49262	1.13945e-05	-1.02205e-10	-1.48052
67066227	chr5:67066227:A:G	1.83997e-06	-1.02205e-10	-1.09347	1.86488e-05	-1.02205e-10	-0.987862
67066248	chr5:67066248:A:G	1.01316e-06	-1.02205e-10	-1.69015	9.27028e-06	-1.02205e-10	-1.68683
67066423	chr5:67066423:T:C	2.98707e-07	-1.2439	-1.66761	2.67415e-06	-1.27152	-1.65849
67066536	chr5:67066536:C:A	1.05419e-06	-1.02205e-10	-1.65045	1.00832e-05	-1.02205e-10	-1.60277
67066631	chr5:67066631:T:C	2.83651e-07	-1.28922	-1.67401	2.54278e-06	-1.31458	-1.6658
67066950	chr5:67066950:C:CT	1.20307e-06	-1.02205e-10	-1.51834	1.04563e-05	-1.02205e-10	-1.56644
67067180	chr5:67067180:C:G	1.01232e-06	-1.02205e-10	-1.69098	9.22886e-06	-1.02205e-10	-1.69131
67067351	chr5:67067351:T:A	1.01498e-06	-1.02205e-10	-1.68836	9.53033e-06	-1.02205e-10	-1.65917
67067390	chr5:67067390:A:G	1.99537e-06	-1.02205e-10	-1.01239	2.10377e-05	-1.02205e-10	-0.867327
67067654	chr5:67067654:A:G	3.43182e-07	-1.08815	-1.68456	3.05379e-06	-1.11925	-1.67801
67067688	chr5:67067688:A:G	1.97496e-06	-1.02205e-10	-1.02268	1.98275e-05	-1.02205e-10	-0.926576
67067764	chr5:67067764:G:A	1.32408e-06	-1.02205e-10	-1.42251	1.15228e-05	-1.02205e-10	-1.46932
67068235	chr5:67068235:G:A	2.31369e-07	-1.5263	-1.64067	2.13523e-06	-1.52582	-1.62925
67068293	chr5:67068293:G:A	3.27182e-06	-1.02205e-10	-0.517876	3.3166e-05	-1.02205e-10	-0.41212
67068351	chr5:67068351:A:G	1.03001e-06	-1.02205e-10	-1.67366	9.74562e-06	-1.02205e-10	-1.63683
67068471	chr5:67068471:T:A	1.99589e-06	-1.02205e-10	-1.01213	2.10431e-05	-1.02205e-10	-0.867071
67068501	chr5:67068501:C:T	1.04914e-06	-1.02205e-10	-1.65525	9.25421e-06	-1.02205e-10	-1.68857
67068609	chr5:67068609:T:C	1.03043e-06	-1.02205e-10	-1.67324	9.752e-06	-1.02205e-10	-1.63617
67069015	chr5:67069015:T:A	1.11951e-06	-1.02205e-10	-1.59033	1.00903e-05	-1.02205e-10	-1.60207
67069037	chr5:67069037:T:C	3.52032e-07	-1.06467	-1.68259	3.10258e-06	-1.10591	-1.6755
67069047	chr5:67069047:C:T	1.01157e-06	-1.02205e-10	-1.69172	9.49256e-06	-1.02205e-10	-1.66314
67069080	chr5:67069080:A:G	1.01526e-06	-1.02205e-10	-1.68808	9.555e-06	-1.02205e-10	-1.65658
67069096	chr5:67069096:G:A	1.86099e-06	-1.08211	-7.12552e-10	1.8056e-05	-1.02017	-7.12552e-10
67069750	chr5:67069750:A:G	1.99451e-06	-1.02205e-10	-1.01282	2.10267e-05	-1.02205e-10	-0.867852
67070038	chr5:67070038:A:T	2.59416e-06	-1.02205e-10	-0.749959	2.7071e-05	-1.02205e-10	-0.615182
67070238	chr5:67070238:C:T	2.57098e-06	-1.02205e-10	-0.758935	2.67956e-05	-1.02205e-10	-0.625408
67070472	chr5:67070472:G:A	2.38179e-07	-1.52277	-1.61518	2.30947e-06	-1.52198	-1.55464
67070562	chr5:67070562:TTA:T	2.02908e-06	-1.02205e-10	-0.995642	1.93898e-05	-1.02205e-10	-0.948897
67070576	chr5:67070576:T:G	1.01531e-06	-1.02205e-10	-1.68803	9.52841e-06	-1.02205e-10	-1.65937
67070577	chr5:67070577:A:G	1.40181e-06	-1.02205e-10	-1.36546	1.54916e-05	-1.02205e-10	-1.17335
67070603	chr5:67070603:A:G	3.11737e-06	-1.02205e-10	-0.566232	2.56888e-05	-1.02205e-10	-0.667588
67070989	chr5:67070989:C:T	1.71933e-06	-1.02205e-10	-1.16129	1.7454e-05	-1.02205e-10	-1.05407
67071127	chr5:67071127:T:C	3.88386e-07	-0.995658	-1.65332	3.57503e-06	-1.02284	-1.61683
67071169	chr5:67071169:ACT:A	2.23873e-07	-1.51136	-1.68854	2.07859e-06	-1.50202	-1.67993
67071339	chr5:67071339:A:T	1.0115e-06	-1.02205e-10	-1.69179	9.47145e-06	-1.02205e-10	-1.66536
67071358	chr5:67071358:C:G	1.98908e-06	-1.02205e-10	-1.01555	2.09638e-05	-1.02205e-10	-0.870847
67071890	chr5:67071890:A:G	1.38053e-06	-1.02205e-10	-1.38076	1.37074e-05	-1.02205e-10	-1.29571
67071924	chr5:67071924:A:G	1.02875e-06	-1.02205e-10	-1.67488	9.72146e-06	-1.02205e-10	-1.63931
67071932	chr5:67071932:T:TTAAC	2.22481e-07	-1.52261	-1.68352	2.01427e-06	-1.52176	-1.69163
67072171	chr5:67072171:T:C	6.04515e-06	-1.02205e-10	0.0960342	6.06604e-05	-1.02205e-10	0.191646
67072203	chr5:67072203:A:G	2.21802e-07	-1.52464	-1.68456	2.00995e-06	-1.52406	-1.69147
67072367	chr5:67072367:G:A	1.34076e-06	-1.02205e-10	-1.40998	1.16179e-05	-1.02205e-10	-1.4611
67072472	chr5:67072472:G:A	1.94687e-06	-1.02205e-10	-1.037	2.04873e-05	-1.02205e-10	-0.893838
67072613	chr5:67072613:G:A	1.18374e-06	-1.02205e-10	-1.53455	1.05398e-05	-1.02205e-10	-1.55849
67072862	chr5:67072862:G:T	1.13496e-06	-1.02205e-10	-1.57663	9.73141e-06	-1.02205e-10	-1.63829
67072869	chr5:67072869:A:G	2.10126e-06	-1.02205e-10	-0.960685	1.76521e-05	-1.02205e-10	-1.04279
67073178	chr5:67073178:C:G	1.44898e-06	-1.02205e-10	-1.33236	1.53236e-05	-1.02205e-10	-1.18425
67074309	chr5:67074309:T:A	1.04241e-06	-1.02205e-10	-1.66169	9.32961e-06	-1.02205e-10	-1.68045
67074313	chr5:67074313:G:A	2.64491e-07	-1.40014	-1.63303	2.44394e-06	-1.41552	-1.60451
67074599	chr5:67074599:TA:T	2.99117e-07	-1.34898	-1.56116	2.6662e-06	-1.35724	-1.57575
67074699	chr5:67074699:A:G	1.23021e-06	-1.02205e-10	-1.49604	1.30763e-05	-1.02205e-10	-1.34285
67074953	chr5:67074953:C:G	1.21642e-06	-1.50731	-7.12552e-10	1.11781e-05	-1.49969	-7.12552e-10
67075147	chr5:67075147:G:A	1.92095e-06	-1.0504	-7.12552e-10	1.70695e-05	-1.07635	-7.12552e-10
67076045	chr5:67076045:T:C	1.03677e-06	-1.02205e-10	-1.66711	1.00715e-05	-1.02205e-10	-1.60393
67076151	chr5:67076151:T:C	2.35554e-07	-1.5118	-1.63724	2.16697e-06	-1.51054	-1.62977
67076154	chr5:67076154:C:G	1.08089e-06	-0.198646	-1.42679	1.04843e-05	-0.273436	-1.29033
67076419	chr5:67076419:TC:T	1.01768e-06	-1.02205e-10	-1.68569	9.5925e-06	-1.02205e-10	-1.65266
67076941	chr5:67076941:A:C	1.01809e-06	-1.02205e-10	-1.68529	9.23756e-06	-1.02205e-10	-1.69037
67077560	chr5:67077560:T:C	1.2135e-06	-1.02205e-10	-1.50971	1.15411e-05	-1.02205e-10	-1.46773
67077596	chr5:67077596:A:G	1.06537e-06	-1.02205e-10	-1.6399	9.2957e-06	-1.02205e-10	-1.68409
67077606	chr5:67077606:G:A	1.10378e-06	-1.02205e-10	-1.60448	9.91271e-06	-1.02205e-10	-1.61983
67077699	chr5:67077699:G:A	2.37018e-07	-1.48971	-1.65313	2.16706e-06	-1.48609	-1.65419
67077728	chr5:67077728:G:A	1.6426e-06	-1.02205e-10	-1.20694	1.6468e-05	-1.02205e-10	-1.11222
67077800	chr5:67077800:A:G	2.76525e-06	-1.02205e-10	-0.686092	2.90698e-05	-1.02205e-10	-0.543945
67077853	chr5:67077853:A:G	1.01736e-06	-1.02205e-10	-1.68601	9.58465e-06	-1.02205e-10	-1.65348
67077943	chr5:67077943:C:A	1.01158e-06	-1.02205e-10	-1.69171	9.41707e-06	-1.02205e-10	-1.67112
67078133	chr5:67078133:G:A	1.22503e-06	0.190959	-1.69121	1.04051e-05	0.0989328	-1.67028
67078695	chr5:67078695:T:C	2.04006e-06	-1.02205e-10	-0.990244	1.9299e-05	-1.02205e-10	-0.953593
67079021	chr5:67079021:A:T	6.04996e-07	-0.538002	-1.66775	5.25627e-06	-0.634965	-1.61926
67080010	chr5:67080010:C:T	2.15068e-06	0.307624	-1.24506	2.54924e-05	0.204032	-0.879295
67080060	chr5:67080060:A:G	1.23719e-06	0.194756	-1.68514	1.06479e-05	0.0977708	-1.64605
67080172	chr5:67080172:C:T	1.16563e-06	-1.02205e-10	-1.54996	1.07894e-05	-1.02205e-10	-1.53508
67080562	chr5:67080562:A:G	2.01708e-06	-1.02205e-10	-1.00157	2.06083e-05	-1.02205e-10	-0.887951
67080588	chr5:67080588:A:G	3.24563e-07	-1.14846	-1.68004	2.84282e-06	-1.18025	-1.6886
67082028	chr5:67082028:AGATACTT:A	1.08305e-06	-1.02205e-10	-1.62345	1.00384e-05	-1.02205e-10	-1.60723
67082293	chr5:67082293:C:A	1.22173e-06	-1.50295	-7.12552e-10	1.11336e-05	-1.50367	-7.12552e-10
67083085	chr5:67083085:A:G	2.2948e-06	-1.02205e-10	-0.872578	2.38343e-05	-1.02205e-10	-0.742521
67083162	chr5:67083162:G:A	1.01466e-06	-1.02205e-10	-1.68867	9.32847e-06	-1.02205e-10	-1.68057
67083371	chr5:67083371:C:T	2.10136e-06	-1.02205e-10	-0.96064	2.21795e-05	-1.02205e-10	-0.814478
67083846	chr5:67083846:T:A	1.53126e-06	0.000240694	-1.27737	1.46934e-05	-0.105748	-1.1205
67083856	chr5:67083856:G:A	1.03678e-06	-1.02205e-10	-1.66711	9.88302e-06	-1.02205e-10	-1.62283
67083973	chr5:67083973:A:T	1.1474e-06	0.126081	-1.69181	9.55764e-06	0.029026	-1.68533
67084282	chr5:67084282:C:T	1.9853e-06	-1.02205e-10	-1.01745	2.08421e-05	-1.02205e-10	-0.87667
67084366	chr5:67084366:T:C	1.9507e-06	-1.02205e-10	-1.03504	2.04681e-05	-1.02205e-10	-0.894779
67084482	chr5:67084482:G:A	2.66936e-07	-1.52601	-1.49796	2.40267e-06	-1.52478	-1.51229
67085155	chr5:67085155:A:G	1.85711e-06	-1.02205e-10	-1.0842	1.94092e-05	-1.02205e-10	-0.947897
67085263	chr5:67085263:G:A	1.761e-06	-1.13734	-7.12552e-10	1.4979e-05	-1.207	-7.12552e-10
67085418	chr5:67085418:C:T	2.42126e-06	-1.02205e-10	-0.818935	2.56265e-05	-1.02205e-10	-0.670019
67085447	chr5:67085447:T:C	1.20767e-06	-1.02205e-10	-1.51453	1.11675e-05	-1.02205e-10	-1.50064
67085480	chr5:67085480:A:G	1.87181e-06	-1.02205e-10	-1.07632	1.95585e-05	-1.02205e-10	-0.940236
67085953	chr5:67085953:T:C	1.09192e-06	-1.02205e-10	-1.61529	1.00028e-05	-1.02205e-10	-1.61078
67086333	chr5:67086333:G:A	1.71874e-06	-1.02205e-10	-1.16163	1.74472e-05	-1.02205e-10	-1.05446
67086407	chr5:67086407:A:AT	1.98095e-06	-1.02205e-10	-1.01965	1.99857e-05	-1.02205e-10	-0.918627
67086409	chr5:67086409:C:T	1.98095e-06	-1.02205e-10	-1.01965	1.99857e-05	-1.02205e-10	-0.918627
67086410	chr5:67086410:A:T	1.98095e-06	-1.02205e-10	-1.01965	1.99857e-05	-1.02205e-10	-0.918627
67087473	chr5:67087473:T:C	2.0235e-06	-1.02205e-10	-0.998393	2.13105e-05	-1.02205e-10	-0.854445
67087598	chr5:67087598:GC:G	2.29109e-07	-1.5253	-1.65148	2.14313e-06	-1.52191	-1.62946
67087916	chr5:67087916:T:C	1.03629e-06	-1.02205e-10	-1.66758	9.2285e-06	-1.02205e-10	-1.69135
67088010	chr5:67088010:A:AT	1.01579e-06	-1.02205e-10	-1.68756	9.53935e-06	-1.02205e-10	-1.65822
67088116	chr5:67088116:T:G	1.51758e-06	-1.02205e-10	-1.28611	1.52416e-05	-1.02205e-10	-1.18962
67088151	chr5:67088151:T:G	2.2768e-06	0.7894	-1.66985	2.07991e-05	0.794177	-1.67291
67088488	chr5:67088488:A:G	1.30109e-06	-1.02205e-10	-1.44002	1.13522e-05	-1.02205e-10	-1.48423
67088635	chr5:67088635:G:A	6.62846e-07	-0.707622	-1.40681	7.6859e-06	-0.664588	-1.20967
67089210	chr5:67089210:A:G	1.03962e-06	-1.02205e-10	-1.66436	9.5409e-06	-1.02205e-10	-1.65806
67089236	chr5:67089236:C:T	1.01557e-06	-1.02205e-10	-1.68777	9.54846e-06	-1.02205e-10	-1.65726
67089671	chr5:67089671:T:C	1.15378e-06	-1.02205e-10	-1.56018	1.13534e-05	-1.02205e-10	-1.48413
67089763	chr5:67089763:C:T	1.44367e-06	-1.02205e-10	-1.33603	1.44482e-05	-1.02205e-10	-1.24307
67089892	chr5:67089892:A:G	1.14336e-06	-1.02205e-10	-1.56925	1.01643e-05	-1.02205e-10	-1.59477
67090002	chr5:67090002:G:A	3.52695e-07	-1.05452	-1.69086	3.18046e-06	-1.06968	-1.68694
67090102	chr5:67090102:T:C	1.49972e-06	-1.02205e-10	-1.29794	1.55847e-05	-1.02205e-10	-1.16735
67091222	chr5:67091222:G:A	2.39455e-07	-1.45287	-1.67974	2.20958e-06	-1.43965	-1.68119
67091964	chr5:67091964:A:T	6.51002e-07	-0.689751	-1.44271	7.45669e-06	-0.643627	-1.26091
67091975	chr5:67091975:T:C	1.51184e-06	-1.02205e-10	-1.2899	1.51781e-05	-1.02205e-10	-1.19379
67092277	chr5:67092277:C:T	3.1732e-06	1.13325	-1.68173	2.75544e-05	1.06936	-1.66684
67092571	chr5:67092571:A:C	4.26291e-07	-0.910181	-1.64567	3.6606e-06	-0.948117	-1.6679
67092848	chr5:67092848:A:AG	3.17755e-07	-1.15918	-1.69052	2.86648e-06	-1.18265	-1.67791
67093874	chr5:67093874:G:A	2.90126e-06	-1.02205e-10	-0.638078	2.88541e-05	-1.02205e-10	-0.551393
67094397	chr5:67094397:A:G	1.64355e-06	-1.02205e-10	-1.20636	1.64377e-05	-1.02205e-10	-1.11407
67095256	chr5:67095256:T:C	7.82536e-07	-0.25844	-1.69	6.44654e-06	-0.361204	-1.6889
67095378	chr5:67095378:C:T	1.06012e-06	-1.02205e-10	-1.64484	9.28835e-06	-1.02205e-10	-1.68488
67096022	chr5:67096022:C:T	2.61624e-06	-1.02205e-10	-0.741485	2.59498e-05	-1.02205e-10	-0.657479
67097343	chr5:67097343:C:A	1.05845e-06	-1.02205e-10	-1.64641	9.28278e-06	-1.02205e-10	-1.68548
67097382	chr5:67097382:G:A	2.35321e-06	-1.02205e-10	-0.847444	1.97251e-05	-1.02205e-10	-0.931752
67097602	chr5:67097602:C:G	3.76548e-06	-1.02205e-10	-0.377346	3.85547e-05	-1.02205e-10	-0.261568
67097782	chr5:67097782:T:C	4.11653e-07	-0.902549	-1.68825	3.64035e-06	-0.930698	-1.69087
67098625	chr5:67098625:A:G	4.70971e-06	-1.02205e-10	-0.153597	5.29146e-05	-1.02205e-10	0.0550349
67098726	chr5:67098726:C:T	1.5299e-06	-1.02205e-10	-1.27802	1.18468e-05	-1.02205e-10	-1.44159
67098741	chr5:67098741:A:G	1.17751e-06	-1.02205e-10	-1.53982	1.20587e-05	-1.02205e-10	-1.42386
67099300	chr5:67099300:G:A	2.50734e-07	-1.39663	-1.68995	2.29788e-06	-1.39023	-1.69143
67099502	chr5:67099502:A:T	2.85528e-07	-1.27018	-1.68646	2.58753e-06	-1.29285	-1.67009
67099506	chr5:67099506:A:T	1.79764e-06	-1.02205e-10	-1.11675	1.90455e-05	-1.02205e-10	-0.966812
67099562	chr5:67099562:A:G	9.43868e-07	-0.0816079	-1.67938	7.66718e-06	-0.185025	-1.69167
67099795	chr5:67099795:T:C	2.48323e-07	-1.41187	-1.68438	2.30872e-06	-1.39735	-1.67961
67100168	chr5:67100168:C:T	1.01208e-06	-1.02205e-10	-1.69121	9.4416e-06	-1.02205e-10	-1.66852
67102096	chr5:67102096:G:A	1.19416e-06	-1.52578	-7.12552e-10	1.08847e-05	-1.52629	-7.12552e-10
67103496	chr5:67103496:G:A	2.53475e-07	-1.42196	-1.65375	2.29874e-06	-1.41426	-1.66703
67103582	chr5:67103582:A:G	1.17339e-06	-1.02205e-10	-1.54332	1.2361e-05	-1.02205e-10	-1.3991
67103849	chr5:67103849:C:T	1.10224e-06	-1.02205e-10	-1.60587	1.01985e-05	-1.02205e-10	-1.59141
67103981	chr5:67103981:T:C	5.93071e-06	-1.02205e-10	0.0769204	5.88535e-05	-1.02205e-10	0.161406
67104220	chr5:67104220:G:A	4.79239e-06	-0.136194	-7.12552e-10	3.11818e-05	-0.473811	-7.12552e-10
67104241	chr5:67104241:A:G	1.74892e-06	-1.02205e-10	-1.14422	1.84782e-05	-1.02205e-10	-0.997052
67105073	chr5:67105073:A:G	1.1629e-06	-1.02205e-10	-1.55231	9.92494e-06	-1.02205e-10	-1.61859
67106341	chr5:67106341:T:C	1.56714e-06	0.380699	-1.63467	1.30016e-05	0.31135	-1.65993
67107672	chr5:67107672:A:G	4.09676e-07	-0.905428	-1.69018	3.63423e-06	-0.933971	-1.68928
67108350	chr5:67108350:T:G	1.54255e-06	-1.02205e-10	-1.26978	1.60443e-05	-1.02205e-10	-1.13829
67109533	chr5:67109533:G:A	7.65453e-07	-0.331164	-1.63935	6.72316e-06	-0.41519	-1.5929
67109593	chr5:67109593:C:T	1.14831e-06	-1.02205e-10	-1.56493	1.06915e-05	-1.02205e-10	-1.54419
67110031	chr5:67110031:T:C	1.56712e-06	-1.02205e-10	-1.25398	2.02826e-05	-1.02205e-10	-0.903884
67110315	chr5:67110315:G:A	9.11377e-07	-0.157295	-1.63873	7.37368e-06	-0.246715	-1.66901
67111433	chr5:67111433:G:A	1.11637e-06	-1.02205e-10	-1.59314	9.62922e-06	-1.02205e-10	-1.64884
67112089	chr5:67112089:G:C	2.39939e-07	-1.51741	-1.61318	2.28141e-06	-1.50957	-1.57928
67112589	chr5:67112589:A:G	1.07087e-06	-1.02205e-10	-1.63475	9.31617e-06	-1.02205e-10	-1.68189
67112799	chr5:67112799:T:C	3.92242e-07	-1.50323	-1.13587	4.28508e-06	-1.49445	-0.96406
67113627	chr5:67113627:A:G	1.03059e-06	-0.190621	-1.48248	8.86873e-06	-0.290151	-1.44096
67114626	chr5:67114626:G:A	3.99447e-06	-0.318312	-7.12552e-10	3.35637e-05	-0.400199	-7.12552e-10
67114813	chr5:67114813:C:T	1.82545e-06	-1.02205e-10	-1.1014	1.56534e-05	-1.02205e-10	-1.16296
67115964	chr5:67115964:G:A	1.46909e-06	-1.02205e-10	-1.31858	1.26737e-05	-1.02205e-10	-1.37412
67116073	chr5:67116073:T:C	7.51226e-06	0.313313	-7.12552e-10	8.05141e-05	0.474788	-7.12552e-10
67116366	chr5:67116366:C:G	1.12479e-06	-1.02205e-10	-1.58563	9.94644e-06	-1.02205e-10	-1.61643
67116665	chr5:67116665:A:G	1.70049e-06	-1.02205e-10	-1.17231	1.79213e-05	-1.02205e-10	-1.02766
67116897	chr5:67116897:C:T	2.8686e-06	-1.02205e-10	-0.649398	2.85141e-05	-1.02205e-10	-0.563245
67117007	chr5:67117007:C:T	1.01807e-06	-1.02205e-10	-1.68531	9.64051e-06	-1.02205e-10	-1.64767
67117771	chr5:67117771:AAAG:A	1.38241e-06	-1.02205e-10	-1.3794	1.13759e-05	-1.02205e-10	-1.48215
67117791	chr5:67117791:G:T	2.39844e-07	-1.49421	-1.63678	2.27849e-06	-1.48018	-1.60995
67118521	chr5:67118521:A:G	1.01332e-06	-1.02205e-10	-1.68999	9.2799e-06	-1.02205e-10	-1.68579
67118527	chr5:67118527:G:A	1.20028e-06	-1.52067	-7.12552e-10	1.10409e-05	-1.51204	-7.12552e-10
67119189	chr5:67119189:A:G	1.39027e-06	-1.02205e-10	-1.37372	1.4076e-05	-1.02205e-10	-1.26917
67119426	chr5:67119426:G:A	1.61948e-06	-1.02205e-10	-1.22112	1.68256e-05	-1.02205e-10	-1.09075
67119937	chr5:67119937:C:T	5.97684e-06	0.0846684	-7.12552e-10	6.00368e-05	0.181313	-7.12552e-10
67120936	chr5:67120936:C:A	3.45627e-07	-1.09229	-1.67333	2.96251e-06	-1.13683	-1.69078
67121591	chr5:67121591:C:T	1.45134e-06	-1.02205e-10	-1.33074	1.10334e-05	-1.02205e-10	-1.51272
67122705	chr5:67122705:C:T	3.24342e-06	0.935986	-1.46258	2.31843e-05	0.590255	-1.36043
67122747	chr5:67122747:G:A	1.18351e-06	-1.02205e-10	-1.53474	1.10384e-05	-1.02205e-10	-1.51226
67122811	chr5:67122811:A:G	1.58245e-06	-1.02205e-10	-1.24425	1.6433e-05	-1.02205e-10	-1.11435
67124013	chr5:67124013:T:A	6.63758e-07	-0.433398	-1.67966	5.54482e-06	-0.510532	-1.69025
67124406	chr5:67124406:T:C	3.03468e-07	-1.2971	-1.5986	2.61381e-06	-1.32285	-1.62998
67125052	chr5:67125052:A:G	1.11263e-06	-1.04558	-0.550917	9.80103e-06	-1.07335	-0.557805
67125494	chr5:67125494:C:T	1.16843e-06	-1.20339	-0.344168	1.03846e-05	-1.22604	-0.347277
67125636	chr5:67125636:C:T	1.01152e-06	-1.02205e-10	-1.69177	9.38045e-06	-1.02205e-10	-1.67502
67125712	chr5:67125712:T:C	1.20259e-06	-1.51874	-7.12552e-10	1.09268e-05	-1.52243	-7.12552e-10
67126180	chr5:67126180:C:T	2.46417e-07	-1.52206	-1.5819	2.34824e-06	-1.51688	-1.5431
67126494	chr5:67126494:T:C	5.014e-07	-0.760778	-1.6328	4.59815e-06	-0.764425	-1.62356
67127218	chr5:67127218:A:T	1.028e-06	-1.02205e-10	-1.6756	9.26168e-06	-1.02205e-10	-1.68776
67127237	chr5:67127237:C:G	1.0342e-06	-1.02205e-10	-1.6696	9.23126e-06	-1.02205e-10	-1.69105
67127533	chr5:67127533:C:T	1.41605e-06	-1.02205e-10	-1.35535	1.24705e-05	-1.02205e-10	-1.39028
67128227	chr5:67128227:TAATATC:T	1.10718e-06	-1.02205e-10	-1.6014	1.07794e-05	-1.02205e-10	-1.53601
67128762	chr5:67128762:AAGTAACT:A	1.81566e-06	-1.02205e-10	-1.10677	1.56517e-05	-1.02205e-10	-1.16306
67129494	chr5:67129494:C:A	1.6704e-06	-1.02205e-10	-1.19016	1.66372e-05	-1.02205e-10	-1.102
67130053	chr5:67130053:C:T	1.44859e-06	-1.02205e-10	-1.33263	1.26021e-05	-1.02205e-10	-1.37978
67130502	chr5:67130502:A:G	5.76793e-07	-0.563498	-1.69	5.306e-06	-0.558203	-1.6866
67130602	chr5:67130602:A:G	1.13387e-06	-1.44896	-0.12863	1.00216e-05	-1.41906	-0.189834
67130946	chr5:67130946:A:G	1.58234e-06	-1.02205e-10	-1.24432	1.23412e-05	-1.02205e-10	-1.40071
67130993	chr5:67130993:A:G	3.56812e-06	-1.02205e-10	-0.431185	3.04268e-05	-1.02205e-10	-0.498321
67131901	chr5:67131901:G:A	1.16143e-06	-1.02205e-10	-1.55357	1.18247e-05	-1.02205e-10	-1.44346
67132141	chr5:67132141:A:C	3.53405e-07	-1.06056	-1.6828	3.23586e-06	-1.04966	-1.68969
67132221	chr5:67132221:C:T	4.15798e-07	-1.08853	-1.49225	3.75385e-06	-1.17306	-1.4178
67133263	chr5:67133263:T:C	4.2771e-07	-0.861329	-1.6912	3.77151e-06	-0.896348	-1.68982
67133758	chr5:67133758:G:A	5.7011e-06	-1.02205e-10	0.037437	5.42644e-05	-1.02205e-10	0.080224
67133761	chr5:67133761:T:C	1.01156e-06	-1.02205e-10	-1.69173	9.37884e-06	-1.02205e-10	-1.67519
67134076	chr5:67134076:T:G	2.60747e-06	-1.02205e-10	-0.74484	2.1984e-05	-1.02205e-10	-0.823329
67134352	chr5:67134352:G:A	1.10228e-06	-1.02205e-10	-1.60584	9.55055e-06	-1.02205e-10	-1.65705
67134414	chr5:67134414:T:C	2.54181e-06	-1.02205e-10	-0.770345	2.15071e-05	-1.02205e-10	-0.845261
67135419	chr5:67135419:T:C	1.11081e-06	-1.02205e-10	-1.59813	1.18217e-05	-1.02205e-10	-1.44371
67135462	chr5:67135462:C:T	4.64141e-07	-0.951131	-1.51966	4.16509e-06	-0.976818	-1.51009
67135526	chr5:67135526:A:G	1.01147e-06	-1.02205e-10	-1.69181	9.37497e-06	-1.02205e-10	-1.6756
67136139	chr5:67136139:T:C	1.01145e-06	-1.02205e-10	-1.69184	9.37425e-06	-1.02205e-10	-1.67568
67136299	chr5:67136299:A:G	1.11336e-06	-1.02205e-10	-1.59584	9.49911e-06	-1.02205e-10	-1.66245
67136429	chr5:67136429:A:G	1.63951e-06	-1.20882	-7.12552e-10	1.43019e-05	-1.25325	-7.12552e-10
67136672	chr5:67136672:C:T	1.22998e-06	-1.02205e-10	-1.49623	1.23073e-05	-1.02205e-10	-1.40346
67136761	chr5:67136761:G:A	1.02051e-06	-1.02205e-10	-1.68292	9.49457e-06	-1.02205e-10	-1.66293
67136844	chr5:67136844:G:T	7.28067e-06	0.282	-7.12552e-10	6.99411e-05	0.334009	-7.12552e-10
67136987	chr5:67136987:C:T	1.04442e-06	-1.02205e-10	-1.65976	9.2244e-06	-1.02205e-10	-1.69179
67136997	chr5:67136997:G:A	1.8583e-06	-1.02205e-10	-1.08356	1.93491e-05	-1.02205e-10	-0.950998
67137415	chr5:67137415:A:G	1.33241e-06	-1.41624	-7.12552e-10	1.25551e-05	-1.38352	-7.12552e-10
67137514	chr5:67137514:A:G	1.03616e-06	-1.02205e-10	-1.6677	1.03797e-05	-1.02205e-10	-1.5738
67137752	chr5:67137752:A:G	1.03952e-06	-1.02205e-10	-1.66447	9.30548e-06	-1.02205e-10	-1.68304
67138291	chr5:67138291:A:T	1.01145e-06	-1.02205e-10	-1.69184	9.35895e-06	-1.02205e-10	-1.67731
67139227	chr5:67139227:G:A	1.03909e-06	-1.02205e-10	-1.66488	9.26236e-06	-1.02205e-10	-1.68769
67139696	chr5:67139696:A:C	5.89763e-06	-1.02205e-10	0.0713283	5.61844e-05	-1.02205e-10	0.114994
67139892	chr5:67139892:C:T	1.36032e-06	-1.39551	-7.12552e-10	1.18572e-05	-1.44071	-7.12552e-10
67140018	chr5:67140018:A:G	1.67386e-06	-1.02205e-10	-1.18809	1.74703e-05	-1.02205e-10	-1.05314
67140368	chr5:67140368:C:T	1.55228e-06	-1.02205e-10	-1.2635	1.53639e-05	-1.02205e-10	-1.18162
67141294	chr5:67141294:G:A	3.938e-07	-0.945163	-1.68997	3.41092e-06	-0.995987	-1.69067
67141934	chr5:67141934:C:T	1.02e-06	-1.02205e-10	-1.68342	9.61209e-06	-1.02205e-10	-1.65062
67142346	chr5:67142346:C:T	3.51991e-07	-1.22142	-1.52595	3.19783e-06	-1.23702	-1.51416
67142974	chr5:67142974:G:T	1.67898e-06	-1.02205e-10	-1.18504	1.67854e-05	-1.02205e-10	-1.09313
67143169	chr5:67143169:T:C	1.26461e-06	0.029643	-1.4981	1.11872e-05	-0.0641944	-1.43468
67143199	chr5:67143199:T:C	1.02062e-06	-1.02205e-10	-1.68281	9.2297e-06	-1.02205e-10	-1.69122
67143230	chr5:67143230:G:A	2.54723e-06	-1.02205e-10	-0.768216	2.53657e-05	-1.02205e-10	-0.680246
67143644	chr5:67143644:G:T	1.5106e-06	-1.02205e-10	-1.29072	1.20339e-05	-1.02205e-10	-1.42592
67145241	chr5:67145241:G:A	2.77255e-06	-0.683456	-7.12552e-10	2.42684e-05	-0.724471	-7.12552e-10
67145819	chr5:67145819:G:A	1.08323e-06	-1.02205e-10	-1.62327	1.00963e-05	-1.02205e-10	-1.60148
67145913	chr5:67145913:G:A	1.12191e-06	0.095909	-1.6841	9.31373e-06	0.00847885	-1.69063
67146177	chr5:67146177:GGGGCTT:G	1.23318e-06	-1.42577	-0.0678583	1.15403e-05	-1.43716	-0.0306356
67146557	chr5:67146557:G:A	1.09375e-06	0.0683463	-1.68196	9.22332e-06	-0.00194417	-1.68997
67146826	chr5:67146826:C:T	1.07018e-06	-1.02205e-10	-1.6354	9.38935e-06	-1.02205e-10	-1.67407
67146969	chr5:67146969:CA:C	1.30547e-06	-1.43666	-7.12552e-10	1.13688e-05	-1.48277	-7.12552e-10
67148050	chr5:67148050:G:A	1.06797e-06	-1.02205e-10	-1.63746	9.3849e-06	-1.02205e-10	-1.67454
67148154	chr5:67148154:G:A	1.01306e-06	-1.02205e-10	-1.69025	9.38982e-06	-1.02205e-10	-1.67402
67148422	chr5:67148422:C:T	1.02319e-06	-1.02205e-10	-1.6803	1.00201e-05	-1.02205e-10	-1.60905
67148764	chr5:67148764:G:A	2.96204e-06	-0.617345	-7.12552e-10	2.52613e-05	-0.684371	-7.12552e-10
67149209	chr5:67149209:C:T	3.75042e-06	-0.381355	-7.12552e-10	3.92321e-05	-0.244151	-7.12552e-10
67149461	chr5:67149461:C:T	1.21242e-06	-1.02205e-10	-1.5106	1.21333e-05	-1.02205e-10	-1.41769
67149867	chr5:67149867:C:T	1.74872e-06	-1.02205e-10	-1.14434	1.24667e-05	-1.02205e-10	-1.39058
67149873	chr5:67149873:G:A	1.26228e-06	-1.4703	-7.12552e-10	1.16854e-05	-1.45531	-7.12552e-10
67150685	chr5:67150685:A:G	2.06154e-06	-1.02205e-10	-0.97977	1.66494e-05	-1.02205e-10	-1.10127
67151192	chr5:67151192:C:T	1.23186e-06	-1.4947	-7.12552e-10	1.13484e-05	-1.48457	-7.12552e-10
67152066	chr5:67152066:G:T	1.57549e-06	-1.24866	-7.12552e-10	1.40419e-05	-1.2716	-7.12552e-10
67152085	chr5:67152085:T:G	2.33223e-07	-1.46727	-1.69171	2.241e-06	-1.43163	-1.67509
67152358	chr5:67152358:T:TA	1.42998e-06	-1.02205e-10	-1.34557	1.40611e-05	-1.02205e-10	-1.27023
67152732	chr5:67152732:T:A	1.3025e-06	-1.02205e-10	-1.43894	1.13544e-05	-1.02205e-10	-1.48404
67152794	chr5:67152794:C:T	2.5262e-07	-1.44182	-1.63728	2.30458e-06	-1.45089	-1.62786
67153078	chr5:67153078:C:T	1.09491e-06	-1.02205e-10	-1.61255	1.01634e-05	-1.02205e-10	-1.59485
67154292	chr5:67154292:C:T	1.10064e-06	-1.02205e-10	-1.60733	1.03924e-05	-1.02205e-10	-1.57257
67154608	chr5:67154608:G:A	4.64882e-06	-1.02205e-10	-0.166609	4.32279e-05	-1.02205e-10	-0.147159
67154814	chr5:67154814:G:A	1.92344e-06	-1.02205e-10	-1.04911	1.90362e-05	-1.02205e-10	-0.967304
67154950	chr5:67154950:G:A	1.13703e-06	-1.02205e-10	-1.57481	1.03073e-05	-1.02205e-10	-1.58079
67155028	chr5:67155028:C:T	1.26388e-06	-1.46904	-7.12552e-10	1.12332e-05	-1.49477	-7.12552e-10
67155932	chr5:67155932:C:T	1.01613e-06	-1.02205e-10	-1.68722	9.22456e-06	-1.02205e-10	-1.69178
67156347	chr5:67156347:G:A	2.24856e-07	-1.505	-1.69052	2.14342e-06	-1.4803	-1.67095
67157183	chr5:67157183:C:A	1.1026e-06	-1.02205e-10	-1.60555	1.0042e-05	-1.02205e-10	-1.60687
67157911	chr5:67157911:C:A	2.53495e-07	-1.45814	-1.6175	2.34777e-06	-1.42454	-1.63564
67158011	chr5:67158011:T:C	5.51576e-06	-1.02205e-10	0.00438722	5.13535e-05	-1.02205e-10	0.025089
67158116	chr5:67158116:TA:T	1.10543e-06	-1.02205e-10	-1.60299	1.10177e-05	-1.02205e-10	-1.51414
67158273	chr5:67158273:G:A	2.2272e-06	-1.02205e-10	-0.902479	2.38452e-05	-1.02205e-10	-0.742063
67158988	chr5:67158988:C:T	1.03402e-06	-1.02205e-10	-1.66977	9.49334e-06	-1.02205e-10	-1.66305
67159455	chr5:67159455:G:T	5.29584e-07	-0.651473	-1.68741	4.69495e-06	-0.677054	-1.6901
67159660	chr5:67159660:C:T	1.25352e-06	-1.02205e-10	-1.47727	1.09218e-05	-1.02205e-10	-1.52288
67159796	chr5:67159796:A:C	1.06299e-06	-1.02205e-10	-1.64214	9.52344e-06	-1.02205e-10	-1.65989
67160241	chr5:67160241:C:A	2.49276e-06	-1.02205e-10	-0.789832	2.78137e-05	-1.02205e-10	-0.588118
67160387	chr5:67160387:C:T	1.03674e-06	-1.02205e-10	-1.66714	1.02143e-05	-1.02205e-10	-1.58986
67160951	chr5:67160951:G:A	1.32999e-06	-1.02205e-10	-1.41805	1.26678e-05	-1.02205e-10	-1.37458
67162977	chr5:67162977:C:A	1.95908e-06	-1.03075	-7.12552e-10	1.6775e-05	-1.09375	-7.12552e-10
67163691	chr5:67163691:A:C	1.01296e-06	-1.02205e-10	-1.69035	9.42445e-06	-1.02205e-10	-1.67034
67163715	chr5:67163715:C:T	1.01384e-06	-1.02205e-10	-1.68948	9.3036e-06	-1.02205e-10	-1.68324
67163994	chr5:67163994:T:C	3.59508e-07	-1.20513	-1.52111	3.39119e-06	-1.20968	-1.48278
67164562	chr5:67164562:G:A	3.96676e-06	-0.325273	-7.12552e-10	4.22067e-05	-0.171066	-7.12552e-10
67164802	chr5:67164802:T:C	4.3809e-07	-1.22446	-1.30409	4.20649e-06	-1.2303	-1.24672
67164912	chr5:67164912:A:C	1.18007e-06	-1.02205e-10	-1.53765	1.02817e-05	-1.02205e-10	-1.58328
67165203	chr5:67165203:C:A	2.25843e-06	-1.02205e-10	-0.888555	1.90882e-05	-1.02205e-10	-0.964576
67165563	chr5:67165563:G:C	2.20412e-06	-1.02205e-10	-0.912894	2.42962e-05	-1.02205e-10	-0.723327
67165736	chr5:67165736:A:T	2.74642e-07	-1.36847	-1.62704	2.48126e-06	-1.37242	-1.63246
67165816	chr5:67165816:T:G	1.1034e-06	-1.02205e-10	-1.60483	9.59894e-06	-1.02205e-10	-1.65199
67165885	chr5:67165885:A:G	1.10556e-06	-1.02205e-10	-1.60287	9.74705e-06	-1.02205e-10	-1.63668
67166102	chr5:67166102:G:A	1.52136e-06	-1.28362	-7.12552e-10	1.46911e-05	-1.2264	-7.12552e-10
67166241	chr5:67166241:A:G	1.02173e-06	-1.02205e-10	-1.68173	9.55917e-06	-1.02205e-10	-1.65614
67166315	chr5:67166315:A:G	1.87786e-06	-1.02205e-10	-1.07309	2.02842e-05	-1.02205e-10	-0.903804
67167320	chr5:67167320:G:A	3.50738e-06	-1.02205e-10	-0.448354	2.43278e-05	-1.02205e-10	-0.722026
67168168	chr5:67168168:C:T	1.4515e-06	-1.02205e-10	-1.33062	1.2625e-05	-1.02205e-10	-1.37797
67168454	chr5:67168454:G:A	3.01345e-07	-1.23246	-1.67026	2.71865e-06	-1.2401	-1.67341
67169605	chr5:67169605:G:A	2.64243e-07	-1.47916	-1.55495	2.259e-06	-1.50017	-1.59855
67169625	chr5:67169625:C:T	1.0362e-06	-1.02205e-10	-1.66766	9.60037e-06	-1.02205e-10	-1.65184
67169817	chr5:67169817:G:A	3.26998e-07	-1.2738	-1.54722	2.99561e-06	-1.28195	-1.53455
67169941	chr5:67169941:A:T	3.26214e-07	-1.27729	-1.54614	2.99029e-06	-1.28531	-1.53297
67170028	chr5:67170028:C:T	1.08871e-06	-1.02205e-10	-1.61823	9.56512e-06	-1.02205e-10	-1.65552
67170108	chr5:67170108:AT:A	2.89356e-06	-0.640735	-7.12552e-10	2.46719e-05	-0.70798	-7.12552e-10
67170372	chr5:67170372:T:C	1.06197e-06	-1.02205e-10	-1.6431	9.89813e-06	-1.02205e-10	-1.6213
67170451	chr5:67170451:G:A	1.2356e-06	-1.02205e-10	-1.49167	1.09363e-05	-1.02205e-10	-1.52156
67170467	chr5:67170467:C:T	2.97758e-07	-1.24386	-1.67084	2.68375e-06	-1.25251	-1.67392
67170589	chr5:67170589:C:G	1.21258e-06	-1.02205e-10	-1.51047	1.04512e-05	-1.02205e-10	-1.56693
67171256	chr5:67171256:A:C	3.71888e-07	-1.00135	-1.69104	3.37705e-06	-1.00971	-1.68693
67171366	chr5:67171366:G:A	4.34169e-07	-1.04727	-1.49028	4.08173e-06	-1.05642	-1.4507
67171489	chr5:67171489:C:G	3.38917e-07	-1.23393	-1.5513	3.19964e-06	-1.16327	-1.58733
67171618	chr5:67171618:A:G	2.5191e-07	-1.3904	-1.6915	2.25877e-06	-1.40699	-1.69184
67172140	chr5:67172140:TCA:T	1.12394e-06	-1.02205e-10	-1.58638	1.05576e-05	-1.02205e-10	-1.5568
67172269	chr5:67172269:C:G	1.06938e-06	-1.02205e-10	-1.63614	1.0281e-05	-1.02205e-10	-1.58335
67172422	chr5:67172422:C:T	3.52769e-07	-1.08229	-1.66287	3.22388e-06	-1.09078	-1.65228
67172498	chr5:67172498:GTTATC:G	3.72582e-07	-1.17117	-1.51935	3.95561e-06	-1.1025	-1.43601
67172523	chr5:67172523:A:G	1.01376e-06	-1.02205e-10	-1.68956	9.22573e-06	-1.02205e-10	-1.69165
67172863	chr5:67172863:C:G	1.04448e-06	-1.02205e-10	-1.6597	9.80861e-06	-1.02205e-10	-1.63038
67172958	chr5:67172958:T:C	2.72511e-07	-1.33213	-1.67116	2.44775e-06	-1.33889	-1.67959
67173311	chr5:67173311:G:A	4.09482e-07	-0.905268	-1.69082	3.65793e-06	-0.927405	-1.68934
67173328	chr5:67173328:G:C	2.97151e-07	-1.30586	-1.61088	2.63116e-06	-1.32306	-1.62316
67173887	chr5:67173887:G:C	2.81376e-07	-1.36274	-1.60855	2.6403e-06	-1.3655	-1.57725
67173976	chr5:67173976:G:A	2.70969e-07	-1.31952	-1.68945	2.47466e-06	-1.32538	-1.68217
67174318	chr5:67174318:A:G	2.99068e-06	-1.02205e-10	-0.607722	2.52041e-05	-1.02205e-10	-0.686638
67174710	chr5:67174710:T:C	2.60502e-06	-0.231459	-0.514322	1.81291e-05	-0.304131	-0.711996
67174733	chr5:67174733:G:A	1.15759e-06	-1.02205e-10	-1.55688	1.0911e-05	-1.02205e-10	-1.52387
67174793	chr5:67174793:C:G	1.40556e-06	-1.02205e-10	-1.36278	1.13631e-05	-1.02205e-10	-1.48327
67174868	chr5:67174868:A:G	1.42639e-06	-1.34807	-7.12552e-10	1.30232e-05	-1.34691	-7.12552e-10
67175107	chr5:67175107:A:T	1.02058e-06	-1.02205e-10	-1.68285	9.32007e-06	-1.02205e-10	-1.68147
67175220	chr5:67175220:C:T	3.35245e-06	-0.493532	-7.12552e-10	3.09377e-05	-0.48167	-7.12552e-10
67175221	chr5:67175221:A:G	1.02684e-06	-1.02205e-10	-1.67673	9.25469e-06	-1.02205e-10	-1.68851
67175462	chr5:67175462:C:T	2.02988e-06	-1.02205e-10	-0.995248	1.90698e-05	-1.02205e-10	-0.965539
67175470	chr5:67175470:C:T	1.07626e-06	-1.02205e-10	-1.62973	9.39916e-06	-1.02205e-10	-1.67302
67175592	chr5:67175592:T:A	4.68999e-07	-1.17202	-1.28835	3.88651e-06	-1.16518	-1.39096
67176141	chr5:67176141:G:A	2.42434e-07	-1.47663	-1.64361	2.22818e-06	-1.47986	-1.6326
67176175	chr5:67176175:C:T	1.05996e-06	-1.02205e-10	-1.64499	9.49525e-06	-1.02205e-10	-1.66285
67177309	chr5:67177309:G:T	2.68323e-07	-1.33196	-1.68682	2.40229e-06	-1.34928	-1.68795
67177420	chr5:67177420:C:T	4.17177e-05	2.0277	-7.12552e-10	0.000320877	1.85741	-7.12552e-10
67177471	chr5:67177471:C:G	3.7218e-07	-1.31936	-1.37225	3.26075e-06	-1.33798	-1.3937
67177667	chr5:67177667:C:T	3.15683e-07	-1.28574	-1.5705	2.78999e-06	-1.30502	-1.58259
67177675	chr5:67177675:CTTGT:C	1.02318e-06	-1.02205e-10	-1.68031	9.6703e-06	-1.02205e-10	-1.64459
67178002	chr5:67178002:AT:A	1.02822e-06	-1.02205e-10	-1.6754	9.35095e-06	-1.02205e-10	-1.67817
67178003	chr5:67178003:T:A	2.38124e-07	-1.52558	-1.61261	2.23638e-06	-1.52348	-1.58531
67178210	chr5:67178210:T:C	2.45647e-06	-0.804497	-7.12552e-10	2.63371e-05	-0.642665	-7.12552e-10
67178837	chr5:67178837:C:T	2.57355e-07	-1.41835	-1.64217	2.30505e-06	-1.42138	-1.65716
67178856	chr5:67178856:C:T	2.43747e-06	-1.02205e-10	-0.812261	1.88797e-05	-1.02205e-10	-0.975556
67178906	chr5:67178906:T:A	9.47849e-07	-0.0745897	-1.68219	8.57453e-06	-0.106172	-1.65868
67178987	chr5:67178987:C:G	7.60585e-06	-1.02205e-10	0.325695	5.57037e-05	-1.02205e-10	0.106402
```
