## Supplementary material for "Characterization of shared and ancestry-specific signals driving complex traits using multi-ancestry fine-mapping": susiex_nc2.cs80.summary

```
# chr5:66120955-67178993
CS_ID	CS_LENGTH	CS_PURITY	MAX_PIP_SNP	BP	REF_ALLELE	ALT_ALLELE	REF_FRQ	BETA	SE	-LOG10P	MAX_PIP	POST-HOC_PROB_POP1	POST-HOC_PROB_POP2
1	6	0.315553	chr5:66678993:T:G	66678993	G,G	T,T	1,1	inf,-inf	inf,inf	0.206024,7.01563	0.274953	0.24368	0.988635
2	31	0.222418	chr5:66702434:C:T	66702434	T,T	C,C	1,1	inf,inf	inf,inf	5.14912,1.2009	0.108668	0.91869	0.248148
```
