## Supplementary material for "Characterization of shared and ancestry-specific signals driving complex traits using multi-ancestry fine-mapping": susiex_nc3.cs80.cs

```
CS_ID	SNP	BP	REF_ALLELE	ALT_ALLELE	REF_FRQ	BETA	SE	-LOG10P	CS_PIP	OVRL_PIP
1	chr5:66685940:G:C	66685940	C,C	G,G	1,1	inf,-inf	inf,inf	0.291035,6.74445	0.242802	0.242806
1	chr5:66689520:C:T	66689520	T,T	C,C	1,1	inf,-inf	inf,inf	0.354568,6.63801	0.225421	0.225425
1	chr5:66689545:C:T	66689545	T,T	C,C	1,1	inf,-inf	inf,inf	0.335977,6.55864	0.178596	0.178601
1	chr5:66678993:T:G	66678993	G,G	T,T	1,1	inf,-inf	inf,inf	0.206024,7.01563	0.132914	0.13292
1	chr5:66640850:G:T	66640850	NA,T	NA,G	NA,1	NA,-inf	NA,inf	NA,5.03106	0.130554	0.130603
2	chr5:66702434:C:T	66702434	T,T	C,C	1,1	inf,inf	inf,inf	5.14912,1.2009	0.228464	0.228467
2	chr5:66691615:G:A	66691615	A,A	G,G	1,1	inf,inf	inf,inf	5.04488,0.887468	0.106108	0.106112
2	chr5:66695100:A:G	66695100	G,G	A,A	1,1	inf,inf	inf,inf	4.98652,0.824406	0.0842589	0.0842629
2	chr5:66690529:C:T	66690529	T,T	C,C	1,1	inf,inf	inf,inf	4.94693,0.827164	0.0767075	0.0767115
2	chr5:66697318:G:A	66697318	A,A	G,G	1,1	inf,inf	inf,inf	4.91407,0.813959	0.0698406	0.0698447
2	chr5:66686934:T:A	66686934	A,A	T,T	1,1	inf,inf	inf,inf	4.93686,0.770193	0.0683339	0.0683379
2	chr5:66704208:C:T	66704208	T,T	C,C	1,1	inf,inf	inf,inf	5.0613,0.108936	0.047684	0.0476898
2	chr5:66681653:T:C	66681653	C,C	T,T	1,1	inf,inf	inf,inf	4.73475,0.604477	0.0341014	0.0341058
2	chr5:66699007:G:A	66699007	A,A	G,G	1,1	inf,inf	inf,inf	4.9235,0.0587583	0.0331612	0.0331678
2	chr5:66691734:G:A	66691734	A,A	G,G	1,1	inf,inf	inf,inf	4.87484,0.147977	0.0300337	0.0300393
2	chr5:66677925:A:G	66677925	G,G	A,A	1,1	inf,inf	inf,inf	4.80066,0.173248	0.0255132	0.0255186
3	chr5:66620956:G:A	66620956	A,A	G,G	1,1	inf,inf	inf,inf	2.2908,1.74389	0.512709	0.512709
3	chr5:66618668:G:GTTTA	66618668	GTTTA,GTTTA	G,G	1,1	inf,inf	inf,inf	1.84854,1.80693	0.231029	0.231029
3	chr5:66633384:G:A	66633384	A,A	G,G	1,1	inf,inf	inf,inf	1.39985,4.73713	0.0277636	0.0278109
3	chr5:66617564:C:T	66617564	T,T	C,C	1,1	inf,inf	inf,inf	1.7245,0.517492	0.0062243	0.0062246
3	chr5:66492586:A:C	66492586	C,NA	A,NA	1,NA	-inf,NA	inf,NA	3.28007,NA	0.00341647	0.00393969
3	chr5:66605959:T:C	66605959	NA,C	NA,T	NA,1	NA,-inf	NA,inf	NA,2.73987	0.0022936	0.00233542
3	chr5:66351622:G:A	66351622	A,A	G,G	1,1	inf,inf	inf,inf	0.0490443,3.56444	0.00218823	0.00228518
3	chr5:66698192:T:C	66698192	C,C	T,T	1,1	inf,inf	inf,inf	4.95267,0.911322	0.00176513	0.0017888
3	chr5:66628992:A:G	66628992	G,G	A,A	1,1	inf,inf	inf,inf	0.502535,6.48554	0.00165647	0.00444098
3	chr5:66283345:G:A	66283345	NA,A	NA,G	NA,1	NA,inf	NA,inf	NA,2.47652	0.00164522	0.00171726
3	chr5:66606079:T:TACC	66606079	NA,TACC	NA,T	NA,1	NA,-inf	NA,inf	NA,2.57757	0.00164403	0.00167522
3	chr5:66791204:G:A	66791204	A,A	G,G	1,1	-inf,-inf	inf,inf	3.94996,0.7956	0.00152275	0.00153975
3	chr5:66604553:C:T	66604553	NA,T	NA,C	NA,1	NA,-inf	NA,inf	NA,2.53391	0.00150367	0.00153252
3	chr5:66624061:T:C	66624061	NA,C	NA,T	NA,1	NA,inf	NA,inf	NA,2.68361	0.00145732	0.00147918
3	chr5:66602476:A:T	66602476	NA,T	NA,A	NA,1	NA,-inf	NA,inf	NA,2.45816	0.00116161	0.00118547
3	chr5:66627600:A:G	66627600	G,G	A,A	1,1	inf,inf	inf,inf	1.81824,1.18114	0.00106715	0.00106835
3	chr5:66689782:C:T	66689782	NA,T	NA,C	NA,1	NA,inf	NA,inf	NA,3.21535	0.00103009	0.0010615
```
