## Supplementary material for "Characterization of shared and ancestry-specific signals driving complex traits using multi-ancestry fine-mapping": susiex_nc3.cs80.snp

```
BP	SNP	PIP(CS1)	LogBF(CS1,Pop1)	LogBF(CS1,Pop2)	PIP(CS2)	LogBF(CS2,Pop1)	LogBF(CS2,Pop2)	PIP(CS3)	LogBF(CS3,Pop1)	LogBF(CS3,Pop2)
66121210	chr5:66121210:G:A	1.53935e-07	-1.52635	-0.845455	3.78963e-07	-1.52395	-0.745604	1.1717e-05	-1.50319	-0.679371
66121573	chr5:66121573:G:C	3.04232e-07	-1.02205e-10	-1.69055	6.806e-07	-1.02205e-10	-1.68401	1.92501e-05	-1.02205e-10	-1.68609
66121798	chr5:66121798:T:G	8.28658e-07	-1.02205e-10	-0.688533	1.56885e-06	-1.02205e-10	-0.848889	4.0925e-05	-1.02205e-10	-0.931863
66121847	chr5:66121847:T:C	6.2279e-07	-1.02205e-10	-0.974131	1.62292e-06	-1.02205e-10	-0.815005	5.02004e-05	-1.02205e-10	-0.727582
66121955	chr5:66121955:G:T	3.44389e-07	-1.02205e-10	-1.56657	8.71287e-07	-1.02205e-10	-1.43702	2.59186e-05	-1.02205e-10	-1.38864
66121982	chr5:66121982:T:TC	3.43677e-07	-1.02205e-10	-1.56864	7.39789e-07	-1.02205e-10	-1.60062	2.10504e-05	-1.02205e-10	-1.59669
66122015	chr5:66122015:G:A	3.33793e-07	-1.02205e-10	-1.59782	7.38257e-07	-1.02205e-10	-1.6027	2.08705e-05	-1.02205e-10	-1.60527
66122068	chr5:66122068:C:T	3.05027e-07	-1.02205e-10	-1.68794	6.77003e-07	-1.02205e-10	-1.68931	1.91713e-05	-1.02205e-10	-1.69019
66122112	chr5:66122112:G:A	3.15746e-07	-1.02205e-10	-1.6534	7.14397e-07	-1.02205e-10	-1.63555	2.00724e-05	-1.02205e-10	-1.64426
66122182	chr5:66122182:G:T	3.31778e-07	-1.02205e-10	-1.60388	7.33513e-07	-1.02205e-10	-1.60914	2.07374e-05	-1.02205e-10	-1.61167
66122503	chr5:66122503:A:G	3.95029e-07	-1.42938	-7.12552e-10	8.68829e-07	-1.43984	-7.12552e-10	2.44507e-05	-1.44695	-7.12552e-10
66123030	chr5:66123030:G:A	7.40336e-08	-1.46303	-1.6408	1.67722e-07	-1.44111	-1.64357	4.68324e-06	-1.43984	-1.65978
66123506	chr5:66123506:T:C	1.68849e-06	0.023249	-7.12552e-10	4.0041e-06	0.0880852	-7.12552e-10	9.48181e-05	-0.0916452	-7.12552e-10
66123595	chr5:66123595:C:T	7.45654e-08	-1.52088	-1.57579	1.71758e-07	-1.51304	-1.54786	5.09393e-06	-1.48198	-1.53357
66123677	chr5:66123677:G:A	3.20185e-07	-1.02205e-10	-1.63944	7.31948e-07	-1.02205e-10	-1.61128	2.16117e-05	-1.02205e-10	-1.57037
66123720	chr5:66123720:C:T	6.81914e-08	-1.51176	-1.67426	1.57113e-07	-1.49991	-1.65012	4.68467e-06	-1.46006	-1.63925
66123870	chr5:66123870:A:G	3.03805e-07	-1.02205e-10	-1.69196	6.77061e-07	-1.02205e-10	-1.68923	1.91606e-05	-1.02205e-10	-1.69075
66123996	chr5:66123996:G:A	3.49359e-07	-1.02205e-10	-1.55224	7.53673e-07	-1.02205e-10	-1.58203	2.1426e-05	-1.02205e-10	-1.579
66124457	chr5:66124457:C:A	6.85646e-08	-1.51732	-1.66325	1.53384e-07	-1.50795	-1.66609	4.50626e-06	-1.47319	-1.66495
66124678	chr5:66124678:G:A	3.10462e-07	-1.02205e-10	-1.67028	6.99807e-07	-1.02205e-10	-1.65618	1.96636e-05	-1.02205e-10	-1.66484
66124845	chr5:66124845:A:G	3.78303e-07	-1.02205e-10	-1.47265	9.90362e-07	-1.02205e-10	-1.30892	2.97856e-05	-1.02205e-10	-1.24958
66124871	chr5:66124871:C:T	8.54486e-07	-0.349609	-0.30823	1.58923e-06	-0.450774	-0.385211	4.38419e-05	-0.462081	-0.400935
66125406	chr5:66125406:A:G	3.06451e-07	-1.02205e-10	-1.68328	6.8315e-07	-1.02205e-10	-1.68027	1.93976e-05	-1.02205e-10	-1.67846
66125757	chr5:66125757:C:T	3.70335e-07	-1.02205e-10	-1.49393	9.62699e-07	-1.02205e-10	-1.33725	2.88907e-05	-1.02205e-10	-1.28009
66126005	chr5:66126005:C:G	1.09695e-07	-1.36919	-1.34145	2.60591e-07	-1.31006	-1.33398	7.07257e-06	-1.30574	-1.38164
66126006	chr5:66126006:T:G	1.12325e-07	-1.34503	-1.34191	2.67884e-07	-1.28201	-1.33442	7.27385e-06	-1.27731	-1.38201
66126085	chr5:66126085:C:T	4.26747e-07	-1.02205e-10	-1.35215	8.79678e-07	-1.02205e-10	-1.42743	2.47227e-05	-1.02205e-10	-1.43588
66126480	chr5:66126480:G:T	1.00635e-07	-1.49802	-1.29882	2.05005e-07	-1.49846	-1.38549	5.9388e-06	-1.48822	-1.37388
66126682	chr5:66126682:A:G	6.06591e-07	-1.02205e-10	-1.00048	1.27838e-06	-1.02205e-10	-1.05364	3.49027e-05	-1.02205e-10	-1.09104
66126703	chr5:66126703:T:C	3.91263e-07	-1.02205e-10	-1.43896	8.20596e-07	-1.02205e-10	-1.49696	2.30816e-05	-1.02205e-10	-1.50457
66126901	chr5:66126901:C:T	1.85811e-07	-1.52393	-0.659678	3.9871e-07	-1.51716	-0.701593	1.19522e-05	-1.4893	-0.673388
66127074	chr5:66127074:G:A	4.38655e-07	-1.02205e-10	-1.32463	9.17187e-07	-1.02205e-10	-1.38568	2.62774e-05	-1.02205e-10	-1.37489
66127245	chr5:66127245:C:T	3.32163e-07	-1.02205e-10	-1.60271	7.21945e-07	-1.02205e-10	-1.62504	1.99282e-05	-1.02205e-10	-1.65147
66127295	chr5:66127295:G:A	3.60152e-07	-1.02205e-10	-1.52182	8.31911e-07	-1.02205e-10	-1.48326	2.30415e-05	-1.02205e-10	-1.50631
66127723	chr5:66127723:T:C	5.94483e-07	-1.02205e-10	-1.02065	1.33586e-06	-1.02205e-10	-1.00966	3.8018e-05	-1.02205e-10	-1.00555
66127757	chr5:66127757:C:T	6.86549e-08	-1.48743	-1.69182	1.52869e-07	-1.48572	-1.69169	4.38801e-06	-1.47299	-1.69174
66128567	chr5:66128567:G:A	6.0601e-07	-1.02205e-10	-1.00144	1.36261e-06	-1.02205e-10	-0.98983	3.87701e-05	-1.02205e-10	-0.985957
66128820	chr5:66128820:C:T	3.75085e-07	-1.02205e-10	-1.48119	9.98842e-07	-1.02205e-10	-1.30039	3.03474e-05	-1.02205e-10	-1.23089
66129047	chr5:66129047:G:A	2.73325e-07	-0.803953	-0.993725	6.15154e-07	-0.791072	-0.994043	2.00664e-05	-0.771968	-0.872591
66129063	chr5:66129063:C:T	8.13349e-07	-1.02205e-10	-0.70718	2.1987e-06	-1.02205e-10	-0.511368	6.90954e-05	-1.02205e-10	-0.408117
66129265	chr5:66129265:G:T	4.72892e-07	-1.02205e-10	-1.24947	1.37227e-06	-1.02205e-10	-0.982765	4.30007e-05	-1.02205e-10	-0.882389
66129460	chr5:66129460:C:G	3.79368e-07	-1.46983	-7.12552e-10	8.49732e-07	-1.46207	-7.12552e-10	2.3992e-05	-1.46589	-7.12552e-10
66129831	chr5:66129831:G:C	4.50995e-07	-1.02205e-10	-1.29688	9.45906e-07	-1.02205e-10	-1.35485	2.60915e-05	-1.02205e-10	-1.382
66130054	chr5:66130054:A:G	3.83917e-07	-1.02205e-10	-1.45791	1.03134e-06	-1.02205e-10	-1.26837	3.13828e-05	-1.02205e-10	-1.19735
66130169	chr5:66130169:A:T	5.33291e-07	-1.02205e-10	-1.12927	1.27963e-06	-1.02205e-10	-1.05266	3.9823e-05	-1.02205e-10	-0.959161
66130207	chr5:66130207:G:A	3.66364e-07	-1.02205e-10	-1.50471	9.69948e-07	-1.02205e-10	-1.32975	2.94229e-05	-1.02205e-10	-1.26183
66130331	chr5:66130331:G:A	1.21637e-07	-1.23169	-1.3756	2.42906e-07	-1.22756	-1.48676	7.03556e-06	-1.21108	-1.48155
66130844	chr5:66130844:C:A	4.06194e-07	-1.40151	-7.12552e-10	9.44338e-07	-1.3565	-7.12552e-10	2.53389e-05	-1.41126	-7.12552e-10
66131005	chr5:66131005:C:A	5.43449e-07	-1.02205e-10	-1.11041	1.11383e-06	-1.02205e-10	-1.19142	3.49911e-05	-1.02205e-10	-1.08851
66131052	chr5:66131052:T:C	7.88486e-08	-1.52263	-1.51818	1.65889e-07	-1.52456	-1.57111	4.69796e-06	-1.52385	-1.57263
66131126	chr5:66131126:A:G	1.50161e-07	-1.31734	-1.0793	3.16174e-07	-1.28081	-1.16988	8.76404e-06	-1.32441	-1.14854
66131170	chr5:66131170:A:G	5.9627e-07	-1.02205e-10	-1.01765	1.32584e-06	-1.02205e-10	-1.01719	3.46488e-05	-1.02205e-10	-1.09834
66131191	chr5:66131191:T:C	8.72392e-07	-1.02205e-10	-0.637101	1.97216e-06	-1.02205e-10	-0.620103	5.45686e-05	-1.02205e-10	-0.644147
66131195	chr5:66131195:A:G	3.5052e-06	-1.02205e-10	0.753663	6.73508e-06	-1.02205e-10	0.608097	0.000185421	-1.02205e-10	0.579022
66131199	chr5:66131199:T:C	6.52822e-06	-1.02205e-10	1.37555	1.14996e-05	-1.02205e-10	1.14308	0.000317359	-1.02205e-10	1.11643
66131217	chr5:66131217:A:G	3.1097e-07	-1.02205e-10	-1.66864	6.83763e-07	-1.02205e-10	-1.67938	1.92423e-05	-1.02205e-10	-1.68649
66131281	chr5:66131281:A:C	6.77463e-07	-1.02205e-10	-0.889985	1.48111e-06	-1.02205e-10	-0.906441	4.20284e-05	-1.02205e-10	-0.90526
66131384	chr5:66131384:A:T	4.34024e-07	-1.02205e-10	-1.33524	1.04859e-06	-1.02205e-10	-1.25179	2.92014e-05	-1.02205e-10	-1.26939
66131500	chr5:66131500:A:C	1.47831e-06	-1.02205e-10	-0.109686	2.47356e-06	-1.02205e-10	-0.393574	6.99669e-05	-1.02205e-10	-0.395583
66131680	chr5:66131680:G:A	1.12132e-06	-1.02205e-10	-0.386075	3.47045e-06	-1.02205e-10	-0.0549474	9.89703e-05	-1.02205e-10	-0.0487855
66131718	chr5:66131718:G:A	7.9519e-07	-1.02205e-10	-0.729759	2.22115e-06	-1.02205e-10	-0.501207	6.39023e-05	-1.02205e-10	-0.48625
66131894	chr5:66131894:ACAACTTCTC:A	1.42081e-07	-1.26276	-1.18918	3.08087e-07	-1.34017	-1.13644	9.4235e-06	-1.27605	-1.12435
66132472	chr5:66132472:C:T	1.08943e-07	-1.02671	-1.6908	2.4358e-07	-1.029	-1.68255	7.4733e-06	-0.94671	-1.68556
66132501	chr5:66132501:T:C	2.14655e-06	-1.02205e-10	0.263277	5.72771e-06	-1.02205e-10	0.446083	0.000157523	-1.02205e-10	0.415963
66132520	chr5:66132520:C:T	6.8798e-07	-0.87458	-7.12552e-10	1.54339e-06	-0.865249	-7.12552e-10	4.11507e-05	-0.926364	-7.12552e-10
66132772	chr5:66132772:G:A	4.45264e-07	-1.02205e-10	-1.30967	9.58494e-07	-1.02205e-10	-1.34163	3.13236e-05	-1.02205e-10	-1.19923
66132879	chr5:66132879:A:G	4.10756e-07	-1.42098	0.0306423	8.72484e-07	-1.37797	-0.0576757	2.33855e-05	-1.37605	-0.115437
66133274	chr5:66133274:A:T	7.50403e-08	-1.39863	-1.69168	1.59371e-07	-1.44814	-1.68761	4.71125e-06	-1.40521	-1.68844
66133283	chr5:66133283:G:A	5.75799e-07	-1.02205e-10	-1.05258	1.09025e-06	-1.02205e-10	-1.21283	3.13146e-05	-1.02205e-10	-1.19952
66133327	chr5:66133327:A:G	1.43425e-06	-0.139944	-7.12552e-10	3.68185e-06	0.00418296	-7.12552e-10	8.91493e-05	-0.153293	-7.12552e-10
66133347	chr5:66133347:G:C	4.16151e-07	-1.02205e-10	-1.37729	8.19141e-07	-1.02205e-10	-1.49873	2.41545e-05	-1.02205e-10	-1.45914
66133377	chr5:66133377:G:A	3.5252e-07	-1.02205e-10	-1.54323	7.49274e-07	-1.02205e-10	-1.58788	2.04323e-05	-1.02205e-10	-1.62649
66133702	chr5:66133702:C:T	1.83986e-06	-1.02205e-10	0.109105	2.80024e-06	-1.02205e-10	-0.269528	7.68384e-05	-1.02205e-10	-0.301901
66134011	chr5:66134011:A:G	1.33561e-06	-1.02205e-10	-0.211199	2.13554e-06	-1.02205e-10	-0.540512	5.8931e-05	-1.02205e-10	-0.567238
66134422	chr5:66134422:A:T	3.85056e-07	-1.45495	-7.12552e-10	8.63612e-07	-1.44586	-7.12552e-10	2.43331e-05	-1.45177	-7.12552e-10
66134462	chr5:66134462:G:A	8.74729e-08	-1.30575	-1.63126	1.8801e-07	-1.38649	-1.58401	5.64497e-06	-1.31726	-1.59558
66134672	chr5:66134672:G:C	6.66935e-07	-0.905647	-7.12552e-10	1.59618e-06	-0.831621	-7.12552e-10	3.79201e-05	-1.00812	-7.12552e-10
66134717	chr5:66134717:G:A	3.77873e-07	-1.02205e-10	-1.47378	8.30373e-07	-1.02205e-10	-1.48511	2.44623e-05	-1.02205e-10	-1.44647
66135205	chr5:66135205:C:G	1.10563e-07	-1.01108	-1.69168	2.42133e-07	-1.02724	-1.69026	7.57102e-06	-0.927824	-1.69145
66135259	chr5:66135259:G:C	5.62308e-07	-1.37603	0.299742	1.13851e-06	-1.3218	0.152283	2.97551e-05	-1.32	0.0693902
66135472	chr5:66135472:A:G	3.34166e-06	0.260956	0.444928	6.23473e-06	0.24292	0.287982	0.000178186	0.28683	0.252393
66135806	chr5:66135806:A:T	5.02826e-07	-1.02205e-10	-1.1881	1.15152e-06	-1.02205e-10	-1.15815	3.208e-05	-1.02205e-10	-1.17537
66136093	chr5:66136093:T:C	1.25048e-06	-1.02205e-10	-0.277058	2.02214e-06	-1.02205e-10	-0.595076	5.58085e-05	-1.02205e-10	-0.621679
66136208	chr5:66136208:T:C	4.33806e-07	-1.02205e-10	-1.33574	9.3337e-07	-1.02205e-10	-1.36819	3.03094e-05	-1.02205e-10	-1.23215
66136893	chr5:66136893:C:T	4.14127e-07	-1.38217	-7.12552e-10	8.88584e-07	-1.41736	-7.12552e-10	2.51498e-05	-1.41876	-7.12552e-10
66137151	chr5:66137151:A:T	4.14416e-07	-1.02205e-10	-1.38147	8.93718e-07	-1.02205e-10	-1.4116	2.87749e-05	-1.02205e-10	-1.2841
66137314	chr5:66137314:G:A	1.01151e-07	-1.45593	-1.33579	2.10602e-07	-1.49705	-1.35997	6.17634e-06	-1.45993	-1.36295
66137491	chr5:66137491:C:T	7.11896e-07	-1.02205e-10	-0.840408	1.48696e-06	-1.02205e-10	-0.902496	4.46091e-05	-1.02205e-10	-0.845668
66137720	chr5:66137720:A:G	3.70599e-07	-1.49322	-7.12552e-10	8.93836e-07	-1.41147	-7.12552e-10	2.44417e-05	-1.44731	-7.12552e-10
66138111	chr5:66138111:T:G	1.03039e-07	-1.08357	-1.68966	2.25047e-07	-1.0988	-1.69187	6.99633e-06	-1.00626	-1.69196
66138478	chr5:66138478:G:T	4.82492e-07	-1.02205e-10	-1.22938	1.1033e-06	-1.02205e-10	-1.20093	3.07572e-05	-1.02205e-10	-1.21748
66138541	chr5:66138541:A:C	4.82558e-07	-1.02205e-10	-1.22924	1.10356e-06	-1.02205e-10	-1.20069	3.07774e-05	-1.02205e-10	-1.21683
66138598	chr5:66138598:G:A	1.45523e-06	-1.02205e-10	-0.125419	2.27918e-06	-1.02205e-10	-0.475419	6.274e-05	-1.02205e-10	-0.504607
66139121	chr5:66139121:G:A	7.40964e-08	-1.42146	-1.68151	1.58327e-07	-1.47212	-1.67021	4.69196e-06	-1.42499	-1.67277
66139230	chr5:66139230:C:G	1.03193e-06	-1.02205e-10	-0.469155	3.03039e-06	-1.02205e-10	-0.190542	8.50536e-05	-1.02205e-10	-0.200324
66139400	chr5:66139400:T:C	5.64036e-07	-1.02205e-10	-1.07322	1.06158e-06	-1.02205e-10	-1.23948	2.95164e-05	-1.02205e-10	-1.25866
66139458	chr5:66139458:G:A	3.16165e-07	-1.37963	-0.272444	6.68783e-07	-1.32653	-0.375002	1.81287e-05	-1.32437	-0.42174
66139655	chr5:66139655:T:C	4.20123e-07	-1.02205e-10	-1.36779	8.23668e-07	-1.02205e-10	-1.49322	2.38408e-05	-1.02205e-10	-1.47221
66139703	chr5:66139703:G:T	1.03868e-07	-1.07356	-1.69166	2.27423e-07	-1.09014	-1.69004	7.08849e-06	-0.993809	-1.69132
66139763	chr5:66139763:T:C	4.25255e-07	-1.02205e-10	-1.35565	8.33301e-07	-1.02205e-10	-1.48159	2.46404e-05	-1.02205e-10	-1.43922
66139788	chr5:66139788:A:G	8.14167e-07	-1.02205e-10	-0.706175	1.86265e-06	-1.02205e-10	-0.677232	4.99325e-05	-1.02205e-10	-0.732934
66139972	chr5:66139972:G:A	5.64721e-07	-1.02205e-10	-1.07201	1.08802e-06	-1.02205e-10	-1.21488	3.13262e-05	-1.02205e-10	-1.19915
66140037	chr5:66140037:C:T	3.14297e-07	-1.39848	-0.259525	6.63566e-07	-1.34828	-0.361082	1.79644e-05	-1.34669	-0.40852
66140324	chr5:66140324:A:C	1.25414e-07	-1.42944	-1.14729	3.22181e-07	-1.39031	-1.04157	8.23812e-06	-1.39037	-1.14446
66140515	chr5:66140515:AC:A	8.00063e-07	-1.02205e-10	-0.723649	1.83439e-06	-1.02205e-10	-0.692522	4.92042e-05	-1.02205e-10	-0.747626
66141025	chr5:66141025:C:G	8.27049e-07	-1.02205e-10	-0.690476	1.89254e-06	-1.02205e-10	-0.661312	5.07114e-05	-1.02205e-10	-0.717454
66141675	chr5:66141675:G:A	6.96527e-07	-1.02205e-10	-0.862233	1.30674e-06	-1.02205e-10	-1.0317	3.77748e-05	-1.02205e-10	-1.01196
66142327	chr5:66142327:T:G	7.35712e-08	-1.41985	-1.69023	1.5493e-07	-1.47309	-1.69092	4.59811e-06	-1.42703	-1.69093
66142397	chr5:66142397:A:C	3.81948e-07	-1.02205e-10	-1.46306	7.74515e-07	-1.02205e-10	-1.55475	2.18318e-05	-1.02205e-10	-1.56024
66142735	chr5:66142735:C:T	7.1308e-07	-1.02205e-10	-0.838746	1.33612e-06	-1.02205e-10	-1.00946	3.86298e-05	-1.02205e-10	-0.989581
66142823	chr5:66142823:T:C	1.08598e-07	-1.0368	-1.68389	2.35206e-07	-1.05533	-1.6912	7.38843e-06	-0.953862	-1.68983
66142825	chr5:66142825:G:A	8.15464e-07	-1.02205e-10	-0.704583	2.30799e-06	-1.02205e-10	-0.462857	6.47185e-05	-1.02205e-10	-0.473558
66142859	chr5:66142859:T:C	4.56967e-07	-1.28373	-7.12552e-10	1.05027e-06	-1.25018	-7.12552e-10	2.86788e-05	-1.28745	-7.12552e-10
66143008	chr5:66143008:T:C	6.13645e-07	-1.02205e-10	-0.988923	1.28928e-06	-1.02205e-10	-1.04515	3.84919e-05	-1.02205e-10	-0.993157
66143213	chr5:66143213:T:A	3.77457e-07	-1.02205e-10	-1.47488	8.50984e-07	-1.02205e-10	-1.4606	2.30405e-05	-1.02205e-10	-1.50635
66143758	chr5:66143758:A:C	4.63657e-07	-1.02205e-10	-1.2692	9.93529e-07	-1.02205e-10	-1.30573	3.25015e-05	-1.02205e-10	-1.16232
66144131	chr5:66144131:C:T	3.61738e-07	-1.02205e-10	-1.51742	8.1451e-07	-1.02205e-10	-1.5044	2.21825e-05	-1.02205e-10	-1.5443
66144261	chr5:66144261:G:T	1.82756e-06	-1.02205e-10	0.102395	2.78369e-06	-1.02205e-10	-0.275456	7.63867e-05	-1.02205e-10	-0.307797
66144925	chr5:66144925:G:C	3.22475e-07	-1.02205e-10	-1.63232	7.04597e-07	-1.02205e-10	-1.64936	1.95374e-05	-1.02205e-10	-1.67127
66145404	chr5:66145404:C:T	5.05047e-07	-1.02205e-10	-1.18369	1.15587e-06	-1.02205e-10	-1.15438	3.2198e-05	-1.02205e-10	-1.1717
66145444	chr5:66145444:G:T	9.48412e-07	-1.02205e-10	-0.553552	2.72274e-06	-1.02205e-10	-0.297592	7.60666e-05	-1.02205e-10	-0.311996
66145687	chr5:66145687:C:T	1.19374e-06	0.580775	-0.904266	3.25217e-06	0.555026	-0.674936	0.0001055	0.650021	-0.63492
66145809	chr5:66145809:G:GA	1.47143e-06	0.123785	-0.238136	7.97744e-06	0.414116	0.363268	0.000309936	0.708124	0.384637
66145861	chr5:66145861:G:A	1.09519e-07	-1.02414	-1.6881	2.37387e-07	-1.0453	-1.692	7.47958e-06	-0.939786	-1.69164
66146004	chr5:66146004:A:C	4.32491e-07	-1.02205e-10	-1.33878	9.30655e-07	-1.02205e-10	-1.3711	3.02049e-05	-1.02205e-10	-1.2356
66146149	chr5:66146149:T:C	4.01718e-07	-1.02205e-10	-1.41259	9.09955e-07	-1.02205e-10	-1.39359	2.46537e-05	-1.02205e-10	-1.43868
66146252	chr5:66146252:A:G	4.32027e-07	-1.02205e-10	-1.33985	9.29721e-07	-1.02205e-10	-1.3721	3.01696e-05	-1.02205e-10	-1.23677
66146443	chr5:66146443:A:G	2.83823e-07	-1.38135	-0.378643	6.04336e-07	-1.32797	-0.474884	1.64398e-05	-1.32508	-0.518823
66146529	chr5:66146529:G:A	7.11312e-07	-1.02205e-10	-0.841229	1.62968e-06	-1.02205e-10	-0.810852	4.38659e-05	-1.02205e-10	-0.862468
66146546	chr5:66146546:G:A	1.01883e-06	-1.02205e-10	-0.481926	3.03638e-06	-1.02205e-10	-0.188566	8.46597e-05	-1.02205e-10	-0.204966
66147092	chr5:66147092:T:C	3.83753e-07	-1.02205e-10	-1.45834	9.62954e-07	-1.02205e-10	-1.33698	2.85625e-05	-1.02205e-10	-1.29151
66147308	chr5:66147308:A:G	5.0051e-07	-1.02205e-10	-1.19271	1.14737e-06	-1.02205e-10	-1.16176	3.19217e-05	-1.02205e-10	-1.18032
66147445	chr5:66147445:A:G	5.63736e-07	-0.767676	-0.306078	1.18913e-06	-0.866792	-0.259217	3.5715e-05	-0.664588	-0.403448
66147882	chr5:66147882:G:A	4.47605e-07	-1.02205e-10	-1.30443	9.61041e-07	-1.02205e-10	-1.33897	3.13693e-05	-1.02205e-10	-1.19777
66147992	chr5:66147992:T:A	4.47781e-07	-1.02205e-10	-1.30404	9.61314e-07	-1.02205e-10	-1.33869	3.13801e-05	-1.02205e-10	-1.19743
66148067	chr5:66148067:G:A	4.48165e-07	-1.02205e-10	-1.30318	9.6207e-07	-1.02205e-10	-1.3379	3.14087e-05	-1.02205e-10	-1.19652
66148138	chr5:66148138:C:T	3.66575e-07	-1.30515	-0.198992	7.80603e-07	-1.24273	-0.304186	2.11858e-05	-1.23794	-0.352331
66148170	chr5:66148170:C:G	4.76591e-07	-1.02205e-10	-1.24168	1.0841e-06	-1.02205e-10	-1.21849	3.02513e-05	-1.02205e-10	-1.23407
66148335	chr5:66148335:C:T	4.00324e-07	-1.33421	-0.0818541	8.42514e-07	-1.27715	-0.193445	2.28067e-05	-1.27216	-0.244394
66148688	chr5:66148688:CTGGGCTTAAGCAG:C	1.0519e-07	-1.074	-1.67857	2.64325e-07	-0.948431	-1.68138	7.38413e-06	-0.972215	-1.67206
66148843	chr5:66148843:T:G	4.64868e-07	-1.02205e-10	-1.26659	1.07116e-06	-1.02205e-10	-1.23049	2.99735e-05	-1.02205e-10	-1.24329
66149232	chr5:66149232:T:A	7.87844e-07	-1.0641	0.325063	1.5844e-06	-1.1677	0.328678	4.28974e-05	-1.14959	0.264796
66149281	chr5:66149281:C:T	6.12866e-07	-1.02205e-10	-0.990194	1.20306e-06	-1.02205e-10	-1.11436	3.19195e-05	-1.02205e-10	-1.18039
66149282	chr5:66149282:G:A	4.31905e-07	-1.02205e-10	-1.34013	9.29422e-07	-1.02205e-10	-1.37243	3.01576e-05	-1.02205e-10	-1.23717
66149324	chr5:66149324:C:T	7.36326e-07	-1.02205e-10	-0.806667	1.69143e-06	-1.02205e-10	-0.773657	4.57647e-05	-1.02205e-10	-0.820092
66149471	chr5:66149471:C:T	3.11914e-07	-1.02205e-10	-1.66561	7.05072e-07	-1.02205e-10	-1.64869	2.04708e-05	-1.02205e-10	-1.62461
66149503	chr5:66149503:G:C	3.32823e-07	-1.32699	-0.273743	7.11294e-07	-1.26715	-0.372748	1.93833e-05	-1.26301	-0.416185
66149949	chr5:66149949:T:C	5.05304e-07	-1.02205e-10	-1.18318	1.15619e-06	-1.02205e-10	-1.1541	3.21992e-05	-1.02205e-10	-1.17166
66149990	chr5:66149990:A:G	4.14241e-07	-1.02205e-10	-1.38189	9.40374e-07	-1.02205e-10	-1.36071	2.53784e-05	-1.02205e-10	-1.40971
66150045	chr5:66150045:G:A	3.34353e-07	-1.32981	-0.266327	7.13713e-07	-1.27022	-0.366284	1.94563e-05	-1.26601	-0.409424
66150241	chr5:66150241:C:T	4.96334e-07	-1.02205e-10	-1.20109	1.13385e-06	-1.02205e-10	-1.17361	3.15867e-05	-1.02205e-10	-1.19087
66150445	chr5:66150445:G:T	2.49308e-07	-1.07839	-0.811258	6.38918e-07	-1.09671	-0.6505	1.86298e-05	-0.996043	-0.722798
66151329	chr5:66151329:A:G	4.93961e-07	-1.02205e-10	-1.20588	1.12956e-06	-1.02205e-10	-1.1774	3.1469e-05	-1.02205e-10	-1.1946
66151986	chr5:66151986:C:T	5.52823e-07	-1.02205e-10	-1.0933	1.45674e-06	-1.02205e-10	-0.923033	4.07372e-05	-1.02205e-10	-0.936465
66152026	chr5:66152026:T:C	3.02389e-07	-1.40064	-0.295989	6.52212e-07	-1.46035	-0.266264	1.84884e-05	-1.40963	-0.31683
66152082	chr5:66152082:T:A	7.22404e-08	-1.44171	-1.68663	1.5289e-07	-1.48658	-1.69069	4.52016e-06	-1.44543	-1.68963
66152203	chr5:66152203:G:A	6.3848e-07	-1.02205e-10	-0.94925	1.24639e-06	-1.02205e-10	-1.07898	3.29939e-05	-1.02205e-10	-1.14728
66152247	chr5:66152247:ATTGT:A	4.91431e-07	-1.02205e-10	-1.21102	1.12355e-06	-1.02205e-10	-1.18274	3.13052e-05	-1.02205e-10	-1.19982
66152403	chr5:66152403:ATTTAATAGTAT:A	3.8249e-07	-1.02205e-10	-1.46164	9.57185e-07	-1.02205e-10	-1.34299	2.84345e-05	-1.02205e-10	-1.296
66152444	chr5:66152444:T:A	1.18121e-07	-0.959969	-1.67666	2.53657e-07	-0.982645	-1.68836	8.06277e-06	-0.870691	-1.68566
66152534	chr5:66152534:GT:G	6.15997e-07	-1.02205e-10	-0.985098	1.4306e-06	-1.02205e-10	-0.941137	3.87803e-05	-1.02205e-10	-0.985692
66152987	chr5:66152987:C:A	3.60598e-07	-1.52058	-7.12552e-10	8.20995e-07	-1.49647	-7.12552e-10	2.37882e-05	-1.47441	-7.12552e-10
66153261	chr5:66153261:G:A	6.41298e-07	-1.02205e-10	-0.944847	1.25113e-06	-1.02205e-10	-1.07519	3.31096e-05	-1.02205e-10	-1.14378
66153282	chr5:66153282:GA:G	4.95888e-07	-1.02205e-10	-1.20199	1.13286e-06	-1.02205e-10	-1.17449	3.15604e-05	-1.02205e-10	-1.1917
66154008	chr5:66154008:G:A	4.38213e-07	-1.02205e-10	-1.32564	9.42938e-07	-1.02205e-10	-1.35799	3.06682e-05	-1.02205e-10	-1.22038
66154368	chr5:66154368:A:G	1.1406e-07	-1.3873	-1.28432	2.62477e-07	-1.34229	-1.29454	7.05032e-06	-1.35399	-1.33654
66154464	chr5:66154464:G:A	4.37015e-07	-1.02205e-10	-1.32837	9.40499e-07	-1.02205e-10	-1.36058	3.05743e-05	-1.02205e-10	-1.22345
66156851	chr5:66156851:T:G	5.07017e-07	-1.02205e-10	-1.1798	1.03413e-06	-1.02205e-10	-1.26567	2.9796e-05	-1.02205e-10	-1.24923
66156856	chr5:66156856:A:G	4.15492e-07	-1.02205e-10	-1.37888	9.56973e-07	-1.02205e-10	-1.34321	2.70663e-05	-1.02205e-10	-1.34532
66157222	chr5:66157222:G:A	3.33121e-07	-1.37084	-0.228992	7.14766e-07	-1.31732	-0.317715	1.94325e-05	-1.31473	-0.361928
66157288	chr5:66157288:C:T	5.1522e-07	-1.02205e-10	-1.16375	1.17818e-06	-1.02205e-10	-1.13526	3.28e-05	-1.02205e-10	-1.15318
66157357	chr5:66157357:A:G	3.48174e-07	-1.3584	-0.197238	7.49373e-07	-1.30281	-0.284944	2.03584e-05	-1.3003	-0.32981
66157569	chr5:66157569:G:A	6.3719e-07	-1.02205e-10	-0.951272	1.24413e-06	-1.02205e-10	-1.0808	3.29391e-05	-1.02205e-10	-1.14895
66157792	chr5:66157792:T:C	7.33257e-07	-1.02205e-10	-0.810844	1.68648e-06	-1.02205e-10	-0.776592	4.56096e-05	-1.02205e-10	-0.823487
66157804	chr5:66157804:A:C	1.03353e-06	-1.02205e-10	-0.467605	3.00363e-06	-1.02205e-10	-0.199412	8.39115e-05	-1.02205e-10	-0.213843
66157900	chr5:66157900:A:C	1.10283e-07	-1.02288	-1.68241	2.38517e-07	-1.04178	-1.69077	7.4871e-06	-0.941373	-1.68905
66158064	chr5:66158064:CAT:C	4.69331e-07	-1.02205e-10	-1.25703	9.26179e-07	-1.02205e-10	-1.37592	2.68164e-05	-1.02205e-10	-1.35459
66158224	chr5:66158224:T:C	7.2811e-08	-1.44267	-1.67781	1.53348e-07	-1.48761	-1.68667	4.53247e-06	-1.44667	-1.68567
66158384	chr5:66158384:G:C	3.93823e-07	-1.02205e-10	-1.43244	8.90757e-07	-1.02205e-10	-1.41492	2.41722e-05	-1.02205e-10	-1.4584
66158455	chr5:66158455:TC:T	3.20552e-07	-1.02205e-10	-1.6383	6.99519e-07	-1.02205e-10	-1.6566	2.04471e-05	-1.02205e-10	-1.62576
66158530	chr5:66158530:G:A	4.31315e-07	-1.02205e-10	-1.3415	9.28199e-07	-1.02205e-10	-1.37374	3.01099e-05	-1.02205e-10	-1.23875
66158571	chr5:66158571:AAGTT:A	3.94319e-07	-1.02205e-10	-1.43118	8.91629e-07	-1.02205e-10	-1.41394	2.41986e-05	-1.02205e-10	-1.45731
66159313	chr5:66159313:G:A	6.99575e-07	-0.857867	-7.12552e-10	1.69642e-06	-0.770712	-7.12552e-10	4.51917e-05	-0.832691	-7.12552e-10
66159503	chr5:66159503:A:G	3.66035e-07	-0.733666	-0.771946	6.64695e-07	-0.821966	-0.885693	1.84985e-05	-0.788675	-0.93724
66159780	chr5:66159780:G:A	1.1584e-07	-0.968454	-1.68768	2.50832e-07	-0.990209	-1.692	7.94057e-06	-0.880068	-1.69155
66159882	chr5:66159882:G:A	6.0794e-07	-1.02205e-10	-0.998265	1.22585e-06	-1.02205e-10	-1.0956	3.54703e-05	-1.02205e-10	-1.07491
66160255	chr5:66160255:CT:C	3.80303e-07	-1.02205e-10	-1.46737	8.59398e-07	-1.02205e-10	-1.45076	2.34018e-05	-1.02205e-10	-1.49079
66160767	chr5:66160767:AT:A	1.32715e-07	-0.938935	-1.5812	3.38751e-07	-0.799054	-1.58267	9.45503e-06	-0.842945	-1.55411
66161310	chr5:66161310:C:A	4.44003e-07	-1.02205e-10	-1.31251	8.78941e-07	-1.02205e-10	-1.42827	2.53546e-05	-1.02205e-10	-1.41065
66161347	chr5:66161347:G:A	1.1871e-06	0.164828	-0.493899	2.62705e-06	0.151	-0.484372	8.05344e-05	0.188654	-0.443575
66161432	chr5:66161432:A:G	3.50678e-07	-1.02205e-10	-1.54847	7.4502e-07	-1.02205e-10	-1.59358	2.03496e-05	-1.02205e-10	-1.63054
66161699	chr5:66161699:A:C	4.4379e-07	-1.02205e-10	-1.31299	9.53053e-07	-1.02205e-10	-1.34732	3.1055e-05	-1.02205e-10	-1.20785
66161762	chr5:66161762:A:G	4.43172e-07	-1.02205e-10	-1.31438	9.51797e-07	-1.02205e-10	-1.34864	3.10104e-05	-1.02205e-10	-1.20928
66162362	chr5:66162362:T:C	4.28472e-07	-1.02205e-10	-1.34811	9.22383e-07	-1.02205e-10	-1.38003	2.9885e-05	-1.02205e-10	-1.24625
66162869	chr5:66162869:A:G	1.06879e-07	-1.05163	-1.68501	2.31455e-07	-1.07103	-1.69157	7.24871e-06	-0.972289	-1.69049
66162946	chr5:66162946:A:G	3.72296e-07	-1.02205e-10	-1.48865	7.91043e-07	-1.02205e-10	-1.53364	2.20786e-05	-1.02205e-10	-1.549
66163463	chr5:66163463:A:G	1.68145e-06	-1.02205e-10	0.0190733	2.58978e-06	-1.02205e-10	-0.34766	7.11813e-05	-1.02205e-10	-0.378375
66163532	chr5:66163532:C:A	5.0195e-07	-1.33383	0.143994	1.04188e-06	-1.27514	0.0169366	2.75149e-05	-1.2708	-0.0580788
66163560	chr5:66163560:A:G	6.39373e-07	-1.02205e-10	-0.947852	1.24804e-06	-1.02205e-10	-1.07766	3.30346e-05	-1.02205e-10	-1.14605
66163663	chr5:66163663:TTCTGTATATCATTC:T	7.098e-08	-1.45435	-1.6916	1.51451e-07	-1.49545	-1.69128	4.45479e-06	-1.458	-1.69163
66163945	chr5:66163945:T:C	1.25201e-07	-0.940483	-1.63794	2.71781e-07	-0.960952	-1.64104	8.40159e-06	-0.849304	-1.66588
66165008	chr5:66165008:C:T	8.29034e-07	-1.02205e-10	-0.68808	1.76219e-06	-1.02205e-10	-0.732678	6.41958e-05	-1.02205e-10	-0.481668
66165414	chr5:66165414:T:C	4.61356e-07	-1.02205e-10	-1.27417	1.01005e-06	-1.02205e-10	-1.28924	3.00468e-05	-1.02205e-10	-1.24085
66165594	chr5:66165594:C:T	3.05383e-07	-1.02205e-10	-1.68677	6.81975e-07	-1.02205e-10	-1.682	1.9241e-05	-1.02205e-10	-1.68656
66165691	chr5:66165691:A:G	3.09424e-07	-1.02205e-10	-1.67363	6.83422e-07	-1.02205e-10	-1.67988	1.94978e-05	-1.02205e-10	-1.67331
66165857	chr5:66165857:C:T	3.8148e-07	-1.02205e-10	-1.46428	8.62252e-07	-1.02205e-10	-1.44744	2.34741e-05	-1.02205e-10	-1.48771
66166386	chr5:66166386:T:G	1.64516e-06	-0.00274829	-7.12552e-10	2.9842e-06	-0.205903	-7.12552e-10	8.16242e-05	-0.241479	-7.12552e-10
66167182	chr5:66167182:C:A	5.04561e-07	-1.02205e-10	-1.18465	1.15284e-06	-1.02205e-10	-1.157	3.20967e-05	-1.02205e-10	-1.17485
66167506	chr5:66167506:C:T	7.5871e-08	-1.51535	-1.56395	1.56587e-07	-1.51984	-1.63354	4.42951e-06	-1.50337	-1.65195
66167663	chr5:66167663:CTT:C	1.17399e-06	-1.02205e-10	-0.340173	3.58437e-06	-1.02205e-10	-0.0226512	9.95282e-05	-1.02205e-10	-0.043165
66168096	chr5:66168096:A:G	6.06522e-07	-1.02205e-10	-1.0006	1.19117e-06	-1.02205e-10	-1.1243	3.16213e-05	-1.02205e-10	-1.18978
66168156	chr5:66168156:G:A	4.26601e-07	-1.02205e-10	-1.35249	9.18477e-07	-1.02205e-10	-1.38427	2.97356e-05	-1.02205e-10	-1.25126
66168428	chr5:66168428:C:T	3.08237e-07	-1.02205e-10	-1.67747	6.78512e-07	-1.02205e-10	-1.68709	1.93561e-05	-1.02205e-10	-1.6806
66168712	chr5:66168712:T:G	1.05361e-06	-1.02205e-10	-0.448365	3.06909e-06	-1.02205e-10	-0.177851	8.56216e-05	-1.02205e-10	-0.193667
66168955	chr5:66168955:G:C	6.11457e-07	-1.35218	0.359688	1.26797e-06	-1.29655	0.234733	3.34024e-05	-1.29188	0.156899
66169028	chr5:66169028:C:T	4.2016e-07	-1.35012	-0.0175847	8.8704e-07	-1.2939	-0.125198	2.40905e-05	-1.28992	-0.171865
66169108	chr5:66169108:G:A	3.31637e-07	-1.42338	-0.180924	6.65351e-07	-1.47444	-0.232235	1.96785e-05	-1.43589	-0.228187
66169280	chr5:66169280:T:C	4.32276e-07	-1.02205e-10	-1.33927	9.30216e-07	-1.02205e-10	-1.37157	3.01902e-05	-1.02205e-10	-1.23609
66169289	chr5:66169289:A:G	6.90072e-07	-1.02205e-10	-0.871545	1.44357e-06	-1.02205e-10	-0.932111	4.33018e-05	-1.02205e-10	-0.875412
66169485	chr5:66169485:G:C	5.14052e-07	-1.02205e-10	-1.16601	1.17557e-06	-1.02205e-10	-1.13748	3.27277e-05	-1.02205e-10	-1.15538
66169676	chr5:66169676:T:TA	4.97652e-07	-1.02205e-10	-1.19844	1.13687e-06	-1.02205e-10	-1.17095	3.1666e-05	-1.02205e-10	-1.18836
66170217	chr5:66170217:T:C	3.74003e-07	-1.48408	-7.12552e-10	8.9096e-07	-1.41469	-7.12552e-10	2.39595e-05	-1.46724	-7.12552e-10
66170408	chr5:66170408:A:G	4.32821e-07	-1.02205e-10	-1.33802	9.31279e-07	-1.02205e-10	-1.37043	3.02291e-05	-1.02205e-10	-1.2348
66171076	chr5:66171076:C:T	6.3848e-07	-1.02205e-10	-0.94925	1.24639e-06	-1.02205e-10	-1.07898	3.29939e-05	-1.02205e-10	-1.14728
66171145	chr5:66171145:A:G	4.60765e-07	-1.02205e-10	-1.27545	1.00874e-06	-1.02205e-10	-1.29053	3.00061e-05	-1.02205e-10	-1.24221
66171388	chr5:66171388:G:A	7.45827e-07	-0.793847	-7.12552e-10	1.82878e-06	-0.695582	-7.12552e-10	5.33599e-05	-0.666545	-7.12552e-10
66171410	chr5:66171410:G:A	4.58592e-07	-1.02205e-10	-1.28018	9.84138e-07	-1.02205e-10	-1.31522	3.22746e-05	-1.02205e-10	-1.16933
66171433	chr5:66171433:G:C	3.04652e-07	-1.02205e-10	-1.68917	6.75291e-07	-1.02205e-10	-1.69184	1.91409e-05	-1.02205e-10	-1.69178
66171437	chr5:66171437:T:A	3.08288e-07	-1.02205e-10	-1.6773	6.78542e-07	-1.02205e-10	-1.68704	1.97018e-05	-1.02205e-10	-1.66289
66171725	chr5:66171725:C:T	4.5076e-07	-1.02205e-10	-1.29741	9.68091e-07	-1.02205e-10	-1.33166	3.16526e-05	-1.02205e-10	-1.18879
66171754	chr5:66171754:ATTT:A	7.25134e-08	-1.43265	-1.69192	1.53847e-07	-1.48049	-1.69054	4.55295e-06	-1.43677	-1.69106
66171949	chr5:66171949:A:G	4.51161e-07	-1.29652	-7.12552e-10	1.04595e-06	-1.2543	-7.12552e-10	2.79426e-05	-1.31345	-7.12552e-10
66172110	chr5:66172110:A:AC	4.47555e-07	-1.02205e-10	-1.30454	9.59436e-07	-1.02205e-10	-1.34064	3.13083e-05	-1.02205e-10	-1.19972
66173576	chr5:66173576:A:C	4.32434e-07	-1.02205e-10	-1.33891	9.3054e-07	-1.02205e-10	-1.37122	3.02005e-05	-1.02205e-10	-1.23575
66173980	chr5:66173980:C:T	3.48386e-07	-1.02205e-10	-1.55503	7.54042e-07	-1.02205e-10	-1.58154	2.12509e-05	-1.02205e-10	-1.58721
66174098	chr5:66174098:A:G	1.03242e-07	-1.08182	-1.68944	2.24597e-07	-1.10081	-1.69187	7.00332e-06	-1.00527	-1.69195
66174252	chr5:66174252:TTAA:T	4.61615e-07	-1.02205e-10	-1.27361	9.90512e-07	-1.02205e-10	-1.30877	3.24862e-05	-1.02205e-10	-1.16279
66176221	chr5:66176221:G:A	3.93689e-07	-1.02205e-10	-1.43278	8.90242e-07	-1.02205e-10	-1.4155	2.41636e-05	-1.02205e-10	-1.45876
66176254	chr5:66176254:C:A	4.06857e-07	-1.02205e-10	-1.39988	8.7809e-07	-1.02205e-10	-1.42924	2.81675e-05	-1.02205e-10	-1.30544
66176517	chr5:66176517:G:A	5.20733e-07	-1.02205e-10	-1.1531	1.00785e-06	-1.02205e-10	-1.29141	2.90553e-05	-1.02205e-10	-1.2744
66176741	chr5:66176741:G:C	1.26336e-06	-1.02205e-10	-0.266813	2.56522e-06	-1.02205e-10	-0.357188	7.52031e-05	-1.02205e-10	-0.323413
66176941	chr5:66176941:G:A	3.64613e-07	-1.5095	-7.12552e-10	8.21599e-07	-1.49574	-7.12552e-10	2.2613e-05	-1.52508	-7.12552e-10
66177162	chr5:66177162:G:A	1.11088e-07	-1.14424	-1.55378	2.45831e-07	-1.16294	-1.5394	7.40429e-06	-1.07474	-1.56681
66177248	chr5:66177248:A:G	5.21361e-07	-1.02205e-10	-1.1519	1.19273e-06	-1.02205e-10	-1.12299	3.31994e-05	-1.02205e-10	-1.14107
66177373	chr5:66177373:A:G	3.27339e-07	-1.02205e-10	-1.61734	7.06526e-07	-1.02205e-10	-1.64663	1.95583e-05	-1.02205e-10	-1.67021
66177934	chr5:66177934:G:A	4.31905e-07	-1.02205e-10	-1.34013	9.29422e-07	-1.02205e-10	-1.37243	3.01576e-05	-1.02205e-10	-1.23717
66177978	chr5:66177978:T:C	4.72686e-07	-1.02205e-10	-1.24991	1.07976e-06	-1.02205e-10	-1.22249	3.00703e-05	-1.02205e-10	-1.24007
66178248	chr5:66178248:C:T	4.49359e-07	-1.02205e-10	-1.30052	1.02435e-06	-1.02205e-10	-1.27518	2.85654e-05	-1.02205e-10	-1.29141
66178544	chr5:66178544:A:G	6.3848e-07	-1.02205e-10	-0.94925	1.24639e-06	-1.02205e-10	-1.07898	3.29939e-05	-1.02205e-10	-1.14728
66179008	chr5:66179008:T:C	7.25704e-07	-1.02205e-10	-0.821198	1.67193e-06	-1.02205e-10	-0.785252	4.52326e-05	-1.02205e-10	-0.831787
66179014	chr5:66179014:C:T	3.07682e-07	-1.02205e-10	-1.67927	6.88643e-07	-1.02205e-10	-1.67227	1.9844e-05	-1.02205e-10	-1.65571
66179102	chr5:66179102:C:T	4.41174e-07	-1.02205e-10	-1.3189	9.48434e-07	-1.02205e-10	-1.35218	3.08931e-05	-1.02205e-10	-1.21307
66179593	chr5:66179593:A:T	4.32019e-07	-1.02205e-10	-1.33987	9.29635e-07	-1.02205e-10	-1.3722	3.01653e-05	-1.02205e-10	-1.23691
66179947	chr5:66179947:G:A	1.12132e-06	-1.02205e-10	-0.386077	3.3964e-06	-1.02205e-10	-0.0765175	9.46305e-05	-1.02205e-10	-0.0936262
66180046	chr5:66180046:A:G	7.76097e-07	-0.754062	-7.12552e-10	1.70544e-06	-0.765408	-7.12552e-10	5.09435e-05	-0.712888	-7.12552e-10
66180134	chr5:66180134:T:C	6.3166e-07	-1.02205e-10	-0.959988	1.3517e-06	-1.02205e-10	-0.997869	3.71171e-05	-1.02205e-10	-1.02953
66181344	chr5:66181344:C:T	7.31573e-07	-1.02205e-10	-0.813143	1.68231e-06	-1.02205e-10	-0.779063	4.5501e-05	-1.02205e-10	-0.825871
66181654	chr5:66181654:C:T	7.26759e-08	-1.43988	-1.68245	1.53248e-07	-1.48532	-1.68961	4.52972e-06	-1.44436	-1.68858
66182175	chr5:66182175:CTT:C	7.36321e-08	-1.45569	-1.65357	1.58825e-07	-1.49785	-1.64133	4.64724e-06	-1.46164	-1.64569
66182181	chr5:66182181:A:T	3.72629e-07	-1.48776	-7.12552e-10	7.98082e-07	-1.52478	-7.12552e-10	2.38025e-05	-1.47382	-7.12552e-10
66182184	chr5:66182184:T:G	4.67729e-07	-1.02205e-10	-1.26045	9.21027e-07	-1.02205e-10	-1.3815	2.58467e-05	-1.02205e-10	-1.39142
66182199	chr5:66182199:C:T	4.28888e-07	-1.02205e-10	-1.34715	9.23213e-07	-1.02205e-10	-1.37913	2.99168e-05	-1.02205e-10	-1.24518
66182660	chr5:66182660:G:A	4.99475e-07	-1.02205e-10	-1.19478	1.14175e-06	-1.02205e-10	-1.16667	3.18111e-05	-1.02205e-10	-1.18379
66182942	chr5:66182942:A:C	4.18595e-07	-1.02205e-10	-1.37144	8.35076e-07	-1.02205e-10	-1.47947	2.34455e-05	-1.02205e-10	-1.48893
66183134	chr5:66183134:T:G	7.23977e-08	-1.435	-1.69117	1.53431e-07	-1.48205	-1.69169	4.53858e-06	-1.43909	-1.6919
66183693	chr5:66183693:G:A	4.9735e-07	-1.02205e-10	-1.19905	1.1362e-06	-1.02205e-10	-1.17154	3.1653e-05	-1.02205e-10	-1.18877
66184088	chr5:66184088:G:GATTGGCTT	6.8656e-07	-1.02205e-10	-0.876646	1.82574e-06	-1.02205e-10	-0.697249	5.72761e-05	-1.02205e-10	-0.595723
66184152	chr5:66184152:A:G	1.34572e-07	-0.942564	-1.56368	2.9344e-07	-0.972174	-1.55314	7.55473e-06	-1.07108	-1.55035
66184179	chr5:66184179:C:A	7.26995e-07	-1.05633	0.236908	1.49217e-06	-0.972063	0.0730606	3.55085e-05	-1.11551	0.0416713
66184793	chr5:66184793:C:T	4.69768e-07	-1.02205e-10	-1.2561	1.00764e-06	-1.02205e-10	-1.29162	3.31352e-05	-1.02205e-10	-1.14301
66184869	chr5:66184869:G:A	3.05148e-07	-1.02205e-10	-1.68754	6.8109e-07	-1.02205e-10	-1.68329	1.95475e-05	-1.02205e-10	-1.67076
66185362	chr5:66185362:G:A	4.88869e-07	-1.02205e-10	-1.21625	1.11577e-06	-1.02205e-10	-1.18969	3.10807e-05	-1.02205e-10	-1.20702
66186766	chr5:66186766:C:G	1.385e-06	-1.02205e-10	-0.174886	2.19385e-06	-1.02205e-10	-0.513576	6.05043e-05	-1.02205e-10	-0.540892
66186790	chr5:66186790:G:A	3.32758e-07	-1.02205e-10	-1.60093	7.54418e-07	-1.02205e-10	-1.58104	2.05386e-05	-1.02205e-10	-1.6213
66186818	chr5:66186818:A:G	1.12885e-07	-0.990259	-1.69171	2.86229e-07	-0.858888	-1.69131	7.96017e-06	-0.877344	-1.69181
66186973	chr5:66186973:A:T	3.10116e-07	-1.02205e-10	-1.67139	6.9673e-07	-1.02205e-10	-1.66059	1.95071e-05	-1.02205e-10	-1.67283
66188078	chr5:66188078:C:T	4.30602e-07	-1.02205e-10	-1.34316	9.40664e-07	-1.02205e-10	-1.3604	2.57883e-05	-1.02205e-10	-1.39369
66188605	chr5:66188605:T:G	1.39239e-06	-1.02205e-10	-0.169561	2.20429e-06	-1.02205e-10	-0.508826	6.07882e-05	-1.02205e-10	-0.53621
66188639	chr5:66188639:T:C	1.12072e-06	-1.02205e-10	-0.38661	2.20229e-06	-1.02205e-10	-0.509736	5.80653e-05	-1.02205e-10	-0.582037
66188747	chr5:66188747:A:G	4.68234e-07	-1.02205e-10	-1.25937	1.00395e-06	-1.02205e-10	-1.29529	3.30387e-05	-1.02205e-10	-1.14593
66188772	chr5:66188772:T:C	4.30701e-07	-1.02205e-10	-1.34293	8.59011e-07	-1.02205e-10	-1.45121	2.47558e-05	-1.02205e-10	-1.43455
66188853	chr5:66188853:C:T	1.22494e-06	-1.02205e-10	-0.29769	3.7725e-06	-1.02205e-10	0.028505	0.000104699	-1.02205e-10	0.00748827
66188977	chr5:66188977:C:T	4.2992e-07	-1.14126	-0.203476	8.81354e-07	-1.06308	-0.362451	2.1341e-05	-1.20205	-0.38092
66189144	chr5:66189144:G:A	4.3307e-07	-1.02205e-10	-1.33744	9.31823e-07	-1.02205e-10	-1.36985	3.02497e-05	-1.02205e-10	-1.23412
66189272	chr5:66189272:T:C	4.68509e-07	-1.02205e-10	-1.25878	1.07048e-06	-1.02205e-10	-1.23113	2.98257e-05	-1.02205e-10	-1.24824
66189466	chr5:66189466:G:A	7.34223e-08	-1.46231	-1.6498	1.54001e-07	-1.50037	-1.66966	4.51008e-06	-1.46636	-1.67093
66189507	chr5:66189507:G:T	3.10047e-07	-1.02205e-10	-1.67161	6.96459e-07	-1.02205e-10	-1.66098	1.95018e-05	-1.02205e-10	-1.6731
66189649	chr5:66189649:A:G	4.31905e-07	-1.02205e-10	-1.34013	9.29422e-07	-1.02205e-10	-1.37243	3.01576e-05	-1.02205e-10	-1.23717
66189969	chr5:66189969:C:G	3.04062e-07	-1.02205e-10	-1.69111	6.77804e-07	-1.02205e-10	-1.68813	1.93841e-05	-1.02205e-10	-1.67915
66190202	chr5:66190202:T:C	3.11749e-07	-1.02205e-10	-1.66614	7.01084e-07	-1.02205e-10	-1.65436	1.9602e-05	-1.02205e-10	-1.66797
66190614	chr5:66190614:T:G	1.36243e-06	-1.02205e-10	-0.191312	2.72768e-06	-1.02205e-10	-0.295783	6.53188e-05	-1.02205e-10	-0.464326
66190999	chr5:66190999:A:G	4.31905e-07	-1.02205e-10	-1.34013	9.29422e-07	-1.02205e-10	-1.37243	3.01576e-05	-1.02205e-10	-1.23717
66191538	chr5:66191538:T:A	4.1824e-07	-1.02205e-10	-1.37228	9.01439e-07	-1.02205e-10	-1.403	2.90729e-05	-1.02205e-10	-1.2738
66193115	chr5:66193115:G:A	4.95611e-07	-1.02205e-10	-1.20255	1.1314e-06	-1.02205e-10	-1.17578	3.1528e-05	-1.02205e-10	-1.19273
66193137	chr5:66193137:CTG:C	3.62449e-07	-1.51546	-7.12552e-10	8.1512e-07	-1.50365	-7.12552e-10	2.25864e-05	-1.52626	-7.12552e-10
66193221	chr5:66193221:A:G	4.30785e-07	-1.02205e-10	-1.34273	9.27134e-07	-1.02205e-10	-1.37489	3.00704e-05	-1.02205e-10	-1.24007
66193472	chr5:66193472:C:T	1.12199e-06	-1.02205e-10	-0.38548	2.76653e-06	-1.02205e-10	-0.281637	7.0376e-05	-1.02205e-10	-0.389753
66193627	chr5:66193627:G:A	1.01407e-06	-0.48661	-7.12552e-10	2.5181e-06	-0.375727	-7.12552e-10	7.43112e-05	-0.335343	-7.12552e-10
66194615	chr5:66194615:A:G	5.72115e-07	-1.02205e-10	-1.059	1.47388e-06	-1.02205e-10	-0.911332	4.36254e-05	-1.02205e-10	-0.867966
66194760	chr5:66194760:C:T	4.47663e-07	-1.02205e-10	-1.3043	9.61865e-07	-1.02205e-10	-1.33811	3.14141e-05	-1.02205e-10	-1.19635
66194904	chr5:66194904:G:A	1.74768e-07	-0.611508	-1.63337	3.76953e-07	-0.648315	-1.62655	9.46405e-06	-0.773568	-1.62254
66195503	chr5:66195503:T:G	4.72467e-07	-1.02205e-10	-1.25037	9.85796e-07	-1.02205e-10	-1.31354	2.7577e-05	-1.02205e-10	-1.32662
66195505	chr5:66195505:T:C	1.38586e-06	-1.02205e-10	-0.174262	2.19518e-06	-1.02205e-10	-0.512968	6.05456e-05	-1.02205e-10	-0.540209
66195770	chr5:66195770:TAAAC:T	3.23803e-07	-1.02205e-10	-1.62821	7.32904e-07	-1.02205e-10	-1.60997	2.05273e-05	-1.02205e-10	-1.62185
66195792	chr5:66195792:AC:A	4.97128e-07	-1.02205e-10	-1.19949	1.13502e-06	-1.02205e-10	-1.17259	3.16244e-05	-1.02205e-10	-1.18968
66196076	chr5:66196076:T:C	5.02625e-07	-1.02205e-10	-1.18849	1.14867e-06	-1.02205e-10	-1.16063	3.19899e-05	-1.02205e-10	-1.17818
66196409	chr5:66196409:C:T	6.39662e-07	-1.08077	0.133365	1.32742e-06	-0.997667	-0.0183295	2.90226e-05	-1.14653	-0.128998
66197010	chr5:66197010:C:T	3.83915e-07	-1.02205e-10	-1.45792	8.67778e-07	-1.02205e-10	-1.44105	2.36419e-05	-1.02205e-10	-1.48059
66197094	chr5:66197094:C:T	4.22663e-07	-1.02205e-10	-1.36176	9.10291e-07	-1.02205e-10	-1.39322	2.93878e-05	-1.02205e-10	-1.26302
66197169	chr5:66197169:G:A	1.66635e-07	-0.681346	-1.61119	3.61091e-07	-0.714794	-1.60306	9.08615e-06	-0.838746	-1.59811
66197203	chr5:66197203:C:T	3.57502e-07	-1.02205e-10	-1.5292	7.68262e-07	-1.02205e-10	-1.56286	2.17245e-05	-1.02205e-10	-1.56516
66197258	chr5:66197258:C:T	3.18888e-07	-1.02205e-10	-1.6435	7.40502e-07	-1.02205e-10	-1.59966	2.03947e-05	-1.02205e-10	-1.62833
66197864	chr5:66197864:C:T	4.12078e-07	-1.02205e-10	-1.38713	8.87086e-07	-1.02205e-10	-1.41905	2.84952e-05	-1.02205e-10	-1.29387
66197882	chr5:66197882:TTC:T	7.14782e-07	-1.02205e-10	-0.836363	1.32962e-06	-1.02205e-10	-1.01434	3.8798e-05	-1.02205e-10	-0.985236
66198080	chr5:66198080:G:A	5.01355e-07	-1.19103	-7.12552e-10	1.08944e-06	-1.21357	-7.12552e-10	3.61847e-05	-1.05497	-7.12552e-10
66198145	chr5:66198145:G:C	1.27404e-07	-0.897977	-1.663	2.76196e-07	-0.929544	-1.65633	7.09762e-06	-1.03028	-1.65357
66198355	chr5:66198355:G:A	6.3848e-07	-1.02205e-10	-0.94925	1.24639e-06	-1.02205e-10	-1.07898	3.29939e-05	-1.02205e-10	-1.14728
66198403	chr5:66198403:A:G	4.39318e-07	-1.02205e-10	-1.32312	9.17379e-07	-1.02205e-10	-1.38547	2.56363e-05	-1.02205e-10	-1.39959
66198593	chr5:66198593:A:G	4.57106e-07	-1.02205e-10	-1.28343	9.82764e-07	-1.02205e-10	-1.31662	3.21902e-05	-1.02205e-10	-1.17194
66199290	chr5:66199290:C:G	4.9683e-07	-1.02205e-10	-1.20009	1.13507e-06	-1.02205e-10	-1.17254	3.16194e-05	-1.02205e-10	-1.18983
66199343	chr5:66199343:C:A	4.94047e-07	-1.02205e-10	-1.20571	1.12796e-06	-1.02205e-10	-1.17882	3.14346e-05	-1.02205e-10	-1.1957
66199345	chr5:66199345:G:C	4.27194e-07	-1.02205e-10	-1.3511	8.52158e-07	-1.02205e-10	-1.45922	2.32502e-05	-1.02205e-10	-1.49729
66199470	chr5:66199470:A:T	6.38517e-07	-1.02205e-10	-0.949192	1.24642e-06	-1.02205e-10	-1.07896	3.29958e-05	-1.02205e-10	-1.14722
66199836	chr5:66199836:T:C	3.17371e-07	-1.02205e-10	-1.64827	6.91553e-07	-1.02205e-10	-1.66805	2.01045e-05	-1.02205e-10	-1.64266
66200149	chr5:66200149:C:T	4.02863e-07	-1.02205e-10	-1.40974	8.72857e-07	-1.02205e-10	-1.43522	2.79018e-05	-1.02205e-10	-1.31491
66200429	chr5:66200429:G:T	1.05527e-06	-1.02205e-10	-0.446784	2.60018e-06	-1.02205e-10	-0.343651	6.6278e-05	-1.02205e-10	-0.449748
66200783	chr5:66200783:G:A	3.09716e-07	-1.02205e-10	-1.67269	6.94549e-07	-1.02205e-10	-1.66373	1.95215e-05	-1.02205e-10	-1.67209
66201339	chr5:66201339:G:A	6.83149e-07	-1.02205e-10	-0.881627	1.54753e-06	-1.02205e-10	-0.862571	4.19492e-05	-1.02205e-10	-0.907147
66201638	chr5:66201638:C:A	4.28201e-07	-1.02205e-10	-1.34875	9.73475e-07	-1.02205e-10	-1.32612	2.72224e-05	-1.02205e-10	-1.33957
66201725	chr5:66201725:C:T	4.30391e-07	-1.22756	-0.116082	8.56483e-07	-1.16616	-0.287993	2.10966e-05	-1.28051	-0.313979
66201831	chr5:66201831:C:G	4.31977e-07	-1.02205e-10	-1.33997	9.29572e-07	-1.02205e-10	-1.37226	3.01617e-05	-1.02205e-10	-1.23703
66202063	chr5:66202063:T:G	4.00033e-07	-1.41679	-7.12552e-10	8.96891e-07	-1.40805	-7.12552e-10	2.52546e-05	-1.4146	-7.12552e-10
66202120	chr5:66202120:C:A	3.67247e-07	-1.02205e-10	-1.5023	8.2791e-07	-1.02205e-10	-1.48808	2.26228e-05	-1.02205e-10	-1.52465
66202690	chr5:66202690:T:C	6.3848e-07	-1.02205e-10	-0.94925	1.24639e-06	-1.02205e-10	-1.07898	3.29939e-05	-1.02205e-10	-1.14728
66202718	chr5:66202718:T:C	8.10488e-08	-1.33372	-1.67957	1.66426e-07	-1.40486	-1.68758	5.05604e-06	-1.33764	-1.68538
66202757	chr5:66202757:A:G	5.17014e-07	-1.02205e-10	-1.16027	1.18187e-06	-1.02205e-10	-1.13213	3.29657e-05	-1.02205e-10	-1.14814
66203397	chr5:66203397:C:T	4.13644e-07	-1.25419	-0.129149	8.30152e-07	-1.18792	-0.297462	2.04275e-05	-1.30634	-0.320382
66203444	chr5:66203444:T:TA	3.39048e-07	-1.02205e-10	-1.5822	7.59951e-07	-1.02205e-10	-1.57373	2.11329e-05	-1.02205e-10	-1.59278
66203548	chr5:66203548:A:G	4.60231e-07	-1.02205e-10	-1.27661	9.11326e-07	-1.02205e-10	-1.39209	2.54978e-05	-1.02205e-10	-1.40501
66203573	chr5:66203573:A:G	6.64069e-07	-1.16692	0.25697	1.37144e-06	-1.09269	0.109311	3.03953e-05	-1.22756	-0.00175995
66203762	chr5:66203762:C:T	1.87075e-07	-0.595142	-1.58169	4.04409e-07	-0.634216	-1.57035	1.01981e-05	-0.757194	-1.56421
66204326	chr5:66204326:G:A	4.46747e-07	-1.02205e-10	-1.30635	9.58384e-07	-1.02205e-10	-1.34174	3.13054e-05	-1.02205e-10	-1.19982
66204589	chr5:66204589:T:C	4.46488e-07	-1.02205e-10	-1.30693	9.59339e-07	-1.02205e-10	-1.34074	3.13147e-05	-1.02205e-10	-1.19952
66204772	chr5:66204772:T:C	1.78194e-07	-0.611294	-1.61417	3.86799e-07	-0.644384	-1.6047	9.66611e-06	-0.775093	-1.59989
66204847	chr5:66204847:C:T	3.51614e-07	-1.02205e-10	-1.54581	8.52981e-07	-1.02205e-10	-1.45825	2.31082e-05	-1.02205e-10	-1.50342
66205224	chr5:66205224:C:T	4.31905e-07	-1.02205e-10	-1.34013	9.29422e-07	-1.02205e-10	-1.37243	3.01576e-05	-1.02205e-10	-1.23717
66206126	chr5:66206126:G:A	4.31905e-07	-1.02205e-10	-1.34013	9.29422e-07	-1.02205e-10	-1.37243	3.01576e-05	-1.02205e-10	-1.23717
66206203	chr5:66206203:A:G	4.27312e-07	-1.02205e-10	-1.35083	9.18188e-07	-1.02205e-10	-1.38459	2.97677e-05	-1.02205e-10	-1.25018
66206306	chr5:66206306:G:A	4.06995e-07	-1.02205e-10	-1.39954	8.69835e-07	-1.02205e-10	-1.43868	2.41765e-05	-1.02205e-10	-1.45822
66206431	chr5:66206431:A:G	3.44659e-07	-1.02205e-10	-1.56579	7.79513e-07	-1.02205e-10	-1.54832	2.15383e-05	-1.02205e-10	-1.57377
66206673	chr5:66206673:T:C	3.04503e-07	-1.02205e-10	-1.68966	6.7534e-07	-1.02205e-10	-1.69177	1.91627e-05	-1.02205e-10	-1.69064
66206910	chr5:66206910:C:G	4.7822e-07	-1.02205e-10	-1.23827	1.01312e-06	-1.02205e-10	-1.2862	2.80484e-05	-1.02205e-10	-1.30967
66206911	chr5:66206911:T:G	3.18873e-07	-1.02205e-10	-1.64355	6.8889e-07	-1.02205e-10	-1.67191	1.98896e-05	-1.02205e-10	-1.65341
66206912	chr5:66206912:A:G	3.19015e-07	-1.02205e-10	-1.6431	6.89079e-07	-1.02205e-10	-1.67163	1.9897e-05	-1.02205e-10	-1.65304
66207532	chr5:66207532:G:A	3.24674e-07	-1.02205e-10	-1.62552	7.3517e-07	-1.02205e-10	-1.60689	2.05698e-05	-1.02205e-10	-1.61978
66208030	chr5:66208030:A:AT	5.44813e-07	-1.02205e-10	-1.1079	1.25364e-06	-1.02205e-10	-1.07318	3.50302e-05	-1.02205e-10	-1.08739
66208119	chr5:66208119:A:G	2.15374e-07	-1.51744	-0.518523	4.22892e-07	-1.504	-0.655873	1.15314e-05	-1.52594	-0.672587
66208170	chr5:66208170:A:G	3.16431e-07	-1.02205e-10	-1.65124	7.21961e-07	-1.02205e-10	-1.62502	2.05655e-05	-1.02205e-10	-1.61999
66208838	chr5:66208838:G:A	3.18553e-07	-1.02205e-10	-1.64455	6.995e-07	-1.02205e-10	-1.65662	2.09567e-05	-1.02205e-10	-1.60115
66209062	chr5:66209062:C:T	4.40668e-07	-1.02205e-10	-1.32005	8.94081e-07	-1.02205e-10	-1.41119	2.36861e-05	-1.02205e-10	-1.47872
66209099	chr5:66209099:G:A	1.77306e-07	-1.42528	-0.805182	3.65627e-07	-1.37607	-0.929307	9.38338e-06	-1.46676	-0.93791
66209747	chr5:66209747:C:T	4.40982e-07	-1.31934	-7.12552e-10	9.79841e-07	-1.3196	-7.12552e-10	2.94371e-05	-1.26135	-7.12552e-10
66210233	chr5:66210233:G:A	1.33756e-07	-0.975414	-1.53691	3.02983e-07	-0.984333	-1.50898	7.39503e-06	-1.13239	-1.51041
66210417	chr5:66210417:G:A	1.46216e-06	-1.02205e-10	-0.120668	2.30858e-06	-1.02205e-10	-0.462602	6.3461e-05	-1.02205e-10	-0.493181
66210434	chr5:66210434:A:G	1.11885e-07	-1.0023	-1.68857	2.483e-07	-1.00976	-1.68259	6.09082e-06	-1.15398	-1.68284
66210455	chr5:66210455:G:A	4.85568e-07	-1.02205e-10	-1.22302	1.20076e-06	-1.02205e-10	-1.11628	3.47369e-05	-1.02205e-10	-1.0958
66210950	chr5:66210950:GT:G	3.03826e-07	-1.02205e-10	-1.69188	6.76059e-07	-1.02205e-10	-1.69071	1.92781e-05	-1.02205e-10	-1.68464
66211047	chr5:66211047:A:G	3.10365e-07	-1.02205e-10	-1.67059	6.8472e-07	-1.02205e-10	-1.67798	2.02059e-05	-1.02205e-10	-1.63763
66211176	chr5:66211176:A:G	4.50671e-07	-1.02205e-10	-1.2976	9.95839e-07	-1.02205e-10	-1.3034	2.95306e-05	-1.02205e-10	-1.25818
66211374	chr5:66211374:C:T	6.87306e-08	-1.50538	-1.67277	1.48651e-07	-1.51346	-1.69192	4.38421e-06	-1.47606	-1.68954
66211601	chr5:66211601:C:T	3.95508e-07	-1.02205e-10	-1.42817	8.49003e-07	-1.02205e-10	-1.46293	2.36267e-05	-1.02205e-10	-1.48123
66212187	chr5:66212187:C:T	3.10266e-07	-1.02205e-10	-1.67091	6.84542e-07	-1.02205e-10	-1.67824	2.01957e-05	-1.02205e-10	-1.63814
66212850	chr5:66212850:G:A	1.83772e-07	-1.29605	-0.898594	3.53242e-07	-1.37625	-0.963582	1.11545e-05	-1.3077	-0.924058
66212954	chr5:66212954:C:T	3.10306e-07	-1.02205e-10	-1.67078	6.84608e-07	-1.02205e-10	-1.67814	2.01991e-05	-1.02205e-10	-1.63797
66213033	chr5:66213033:C:T	3.10464e-07	-1.02205e-10	-1.67027	6.84902e-07	-1.02205e-10	-1.67771	2.02163e-05	-1.02205e-10	-1.63711
66213145	chr5:66213145:C:G	3.11698e-07	-1.02205e-10	-1.6663	6.87106e-07	-1.02205e-10	-1.6745	2.03415e-05	-1.02205e-10	-1.63094
66213288	chr5:66213288:G:T	5.96792e-07	-1.40447	0.387698	1.18609e-06	-1.35114	0.222573	2.91622e-05	-1.45088	0.180147
66213334	chr5:66213334:C:T	7.83336e-08	-1.4053	-1.64207	1.61431e-07	-1.45596	-1.66695	4.76185e-06	-1.41184	-1.67113
66213337	chr5:66213337:G:A	3.25358e-07	-1.02205e-10	-1.62342	7.00403e-07	-1.02205e-10	-1.65533	1.95603e-05	-1.02205e-10	-1.67011
66213461	chr5:66213461:T:A	3.04191e-07	-1.02205e-10	-1.69068	6.912e-07	-1.02205e-10	-1.66856	1.96734e-05	-1.02205e-10	-1.66434
66213615	chr5:66213615:T:C	1.12393e-06	-1.02205e-10	-0.383756	3.41348e-06	-1.02205e-10	-0.0715013	9.72525e-05	-1.02205e-10	-0.0662944
66213660	chr5:66213660:G:A	1.25313e-07	-1.00961	-1.56792	2.83274e-07	-1.01802	-1.54255	6.95631e-06	-1.15986	-1.54409
66213747	chr5:66213747:C:T	3.8268e-07	-1.02205e-10	-1.46114	8.10314e-07	-1.02205e-10	-1.50957	2.29658e-05	-1.02205e-10	-1.5096
66213981	chr5:66213981:A:G	3.21588e-07	-1.34782	-0.287248	6.82446e-07	-1.29062	-0.390681	1.5558e-05	-1.40557	-0.49346
66214671	chr5:66214671:G:C	1.03643e-07	-1.40387	-1.36351	2.20491e-07	-1.45612	-1.35501	6.56497e-06	-1.4076	-1.35426
66215298	chr5:66215298:G:A	3.10517e-07	-1.02205e-10	-1.6701	6.92863e-07	-1.02205e-10	-1.66616	1.97213e-05	-1.02205e-10	-1.66191
66215526	chr5:66215526:A:G	1.32904e-07	-0.852413	-1.6663	2.93032e-07	-0.86954	-1.65717	7.20461e-06	-1.01028	-1.6586
66215649	chr5:66215649:T:C	1.20063e-07	-1.42335	-1.19697	2.17641e-07	-1.48563	-1.33851	5.88233e-06	-1.50045	-1.37121
66215687	chr5:66215687:T:C	3.05297e-07	-1.02205e-10	-1.68705	6.84484e-07	-1.02205e-10	-1.67832	1.94772e-05	-1.02205e-10	-1.67436
66216083	chr5:66216083:A:G	9.47475e-08	-1.17943	-1.6777	2.08658e-07	-1.19561	-1.67068	5.44496e-06	-1.2785	-1.67042
66216144	chr5:66216144:C:T	9.44257e-08	-1.43584	-1.42469	2.05333e-07	-1.46597	-1.41638	5.93333e-06	-1.44649	-1.41653
66216298	chr5:66216298:T:C	3.68129e-07	-1.02205e-10	-1.49991	8.26274e-07	-1.02205e-10	-1.49006	2.29555e-05	-1.02205e-10	-1.51005
66216479	chr5:66216479:C:T	2.95149e-07	-1.51608	-0.204778	6.99e-07	-1.51235	-0.144985	1.89332e-05	-1.51275	-0.189938
66216523	chr5:66216523:T:C	3.07752e-07	-1.02205e-10	-1.67904	6.80177e-07	-1.02205e-10	-1.68463	1.99154e-05	-1.02205e-10	-1.65211
66216988	chr5:66216988:T:C	1.19004e-06	-1.02205e-10	-0.326596	2.12194e-06	-1.02205e-10	-0.5469	5.54193e-05	-1.02205e-10	-0.628678
66217070	chr5:66217070:G:C	3.07752e-07	-1.02205e-10	-1.67904	6.80177e-07	-1.02205e-10	-1.68463	1.99154e-05	-1.02205e-10	-1.65211
66217387	chr5:66217387:G:T	3.07752e-07	-1.02205e-10	-1.67904	6.80177e-07	-1.02205e-10	-1.68463	1.99154e-05	-1.02205e-10	-1.65211
66217389	chr5:66217389:C:T	3.57887e-07	-1.02205e-10	-1.52812	7.66896e-07	-1.02205e-10	-1.56464	2.26765e-05	-1.02205e-10	-1.52228
66217669	chr5:66217669:C:T	2.56045e-07	-1.51292	-0.350071	6.06896e-07	-1.50864	-0.289985	1.64756e-05	-1.50889	-0.332835
66217715	chr5:66217715:G:T	1.78414e-06	-1.02205e-10	0.078351	3.25115e-06	-1.02205e-10	-0.120223	8.34074e-05	-1.02205e-10	-0.219868
66218032	chr5:66218032:G:A	3.68232e-07	-1.02205e-10	-1.49963	8.26555e-07	-1.02205e-10	-1.48972	2.29629e-05	-1.02205e-10	-1.50973
66218110	chr5:66218110:T:C	8.70075e-07	-0.174228	-0.465533	2.14413e-06	-0.217403	-0.319097	7.20058e-05	-0.132709	-0.23415
66218293	chr5:66218293:T:A	1.62981e-06	-1.02205e-10	-0.0121226	2.98538e-06	-1.02205e-10	-0.205507	7.68018e-05	-1.02205e-10	-0.302377
66218383	chr5:66218383:C:T	3.46717e-07	-1.45261	-0.107219	8.35671e-07	-1.44127	-0.0374871	2.38373e-05	-1.4431	-0.0292535
66218392	chr5:66218392:G:T	3.68381e-07	-1.02205e-10	-1.49922	8.26854e-07	-1.02205e-10	-1.48936	2.29708e-05	-1.02205e-10	-1.50938
66218529	chr5:66218529:G:A	1.67443e-06	-1.02205e-10	0.0148897	3.05884e-06	-1.02205e-10	-0.181196	7.8544e-05	-1.02205e-10	-0.279947
66218582	chr5:66218582:G:A	9.90107e-08	-1.42642	-1.38669	2.15453e-07	-1.45817	-1.37607	6.24365e-06	-1.43736	-1.37468
66218758	chr5:66218758:C:G	4.01026e-07	-1.41431	-7.12552e-10	8.81826e-07	-1.42499	-7.12552e-10	2.49786e-05	-1.42559	-7.12552e-10
66219260	chr5:66219260:G:A	3.05965e-07	-1.02205e-10	-1.68487	6.77337e-07	-1.02205e-10	-1.68882	1.96998e-05	-1.02205e-10	-1.663
66219283	chr5:66219283:A:T	9.80012e-08	-1.19374	-1.62962	2.16357e-07	-1.21201	-1.61805	5.67145e-06	-1.29001	-1.61815
66219987	chr5:66219987:G:A	3.06117e-07	-1.02205e-10	-1.68437	6.77566e-07	-1.02205e-10	-1.68848	1.97195e-05	-1.02205e-10	-1.662
66220287	chr5:66220287:C:T	3.08098e-07	-1.02205e-10	-1.67792	6.8074e-07	-1.02205e-10	-1.68381	1.99526e-05	-1.02205e-10	-1.65025
66220469	chr5:66220469:C:T	5.82106e-07	-1.04169	-7.12552e-10	1.39832e-06	-0.963961	-7.12552e-10	3.32007e-05	-1.14104	-7.12552e-10
66220946	chr5:66220946:G:A	1.88431e-07	-1.51745	-0.652156	4.5113e-07	-1.51412	-0.581115	1.36285e-05	-1.5149	-0.516539
66220998	chr5:66220998:G:A	4.92108e-07	-1.20964	-7.12552e-10	9.79888e-07	-1.31955	-7.12552e-10	3.00123e-05	-1.242	-7.12552e-10
66221323	chr5:66221323:T:C	1.72927e-07	-1.5074	-0.74807	4.21833e-07	-1.50233	-0.660052	1.1904e-05	-1.50327	-0.663459
66221595	chr5:66221595:T:G	3.37871e-07	-1.02205e-10	-1.58567	7.56773e-07	-1.02205e-10	-1.57793	2.08054e-05	-1.02205e-10	-1.60839
66221674	chr5:66221674:A:G	8.86331e-08	-1.24726	-1.67657	1.95385e-07	-1.2624	-1.66962	5.15091e-06	-1.33551	-1.66892
66222153	chr5:66222153:C:T	4.26235e-07	-1.02205e-10	-1.35335	8.99139e-07	-1.02205e-10	-1.40555	2.51082e-05	-1.02205e-10	-1.42041
66222209	chr5:66222209:C:T	3.07752e-07	-1.02205e-10	-1.67904	6.80177e-07	-1.02205e-10	-1.68463	1.99154e-05	-1.02205e-10	-1.65211
66222309	chr5:66222309:C:T	3.29159e-07	-1.49614	-0.115659	7.83685e-07	-1.48923	-0.0537501	2.23624e-05	-1.49009	-0.0461382
66222430	chr5:66222430:A:T	3.11029e-07	-1.02205e-10	-1.66845	6.98522e-07	-1.02205e-10	-1.65802	1.95195e-05	-1.02205e-10	-1.67219
66222533	chr5:66222533:C:T	3.26634e-07	-1.02205e-10	-1.6195	7.04921e-07	-1.02205e-10	-1.6489	2.12042e-05	-1.02205e-10	-1.5894
66222769	chr5:66222769:A:G	3.07757e-07	-1.02205e-10	-1.67903	6.80184e-07	-1.02205e-10	-1.68463	1.99158e-05	-1.02205e-10	-1.65209
66222789	chr5:66222789:G:A	9.98019e-07	-0.502568	-7.12552e-10	2.43269e-06	-0.410235	-7.12552e-10	7.29612e-05	-0.353677	-7.12552e-10
66223330	chr5:66223330:T:C	3.07252e-07	-1.02205e-10	-1.68067	6.79345e-07	-1.02205e-10	-1.68586	1.98572e-05	-1.02205e-10	-1.65504
66223342	chr5:66223342:A:G	3.58528e-07	-1.52633	-7.12552e-10	7.97176e-07	-1.52591	-7.12552e-10	2.27976e-05	-1.51695	-7.12552e-10
66223407	chr5:66223407:TTAAC:T	3.90211e-07	-1.44165	-7.12552e-10	8.84041e-07	-1.42248	-7.12552e-10	2.52997e-05	-1.41281	-7.12552e-10
66223598	chr5:66223598:T:C	2.4274e-07	-1.4886	-0.427747	5.91635e-07	-1.48235	-0.341749	1.60624e-05	-1.48338	-0.38374
66223670	chr5:66223670:A:G	3.32129e-07	-1.02205e-10	-1.60282	7.41167e-07	-1.02205e-10	-1.59876	2.15312e-05	-1.02205e-10	-1.5741
66224025	chr5:66224025:G:A	2.38477e-07	-1.51407	-0.420004	5.75151e-07	-1.51025	-0.342101	1.56369e-05	-1.51029	-0.383688
66224069	chr5:66224069:C:T	1.33603e-06	-1.02205e-10	-0.210885	2.15342e-06	-1.02205e-10	-0.532177	5.93857e-05	-1.02205e-10	-0.559553
66225223	chr5:66225223:G:A	3.95396e-07	-1.02205e-10	-1.42845	8.48143e-07	-1.02205e-10	-1.46394	2.28679e-05	-1.02205e-10	-1.51387
66225381	chr5:66225381:G:A	3.0415e-07	-1.02205e-10	-1.69082	6.77073e-07	-1.02205e-10	-1.68921	1.92301e-05	-1.02205e-10	-1.68713
66225545	chr5:66225545:T:C	3.19337e-07	-1.02205e-10	-1.64209	7.01258e-07	-1.02205e-10	-1.65411	1.9528e-05	-1.02205e-10	-1.67176
66225833	chr5:66225833:C:T	1.48902e-06	-1.02205e-10	-0.10247	3.43816e-06	-1.02205e-10	-0.0642966	8.70476e-05	-1.02205e-10	-0.177151
66225854	chr5:66225854:C:T	1.06295e-06	-1.02205e-10	-0.439539	3.20599e-06	-1.02205e-10	-0.134212	9.0547e-05	-1.02205e-10	-0.137736
66226085	chr5:66226085:C:T	3.83355e-07	-1.02205e-10	-1.45938	8.66897e-07	-1.02205e-10	-1.44207	2.33426e-05	-1.02205e-10	-1.49333
66226177	chr5:66226177:C:T	2.77697e-07	-1.27781	-0.503998	4.97662e-07	-1.39612	-0.600942	1.52764e-05	-1.30446	-0.612832
66226222	chr5:66226222:T:G	4.16268e-07	-1.3981	0.0210912	9.87632e-07	-1.38642	0.0747442	2.8089e-05	-1.38785	0.0796229
66226223	chr5:66226223:C:G	5.75239e-07	-1.02205e-10	-1.05355	1.41681e-06	-1.02205e-10	-0.950827	4.35496e-05	-1.02205e-10	-0.869705
66226693	chr5:66226693:CATTG:C	3.07072e-07	-1.02205e-10	-1.68126	6.79001e-07	-1.02205e-10	-1.68636	1.98293e-05	-1.02205e-10	-1.65645
66227060	chr5:66227060:C:T	4.82843e-07	-1.48167	0.25302	1.14191e-06	-1.47361	0.307084	3.20715e-05	-1.47487	0.299232
66227169	chr5:66227169:C:G	4.83666e-07	-1.02205e-10	-1.22694	1.11071e-06	-1.02205e-10	-1.19423	3.13323e-05	-1.02205e-10	-1.19896
66227198	chr5:66227198:T:C	4.74092e-07	-1.02205e-10	-1.24694	1.08868e-06	-1.02205e-10	-1.21427	3.07027e-05	-1.02205e-10	-1.21925
66227502	chr5:66227502:A:G	1.03554e-07	-1.40688	-1.36136	2.24659e-07	-1.44056	-1.35184	6.52432e-06	-1.41915	-1.34892
66227534	chr5:66227534:A:G	1.79748e-06	-1.02205e-10	0.0858024	3.27397e-06	-1.02205e-10	-0.113228	8.39701e-05	-1.02205e-10	-0.213144
66227715	chr5:66227715:A:G	3.0687e-07	-1.02205e-10	-1.68192	6.78669e-07	-1.02205e-10	-1.68685	1.98045e-05	-1.02205e-10	-1.6577
66227727	chr5:66227727:GT:G	4.13429e-07	-1.02205e-10	-1.38385	9.46335e-07	-1.02205e-10	-1.35439	2.53389e-05	-1.02205e-10	-1.41127
66227729	chr5:66227729:T:G	4.12619e-07	-1.02205e-10	-1.38581	9.44302e-07	-1.02205e-10	-1.35654	2.52892e-05	-1.02205e-10	-1.41323
66227974	chr5:66227974:G:A	4.76205e-07	-1.47653	0.234034	1.12756e-06	-1.46801	0.288832	3.16341e-05	-1.46921	0.279844
66227988	chr5:66227988:C:G	4.94333e-07	-1.20513	-7.12552e-10	1.0955e-06	-1.20802	-7.12552e-10	3.31951e-05	-1.1412	-7.12552e-10
66228057	chr5:66228057:C:A	4.90013e-07	-1.47733	0.263419	1.15871e-06	-1.46885	0.316927	3.24981e-05	-1.47006	0.30764
66228116	chr5:66228116:G:A	8.60218e-07	-1.02205e-10	-0.651154	2.46603e-06	-1.02205e-10	-0.396625	7.02955e-05	-1.02205e-10	-0.390897
66228282	chr5:66228282:A:G	3.16443e-07	-1.02205e-10	-1.6512	7.00366e-07	-1.02205e-10	-1.65539	1.95217e-05	-1.02205e-10	-1.67208
66228430	chr5:66228430:G:A	3.14762e-07	-1.02205e-10	-1.65652	6.88573e-07	-1.02205e-10	-1.67237	1.92828e-05	-1.02205e-10	-1.68439
66228919	chr5:66228919:T:C	4.26306e-07	-1.02205e-10	-1.35318	9.90901e-07	-1.02205e-10	-1.30837	2.59844e-05	-1.02205e-10	-1.38611
66229242	chr5:66229242:T:A	4.12069e-07	-1.38715	-7.12552e-10	1.10825e-06	-1.19645	-7.12552e-10	2.85834e-05	-1.29078	-7.12552e-10
66229628	chr5:66229628:T:A	7.15135e-08	-1.46264	-1.67581	1.55465e-07	-1.48589	-1.67468	4.4545e-06	-1.47084	-1.67885
66229733	chr5:66229733:A:G	7.16864e-08	-1.4967	-1.63934	1.66815e-07	-1.5036	-1.5865	5.14315e-06	-1.46347	-1.54247
66229765	chr5:66229765:C:T	5.96044e-07	-1.01803	-7.12552e-10	1.2911e-06	-1.04374	-7.12552e-10	3.70248e-05	-1.03202	-7.12552e-10
66229890	chr5:66229890:C:T	3.6092e-07	-1.02205e-10	-1.51969	8.1677e-07	-1.02205e-10	-1.50163	2.23618e-05	-1.02205e-10	-1.53625
66230003	chr5:66230003:G:A	5.09808e-07	-1.02205e-10	-1.17431	1.21904e-06	-1.02205e-10	-1.10117	3.19478e-05	-1.02205e-10	-1.1795
66230321	chr5:66230321:T:C	3.61709e-07	-1.02205e-10	-1.5175	7.74829e-07	-1.02205e-10	-1.55435	2.30219e-05	-1.02205e-10	-1.50716
66230677	chr5:66230677:A:G	1.60786e-07	-1.38023	-0.948031	3.24414e-07	-1.41895	-1.00602	9.62855e-06	-1.39629	-0.982586
66230720	chr5:66230720:A:G	1.02356e-07	-1.25319	-1.52669	2.24681e-07	-1.26638	-1.52592	5.7247e-06	-1.33874	-1.56008
66230948	chr5:66230948:T:C	1.49746e-06	-1.02205e-10	-0.0968135	3.66965e-06	-1.02205e-10	0.000864529	0.000103656	-1.02205e-10	-0.00252846
66231038	chr5:66231038:A:G	5.3843e-07	-1.38142	0.26174	1.27021e-06	-1.3672	0.307156	3.48646e-05	-1.36987	0.277737
66231277	chr5:66231277:A:G	1.01666e-06	-1.02205e-10	-0.484059	1.69256e-06	-1.02205e-10	-0.77299	4.64845e-05	-1.02205e-10	-0.804486
66231818	chr5:66231818:C:G	4.55901e-06	-1.52497	2.5415	1.01989e-05	-1.52192	2.54497	0.000297696	-1.50977	2.56224
66232083	chr5:66232083:A:G	9.2335e-08	-1.19382	-1.68909	2.01537e-07	-1.20932	-1.69169	5.26639e-06	-1.29026	-1.692
66232302	chr5:66232302:G:T	1.23928e-07	-1.19212	-1.39652	2.70157e-07	-1.20765	-1.40033	6.79866e-06	-1.28796	-1.43892
66232332	chr5:66232332:G:A	1.57233e-06	-1.02205e-10	-0.0480277	3.86638e-06	-1.02205e-10	0.0530869	0.000109258	-1.02205e-10	0.0501027
66232624	chr5:66232624:A:G	1.50049e-06	-1.02205e-10	-0.094791	3.4424e-06	-1.02205e-10	-0.0630652	8.80154e-05	-1.02205e-10	-0.166094
66232954	chr5:66232954:G:A	6.21473e-07	-1.02205e-10	-0.976249	1.41479e-06	-1.02205e-10	-0.952249	4.20563e-05	-1.02205e-10	-0.904596
66233433	chr5:66233433:A:G	7.16595e-08	-1.52047	-1.61595	1.49199e-07	-1.52368	-1.67803	4.28599e-06	-1.50269	-1.68556
66233568	chr5:66233568:T:C	4.82625e-07	-1.02205e-10	-1.2291	1.16754e-06	-1.02205e-10	-1.14434	3.29847e-05	-1.02205e-10	-1.14756
66233790	chr5:66233790:T:C	7.49472e-07	-1.02205e-10	-0.788971	2.16874e-06	-1.02205e-10	-0.525086	6.20555e-05	-1.02205e-10	-0.515577
66233832	chr5:66233832:T:A	3.68398e-07	-1.02205e-10	-1.49918	8.23633e-07	-1.02205e-10	-1.49326	2.39782e-05	-1.02205e-10	-1.46646
66234606	chr5:66234606:T:G	1.12503e-07	-1.27713	-1.40824	2.58325e-07	-1.20846	-1.44431	7.19922e-06	-1.25668	-1.41295
66234626	chr5:66234626:C:T	9.79548e-08	-1.31941	-1.50442	2.27457e-07	-1.24917	-1.53086	6.27538e-06	-1.29935	-1.50762
66234813	chr5:66234813:G:A	3.71757e-07	-1.4901	-7.12552e-10	8.50148e-07	-1.46158	-7.12552e-10	2.36152e-05	-1.48171	-7.12552e-10
66234851	chr5:66234851:T:C	9.52406e-08	-1.41752	-1.43441	2.3871e-07	-1.39879	-1.33295	6.54486e-06	-1.44043	-1.3245
66234901	chr5:66234901:G:A	9.96566e-08	-1.31395	-1.49266	2.34548e-07	-1.28342	-1.4659	6.87773e-06	-1.29134	-1.42398
66235703	chr5:66235703:C:T	1.30862e-07	-1.29278	-1.24141	3.47616e-07	-1.35349	-1.0024	1.0613e-05	-1.2819	-0.99963
66235902	chr5:66235902:C:T	1.06628e-06	-1.02205e-10	-0.436408	2.20012e-06	-1.02205e-10	-0.510721	5.77055e-05	-1.02205e-10	-0.588253
66236579	chr5:66236579:C:G	2.42832e-07	-0.227481	-1.68849	5.16475e-07	-0.281929	-1.67803	1.85695e-05	-0.0446191	-1.67747
66236657	chr5:66236657:G:A	6.11367e-07	-1.02205e-10	-0.992643	1.24253e-06	-1.02205e-10	-1.08208	3.51823e-05	-1.02205e-10	-1.08306
66236677	chr5:66236677:G:A	3.89728e-07	-1.06085	-0.382042	9.73977e-07	-0.980215	-0.345386	2.49143e-05	-1.06243	-0.36573
66236866	chr5:66236866:T:C	7.48467e-08	-1.50154	-1.59136	1.60262e-07	-1.52492	-1.60526	4.759e-06	-1.4877	-1.59587
66237827	chr5:66237827:C:T	9.84358e-08	-1.18774	-1.63119	2.32179e-07	-1.12546	-1.63402	6.08053e-06	-1.20146	-1.63705
66238037	chr5:66238037:T:C	7.97193e-08	-1.5224	-1.50743	1.94972e-07	-1.52621	-1.40792	5.85855e-06	-1.51539	-1.36032
66238466	chr5:66238466:A:T	1.81618e-06	-1.02205e-10	0.0961479	3.20989e-06	-1.02205e-10	-0.132996	8.48307e-05	-1.02205e-10	-0.202948
66238470	chr5:66238470:A:G	3.58521e-07	-1.52635	-7.12552e-10	7.9684e-07	-1.52633	-7.12552e-10	2.25848e-05	-1.52633	-7.12552e-10
66238959	chr5:66238959:CT:C	1.214e-07	-1.10766	-1.50158	2.2826e-07	-1.26024	-1.51627	7.18523e-06	-1.19143	-1.48014
66239230	chr5:66239230:T:C	3.37e-07	-1.02205e-10	-1.58826	7.37649e-07	-1.02205e-10	-1.60352	2.11865e-05	-1.02205e-10	-1.59024
66239820	chr5:66239820:C:T	1.1698e-06	-1.33993	0.996176	1.95964e-06	-1.37289	0.746414	4.94808e-05	-1.32677	0.58475
66240525	chr5:66240525:G:A	1.88255e-07	-0.747921	-1.42262	3.12804e-07	-0.99618	-1.46523	1.08563e-05	-0.816224	-1.44264
66240605	chr5:66240605:A:G	3.53294e-07	-1.02205e-10	-1.54104	7.70502e-07	-1.02205e-10	-1.55995	2.37193e-05	-1.02205e-10	-1.47732
66240655	chr5:66240655:C:T	4.26055e-07	-1.02205e-10	-1.35377	1.16779e-06	-1.02205e-10	-1.14412	3.30785e-05	-1.02205e-10	-1.14472
66240852	chr5:66240852:GAGAA:G	1.28537e-07	-1.46652	-1.0856	2.89572e-07	-1.43674	-1.10184	8.13926e-06	-1.45859	-1.08832
66241249	chr5:66241249:A:T	3.11769e-07	-0.0212133	-1.64486	6.13758e-07	-0.118927	-1.66846	1.88937e-05	-0.0298487	-1.67493
66241369	chr5:66241369:A:G	2.06437e-07	-1.52527	-0.553077	3.56715e-07	-1.52501	-0.805038	9.15253e-06	-1.52508	-0.904497
66241784	chr5:66241784:C:CT	3.76636e-06	-1.02205e-10	0.825525	6.64276e-06	-1.02205e-10	0.594295	0.000161506	-1.02205e-10	0.440939
66241878	chr5:66241878:T:C	1.77232e-06	-1.02205e-10	0.071706	3.57725e-06	-1.02205e-10	-0.0246376	0.000104254	-1.02205e-10	0.0032262
66241989	chr5:66241989:G:A	4.56385e-07	-1.285	-7.12552e-10	1.05613e-06	-1.24462	-7.12552e-10	3.25387e-05	-1.16118	-7.12552e-10
66242795	chr5:66242795:A:T	2.68509e-06	-1.02205e-10	0.487129	7.09223e-06	-1.02205e-10	0.659767	0.000227465	-1.02205e-10	0.783392
66242963	chr5:66242963:T:C	1.37515e-07	-0.793401	-1.69121	3.08878e-07	-0.785976	-1.68806	7.46017e-06	-0.956594	-1.67743
66243162	chr5:66243162:T:C	3.03793e-07	-1.02205e-10	-1.69199	6.78327e-07	-1.02205e-10	-1.68736	1.9463e-05	-1.02205e-10	-1.67509
66243695	chr5:66243695:T:C	9.78454e-07	-1.02205e-10	-0.522367	2.01643e-06	-1.02205e-10	-0.597904	6.28265e-05	-1.02205e-10	-0.503228
66244019	chr5:66244019:T:C	1.2482e-07	-1.38755	-1.19392	2.84474e-07	-1.43252	-1.12383	7.10266e-06	-1.49102	-1.19212
66244386	chr5:66244386:C:T	3.09659e-07	-1.02205e-10	-1.67287	6.85901e-07	-1.02205e-10	-1.67625	2.03217e-05	-1.02205e-10	-1.63192
66244678	chr5:66244678:T:C	3.59757e-07	-1.52291	-7.12552e-10	7.97759e-07	-1.52518	-7.12552e-10	2.2833e-05	-1.5154	-7.12552e-10
66244710	chr5:66244710:C:T	7.1036e-07	0.317717	-1.16028	1.22284e-06	0.268072	-1.36613	3.9703e-05	0.390078	-1.35226
66244954	chr5:66244954:C:A	1.9533e-07	-0.473965	-1.65968	4.44931e-07	-0.457304	-1.65176	1.10272e-05	-0.609	-1.63424
66245152	chr5:66245152:A:G	9.64549e-08	-1.46682	-1.37245	2.0051e-07	-1.46941	-1.43671	5.10128e-06	-1.52003	-1.49409
66245586	chr5:66245586:A:G	2.12738e-07	-0.959237	-1.08904	4.05675e-07	-0.975218	-1.22622	1.35644e-05	-0.857632	-1.17852
66245655	chr5:66245655:G:A	3.20973e-07	0.0236215	-1.6606	5.18485e-07	-0.276667	-1.67941	2.0529e-05	0.0423355	-1.6641
66246140	chr5:66246140:C:T	3.05447e-07	-1.02205e-10	-1.68656	6.77655e-07	-1.02205e-10	-1.68835	1.98751e-05	-1.02205e-10	-1.65414
66246416	chr5:66246416:G:A	3.05273e-07	-1.02205e-10	-1.68713	6.77333e-07	-1.02205e-10	-1.68882	1.98437e-05	-1.02205e-10	-1.65572
66246691	chr5:66246691:G:A	2.58907e-07	-0.204891	-1.64698	5.91506e-07	-0.18739	-1.63693	1.44465e-05	-0.356432	-1.61672
66246820	chr5:66246820:T:A	2.64644e-07	-0.188593	-1.64136	6.04185e-07	-0.172581	-1.63053	1.47847e-05	-0.340671	-1.60934
66246924	chr5:66246924:C:T	2.21794e-07	-1.50987	-0.496723	4.50948e-07	-1.50896	-0.58668	1.15932e-05	-1.52341	-0.669784
66247223	chr5:66247223:G:A	3.05645e-07	-1.02205e-10	-1.68592	6.88504e-07	-1.02205e-10	-1.67247	1.93113e-05	-1.02205e-10	-1.68291
66247239	chr5:66247239:C:T	1.5287e-07	-0.690623	-1.68813	3.42243e-07	-0.680437	-1.69103	8.15298e-06	-0.861374	-1.68385
66247283	chr5:66247283:C:T	1.40936e-07	-0.770538	-1.6895	3.15817e-07	-0.76087	-1.69096	7.60589e-06	-0.931924	-1.68276
66247484	chr5:66247484:A:C	8.50651e-08	-1.43298	-1.53194	1.89918e-07	-1.43597	-1.52443	4.83006e-06	-1.50361	-1.56513
66247744	chr5:66247744:T:C	2.5631e-07	-0.182703	-1.67925	5.82063e-07	-0.166374	-1.67404	1.41386e-05	-0.334259	-1.66044
66247976	chr5:66247976:ACTT:A	2.18007e-07	-0.333441	-1.69037	4.93398e-07	-0.313919	-1.69175	1.1869e-05	-0.478416	-1.69126
66248201	chr5:66248201:A:G	3.68498e-07	-1.4989	-7.12552e-10	8.08335e-07	-1.51201	-7.12552e-10	2.4939e-05	-1.42717	-7.12552e-10
66248324	chr5:66248324:A:G	2.14719e-07	-0.427584	-1.61143	4.57274e-07	-0.411707	-1.67	1.02971e-05	-0.626248	-1.6855
66248781	chr5:66248781:T:C	7.84114e-08	-1.35941	-1.68696	1.63215e-07	-1.43174	-1.68019	4.68707e-06	-1.41492	-1.68388
66249008	chr5:66249008:T:C	2.13883e-07	-0.389509	-1.6534	4.92898e-07	-0.372019	-1.63467	1.2162e-05	-0.530732	-1.61455
66249399	chr5:66249399:A:G	6.91264e-07	0.431966	-1.30178	1.23993e-06	0.392004	-1.47618	3.80305e-05	0.509615	-1.51483
66249426	chr5:66249426:A:G	2.2132e-07	-0.344398	-1.66433	5.10123e-07	-0.324094	-1.64824	1.24712e-05	-0.489849	-1.63034
66249497	chr5:66249497:G:A	2.15856e-07	-0.360394	-1.67333	4.96371e-07	-0.339443	-1.66022	1.21183e-05	-0.503944	-1.64494
66249836	chr5:66249836:T:G	9.52566e-07	-0.152988	-0.396193	2.46205e-06	-0.116376	-0.281862	7.93456e-05	0.0821623	-0.351955
66249837	chr5:66249837:T:C	3.17587e-07	-1.02205e-10	-1.64759	6.98188e-07	-1.02205e-10	-1.6585	1.97509e-05	-1.02205e-10	-1.66041
66250016	chr5:66250016:C:T	3.34206e-07	-1.02205e-10	-1.59658	6.96385e-07	-1.02205e-10	-1.66109	2.01544e-05	-1.02205e-10	-1.64019
66250202	chr5:66250202:CATT:C	3.07678e-07	-1.02205e-10	-1.67929	6.89483e-07	-1.02205e-10	-1.67105	2.05287e-05	-1.02205e-10	-1.62178
66250240	chr5:66250240:C:T	2.20574e-07	-0.352224	-1.65988	5.082e-07	-0.33327	-1.64284	1.24833e-05	-0.494269	-1.62495
66250421	chr5:66250421:C:T	1.53536e-06	-0.0720472	0.00022903	4.45385e-06	-0.0323129	0.22685	0.000140771	0.171161	0.132365
66250461	chr5:66250461:G:A	7.9348e-08	-1.43819	-1.59631	1.74836e-07	-1.43968	-1.60345	4.50519e-06	-1.50673	-1.63164
66250554	chr5:66250554:G:A	2.07601e-07	-0.406458	-1.66627	4.7768e-07	-0.387181	-1.65087	1.176e-05	-0.544556	-1.63435
66251300	chr5:66251300:A:G	1.46677e-06	-0.151523	0.0339981	4.25766e-06	-0.112813	0.262299	0.00013373	0.0850626	0.167155
66251308	chr5:66251308:C:T	3.10175e-07	0.0158824	-1.68709	6.64037e-07	-0.0228158	-1.68584	2.12128e-05	0.0920379	-1.68104
66251443	chr5:66251443:G:A	9.67697e-07	-1.02205e-10	-0.533421	2.01526e-06	-1.02205e-10	-0.598486	6.394e-05	-1.02205e-10	-0.48566
66251621	chr5:66251621:T:C	3.50333e-07	-0.0659724	-1.48348	5.34594e-07	-0.358135	-1.56735	2.13165e-05	-0.0521152	-1.53201
66251779	chr5:66251779:C:T	4.65159e-06	-1.02205e-10	1.03662	1.22934e-05	-1.02205e-10	1.20983	0.000376891	-1.02205e-10	1.28835
66252101	chr5:66252101:G:A	2.01161e-07	-0.437556	-1.66668	4.63488e-07	-0.416691	-1.65152	1.14149e-05	-0.573529	-1.63516
66252589	chr5:66252589:T:A	1.38441e-06	-0.194328	0.0190201	4.01141e-06	-0.15649	0.246399	0.000125713	0.038778	0.151618
66252723	chr5:66252723:G:A	2.04085e-06	-1.02205e-10	0.212783	4.54715e-06	-1.02205e-10	0.215268	0.000154148	-1.02205e-10	0.394305
66252791	chr5:66252791:CTTTAA:C	2.08694e-07	-0.450376	-1.6171	4.85583e-07	-0.43182	-1.58982	1.20947e-05	-0.586023	-1.56482
66252867	chr5:66252867:G:A	4.46472e-07	-1.30696	-7.12552e-10	9.7026e-07	-1.32942	-7.12552e-10	2.80589e-05	-1.3093	-7.12552e-10
66253487	chr5:66253487:A:C	7.07562e-08	-1.4639	-1.6852	1.50844e-07	-1.50492	-1.68583	4.32304e-06	-1.49616	-1.68349
66253760	chr5:66253760:T:G	1.06182e-07	-1.38728	-1.3559	2.27223e-07	-1.45362	-1.32743	6.6337e-06	-1.43557	-1.31587
66253863	chr5:66253863:T:C	8.13046e-07	-1.02205e-10	-0.707553	1.69528e-06	-1.02205e-10	-0.771383	5.29675e-05	-1.02205e-10	-0.673927
66254082	chr5:66254082:C:T	1.33864e-06	-1.02205e-10	-0.208931	2.37691e-06	-1.02205e-10	-0.43343	7.08984e-05	-1.02205e-10	-0.382357
66254105	chr5:66254105:G:A	2.08384e-07	-0.460935	-1.60802	4.84474e-07	-0.443133	-1.58079	1.21022e-05	-0.595993	-1.55422
66254286	chr5:66254286:G:A	2.25526e-07	-0.307535	-1.68237	5.10513e-07	-0.338693	-1.63288	1.61338e-05	-0.241319	-1.62137
66254406	chr5:66254406:A:C	1.40315e-07	-0.774445	-1.69001	3.19853e-07	-0.758948	-1.68018	7.73623e-06	-0.935285	-1.66241
66254856	chr5:66254856:C:T	3.13146e-07	-1.02205e-10	-1.66167	7.03553e-07	-1.02205e-10	-1.65084	2.13226e-05	-1.02205e-10	-1.58384
66254947	chr5:66254947:C:A	2.10752e-07	-0.424429	-1.63323	4.87432e-07	-0.406731	-1.61111	1.20716e-05	-0.562561	-1.59019
66255015	chr5:66255015:A:T	2.05292e-07	-0.444269	-1.63964	4.74108e-07	-0.4269	-1.61865	1.17497e-05	-0.58103	-1.59875
66255052	chr5:66255052:A:C	7.6238e-08	-1.44251	-1.63197	1.67854e-07	-1.44409	-1.6398	4.36731e-06	-1.5088	-1.66066
66255220	chr5:66255220:G:C	2.5433e-07	-0.19121	-1.6785	5.40155e-07	-0.224004	-1.69113	1.69704e-05	-0.12301	-1.68912
66255599	chr5:66255599:AC:A	2.08217e-07	-0.432567	-1.63719	4.82383e-07	-0.414397	-1.61385	1.19573e-05	-0.57042	-1.59185
66255773	chr5:66255773:T:C	2.16031e-07	-0.402623	-1.63029	5.00936e-07	-0.385153	-1.60536	1.24191e-05	-0.542044	-1.58233
66256153	chr5:66256153:A:G	3.06564e-07	-1.02205e-10	-1.68291	6.8551e-07	-1.02205e-10	-1.67682	2.03289e-05	-1.02205e-10	-1.63156
66256288	chr5:66256288:G:A	3.76186e-07	-1.02205e-10	-1.47826	8.20737e-07	-1.02205e-10	-1.49679	2.26919e-05	-1.02205e-10	-1.5216
66256404	chr5:66256404:G:A	5.80862e-07	-1.04383	-7.12552e-10	1.23596e-06	-1.08738	-7.12552e-10	3.65741e-05	-1.04426	-7.12552e-10
66256501	chr5:66256501:T:G	3.57432e-07	-1.02205e-10	-1.5294	7.83251e-07	-1.02205e-10	-1.54354	2.16617e-05	-1.02205e-10	-1.56806
66256647	chr5:66256647:C:T	2.09743e-07	-0.40518	-1.65728	4.82111e-07	-0.387525	-1.64129	1.18855e-05	-0.545249	-1.62304
66256923	chr5:66256923:C:T	2.74497e-07	-0.102081	-1.69132	6.07514e-07	-0.138422	-1.65919	1.93955e-05	-0.0291574	-1.64941
66257259	chr5:66257259:A:G	4.59312e-07	0.282861	-1.56147	6.78086e-07	-0.142162	-1.54555	3.01898e-05	0.309681	-1.54578
66257339	chr5:66257339:G:A	3.4529e-07	-1.02205e-10	-1.56396	7.58966e-07	-1.02205e-10	-1.57503	2.10278e-05	-1.02205e-10	-1.59776
66257383	chr5:66257383:G:T	7.50118e-08	-1.453	-1.6377	1.65779e-07	-1.45475	-1.64159	4.34131e-06	-1.51344	-1.66199
66257445	chr5:66257445:G:A	3.64469e-07	-1.02205e-10	-1.5099	7.96533e-07	-1.02205e-10	-1.52672	2.20747e-05	-1.02205e-10	-1.54918
66257487	chr5:66257487:A:C	7.78743e-08	-1.38922	-1.66402	1.64497e-07	-1.45399	-1.6501	4.70224e-06	-1.43891	-1.65666
66257491	chr5:66257491:C:T	3.41694e-07	-1.02205e-10	-1.57442	7.40205e-07	-1.02205e-10	-1.60006	2.12716e-05	-1.02205e-10	-1.58623
66257803	chr5:66257803:G:A	3.35745e-07	0.0194708	-1.61146	5.31284e-07	-0.277283	-1.65441	2.12873e-05	0.0401863	-1.62568
66257838	chr5:66257838:C:T	3.19677e-07	-1.02205e-10	-1.64103	6.91665e-07	-1.02205e-10	-1.66789	1.94029e-05	-1.02205e-10	-1.67818
66258111	chr5:66258111:C:G	2.05766e-07	-0.423976	-1.65763	4.72741e-07	-0.406532	-1.64191	1.16693e-05	-0.562573	-1.62407
66258398	chr5:66258398:C:A	2.17211e-07	-0.384681	-1.64279	5.01008e-07	-0.367185	-1.62318	1.23803e-05	-0.525676	-1.60182
66258713	chr5:66258713:A:G	3.03876e-07	-1.02205e-10	-1.69172	6.75192e-07	-1.02205e-10	-1.69199	1.91739e-05	-1.02205e-10	-1.69005
66259485	chr5:66259485:G:A	1.10692e-06	-0.427889	0.0288827	3.16961e-06	-0.395728	0.250104	9.78215e-05	-0.215732	0.15527
66259518	chr5:66259518:C:T	2.32024e-07	-0.278169	-1.68333	3.93147e-07	-0.540805	-1.692	1.48029e-05	-0.260218	-1.68856
66260029	chr5:66260029:G:A	2.29152e-07	-0.283909	-1.69005	4.97886e-07	-0.316445	-1.68017	1.56843e-05	-0.216591	-1.67436
66260220	chr5:66260220:AGTTT:A	7.77366e-08	-1.41911	-1.6359	1.71745e-07	-1.42098	-1.64	4.41694e-06	-1.4973	-1.66086
66260245	chr5:66260245:A:C	4.32274e-07	0.238968	-1.57825	6.43093e-07	-0.177392	-1.56331	2.83831e-05	0.264444	-1.56226
66260527	chr5:66260527:G:T	2.20225e-07	-0.369539	-1.64415	5.07569e-07	-0.351798	-1.62556	1.25223e-05	-0.511624	-1.60447
66260791	chr5:66260791:G:A	3.92172e-07	-1.02205e-10	-1.43664	8.54721e-07	-1.02205e-10	-1.45621	2.35919e-05	-1.02205e-10	-1.4827
66260933	chr5:66260933:C:T	3.24997e-07	-1.02205e-10	-1.62452	7.12415e-07	-1.02205e-10	-1.63833	2.01359e-05	-1.02205e-10	-1.6411
66261149	chr5:66261149:C:A	3.7697e-07	-1.02205e-10	-1.47618	7.99376e-07	-1.02205e-10	-1.52316	2.15515e-05	-1.02205e-10	-1.57316
66261593	chr5:66261593:G:A	3.65959e-07	0.157623	-1.66344	5.86031e-07	-0.147527	-1.68609	2.33194e-05	0.179503	-1.67382
66261607	chr5:66261607:A:C	7.6573e-08	-1.44149	-1.62861	1.69066e-07	-1.44342	-1.63328	4.39073e-06	-1.50842	-1.65569
66262548	chr5:66262548:G:A	2.60971e-07	-0.245854	-1.59808	6.08167e-07	-0.224615	-1.57192	1.49165e-05	-0.396693	-1.54445
66262848	chr5:66262848:C:T	1.92183e-07	-0.461911	-1.68798	4.36824e-07	-0.445089	-1.68237	1.06969e-05	-0.600994	-1.67266
66262858	chr5:66262858:G:A	2.07202e-06	-1.02205e-10	0.227937	4.59412e-06	-1.02205e-10	0.225544	0.000156139	-1.02205e-10	0.407138
66262881	chr5:66262881:A:G	2.47033e-07	-0.217409	-1.68141	5.28634e-07	-0.247168	-1.68952	1.65769e-05	-0.149036	-1.68656
66262951	chr5:66262951:C:T	1.61135e-07	-1.2105	-1.1156	3.59729e-07	-1.17031	-1.15132	9.58415e-06	-1.24583	-1.13767
66262993	chr5:66262993:C:T	2.51889e-07	-0.193542	-1.68581	5.40615e-07	-0.227717	-1.68656	1.70785e-05	-0.123342	-1.68244
66263095	chr5:66263095:G:A	3.09673e-07	-1.02205e-10	-1.67282	6.94201e-07	-1.02205e-10	-1.66423	2.08427e-05	-1.02205e-10	-1.6066
66263277	chr5:66263277:G:A	1.96753e-07	-0.440631	-1.68576	4.42525e-07	-0.478332	-1.63616	1.39492e-05	-0.382736	-1.62545
66263370	chr5:66263370:A:T	4.49073e-07	-1.02205e-10	-1.30116	9.94443e-07	-1.02205e-10	-1.3048	2.71094e-05	-1.02205e-10	-1.34373
66263409	chr5:66263409:ATTTAGAAT:A	6.14027e-07	-1.02205e-10	-0.988302	1.36417e-06	-1.02205e-10	-0.988685	4.2619e-05	-1.02205e-10	-0.891307
66263463	chr5:66263463:T:C	3.64385e-07	0.159454	-1.66958	5.81113e-07	-0.153723	-1.68832	2.32023e-05	0.178998	-1.67835
66263653	chr5:66263653:T:C	6.70195e-08	-1.51905	-1.6843	1.53414e-07	-1.49106	-1.68279	4.29146e-06	-1.5017	-1.68528
66263711	chr5:66263711:T:C	2.65082e-07	-0.152785	-1.67552	5.6243e-07	-0.18329	-1.69143	1.76572e-05	-0.0828112	-1.68965
66263924	chr5:66263924:G:A	4.02592e-07	-1.02205e-10	-1.41042	8.74765e-07	-1.02205e-10	-1.43303	2.4117e-05	-1.02205e-10	-1.46069
66264456	chr5:66264456:A:C	7.65101e-08	-1.52633	-1.54458	1.74472e-07	-1.51535	-1.52987	4.94706e-06	-1.52068	-1.52413
66264582	chr5:66264582:T:C	3.17825e-07	-1.02205e-10	-1.64684	6.76645e-07	-1.02205e-10	-1.68984	1.94101e-05	-1.02205e-10	-1.67781
66265066	chr5:66265066:T:C	1.51633e-06	-1.02205e-10	-0.0842893	2.96298e-06	-1.02205e-10	-0.213039	7.36312e-05	-1.02205e-10	-0.344536
66265284	chr5:66265284:G:A	5.53346e-07	-1.02205e-10	-1.09236	1.14005e-06	-1.02205e-10	-1.16816	3.0418e-05	-1.02205e-10	-1.22857
66265697	chr5:66265697:G:A	1.43084e-06	-0.180031	0.0377054	4.11809e-06	-0.142455	0.258611	0.000129029	0.053861	0.162574
66266240	chr5:66266240:G:A	7.59427e-08	-1.42653	-1.65183	1.67894e-07	-1.42819	-1.65546	4.34897e-06	-1.50115	-1.67252
66266461	chr5:66266461:T:C	5.83867e-07	-1.03867	-7.12552e-10	1.21439e-06	-1.10499	-7.12552e-10	3.55033e-05	-1.07398	-7.12552e-10
66266520	chr5:66266520:G:A	7.7252e-07	-1.02205e-10	-0.758683	1.71675e-06	-1.02205e-10	-0.758797	5.42525e-05	-1.02205e-10	-0.649957
66266899	chr5:66266899:A:G	2.23249e-07	-0.356867	-1.64318	5.1489e-07	-0.338476	-1.62456	1.26887e-05	-0.499218	-1.60368
66267422	chr5:66267422:G:A	4.83642e-07	0.276339	-1.50333	7.16641e-07	-0.147396	-1.48502	3.19455e-05	0.302227	-1.4818
66268127	chr5:66268127:A:G	3.66594e-07	-1.02205e-10	-1.50409	8.00543e-07	-1.02205e-10	-1.5217	2.21991e-05	-1.02205e-10	-1.54356
66268338	chr5:66268338:G:A	1.46483e-06	-1.02205e-10	-0.118844	2.88145e-06	-1.02205e-10	-0.240938	7.17696e-05	-1.02205e-10	-0.370145
66268487	chr5:66268487:G:A	3.67353e-07	-1.02205e-10	-1.50202	8.02069e-07	-1.02205e-10	-1.51979	2.22384e-05	-1.02205e-10	-1.54179
66268708	chr5:66268708:G:T	1.47182e-06	-1.02205e-10	-0.114085	2.89372e-06	-1.02205e-10	-0.236691	7.2057e-05	-1.02205e-10	-0.366149
66268797	chr5:66268797:G:A	1.10021e-07	-1.19979	-1.50788	2.46633e-07	-1.15473	-1.54435	6.15728e-06	-1.23528	-1.59069
66268995	chr5:66268995:G:T	7.82043e-07	0.697838	-1.44427	2.08381e-06	0.696888	-1.26192	5.23061e-05	0.53532	-1.22181
66269319	chr5:66269319:T:C	6.75186e-08	-1.50398	-1.69196	1.4709e-07	-1.52416	-1.69178	4.18385e-06	-1.52037	-1.692
66269404	chr5:66269404:T:C	2.25368e-07	-0.354201	-1.6364	5.20869e-07	-0.336052	-1.61544	1.28597e-05	-0.496824	-1.59268
66269616	chr5:66269616:C:T	5.78896e-06	-1.02205e-10	1.25537	1.57789e-05	-1.02205e-10	1.45944	0.00049225	-1.02205e-10	1.55538
66269839	chr5:66269839:G:A	1.87508e-07	-0.48351	-1.69101	4.0915e-07	-0.517409	-1.6755	1.33683e-05	-0.403736	-1.64698
66269892	chr5:66269892:G:A	7.79682e-08	-1.41926	-1.63278	1.71991e-07	-1.42116	-1.63839	4.42076e-06	-1.49739	-1.6599
66270040	chr5:66270040:C:A	2.17318e-07	-0.381273	-1.64571	5.01296e-07	-0.363102	-1.62669	1.23741e-05	-0.522219	-1.60578
66270041	chr5:66270041:T:A	2.15914e-07	-0.388706	-1.64475	4.9808e-07	-0.370703	-1.62552	1.23043e-05	-0.529146	-1.60451
66270231	chr5:66270231:T:G	4.53824e-07	-1.02205e-10	-1.29063	1.04933e-06	-1.02205e-10	-1.25108	3.08755e-05	-1.02205e-10	-1.21364
66270478	chr5:66270478:T:C	3.20216e-07	0.0268686	-1.66621	6.70652e-07	-0.00681915	-1.69192	2.11769e-05	0.101108	-1.6918
66270830	chr5:66270830:C:T	1.24788e-07	-0.892193	-1.68953	2.8364e-07	-0.878119	-1.68116	6.98108e-06	-1.03622	-1.66418
66270855	chr5:66270855:A:G	3.85136e-07	-1.45474	-7.12552e-10	8.3186e-07	-1.48332	-7.12552e-10	2.45579e-05	-1.44257	-7.12552e-10
66271053	chr5:66271053:A:G	1.04489e-07	-1.31786	-1.4414	2.34714e-07	-1.34625	-1.40237	6.73874e-06	-1.34307	-1.39267
66271453	chr5:66271453:A:G	8.0329e-08	-1.40689	-1.61532	1.77237e-07	-1.40934	-1.62016	4.51628e-06	-1.49078	-1.64513
66271501	chr5:66271501:G:A	2.01275e-07	-0.413854	-1.68981	4.3672e-07	-0.448419	-1.67928	1.42765e-05	-0.331549	-1.65344
66271807	chr5:66271807:A:G	7.64574e-08	-1.51846	-1.55315	1.62693e-07	-1.52623	-1.58889	4.5383e-06	-1.52598	-1.60508
66271840	chr5:66271840:C:G	8.14636e-07	-1.02205e-10	-0.705598	1.69855e-06	-1.02205e-10	-0.76946	5.30745e-05	-1.02205e-10	-0.671908
66271896	chr5:66271896:C:T	1.25187e-07	-0.88657	-1.69196	2.89502e-07	-0.872669	-1.66616	7.17314e-06	-1.03138	-1.64188
66271948	chr5:66271948:G:T	3.51732e-07	-1.02205e-10	-1.54547	7.73472e-07	-1.02205e-10	-1.5561	2.14088e-05	-1.02205e-10	-1.5798
66272444	chr5:66272444:G:A	2.40618e-07	-0.285564	-1.63957	5.55926e-07	-0.267057	-1.6193	1.36461e-05	-0.433006	-1.59714
66272663	chr5:66272663:T:G	2.02603e-06	-1.02205e-10	0.205494	3.94496e-06	-1.02205e-10	0.0732061	9.67943e-05	-1.02205e-10	-0.0710174
66273078	chr5:66273078:C:A	1.30877e-07	-0.842961	-1.69112	3.05203e-07	-0.827509	-1.6585	7.53204e-06	-0.992972	-1.63147
66273327	chr5:66273327:G:A	7.57559e-07	-1.02205e-10	-0.778239	1.67935e-06	-1.02205e-10	-0.780824	5.30185e-05	-1.02205e-10	-0.672965
66273337	chr5:66273337:C:T	3.05038e-07	-1.02205e-10	-1.6879	6.80512e-07	-1.02205e-10	-1.68414	2.00665e-05	-1.02205e-10	-1.64455
66273388	chr5:66273388:C:T	3.0804e-07	-0.00427509	-1.67383	6.47289e-07	-0.0424402	-1.69176	2.05876e-05	0.0712736	-1.69019
66273430	chr5:66273430:G:A	3.17045e-07	0.0181488	-1.66744	6.59196e-07	-0.024004	-1.69196	2.10583e-05	0.0952919	-1.6916
66273491	chr5:66273491:G:A	3.34641e-07	0.0905624	-1.68584	7.47256e-07	0.0489308	-1.63951	2.42223e-05	0.170657	-1.62699
66273664	chr5:66273664:C:G	1.88232e-07	-0.51587	-1.65479	4.315e-07	-0.500516	-1.63921	1.0734e-05	-0.650239	-1.61996
66274284	chr5:66274284:T:C	1.18941e-06	-0.270051	-0.057074	3.35127e-06	-0.219187	0.129294	0.00010369	-0.0459679	0.0437633
66274454	chr5:66274454:GA:G	3.62727e-07	-1.51469	-7.12552e-10	7.97911e-07	-1.52499	-7.12552e-10	2.29265e-05	-1.51131	-7.12552e-10
66274457	chr5:66274457:G:T	3.6279e-07	-1.51452	-7.12552e-10	7.9796e-07	-1.52493	-7.12552e-10	2.29309e-05	-1.51112	-7.12552e-10
66274462	chr5:66274462:GA:G	3.07961e-07	-1.02205e-10	-1.67837	6.80634e-07	-1.02205e-10	-1.68396	1.95206e-05	-1.02205e-10	-1.67213
66274779	chr5:66274779:T:C	8.93732e-08	-1.22352	-1.692	2.20874e-07	-1.14732	-1.66207	5.70439e-06	-1.28772	-1.61465
66274972	chr5:66274972:C:T	4.84663e-07	-1.02205e-10	-1.22489	1.1202e-06	-1.02205e-10	-1.18573	3.37886e-05	-1.02205e-10	-1.12348
66275216	chr5:66275216:C:T	3.17668e-07	-1.02205e-10	-1.64733	6.76721e-07	-1.02205e-10	-1.68973	1.94155e-05	-1.02205e-10	-1.67753
66275624	chr5:66275624:C:T	4.33168e-07	-1.05282	-0.284392	8.57135e-07	-0.996191	-0.457202	1.96969e-05	-1.09681	-0.566331
66275899	chr5:66275899:A:G	2.49446e-07	-1.02451	-0.864588	5.26745e-07	-0.967207	-0.973063	1.206e-05	-1.06963	-1.08408
66276020	chr5:66276020:A:C	2.85326e-07	-0.0820855	-1.67262	5.99438e-07	-0.119391	-1.6916	1.90325e-05	-0.00785039	-1.68961
66276059	chr5:66276059:G:A	6.12513e-07	0.553361	-1.54413	1.22989e-06	0.557494	-1.64981	2.90945e-05	0.394408	-1.66746
66276148	chr5:66276148:A:G	1.24246e-06	-0.293035	0.00954226	3.50504e-06	-0.242488	0.197456	0.000108253	-0.0706102	0.111472
66276448	chr5:66276448:T:C	1.23106e-07	-0.903357	-1.69194	2.90118e-07	-0.869914	-1.66679	7.03582e-06	-1.05203	-1.64056
66276557	chr5:66276557:C:T	2.6772e-07	-0.131216	-1.68718	5.75489e-07	-0.168057	-1.68371	1.83146e-05	-0.0580707	-1.67784
66276816	chr5:66276816:C:T	7.45594e-06	-1.02205e-10	1.50843	2.01036e-05	-1.02205e-10	1.70167	0.000624889	-1.02205e-10	1.79397
66276985	chr5:66276985:C:T	2.01854e-06	-1.02205e-10	0.20179	3.98762e-06	-1.02205e-10	0.0839614	0.000100648	-1.02205e-10	-0.0319781
66277304	chr5:66277304:G:A	4.37712e-07	-1.03243	-0.29435	8.66879e-07	-0.974574	-0.467515	1.98966e-05	-1.07736	-0.575693
66277472	chr5:66277472:C:T	4.80597e-06	-1.02205e-10	1.06927	1.07472e-05	-1.02205e-10	1.07541	0.000375542	-1.02205e-10	1.28476
66277503	chr5:66277503:T:G	5.90901e-07	0.476253	-1.50295	1.45883e-06	0.489527	-1.41112	3.54797e-05	0.336176	-1.41082
66278480	chr5:66278480:A:G	1.88051e-07	-1.46825	-0.703377	3.11662e-07	-1.4191	-1.04597	7.60143e-06	-1.47688	-1.13839
66278544	chr5:66278544:T:C	1.29849e-06	-0.252551	0.0131682	3.6672e-06	-0.201058	0.201254	0.000113558	-0.0264735	0.115185
66278588	chr5:66278588:A:G	1.27478e-07	-1.05671	-1.50369	2.68636e-07	-0.986497	-1.62713	6.40978e-06	-1.13642	-1.64937
66278667	chr5:66278667:G:T	2.68722e-07	-0.143603	-1.67106	5.66463e-07	-0.175852	-1.69172	1.78435e-05	-0.0720882	-1.68988
66278713	chr5:66278713:G:A	4.7065e-07	-1.25422	-7.12552e-10	1.0179e-06	-1.28149	-7.12552e-10	3.61446e-05	-1.05608	-7.12552e-10
66279501	chr5:66279501:C:T	3.05271e-07	-1.02205e-10	-1.68714	6.78516e-07	-1.02205e-10	-1.68708	1.9205e-05	-1.02205e-10	-1.68843
66279512	chr5:66279512:A:G	4.40351e-07	-1.32077	-7.12552e-10	9.56503e-07	-1.3437	-7.12552e-10	2.7712e-05	-1.32174	-7.12552e-10
66280760	chr5:66280760:TG:T	1.37635e-07	-1.2149	-1.26883	2.73512e-07	-1.19319	-1.40245	7.27574e-06	-1.28572	-1.37334
66281600	chr5:66281600:A:G	9.97229e-07	-1.02205e-10	-0.503359	1.72152e-06	-1.02205e-10	-0.756023	4.25627e-05	-1.02205e-10	-0.892626
66281649	chr5:66281649:T:C	6.85601e-08	-1.50579	-1.67484	1.55236e-07	-1.48365	-1.67839	4.35859e-06	-1.4996	-1.67186
66282339	chr5:66282339:C:T	1.40095e-07	-1.16024	-1.30577	2.79786e-07	-1.13897	-1.43399	7.39117e-06	-1.23623	-1.40709
66282512	chr5:66282512:T:C	8.38939e-07	-0.566633	-0.10957	2.3776e-06	-0.512417	0.0792757	7.23903e-05	-0.357598	-0.00393523
66282528	chr5:66282528:TC:T	1.35249e-07	-1.42433	-1.0769	2.57942e-07	-1.47716	-1.17709	7.20648e-06	-1.39773	-1.27089
66282776	chr5:66282776:G:A	1.36155e-07	-1.42252	-1.07202	2.5956e-07	-1.47595	-1.17205	7.25796e-06	-1.39532	-1.26619
66282960	chr5:66282960:A:C	4.51913e-07	-1.02205e-10	-1.29485	9.22106e-07	-1.02205e-10	-1.38033	2.59874e-05	-1.02205e-10	-1.38599
66283142	chr5:66283142:A:G	6.79786e-07	-0.886562	-7.12552e-10	1.37626e-06	-0.979864	-7.12552e-10	4.15848e-05	-0.91587	-7.12552e-10
66283345	chr5:66283345:G:A	1.8491e-05	-1.02205e-10	2.4167	5.36736e-05	-1.02205e-10	2.68369	0.00164522	-1.02205e-10	2.76202
66283799	chr5:66283799:T:C	4.50974e-07	0.392457	-1.68939	9.72458e-07	0.346889	-1.67405	3.23188e-05	0.50397	-1.67193
66283829	chr5:66283829:C:T	4.17987e-07	-1.02205e-10	-1.37289	9.80726e-07	-1.02205e-10	-1.3187	2.87602e-05	-1.02205e-10	-1.28461
66283841	chr5:66283841:T:C	6.61307e-07	-0.693691	-0.22043	1.86317e-06	-0.63805	-0.0389035	5.5981e-05	-0.498458	-0.120135
66284162	chr5:66284162:C:T	4.39726e-07	-1.02205e-10	-1.32219	7.80649e-07	-1.02205e-10	-1.54686	2.06615e-05	-1.02205e-10	-1.61533
66284476	chr5:66284476:G:A	3.68151e-07	-1.02205e-10	-1.49985	8.34758e-07	-1.02205e-10	-1.47985	2.30584e-05	-1.02205e-10	-1.50557
66284728	chr5:66284728:C:G	3.11845e-07	-1.02205e-10	-1.66583	6.90481e-07	-1.02205e-10	-1.6696	2.03354e-05	-1.02205e-10	-1.63124
66284859	chr5:66284859:T:C	3.04868e-07	-0.237836	-1.45062	6.00954e-07	-0.318659	-1.48981	1.91544e-05	-0.25875	-1.43233
66284889	chr5:66284889:T:C	4.2057e-07	-0.276343	-1.09039	8.35408e-07	-0.297808	-1.18126	3.55044e-05	0.117375	-1.19132
66285045	chr5:66285045:A:AC	2.69538e-07	-0.124517	-1.68711	6.23795e-07	-0.0894564	-1.68171	2.21201e-05	0.122972	-1.67009
66285369	chr5:66285369:T:C	3.04163e-07	-1.02205e-10	-1.69078	6.81048e-07	-1.02205e-10	-1.68336	1.94878e-05	-1.02205e-10	-1.67382
66285413	chr5:66285413:G:A	1.55702e-07	-0.981641	-1.37876	3.44594e-07	-0.928476	-1.43615	8.3646e-06	-1.03307	-1.48653
66285535	chr5:66285535:A:G	7.59413e-08	-1.4585	-1.61988	1.6575e-07	-1.48808	-1.60843	4.97572e-06	-1.46649	-1.57255
66285678	chr5:66285678:T:C	9.56285e-07	-0.00509219	-0.540192	1.92566e-06	0.117359	-0.761321	5.29523e-05	0.115622	-0.789836
66285701	chr5:66285701:T:TG	1.06773e-06	-0.0204173	-0.414635	2.10129e-06	0.101942	-0.658621	5.77373e-05	0.0996432	-0.687345
66285867	chr5:66285867:A:G	1.68216e-06	-1.02205e-10	0.0194933	3.06626e-06	-1.02205e-10	-0.178774	8.73625e-05	-1.02205e-10	-0.173539
66285971	chr5:66285971:C:T	6.27982e-07	-0.94664	-0.0191892	1.1643e-06	-0.892839	-0.254273	2.77116e-05	-1.0069	-0.314853
66286044	chr5:66286044:T:G	3.47493e-07	-1.02205e-10	-1.5576	7.51298e-07	-1.02205e-10	-1.58519	2.33088e-05	-1.02205e-10	-1.49477
66286200	chr5:66286200:C:A	1.01342e-06	-0.823926	0.336669	1.88409e-06	-0.770027	0.104239	5.43869e-05	-0.889153	0.241671
66286220	chr5:66286220:C:T	2.07191e-07	-0.727178	-1.34752	4.72004e-07	-0.662453	-1.38755	1.11025e-05	-0.789226	-1.44721
66286523	chr5:66286523:A:G	1.98507e-07	-1.32415	-0.793372	3.94016e-07	-1.22817	-1.00243	1.12153e-05	-1.2906	-0.935723
66286703	chr5:66286703:TA:T	1.53979e-07	-1.40432	-0.967209	3.05929e-07	-1.41474	-1.06889	1.06333e-05	-1.26795	-1.01166
66286882	chr5:66286882:A:G	8.709e-08	-1.43986	-1.50154	1.89952e-07	-1.41063	-1.54958	4.92557e-06	-1.47918	-1.56998
66286964	chr5:66286964:A:G	3.5835e-07	-1.02205e-10	-1.52683	7.77319e-07	-1.02205e-10	-1.55114	2.14787e-05	-1.02205e-10	-1.57655
66287050	chr5:66287050:C:A	1.54949e-07	-0.796734	-1.56851	3.90984e-07	-0.822497	-1.41582	1.34128e-05	-0.746972	-1.30042
66287179	chr5:66287179:C:G	1.75132e-06	-1.02205e-10	0.0597867	3.22208e-06	-1.02205e-10	-0.129207	9.0579e-05	-1.02205e-10	-0.137383
66287284	chr5:66287284:A:G	1.56832e-07	-0.789641	-1.56352	3.96327e-07	-0.818292	-1.40646	1.36353e-05	-0.740329	-1.29062
66287319	chr5:66287319:C:T	4.52454e-07	-1.02205e-10	-1.29365	9.72758e-07	-1.02205e-10	-1.32685	2.90862e-05	-1.02205e-10	-1.27334
66287836	chr5:66287836:C:A	5.37482e-07	-1.12145	-7.12552e-10	1.14141e-06	-1.16697	-7.12552e-10	3.37362e-05	-1.12503	-7.12552e-10
66288035	chr5:66288035:A:G	4.53028e-07	-0.786166	-0.50622	1.26172e-06	-0.732336	-0.334424	3.7748e-05	-0.601389	-0.411283
66288205	chr5:66288205:C:T	6.94701e-07	-1.02205e-10	-0.864858	1.40204e-06	-1.02205e-10	-0.961305	3.80001e-05	-1.02205e-10	-1.00602
66288279	chr5:66288279:A:G	9.52768e-08	-1.40667	-1.44488	1.95851e-07	-1.46392	-1.46571	5.77275e-06	-1.37514	-1.51531
66288329	chr5:66288329:G:A	3.13522e-07	-1.02205e-10	-1.66047	7.24123e-07	-1.02205e-10	-1.62203	2.06067e-05	-1.02205e-10	-1.61799
66288696	chr5:66288696:C:T	3.5325e-07	-1.02205e-10	-1.54116	7.58162e-07	-1.02205e-10	-1.57609	2.37442e-05	-1.02205e-10	-1.47627
66288830	chr5:66288830:G:A	3.51527e-07	-1.02205e-10	-1.54605	7.54651e-07	-1.02205e-10	-1.58073	2.35619e-05	-1.02205e-10	-1.48397
66288930	chr5:66288930:C:T	5.57332e-07	-1.02205e-10	-1.08518	1.05049e-06	-1.02205e-10	-1.24998	2.74114e-05	-1.02205e-10	-1.33265
66289079	chr5:66289079:A:G	1.06164e-07	-1.12043	-1.62293	2.64983e-07	-1.05591	-1.57141	6.26633e-06	-1.21582	-1.59259
66289116	chr5:66289116:C:T	7.60318e-07	-0.814882	0.0402792	1.36174e-06	-0.758283	-0.23219	3.65406e-05	-0.882242	-0.16294
66289149	chr5:66289149:G:A	3.52154e-07	-1.02205e-10	-1.54427	7.5615e-07	-1.02205e-10	-1.57875	2.36372e-05	-1.02205e-10	-1.48078
66289195	chr5:66289195:C:G	1.93477e-07	-0.79398	-1.3492	4.4511e-07	-0.729487	-1.37918	1.04997e-05	-0.853611	-1.43865
66289612	chr5:66289612:C:T	1.08126e-06	-1.02205e-10	-0.422454	1.91156e-06	-1.02205e-10	-0.651316	6.45315e-05	-1.02205e-10	-0.476452
66289631	chr5:66289631:T:C	3.6764e-07	-1.02205e-10	-1.50124	7.85331e-07	-1.02205e-10	-1.54088	2.48693e-05	-1.02205e-10	-1.42997
66289785	chr5:66289785:C:T	8.63604e-07	-1.02205e-10	-0.647226	1.57585e-06	-1.02205e-10	-0.844437	5.26651e-05	-1.02205e-10	-0.679653
66290056	chr5:66290056:A:T	3.66085e-07	-1.50547	-7.12552e-10	8.12485e-07	-1.50689	-7.12552e-10	2.27717e-05	-1.51809	-7.12552e-10
66290217	chr5:66290217:A:G	1.14252e-07	-1.29936	-1.37057	2.3423e-07	-1.38599	-1.36469	7.7637e-06	-1.26461	-1.32954
66290434	chr5:66290434:CT:C	3.57728e-07	-1.02205e-10	-1.52857	7.66779e-07	-1.02205e-10	-1.56479	2.40917e-05	-1.02205e-10	-1.46174
66290614	chr5:66290614:C:T	9.93047e-08	-1.38272	-1.42742	2.02195e-07	-1.44636	-1.45139	6.00394e-06	-1.34847	-1.50272
66290647	chr5:66290647:C:T	3.06448e-07	-1.02205e-10	-1.68329	6.88607e-07	-1.02205e-10	-1.67232	1.9178e-05	-1.02205e-10	-1.68984
66290880	chr5:66290880:C:T	9.42128e-08	-1.17197	-1.69082	2.22141e-07	-1.14074	-1.66293	5.80955e-06	-1.2453	-1.6388
66291610	chr5:66291610:C:T	3.53897e-07	-1.02205e-10	-1.53933	7.65558e-07	-1.02205e-10	-1.56638	2.11497e-05	-1.02205e-10	-1.59198
66291693	chr5:66291693:G:A	4.19661e-07	-1.02205e-10	-1.36889	9.21792e-07	-1.02205e-10	-1.38067	2.83526e-05	-1.02205e-10	-1.29889
66291956	chr5:66291956:A:G	9.15341e-08	-1.20349	-1.68814	2.13915e-07	-1.16883	-1.67258	5.57724e-06	-1.27279	-1.65212
66292461	chr5:66292461:A:G	1.94676e-06	-1.02205e-10	0.165582	3.54419e-06	-1.02205e-10	-0.0339224	9.89131e-05	-1.02205e-10	-0.0493643
66293062	chr5:66293062:A:G	1.51581e-06	-1.02205e-10	-0.0846323	2.7606e-06	-1.02205e-10	-0.283786	7.77274e-05	-1.02205e-10	-0.290398
66293118	chr5:66293118:C:T	1.14149e-07	-1.30381	-1.36702	2.34738e-07	-1.38809	-1.36043	7.74826e-06	-1.27023	-1.32591
66293377	chr5:66293377:G:A	3.04218e-07	-1.02205e-10	-1.6906	6.97e-07	-1.02205e-10	-1.6602	2.01609e-05	-1.02205e-10	-1.63986
66293448	chr5:66293448:T:A	3.08506e-07	-1.02205e-10	-1.6766	6.91762e-07	-1.02205e-10	-1.66775	1.98293e-05	-1.02205e-10	-1.65644
66293514	chr5:66293514:T:G	2.78985e-07	-0.635688	-1.14149	5.66735e-07	-0.57218	-1.29492	1.81306e-05	-0.445542	-1.30046
66293869	chr5:66293869:C:T	3.55185e-07	-1.02205e-10	-1.5357	8.36334e-07	-1.02205e-10	-1.47796	2.63154e-05	-1.02205e-10	-1.37345
66294041	chr5:66294041:C:T	8.60177e-07	-1.02205e-10	-0.651202	1.92157e-06	-1.02205e-10	-0.646088	7.14894e-05	-1.02205e-10	-0.374056
66294064	chr5:66294064:C:T	3.6122e-07	-0.871612	-0.647242	9.97418e-07	-0.810287	-0.491531	2.99697e-05	-0.688504	-0.554915
66294166	chr5:66294166:C:T	1.42795e-06	-1.02205e-10	-0.144345	2.63002e-06	-1.02205e-10	-0.332242	7.02963e-05	-1.02205e-10	-0.390887
66294795	chr5:66294795:A:C	9.51141e-08	-1.23788	-1.61538	1.92831e-07	-1.32477	-1.6204	6.0977e-06	-1.1924	-1.6433
66295214	chr5:66295214:G:A	3.88369e-07	-1.02205e-10	-1.44638	8.5356e-07	-1.02205e-10	-1.45757	2.33059e-05	-1.02205e-10	-1.4949
66295351	chr5:66295351:A:G	3.88436e-07	-1.02205e-10	-1.44621	8.53659e-07	-1.02205e-10	-1.45746	2.33089e-05	-1.02205e-10	-1.49477
66295683	chr5:66295683:T:C	8.93655e-08	-1.26851	-1.6471	2.29714e-07	-1.23048	-1.53967	6.65095e-06	-1.33541	-1.41343
66295823	chr5:66295823:A:G	9.1563e-08	-1.34649	-1.54482	2.14648e-07	-1.36465	-1.47334	7.15864e-06	-1.28202	-1.39327
66296027	chr5:66296027:G:A	3.6721e-07	-1.02205e-10	-1.50241	8.74731e-07	-1.02205e-10	-1.43307	2.83682e-05	-1.02205e-10	-1.29834
66297152	chr5:66297152:T:C	3.04283e-07	-1.02205e-10	-1.69038	6.75411e-07	-1.02205e-10	-1.69167	1.92712e-05	-1.02205e-10	-1.68499
66298221	chr5:66298221:T:A	6.78175e-08	-1.50213	-1.68939	1.50953e-07	-1.50174	-1.68828	4.3568e-06	-1.48093	-1.69093
66298274	chr5:66298274:A:T	7.09379e-08	-1.45571	-1.69083	1.62846e-07	-1.44719	-1.667	4.49738e-06	-1.4819	-1.65821
66298307	chr5:66298307:T:C	1.13491e-07	-1.02584	-1.65078	2.76771e-07	-1.01531	-1.56849	7.52917e-06	-1.15288	-1.47194
66298451	chr5:66298451:T:A	1.49155e-07	-0.88407	-1.51928	3.51066e-07	-0.815769	-1.53024	8.78019e-06	-0.995544	-1.47556
66298820	chr5:66298820:T:C	1.88122e-06	0.131334	-7.12552e-10	4.19542e-06	0.134762	-7.12552e-10	0.000124476	0.180504	-7.12552e-10
66298955	chr5:66298955:G:A	3.63935e-07	-1.02205e-10	-1.51136	8.89343e-07	-1.02205e-10	-1.41651	2.86781e-05	-1.02205e-10	-1.28747
66299398	chr5:66299398:T:C	7.13085e-08	-1.46435	-1.67698	1.6744e-07	-1.44984	-1.63652	4.68422e-06	-1.47676	-1.62264
66299796	chr5:66299796:C:T	3.11392e-07	-1.02205e-10	-1.66729	6.86079e-07	-1.02205e-10	-1.676	1.94374e-05	-1.02205e-10	-1.67641
66300326	chr5:66300326:C:T	4.71358e-07	-1.02205e-10	-1.25272	1.0182e-06	-1.02205e-10	-1.2812	2.76633e-05	-1.02205e-10	-1.3235
66300355	chr5:66300355:C:G	3.09728e-07	-1.02205e-10	-1.67265	6.83825e-07	-1.02205e-10	-1.67929	1.98269e-05	-1.02205e-10	-1.65657
66300427	chr5:66300427:A:AG	9.72334e-08	-1.15584	-1.67539	1.94622e-07	-1.26013	-1.67579	6.30602e-06	-1.1182	-1.6839
66300514	chr5:66300514:C:T	4.42838e-07	-1.02205e-10	-1.31514	9.15086e-07	-1.02205e-10	-1.38797	2.54716e-05	-1.02205e-10	-1.40604
66300765	chr5:66300765:T:C	3.06731e-07	-1.02205e-10	-1.68237	7.73984e-07	-1.02205e-10	-1.55544	2.32375e-05	-1.02205e-10	-1.49784
66300993	chr5:66300993:T:C	1.41626e-07	-0.8662	-1.58895	3.34721e-07	-0.793034	-1.60066	8.19959e-06	-0.978023	-1.5615
66301168	chr5:66301168:C:G	3.47199e-07	-1.02205e-10	-1.55844	8.37501e-07	-1.02205e-10	-1.47657	2.65273e-05	-1.02205e-10	-1.36543
66301424	chr5:66301424:G:A	1.15795e-07	-1.06128	-1.59524	2.2834e-07	-1.17952	-1.59664	7.45433e-06	-1.00803	-1.62678
66301464	chr5:66301464:CA:C	3.092e-07	-1.02205e-10	-1.67435	6.81306e-07	-1.02205e-10	-1.68298	1.98604e-05	-1.02205e-10	-1.65488
66301610	chr5:66301610:T:C	3.07854e-07	-1.02205e-10	-1.67872	6.77544e-07	-1.02205e-10	-1.68851	1.96332e-05	-1.02205e-10	-1.66639
66301629	chr5:66301629:G:C	1.05575e-07	-1.14237	-1.60655	2.17624e-07	-1.24989	-1.57433	7.00754e-06	-1.09508	-1.60154
66301647	chr5:66301647:T:C	1.554e-06	1.23306	-1.29281	3.9085e-06	1.39475	-1.33083	0.000164598	1.74974	-1.28984
66301678	chr5:66301678:G:A	2.44902e-07	-0.368774	-1.53871	5.02823e-07	-0.403693	-1.58306	1.61399e-05	-0.258793	-1.60352
66302866	chr5:66302866:G:T	1.17972e-07	-1.01723	-1.62066	2.67461e-07	-0.972698	-1.64532	7.04768e-06	-1.06041	-1.63049
66302901	chr5:66302901:T:C	9.92216e-08	-1.12733	-1.68366	2.28822e-07	-1.09116	-1.68288	6.1436e-06	-1.15744	-1.67076
66303107	chr5:66303107:A:G	3.59352e-07	-1.52404	-7.12552e-10	7.96826e-07	-1.52635	-7.12552e-10	2.34604e-05	-1.48829	-7.12552e-10
66303212	chr5:66303212:C:T	1.29498e-07	-1.35957	-1.1851	2.97056e-07	-1.37004	-1.14303	9.16793e-06	-1.39599	-1.03191
66303232	chr5:66303232:T:C	8.60467e-08	-1.29158	-1.66187	1.88037e-07	-1.30502	-1.66533	5.08428e-06	-1.33773	-1.67972
66303532	chr5:66303532:G:A	1.27218e-07	-0.878486	-1.68396	2.93966e-07	-0.844433	-1.67909	1.02977e-05	-0.636821	-1.67486
66303701	chr5:66303701:A:G	7.78601e-07	-1.02205e-10	-0.750842	2.75346e-06	-1.02205e-10	-0.286374	8.84657e-05	-1.02205e-10	-0.160991
66303763	chr5:66303763:AG:A	3.06985e-07	-1.02205e-10	-1.68154	6.78021e-07	-1.02205e-10	-1.68781	1.96619e-05	-1.02205e-10	-1.66492
66304178	chr5:66304178:C:A	4.02171e-07	-1.02205e-10	-1.41146	1.00737e-06	-1.02205e-10	-1.29189	2.82953e-05	-1.02205e-10	-1.30091
66304212	chr5:66304212:G:A	1.18384e-07	-1.25338	-1.38102	2.51104e-07	-1.22059	-1.46053	6.21253e-06	-1.3333	-1.48374
66304513	chr5:66304513:C:A	2.51387e-07	-1.37802	-0.503326	5.89445e-07	-1.44994	-0.377865	2.59988e-05	-1.27813	-0.107421
66304515	chr5:66304515:T:C	1.63074e-06	-1.02205e-10	-0.0115502	3.71289e-06	-1.02205e-10	0.0125787	0.000102743	-1.02205e-10	-0.0113781
66304840	chr5:66304840:G:A	3.80838e-07	-1.02205e-10	-1.46597	9.04447e-07	-1.02205e-10	-1.39966	2.381e-05	-1.02205e-10	-1.4735
66304871	chr5:66304871:C:T	1.28434e-07	-1.13256	-1.42037	4.7943e-07	-0.68435	-1.35004	1.09704e-05	-0.934212	-1.31419
66305140	chr5:66305140:G:A	3.43671e-07	-0.746493	-0.822163	6.97242e-07	-0.905632	-0.754224	2.87023e-05	-0.535523	-0.751105
66305213	chr5:66305213:G:A	5.39142e-07	-1.02205e-10	-1.11836	1.51338e-06	-1.02205e-10	-0.884889	4.0368e-05	-1.02205e-10	-0.945568
66305330	chr5:66305330:C:A	5.67199e-07	-1.02205e-10	-1.06763	1.08175e-06	-1.02205e-10	-1.22066	4.1998e-05	-1.02205e-10	-0.905984
66305507	chr5:66305507:G:C	3.30183e-07	-0.407912	-1.20078	7.2265e-07	-0.491105	-1.13296	3.22586e-05	0.00449114	-1.17431
66305588	chr5:66305588:A:AG	7.83892e-07	-1.02205e-10	-0.744069	1.47849e-06	-1.02205e-10	-0.908209	6.15597e-05	-1.02205e-10	-0.523598
66305690	chr5:66305690:G:C	1.28997e-07	-0.876064	-1.67249	4.27727e-07	-0.557645	-1.59086	1.09772e-05	-0.703235	-1.54455
66305789	chr5:66305789:T:C	7.861e-08	-1.4809	-1.56294	1.77668e-07	-1.47788	-1.54919	4.80848e-06	-1.50059	-1.57264
66306575	chr5:66306575:A:C	1.55301e-07	-1.14445	-1.21852	4.53471e-07	-0.950023	-1.14003	8.72044e-06	-1.26077	-1.21717
66306975	chr5:66306975:A:G	5.23014e-07	-1.02205e-10	-1.14873	1.43793e-06	-1.02205e-10	-0.936031	4.41754e-05	-1.02205e-10	-0.855437
66307293	chr5:66307293:G:A	5.83201e-07	-1.02205e-10	-1.03981	1.35301e-06	-1.02205e-10	-0.996904	3.67421e-05	-1.02205e-10	-1.03968
66307811	chr5:66307811:A:G	9.67125e-08	-1.33123	-1.50536	3.17249e-07	-0.998	-1.4493	8.11675e-06	-1.10047	-1.4492
66307821	chr5:66307821:C:T	2.72296e-06	-1.02205e-10	0.501134	5.83754e-06	-1.02205e-10	0.465077	0.000161715	-1.02205e-10	0.442227
66308377	chr5:66308377:A:G	3.04675e-07	-1.02205e-10	-1.68909	6.76273e-07	-1.02205e-10	-1.69039	1.91525e-05	-1.02205e-10	-1.69117
66308820	chr5:66308820:C:T	3.64257e-07	-1.02205e-10	-1.51048	8.21906e-07	-1.02205e-10	-1.49536	2.43123e-05	-1.02205e-10	-1.45262
66308868	chr5:66308868:C:T	4.02347e-07	-1.41102	-7.12552e-10	8.56384e-07	-1.45427	-7.12552e-10	2.80674e-05	-1.309	-7.12552e-10
66308890	chr5:66308890:G:A	6.9583e-08	-1.48121	-1.68461	1.60573e-07	-1.49149	-1.63675	4.93756e-06	-1.40813	-1.6386
66309144	chr5:66309144:T:A	1.47643e-06	-1.02205e-10	-0.110959	4.07948e-06	-1.02205e-10	0.106736	0.00013625	-1.02205e-10	0.270888
66309326	chr5:66309326:G:C	1.47023e-06	-1.02205e-10	-0.115164	4.06167e-06	-1.02205e-10	0.102362	0.000135625	-1.02205e-10	0.26629
66309351	chr5:66309351:C:A	3.69013e-07	-1.02205e-10	-1.49751	7.84277e-07	-1.02205e-10	-1.54223	2.0829e-05	-1.02205e-10	-1.60726
66309425	chr5:66309425:T:C	6.62043e-07	-1.02205e-10	-0.913009	1.23655e-06	-1.02205e-10	-1.08691	3.20804e-05	-1.02205e-10	-1.17536
66309563	chr5:66309563:A:T	5.14562e-07	-1.16502	-7.12552e-10	1.12986e-06	-1.17714	-7.12552e-10	3.15132e-05	-1.1932	-7.12552e-10
66309643	chr5:66309643:A:G	8.59752e-07	-1.02205e-10	-0.651697	1.55743e-06	-1.02205e-10	-0.856195	3.98131e-05	-1.02205e-10	-0.959409
66309655	chr5:66309655:G:A	1.18158e-06	-1.02205e-10	-0.333736	3.72143e-06	-1.02205e-10	0.0148759	9.32679e-05	-1.02205e-10	-0.10813
66309877	chr5:66309877:G:A	4.99441e-07	-1.19485	-7.12552e-10	9.29795e-07	-1.37202	-7.12552e-10	3.37742e-05	-1.12391	-7.12552e-10
66310064	chr5:66310064:T:C	5.05679e-07	-1.02205e-10	-1.18244	9.77593e-07	-1.02205e-10	-1.32189	3.70172e-05	-1.02205e-10	-1.03222
66310825	chr5:66310825:G:C	1.2991e-06	-1.02205e-10	-0.238913	4.10411e-06	-1.02205e-10	0.112757	0.000102462	-1.02205e-10	-0.0141108
66311066	chr5:66311066:A:G	1.0921e-06	-1.02205e-10	-0.412484	2.96098e-06	-1.02205e-10	-0.213713	9.74448e-05	-1.02205e-10	-0.0643192
66311720	chr5:66311720:A:G	3.08615e-07	-1.02205e-10	-1.67625	6.98394e-07	-1.02205e-10	-1.6582	2.11285e-05	-1.02205e-10	-1.59298
66311972	chr5:66311972:T:C	3.32193e-07	-1.02205e-10	-1.60262	7.83318e-07	-1.02205e-10	-1.54345	2.20446e-05	-1.02205e-10	-1.55054
66312028	chr5:66312028:C:T	4.45196e-07	-1.42286	0.113032	1.22978e-06	-1.26237	0.169976	3.38294e-05	-1.42474	0.30247
66312773	chr5:66312773:T:C	8.11533e-08	-1.32757	-1.68443	2.5547e-07	-0.989679	-1.6742	6.5851e-06	-1.08561	-1.67319
66312998	chr5:66312998:C:G	3.73161e-07	-1.02205e-10	-1.48633	8.44375e-07	-1.02205e-10	-1.46839	2.51144e-05	-1.02205e-10	-1.42016
66313210	chr5:66313210:C:G	3.66955e-07	-1.02205e-10	-1.5031	8.35533e-07	-1.02205e-10	-1.47892	2.2681e-05	-1.02205e-10	-1.52208
66313579	chr5:66313579:T:C	8.53362e-08	-1.40297	-1.55878	2.43581e-07	-1.11726	-1.59428	6.56335e-06	-1.1956	-1.5665
66313625	chr5:66313625:T:G	6.41425e-07	-1.02205e-10	-0.944647	1.34955e-06	-1.02205e-10	-0.999458	3.49231e-05	-1.02205e-10	-1.09046
66313833	chr5:66313833:G:A	6.20026e-07	-1.02205e-10	-0.978578	1.17489e-06	-1.02205e-10	-1.13806	3.065e-05	-1.02205e-10	-1.22097
66313923	chr5:66313923:C:G	5.93778e-07	-1.02205e-10	-1.02183	1.25416e-06	-1.02205e-10	-1.07277	3.26374e-05	-1.02205e-10	-1.15815
66314149	chr5:66314149:ATTC:A	5.66968e-07	-1.02205e-10	-1.06804	1.3098e-06	-1.02205e-10	-1.02936	4.06526e-05	-1.02205e-10	-0.938542
66314516	chr5:66314516:G:A	4.08131e-07	-1.02205e-10	-1.39675	8.02358e-07	-1.02205e-10	-1.51943	2.09323e-05	-1.02205e-10	-1.60231
66314785	chr5:66314785:GT:G	1.32488e-06	-1.02205e-10	-0.219263	3.605e-06	-1.02205e-10	-0.0169097	0.000119651	-1.02205e-10	0.140973
66315235	chr5:66315235:G:A	5.3469e-07	-1.4965	0.369848	1.26254e-06	-1.39206	0.325952	2.68355e-05	-1.5131	0.159218
66315613	chr5:66315613:T:A	6.17454e-06	-1.02205e-10	1.31985	6.63587e-06	-1.02205e-10	0.593256	0.000154764	-1.02205e-10	0.398295
66316045	chr5:66316045:T:A	7.98469e-08	-1.5044	-1.52383	1.78262e-07	-1.50234	-1.5214	4.86136e-06	-1.51778	-1.54451
66316553	chr5:66316553:C:T	4.71231e-07	-1.02205e-10	-1.25299	1.02679e-06	-1.02205e-10	-1.2728	2.94874e-05	-1.02205e-10	-1.25964
66316678	chr5:66316678:G:T	3.35855e-07	-1.02205e-10	-1.59166	7.54786e-07	-1.02205e-10	-1.58055	2.20983e-05	-1.02205e-10	-1.5481
66317215	chr5:66317215:C:G	5.89384e-07	-1.02205e-10	-1.02926	1.12176e-06	-1.02205e-10	-1.18434	2.89954e-05	-1.02205e-10	-1.27647
66317301	chr5:66317301:G:A	5.99853e-07	-1.02205e-10	-1.01166	1.139e-06	-1.02205e-10	-1.16909	2.94006e-05	-1.02205e-10	-1.26259
66317854	chr5:66317854:T:C	5.14405e-07	-1.02205e-10	-1.16533	1.19455e-06	-1.02205e-10	-1.12146	3.68964e-05	-1.02205e-10	-1.03549
66317991	chr5:66317991:T:C	3.07346e-07	-1.02205e-10	-1.68037	6.78776e-07	-1.02205e-10	-1.6867	1.91829e-05	-1.02205e-10	-1.68958
66318387	chr5:66318387:T:C	8.21561e-07	-1.02205e-10	-0.697134	2.06173e-06	-1.02205e-10	-0.575687	6.78832e-05	-1.02205e-10	-0.425817
66318410	chr5:66318410:C:T	1.73516e-07	-1.37883	-0.873242	3.70766e-07	-1.32214	-0.96928	9.0414e-06	-1.37475	-1.06704
66318493	chr5:66318493:A:C	8.06115e-08	-1.50645	-1.51224	1.80907e-07	-1.50285	-1.50616	4.92815e-06	-1.51866	-1.52998
66318855	chr5:66318855:G:T	5.66959e-07	-1.02205e-10	-1.06805	1.30982e-06	-1.02205e-10	-1.02934	4.06526e-05	-1.02205e-10	-0.938544
66319439	chr5:66319439:G:A	1.58504e-07	-1.52438	-0.818178	3.86791e-07	-1.48014	-0.768967	9.91447e-06	-1.52574	-0.823868
66319567	chr5:66319567:G:C	5.92094e-07	-1.02205e-10	-1.02467	1.12141e-06	-1.02205e-10	-1.18465	2.93579e-05	-1.02205e-10	-1.26405
66320020	chr5:66320020:T:C	3.05217e-07	-1.02205e-10	-1.68732	6.7606e-07	-1.02205e-10	-1.69071	1.91393e-05	-1.02205e-10	-1.69186
66320135	chr5:66320135:G:A	1.00778e-07	-1.12651	-1.66891	2.24349e-07	-1.13706	-1.65673	6.26202e-06	-1.15119	-1.65791
66320422	chr5:66320422:G:A	3.64978e-07	-1.02205e-10	-1.5085	7.53476e-07	-1.02205e-10	-1.58229	2.16756e-05	-1.02205e-10	-1.56742
66320436	chr5:66320436:C:T	5.16292e-07	-1.02205e-10	-1.16167	1.19899e-06	-1.02205e-10	-1.11775	3.7042e-05	-1.02205e-10	-1.03155
66320465	chr5:66320465:A:G	5.5798e-07	-1.02205e-10	-1.08402	1.06421e-06	-1.02205e-10	-1.237	2.79714e-05	-1.02205e-10	-1.31242
66320466	chr5:66320466:G:A	3.07411e-07	-1.02205e-10	-1.68015	6.788e-07	-1.02205e-10	-1.68666	1.91815e-05	-1.02205e-10	-1.68966
66320749	chr5:66320749:G:A	1.33264e-06	-1.02205e-10	-0.213423	3.67691e-06	-1.02205e-10	0.00284048	0.000122561	-1.02205e-10	0.165004
66320768	chr5:66320768:A:G	1.07288e-07	-1.41057	-1.32225	2.6323e-07	-1.45765	-1.17631	8.40226e-06	-1.3401	-1.17501
66321267	chr5:66321267:C:T	1.67199e-07	-1.4522	-0.836955	3.44041e-07	-1.411	-0.955225	8.55699e-06	-1.44558	-1.05127
66321592	chr5:66321592:A:G	4.01001e-07	-1.3996	-0.0147739	9.92667e-07	-1.21996	-0.0866376	1.96807e-05	-1.43007	-0.233898
66321725	chr5:66321725:G:T	5.44516e-07	-1.02205e-10	-1.10844	1.26718e-06	-1.02205e-10	-1.06244	3.93039e-05	-1.02205e-10	-0.972282
66322103	chr5:66322103:G:A	4.00645e-07	-1.02205e-10	-1.41526	9.1294e-07	-1.02205e-10	-1.39032	2.7235e-05	-1.02205e-10	-1.3391
66322231	chr5:66322231:G:A	3.07269e-07	-1.02205e-10	-1.68062	6.78449e-07	-1.02205e-10	-1.68718	1.91741e-05	-1.02205e-10	-1.69005
66322238	chr5:66322238:G:T	3.11865e-07	-1.02205e-10	-1.66577	6.84482e-07	-1.02205e-10	-1.67833	1.93069e-05	-1.02205e-10	-1.68314
66322684	chr5:66322684:G:A	5.25595e-07	-1.02205e-10	-1.14381	1.01678e-06	-1.02205e-10	-1.28259	2.64967e-05	-1.02205e-10	-1.36658
66322739	chr5:66322739:C:A	3.9353e-07	-1.02205e-10	-1.43318	8.97639e-07	-1.02205e-10	-1.40722	2.67946e-05	-1.02205e-10	-1.35541
66323088	chr5:66323088:CAGG:C	4.61051e-07	-1.27483	-7.12552e-10	9.56853e-07	-1.34334	-7.12552e-10	3.34669e-05	-1.13305	-7.12552e-10
66323185	chr5:66323185:G:A	9.79174e-08	-1.26908	-1.55514	2.99561e-07	-0.911559	-1.59311	7.82471e-06	-0.996436	-1.58988
66323384	chr5:66323384:A:G	3.4249e-07	-1.02205e-10	-1.5721	7.93674e-07	-1.02205e-10	-1.53032	2.19275e-05	-1.02205e-10	-1.55587
66323750	chr5:66323750:T:A	8.7652e-07	-1.02205e-10	-0.632381	2.21495e-06	-1.02205e-10	-0.504002	7.35143e-05	-1.02205e-10	-0.346126
66323938	chr5:66323938:C:G	3.59274e-07	-1.52425	-7.12552e-10	8.00488e-07	-1.52177	-7.12552e-10	2.27106e-05	-1.52077	-7.12552e-10
66323976	chr5:66323976:A:T	5.39011e-07	-1.02205e-10	-1.1186	1.03584e-06	-1.02205e-10	-1.26402	2.72323e-05	-1.02205e-10	-1.3392
66324554	chr5:66324554:A:G	3.83248e-07	-1.02205e-10	-1.45966	9.1032e-07	-1.02205e-10	-1.39319	3.07594e-05	-1.02205e-10	-1.21741
66324987	chr5:66324987:G:A	3.97683e-06	-1.02205e-10	0.8799	9.58463e-06	-1.02205e-10	0.960927	0.000497801	-1.02205e-10	1.56659
66325331	chr5:66325331:G:A	3.36012e-07	-1.48546	-0.105733	7.96933e-07	-1.37399	-0.152227	1.71414e-05	-1.50554	-0.296569
66326113	chr5:66326113:C:CT	5.50319e-07	-1.02205e-10	-1.09784	1.27359e-06	-1.02205e-10	-1.05739	3.95655e-05	-1.02205e-10	-0.965647
66326428	chr5:66326428:A:G	4.96389e-07	-1.02205e-10	-1.20098	1.15377e-06	-1.02205e-10	-1.1562	3.15277e-05	-1.02205e-10	-1.19274
66326465	chr5:66326465:G:A	3.11149e-07	-1.02205e-10	-1.66807	6.81462e-07	-1.02205e-10	-1.68275	1.93445e-05	-1.02205e-10	-1.6812
66326537	chr5:66326537:G:C	3.71038e-07	-1.49203	-7.12552e-10	8.13645e-07	-1.50546	-7.12552e-10	2.27237e-05	-1.5202	-7.12552e-10
66326687	chr5:66326687:T:A	1.15717e-07	-1.23857	-1.41862	2.85665e-07	-1.30513	-1.24704	9.46213e-06	-1.16395	-1.23235
66327093	chr5:66327093:C:T	5.53093e-07	-1.11284	0.02003	1.61283e-06	-1.07398	0.252732	5.78539e-05	-1.02161	0.435928
66327174	chr5:66327174:A:G	5.26329e-07	-1.02205e-10	-1.14241	1.21611e-06	-1.02205e-10	-1.10357	3.76564e-05	-1.02205e-10	-1.0151
66327244	chr5:66327244:T:A	1.02042e-06	-1.02205e-10	-0.480375	1.71917e-06	-1.02205e-10	-0.757392	4.37433e-05	-1.02205e-10	-0.865267
66327274	chr5:66327274:C:T	5.49918e-07	-1.02205e-10	-1.09857	1.17706e-06	-1.02205e-10	-1.13621	3.38938e-05	-1.02205e-10	-1.12037
66327559	chr5:66327559:G:A	4.98111e-07	-1.19752	-7.12552e-10	1.02409e-06	-1.27542	-7.12552e-10	3.89766e-05	-0.980644	-7.12552e-10
66327620	chr5:66327620:T:C	5.83677e-07	-1.02205e-10	-1.03899	1.40561e-06	-1.02205e-10	-0.958763	4.79059e-05	-1.02205e-10	-0.774366
66327714	chr5:66327714:C:T	5.06956e-07	-1.02205e-10	-1.17992	1.16745e-06	-1.02205e-10	-1.14441	3.59276e-05	-1.02205e-10	-1.0621
66327805	chr5:66327805:G:A	2.65759e-07	-0.719245	-1.10651	5.81747e-07	-0.645786	-1.19517	1.58216e-05	-0.554502	-1.32773
66328105	chr5:66328105:G:A	1.21056e-07	-1.26422	-1.34787	3.0625e-07	-1.32987	-1.15272	1.00871e-05	-1.19191	-1.14043
66328146	chr5:66328146:T:C	3.03853e-07	-1.02205e-10	-1.69179	6.84165e-07	-1.02205e-10	-1.67879	1.91434e-05	-1.02205e-10	-1.69165
66328346	chr5:66328346:T:C	3.83689e-07	-1.02205e-10	-1.45851	8.10292e-07	-1.02205e-10	-1.50959	2.13136e-05	-1.02205e-10	-1.58426
66328389	chr5:66328389:A:C	3.96779e-06	-1.02205e-10	0.877625	8.68313e-06	-1.02205e-10	0.862149	0.000237474	-1.02205e-10	0.826453
66328563	chr5:66328563:C:T	5.12037e-07	-1.02205e-10	-1.16994	1.18178e-06	-1.02205e-10	-1.13221	3.69414e-05	-1.02205e-10	-1.03427
66328572	chr5:66328572:A:G	3.04337e-07	-1.02205e-10	-1.6902	6.75503e-07	-1.02205e-10	-1.69153	1.91388e-05	-1.02205e-10	-1.69189
66328731	chr5:66328731:G:A	7.55802e-08	-1.39203	-1.69111	1.55613e-07	-1.47431	-1.6853	4.78772e-06	-1.39212	-1.68543
66329456	chr5:66329456:A:T	3.14071e-07	-1.02205e-10	-1.65872	7.08034e-07	-1.02205e-10	-1.6445	1.99922e-05	-1.02205e-10	-1.64826
66330099	chr5:66330099:T:TCCAC	5.75465e-07	-1.02205e-10	-1.05316	1.3161e-06	-1.02205e-10	-1.02456	3.53804e-05	-1.02205e-10	-1.07745
66330558	chr5:66330558:C:A	6.77044e-08	-1.51589	-1.6773	1.59842e-07	-1.44467	-1.68813	4.22493e-06	-1.51066	-1.69195
66330876	chr5:66330876:A:AGACTT	4.67996e-07	-1.02205e-10	-1.25988	1.06302e-06	-1.02205e-10	-1.23812	3.27609e-05	-1.02205e-10	-1.15437
66330908	chr5:66330908:A:G	6.31819e-07	-1.02205e-10	-0.959738	1.39358e-06	-1.02205e-10	-0.967355	3.66216e-05	-1.02205e-10	-1.04297
66330910	chr5:66330910:A:G	3.49925e-07	-1.02205e-10	-1.55062	9.39162e-07	-1.02205e-10	-1.362	2.73036e-05	-1.02205e-10	-1.33659
66331196	chr5:66331196:A:G	8.33928e-08	-1.48165	-1.50313	2.05622e-07	-1.37363	-1.50732	4.69916e-06	-1.50178	-1.59445
66331243	chr5:66331243:T:C	3.59505e-07	-1.02205e-10	-1.52361	7.92452e-07	-1.02205e-10	-1.53186	2.33638e-05	-1.02205e-10	-1.49242
66331247	chr5:66331247:AATC:A	7.30941e-08	-1.48446	-1.63213	1.79598e-07	-1.37914	-1.63713	4.29051e-06	-1.50434	-1.68286
66331278	chr5:66331278:A:G	7.03643e-08	-1.49116	-1.66349	1.70819e-07	-1.38504	-1.68134	4.28857e-06	-1.49697	-1.69069
66331357	chr5:66331357:AG:A	4.52805e-07	-1.02205e-10	-1.29288	8.40247e-07	-1.02205e-10	-1.47329	2.25064e-05	-1.02205e-10	-1.52981
66331432	chr5:66331432:C:T	8.2187e-08	-1.49146	-1.50788	2.01151e-07	-1.39095	-1.51198	4.65116e-06	-1.50846	-1.59803
66331683	chr5:66331683:C:T	1.26124e-07	-1.45186	-1.11921	2.93124e-07	-1.31667	-1.20972	7.7002e-06	-1.34673	-1.25563
66331741	chr5:66331741:C:T	8.30213e-07	-1.02205e-10	-0.686658	2.43654e-06	-1.02205e-10	-0.408653	6.12071e-05	-1.02205e-10	-0.529342
66332130	chr5:66332130:A:G	8.31334e-08	-1.48297	-1.50492	2.0447e-07	-1.37448	-1.51209	4.67957e-06	-1.5023	-1.59809
66332214	chr5:66332214:G:A	4.11145e-07	-1.02205e-10	-1.38939	7.83963e-07	-1.02205e-10	-1.54263	2.12117e-05	-1.02205e-10	-1.58905
66333033	chr5:66333033:A:C	3.55986e-07	-1.02205e-10	-1.53345	7.53521e-07	-1.02205e-10	-1.58223	2.09942e-05	-1.02205e-10	-1.59936
66333073	chr5:66333073:G:A	6.85484e-08	-1.49008	-1.69072	1.6877e-07	-1.38705	-1.6914	4.29135e-06	-1.50797	-1.67903
66333224	chr5:66333224:T:C	5.80496e-07	-1.02205e-10	-1.04446	1.23817e-06	-1.02205e-10	-1.0856	3.21611e-05	-1.02205e-10	-1.17285
66333437	chr5:66333437:A:C	3.79435e-07	-1.46966	-7.12552e-10	8.14984e-07	-1.50382	-7.12552e-10	2.32191e-05	-1.49863	-7.12552e-10
66333574	chr5:66333574:C:T	3.04992e-07	-1.02205e-10	-1.68805	6.82636e-07	-1.02205e-10	-1.68103	1.93162e-05	-1.02205e-10	-1.68266
66333870	chr5:66333870:G:A	3.63627e-07	-1.02205e-10	-1.51221	8.284e-07	-1.02205e-10	-1.48749	2.4506e-05	-1.02205e-10	-1.44469
66333952	chr5:66333952:A:G	9.41893e-08	-1.32371	-1.53933	2.44003e-07	-1.11705	-1.59275	5.45696e-06	-1.35085	-1.59587
66334245	chr5:66334245:C:A	3.39883e-07	-1.02205e-10	-1.57974	7.71877e-07	-1.02205e-10	-1.55816	2.05473e-05	-1.02205e-10	-1.62087
66334709	chr5:66334709:A:G	8.04653e-08	-1.49847	-1.52204	1.96166e-07	-1.40214	-1.52588	4.57403e-06	-1.5136	-1.60961
66334724	chr5:66334724:A:G	7.79024e-08	-1.49913	-1.55376	1.89945e-07	-1.4035	-1.55676	4.47604e-06	-1.51405	-1.63082
66335124	chr5:66335124:C:A	4.28167e-07	-1.02205e-10	-1.34883	8.11307e-07	-1.02205e-10	-1.50834	2.17e-05	-1.02205e-10	-1.56629
66335177	chr5:66335177:T:C	6.67192e-08	-1.51795	-1.6899	1.58799e-07	-1.44966	-1.68969	4.19105e-06	-1.52256	-1.68809
66335477	chr5:66335477:C:T	3.17726e-07	-1.02205e-10	-1.64715	7.23823e-07	-1.02205e-10	-1.62244	2.07446e-05	-1.02205e-10	-1.61132
66335532	chr5:66335532:G:A	6.52954e-07	-1.02205e-10	-0.926833	2.25539e-06	-1.02205e-10	-0.48591	7.40911e-05	-1.02205e-10	-0.33831
66336449	chr5:66336449:C:T	1.07502e-07	-1.5112	-1.21963	2.40164e-07	-1.51101	-1.21466	6.391e-06	-1.52179	-1.26692
66336610	chr5:66336610:C:T	3.21187e-07	-1.02205e-10	-1.63632	6.97908e-07	-1.02205e-10	-1.6589	1.92835e-05	-1.02205e-10	-1.68436
66336615	chr5:66336615:C:G	1.17822e-07	-0.954219	-1.68494	2.71561e-07	-0.924996	-1.6778	8.39971e-06	-0.824118	-1.69129
66336646	chr5:66336646:T:C	1.82534e-06	-1.02205e-10	0.101184	4.2569e-06	-1.02205e-10	0.149309	0.000196496	-1.02205e-10	0.637036
66336719	chr5:66336719:C:T	5.30222e-07	-1.02205e-10	-1.13504	1.18625e-06	-1.02205e-10	-1.12844	3.97993e-05	-1.02205e-10	-0.959758
66336927	chr5:66336927:C:T	1.15254e-07	-1.02045	-1.64076	2.66776e-07	-0.994591	-1.62599	8.00266e-06	-0.898305	-1.66553
66336975	chr5:66336975:T:C	3.09088e-07	-1.02205e-10	-1.67471	6.87957e-07	-1.02205e-10	-1.67326	1.91947e-05	-1.02205e-10	-1.68897
66337573	chr5:66337573:G:T	1.15819e-07	-0.965746	-1.69057	2.65859e-07	-0.934047	-1.68998	8.29335e-06	-0.837176	-1.69098
66337574	chr5:66337574:A:C	1.15815e-07	-0.96568	-1.69067	2.65847e-07	-0.933969	-1.6901	8.29466e-06	-0.837108	-1.69089
66338788	chr5:66338788:A:G	4.48402e-07	-1.02205e-10	-1.30265	8.39432e-07	-1.02205e-10	-1.47426	2.24444e-05	-1.02205e-10	-1.53257
66338919	chr5:66338919:CTCATTCACA:C	7.44791e-07	-1.02205e-10	-0.795236	1.26095e-06	-1.02205e-10	-1.06737	3.13719e-05	-1.02205e-10	-1.19769
66338958	chr5:66338958:G:A	1.33159e-07	-1.50891	-1.00789	2.64718e-07	-1.42309	-1.20523	6.8935e-06	-1.51497	-1.19806
66339213	chr5:66339213:C:G	3.96549e-07	-1.02205e-10	-1.42554	8.55436e-07	-1.02205e-10	-1.45538	2.27078e-05	-1.02205e-10	-1.5209
66339246	chr5:66339246:C:T	6.95728e-07	-1.02205e-10	-0.863381	1.46804e-06	-1.02205e-10	-0.915307	3.77962e-05	-1.02205e-10	-1.0114
66339247	chr5:66339247:G:A	3.09742e-07	-1.02205e-10	-1.6726	6.95471e-07	-1.02205e-10	-1.6624	2.05072e-05	-1.02205e-10	-1.62283
66339677	chr5:66339677:A:G	1.10023e-07	-1.51295	-1.19471	2.33741e-07	-1.43837	-1.3144	6.23374e-06	-1.45441	-1.35922
66339704	chr5:66339704:G:A	4.11592e-06	-1.02205e-10	0.914277	1.19503e-05	-1.02205e-10	1.18153	0.000423758	-1.02205e-10	1.40556
66339800	chr5:66339800:T:C	3.28259e-07	-1.02205e-10	-1.61454	7.25883e-07	-1.02205e-10	-1.6196	1.97146e-05	-1.02205e-10	-1.66225
66339996	chr5:66339996:C:T	1.53181e-06	-0.0741337	-7.12552e-10	2.5859e-06	-0.349161	-7.12552e-10	6.3173e-05	-0.497728	-7.12552e-10
66340085	chr5:66340085:T:C	7.31643e-08	-1.52502	-1.59061	1.73543e-07	-1.49639	-1.55417	4.84476e-06	-1.526	-1.53971
66340751	chr5:66340751:T:C	1.15194e-07	-1.49511	-1.1666	2.50645e-07	-1.39751	-1.28544	6.62989e-06	-1.41797	-1.33404
66340846	chr5:66340846:G:A	6.88243e-08	-1.49845	-1.67834	1.71611e-07	-1.38112	-1.68064	4.30384e-06	-1.49637	-1.68772
66340943	chr5:66340943:G:A	5.02818e-07	-1.02205e-10	-1.18811	1.21954e-06	-1.02205e-10	-1.10076	3.32898e-05	-1.02205e-10	-1.13835
66341062	chr5:66341062:A:G	1.27669e-06	-1.02205e-10	-0.256314	2.06029e-06	-1.02205e-10	-0.576386	5.56342e-05	-1.02205e-10	-0.624807
66341192	chr5:66341192:A:G	4.18699e-07	-1.02205e-10	-1.37119	1.00506e-06	-1.02205e-10	-1.29419	2.88446e-05	-1.02205e-10	-1.28168
66341227	chr5:66341227:T:C	6.87477e-08	-1.51048	-1.66742	1.50555e-07	-1.51952	-1.67314	4.25727e-06	-1.51398	-1.681
66341634	chr5:66341634:T:C	1.30083e-07	-1.00378	-1.53639	2.87582e-07	-1.02358	-1.5219	7.85642e-06	-1.03389	-1.54839
66341650	chr5:66341650:C:G	3.038e-07	-1.02205e-10	-1.69197	6.76054e-07	-1.02205e-10	-1.69072	1.93302e-05	-1.02205e-10	-1.68194
66342457	chr5:66342457:A:G	3.35319e-07	-1.02205e-10	-1.59326	7.4067e-07	-1.02205e-10	-1.59943	1.9977e-05	-1.02205e-10	-1.64902
66342549	chr5:66342549:A:G	1.28204e-07	-0.966263	-1.58845	2.78675e-07	-0.987275	-1.58967	7.26346e-06	-1.01577	-1.64497
66343034	chr5:66343034:G:T	1.31159e-07	-1.52617	-1.00576	2.41366e-07	-1.48955	-1.23112	6.50453e-06	-1.50033	-1.27077
66343078	chr5:66343078:G:C	3.16462e-07	-1.02205e-10	-1.65114	8.32175e-07	-1.02205e-10	-1.48295	2.42079e-05	-1.02205e-10	-1.45692
66343283	chr5:66343283:G:A	6.95775e-08	-1.52599	-1.63991	1.55774e-07	-1.52587	-1.63271	4.37282e-06	-1.52504	-1.64316
66343521	chr5:66343521:C:T	1.45047e-07	-1.49181	-0.939467	3.20992e-07	-1.46644	-0.969137	8.511e-06	-1.48965	-1.0126
66344398	chr5:66344398:T:A	7.42211e-08	-1.52586	-1.57543	1.78661e-07	-1.48976	-1.53173	5.01585e-06	-1.52634	-1.50467
66344524	chr5:66344524:A:G	1.18206e-07	-1.42093	-1.21498	3.07523e-07	-1.49825	-0.980192	8.77035e-06	-1.44124	-1.03099
66344628	chr5:66344628:A:G	1.17872e-07	-1.44832	-1.19042	3.18719e-07	-1.51143	-0.931251	9.01737e-06	-1.46572	-0.978733
66344812	chr5:66344812:A:G	7.3655e-08	-1.52629	-1.58266	1.78055e-07	-1.4843	-1.54059	4.96897e-06	-1.52626	-1.51413
66344878	chr5:66344878:C:T	4.69404e-07	-1.25688	-7.12552e-10	1.11749e-06	-1.18815	-7.12552e-10	3.16429e-05	-1.18909	-7.12552e-10
66345100	chr5:66345100:T:C	5.11624e-07	-1.02205e-10	-1.17075	1.10321e-06	-1.02205e-10	-1.20101	2.89811e-05	-1.02205e-10	-1.27696
66345342	chr5:66345342:C:T	8.91935e-08	-1.51691	-1.40062	2.10646e-07	-1.43236	-1.42445	4.85983e-06	-1.51933	-1.54327
66345670	chr5:66345670:G:A	5.05076e-07	-1.02205e-10	-1.18363	1.21308e-06	-1.02205e-10	-1.10607	3.31788e-05	-1.02205e-10	-1.14169
66346138	chr5:66346138:T:C	1.84033e-07	-1.52562	-0.667605	4.08433e-07	-1.52504	-0.669617	1.18201e-05	-1.52574	-0.648063
66346151	chr5:66346151:T:C	2.36154e-07	-1.52575	-0.418113	5.26391e-07	-1.52518	-0.415769	1.55521e-05	-1.52559	-0.373814
66346169	chr5:66346169:G:A	5.80157e-07	-1.04504	-7.12552e-10	1.26663e-06	-1.06287	-7.12552e-10	3.92813e-05	-0.972856	-7.12552e-10
66346230	chr5:66346230:AG:A	1.09458e-07	-1.04149	-1.67131	2.42977e-07	-1.05556	-1.65846	6.8002e-06	-1.06825	-1.65841
66346347	chr5:66346347:A:C	1.0083e-06	-1.02205e-10	-0.492319	2.98247e-06	-1.02205e-10	-0.206483	7.93796e-05	-1.02205e-10	-0.269364
66346412	chr5:66346412:G:A	1.26471e-07	-1.02377	-1.54455	2.83293e-07	-1.04139	-1.51912	7.87505e-06	-1.05484	-1.52507
66346540	chr5:66346540:G:A	3.85127e-07	-1.45477	-7.12552e-10	8.89548e-07	-1.41627	-7.12552e-10	2.50901e-05	-1.42113	-7.12552e-10
66346612	chr5:66346612:T:C	1.14685e-06	-1.02205e-10	-0.363564	2.25471e-06	-1.02205e-10	-0.486213	7.05929e-05	-1.02205e-10	-0.386676
66347185	chr5:66347185:G:C	3.76424e-07	-1.47762	-7.12552e-10	8.23155e-07	-1.49384	-7.12552e-10	2.30149e-05	-1.50747	-7.12552e-10
66347215	chr5:66347215:G:A	6.09568e-07	-0.99559	-7.12552e-10	1.21147e-06	-1.1074	-7.12552e-10	2.96426e-05	-1.25439	-7.12552e-10
66347359	chr5:66347359:A:G	3.11425e-06	-1.02205e-10	0.635402	6.01456e-06	-1.02205e-10	0.49495	0.000151605	-1.02205e-10	0.377672
66347427	chr5:66347427:A:G	7.22389e-06	-1.52239	2.9992	2.31459e-05	-1.52045	3.36304	0.000876464	-1.51451	3.6468
66348342	chr5:66348342:C:A	2.56863e-06	-1.02205e-10	0.442786	6.18592e-06	-1.02205e-10	0.523043	0.000138538	-1.02205e-10	0.287542
66348353	chr5:66348353:A:G	4.83406e-07	-1.22748	-7.12552e-10	1.4149e-06	-0.952177	-7.12552e-10	3.81921e-05	-1.00098	-7.12552e-10
66348359	chr5:66348359:G:A	2.84538e-06	-1.02205e-10	0.545111	5.39828e-06	-1.02205e-10	0.386847	0.000138129	-1.02205e-10	0.284582
66348449	chr5:66348449:T:C	1.71521e-05	-1.5231	3.86464	3.03071e-05	-1.52013	3.63228	0.00102628	-1.51576	3.80585
66348538	chr5:66348538:C:T	9.22719e-07	-1.02205e-10	-0.581015	2.34796e-06	-1.02205e-10	-0.445688	7.0261e-05	-1.02205e-10	-0.391388
66348618	chr5:66348618:A:G	4.37057e-07	-1.02205e-10	-1.32828	9.80264e-07	-1.02205e-10	-1.31917	2.72286e-05	-1.02205e-10	-1.33934
66349002	chr5:66349002:A:G	4.21732e-07	-1.02205e-10	-1.36397	9.25145e-07	-1.02205e-10	-1.37704	2.36712e-05	-1.02205e-10	-1.47934
66349435	chr5:66349435:C:A	6.73545e-07	-1.02205e-10	-0.895786	1.13973e-06	-1.02205e-10	-1.16844	2.94799e-05	-1.02205e-10	-1.2599
66349728	chr5:66349728:T:A	9.42785e-06	-1.02205e-10	1.74308	2.16186e-05	-1.02205e-10	1.77432	0.000633348	-1.02205e-10	1.80741
66349931	chr5:66349931:A:C	6.61247e-06	-1.02205e-10	1.38837	1.51355e-05	-1.02205e-10	1.41781	0.0004459	-1.02205e-10	1.45649
66350074	chr5:66350074:CT:C	7.60302e-08	-1.43032	-1.64689	1.94784e-07	-1.27613	-1.65897	5.3919e-06	-1.31801	-1.6407
66350429	chr5:66350429:C:T	2.07731e-07	-1.50168	-0.57042	4.47286e-07	-1.52232	-0.581469	1.20165e-05	-1.49398	-0.663351
66350480	chr5:66350480:G:A	7.34172e-08	-1.43418	-1.67801	1.88782e-07	-1.28136	-1.68503	5.17654e-06	-1.32334	-1.67612
66350626	chr5:66350626:C:T	6.13453e-07	-1.02205e-10	-0.989237	1.36063e-06	-1.02205e-10	-0.991288	3.71969e-05	-1.02205e-10	-1.02738
66351147	chr5:66351147:C:T	1.159e-06	-1.02205e-10	-0.353025	1.86464e-06	-1.02205e-10	-0.676167	4.57186e-05	-1.02205e-10	-0.821101
66351622	chr5:66351622:G:A	3.57454e-05	-1.52528	4.60112	6.14121e-05	-1.5164	4.33477	0.00218823	-1.51909	4.56633
66351975	chr5:66351975:T:C	4.63082e-07	-1.02205e-10	-1.27044	1.11804e-06	-1.02205e-10	-1.18766	3.09334e-05	-1.02205e-10	-1.21177
66351996	chr5:66351996:C:T	1.05983e-06	-1.02205e-10	-0.442478	1.77442e-06	-1.02205e-10	-0.725758	4.86861e-05	-1.02205e-10	-0.758213
66352249	chr5:66352249:G:A	1.66283e-06	-1.02205e-10	0.00793674	4.7277e-06	-1.02205e-10	0.254206	0.000132936	-1.02205e-10	0.24626
66352256	chr5:66352256:A:C	8.31472e-08	-1.45461	-1.53312	1.94405e-07	-1.46191	-1.47513	5.8465e-06	-1.50518	-1.37258
66352290	chr5:66352290:C:A	1.29116e-07	-1.42393	-1.1237	2.96692e-07	-1.39328	-1.12101	7.56555e-06	-1.45846	-1.16154
66352907	chr5:66352907:A:T	8.31871e-08	-1.47787	-1.50938	1.69235e-07	-1.42119	-1.65452	4.85355e-06	-1.37991	-1.68398
66352944	chr5:66352944:C:T	2.76004e-06	-1.02205e-10	0.51466	8.1672e-06	-1.02205e-10	0.800893	0.000259061	-1.02205e-10	0.91346
66353633	chr5:66353633:T:TG	1.10473e-05	-1.02205e-10	1.9016	2.03262e-05	-1.02205e-10	1.71268	0.000523927	-1.02205e-10	1.61775
66353996	chr5:66353996:A:T	8.86302e-08	-1.4986	-1.42527	2.08946e-07	-1.42086	-1.44406	4.79972e-06	-1.50847	-1.56657
66354138	chr5:66354138:G:C	1.76692e-06	-1.02205e-10	0.0686556	5.08244e-06	-1.02205e-10	0.326559	0.000157901	-1.02205e-10	0.418361
66354222	chr5:66354222:C:T	1.20038e-07	-1.2452	-1.37533	2.25684e-07	-1.29018	-1.49768	8.8415e-06	-1.04508	-1.41907
66354360	chr5:66354360:T:A	3.63461e-07	-1.51267	-7.12552e-10	8.0161e-07	-1.52037	-7.12552e-10	2.2701e-05	-1.5212	-7.12552e-10
66354377	chr5:66354377:A:G	4.86353e-07	-1.02205e-10	-1.2214	9.32648e-07	-1.02205e-10	-1.36896	3.4661e-05	-1.02205e-10	-1.09799
66354914	chr5:66354914:A:G	3.67196e-07	-1.02205e-10	-1.50245	8.2174e-07	-1.02205e-10	-1.49556	2.24038e-05	-1.02205e-10	-1.53438
66354939	chr5:66354939:A:G	1.1045e-07	-1.48459	-1.21918	2.43631e-07	-1.46261	-1.24872	6.42634e-06	-1.50451	-1.27869
66355605	chr5:66355605:A:G	3.27726e-07	-1.02205e-10	-1.61616	7.46944e-07	-1.02205e-10	-1.591	2.23851e-05	-1.02205e-10	-1.53521
66356559	chr5:66356559:T:G	6.40976e-07	-1.02205e-10	-0.945348	1.71665e-06	-1.02205e-10	-0.758861	5.62939e-05	-1.02205e-10	-0.613019
66357172	chr5:66357172:A:G	2.6037e-06	-1.02205e-10	0.456349	5.42489e-06	-1.02205e-10	0.391764	0.000137596	-1.02205e-10	0.280713
66357243	chr5:66357243:A:G	1.13008e-07	-1.14886	-1.53202	3.00451e-07	-1.15797	-1.34373	9.8819e-06	-1.13419	-1.21871
66357524	chr5:66357524:C:T	6.98486e-07	-1.02205e-10	-0.859425	1.35562e-06	-1.02205e-10	-0.994971	4.35466e-05	-1.02205e-10	-0.869775
66358113	chr5:66358113:A:G	1.49326e-07	-1.51742	-0.884789	3.15628e-07	-1.52619	-0.926237	1.05614e-05	-1.46374	-0.822664
66358342	chr5:66358342:A:G	1.75504e-06	-1.02205e-10	0.061908	1.77445e-06	-1.02205e-10	-0.725745	4.2628e-05	-1.02205e-10	-0.891093
66358887	chr5:66358887:A:G	2.00705e-06	-0.189994	0.386078	4.95561e-06	-0.119865	0.421152	0.000107431	-0.177458	0.210703
66358888	chr5:66358888:T:G	3.25947e-07	-1.02205e-10	-1.62161	6.81389e-07	-1.02205e-10	-1.68285	1.9289e-05	-1.02205e-10	-1.68407
66359068	chr5:66359068:T:C	7.47158e-07	-0.0921928	-0.699871	1.85737e-06	-0.0201264	-0.659947	4.34895e-05	-0.0777952	-0.79329
66359164	chr5:66359164:A:G	4.34106e-07	-0.230102	-1.10495	8.42479e-07	-0.403924	-1.06672	3.67348e-05	0.0952629	-1.13514
66359332	chr5:66359332:T:C	1.8073e-06	-1.02205e-10	0.0912503	2.70645e-06	-1.02205e-10	-0.303596	7.41285e-05	-1.02205e-10	-0.337805
66359389	chr5:66359389:A:G	3.85513e-07	-0.578661	-0.875105	1.10131e-06	-0.439843	-0.762891	2.54077e-05	-0.466878	-0.941676
66359417	chr5:66359417:G:A	8.0729e-08	-1.41186	-1.60539	1.84228e-07	-1.41889	-1.57193	5.03365e-06	-1.42832	-1.59914
66359482	chr5:66359482:G:C	3.39264e-07	-0.616162	-0.9654	9.04055e-07	-0.501144	-0.898954	2.36238e-05	-0.515693	-0.96566
66359487	chr5:66359487:T:C	3.42868e-07	-1.02205e-10	-1.571	8.13644e-07	-1.02205e-10	-1.50547	2.30855e-05	-1.02205e-10	-1.5044
66359520	chr5:66359520:A:G	1.06007e-06	-1.02205e-10	-0.442246	2.55643e-06	-1.02205e-10	-0.36062	6.15377e-05	-1.02205e-10	-0.523955
66359530	chr5:66359530:G:A	3.79885e-07	-1.02205e-10	-1.46847	8.51196e-07	-1.02205e-10	-1.46035	2.59601e-05	-1.02205e-10	-1.38705
66359590	chr5:66359590:C:A	1.81271e-06	-1.02205e-10	0.0942379	2.71371e-06	-1.02205e-10	-0.300916	7.43184e-05	-1.02205e-10	-0.335248
66359724	chr5:66359724:G:A	2.65242e-06	-1.02205e-10	0.474886	5.8899e-06	-1.02205e-10	0.474007	0.000132649	-1.02205e-10	0.244102
66359940	chr5:66359940:T:C	3.08252e-07	-0.494632	-1.18279	5.61072e-07	-0.634987	-1.24215	2.36924e-05	-0.183166	-1.29528
66360009	chr5:66360009:C:T	1.12143e-06	-1.02205e-10	-0.385984	3.54822e-06	-1.02205e-10	-0.0327863	8.1965e-05	-1.02205e-10	-0.237313
66360104	chr5:66360104:G:A	9.85596e-07	-1.02205e-10	-0.515094	2.37116e-06	-1.02205e-10	-0.435855	5.7264e-05	-1.02205e-10	-0.595933
66360130	chr5:66360130:T:C	7.86496e-07	-1.02205e-10	-0.740753	1.6566e-06	-1.02205e-10	-0.794466	4.74128e-05	-1.02205e-10	-0.784712
66360199	chr5:66360199:A:C	3.31942e-07	-1.02205e-10	-1.60338	6.87343e-07	-1.02205e-10	-1.67416	1.94094e-05	-1.02205e-10	-1.67785
66360220	chr5:66360220:A:G	2.22399e-07	-0.731089	-1.27278	4.38306e-07	-0.884368	-1.2397	1.92661e-05	-0.539092	-1.14617
66360697	chr5:66360697:C:G	7.87443e-08	-1.39107	-1.65107	1.63416e-07	-1.47639	-1.6343	5.1126e-06	-1.38699	-1.62491
66361068	chr5:66361068:T:C	8.38691e-07	-1.02205e-10	-0.676497	1.73616e-06	-1.02205e-10	-0.747558	4.95305e-05	-1.02205e-10	-0.741017
66361286	chr5:66361286:T:G	4.00166e-07	-1.41646	-7.12552e-10	8.14555e-07	-1.50435	-7.12552e-10	2.29849e-05	-1.50877	-7.12552e-10
66361672	chr5:66361672:T:C	9.80117e-08	-1.15546	-1.6678	2.14357e-07	-1.18379	-1.65555	6.64526e-06	-1.07468	-1.67502
66361807	chr5:66361807:A:G	3.40946e-07	-1.02205e-10	-1.57662	8.07019e-07	-1.02205e-10	-1.51364	2.30394e-05	-1.02205e-10	-1.5064
66362061	chr5:66362061:G:A	3.13079e-07	-0.262757	-1.39913	7.48852e-07	-0.173525	-1.41492	2.00746e-05	-0.245959	-1.39819
66362096	chr5:66362096:A:C	2.33882e-07	-0.492653	-1.46087	5.64517e-07	-0.410811	-1.46021	1.51204e-05	-0.476547	-1.45101
66362135	chr5:66362135:T:C	4.98577e-07	-1.02205e-10	-1.19658	1.14753e-06	-1.02205e-10	-1.16162	3.28527e-05	-1.02205e-10	-1.15157
66362391	chr5:66362391:G:C	1.40542e-07	-0.78991	-1.67292	2.87822e-07	-0.866936	-1.67771	1.03772e-05	-0.635089	-1.6689
66362904	chr5:66362904:G:A	1.3553e-07	-0.835921	-1.66322	2.76407e-07	-0.941124	-1.64399	1.11681e-05	-0.641288	-1.58926
66362955	chr5:66362955:C:T	2.77684e-06	0.179001	0.341728	4.37014e-06	-0.0944245	0.269987	0.00018054	0.343893	0.208455
66362991	chr5:66362991:T:C	1.2015e-07	-0.933847	-1.68575	2.45695e-07	-1.03798	-1.66492	9.79811e-06	-0.732808	-1.62861
66363293	chr5:66363293:A:G	7.71001e-08	-1.50965	-1.55359	1.65835e-07	-1.52635	-1.56964	4.73015e-06	-1.49121	-1.59844
66363326	chr5:66363326:G:T	1.6544e-07	-0.630249	-1.66948	3.47415e-07	-0.69032	-1.66615	1.27409e-05	-0.446998	-1.65179
66363440	chr5:66363440:G:A	3.88295e-07	-1.02205e-10	-1.44658	8.7046e-07	-1.02205e-10	-1.43797	2.29388e-05	-1.02205e-10	-1.51078
66364131	chr5:66364131:A:T	2.79848e-06	-1.02205e-10	0.528492	5.24268e-06	-1.02205e-10	0.357599	0.000128307	-1.02205e-10	0.210818
66364246	chr5:66364246:C:A	4.52847e-07	-1.29279	-7.12552e-10	1.06721e-06	-1.23419	-7.12552e-10	2.53718e-05	-1.40997	-7.12552e-10
66364790	chr5:66364790:G:T	7.30785e-08	-1.42518	-1.69163	1.60369e-07	-1.44074	-1.68877	5.73062e-06	-1.22075	-1.67703
66365334	chr5:66365334:G:A	1.33562e-06	-1.02205e-10	-0.211193	3.15492e-06	-1.02205e-10	-0.150269	7.19645e-05	-1.02205e-10	-0.367432
66365486	chr5:66365486:A:G	5.92019e-07	-1.02205e-10	-1.0248	1.02707e-06	-1.02205e-10	-1.27252	2.86451e-05	-1.02205e-10	-1.28862
66365568	chr5:66365568:AGAAGCCATT:A	5.44694e-07	-1.02205e-10	-1.10812	1.04973e-06	-1.02205e-10	-1.2507	3.38138e-05	-1.02205e-10	-1.12274
66365666	chr5:66365666:G:A	5.5624e-07	-1.49088	0.403738	1.13737e-06	-1.45912	0.288604	2.54761e-05	-1.46461	0.0587493
66366305	chr5:66366305:C:T	1.63189e-07	-1.51679	-0.796645	3.60271e-07	-1.48014	-0.839993	8.95408e-06	-1.52444	-0.927052
66366397	chr5:66366397:A:G	1.57271e-07	-1.42392	-0.926454	3.59895e-07	-1.42627	-0.8949	1.24584e-05	-1.21002	-0.911192
66366469	chr5:66366469:G:A	3.88337e-07	-1.02205e-10	-1.44647	8.58399e-07	-1.02205e-10	-1.45192	2.83588e-05	-1.02205e-10	-1.29867
66366630	chr5:66366630:C:T	1.19548e-07	-1.45892	-1.1657	2.62119e-07	-1.47166	-1.16653	8.56111e-06	-1.27	-1.22638
66366639	chr5:66366639:A:G	7.6882e-08	-1.51977	-1.5463	1.69681e-07	-1.51887	-1.5542	4.99063e-06	-1.50593	-1.53011
66366752	chr5:66366752:T:C	1.43766e-07	-1.46312	-0.977031	3.26149e-07	-1.47668	-0.94295	1.10828e-05	-1.27855	-0.959662
66366946	chr5:66366946:C:T	3.74434e-07	-1.02205e-10	-1.48292	8.56469e-07	-1.02205e-10	-1.45417	2.53156e-05	-1.02205e-10	-1.41218
66367041	chr5:66367041:C:T	1.72904e-07	-0.603967	-1.65163	3.61453e-07	-0.663318	-1.65354	1.28725e-05	-0.451401	-1.63711
66367322	chr5:66367322:G:A	3.62263e-07	-1.51597	-7.12552e-10	7.98249e-07	-1.52457	-7.12552e-10	2.25844e-05	-1.52635	-7.12552e-10
66367519	chr5:66367519:G:A	1.28714e-07	-1.48441	-1.06634	2.83331e-07	-1.49473	-1.06565	8.9071e-06	-1.32207	-1.13468
66367654	chr5:66367654:A:G	1.53855e-07	-1.46121	-0.911121	3.47145e-07	-1.47498	-0.882266	1.17473e-05	-1.27573	-0.904258
66367779	chr5:66367779:A:G	1.83206e-06	-1.02205e-10	0.104857	3.92197e-06	-1.02205e-10	0.0673617	8.71481e-05	-1.02205e-10	-0.175996
66368029	chr5:66368029:G:A	4.90183e-07	-1.02205e-10	-1.21356	1.00041e-06	-1.02205e-10	-1.29882	2.68226e-05	-1.02205e-10	-1.35436
66368161	chr5:66368161:G:A	1.50922e-07	-1.41888	-0.972697	3.43401e-07	-1.4322	-0.935885	1.20275e-05	-1.21041	-0.946001
66368346	chr5:66368346:C:T	1.48967e-07	-1.41931	-0.985302	3.38881e-07	-1.43277	-0.948567	1.18767e-05	-1.21058	-0.958449
66368390	chr5:66368390:A:G	3.47805e-07	-1.02205e-10	-1.5567	7.76305e-07	-1.02205e-10	-1.55244	2.11316e-05	-1.02205e-10	-1.59283
66368639	chr5:66368639:A:G	1.49054e-07	-1.41738	-0.986655	3.39e-07	-1.43101	-0.949977	1.18976e-05	-1.20747	-0.959799
66368655	chr5:66368655:T:C	1.53614e-07	-1.47599	-0.897904	3.48647e-07	-1.4878	-0.865129	1.16069e-05	-1.30471	-0.887288
66368759	chr5:66368759:C:T	1.48551e-07	-1.41857	-0.988838	3.37875e-07	-1.43208	-0.952231	1.18483e-05	-1.2093	-0.962123
66368843	chr5:66368843:A:G	9.8903e-07	-1.02205e-10	-0.511615	2.30482e-06	-1.02205e-10	-0.464228	5.38058e-05	-1.02205e-10	-0.658225
66368976	chr5:66368976:T:C	1.49508e-07	-1.4156	-0.985386	3.39919e-07	-1.42934	-0.948937	1.1947e-05	-1.20432	-0.958804
66369140	chr5:66369140:C:T	1.47444e-07	-1.4243	-0.990592	3.35481e-07	-1.43746	-0.953964	1.17128e-05	-1.21904	-0.963876
66369204	chr5:66369204:A:C	5.43547e-07	-1.02205e-10	-1.11022	1.21077e-06	-1.02205e-10	-1.10797	3.39076e-05	-1.02205e-10	-1.11997
66369293	chr5:66369293:T:A	1.51305e-07	-1.42981	-0.959225	3.44652e-07	-1.44262	-0.921837	1.19731e-05	-1.22884	-0.932109
66369578	chr5:66369578:C:T	1.93861e-06	-1.02205e-10	0.161384	4.19934e-06	-1.02205e-10	0.135695	9.25072e-05	-1.02205e-10	-0.116319
66369643	chr5:66369643:A:G	1.43664e-07	-1.42	-1.02086	3.26482e-07	-1.43345	-0.985163	1.14391e-05	-1.21176	-0.994809
66369670	chr5:66369670:A:G	6.67092e-07	-1.02205e-10	-0.905412	1.08012e-06	-1.02205e-10	-1.22216	3.04108e-05	-1.02205e-10	-1.22881
66370039	chr5:66370039:C:T	1.48477e-07	-1.43372	-0.97419	3.38156e-07	-1.44627	-0.937208	1.1713e-05	-1.23571	-0.947201
66370076	chr5:66370076:C:G	1.24492e-07	-1.48863	-1.09547	2.74048e-07	-1.49823	-1.09546	8.60388e-06	-1.33051	-1.16088
66370085	chr5:66370085:A:G	8.06643e-08	-1.45098	-1.56706	2.02239e-07	-1.35387	-1.54367	5.77885e-06	-1.38779	-1.50161
66370096	chr5:66370096:A:G	1.4838e-07	-1.4336	-0.974966	3.37938e-07	-1.44612	-0.938004	1.17061e-05	-1.23551	-0.947992
66370214	chr5:66370214:G:A	1.47795e-07	-1.42367	-0.988838	3.36241e-07	-1.43693	-0.952231	1.17445e-05	-1.2181	-0.962123
66370303	chr5:66370303:AATT:A	1.52006e-07	-1.4157	-0.968718	3.45827e-07	-1.42945	-0.931598	1.21507e-05	-1.20459	-0.941628
66370548	chr5:66370548:G:A	7.32814e-06	-1.02205e-10	1.49114	1.84437e-05	-1.02205e-10	1.61549	0.000373285	-1.02205e-10	1.27874
66370639	chr5:66370639:G:C	1.59728e-07	-1.48836	-0.846511	3.30339e-07	-1.49769	-0.909175	9.4618e-06	-1.32829	-1.06805
66370677	chr5:66370677:T:C	1.05807e-06	-1.02205e-10	-0.444139	2.47804e-06	-1.02205e-10	-0.391766	5.74846e-05	-1.02205e-10	-0.592089
66370840	chr5:66370840:C:T	1.44714e-07	-1.47962	-0.953963	3.28214e-07	-1.49096	-0.922363	1.08855e-05	-1.3123	-0.943882
66371418	chr5:66371418:A:G	1.52099e-07	-1.48112	-0.90269	3.45377e-07	-1.49227	-0.870077	1.14257e-05	-1.31553	-0.892207
66371423	chr5:66371423:G:C	3.81927e-07	-1.46311	-7.12552e-10	8.84129e-07	-1.42239	-7.12552e-10	2.47824e-05	-1.43347	-7.12552e-10
66371650	chr5:66371650:T:A	6.60329e-08	-1.52631	-1.69188	1.47403e-07	-1.52285	-1.69097	4.27769e-06	-1.50899	-1.6812
66372562	chr5:66372562:G:T	5.91322e-07	-1.02205e-10	-1.02598	1.30896e-06	-1.02205e-10	-1.03	3.67285e-05	-1.02205e-10	-1.04005
66372601	chr5:66372601:G:A	1.46292e-07	-1.42533	-0.997402	3.33329e-07	-1.43847	-0.959386	1.16292e-05	-1.22101	-0.969078
66372682	chr5:66372682:T:C	1.49266e-07	-1.48795	-0.914665	3.38793e-07	-1.49815	-0.883447	1.11127e-05	-1.33054	-0.904982
66372846	chr5:66372846:T:C	1.50537e-07	-1.49085	-0.903286	3.41906e-07	-1.5007	-0.871753	1.11654e-05	-1.33735	-0.893435
66373179	chr5:66373179:T:C	1.48264e-07	-1.48331	-0.926033	3.36264e-07	-1.49412	-0.89497	1.11015e-05	-1.32016	-0.916366
66373205	chr5:66373205:T:C	1.51192e-07	-1.48029	-0.9095	3.42461e-07	-1.4916	-0.879232	1.13393e-05	-1.31394	-0.901382
66373263	chr5:66373263:T:C	1.63217e-07	-1.48348	-0.829777	3.70844e-07	-1.4942	-0.797005	1.22286e-05	-1.32071	-0.819117
66373313	chr5:66373313:C:A	1.12709e-07	-1.46762	-1.21591	2.17669e-07	-1.42358	-1.40044	6.05236e-06	-1.44564	-1.39752
66373401	chr5:66373401:C:T	1.49457e-07	-1.47812	-0.923218	3.38764e-07	-1.48956	-0.89212	1.12542e-05	-1.30913	-0.913734
66373504	chr5:66373504:T:C	1.49533e-07	-1.47888	-0.921945	3.38944e-07	-1.49023	-0.890927	1.12515e-05	-1.31074	-0.912367
66373696	chr5:66373696:GTCTTTT:G	3.69219e-07	-1.02205e-10	-1.49695	8.41726e-07	-1.02205e-10	-1.47153	2.48682e-05	-1.02205e-10	-1.43001
66373799	chr5:66373799:T:C	6.33373e-07	-1.02205e-10	-0.95728	1.40198e-06	-1.02205e-10	-0.961349	3.93231e-05	-1.02205e-10	-0.971795
66374013	chr5:66374013:C:T	1.44957e-07	-1.48238	-0.949524	3.28315e-07	-1.49326	-0.91976	1.08481e-05	-1.31837	-0.941246
66374033	chr5:66374033:T:C	3.58677e-07	-1.52592	-7.12552e-10	8.32248e-07	-1.48286	-7.12552e-10	2.263e-05	-1.52433	-7.12552e-10
66374147	chr5:66374147:A:G	1.4448e-07	-1.48829	-0.946901	3.2764e-07	-1.4984	-0.916673	1.07383e-05	-1.33133	-0.938455
66374294	chr5:66374294:T:C	3.58993e-07	-1.02205e-10	-1.52504	8.18689e-07	-1.02205e-10	-1.49928	2.41476e-05	-1.02205e-10	-1.45942
66374344	chr5:66374344:T:G	3.69302e-07	-1.02205e-10	-1.49672	8.43688e-07	-1.02205e-10	-1.46921	2.49324e-05	-1.02205e-10	-1.42744
66374550	chr5:66374550:A:G	1.61764e-07	-1.47724	-0.844964	3.34097e-07	-1.4879	-0.907662	9.70833e-06	-1.30406	-1.06656
66374725	chr5:66374725:C:T	1.49015e-07	-1.48183	-0.922467	3.37535e-07	-1.49281	-0.892509	1.11618e-05	-1.31729	-0.913823
66374897	chr5:66374897:T:C	1.3711e-07	-1.48618	-1.00137	2.86892e-07	-1.49576	-1.05212	8.17069e-06	-1.32319	-1.21986
66375275	chr5:66375275:C:T	3.68592e-07	-1.49865	-7.12552e-10	8.06346e-07	-1.51447	-7.12552e-10	2.2687e-05	-1.52181	-7.12552e-10
66375277	chr5:66375277:C:T	6.65933e-08	-1.51884	-1.69089	1.4747e-07	-1.52605	-1.68731	4.42837e-06	-1.48276	-1.67282
66375394	chr5:66375394:T:C	2.0929e-06	-1.02205e-10	0.237968	4.50016e-06	-1.02205e-10	0.20488	9.86951e-05	-1.02205e-10	-0.0515708
66375418	chr5:66375418:C:T	1.46911e-07	-1.48371	-0.934802	3.32932e-07	-1.4944	-0.904646	1.0979e-05	-1.32124	-0.926385
66375434	chr5:66375434:T:C	1.41402e-07	-1.52197	-0.934763	3.01629e-07	-1.52634	-0.971448	7.72447e-06	-1.49005	-1.10916
66375445	chr5:66375445:A:G	1.0614e-06	-1.02205e-10	-0.440999	2.48154e-06	-1.02205e-10	-0.390353	5.76292e-05	-1.02205e-10	-0.589575
66375582	chr5:66375582:C:T	1.25665e-07	-1.47448	-1.10025	2.76191e-07	-1.48577	-1.10012	8.83502e-06	-1.29967	-1.16521
66375741	chr5:66375741:G:A	1.45761e-07	-1.47386	-0.952516	3.29804e-07	-1.48583	-0.922653	1.10128e-05	-1.3003	-0.94425
66375808	chr5:66375808:C:T	1.49694e-07	-1.48635	-0.913403	3.39388e-07	-1.49665	-0.883192	1.11563e-05	-1.32709	-0.904508
66375876	chr5:66375876:T:C	3.17079e-07	-1.52605	-0.123134	7.07579e-07	-1.51927	-0.125867	1.61541e-05	-1.52094	-0.340496
66376018	chr5:66376018:A:G	1.524e-07	-1.47799	-0.90384	3.45635e-07	-1.48944	-0.872161	1.1493e-05	-1.30885	-0.893013
66376219	chr5:66376219:A:T	1.27174e-06	-1.02205e-10	-0.260197	3.03211e-06	-1.02205e-10	-0.189975	7.10192e-05	-1.02205e-10	-0.380655
66376388	chr5:66376388:A:G	3.57244e-07	-1.02205e-10	-1.52992	8.14276e-07	-1.02205e-10	-1.50469	2.39833e-05	-1.02205e-10	-1.46625
66376393	chr5:66376393:T:C	1.46555e-07	-1.4608	-0.960139	3.31101e-07	-1.47412	-0.930445	1.12242e-05	-1.27374	-0.951795
66376407	chr5:66376407:T:G	4.74907e-07	-1.24522	-7.12552e-10	1.03749e-06	-1.26243	-7.12552e-10	2.72283e-05	-1.33935	-7.12552e-10
66376945	chr5:66376945:T:C	1.4266e-07	-1.47002	-0.977861	3.22818e-07	-1.48238	-0.947518	1.08223e-05	-1.29195	-0.970052
66377031	chr5:66377031:C:T	1.79447e-07	-1.47657	-0.741889	4.15641e-07	-1.48822	-0.688943	1.37704e-05	-1.30597	-0.715116
66377047	chr5:66377047:C:T	1.48972e-07	-1.47301	-0.93157	3.37181e-07	-1.48508	-0.901292	1.12683e-05	-1.29843	-0.923189
66377392	chr5:66377392:C:T	1.01625e-06	-1.02205e-10	-0.484464	2.38831e-06	-1.02205e-10	-0.428647	5.52016e-05	-1.02205e-10	-0.632614
66377544	chr5:66377544:C:G	1.53561e-07	-1.48183	-0.892412	3.48213e-07	-1.49274	-0.861432	1.15066e-05	-1.31692	-0.883763
66377670	chr5:66377670:T:C	8.11185e-07	-1.02205e-10	-0.709844	1.26648e-06	-1.02205e-10	-1.06299	3.56899e-05	-1.02205e-10	-1.06874
66377687	chr5:66377687:A:G	1.47156e-07	-1.48339	-0.933455	3.33897e-07	-1.49416	-0.901997	1.10079e-05	-1.31994	-0.925051
66377993	chr5:66377993:A:T	4.59105e-07	-1.02205e-10	-1.27906	8.11381e-07	-1.02205e-10	-1.50825	2.31255e-05	-1.02205e-10	-1.50267
66378158	chr5:66378158:G:A	5.85586e-07	-1.42357	0.387838	8.90396e-07	-1.36	-0.0553234	1.85607e-05	-1.3621	-0.360464
66378623	chr5:66378623:T:G	3.28012e-07	-1.02205e-10	-1.61529	7.32788e-07	-1.02205e-10	-1.61013	2.03094e-05	-1.02205e-10	-1.63252
66378692	chr5:66378692:A:G	7.87143e-07	-1.02205e-10	-0.73993	1.84214e-06	-1.02205e-10	-0.688303	4.4548e-05	-1.02205e-10	-0.847039
66378751	chr5:66378751:T:C	3.35639e-06	-1.02205e-10	0.71028	5.39757e-06	-1.02205e-10	0.386717	0.000248497	-1.02205e-10	0.871826
66378777	chr5:66378777:T:C	5.81877e-07	-1.02205e-10	-1.04208	1.46294e-06	-1.02205e-10	-0.918783	4.2442e-05	-1.02205e-10	-0.895468
66378803	chr5:66378803:G:A	4.45056e-07	-1.31014	-7.12552e-10	9.3661e-07	-1.36472	-7.12552e-10	2.62184e-05	-1.37715	-7.12552e-10
66378861	chr5:66378861:G:C	1.49446e-07	-1.47717	-0.924233	3.38464e-07	-1.4887	-0.89387	1.12558e-05	-1.30696	-0.915758
66378898	chr5:66378898:G:A	4.97612e-07	-1.02205e-10	-1.19852	8.54869e-07	-1.02205e-10	-1.45604	2.41807e-05	-1.02205e-10	-1.45805
66378927	chr5:66378927:A:G	1.43701e-07	-1.48399	-0.95661	3.25554e-07	-1.49459	-0.926868	1.07383e-05	-1.32158	-0.948212
66378980	chr5:66378980:C:T	3.04036e-07	-1.02205e-10	-1.69119	6.79919e-07	-1.02205e-10	-1.68501	1.95719e-05	-1.02205e-10	-1.66951
66379053	chr5:66379053:A:G	3.03799e-07	-1.02205e-10	-1.69197	6.81188e-07	-1.02205e-10	-1.68315	1.96196e-05	-1.02205e-10	-1.66708
66379134	chr5:66379134:C:T	1.22233e-07	-1.4754	-1.12701	2.67337e-07	-1.48706	-1.13142	9.00663e-06	-1.30352	-1.14213
66379305	chr5:66379305:A:G	1.42249e-07	-1.48368	-0.967083	3.22171e-07	-1.49434	-0.93757	1.06319e-05	-1.3209	-0.958846
66379545	chr5:66379545:C:T	1.4597e-07	-1.46993	-0.955011	3.30135e-07	-1.48223	-0.925253	1.10813e-05	-1.29185	-0.946491
66379784	chr5:66379784:C:T	3.45087e-07	-1.02205e-10	-1.56454	7.70861e-07	-1.02205e-10	-1.55948	2.10251e-05	-1.02205e-10	-1.59789
66379813	chr5:66379813:A:G	8.13047e-08	-1.48881	-1.52133	1.74104e-07	-1.50524	-1.5421	5.49141e-06	-1.3559	-1.58452
66380845	chr5:66380845:A:C	1.47119e-07	-1.4823	-0.934802	3.33393e-07	-1.49302	-0.904646	1.10169e-05	-1.31779	-0.926385
66380973	chr5:66380973:T:A	4.10518e-07	-1.39092	-7.12552e-10	8.69781e-07	-1.43875	-7.12552e-10	2.46812e-05	-1.43756	-7.12552e-10
66380999	chr5:66380999:G:C	8.53501e-08	-1.52535	-1.43623	1.72114e-07	-1.52538	-1.53345	5.11265e-06	-1.52524	-1.48665
66381098	chr5:66381098:A:G	1.19077e-07	-1.48533	-1.14324	2.62124e-07	-1.4951	-1.14307	8.2906e-06	-1.32282	-1.20566
66381148	chr5:66381148:A:G	1.42151e-07	-1.49088	-0.960566	3.22366e-07	-1.49957	-0.931731	1.05134e-05	-1.33882	-0.952137
66381154	chr5:66381154:AG:A	6.66992e-08	-1.5162	-1.69195	1.47147e-07	-1.52543	-1.69013	4.42499e-06	-1.47704	-1.6793
66381193	chr5:66381193:T:C	1.47888e-07	-1.47437	-0.937518	3.34858e-07	-1.48606	-0.90722	1.11755e-05	-1.30088	-0.928994
66381250	chr5:66381250:A:G	1.47458e-07	-1.48446	-0.930336	3.34384e-07	-1.49491	-0.899788	1.10134e-05	-1.32252	-0.921977
66381332	chr5:66381332:G:A	5.8503e-07	-1.03668	-7.12552e-10	1.40439e-06	-0.959631	-7.12552e-10	3.97731e-05	-0.960415	-7.12552e-10
66381659	chr5:66381659:A:G	8.06398e-08	-1.47461	-1.54374	1.727e-07	-1.49391	-1.56153	5.55336e-06	-1.32693	-1.60227
66381695	chr5:66381695:C:T	1.1165e-06	-1.02205e-10	-0.39039	2.61799e-06	-1.02205e-10	-0.336826	6.04715e-05	-1.02205e-10	-0.541433
66381771	chr5:66381771:A:T	1.47393e-07	-1.48012	-0.935118	3.33865e-07	-1.49112	-0.905134	1.10634e-05	-1.31308	-0.926885
66382236	chr5:66382236:T:C	2.96647e-07	-1.52464	-0.191159	6.63039e-07	-1.51554	-0.194614	1.51871e-05	-1.51679	-0.406375
66382527	chr5:66382527:T:C	1.53635e-07	-1.48195	-0.891812	3.49015e-07	-1.49253	-0.859345	1.15401e-05	-1.31663	-0.881149
66382528	chr5:66382528:G:A	3.03866e-07	-1.02205e-10	-1.69175	6.75944e-07	-1.02205e-10	-1.69088	1.92858e-05	-1.02205e-10	-1.68424
66382551	chr5:66382551:G:T	5.26782e-07	-1.02205e-10	-1.14155	1.14963e-06	-1.02205e-10	-1.15979	3.21561e-05	-1.02205e-10	-1.173
66382775	chr5:66382775:T:C	1.29469e-07	-1.47409	-1.07081	2.83931e-07	-1.48523	-1.07302	9.05518e-06	-1.29871	-1.14156
66382781	chr5:66382781:T:A	1.28959e-06	-1.02205e-10	-0.246259	2.4312e-06	-1.02205e-10	-0.410847	6.49315e-05	-1.02205e-10	-0.470273
66383423	chr5:66383423:A:G	4.05161e-07	-1.40405	-7.12552e-10	9.5214e-07	-1.34828	-7.12552e-10	2.653e-05	-1.36533	-7.12552e-10
66383529	chr5:66383529:C:T	7.87682e-08	-1.51832	-1.52352	1.72856e-07	-1.52492	-1.52961	4.87389e-06	-1.52468	-1.53503
66383698	chr5:66383698:G:A	5.10073e-07	-1.02205e-10	-1.17379	1.17492e-06	-1.02205e-10	-1.13804	3.25263e-05	-1.02205e-10	-1.16156
66384072	chr5:66384072:C:T	6.70461e-08	-1.51433	-1.68863	1.48292e-07	-1.5248	-1.68301	4.50607e-06	-1.47317	-1.66501
66384341	chr5:66384341:C:G	3.45313e-07	-1.02205e-10	-1.56389	7.71384e-07	-1.02205e-10	-1.5588	2.10368e-05	-1.02205e-10	-1.59733
66384913	chr5:66384913:G:A	7.40034e-07	-1.48814	0.686496	1.11963e-06	-1.46017	0.273935	2.70256e-05	-1.4702	0.123377
66385023	chr5:66385023:C:T	1.88614e-06	-1.02205e-10	0.133946	4.05395e-06	-1.02205e-10	0.100459	8.93872e-05	-1.02205e-10	-0.150629
66385214	chr5:66385214:T:G	1.43422e-07	-1.48834	-0.954209	3.25065e-07	-1.49845	-0.924509	1.06562e-05	-1.33128	-0.946191
66385274	chr5:66385274:G:C	3.4621e-07	-1.02205e-10	-1.56129	8.0411e-07	-1.02205e-10	-1.51725	2.38765e-05	-1.02205e-10	-1.47071
66385419	chr5:66385419:G:T	3.45087e-07	-1.02205e-10	-1.56454	7.70861e-07	-1.02205e-10	-1.55948	2.10251e-05	-1.02205e-10	-1.59789
66385541	chr5:66385541:G:A	3.41346e-07	-1.02205e-10	-1.57544	7.75479e-07	-1.02205e-10	-1.55351	2.27567e-05	-1.02205e-10	-1.51875
66385584	chr5:66385584:G:A	6.9029e-08	-1.48244	-1.69137	1.50104e-07	-1.50731	-1.68834	4.70807e-06	-1.4192	-1.67513
66385753	chr5:66385753:T:C	3.61884e-07	-1.51702	-7.12552e-10	7.97762e-07	-1.52518	-7.12552e-10	2.25845e-05	-1.52634	-7.12552e-10
66385942	chr5:66385942:C:G	4.24147e-07	-1.02205e-10	-1.35826	8.79749e-07	-1.02205e-10	-1.42735	2.383e-05	-1.02205e-10	-1.47266
66386206	chr5:66386206:A:G	3.98656e-07	-1.42024	-7.12552e-10	9.07773e-07	-1.39599	-7.12552e-10	2.65319e-05	-1.36526	-7.12552e-10
66386228	chr5:66386228:G:T	6.23714e-07	-1.02205e-10	-0.972648	1.38639e-06	-1.02205e-10	-0.972532	3.89245e-05	-1.02205e-10	-0.981982
66386314	chr5:66386314:T:C	1.94386e-06	-1.02205e-10	0.164093	4.17494e-06	-1.02205e-10	0.129868	9.1783e-05	-1.02205e-10	-0.124179
66386655	chr5:66386655:C:G	7.29439e-08	-1.50665	-1.612	1.61986e-07	-1.51312	-1.60636	5.19595e-06	-1.38118	-1.61455
66386756	chr5:66386756:A:G	5.18056e-07	-1.02205e-10	-1.15826	1.16418e-06	-1.02205e-10	-1.14722	3.26835e-05	-1.02205e-10	-1.15673
66386798	chr5:66386798:T:G	6.60886e-08	-1.52547	-1.69188	1.48792e-07	-1.51473	-1.68971	4.25673e-06	-1.51699	-1.67812
66387066	chr5:66387066:G:GC	1.50871e-07	-1.47255	-0.919364	3.41462e-07	-1.48485	-0.888905	1.14218e-05	-1.29722	-0.910862
66387383	chr5:66387383:A:G	8.12036e-08	-1.52368	-1.48771	1.81899e-07	-1.52618	-1.47735	5.58517e-06	-1.49549	-1.428
66387456	chr5:66387456:C:A	3.47629e-07	-1.02205e-10	-1.5572	7.99938e-07	-1.02205e-10	-1.52245	2.41333e-05	-1.02205e-10	-1.46001
66387485	chr5:66387485:C:T	1.71426e-07	-1.48856	-0.775629	3.90071e-07	-1.49868	-0.741977	1.27513e-05	-1.33217	-0.765799
66387657	chr5:66387657:A:G	1.40434e-07	-1.47174	-0.99186	3.17356e-07	-1.48411	-0.962857	1.06357e-05	-1.29552	-0.983869
66387772	chr5:66387772:C:T	1.64254e-07	-1.47873	-0.828197	3.72372e-07	-1.49023	-0.796862	1.23412e-05	-1.31016	-0.8205
66387869	chr5:66387869:T:G	3.06057e-07	-1.02205e-10	-1.68457	6.85593e-07	-1.02205e-10	-1.6767	1.98034e-05	-1.02205e-10	-1.65775
66388026	chr5:66388026:T:G	1.55973e-07	-1.4796	-0.879061	3.5327e-07	-1.49107	-0.848684	1.17617e-05	-1.30834	-0.870416
66388037	chr5:66388037:C:G	1.37778e-07	-1.5028	-0.979902	3.12512e-07	-1.51078	-0.951571	1.00105e-05	-1.36618	-0.973799
66388070	chr5:66388070:G:A	3.28454e-07	-1.5248	-0.0891445	7.26186e-07	-1.5258	-0.093378	1.65175e-05	-1.52606	-0.313129
66388177	chr5:66388177:G:T	1.35515e-07	-1.48055	-1.0187	3.06697e-07	-1.49179	-0.989334	1.01746e-05	-1.31413	-1.00959
66388215	chr5:66388215:A:G	5.79869e-07	-1.02205e-10	-1.04554	1.29348e-06	-1.02205e-10	-1.0419	3.63294e-05	-1.02205e-10	-1.05098
66388309	chr5:66388309:C:G	1.47378e-07	-1.48771	-0.927634	3.34094e-07	-1.49795	-0.897619	1.09653e-05	-1.32981	-0.919068
66388315	chr5:66388315:CA:C	3.21391e-07	-1.02205e-10	-1.63568	7.1293e-07	-1.02205e-10	-1.63761	2.13901e-05	-1.02205e-10	-1.58068
66388321	chr5:66388321:C:T	1.59938e-07	-1.46495	-0.868602	3.62721e-07	-1.47767	-0.835687	1.2238e-05	-1.28157	-0.857488
66388426	chr5:66388426:T:C	8.04577e-08	-1.50697	-1.51364	1.75032e-07	-1.51794	-1.52408	5.32139e-06	-1.39753	-1.57434
66388470	chr5:66388470:A:G	5.58774e-07	-1.02205e-10	-1.0826	1.07633e-06	-1.02205e-10	-1.22567	3.49545e-05	-1.02205e-10	-1.08956
66388532	chr5:66388532:G:T	1.4764e-07	-1.48184	-0.931726	3.34471e-07	-1.49286	-0.901576	1.10591e-05	-1.31686	-0.923496
66388630	chr5:66388630:T:C	1.47945e-07	-1.47928	-0.932221	3.34667e-07	-1.49055	-0.903306	1.11086e-05	-1.31237	-0.923521
66388707	chr5:66388707:T:C	1.48642e-07	-1.47199	-0.934802	3.36317e-07	-1.48429	-0.904646	1.12589e-05	-1.29607	-0.926385
66388815	chr5:66388815:C:G	3.57015e-07	-1.02205e-10	-1.53056	8.13669e-07	-1.02205e-10	-1.50543	2.3964e-05	-1.02205e-10	-1.46705
66389375	chr5:66389375:G:T	3.0388e-07	-1.02205e-10	-1.69171	6.75861e-07	-1.02205e-10	-1.691	1.92797e-05	-1.02205e-10	-1.68455
66389531	chr5:66389531:A:G	8.63903e-08	-1.51976	-1.4297	1.98586e-07	-1.47943	-1.43633	5.43456e-06	-1.51131	-1.43952
66389796	chr5:66389796:G:A	3.02464e-07	-1.52569	-0.170685	6.73982e-07	-1.51863	-0.175158	1.54e-05	-1.51958	-0.38966
66389906	chr5:66389906:G:C	5.8176e-07	-1.02205e-10	-1.04228	1.11939e-06	-1.02205e-10	-1.18645	3.11578e-05	-1.02205e-10	-1.20454
66390229	chr5:66390229:GATAA:G	2.03999e-06	-1.02205e-10	0.212362	4.37721e-06	-1.02205e-10	0.17718	9.58251e-05	-1.02205e-10	-0.0810812
66390231	chr5:66390231:T:C	1.18196e-07	-1.47667	-1.15932	2.81257e-07	-1.40082	-1.1669	6.73536e-06	-1.43025	-1.30598
66390450	chr5:66390450:A:G	1.47007e-07	-1.48158	-0.93628	3.32945e-07	-1.49273	-0.906283	1.10154e-05	-1.31629	-0.928022
66390464	chr5:66390464:A:T	1.44009e-07	-1.48367	-0.954791	3.26207e-07	-1.49442	-0.925032	1.07646e-05	-1.32086	-0.946486
66390671	chr5:66390671:C:T	3.03341e-07	-1.52633	-0.167154	6.73562e-07	-1.52301	-0.171402	1.53913e-05	-1.5237	-0.386108
66390732	chr5:66390732:A:G	3.94792e-06	-1.02205e-10	0.872604	7.34501e-06	-1.02205e-10	0.694788	0.000177493	-1.02205e-10	0.535327
66390821	chr5:66390821:A:T	3.4162e-07	-1.02205e-10	-1.57464	7.14941e-07	-1.02205e-10	-1.63479	1.97353e-05	-1.02205e-10	-1.6612
66391128	chr5:66391128:TC:T	1.06143e-06	-1.02205e-10	-0.440967	2.48619e-06	-1.02205e-10	-0.388483	5.76604e-05	-1.02205e-10	-0.589036
66391189	chr5:66391189:C:CAAAAAT	1.47698e-07	-1.4855	-0.92767	3.34786e-07	-1.49612	-0.897379	1.10138e-05	-1.32506	-0.9194
66391656	chr5:66391656:A:C	1.47699e-07	-1.476	-0.937163	3.34383e-07	-1.48783	-0.906867	1.11356e-05	-1.30462	-0.928836
66392066	chr5:66392066:T:G	9.63676e-08	-1.31139	-1.52878	2.03616e-07	-1.35267	-1.53809	7.36397e-06	-1.06153	-1.58548
66392145	chr5:66392145:T:C	1.52879e-07	-1.47564	-0.903051	3.46258e-07	-1.48752	-0.872284	1.15333e-05	-1.30386	-0.894507
66392323	chr5:66392323:A:C	1.52679e-07	-1.49462	-0.885383	3.24708e-07	-1.48687	-0.937188	7.86384e-06	-1.47629	-1.10504
66392343	chr5:66392343:T:C	1.46903e-07	-1.48364	-0.934927	3.32845e-07	-1.4945	-0.904811	1.09796e-05	-1.32102	-0.926547
66392439	chr5:66392439:C:T	1.48752e-07	-1.47015	-0.935909	3.3651e-07	-1.48272	-0.905641	1.12878e-05	-1.29251	-0.927367
66392508	chr5:66392508:C:T	7.44714e-08	-1.52554	-1.57238	1.66408e-07	-1.52488	-1.56766	5.01124e-06	-1.50239	-1.52954
66392525	chr5:66392525:A:G	1.48261e-07	-1.47404	-0.935324	3.3554e-07	-1.48615	-0.905093	1.12056e-05	-1.30049	-0.926706
66392589	chr5:66392589:T:C	1.37447e-07	-1.47525	-1.00985	3.1064e-07	-1.48721	-0.981146	1.03691e-05	-1.30302	-1.00175
66392591	chr5:66392591:T:C	1.39642e-07	-1.47673	-0.992524	3.15747e-07	-1.48852	-0.96353	1.05174e-05	-1.30614	-0.984434
66392619	chr5:66392619:T:C	1.41825e-07	-1.47049	-0.983256	3.20565e-07	-1.48303	-0.953878	1.07569e-05	-1.29316	-0.974897
66392733	chr5:66392733:G:A	1.46872e-07	-1.4752	-0.943584	3.32442e-07	-1.48713	-0.913392	1.1088e-05	-1.30294	-0.93481
66392813	chr5:66392813:A:C	1.42876e-07	-1.47548	-0.970885	3.23082e-07	-1.4874	-0.941685	1.07744e-05	-1.30353	-0.962904
66393020	chr5:66393020:G:A	1.37978e-07	-1.47841	-1.00284	3.11948e-07	-1.48996	-0.974196	1.03694e-05	-1.30968	-0.995066
66393045	chr5:66393045:G:A	1.47772e-07	-1.47819	-0.934482	3.34487e-07	-1.48975	-0.904639	1.11114e-05	-1.3092	-0.926429
66393112	chr5:66393112:T:A	3.15161e-07	-1.02205e-10	-1.65526	6.90608e-07	-1.02205e-10	-1.66942	1.94032e-05	-1.02205e-10	-1.67817
66393175	chr5:66393175:A:C	1.4766e-07	-1.47526	-0.938172	3.34233e-07	-1.4872	-0.907948	1.11442e-05	-1.30304	-0.929643
66393213	chr5:66393213:T:G	8.79004e-08	-1.52635	-1.40578	1.91058e-07	-1.52225	-1.43216	5.20512e-06	-1.51006	-1.4839
66393411	chr5:66393411:C:A	1.48124e-07	-1.47549	-0.934802	3.35272e-07	-1.4874	-0.904646	1.11752e-05	-1.30353	-0.926385
66393432	chr5:66393432:G:T	1.46267e-07	-1.46745	-0.955456	3.30636e-07	-1.48033	-0.925642	1.11287e-05	-1.28703	-0.947056
66393879	chr5:66393879:C:T	1.44184e-07	-1.47959	-0.95766	3.2621e-07	-1.49099	-0.928459	1.08184e-05	-1.31222	-0.950141
66394103	chr5:66394103:G:T	2.96417e-07	-1.52567	-0.190903	6.55949e-07	-1.52503	-0.195875	1.50272e-05	-1.52543	-0.408312
66394191	chr5:66394191:G:A	1.93942e-06	-1.02205e-10	0.161803	4.15735e-06	-1.02205e-10	0.125644	9.13808e-05	-1.02205e-10	-0.128571
66394264	chr5:66394264:G:C	1.19645e-06	-1.02205e-10	-0.32123	2.27109e-06	-1.02205e-10	-0.478973	6.08085e-05	-1.02205e-10	-0.535876
66394275	chr5:66394275:A:G	8.107e-08	-1.48108	-1.53195	1.73322e-07	-1.49929	-1.55255	5.52658e-06	-1.34015	-1.59389
66394300	chr5:66394300:G:A	1.44552e-07	-1.47472	-0.959981	3.27027e-07	-1.48668	-0.930263	1.09143e-05	-1.30193	-0.951604
66394324	chr5:66394324:G:A	3.9792e-07	-1.02205e-10	-1.42209	7.40236e-07	-1.02205e-10	-1.60002	2.0943e-05	-1.02205e-10	-1.6018
66394345	chr5:66394345:T:G	1.96251e-06	-1.02205e-10	0.173637	4.21478e-06	-1.02205e-10	0.139365	9.25167e-05	-1.02205e-10	-0.116216
66394365	chr5:66394365:G:A	1.48619e-07	-1.4719	-0.935051	3.36271e-07	-1.48425	-0.904817	1.12583e-05	-1.29607	-0.92643
66394538	chr5:66394538:T:A	1.47728e-07	-1.47588	-0.937082	3.34211e-07	-1.48775	-0.907467	1.11379e-05	-1.30436	-0.928891
66394692	chr5:66394692:G:A	1.80972e-07	-1.5203	-0.689693	3.78788e-07	-1.51586	-0.754154	8.89963e-06	-1.51015	-0.947443
66394921	chr5:66394921:T:C	1.4992e-07	-1.46365	-0.93459	3.38873e-07	-1.477	-0.904367	1.14499e-05	-1.27953	-0.9261
66395057	chr5:66395057:C:G	3.05284e-07	-1.02205e-10	-1.6871	6.75841e-07	-1.02205e-10	-1.69103	1.91562e-05	-1.02205e-10	-1.69098
66395237	chr5:66395237:T:C	1.47078e-07	-1.48258	-0.934802	3.33232e-07	-1.4935	-0.904646	1.1007e-05	-1.31869	-0.926385
66395321	chr5:66395321:G:A	4.05271e-07	-1.02205e-10	-1.40378	7.48291e-07	-1.02205e-10	-1.5892	2.11736e-05	-1.02205e-10	-1.59085
66395374	chr5:66395374:A:G	1.61321e-07	-1.5263	-0.79864	3.5127e-07	-1.52135	-0.824083	8.7371e-06	-1.51152	-0.964507
66395377	chr5:66395377:G:A	1.42361e-07	-1.47927	-0.970704	3.22154e-07	-1.49069	-0.941265	1.06931e-05	-1.31152	-0.962489
66395562	chr5:66395562:C:G	1.47734e-07	-1.47813	-0.934802	3.34606e-07	-1.48939	-0.904646	1.11139e-05	-1.30902	-0.926385
66395718	chr5:66395718:T:C	1.48496e-07	-1.4772	-0.93058	3.36242e-07	-1.48887	-0.900285	1.11816e-05	-1.30719	-0.922153
66395723	chr5:66395723:C:G	1.48328e-07	-1.47411	-0.934802	3.35683e-07	-1.48618	-0.904646	1.12072e-05	-1.30066	-0.926385
66395752	chr5:66395752:C:A	3.57323e-07	-1.02205e-10	-1.5297	8.14426e-07	-1.02205e-10	-1.5045	2.39885e-05	-1.02205e-10	-1.46603
66395798	chr5:66395798:G:A	1.47552e-07	-1.47319	-0.940973	3.33848e-07	-1.48536	-0.910939	1.11593e-05	-1.29874	-0.93259
66395890	chr5:66395890:A:G	3.15095e-07	-1.02205e-10	-1.65547	6.90491e-07	-1.02205e-10	-1.66959	1.94005e-05	-1.02205e-10	-1.67831
66395932	chr5:66395932:C:G	1.49343e-07	-1.50186	-0.900239	3.17063e-07	-1.49479	-0.953102	7.68391e-06	-1.48535	-1.11913
66396074	chr5:66396074:C:T	5.39428e-07	-1.02205e-10	-1.11783	1.35463e-06	-1.02205e-10	-0.995708	3.93194e-05	-1.02205e-10	-0.971887
66396208	chr5:66396208:G:C	1.35104e-06	-1.02205e-10	-0.199709	4.03856e-06	-1.02205e-10	0.0966541	9.23343e-05	-1.02205e-10	-0.11819
66396602	chr5:66396602:C:T	7.00495e-07	-0.856553	-7.12552e-10	1.5358e-06	-0.870181	-7.12552e-10	4.86654e-05	-0.758636	-7.12552e-10
66397512	chr5:66397512:G:A	3.04735e-07	-1.02205e-10	-1.6889	6.77563e-07	-1.02205e-10	-1.68848	1.93011e-05	-1.02205e-10	-1.68345
66397932	chr5:66397932:CTG:C	4.15411e-07	-1.37907	-7.12552e-10	8.78394e-07	-1.42889	-7.12552e-10	2.4924e-05	-1.42777	-7.12552e-10
66398298	chr5:66398298:A:T	1.48262e-07	-1.48472	-0.92464	3.36586e-07	-1.49532	-0.892819	1.11098e-05	-1.32343	-0.912351
66398369	chr5:66398369:G:A	2.34519e-07	-1.5261	-0.424705	5.11667e-07	-1.52426	-0.445057	1.20106e-05	-1.52471	-0.6331
66398469	chr5:66398469:A:G	3.08021e-07	-1.02205e-10	-1.67817	6.84185e-07	-1.02205e-10	-1.67876	1.97239e-05	-1.02205e-10	-1.66177
66399228	chr5:66399228:G:A	8.47308e-08	-1.49812	-1.47074	1.83027e-07	-1.51192	-1.48543	5.62504e-06	-1.37726	-1.53912
66399277	chr5:66399277:C:T	4.23363e-07	-1.02205e-10	-1.36011	9.94145e-07	-1.02205e-10	-1.30511	3.1537e-05	-1.02205e-10	-1.19244
66399440	chr5:66399440:T:C	6.608e-08	-1.52619	-1.69128	1.47396e-07	-1.52473	-1.68914	4.32993e-06	-1.50217	-1.67588
66399721	chr5:66399721:G:A	1.4754e-07	-1.48093	-0.933306	3.34232e-07	-1.49219	-0.902959	1.10787e-05	-1.31526	-0.923324
66399993	chr5:66399993:T:C	8.09433e-08	-1.49041	-1.52418	1.7308e-07	-1.50641	-1.54682	5.47975e-06	-1.35944	-1.58311
66400164	chr5:66400164:T:C	1.56904e-07	-1.48365	-0.869054	3.34911e-07	-1.47407	-0.919054	7.6075e-06	-1.46407	-1.15041
66400533	chr5:66400533:T:G	1.8731e-07	-1.42648	-0.749092	4.16675e-07	-1.44624	-0.72844	1.44584e-05	-1.2189	-0.753429
66400815	chr5:66400815:G:A	8.44765e-07	-1.02205e-10	-0.669281	1.85117e-06	-1.02205e-10	-0.683415	4.97947e-05	-1.02205e-10	-0.735697
66400847	chr5:66400847:G:A	3.31236e-07	-1.52614	-0.0793725	7.30429e-07	-1.52031	-0.0930491	1.67415e-05	-1.52129	-0.304432
66401123	chr5:66401123:T:C	3.79282e-07	-1.02205e-10	-1.47006	7.85861e-07	-1.02205e-10	-1.54021	2.18851e-05	-1.02205e-10	-1.5578
66401173	chr5:66401173:T:C	6.69418e-08	-1.51486	-1.68966	1.52163e-07	-1.49761	-1.68443	4.26405e-06	-1.52582	-1.66756
66401505	chr5:66401505:C:T	3.04068e-07	-1.02205e-10	-1.69109	6.75413e-07	-1.02205e-10	-1.69166	1.92379e-05	-1.02205e-10	-1.68672
66401746	chr5:66401746:C:T	6.86098e-06	-1.02205e-10	1.42527	2.05131e-05	-1.02205e-10	1.72183	0.000609005	-1.02205e-10	1.76822
66401789	chr5:66401789:C:T	3.18351e-07	-1.02205e-10	-1.64519	7.07138e-07	-1.02205e-10	-1.64576	2.11764e-05	-1.02205e-10	-1.59072
66401840	chr5:66401840:A:G	4.63431e-07	-1.26968	-7.12552e-10	8.83547e-07	-1.42304	-7.12552e-10	2.47624e-05	-1.43428	-7.12552e-10
66401873	chr5:66401873:G:C	3.95101e-07	-1.02205e-10	-1.4292	9.23989e-07	-1.02205e-10	-1.37829	2.90373e-05	-1.02205e-10	-1.27503
66401948	chr5:66401948:T:A	3.49438e-07	-1.52572	-0.0262921	7.68666e-07	-1.51857	-0.0437645	1.74836e-05	-1.51972	-0.262624
66402255	chr5:66402255:T:C	3.46526e-07	-1.02205e-10	-1.56038	7.69928e-07	-1.02205e-10	-1.56069	2.37898e-05	-1.02205e-10	-1.47435
66402277	chr5:66402277:A:G	3.76728e-07	-1.02205e-10	-1.47682	8.62049e-07	-1.02205e-10	-1.44768	2.55212e-05	-1.02205e-10	-1.4041
66402767	chr5:66402767:T:C	1.5469e-07	-1.52251	-0.844406	3.49066e-07	-1.52634	-0.825384	1.05417e-05	-1.47402	-0.814248
66403263	chr5:66403263:G:A	6.62726e-08	-1.5263	-1.68826	1.48949e-07	-1.52148	-1.68191	4.34544e-06	-1.51121	-1.66326
66403305	chr5:66403305:G:A	7.48006e-07	-1.02205e-10	-0.790929	1.63291e-06	-1.02205e-10	-0.808871	4.40222e-05	-1.02205e-10	-0.858911
66403453	chr5:66403453:A:C	8.0956e-08	-1.47242	-1.54202	1.72645e-07	-1.49839	-1.55736	5.2744e-06	-1.37407	-1.60667
66403553	chr5:66403553:G:A	4.72634e-07	-1.25002	-7.12552e-10	1.03214e-06	-1.2676	-7.12552e-10	2.71422e-05	-1.34252	-7.12552e-10
66403631	chr5:66403631:T:C	3.34559e-07	-1.02205e-10	-1.59553	7.46441e-07	-1.02205e-10	-1.59167	2.04726e-05	-1.02205e-10	-1.62452
66403845	chr5:66403845:G:T	1.74985e-07	-1.47471	-0.768926	4.0006e-07	-1.49395	-0.721426	1.31442e-05	-1.35969	-0.707933
66404922	chr5:66404922:G:A	3.80465e-07	-1.02205e-10	-1.46695	8.84216e-07	-1.02205e-10	-1.42229	2.71262e-05	-1.02205e-10	-1.3431
66405044	chr5:66405044:C:T	4.0381e-07	-1.02205e-10	-1.4074	9.4397e-07	-1.02205e-10	-1.35689	2.92156e-05	-1.02205e-10	-1.2689
66405392	chr5:66405392:A:T	8.09022e-08	-1.51532	-1.49978	1.86238e-07	-1.49317	-1.48679	5.28412e-06	-1.50367	-1.47523
66405614	chr5:66405614:A:G	8.66292e-07	-1.02205e-10	-0.644118	1.94375e-06	-1.02205e-10	-0.634615	5.2669e-05	-1.02205e-10	-0.679579
66405798	chr5:66405798:G:A	1.94727e-07	-1.4618	-0.67494	4.37795e-07	-1.47539	-0.649843	1.4706e-05	-1.27831	-0.67704
66405845	chr5:66405845:G:A	6.63323e-08	-1.5219	-1.69176	1.49822e-07	-1.50836	-1.68918	4.23781e-06	-1.52279	-1.67676
66406202	chr5:66406202:A:G	3.33091e-07	-1.52634	-0.0735885	7.33035e-07	-1.52261	-0.0871835	1.67894e-05	-1.52335	-0.299502
66406320	chr5:66406320:C:T	3.4646e-07	-1.02205e-10	-1.56057	8.05848e-07	-1.02205e-10	-1.51509	2.3948e-05	-1.02205e-10	-1.46772
66406362	chr5:66406362:G:C	1.06585e-06	-1.02205e-10	-0.436813	2.50105e-06	-1.02205e-10	-0.382524	5.8e-05	-1.02205e-10	-0.583163
66406675	chr5:66406675:G:A	2.15945e-07	-1.4603	-0.573021	4.34316e-07	-1.47308	-0.660132	1.20321e-05	-1.2718	-0.88422
66406910	chr5:66406910:ATCT:A	7.58858e-08	-1.39214	-1.68697	1.66451e-07	-1.4018	-1.69048	4.99547e-06	-1.34813	-1.68694
66407146	chr5:66407146:T:C	7.4302e-08	-1.48455	-1.61566	1.58688e-07	-1.50712	-1.63293	4.89678e-06	-1.39435	-1.66068
66407248	chr5:66407248:G:A	1.47545e-06	-1.02205e-10	-0.111623	3.72712e-06	-1.02205e-10	0.0164042	0.000131984	-1.02205e-10	0.239072
66407431	chr5:66407431:G:A	1.20648e-07	-1.46719	-1.14827	2.58362e-07	-1.45656	-1.19607	6.17561e-06	-1.4437	-1.3793
66407678	chr5:66407678:G:A	4.35419e-07	-1.33203	-7.12552e-10	8.99e-07	-1.40571	-7.12552e-10	3.71932e-05	-1.02748	-7.12552e-10
66408120	chr5:66408120:C:G	3.44486e-07	-1.02205e-10	-1.56629	7.83833e-07	-1.02205e-10	-1.54279	2.29943e-05	-1.02205e-10	-1.50836
66408139	chr5:66408139:AC:A	6.62869e-08	-1.52629	-1.68806	1.47319e-07	-1.52302	-1.69137	4.24008e-06	-1.50891	-1.69012
66408497	chr5:66408497:G:C	6.49293e-07	-1.02205e-10	-0.932456	1.43571e-06	-1.02205e-10	-0.937572	3.88195e-05	-1.02205e-10	-0.984684
66408984	chr5:66408984:C:T	5.95179e-07	-1.02205e-10	-1.01948	1.1941e-06	-1.02205e-10	-1.12184	3.2191e-05	-1.02205e-10	-1.17192
66409658	chr5:66409658:T:C	3.87813e-07	-0.626291	-0.821527	5.58497e-07	-0.704321	-1.17742	1.66905e-05	-0.62221	-1.20656
66409832	chr5:66409832:A:T	3.3808e-07	-1.02205e-10	-1.58506	7.27244e-07	-1.02205e-10	-1.61773	1.99888e-05	-1.02205e-10	-1.64843
66409910	chr5:66409910:T:G	3.1193e-07	-1.02205e-10	-1.66556	6.82818e-07	-1.02205e-10	-1.68076	1.9368e-05	-1.02205e-10	-1.67998
66409979	chr5:66409979:C:T	3.19547e-07	-1.02205e-10	-1.64144	6.95206e-07	-1.02205e-10	-1.66278	1.93544e-05	-1.02205e-10	-1.68068
66410163	chr5:66410163:G:T	3.66874e-07	-1.02205e-10	-1.50332	6.98551e-07	-1.02205e-10	-1.65798	1.9852e-05	-1.02205e-10	-1.6553
66410608	chr5:66410608:A:G	1.41458e-07	-1.12193	-1.33441	2.28142e-07	-1.22475	-1.55227	7.88353e-06	-1.03582	-1.54301
66410814	chr5:66410814:G:A	1.30629e-07	-1.34587	-1.19011	2.28481e-07	-1.3178	-1.45774	6.09987e-06	-1.39274	-1.4426
66410816	chr5:66410816:G:A	3.07684e-07	-1.02205e-10	-1.67927	6.7534e-07	-1.02205e-10	-1.69177	1.91772e-05	-1.02205e-10	-1.68988
66411209	chr5:66411209:G:C	1.02479e-07	-1.12921	-1.64947	2.31811e-07	-1.09852	-1.66254	5.962e-06	-1.20511	-1.65309
66411328	chr5:66411328:G:T	7.97821e-08	-1.34148	-1.68756	1.66892e-07	-1.40619	-1.68346	5.36756e-06	-1.27521	-1.68802
66411502	chr5:66411502:T:C	7.96841e-08	-1.34379	-1.68648	1.66869e-07	-1.40803	-1.68175	5.35855e-06	-1.27789	-1.68703
66412102	chr5:66412102:C:A	8.126e-08	-1.32294	-1.68775	1.69443e-07	-1.39075	-1.68373	5.48544e-06	-1.2533	-1.68821
66412248	chr5:66412248:G:T	9.19802e-08	-1.3269	-1.55986	2.00988e-07	-1.30312	-1.60062	5.22415e-06	-1.37803	-1.61228
66412386	chr5:66412386:T:C	4.336e-07	-1.02205e-10	-1.33622	9.00793e-07	-1.02205e-10	-1.40371	2.40264e-05	-1.02205e-10	-1.46445
66412407	chr5:66412407:A:AC	8.08798e-08	-1.32915	-1.68622	1.68926e-07	-1.39612	-1.68141	5.45224e-06	-1.26079	-1.68679
66412497	chr5:66412497:A:G	4.33117e-07	-1.02205e-10	-1.33733	8.99909e-07	-1.02205e-10	-1.40469	2.40058e-05	-1.02205e-10	-1.46531
66412564	chr5:66412564:G:A	8.40416e-08	-1.31427	-1.66276	1.75661e-07	-1.38385	-1.65459	5.66501e-06	-1.24365	-1.66565
66412714	chr5:66412714:A:G	4.4899e-07	-1.02205e-10	-1.30134	7.79523e-07	-1.02205e-10	-1.54831	2.23615e-05	-1.02205e-10	-1.53626
66412818	chr5:66412818:G:A	1.00078e-07	-1.2633	-1.53909	2.46141e-07	-1.14099	-1.56009	5.5671e-06	-1.46169	-1.46505
66412924	chr5:66412924:C:A	1.42976e-06	0.582449	-0.725526	2.33954e-06	0.426417	-0.875693	6.67682e-05	0.595364	-1.03774
66412926	chr5:66412926:C:T	5.03338e-07	-1.02205e-10	-1.18708	1.02079e-06	-1.02205e-10	-1.27866	2.86691e-05	-1.02205e-10	-1.28778
66412989	chr5:66412989:T:C	3.28817e-07	-1.02205e-10	-1.61284	7.10529e-07	-1.02205e-10	-1.64098	1.96408e-05	-1.02205e-10	-1.666
66413180	chr5:66413180:C:A	1.22938e-06	0.529545	-0.823616	2.03952e-06	0.377618	-0.964136	5.92806e-05	0.539093	-1.10042
66413195	chr5:66413195:T:C	4.13548e-07	-1.38357	-7.12552e-10	8.68158e-07	-1.44061	-7.12552e-10	2.77949e-05	-1.31875	-7.12552e-10
66413265	chr5:66413265:G:A	3.35977e-07	-1.02205e-10	-1.5913	7.79073e-07	-1.02205e-10	-1.54888	2.31107e-05	-1.02205e-10	-1.50331
66413313	chr5:66413313:C:T	3.23473e-07	-1.02205e-10	-1.62922	7.09582e-07	-1.02205e-10	-1.64231	1.9476e-05	-1.02205e-10	-1.67442
66413525	chr5:66413525:G:C	3.58557e-07	-1.52625	-7.12552e-10	8.01301e-07	-1.52075	-7.12552e-10	2.26832e-05	-1.52198	-7.12552e-10
66413573	chr5:66413573:G:A	2.03225e-06	-1.02205e-10	0.208557	3.40235e-06	-1.02205e-10	-0.074766	0.00010157	-1.02205e-10	-0.0228572
66413657	chr5:66413657:G:A	4.46274e-07	-1.02205e-10	-1.30741	9.23984e-07	-1.02205e-10	-1.37829	2.45888e-05	-1.02205e-10	-1.44131
66414165	chr5:66414165:G:A	6.67165e-08	-1.52606	-1.68183	1.48311e-07	-1.51905	-1.68863	4.21684e-06	-1.51719	-1.68733
66414199	chr5:66414199:G:A	1.67095e-07	-1.20899	-1.08079	3.40369e-07	-1.17623	-1.20073	8.01113e-06	-1.26494	-1.29784
66414686	chr5:66414686:C:A	2.7031e-06	-1.02205e-10	0.493813	4.46483e-06	-1.02205e-10	0.196998	0.000213872	-1.02205e-10	0.721774
66414699	chr5:66414699:G:A	3.03327e-06	-1.02205e-10	0.609055	8.19221e-06	-1.02205e-10	0.803951	0.000156288	-1.02205e-10	0.408093
66414857	chr5:66414857:A:G	6.05582e-07	-1.02205e-10	-1.00215	1.20515e-06	-1.02205e-10	-1.11263	3.3566e-05	-1.02205e-10	-1.13009
66415605	chr5:66415605:A:T	6.63524e-08	-1.52541	-1.68795	1.47017e-07	-1.5249	-1.69154	4.25174e-06	-1.50557	-1.69071
66416034	chr5:66416034:C:T	2.25233e-06	-1.02205e-10	0.311382	5.10191e-06	-1.02205e-10	0.330382	0.000119195	-1.02205e-10	0.137155
66416120	chr5:66416120:G:T	7.18729e-08	-1.44303	-1.69041	1.70788e-07	-1.37896	-1.6876	4.74268e-06	-1.40685	-1.68016
66416295	chr5:66416295:G:A	4.87013e-07	-1.02205e-10	-1.22005	8.18087e-07	-1.02205e-10	-1.50002	2.33952e-05	-1.02205e-10	-1.49107
66416354	chr5:66416354:T:C	1.23277e-07	-1.25808	-1.33583	2.55755e-07	-1.22745	-1.43532	6.47593e-06	-1.3181	-1.45741
66416402	chr5:66416402:T:G	1.20373e-07	-1.21541	-1.40233	2.52427e-07	-1.18363	-1.49224	6.34658e-06	-1.28492	-1.51077
66416557	chr5:66416557:G:A	3.52121e-07	-1.02205e-10	-1.54436	7.37199e-07	-1.02205e-10	-1.60413	2.1116e-05	-1.02205e-10	-1.59357
66416714	chr5:66416714:C:T	3.0502e-07	-1.02205e-10	-1.68796	6.92801e-07	-1.02205e-10	-1.66625	1.98732e-05	-1.02205e-10	-1.65423
66416779	chr5:66416779:A:C	4.33117e-07	-1.02205e-10	-1.33733	8.99909e-07	-1.02205e-10	-1.40469	2.40058e-05	-1.02205e-10	-1.46531
66416820	chr5:66416820:A:T	6.57999e-07	-1.02205e-10	-0.919137	1.27436e-06	-1.02205e-10	-1.05679	4.75826e-05	-1.02205e-10	-0.781139
66416879	chr5:66416879:A:G	3.09894e-07	-1.02205e-10	-1.67211	6.76444e-07	-1.02205e-10	-1.69014	1.91423e-05	-1.02205e-10	-1.6917
66417537	chr5:66417537:G:T	4.1696e-07	-1.37535	-7.12552e-10	8.73871e-07	-1.43406	-7.12552e-10	2.80721e-05	-1.30883	-7.12552e-10
66417760	chr5:66417760:C:T	1.77612e-07	-1.38566	-0.843075	3.45779e-07	-1.36548	-0.995703	9.10437e-06	-1.42887	-1.00598
66417874	chr5:66417874:C:A	4.37415e-07	-1.02205e-10	-1.32746	8.76003e-07	-1.02205e-10	-1.43162	2.35472e-05	-1.02205e-10	-1.4846
66418492	chr5:66418492:A:G	4.33696e-07	-1.02205e-10	-1.336	9.01021e-07	-1.02205e-10	-1.40346	2.40318e-05	-1.02205e-10	-1.46423
66418622	chr5:66418622:G:A	1.24815e-07	-0.97102	-1.61049	1.97723e-07	-1.2375	-1.68262	7.52745e-06	-0.93315	-1.6919
66418875	chr5:66418875:C:T	6.02258e-07	-1.00765	-7.12552e-10	1.45912e-06	-0.921398	-7.12552e-10	3.55648e-05	-1.07225	-7.12552e-10
66418909	chr5:66418909:C:T	4.07888e-07	-1.39735	-7.12552e-10	8.58998e-07	-1.45122	-7.12552e-10	2.73161e-05	-1.33613	-7.12552e-10
66419050	chr5:66419050:G:A	3.98465e-07	-1.42072	-7.12552e-10	8.15538e-07	-1.50314	-7.12552e-10	2.47464e-05	-1.43492	-7.12552e-10
66419100	chr5:66419100:C:T	3.17109e-07	-1.02205e-10	-1.64909	6.90924e-07	-1.02205e-10	-1.66896	1.9283e-05	-1.02205e-10	-1.68438
66419536	chr5:66419536:A:C	3.30766e-07	-1.02205e-10	-1.60693	7.244e-07	-1.02205e-10	-1.62164	1.97337e-05	-1.02205e-10	-1.66128
66419812	chr5:66419812:T:C	1.01673e-07	-1.34509	-1.44149	2.38487e-07	-1.24563	-1.48704	5.90987e-06	-1.4982	-1.36878
66420077	chr5:66420077:T:C	3.68607e-07	-1.02205e-10	-1.49861	7.80571e-07	-1.02205e-10	-1.54696	2.20477e-05	-1.02205e-10	-1.5504
66420545	chr5:66420545:C:T	3.749e-07	-1.02205e-10	-1.48168	7.57054e-07	-1.02205e-10	-1.57755	2.10066e-05	-1.02205e-10	-1.59877
66420664	chr5:66420664:G:A	3.27955e-07	-1.02205e-10	-1.61546	7.17998e-07	-1.02205e-10	-1.63052	1.96103e-05	-1.02205e-10	-1.66755
66420668	chr5:66420668:A:C	3.34695e-07	-1.02205e-10	-1.59512	7.31418e-07	-1.02205e-10	-1.612	1.98551e-05	-1.02205e-10	-1.65514
66420927	chr5:66420927:C:A	3.33875e-07	-1.02205e-10	-1.59757	7.37571e-07	-1.02205e-10	-1.60363	1.99105e-05	-1.02205e-10	-1.65236
66421542	chr5:66421542:C:A	3.15428e-07	-1.02205e-10	-1.65441	7.09392e-07	-1.02205e-10	-1.64258	2.08601e-05	-1.02205e-10	-1.60577
66421889	chr5:66421889:A:G	3.36221e-07	-1.02205e-10	-1.59057	8.15316e-07	-1.02205e-10	-1.50341	2.51928e-05	-1.02205e-10	-1.41705
66422559	chr5:66422559:G:A	4.09802e-07	-1.39267	-7.12552e-10	8.62253e-07	-1.44744	-7.12552e-10	2.74831e-05	-1.33004	-7.12552e-10
66422982	chr5:66422982:G:C	3.0858e-07	-1.02205e-10	-1.67636	6.7557e-07	-1.02205e-10	-1.69143	1.91422e-05	-1.02205e-10	-1.69171
66423112	chr5:66423112:T:G	6.85813e-08	-1.48869	-1.69164	1.58981e-07	-1.51721	-1.62099	4.88003e-06	-1.42981	-1.62865
66423245	chr5:66423245:A:G	6.32914e-07	-1.02205e-10	-0.958005	1.1997e-06	-1.02205e-10	-1.11717	3.19405e-05	-1.02205e-10	-1.17973
66423794	chr5:66423794:C:G	1.01925e-06	-1.02205e-10	-0.481523	1.86336e-06	-1.02205e-10	-0.67685	7.34557e-05	-1.02205e-10	-0.346923
66423849	chr5:66423849:A:G	4.77056e-07	-1.02205e-10	-1.24071	9.82247e-07	-1.02205e-10	-1.31714	2.74894e-05	-1.02205e-10	-1.32981
66423898	chr5:66423898:A:G	4.0798e-07	-1.02205e-10	-1.39712	8.84555e-07	-1.02205e-10	-1.4219	2.37319e-05	-1.02205e-10	-1.47678
66424347	chr5:66424347:G:A	9.42731e-07	-1.02205e-10	-0.559559	1.73676e-06	-1.02205e-10	-0.747211	6.77936e-05	-1.02205e-10	-0.427138
66424489	chr5:66424489:T:G	5.89213e-07	-1.02205e-10	-1.02955	1.20352e-06	-1.02205e-10	-1.11398	3.31483e-05	-1.02205e-10	-1.14261
66424544	chr5:66424544:TG:T	3.0495e-07	-1.02205e-10	-1.68819	6.75431e-07	-1.02205e-10	-1.69164	1.91392e-05	-1.02205e-10	-1.69187
66424919	chr5:66424919:G:C	3.18037e-07	-1.02205e-10	-1.64617	6.96149e-07	-1.02205e-10	-1.66142	1.94453e-05	-1.02205e-10	-1.676
66425508	chr5:66425508:A:G	3.20691e-07	-1.02205e-10	-1.63786	7.15796e-07	-1.02205e-10	-1.63359	2.13876e-05	-1.02205e-10	-1.58079
66425746	chr5:66425746:A:T	5.48855e-07	-1.02205e-10	-1.10051	1.12756e-06	-1.02205e-10	-1.17918	3.11447e-05	-1.02205e-10	-1.20496
66425748	chr5:66425748:T:A	5.48855e-07	-1.02205e-10	-1.10051	1.12756e-06	-1.02205e-10	-1.17918	3.11447e-05	-1.02205e-10	-1.20496
66425752	chr5:66425752:C:G	5.48855e-07	-1.02205e-10	-1.10051	1.12756e-06	-1.02205e-10	-1.17918	3.11447e-05	-1.02205e-10	-1.20496
66425937	chr5:66425937:G:A	6.45498e-07	-0.938318	-7.12552e-10	1.34928e-06	-0.999664	-7.12552e-10	8.26995e-05	-0.228392	-7.12552e-10
66426056	chr5:66426056:T:C	3.87115e-07	-1.15748	-0.292135	6.98566e-07	-1.11178	-0.546182	1.70126e-05	-1.2138	-0.595854
66426095	chr5:66426095:C:T	5.81929e-07	-1.02205e-10	-1.04199	1.19358e-06	-1.02205e-10	-1.12228	3.28492e-05	-1.02205e-10	-1.15168
66426197	chr5:66426197:A:C	4.45551e-07	-1.02205e-10	-1.30903	7.77573e-07	-1.02205e-10	-1.55081	2.2462e-05	-1.02205e-10	-1.53178
66426276	chr5:66426276:T:C	1.21841e-07	-0.947718	-1.65791	2.26623e-07	-1.10894	-1.67476	7.40445e-06	-0.958946	-1.68258
66426328	chr5:66426328:G:A	3.63785e-07	-1.02205e-10	-1.51178	7.25346e-07	-1.02205e-10	-1.62034	2.13044e-05	-1.02205e-10	-1.58469
66426365	chr5:66426365:C:T	4.52418e-07	-1.29373	-7.12552e-10	1.02409e-06	-1.27543	-7.12552e-10	2.68405e-05	-1.3537	-7.12552e-10
66426654	chr5:66426654:A:G	2.45845e-07	-0.98351	-0.920128	5.10591e-07	-0.938186	-1.03323	1.23173e-05	-1.05921	-1.07339
66426876	chr5:66426876:C:T	5.20903e-07	-1.02205e-10	-1.15278	1.08136e-06	-1.02205e-10	-1.22102	3.00089e-05	-1.02205e-10	-1.24211
66426910	chr5:66426910:C:T	5.02425e-07	-1.02205e-10	-1.18889	8.37097e-07	-1.02205e-10	-1.47705	2.40238e-05	-1.02205e-10	-1.46456
66427512	chr5:66427512:C:T	3.14393e-07	-1.02205e-10	-1.6577	6.93268e-07	-1.02205e-10	-1.66557	1.92463e-05	-1.02205e-10	-1.68629
66427651	chr5:66427651:A:G	3.84432e-07	-1.45657	-7.12552e-10	8.23083e-07	-1.49393	-7.12552e-10	2.53372e-05	-1.41133	-7.12552e-10
66428000	chr5:66428000:C:T	3.32765e-07	-1.02205e-10	-1.6009	7.1741e-07	-1.02205e-10	-1.63134	1.97728e-05	-1.02205e-10	-1.6593
66428717	chr5:66428717:G:A	3.33061e-07	-1.02205e-10	-1.60001	7.17917e-07	-1.02205e-10	-1.63063	1.97832e-05	-1.02205e-10	-1.65877
66428909	chr5:66428909:TTAAG:T	5.57251e-07	-1.02205e-10	-1.08532	8.97314e-07	-1.02205e-10	-1.40758	2.60138e-05	-1.02205e-10	-1.38498
66429138	chr5:66429138:C:T	1.01158e-07	-1.52453	-1.26713	2.11539e-07	-1.51997	-1.33261	6.03669e-06	-1.4399	-1.40585
66429145	chr5:66429145:A:G	5.60873e-07	-1.02205e-10	-1.07885	8.98864e-07	-1.02205e-10	-1.40586	2.59976e-05	-1.02205e-10	-1.3856
66429382	chr5:66429382:C:T	9.67712e-08	-1.52623	-1.30976	2.05276e-07	-1.51734	-1.36529	5.49622e-06	-1.48649	-1.45305
66429383	chr5:66429383:A:G	3.13785e-07	-1.02205e-10	-1.65963	6.92561e-07	-1.02205e-10	-1.66659	1.92381e-05	-1.02205e-10	-1.68671
66429654	chr5:66429654:C:T	8.08458e-08	-1.36862	-1.64717	1.67125e-07	-1.43018	-1.65807	5.32956e-06	-1.30563	-1.66471
66429873	chr5:66429873:T:C	8.08942e-07	-1.52583	0.813213	1.60861e-06	-1.51542	0.691553	3.74593e-05	-1.48892	0.468566
66430163	chr5:66430163:G:A	9.09159e-08	-1.25797	-1.64043	2.28445e-07	-1.1272	-1.64849	4.99281e-06	-1.46304	-1.57257
66430198	chr5:66430198:C:T	4.2476e-07	-1.35682	-7.12552e-10	1.02289e-06	-1.2766	-7.12552e-10	2.63475e-05	-1.37223	-7.12552e-10
66430301	chr5:66430301:G:A	5.83387e-07	-1.02205e-10	-1.03949	1.63872e-06	-1.02205e-10	-0.80532	3.93473e-05	-1.02205e-10	-0.971177
66430417	chr5:66430417:T:G	3.96192e-07	-1.42644	-7.12552e-10	8.41208e-07	-1.47215	-7.12552e-10	2.63483e-05	-1.3722	-7.12552e-10
66430956	chr5:66430956:C:T	3.36624e-07	-1.51944	-0.0699313	7.55614e-07	-1.4987	-0.0807597	1.5838e-05	-1.50919	-0.372008
66431016	chr5:66431016:T:C	9.02824e-08	-1.3089	-1.59649	2.16125e-07	-1.19242	-1.63871	4.82079e-06	-1.48592	-1.58475
66431429	chr5:66431429:G:A	3.03859e-07	-1.02205e-10	-1.69178	6.77986e-07	-1.02205e-10	-1.68786	1.92744e-05	-1.02205e-10	-1.68483
66431514	chr5:66431514:G:A	9.78513e-07	-0.522306	-7.12552e-10	2.74376e-06	-0.289904	-7.12552e-10	5.63357e-05	-0.612277	-7.12552e-10
66432252	chr5:66432252:A:T	6.68885e-07	-0.902728	-7.12552e-10	1.15085e-06	-1.15873	-7.12552e-10	4.69828e-05	-0.793825	-7.12552e-10
66432531	chr5:66432531:T:G	3.63097e-07	-1.51367	-7.12552e-10	7.98084e-07	-1.52477	-7.12552e-10	2.35274e-05	-1.48544	-7.12552e-10
66432586	chr5:66432586:C:A	3.04323e-07	-1.02205e-10	-1.69025	6.89493e-07	-1.02205e-10	-1.67103	1.99364e-05	-1.02205e-10	-1.65106
66433399	chr5:66433399:TCAGA:T	3.32252e-07	-1.02205e-10	-1.60245	8.33883e-07	-1.02205e-10	-1.4809	2.21401e-05	-1.02205e-10	-1.54622
66433946	chr5:66433946:T:C	3.07382e-07	-1.02205e-10	-1.68025	6.85383e-07	-1.02205e-10	-1.67701	2.00411e-05	-1.02205e-10	-1.64582
66434345	chr5:66434345:A:G	4.70922e-07	-1.02205e-10	-1.25365	7.77726e-07	-1.02205e-10	-1.55061	2.37695e-05	-1.02205e-10	-1.4752
66434471	chr5:66434471:C:T	3.42085e-07	-1.02205e-10	-1.57328	7.0255e-07	-1.02205e-10	-1.65227	2.10852e-05	-1.02205e-10	-1.59503
66434543	chr5:66434543:G:C	4.15693e-07	-1.37839	-7.12552e-10	8.31125e-07	-1.48421	-7.12552e-10	2.4147e-05	-1.45945	-7.12552e-10
66434725	chr5:66434725:G:T	1.39413e-06	-1.02205e-10	-0.168313	2.54392e-06	-1.02205e-10	-0.365526	6.19475e-05	-1.02205e-10	-0.517318
66434731	chr5:66434731:A:G	5.33132e-07	-1.12957	-7.12552e-10	1.10025e-06	-1.20369	-7.12552e-10	3.96621e-05	-0.963208	-7.12552e-10
66434835	chr5:66434835:T:G	3.20399e-07	-1.02205e-10	-1.63877	6.88237e-07	-1.02205e-10	-1.67286	1.94946e-05	-1.02205e-10	-1.67347
66435278	chr5:66435278:A:G	3.80751e-07	-1.02205e-10	-1.46619	7.46134e-07	-1.02205e-10	-1.59208	2.19823e-05	-1.02205e-10	-1.55337
66436352	chr5:66436352:C:T	1.08588e-07	-1.284	-1.43677	2.85929e-07	-1.17345	-1.37779	6.79248e-06	-1.47955	-1.24824
66436531	chr5:66436531:T:A	1.25203e-07	-1.28599	-1.29241	2.41149e-07	-1.40968	-1.31189	5.48395e-06	-1.49597	-1.44581
66436683	chr5:66436683:GA:G	1.2273e-07	-1.27966	-1.31869	2.36105e-07	-1.40535	-1.33736	5.38798e-06	-1.49368	-1.46576
66437004	chr5:66437004:A:G	5.94662e-07	-1.02205e-10	-1.02035	1.40476e-06	-1.02205e-10	-0.959366	5.09671e-05	-1.02205e-10	-0.712426
66437230	chr5:66437230:C:A	7.43815e-08	-1.47655	-1.62258	1.61946e-07	-1.5254	-1.59432	4.81748e-06	-1.51235	-1.559
66437537	chr5:66437537:C:G	1.0129e-06	-1.02205e-10	-0.487766	2.39554e-06	-1.02205e-10	-0.425623	7.03916e-05	-1.02205e-10	-0.389531
66437557	chr5:66437557:T:C	7.87142e-08	-1.43767	-1.60485	1.96694e-07	-1.50976	-1.41558	7.99444e-06	-1.46601	-1.09885
66437559	chr5:66437559:A:T	3.07794e-07	-1.02205e-10	-1.67891	6.76579e-07	-1.02205e-10	-1.68994	2.03073e-05	-1.02205e-10	-1.63263
66438533	chr5:66438533:C:T	3.21669e-07	-1.02205e-10	-1.63482	7.21848e-07	-1.02205e-10	-1.62517	2.03459e-05	-1.02205e-10	-1.63073
66438702	chr5:66438702:A:AG	1.21424e-07	-1.34314	-1.26591	3.5976e-07	-1.46039	-0.861165	1.33039e-05	-1.39065	-0.664902
66439143	chr5:66439143:A:G	7.88076e-08	-1.42721	-1.61412	1.94018e-07	-1.50491	-1.43413	7.86682e-06	-1.45728	-1.12368
66439677	chr5:66439677:T:C	1.17936e-06	-1.02205e-10	-0.335615	2.84512e-06	-1.02205e-10	-0.253627	0.000115675	-1.02205e-10	0.107183
66439830	chr5:66439830:T:A	4.57931e-07	-1.02205e-10	-1.28162	1.31236e-06	-1.02205e-10	-1.0274	3.59883e-05	-1.02205e-10	-1.06041
66440020	chr5:66440020:G:T	9.36724e-07	-1.02205e-10	-0.565952	2.24079e-06	-1.02205e-10	-0.492405	8.77264e-05	-1.02205e-10	-0.169383
66440290	chr5:66440290:G:A	2.87341e-07	-0.120775	-1.6269	5.53504e-07	-0.19953	-1.69119	1.71439e-05	-0.114317	-1.68764
66440548	chr5:66440548:C:T	6.13012e-07	-1.02205e-10	-0.989955	1.78899e-06	-1.02205e-10	-0.717579	6.36068e-05	-1.02205e-10	-0.490885
66440595	chr5:66440595:T:C	7.95392e-08	-1.51641	-1.51568	1.47478e-07	-1.52131	-1.692	4.2938e-06	-1.50621	-1.68022
66440785	chr5:66440785:G:A	1.41307e-06	-1.02205e-10	-0.154824	2.99352e-06	-1.02205e-10	-0.202782	5.21947e-05	-1.02205e-10	-0.688624
66440796	chr5:66440796:G:A	3.7493e-07	-1.4816	-7.12552e-10	8.11993e-07	-1.5075	-7.12552e-10	2.28011e-05	-1.5168	-7.12552e-10
66441158	chr5:66441158:T:G	1.25639e-06	-1.02205e-10	-0.27234	2.65511e-06	-1.02205e-10	-0.322746	4.77295e-05	-1.02205e-10	-0.778057
66441366	chr5:66441366:T:C	1.12249e-06	-1.02205e-10	-0.385037	2.65428e-06	-1.02205e-10	-0.323059	7.82028e-05	-1.02205e-10	-0.2843
66441462	chr5:66441462:C:G	7.76423e-08	-1.3704	-1.68582	1.59296e-07	-1.47554	-1.66068	5.52352e-06	-1.40928	-1.52531
66441710	chr5:66441710:T:A	6.34128e-07	-1.02205e-10	-0.95609	1.85832e-06	-1.02205e-10	-0.679562	6.63969e-05	-1.02205e-10	-0.447955
66442847	chr5:66442847:C:T	1.14172e-07	-1.35239	-1.31824	2.25272e-07	-1.45588	-1.3338	5.27612e-06	-1.51617	-1.46424
66443135	chr5:66443135:C:T	6.94465e-07	-1.02205e-10	-0.865199	1.54675e-06	-1.02205e-10	-0.863079	3.63978e-05	-1.02205e-10	-1.0491
66443270	chr5:66443270:T:C	1.30248e-07	-1.38128	-1.15762	4.0194e-07	-1.48428	-0.7264	1.45352e-05	-1.42386	-0.543174
66443611	chr5:66443611:T:C	1.55933e-07	-1.41098	-0.947931	5.29846e-07	-1.49909	-0.435315	2.11835e-05	-1.44702	-0.14336
66443679	chr5:66443679:C:T	3.06863e-07	-1.02205e-10	-1.68194	7.21853e-07	-1.02205e-10	-1.62517	1.91496e-05	-1.02205e-10	-1.69133
66443715	chr5:66443715:A:T	3.038e-07	-1.02205e-10	-1.69197	7.49701e-07	-1.02205e-10	-1.58731	2.11128e-05	-1.02205e-10	-1.59372
66443871	chr5:66443871:G:A	4.18092e-07	-1.37264	-7.12552e-10	9.63754e-07	-1.33615	-7.12552e-10	2.67249e-05	-1.35801	-7.12552e-10
66444038	chr5:66444038:C:A	3.77447e-07	-1.47491	-7.12552e-10	8.31836e-07	-1.48335	-7.12552e-10	2.28987e-05	-1.51253	-7.12552e-10
66444287	chr5:66444287:T:C	9.43899e-08	-1.51643	-1.34448	2.37927e-07	-1.52014	-1.21488	7.74881e-06	-1.52498	-1.07108
66444383	chr5:66444383:A:G	1.5685e-07	-1.4024	-0.950646	5.30625e-07	-1.49442	-0.438516	2.12746e-05	-1.43982	-0.146269
66444523	chr5:66444523:G:A	4.08578e-07	-1.02205e-10	-1.39566	1.00055e-06	-1.02205e-10	-1.29868	3.1668e-05	-1.02205e-10	-1.1883
66444837	chr5:66444837:C:T	7.95073e-07	-1.02205e-10	-0.729906	1.8666e-06	-1.02205e-10	-0.675115	5.48396e-05	-1.02205e-10	-0.639194
66444854	chr5:66444854:C:T	9.20257e-08	-1.28832	-1.59795	2.38486e-07	-1.17727	-1.5554	5.52249e-06	-1.48084	-1.45393
66444975	chr5:66444975:G:A	8.11053e-07	-1.02205e-10	-0.710007	1.90517e-06	-1.02205e-10	-0.65466	5.59928e-05	-1.02205e-10	-0.618382
66445686	chr5:66445686:G:A	3.60947e-07	-1.51961	-7.12552e-10	7.9689e-07	-1.52627	-7.12552e-10	2.25849e-05	-1.52632	-7.12552e-10
66445711	chr5:66445711:G:A	3.09702e-07	-1.02205e-10	-1.67273	7.89771e-07	-1.02205e-10	-1.53524	2.49857e-05	-1.02205e-10	-1.4253
66445988	chr5:66445988:T:C	4.61898e-07	-1.273	-7.12552e-10	9.51411e-07	-1.34904	-7.12552e-10	2.65931e-05	-1.36295	-7.12552e-10
66446232	chr5:66446232:T:A	4.96538e-07	-1.20068	-7.12552e-10	1.3242e-06	-1.01843	-7.12552e-10	3.06233e-05	-1.22184	-7.12552e-10
66446294	chr5:66446294:T:C	5.10573e-07	-0.860763	-0.312044	1.60684e-06	-0.920012	0.0950494	5.87426e-05	-0.993542	0.423102
66446326	chr5:66446326:A:G	4.14838e-07	-1.38045	-7.12552e-10	8.9724e-07	-1.40767	-7.12552e-10	2.4744e-05	-1.43502	-7.12552e-10
66446385	chr5:66446385:T:C	2.95961e-07	-0.030393	-1.68772	6.17048e-07	-0.111841	-1.6702	1.90772e-05	-0.0202989	-1.67481
66446890	chr5:66446890:A:G	1.20121e-07	-1.41033	-1.20951	3.42315e-07	-1.33178	-1.03947	1.04017e-05	-1.5222	-0.77943
66447104	chr5:66447104:C:T	7.89993e-08	-1.34699	-1.69191	1.58322e-07	-1.4506	-1.69176	4.27961e-06	-1.51485	-1.67489
66447113	chr5:66447113:C:T	9.65944e-08	-1.50162	-1.3362	2.36821e-07	-1.52464	-1.21505	7.63955e-06	-1.5233	-1.08697
66447197	chr5:66447197:A:G	7.98108e-07	-1.02205e-10	-0.726097	1.9202e-06	-1.02205e-10	-0.646805	7.3957e-05	-1.02205e-10	-0.340121
66447237	chr5:66447237:G:T	3.48161e-07	0.0948856	-1.65056	6.83096e-07	0.0114715	-1.69182	2.12296e-05	0.10367	-1.69188
66447238	chr5:66447238:G:A	3.67297e-07	0.147664	-1.64983	7.19123e-07	0.0629161	-1.69187	2.23833e-05	0.156551	-1.69184
66447684	chr5:66447684:C:A	1.61788e-07	-1.4263	-0.895748	3.49364e-07	-1.43576	-0.915109	9.96309e-06	-1.48246	-0.862258
66447879	chr5:66447879:G:A	3.0438e-07	-1.02205e-10	-1.69006	7.69895e-07	-1.02205e-10	-1.56073	2.15099e-05	-1.02205e-10	-1.57509
66448057	chr5:66448057:G:A	3.05213e-07	-1.02205e-10	-1.68733	6.77081e-07	-1.02205e-10	-1.6892	1.93672e-05	-1.02205e-10	-1.68003
66448149	chr5:66448149:T:A	4.55287e-07	-1.02205e-10	-1.28741	7.62563e-07	-1.02205e-10	-1.5703	2.39523e-05	-1.02205e-10	-1.46754
66448376	chr5:66448376:T:C	3.0457e-07	-1.02205e-10	-1.68944	6.756e-07	-1.02205e-10	-1.69139	1.92142e-05	-1.02205e-10	-1.68796
66449097	chr5:66449097:C:T	8.91002e-07	-1.02205e-10	-0.615994	2.14108e-06	-1.02205e-10	-0.537925	8.27917e-05	-1.02205e-10	-0.227278
66449158	chr5:66449158:G:A	1.03863e-07	-1.28692	-1.47835	2.61145e-07	-1.43997	-1.20194	8.59858e-06	-1.37443	-1.11758
66449284	chr5:66449284:C:T	5.38142e-07	-1.12022	-7.12552e-10	9.74303e-07	-1.32527	-7.12552e-10	3.72763e-05	-1.02525	-7.12552e-10
66449327	chr5:66449327:G:T	8.68403e-08	-1.30037	-1.6439	2.20141e-07	-1.19564	-1.61708	4.83599e-06	-1.486	-1.58152
66449610	chr5:66449610:C:T	1.0445e-07	-1.19958	-1.56004	2.82614e-07	-1.06603	-1.49688	5.83259e-06	-1.43835	-1.44179
66449611	chr5:66449611:A:G	1.00746e-07	-1.35189	-1.44385	2.70902e-07	-1.46579	-1.13944	9.06961e-06	-1.39976	-1.03891
66449669	chr5:66449669:G:C	6.41468e-07	-1.02205e-10	-0.944581	1.88389e-06	-1.02205e-10	-0.665896	6.71714e-05	-1.02205e-10	-0.436358
66449874	chr5:66449874:C:T	1.08808e-07	-1.15677	-1.56198	3.00027e-07	-1.01607	-1.48704	6.0208e-06	-1.41547	-1.43292
66450110	chr5:66450110:G:A	3.17121e-07	-0.000312971	-1.64874	6.22184e-07	-0.0818119	-1.69194	1.92587e-05	0.00624977	-1.69189
66450160	chr5:66450160:T:C	3.73594e-07	-1.48517	-7.12552e-10	7.99679e-07	-1.52278	-7.12552e-10	2.26612e-05	-1.52295	-7.12552e-10
66450241	chr5:66450241:T:C	6.42646e-07	-1.02205e-10	-0.942746	1.75979e-06	-1.02205e-10	-0.734038	6.00937e-05	-1.02205e-10	-0.5477
66450324	chr5:66450324:G:C	7.74183e-08	-1.40862	-1.6505	1.8645e-07	-1.50322	-1.47561	7.4007e-06	-1.46195	-1.18008
66450640	chr5:66450640:G:A	1.06622e-07	-1.27703	-1.46202	2.68615e-07	-1.43469	-1.17902	8.94752e-06	-1.36646	-1.08577
66450712	chr5:66450712:A:G	1.22342e-07	-1.26971	-1.33181	2.35521e-07	-1.39789	-1.3473	5.35732e-06	-1.49005	-1.4751
66450821	chr5:66450821:A:G	6.87856e-07	-1.02205e-10	-0.874761	2.04052e-06	-1.02205e-10	-0.586029	7.33873e-05	-1.02205e-10	-0.347855
66450926	chr5:66450926:C:T	5.28645e-07	-1.02205e-10	-1.13802	1.22613e-06	-1.02205e-10	-1.09537	4.08629e-05	-1.02205e-10	-0.933384
66450997	chr5:66450997:A:C	7.06336e-07	-1.02205e-10	-0.84825	9.95604e-07	-1.02205e-10	-1.30364	2.83449e-05	-1.02205e-10	-1.29916
66451283	chr5:66451283:C:T	4.9767e-07	-1.1984	-7.12552e-10	1.23183e-06	-1.09074	-7.12552e-10	3.42049e-05	-1.11124	-7.12552e-10
66451464	chr5:66451464:A:C	1.08007e-07	-1.51309	-1.21306	2.74921e-07	-1.52274	-1.06777	9.11011e-06	-1.52362	-0.910602
66452166	chr5:66452166:T:G	3.04759e-07	-0.0274758	-1.66134	6.06952e-07	-0.10831	-1.69023	1.87898e-05	-0.0185632	-1.69173
66453652	chr5:66453652:C:T	1.08016e-07	-1.25521	-1.47086	1.79816e-07	-1.41311	-1.60195	6.33887e-06	-1.33954	-1.45736
66453686	chr5:66453686:G:A	1.48206e-06	-1.02205e-10	-0.107155	4.66801e-06	-1.02205e-10	0.241501	0.00016276	-1.02205e-10	0.448672
66453928	chr5:66453928:T:C	5.40676e-07	-1.02205e-10	-1.11552	8.08561e-07	-1.02205e-10	-1.51173	2.43078e-05	-1.02205e-10	-1.45281
66454063	chr5:66454063:T:C	3.05257e-07	-1.02205e-10	-1.68719	1.41511e-06	-1.02205e-10	-0.952024	7.26913e-05	-1.02205e-10	-0.357384
66455283	chr5:66455283:G:C	1.21737e-07	-0.914479	-1.692	2.45255e-07	-1.0234	-1.68129	6.16654e-06	-1.13707	-1.6874
66455673	chr5:66455673:T:A	4.53315e-07	-1.02205e-10	-1.29175	7.77921e-07	-1.02205e-10	-1.55036	2.30332e-05	-1.02205e-10	-1.50667
66455697	chr5:66455697:G:A	2.00687e-07	-0.674584	-1.43201	2.76941e-07	-1.12152	-1.46166	7.18394e-06	-1.14572	-1.52604
66456135	chr5:66456135:T:C	6.76601e-08	-1.51618	-1.67766	1.60633e-07	-1.51099	-1.61687	4.35549e-06	-1.51878	-1.65339
66456262	chr5:66456262:C:T	5.84979e-06	-1.02205e-10	1.26582	1.13037e-05	-1.02205e-10	1.12589	0.000168163	-1.02205e-10	0.48133
66456271	chr5:66456271:G:A	3.15614e-07	-1.02205e-10	-1.65382	6.7538e-07	-1.02205e-10	-1.69171	1.94272e-05	-1.02205e-10	-1.67693
66456321	chr5:66456321:C:T	5.1727e-07	-1.02205e-10	-1.15977	1.46261e-06	-1.02205e-10	-0.919009	5.08481e-05	-1.02205e-10	-0.714763
66456788	chr5:66456788:C:T	3.20624e-07	-1.02205e-10	-1.63807	6.75571e-07	-1.02205e-10	-1.69143	1.9711e-05	-1.02205e-10	-1.66243
66457843	chr5:66457843:A:T	4.2602e-07	-0.185841	-1.16801	3.1561e-07	-0.776821	-1.67566	8.81437e-06	-0.775631	-1.69159
66458318	chr5:66458318:G:A	6.82546e-08	-1.52428	-1.66081	1.62908e-07	-1.52182	-1.59198	4.48027e-06	-1.52144	-1.62248
66458836	chr5:66458836:C:A	4.98284e-07	-1.19717	-7.12552e-10	1.06665e-06	-1.23471	-7.12552e-10	2.87196e-05	-1.28602	-7.12552e-10
66458973	chr5:66458973:A:G	4.61678e-07	-1.27347	-7.12552e-10	1.20789e-06	-1.11035	-7.12552e-10	2.85389e-05	-1.29234	-7.12552e-10
66458977	chr5:66458977:C:T	4.75341e-07	-1.02205e-10	-1.24431	9.69714e-07	-1.02205e-10	-1.32999	2.51712e-05	-1.02205e-10	-1.41791
66459328	chr5:66459328:A:C	3.97783e-07	-0.293278	-1.12915	2.91848e-07	-0.856113	-1.67464	8.12926e-06	-0.856137	-1.692
66459906	chr5:66459906:A:G	1.07758e-07	-1.03857	-1.68988	2.27412e-07	-1.14466	-1.63557	5.44309e-06	-1.28422	-1.66504
66459926	chr5:66459926:G:A	4.77193e-07	-1.02205e-10	-1.24042	9.73112e-07	-1.02205e-10	-1.32649	2.52479e-05	-1.02205e-10	-1.41486
66460110	chr5:66460110:A:AT	4.59821e-07	-1.02205e-10	-1.2775	9.13377e-07	-1.02205e-10	-1.38984	2.39615e-05	-1.02205e-10	-1.46716
66460179	chr5:66460179:C:T	3.5996e-07	-1.52235	-7.12552e-10	7.97446e-07	-1.52557	-7.12552e-10	2.25876e-05	-1.5262	-7.12552e-10
66461079	chr5:66461079:A:G	3.66023e-07	-1.39378	-0.111862	6.928e-07	-1.49641	-0.169832	2.09306e-05	-1.39844	-0.203953
66461241	chr5:66461241:T:C	3.44436e-07	-1.02205e-10	-1.56643	9.34041e-07	-1.02205e-10	-1.36747	2.39384e-05	-1.02205e-10	-1.46812
66461252	chr5:66461252:A:G	8.07859e-07	-1.02205e-10	-0.713953	1.14586e-06	-1.02205e-10	-1.16308	3.80259e-05	-1.02205e-10	-1.00534
66461619	chr5:66461619:T:G	3.16443e-07	-1.02205e-10	-1.6512	6.75316e-07	-1.02205e-10	-1.69181	1.94876e-05	-1.02205e-10	-1.67383
66461659	chr5:66461659:A:G	3.70098e-07	-1.38544	-0.109134	6.9747e-07	-1.49245	-0.167077	2.11613e-05	-1.39018	-0.201255
66461879	chr5:66461879:C:T	1.16999e-06	-1.02205e-10	-0.343589	2.98345e-06	-1.02205e-10	-0.206152	8.94777e-05	-1.02205e-10	-0.149616
66462131	chr5:66462131:A:G	1.038e-07	-1.07422	-1.69165	2.13877e-07	-1.161	-1.68059	5.30233e-06	-1.2908	-1.68465
66462208	chr5:66462208:G:A	8.33065e-07	-1.02205e-10	-0.683228	1.17621e-06	-1.02205e-10	-1.13694	3.87922e-05	-1.02205e-10	-0.985387
66462456	chr5:66462456:T:A	1.03392e-07	-1.07963	-1.69019	2.11366e-07	-1.16593	-1.68747	5.25088e-06	-1.29445	-1.69076
66462514	chr5:66462514:A:G	1.05761e-07	-1.05885	-1.6883	2.148e-07	-1.14739	-1.68989	5.32523e-06	-1.27934	-1.69181
66462627	chr5:66462627:G:A	1.07708e-07	-1.04001	-1.68891	2.18618e-07	-1.13024	-1.68942	5.39944e-06	-1.26567	-1.69164
66462729	chr5:66462729:C:T	3.04397e-07	-1.02205e-10	-1.69001	7.61459e-07	-1.02205e-10	-1.57175	2.23202e-05	-1.02205e-10	-1.53812
66462945	chr5:66462945:T:C	1.23984e-06	-1.02205e-10	-0.285601	2.41029e-06	-1.02205e-10	-0.419486	4.36829e-05	-1.02205e-10	-0.866649
66463031	chr5:66463031:C:T	2.26349e-06	-1.02205e-10	0.316325	3.20026e-06	-1.02205e-10	-0.136001	0.000103837	-1.02205e-10	-0.000782856
66463133	chr5:66463133:AC:A	1.07312e-07	-1.04517	-1.68743	2.17373e-07	-1.13488	-1.6905	5.3773e-06	-1.26946	-1.69196
66463421	chr5:66463421:G:T	1.2048e-07	-1.52627	-1.09059	1.84928e-07	-1.52239	-1.46463	4.55336e-06	-1.51999	-1.60775
66463614	chr5:66463614:G:C	4.03218e-07	-1.40886	-7.12552e-10	8.17349e-07	-1.50092	-7.12552e-10	2.49206e-05	-1.42791	-7.12552e-10
66463798	chr5:66463798:C:G	8.17993e-08	-1.31387	-1.6902	1.74302e-07	-1.44908	-1.59712	5.99552e-06	-1.27159	-1.581
66464010	chr5:66464010:G:A	1.37665e-06	-1.02205e-10	-0.180934	3.28111e-06	-1.02205e-10	-0.111052	0.000123828	-1.02205e-10	0.175288
66464215	chr5:66464215:C:G	3.59799e-07	-1.52279	-7.12552e-10	7.969e-07	-1.52626	-7.12552e-10	2.30266e-05	-1.50696	-7.12552e-10
66465106	chr5:66465106:C:T	1.12569e-07	-1.00848	-1.6763	2.36311e-07	-1.10143	-1.64041	5.81464e-06	-1.24283	-1.64039
66465323	chr5:66465323:T:C	1.01118e-06	-1.02205e-10	-0.489468	2.57899e-06	-1.02205e-10	-0.351833	7.65143e-05	-1.02205e-10	-0.306128
66465417	chr5:66465417:A:C	1.23341e-07	-1.35637	-1.23702	1.79536e-07	-1.47471	-1.5419	5.32177e-06	-1.33054	-1.64126
66465528	chr5:66465528:A:G	8.171e-08	-1.31716	-1.68801	1.76369e-07	-1.45085	-1.58356	6.07112e-06	-1.27477	-1.56529
66466115	chr5:66466115:A:G	1.45022e-07	-1.23603	-1.19543	3.02368e-07	-1.09904	-1.3963	6.85154e-06	-1.45688	-1.26225
66466386	chr5:66466386:G:A	8.09598e-08	-1.32477	-1.68962	1.74377e-07	-1.45509	-1.59068	5.95109e-06	-1.2824	-1.57763
66466737	chr5:66466737:T:G	2.10173e-06	-1.02205e-10	0.242174	2.9696e-06	-1.02205e-10	-0.210807	9.77656e-05	-1.02205e-10	-0.0610332
66466956	chr5:66466956:G:A	1.07553e-07	-1.0475	-1.68286	2.16637e-07	-1.1369	-1.69186	5.36647e-06	-1.27188	-1.69156
66467257	chr5:66467257:G:C	2.4641e-06	-1.02205e-10	0.401241	8.41719e-06	-1.02205e-10	0.831043	0.000258076	-1.02205e-10	0.909649
66467328	chr5:66467328:G:A	3.18703e-07	-1.02205e-10	-1.64408	6.75275e-07	-1.02205e-10	-1.69187	1.96303e-05	-1.02205e-10	-1.66653
66467366	chr5:66467366:A:T	1.22159e-06	0.00263237	-0.303064	5.03002e-07	-0.637281	-1.34911	1.20509e-05	-0.643692	-1.51077
66467689	chr5:66467689:C:CTG	1.02786e-06	-1.02205e-10	-0.473105	2.01387e-06	-1.02205e-10	-0.599176	3.78946e-05	-1.02205e-10	-1.0088
66467952	chr5:66467952:G:A	4.77618e-07	-1.02205e-10	-1.23953	9.73816e-07	-1.02205e-10	-1.32577	2.52653e-05	-1.02205e-10	-1.41418
66468245	chr5:66468245:T:C	3.87454e-07	-1.44874	-7.12552e-10	8.05349e-07	-1.51571	-7.12552e-10	2.54625e-05	-1.4064	-7.12552e-10
66468448	chr5:66468448:A:C	6.7885e-08	-1.52624	-1.66429	1.60773e-07	-1.52527	-1.60172	4.42769e-06	-1.52511	-1.63061
66468932	chr5:66468932:C:T	4.77606e-07	-1.02205e-10	-1.23955	9.73859e-07	-1.02205e-10	-1.32572	2.52641e-05	-1.02205e-10	-1.41422
66468964	chr5:66468964:G:A	5.17111e-07	-1.02205e-10	-1.16008	1.46201e-06	-1.02205e-10	-0.919423	5.08226e-05	-1.02205e-10	-0.715265
66468976	chr5:66468976:T:C	2.14529e-07	-0.89838	-1.14151	2.49281e-07	-1.13651	-1.5519	6.54417e-06	-1.13222	-1.63281
66469107	chr5:66469107:C:T	4.8014e-07	-1.02205e-10	-1.23426	9.78563e-07	-1.02205e-10	-1.3209	2.53699e-05	-1.02205e-10	-1.41004
66469120	chr5:66469120:G:A	5.17428e-07	-1.02205e-10	-1.15947	1.46307e-06	-1.02205e-10	-0.918696	5.08604e-05	-1.02205e-10	-0.714521
66469136	chr5:66469136:G:A	1.06912e-07	-1.05122	-1.68511	2.16064e-07	-1.13998	-1.69144	5.3535e-06	-1.27392	-1.69194
66469682	chr5:66469682:G:C	1.01834e-07	-1.09858	-1.68642	2.07307e-07	-1.1821	-1.69068	5.17331e-06	-1.30811	-1.69199
66469797	chr5:66469797:T:A	3.12434e-07	-1.02205e-10	-1.66395	7.22879e-07	-1.02205e-10	-1.62375	2.14011e-05	-1.02205e-10	-1.58016
66470050	chr5:66470050:C:A	5.60189e-07	-1.02205e-10	-1.08007	1.19516e-06	-1.02205e-10	-1.12096	3.34067e-05	-1.02205e-10	-1.13485
66470518	chr5:66470518:A:G	1.00915e-06	-1.02205e-10	-0.49148	2.57327e-06	-1.02205e-10	-0.354057	7.63249e-05	-1.02205e-10	-0.308607
66470547	chr5:66470547:A:G	1.06151e-07	-1.05851	-1.68496	2.14753e-07	-1.14603	-1.69148	5.32711e-06	-1.27888	-1.69192
66470696	chr5:66470696:T:C	1.03441e-07	-1.52623	-1.24311	1.66872e-07	-1.52201	-1.56775	4.32007e-06	-1.51993	-1.66041
66470798	chr5:66470798:T:A	4.82052e-07	-1.02205e-10	-1.23029	9.81307e-07	-1.02205e-10	-1.3181	2.54488e-05	-1.02205e-10	-1.40694
66470807	chr5:66470807:G:T	1.11098e-07	-1.00818	-1.68975	2.25148e-07	-1.10179	-1.68844	5.52955e-06	-1.24224	-1.69126
66470954	chr5:66470954:T:A	1.16489e-07	-0.96269	-1.68785	2.3428e-07	-1.06032	-1.69015	5.71844e-06	-1.20802	-1.69189
66471001	chr5:66471001:T:A	1.17492e-06	-1.02205e-10	-0.339382	2.99679e-06	-1.02205e-10	-0.201691	8.98838e-05	-1.02205e-10	-0.145088
66471017	chr5:66471017:C:G	3.85167e-07	-1.02205e-10	-1.45466	7.77216e-07	-1.02205e-10	-1.55127	2.08101e-05	-1.02205e-10	-1.60817
66471168	chr5:66471168:T:C	5.17024e-07	-1.02205e-10	-1.16025	8.59551e-07	-1.02205e-10	-1.45058	2.84792e-05	-1.02205e-10	-1.29443
66471336	chr5:66471336:C:T	3.93992e-07	-1.43201	-7.12552e-10	8.10607e-07	-1.5092	-7.12552e-10	2.59882e-05	-1.38596	-7.12552e-10
66471545	chr5:66471545:ACAACT:A	5.18118e-07	-1.02205e-10	-1.15814	1.46538e-06	-1.02205e-10	-0.917121	5.09505e-05	-1.02205e-10	-0.712752
66472179	chr5:66472179:T:C	1.46041e-07	-0.733184	-1.69127	2.74924e-07	-0.989552	-1.60094	7.74357e-06	-0.991479	-1.60526
66472944	chr5:66472944:G:A	1.43741e-07	-1.23363	-1.2067	3.0008e-07	-1.09644	-1.4065	6.78072e-06	-1.45568	-1.27385
66473543	chr5:66473543:G:A	3.23062e-07	-1.02205e-10	-1.63049	7.61259e-07	-1.02205e-10	-1.57201	1.99049e-05	-1.02205e-10	-1.65264
66473665	chr5:66473665:C:T	5.06962e-07	-1.02205e-10	-1.17991	1.1739e-06	-1.02205e-10	-1.1389	3.88662e-05	-1.02205e-10	-0.98348
66475313	chr5:66475313:G:A	1.17264e-06	-1.02205e-10	-0.341324	2.99077e-06	-1.02205e-10	-0.203701	8.96992e-05	-1.02205e-10	-0.147143
66475440	chr5:66475440:A:T	1.17686e-07	-0.952686	-1.68763	2.36629e-07	-1.05018	-1.69031	5.75961e-06	-1.20082	-1.69192
66475458	chr5:66475458:A:G	6.95347e-07	-0.863929	-7.12552e-10	2.40372e-06	-0.422216	-7.12552e-10	6.70181e-05	-0.438644	-7.12552e-10
66475593	chr5:66475593:A:G	1.39537e-07	-1.21463	-1.25538	2.96398e-07	-1.07461	-1.44067	6.57534e-06	-1.44634	-1.31394
66475712	chr5:66475712:G:C	1.1559e-06	-1.02205e-10	-0.355707	2.95641e-06	-1.02205e-10	-0.215257	8.85302e-05	-1.02205e-10	-0.160262
66475773	chr5:66475773:T:A	3.03806e-07	-1.02205e-10	-1.69195	7.37081e-07	-1.02205e-10	-1.60429	2.14071e-05	-1.02205e-10	-1.57989
66475895	chr5:66475895:C:T	5.05725e-07	-1.02205e-10	-1.18235	1.42438e-06	-1.02205e-10	-0.945496	4.93774e-05	-1.02205e-10	-0.744113
66476857	chr5:66476857:G:A	4.97604e-07	-1.19854	-7.12552e-10	1.00532e-06	-1.29392	-7.12552e-10	4.03298e-05	-0.946514	-7.12552e-10
66476964	chr5:66476964:G:A	4.1532e-07	-1.02205e-10	-1.37929	7.34073e-07	-1.02205e-10	-1.60838	2.01371e-05	-1.02205e-10	-1.64104
66476981	chr5:66476981:TCCCA:T	1.03974e-07	-1.07349	-1.69071	2.12771e-07	-1.15991	-1.68686	5.26988e-06	-1.29126	-1.69034
66477093	chr5:66477093:C:G	4.69566e-07	-1.25653	-7.12552e-10	1.00819e-06	-1.29108	-7.12552e-10	2.73636e-05	-1.33439	-7.12552e-10
66477841	chr5:66477841:G:A	3.8851e-07	-1.44602	-7.12552e-10	8.85011e-07	-1.42139	-7.12552e-10	2.47353e-05	-1.43537	-7.12552e-10
66477884	chr5:66477884:G:A	8.83816e-07	-1.52611	0.902019	2.30847e-06	-1.52228	1.05963	5.24329e-05	-1.51574	0.831665
66478087	chr5:66478087:T:C	1.15827e-06	-1.02205e-10	-0.353657	2.94628e-06	-1.02205e-10	-0.218688	8.82505e-05	-1.02205e-10	-0.163427
66478089	chr5:66478089:G:A	1.41249e-07	-0.765883	-1.69193	2.7079e-07	-1.01628	-1.58937	7.65299e-06	-1.02049	-1.58802
66478519	chr5:66478519:A:G	2.3598e-07	-1.52627	-0.418324	4.54815e-07	-1.51795	-0.56915	1.58092e-05	-1.51286	-0.37015
66478586	chr5:66478586:T:C	3.58556e-07	-1.52625	-7.12552e-10	8.02235e-07	-1.51959	-7.12552e-10	2.43204e-05	-1.45229	-7.12552e-10
66478613	chr5:66478613:G:A	4.78733e-07	-1.02205e-10	-1.2372	9.75749e-07	-1.02205e-10	-1.32378	2.53046e-05	-1.02205e-10	-1.41262
66478736	chr5:66478736:G:A	8.28117e-08	-1.3157	-1.67607	1.61268e-07	-1.45203	-1.67189	5.51934e-06	-1.27165	-1.6637
66479184	chr5:66479184:C:A	1.04584e-07	-1.06737	-1.69097	2.14152e-07	-1.15443	-1.68587	5.29576e-06	-1.28688	-1.68981
66480241	chr5:66480241:C:A	1.37593e-07	-0.842466	-1.64158	3.16251e-07	-1.07799	-1.37246	8.99257e-06	-1.08203	-1.36518
66480327	chr5:66480327:T:A	3.73887e-07	-1.48439	-7.12552e-10	8.05117e-07	-1.516	-7.12552e-10	2.30409e-05	-1.50633	-7.12552e-10
66480589	chr5:66480589:G:A	1.06892e-07	-1.04488	-1.69164	2.20419e-07	-1.13645	-1.675	5.42795e-06	-1.26977	-1.68228
66480748	chr5:66480748:C:T	8.60949e-07	-1.02205e-10	-0.650305	1.42766e-06	-1.02205e-10	-0.943197	4.49176e-05	-1.02205e-10	-0.838775
66481155	chr5:66481155:A:G	3.58548e-07	-1.52628	-7.12552e-10	9.99769e-07	-1.29946	-7.12552e-10	2.26406e-05	-1.52386	-7.12552e-10
66481182	chr5:66481182:G:A	1.07403e-07	-1.04067	-1.69108	2.19256e-07	-1.13077	-1.68597	5.39994e-06	-1.26734	-1.68988
66481275	chr5:66481275:G:A	1.34691e-07	-0.870079	-1.63528	3.14906e-07	-1.10072	-1.354	8.90654e-06	-1.10392	-1.3529
66481288	chr5:66481288:C:A	1.31613e-07	-0.885767	-1.64271	3.05292e-07	-1.11319	-1.37254	8.63051e-06	-1.11659	-1.37171
66481291	chr5:66481291:G:A	1.32221e-07	-0.880775	-1.64309	3.06224e-07	-1.10919	-1.37348	8.6593e-06	-1.11255	-1.37242
66481371	chr5:66481371:T:A	7.88281e-08	-1.42165	-1.61942	2.03791e-07	-1.50613	-1.38376	6.69853e-06	-1.39039	-1.35133
66481387	chr5:66481387:A:T	3.40685e-07	-1.02205e-10	-1.57738	9.05454e-07	-1.02205e-10	-1.39855	2.24393e-05	-1.02205e-10	-1.53279
66481463	chr5:66481463:T:C	7.43642e-08	-1.47753	-1.62183	1.98916e-07	-1.52484	-1.38927	6.23588e-06	-1.45576	-1.35753
66481496	chr5:66481496:T:C	4.40833e-07	-1.02205e-10	-1.31967	9.21462e-07	-1.02205e-10	-1.38103	2.49017e-05	-1.02205e-10	-1.42867
66481842	chr5:66481842:C:A	2.20674e-06	-1.02205e-10	0.290932	7.34937e-06	-1.02205e-10	0.695381	0.000254564	-1.02205e-10	0.895948
66481887	chr5:66481887:G:A	3.84181e-07	-1.45723	-7.12552e-10	8.0289e-07	-1.51877	-7.12552e-10	2.51878e-05	-1.41724	-7.12552e-10
66481977	chr5:66481977:A:C	1.67149e-07	-0.724719	-1.56474	2.38652e-07	-1.16683	-1.56515	7.38095e-06	-1.18214	-1.46256
66482018	chr5:66482018:G:A	4.6203e-07	-0.140417	-1.13229	3.2746e-07	-0.746665	-1.66896	9.17273e-06	-0.737352	-1.69002
66482194	chr5:66482194:T:C	6.81273e-08	-1.52631	-1.66065	1.61382e-07	-1.52548	-1.59774	4.44543e-06	-1.52549	-1.62624
66482218	chr5:66482218:C:T	1.33575e-06	-1.02205e-10	-0.211093	3.4239e-06	-1.02205e-10	-0.0684516	0.000102595	-1.02205e-10	-0.012818
66482341	chr5:66482341:A:G	1.02179e-07	-1.09304	-1.68858	2.08553e-07	-1.17757	-1.68923	5.19159e-06	-1.30499	-1.69157
66482761	chr5:66482761:TAAAG:T	1.11641e-06	-1.02205e-10	-0.390468	2.83893e-06	-1.02205e-10	-0.255807	8.50831e-05	-1.02205e-10	-0.199977
66483679	chr5:66483679:G:A	3.09556e-07	-1.02205e-10	-1.6732	6.75187e-07	-1.02205e-10	-1.692	1.94467e-05	-1.02205e-10	-1.67593
66484503	chr5:66484503:C:T	1.15827e-06	-1.02205e-10	-0.353657	2.94628e-06	-1.02205e-10	-0.218688	8.82505e-05	-1.02205e-10	-0.163427
66484527	chr5:66484527:C:T	3.80006e-07	-1.02205e-10	-1.46815	7.08165e-07	-1.02205e-10	-1.64431	2.06667e-05	-1.02205e-10	-1.61508
66484865	chr5:66484865:G:A	1.57202e-07	-1.2287	-1.1221	3.22342e-07	-1.09087	-1.3405	7.36116e-06	-1.4532	-1.19419
66485103	chr5:66485103:T:C	4.34976e-07	-1.38399	0.0509388	7.35335e-07	-1.44114	-0.165523	3.09786e-05	-1.27673	0.0664184
66485894	chr5:66485894:A:G	3.78762e-07	-1.02205e-10	-1.47143	7.06527e-07	-1.02205e-10	-1.64663	2.06811e-05	-1.02205e-10	-1.61438
66486056	chr5:66486056:AG:A	3.86231e-07	-1.45191	-7.12552e-10	8.0436e-07	-1.51694	-7.12552e-10	2.53544e-05	-1.41065	-7.12552e-10
66486322	chr5:66486322:A:G	3.81216e-07	-1.46497	-7.12552e-10	8.0095e-07	-1.52119	-7.12552e-10	2.49401e-05	-1.42713	-7.12552e-10
66486419	chr5:66486419:G:A	3.05787e-07	-1.02205e-10	-1.68545	7.11052e-07	-1.02205e-10	-1.64024	2.06027e-05	-1.02205e-10	-1.61819
66487053	chr5:66487053:A:G	1.10413e-07	-1.01383	-1.69028	2.24684e-07	-1.10513	-1.68717	5.511e-06	-1.24626	-1.6906
66487191	chr5:66487191:A:G	2.10854e-06	-1.02205e-10	0.245413	7.14275e-06	-1.02205e-10	0.666866	0.000219621	-1.02205e-10	0.748299
66487208	chr5:66487208:A:G	3.7591e-07	-1.47899	-7.12552e-10	7.98856e-07	-1.52381	-7.12552e-10	2.27267e-05	-1.52006	-7.12552e-10
66487486	chr5:66487486:G:A	2.21574e-07	-0.64107	-1.36651	3.04071e-07	-1.10003	-1.3897	7.756e-06	-1.12085	-1.47428
66487543	chr5:66487543:C:T	4.19766e-07	-1.36864	-7.12552e-10	1.16991e-06	-1.14231	-7.12552e-10	2.93342e-05	-1.26485	-7.12552e-10
66487826	chr5:66487826:C:T	4.50514e-07	-1.02205e-10	-1.29795	9.2257e-07	-1.02205e-10	-1.37983	2.41706e-05	-1.02205e-10	-1.45847
66487881	chr5:66487881:T:C	6.82809e-08	-1.52632	-1.65838	1.62454e-07	-1.52557	-1.59102	4.47371e-06	-1.52555	-1.61984
66487933	chr5:66487933:T:C	6.80052e-08	-1.49785	-1.69091	1.50888e-07	-1.50113	-1.68932	4.20083e-06	-1.52154	-1.68679
66487952	chr5:66487952:C:A	1.2439e-06	0.0258554	-0.30819	5.05178e-07	-0.621715	-1.36036	1.21856e-05	-0.622397	-1.52096
66487966	chr5:66487966:T:C	8.64397e-07	-1.02205e-10	-0.646308	2.34952e-06	-1.02205e-10	-0.445024	6.88195e-05	-1.02205e-10	-0.412119
66488025	chr5:66488025:G:A	4.14391e-07	-1.38153	-7.12552e-10	1.0438e-06	-1.25636	-7.12552e-10	2.56634e-05	-1.39854	-7.12552e-10
66488655	chr5:66488655:T:C	1.22484e-06	-1.02205e-10	-0.297771	1.91868e-06	-1.02205e-10	-0.647594	6.22985e-05	-1.02205e-10	-0.511668
66488943	chr5:66488943:G:A	3.61819e-07	-1.5172	-7.12552e-10	7.96839e-07	-1.52634	-7.12552e-10	2.25932e-05	-1.52596	-7.12552e-10
66489244	chr5:66489244:T:C	3.81778e-07	-1.4635	-7.12552e-10	8.01276e-07	-1.52078	-7.12552e-10	2.49902e-05	-1.42512	-7.12552e-10
66489300	chr5:66489300:G:A	3.59879e-07	-1.52257	-7.12552e-10	8.20678e-07	-1.49686	-7.12552e-10	2.25851e-05	-1.52631	-7.12552e-10
66489429	chr5:66489429:A:G	6.62072e-08	-1.5263	-1.68925	1.69185e-07	-1.51364	-1.56236	4.41875e-06	-1.52619	-1.63156
66489487	chr5:66489487:C:G	1.12092e-07	-1.22753	-1.46149	2.23217e-07	-1.15972	-1.63912	6.22873e-06	-1.21329	-1.60114
66489626	chr5:66489626:C:T	5.05725e-07	-1.02205e-10	-1.18235	1.42438e-06	-1.02205e-10	-0.945496	4.93774e-05	-1.02205e-10	-0.744113
66489717	chr5:66489717:G:A	3.79127e-07	-1.47047	-7.12552e-10	7.99751e-07	-1.52269	-7.12552e-10	2.47686e-05	-1.43403	-7.12552e-10
66489906	chr5:66489906:C:T	6.94294e-08	-1.52099	-1.64704	1.48025e-07	-1.52418	-1.68543	4.19036e-06	-1.52018	-1.69064
66489951	chr5:66489951:G:GT	6.73333e-08	-1.52462	-1.67407	1.5784e-07	-1.52599	-1.61941	4.36706e-06	-1.52601	-1.64351
66490159	chr5:66490159:T:G	6.61676e-08	-1.52528	-1.69087	1.66169e-07	-1.5188	-1.57518	4.38736e-06	-1.52488	-1.64
66490614	chr5:66490614:C:T	9.75905e-07	-1.02205e-10	-0.524975	2.47976e-06	-1.02205e-10	-0.391072	7.34441e-05	-1.02205e-10	-0.34708
66490859	chr5:66490859:G:A	6.62365e-08	-1.52633	-1.68878	1.70087e-07	-1.51088	-1.5598	4.42406e-06	-1.52635	-1.6302
66490924	chr5:66490924:A:G	6.64498e-08	-1.52622	-1.68568	1.72568e-07	-1.51401	-1.54219	4.48068e-06	-1.52604	-1.61779
66491116	chr5:66491116:A:C	8.94778e-08	-1.22266	-1.69169	1.76642e-07	-1.34382	-1.68905	5.6309e-06	-1.23205	-1.68328
66491133	chr5:66491133:A:T	6.61608e-08	-1.52599	-1.69026	1.67455e-07	-1.5163	-1.56998	4.39663e-06	-1.52575	-1.63701
66491231	chr5:66491231:C:A	6.63158e-08	-1.52633	-1.68758	1.71374e-07	-1.51107	-1.55207	4.44763e-06	-1.52635	-1.62488
66491562	chr5:66491562:T:C	6.64144e-08	-1.52631	-1.68612	1.72316e-07	-1.51371	-1.54394	4.47537e-06	-1.5262	-1.61882
66491585	chr5:66491585:T:A	3.45798e-07	-1.02205e-10	-1.56249	8.04495e-07	-1.02205e-10	-1.51677	2.65134e-05	-1.02205e-10	-1.36595
66491856	chr5:66491856:G:T	6.64897e-08	-1.51934	-1.69195	1.68694e-07	-1.48539	-1.59351	4.3556e-06	-1.52028	-1.65187
66491904	chr5:66491904:A:G	6.93332e-08	-1.52608	-1.64334	1.66636e-07	-1.52632	-1.56486	4.57131e-06	-1.52631	-1.5975
66492141	chr5:66492141:T:C	6.63597e-08	-1.52627	-1.68698	1.72106e-07	-1.50984	-1.54904	4.45874e-06	-1.52634	-1.6224
66492201	chr5:66492201:A:G	5.20705e-07	-1.02205e-10	-1.15316	1.20927e-06	-1.02205e-10	-1.10922	3.97256e-05	-1.02205e-10	-0.961609
66492586	chr5:66492586:A:C	0.000128237	4.3533	-7.12552e-10	0.000396827	4.68427	-7.12552e-10	0.00341647	3.49276	-7.12552e-10
66492825	chr5:66492825:C:T	6.63781e-08	-1.5262	-1.68677	1.72532e-07	-1.50905	-1.54736	4.46363e-06	-1.5263	-1.62134
66492887	chr5:66492887:C:T	6.81849e-08	-1.52267	-1.66345	1.4955e-07	-1.52288	-1.67648	4.17726e-06	-1.52199	-1.69196
66493010	chr5:66493010:G:A	3.72271e-07	-1.48872	-7.12552e-10	8.02861e-07	-1.51881	-7.12552e-10	2.29409e-05	-1.51068	-7.12552e-10
66493053	chr5:66493053:C:T	6.6292e-08	-1.52631	-1.68796	1.71104e-07	-1.51061	-1.55411	4.44282e-06	-1.52635	-1.62596
66493072	chr5:66493072:T:C	1.00159e-06	-1.02205e-10	-0.498998	2.54867e-06	-1.02205e-10	-0.36366	7.55164e-05	-1.02205e-10	-0.319255
66493134	chr5:66493134:C:A	1.84981e-06	-1.02205e-10	0.114499	2.74117e-06	-1.02205e-10	-0.290849	8.96287e-05	-1.02205e-10	-0.14793
66493200	chr5:66493200:A:T	1.10646e-06	-1.02205e-10	-0.399421	2.83572e-06	-1.02205e-10	-0.256936	8.40994e-05	-1.02205e-10	-0.211606
66493452	chr5:66493452:G:T	6.63248e-08	-1.5262	-1.68758	1.70601e-07	-1.51499	-1.55268	4.44808e-06	-1.52603	-1.62511
66493532	chr5:66493532:C:T	3.88355e-06	-1.02205e-10	0.856164	6.033e-06	-1.02205e-10	0.498012	0.000112981	-1.02205e-10	0.0836134
66493536	chr5:66493536:G:A	6.61893e-08	-1.52632	-1.6895	1.69288e-07	-1.51077	-1.56461	4.40979e-06	-1.52635	-1.63343
66493901	chr5:66493901:A:G	1.06169e-07	-1.05146	-1.69185	2.17341e-07	-1.14078	-1.68474	5.37111e-06	-1.27366	-1.68891
66493911	chr5:66493911:G:A	6.65194e-08	-1.5261	-1.68475	1.74332e-07	-1.50812	-1.5379	4.49377e-06	-1.52625	-1.61467
66494037	chr5:66494037:G:C	3.89637e-07	-1.44312	-7.12552e-10	8.0696e-07	-1.51371	-7.12552e-10	2.56397e-05	-1.39946	-7.12552e-10
66494477	chr5:66494477:A:G	4.31859e-07	-1.34024	-7.12552e-10	1.07936e-06	-1.22286	-7.12552e-10	2.58781e-05	-1.39021	-7.12552e-10
66494644	chr5:66494644:G:A	4.13468e-07	-1.38376	-7.12552e-10	8.27094e-07	-1.48907	-7.12552e-10	2.54983e-05	-1.40499	-7.12552e-10
66494824	chr5:66494824:C:T	3.47258e-07	-1.02205e-10	-1.55827	6.93116e-07	-1.02205e-10	-1.66579	1.94429e-05	-1.02205e-10	-1.67613
66494839	chr5:66494839:G:A	6.8217e-08	-1.52121	-1.66443	1.4924e-07	-1.52409	-1.67735	4.1838e-06	-1.52039	-1.69199
66494877	chr5:66494877:G:A	6.84395e-08	-1.52341	-1.65898	1.4901e-07	-1.52211	-1.68087	4.17447e-06	-1.52279	-1.69183
66495055	chr5:66495055:T:A	1.08595e-06	-1.02205e-10	-0.418126	2.77398e-06	-1.02205e-10	-0.278951	8.21094e-05	-1.02205e-10	-0.235553
66495596	chr5:66495596:G:A	5.73693e-07	-1.05625	-7.12552e-10	1.07219e-06	-1.22953	-7.12552e-10	3.21154e-05	-1.17427	-7.12552e-10
66495614	chr5:66495614:A:T	5.09177e-07	-1.02205e-10	-1.17554	1.42962e-06	-1.02205e-10	-0.941822	4.95523e-05	-1.02205e-10	-0.740577
66496335	chr5:66496335:C:T	4.93389e-07	-1.02205e-10	-1.20704	1.44689e-06	-1.02205e-10	-0.929819	3.93634e-05	-1.02205e-10	-0.97077
66496554	chr5:66496554:G:A	9.10258e-08	-1.20552	-1.69167	1.79141e-07	-1.32981	-1.689	5.72635e-06	-1.21533	-1.6832
66497001	chr5:66497001:T:C	3.76508e-07	-1.02205e-10	-1.4774	7.07048e-07	-1.02205e-10	-1.64589	2.06239e-05	-1.02205e-10	-1.61715
66497091	chr5:66497091:G:A	6.6614e-08	-1.52635	-1.68307	1.5535e-07	-1.52605	-1.63526	4.30423e-06	-1.52586	-1.65815
66497388	chr5:66497388:G:A	4.15416e-07	-1.37906	-7.12552e-10	1.04764e-06	-1.25269	-7.12552e-10	2.57212e-05	-1.39629	-7.12552e-10
66497389	chr5:66497389:C:A	1.00297e-06	-1.02205e-10	-0.497616	2.55231e-06	-1.02205e-10	-0.362236	7.56274e-05	-1.02205e-10	-0.317787
66497612	chr5:66497612:A:G	7.34953e-08	-1.50116	-1.60996	1.52357e-07	-1.48924	-1.69152	4.32977e-06	-1.49223	-1.68586
66497689	chr5:66497689:C:T	3.57735e-07	-1.02205e-10	-1.52855	9.82642e-07	-1.02205e-10	-1.31674	2.35725e-05	-1.02205e-10	-1.48352
66497733	chr5:66497733:A:G	3.04694e-07	-1.02205e-10	-1.68903	6.90114e-07	-1.02205e-10	-1.67013	1.91377e-05	-1.02205e-10	-1.69194
66498072	chr5:66498072:A:T	1.0315e-06	-1.02205e-10	-0.469574	2.6246e-06	-1.02205e-10	-0.334304	7.77307e-05	-1.02205e-10	-0.290355
66498156	chr5:66498156:G:A	3.42326e-07	-1.02205e-10	-1.57258	7.94928e-07	-1.02205e-10	-1.52874	2.60659e-05	-1.02205e-10	-1.38298
66498209	chr5:66498209:C:T	1.00215e-06	-1.02205e-10	-0.498438	2.5502e-06	-1.02205e-10	-0.363063	7.55656e-05	-1.02205e-10	-0.318604
66498436	chr5:66498436:C:G	7.09228e-08	-1.50881	-1.63793	1.51898e-07	-1.49871	-1.68507	4.2673e-06	-1.50093	-1.69169
66498545	chr5:66498545:G:A	8.39835e-08	-1.52216	-1.45556	1.53413e-07	-1.51652	-1.65734	4.56488e-06	-1.51791	-1.6073
66499041	chr5:66499041:AC:A	3.84842e-07	-1.02205e-10	-1.45551	7.12093e-07	-1.02205e-10	-1.63878	2.09437e-05	-1.02205e-10	-1.60177
66499309	chr5:66499309:C:T	3.72274e-07	-1.02205e-10	-1.48871	7.03721e-07	-1.02205e-10	-1.65061	2.05057e-05	-1.02205e-10	-1.6229
66499312	chr5:66499312:C:T	1.70586e-07	-0.668046	-1.60106	2.38637e-07	-1.11895	-1.6131	6.3751e-06	-1.1396	-1.65161
66499541	chr5:66499541:C:T	1.00164e-06	-1.02205e-10	-0.498942	2.54895e-06	-1.02205e-10	-0.363552	7.55374e-05	-1.02205e-10	-0.318977
66499581	chr5:66499581:C:T	2.44795e-06	-1.02205e-10	0.394667	8.39978e-06	-1.02205e-10	0.828973	0.000258213	-1.02205e-10	0.91018
66499603	chr5:66499603:G:A	3.04141e-07	-1.02205e-10	-1.69085	6.76656e-07	-1.02205e-10	-1.68982	1.98248e-05	-1.02205e-10	-1.65667
66499889	chr5:66499889:G:A	1.1341e-07	-1.25223	-1.4251	2.22336e-07	-1.18704	-1.61576	6.23809e-06	-1.23785	-1.57509
66500078	chr5:66500078:C:T	4.77193e-07	-1.02205e-10	-1.24042	9.73112e-07	-1.02205e-10	-1.32649	2.52479e-05	-1.02205e-10	-1.41486
66500234	chr5:66500234:C:T	6.67104e-08	-1.5253	-1.68268	1.55978e-07	-1.52192	-1.63536	4.33717e-06	-1.52238	-1.65401
66500701	chr5:66500701:T:A	1.13917e-07	-1.0317	-1.64117	2.4203e-07	-1.12662	-1.5913	5.81562e-06	-1.25777	-1.62529
66501430	chr5:66501430:C:G	5.84183e-07	-1.03813	-7.12552e-10	1.26711e-06	-1.06249	-7.12552e-10	4.02456e-05	-0.948604	-7.12552e-10
66502014	chr5:66502014:T:G	1.06932e-07	-1.04688	-1.68927	2.16616e-07	-1.14023	-1.68863	5.3775e-06	-1.27007	-1.69131
66502406	chr5:66502406:A:G	4.59909e-07	-1.02205e-10	-1.27731	9.13533e-07	-1.02205e-10	-1.38967	2.3964e-05	-1.02205e-10	-1.46705
66502434	chr5:66502434:A:G	3.37908e-07	-1.02205e-10	-1.58557	7.827e-07	-1.02205e-10	-1.54424	2.55273e-05	-1.02205e-10	-1.40386
66502664	chr5:66502664:T:C	6.9231e-08	-1.47932	-1.69157	1.56096e-07	-1.48843	-1.66809	4.44159e-06	-1.47008	-1.68252
66502685	chr5:66502685:T:C	6.67309e-08	-1.52612	-1.68155	1.55372e-07	-1.52391	-1.63726	4.32423e-06	-1.52426	-1.65511
66502912	chr5:66502912:T:C	4.77197e-07	-1.02205e-10	-1.24041	9.73137e-07	-1.02205e-10	-1.32646	2.52479e-05	-1.02205e-10	-1.41486
66503156	chr5:66503156:C:T	6.67866e-08	-1.52591	-1.68093	1.55232e-07	-1.52327	-1.6388	4.32134e-06	-1.52368	-1.65636
66503203	chr5:66503203:T:C	6.6787e-08	-1.52498	-1.68185	1.55934e-07	-1.52126	-1.6363	4.33803e-06	-1.52178	-1.65441
66503318	chr5:66503318:G:C	6.66267e-08	-1.52536	-1.68388	1.5656e-07	-1.522	-1.63155	4.3526e-06	-1.52249	-1.65034
66503424	chr5:66503424:G:T	5.06251e-07	-1.02205e-10	-1.18131	1.42387e-06	-1.02205e-10	-0.945851	4.93832e-05	-1.02205e-10	-0.743994
66503456	chr5:66503456:A:G	6.66181e-08	-1.52551	-1.68386	1.56503e-07	-1.52231	-1.6316	4.35108e-06	-1.52279	-1.65039
66503567	chr5:66503567:C:T	1.68624e-07	-0.71345	-1.56722	2.65685e-07	-0.937852	-1.68682	6.1661e-06	-1.13254	-1.692
66503696	chr5:66503696:C:T	6.68644e-08	-1.52574	-1.67993	1.54953e-07	-1.52285	-1.64102	4.31518e-06	-1.52329	-1.65818
66503721	chr5:66503721:G:C	1.666e-07	-0.739403	-1.55334	2.59241e-07	-0.959985	-1.68925	6.05833e-06	-1.15061	-1.69156
66504230	chr5:66504230:G:A	3.45706e-07	-1.02205e-10	-1.56275	8.04077e-07	-1.02205e-10	-1.51729	2.64965e-05	-1.02205e-10	-1.36659
66504247	chr5:66504247:C:T	4.94629e-07	-1.02205e-10	-1.20453	1.38663e-06	-1.02205e-10	-0.972355	4.79662e-05	-1.02205e-10	-0.773109
66504301	chr5:66504301:C:T	5.15155e-07	-1.16387	-7.12552e-10	1.34373e-06	-1.00378	-7.12552e-10	3.07808e-05	-1.21671	-7.12552e-10
66504411	chr5:66504411:G:A	6.63966e-08	-1.52574	-1.68696	1.57916e-07	-1.52289	-1.62204	4.38389e-06	-1.52328	-1.64239
66504447	chr5:66504447:G:A	7.38501e-08	-1.52357	-1.58273	1.46794e-07	-1.52603	-1.69193	4.17334e-06	-1.52587	-1.68902
66504450	chr5:66504450:A:C	5.02994e-07	-1.02205e-10	-1.18776	1.4151e-06	-1.02205e-10	-0.952032	4.90189e-05	-1.02205e-10	-0.7514
66504544	chr5:66504544:C:G	3.42345e-07	-1.02205e-10	-1.57252	7.94489e-07	-1.02205e-10	-1.52929	2.60695e-05	-1.02205e-10	-1.38284
66504591	chr5:66504591:G:A	3.45332e-07	-1.02205e-10	-1.56383	8.03088e-07	-1.02205e-10	-1.51852	2.64489e-05	-1.02205e-10	-1.36839
66505046	chr5:66505046:C:G	3.45377e-07	-1.02205e-10	-1.5637	8.03208e-07	-1.02205e-10	-1.51837	2.64581e-05	-1.02205e-10	-1.36804
66505245	chr5:66505245:T:C	4.77e-07	-1.02205e-10	-1.24082	9.7273e-07	-1.02205e-10	-1.32688	2.52389e-05	-1.02205e-10	-1.41522
66505433	chr5:66505433:C:T	2.29732e-07	-1.37435	-0.597079	6.37142e-07	-1.43946	-0.310536	3.08513e-05	-1.19685	-0.0175794
66505576	chr5:66505576:T:G	8.40273e-08	-1.29348	-1.68372	1.69772e-07	-1.39705	-1.67549	5.3344e-06	-1.30523	-1.6642
66505888	chr5:66505888:T:G	7.26228e-08	-1.52634	-1.59672	1.46911e-07	-1.52532	-1.69184	4.16694e-06	-1.52556	-1.69086
66506155	chr5:66506155:C:A	6.66578e-08	-1.52552	-1.68325	1.56244e-07	-1.52233	-1.63324	4.34552e-06	-1.5228	-1.65166
66506670	chr5:66506670:C:T	6.67496e-08	-1.52454	-1.68285	1.56366e-07	-1.52042	-1.63436	4.3489e-06	-1.52097	-1.65271
66506891	chr5:66506891:G:A	1.08816e-07	-1.02784	-1.69084	2.20586e-07	-1.1226	-1.6881	5.45526e-06	-1.25616	-1.69086
66506893	chr5:66506893:A:G	3.42394e-07	-1.02205e-10	-1.57238	7.94632e-07	-1.02205e-10	-1.52911	2.60762e-05	-1.02205e-10	-1.38258
66506926	chr5:66506926:A:G	1.62424e-07	-0.750227	-1.56791	2.57714e-07	-0.968362	-1.68677	6.01091e-06	-1.15803	-1.692
66507136	chr5:66507136:C:T	8.28978e-08	-1.35537	-1.63537	1.56847e-07	-1.46036	-1.69136	5.00278e-06	-1.37016	-1.66345
66507540	chr5:66507540:A:G	7.13461e-08	-1.52602	-1.61477	1.82538e-07	-1.52515	-1.47488	4.93162e-06	-1.52397	-1.52397
66508050	chr5:66508050:T:G	7.22653e-08	-1.51788	-1.61011	1.77864e-07	-1.51358	-1.51239	4.84542e-06	-1.51375	-1.55182
66508122	chr5:66508122:T:C	3.60963e-07	-1.02205e-10	-1.51957	1.01111e-06	-1.02205e-10	-1.28818	2.5607e-05	-1.02205e-10	-1.40074
66508277	chr5:66508277:C:A	6.66552e-08	-1.52147	-1.68734	1.5942e-07	-1.51509	-1.62035	4.42032e-06	-1.51635	-1.64105
66508292	chr5:66508292:A:G	4.05356e-06	0.899009	-7.12552e-10	7.49884e-06	0.715515	-7.12552e-10	0.000415613	1.38615	-7.12552e-10
66508334	chr5:66508334:A:G	1.14292e-07	-1.21223	-1.45735	2.27957e-07	-1.14404	-1.63379	6.36973e-06	-1.19784	-1.5942
66508480	chr5:66508480:G:T	7.37245e-08	-1.52548	-1.58252	1.46752e-07	-1.52632	-1.69192	4.17137e-06	-1.52635	-1.68901
66508523	chr5:66508523:T:C	1.5535e-07	-0.928571	-1.43409	2.71056e-07	-1.00513	-1.59953	8.96102e-06	-0.915623	-1.5351
66508536	chr5:66508536:G:T	1.44551e-07	-0.788245	-1.64647	2.68002e-07	-1.00328	-1.61272	6.18684e-06	-1.18784	-1.63334
66508585	chr5:66508585:C:T	4.84449e-07	0.00407998	-1.22941	3.58742e-07	-0.638953	-1.68543	1.02202e-05	-0.628123	-1.69112
66508623	chr5:66508623:T:C	6.95814e-08	-1.52635	-1.6395	1.67834e-07	-1.52605	-1.55796	4.60333e-06	-1.52591	-1.59092
66509379	chr5:66509379:T:C	3.40449e-07	-1.02205e-10	-1.57808	6.80121e-07	-1.02205e-10	-1.68472	1.95744e-05	-1.02205e-10	-1.66938
66509875	chr5:66509875:GT:G	1.03604e-07	-1.07737	-1.6904	2.11119e-07	-1.16724	-1.68733	5.26046e-06	-1.29279	-1.69059
66510026	chr5:66510026:G:T	7.1027e-08	-1.51322	-1.63206	1.50812e-07	-1.50438	-1.68657	4.24582e-06	-1.50637	-1.6913
66510190	chr5:66510190:T:A	3.51388e-07	-1.02205e-10	-1.54645	8.20067e-07	-1.02205e-10	-1.4976	2.72225e-05	-1.02205e-10	-1.33956
66510777	chr5:66510777:A:G	5.06994e-07	-1.02205e-10	-1.17984	1.42883e-06	-1.02205e-10	-0.942374	4.95547e-05	-1.02205e-10	-0.740528
66510794	chr5:66510794:C:A	4.77193e-07	-1.02205e-10	-1.24042	9.73112e-07	-1.02205e-10	-1.32649	2.52479e-05	-1.02205e-10	-1.41486
66510996	chr5:66510996:CAG:C	3.09025e-07	-1.02205e-10	-1.67492	1.5826e-06	-1.02205e-10	-0.840161	5.55055e-05	-1.02205e-10	-0.627124
66511291	chr5:66511291:A:G	4.88774e-06	-1.02205e-10	1.08614	1.33013e-05	-1.02205e-10	1.28863	0.00044216	-1.02205e-10	1.44807
66512307	chr5:66512307:A:G	3.50894e-07	-1.02205e-10	-1.54786	6.86233e-07	-1.02205e-10	-1.67577	1.98521e-05	-1.02205e-10	-1.6553
66512380	chr5:66512380:GC:G	3.42115e-07	-1.02205e-10	-1.57319	7.93898e-07	-1.02205e-10	-1.53003	2.60426e-05	-1.02205e-10	-1.38387
66512469	chr5:66512469:A:C	6.65712e-08	-1.52627	-1.6838	1.54909e-07	-1.52556	-1.63859	4.30589e-06	-1.52533	-1.65829
66512694	chr5:66512694:C:T	1.01674e-07	-1.09533	-1.69124	2.08081e-07	-1.18359	-1.68547	5.19654e-06	-1.30608	-1.68953
66512713	chr5:66512713:T:C	5.05725e-07	-1.02205e-10	-1.18235	1.42438e-06	-1.02205e-10	-0.945496	4.93774e-05	-1.02205e-10	-0.744113
66513121	chr5:66513121:C:T	6.75494e-07	-1.02205e-10	-0.892895	9.49416e-07	-1.02205e-10	-1.35114	2.70385e-05	-1.02205e-10	-1.34634
66513133	chr5:66513133:G:C	7.59867e-08	-1.52536	-1.55242	1.47114e-07	-1.52634	-1.68944	4.1969e-06	-1.52635	-1.68291
66513422	chr5:66513422:C:G	8.20093e-07	-0.698923	-7.12552e-10	2.97643e-06	-0.208509	-7.12552e-10	8.25726e-05	-0.229928	-7.12552e-10
66513428	chr5:66513428:G:T	9.35479e-07	-1.02205e-10	-0.567281	2.37575e-06	-1.02205e-10	-0.433919	7.03767e-05	-1.02205e-10	-0.389743
66513447	chr5:66513447:C:T	1.40343e-07	-0.796368	-1.66788	2.74548e-07	-1.00952	-1.58235	6.30908e-06	-1.19269	-1.60893
66513475	chr5:66513475:C:G	1.54945e-07	-0.799678	-1.56559	2.47257e-07	-1.01047	-1.68609	5.80953e-06	-1.1921	-1.692
66513689	chr5:66513689:C:T	3.612e-07	-1.02205e-10	-1.51891	6.93957e-07	-1.02205e-10	-1.66458	2.01169e-05	-1.02205e-10	-1.64205
66513848	chr5:66513848:C:T	6.60396e-08	-1.52618	-1.6919	1.62811e-07	-1.52412	-1.59028	4.491e-06	-1.52451	-1.61702
66514157	chr5:66514157:A:G	2.83568e-06	-1.02205e-10	0.541696	9.73912e-06	-1.02205e-10	0.976918	0.000296256	-1.02205e-10	1.04762
66514254	chr5:66514254:A:G	1.3296e-07	-1.24197	-1.27632	2.8995e-07	-1.10579	-1.43149	6.50136e-06	-1.4598	-1.31179
66515012	chr5:66515012:C:A	1.40754e-07	-1.18493	-1.2764	3.02819e-07	-1.03804	-1.45581	6.55917e-06	-1.4308	-1.33194
66515092	chr5:66515092:C:T	2.20084e-07	-0.563448	-1.45088	3.01438e-07	-1.0451	-1.45332	7.73191e-06	-1.06876	-1.52949
66515111	chr5:66515111:T:C	9.16245e-07	-1.02205e-10	-0.588056	2.32017e-06	-1.02205e-10	-0.457594	6.87557e-05	-1.02205e-10	-0.413045
66515194	chr5:66515194:C:T	5.07681e-07	-1.02205e-10	-1.17849	9.92125e-07	-1.02205e-10	-1.30714	2.56946e-05	-1.02205e-10	-1.39733
66515230	chr5:66515230:C:T	6.0833e-07	-1.02205e-10	-0.997622	1.43593e-06	-1.02205e-10	-0.937421	5.26761e-05	-1.02205e-10	-0.679445
66515332	chr5:66515332:G:A	3.83922e-07	-1.4579	-7.12552e-10	8.02579e-07	-1.51916	-7.12552e-10	2.51766e-05	-1.41769	-7.12552e-10
66515742	chr5:66515742:C:A	4.2483e-07	-1.35665	-7.12552e-10	8.65199e-07	-1.44403	-7.12552e-10	2.64413e-05	-1.36868	-7.12552e-10
66515778	chr5:66515778:G:A	1.02118e-07	-1.25545	-1.52676	2.10576e-07	-1.19158	-1.66556	5.82268e-06	-1.24095	-1.64089
66515989	chr5:66515989:A:G	6.23757e-07	-1.02205e-10	-0.97258	1.47595e-06	-1.02205e-10	-0.909929	5.43548e-05	-1.02205e-10	-0.648072
66516104	chr5:66516104:C:T	4.02668e-07	-1.02205e-10	-1.41023	7.85071e-07	-1.02205e-10	-1.54121	2.57428e-05	-1.02205e-10	-1.39545
66516251	chr5:66516251:C:T	4.37093e-07	-1.32819	-7.12552e-10	9.24111e-07	-1.37816	-7.12552e-10	2.56028e-05	-1.4009	-7.12552e-10
66516482	chr5:66516482:T:C	4.45205e-07	-1.02205e-10	-1.3098	1.21177e-06	-1.02205e-10	-1.10715	4.19221e-05	-1.02205e-10	-0.907793
66516710	chr5:66516710:A:G	6.60703e-08	-1.52621	-1.69142	1.50496e-07	-1.52631	-1.66674	4.21002e-06	-1.52623	-1.67991
66517033	chr5:66517033:C:A	1.05595e-07	-1.08318	-1.66554	1.95942e-07	-1.24021	-1.68896	5.30785e-06	-1.29049	-1.68393
66517055	chr5:66517055:G:A	6.2334e-07	-1.02205e-10	-0.973248	1.47486e-06	-1.02205e-10	-0.910672	5.43093e-05	-1.02205e-10	-0.64891
66517519	chr5:66517519:C:T	6.75947e-08	-1.51944	-1.67537	1.82467e-07	-1.52283	-1.47759	5.0244e-06	-1.5113	-1.518
66517769	chr5:66517769:G:A	8.42353e-08	-1.29143	-1.6833	1.70061e-07	-1.39586	-1.67497	5.35001e-06	-1.30302	-1.66349
66517799	chr5:66517799:TAAGA:T	1.05221e-07	-1.19243	-1.55985	2.22937e-07	-1.12214	-1.67796	6.0982e-06	-1.17629	-1.65932
66517969	chr5:66517969:C:T	4.98717e-07	-1.02205e-10	-1.1963	1.38296e-06	-1.02205e-10	-0.975005	4.87196e-05	-1.02205e-10	-0.757523
66517978	chr5:66517978:G:A	4.83612e-07	-1.02205e-10	-1.22706	1.33261e-06	-1.02205e-10	-1.0121	4.66965e-05	-1.02205e-10	-0.799937
66517979	chr5:66517979:T:A	4.83739e-07	-1.02205e-10	-1.2268	1.33303e-06	-1.02205e-10	-1.01178	4.67135e-05	-1.02205e-10	-0.799573
66517986	chr5:66517986:T:C	4.56878e-07	-1.02205e-10	-1.28392	1.24354e-06	-1.02205e-10	-1.08127	4.31282e-05	-1.02205e-10	-0.879428
66517994	chr5:66517994:T:A	4.46179e-07	-1.02205e-10	-1.30762	1.20799e-06	-1.02205e-10	-1.11028	4.17054e-05	-1.02205e-10	-0.912976
66517995	chr5:66517995:T:C	4.46574e-07	-1.02205e-10	-1.30674	1.2093e-06	-1.02205e-10	-1.10919	4.176e-05	-1.02205e-10	-0.911667
66518004	chr5:66518004:A:G	4.70651e-07	-1.02205e-10	-1.25422	1.28943e-06	-1.02205e-10	-1.04503	4.4965e-05	-1.02205e-10	-0.837721
66518005	chr5:66518005:G:A	4.69853e-07	-1.02205e-10	-1.25592	1.28678e-06	-1.02205e-10	-1.04709	4.48585e-05	-1.02205e-10	-0.840092
66518013	chr5:66518013:A:G	4.69755e-07	-1.02205e-10	-1.25613	1.2871e-06	-1.02205e-10	-1.04684	4.48798e-05	-1.02205e-10	-0.839618
66518185	chr5:66518185:G:A	1.17568e-07	-0.973984	-1.66734	2.37587e-07	-1.15449	-1.58197	5.61488e-06	-1.31031	-1.60787
66518213	chr5:66518213:T:C	6.74005e-08	-1.52602	-1.67167	1.58978e-07	-1.52593	-1.6123	4.39512e-06	-1.52372	-1.63939
66519070	chr5:66519070:C:T	8.41375e-08	-1.5243	-1.45159	2.22288e-07	-1.51928	-1.28374	6.32112e-06	-1.52627	-1.27344
66519374	chr5:66519374:A:AT	1.05593e-07	-1.18708	-1.56167	2.2423e-07	-1.11599	-1.67833	6.12716e-06	-1.17087	-1.66
66519475	chr5:66519475:TC:T	1.0357e-07	-1.21411	-1.55399	2.18178e-07	-1.14586	-1.67581	5.98312e-06	-1.19848	-1.65618
66519894	chr5:66519894:C:T	1.13582e-07	-1.11611	-1.55971	2.42482e-07	-1.03836	-1.6777	6.59536e-06	-1.09823	-1.659
66520085	chr5:66520085:G:T	6.71098e-08	-1.51966	-1.68235	1.77355e-07	-1.5231	-1.50573	4.89978e-06	-1.51165	-1.54276
66520234	chr5:66520234:G:A	4.52262e-07	-1.29408	-7.12552e-10	1.07641e-06	-1.2256	-7.12552e-10	2.52167e-05	-1.4161	-7.12552e-10
66520296	chr5:66520296:A:G	1.0926e-07	-1.15044	-1.56417	2.3323e-07	-1.07586	-1.6791	6.35443e-06	-1.13333	-1.66112
66520603	chr5:66520603:A:G	6.23917e-07	-1.02205e-10	-0.972323	1.48751e-06	-1.02205e-10	-0.902129	5.49406e-05	-1.02205e-10	-0.637352
66521003	chr5:66521003:T:C	4.96316e-07	-1.02205e-10	-1.20113	9.71906e-07	-1.02205e-10	-1.32773	2.17277e-05	-1.02205e-10	-1.56502
66521070	chr5:66521070:C:G	2.12554e-07	-0.443671	-1.60547	2.91399e-07	-0.96272	-1.56957	9.27862e-06	-0.965514	-1.45038
66521275	chr5:66521275:G:A	1.0402e-07	-1.21062	-1.55314	2.18793e-07	-1.14343	-1.67543	6.00819e-06	-1.19495	-1.65553
66521353	chr5:66521353:T:C	1.00074e-07	-1.11052	-1.69191	1.92565e-07	-1.26308	-1.68348	5.17251e-06	-1.30895	-1.6913
66521993	chr5:66521993:A:C	1.10165e-07	-1.1354	-1.57096	2.36704e-07	-1.05883	-1.68135	6.42838e-06	-1.11809	-1.66479
66522096	chr5:66522096:A:G	1.07673e-07	-1.25782	-1.47143	2.15086e-07	-1.19407	-1.64188	5.9964e-06	-1.24267	-1.60978
66522940	chr5:66522940:C:G	3.78836e-07	-1.47124	-7.12552e-10	7.9952e-07	-1.52298	-7.12552e-10	2.47464e-05	-1.43493	-7.12552e-10
66523103	chr5:66523103:A:T	8.98651e-07	-1.02205e-10	-0.607445	2.28088e-06	-1.02205e-10	-0.474673	6.75793e-05	-1.02205e-10	-0.430303
66523131	chr5:66523131:A:G	1.01614e-07	-1.21476	-1.57239	2.16753e-07	-1.14659	-1.68164	5.92576e-06	-1.19915	-1.66515
66523402	chr5:66523402:A:G	3.40089e-07	-1.02205e-10	-1.57913	6.80118e-07	-1.02205e-10	-1.68472	1.95224e-05	-1.02205e-10	-1.67204
66523579	chr5:66523579:C:T	3.05854e-07	-1.02205e-10	-1.68523	6.85831e-07	-1.02205e-10	-1.67636	1.91375e-05	-1.02205e-10	-1.69196
66523840	chr5:66523840:A:T	1.89835e-07	-1.30423	-0.857956	4.83075e-07	-1.0131	-1.01371	1.06396e-05	-1.34176	-0.937257
66523842	chr5:66523842:A:G	1.03799e-07	-1.20488	-1.56101	2.19932e-07	-1.13552	-1.67815	6.01891e-06	-1.18902	-1.65968
66523870	chr5:66523870:C:A	1.02734e-07	-1.21978	-1.55642	2.16593e-07	-1.15237	-1.67659	5.94742e-06	-1.20333	-1.65732
66523946	chr5:66523946:G:A	1.2494e-07	-1.06112	-1.51938	2.60896e-07	-0.980043	-1.66282	7.12766e-06	-1.04204	-1.63758
66523994	chr5:66523994:C:T	2.38842e-07	-0.342583	-1.58996	3.03779e-07	-0.891174	-1.59951	9.42331e-06	-0.889924	-1.51049
66524124	chr5:66524124:G:A	3.43817e-07	-1.02205e-10	-1.56823	7.46702e-07	-1.02205e-10	-1.59132	2.07038e-05	-1.02205e-10	-1.61329
66524242	chr5:66524242:G:A	3.92049e-07	-1.43695	-7.12552e-10	8.57217e-07	-1.4533	-7.12552e-10	2.72581e-05	-1.33826	-7.12552e-10
66524398	chr5:66524398:G:A	1.03355e-07	-1.20198	-1.56819	2.20158e-07	-1.13213	-1.68052	6.01342e-06	-1.1862	-1.66341
66524745	chr5:66524745:A:G	3.29381e-07	-1.02205e-10	-1.61113	6.75371e-07	-1.02205e-10	-1.69173	1.91419e-05	-1.02205e-10	-1.69172
66524838	chr5:66524838:A:G	7.08766e-08	-1.48896	-1.65843	1.53855e-07	-1.49827	-1.6727	4.39221e-06	-1.47359	-1.69019
66524877	chr5:66524877:A:G	3.16393e-07	-1.02205e-10	-1.65136	7.36612e-07	-1.02205e-10	-1.60493	2.13288e-05	-1.02205e-10	-1.58355
66524918	chr5:66524918:A:G	4.21135e-07	-1.36539	-7.12552e-10	8.01723e-07	-1.52022	-7.12552e-10	2.60205e-05	-1.38472	-7.12552e-10
66525190	chr5:66525190:C:T	7.18106e-08	-1.49848	-1.63583	1.50762e-07	-1.50639	-1.68489	4.33525e-06	-1.48496	-1.69187
66525508	chr5:66525508:GC:G	4.44971e-07	-1.02205e-10	-1.31033	8.88359e-07	-1.02205e-10	-1.41761	2.06712e-05	-1.02205e-10	-1.61487
66525510	chr5:66525510:TGTTTCTG:T	4.50537e-07	-1.02205e-10	-1.2979	8.97773e-07	-1.02205e-10	-1.40707	2.07865e-05	-1.02205e-10	-1.6093
66526272	chr5:66526272:A:T	7.05266e-08	-1.50142	-1.65093	1.51473e-07	-1.50881	-1.67777	4.32134e-06	-1.48858	-1.69146
66526420	chr5:66526420:G:A	6.81969e-08	-1.52483	-1.66111	1.62312e-07	-1.52635	-1.59111	4.48339e-06	-1.52119	-1.62204
66526450	chr5:66526450:A:G	7.02949e-08	-1.50268	-1.65296	1.51504e-07	-1.50988	-1.67649	4.3155e-06	-1.49019	-1.69121
66526533	chr5:66526533:C:T	4.2267e-07	-1.02205e-10	-1.36175	7.52223e-07	-1.02205e-10	-1.58396	2.15898e-05	-1.02205e-10	-1.57138
66526847	chr5:66526847:G:A	3.05494e-07	-1.02205e-10	-1.68641	6.92066e-07	-1.02205e-10	-1.66731	1.9494e-05	-1.02205e-10	-1.6735
66526873	chr5:66526873:A:G	7.0673e-08	-1.49879	-1.65148	1.5186e-07	-1.50664	-1.67739	4.33508e-06	-1.48545	-1.69141
66526945	chr5:66526945:A:C	7.04371e-08	-1.49698	-1.65664	1.52604e-07	-1.50508	-1.67406	4.34865e-06	-1.48315	-1.69059
66526975	chr5:66526975:A:G	7.02537e-08	-1.50084	-1.65539	1.51976e-07	-1.50837	-1.67489	4.32716e-06	-1.48788	-1.69081
66527444	chr5:66527444:G:T	6.78035e-08	-1.50515	-1.68657	1.58743e-07	-1.51204	-1.62767	4.40187e-06	-1.49328	-1.66829
66527729	chr5:66527729:C:T	4.74814e-07	-1.02205e-10	-1.24542	1.12342e-06	-1.02205e-10	-1.18286	3.90181e-05	-1.02205e-10	-0.97958
66527779	chr5:66527779:G:A	7.04523e-08	-1.49893	-1.65447	1.52098e-07	-1.50677	-1.67569	4.33662e-06	-1.48551	-1.691
66527903	chr5:66527903:CT:C	1.06331e-07	-1.1943	-1.54748	2.2352e-07	-1.12419	-1.67329	6.12923e-06	-1.17822	-1.65232
66527908	chr5:66527908:G:A	1.06369e-07	-1.19329	-1.54814	2.23716e-07	-1.12306	-1.67355	6.13302e-06	-1.1772	-1.65272
66527930	chr5:66527930:A:G	6.76083e-08	-1.52633	-1.66828	1.6035e-07	-1.52514	-1.60449	4.41837e-06	-1.52493	-1.63291
66528393	chr5:66528393:C:T	7.1735e-08	-1.48249	-1.65287	1.54089e-07	-1.49312	-1.67633	4.42252e-06	-1.46576	-1.69114
66528454	chr5:66528454:A:C	8.73419e-07	-1.02205e-10	-0.635925	2.21359e-06	-1.02205e-10	-0.504619	6.55534e-05	-1.02205e-10	-0.46074
66528658	chr5:66528658:T:A	9.06041e-08	-1.40272	-1.49912	1.57075e-07	-1.51103	-1.63923	5.39973e-06	-1.40972	-1.54754
66528722	chr5:66528722:C:T	1.35504e-07	-0.925962	-1.57337	2.24242e-07	-1.10995	-1.68431	5.298e-06	-1.28433	-1.69195
66528886	chr5:66528886:G:A	1.0023e-07	-1.21767	-1.58321	1.89597e-07	-1.34458	-1.61751	5.06746e-06	-1.38344	-1.63733
66528921	chr5:66528921:C:A	4.91797e-07	-1.02205e-10	-1.21027	9.97787e-07	-1.02205e-10	-1.30145	2.57535e-05	-1.02205e-10	-1.39503
66529087	chr5:66529087:C:T	6.7052e-08	-1.51213	-1.69075	1.6673e-07	-1.51795	-1.57266	4.55468e-06	-1.49998	-1.62747
66529106	chr5:66529106:T:C	3.77772e-07	-1.47405	-7.12552e-10	8.09702e-07	-1.51032	-7.12552e-10	2.31687e-05	-1.5008	-7.12552e-10
66529327	chr5:66529327:T:C	7.01127e-08	-1.50861	-1.64963	1.50424e-07	-1.51529	-1.67824	4.29232e-06	-1.49528	-1.6915
66530303	chr5:66530303:C:T	4.87677e-07	-1.02205e-10	-1.21869	7.66228e-07	-1.02205e-10	-1.56551	2.17716e-05	-1.02205e-10	-1.563
66530340	chr5:66530340:A:G	4.44744e-07	-1.02205e-10	-1.31084	1.51704e-06	-1.02205e-10	-0.882474	4.77794e-05	-1.02205e-10	-0.777012
66530506	chr5:66530506:C:T	7.8614e-07	-1.02205e-10	-0.741205	1.8347e-06	-1.02205e-10	-0.692351	3.52294e-05	-1.02205e-10	-1.08173
66530720	chr5:66530720:C:A	3.06642e-07	-1.02205e-10	-1.68266	6.75401e-07	-1.02205e-10	-1.69168	1.91624e-05	-1.02205e-10	-1.69066
66531052	chr5:66531052:A:G	9.85437e-07	-1.02205e-10	-0.515255	1.95405e-06	-1.02205e-10	-0.629328	7.50244e-05	-1.02205e-10	-0.325792
66531254	chr5:66531254:A:G	4.09085e-07	-1.49842	0.104001	9.9351e-07	-1.52607	0.22033	4.06811e-05	-1.46984	0.531996
66531954	chr5:66531954:T:TCTTG	7.33885e-08	-1.46487	-1.6477	1.64469e-07	-1.52345	-1.58081	5.01865e-06	-1.43899	-1.59146
66531988	chr5:66531988:G:A	6.14976e-07	-1.46933	0.482577	1.60385e-06	-1.4717	0.644878	4.08175e-05	-1.386	0.451502
66532228	chr5:66532228:T:C	1.93507e-07	-0.881501	-1.26152	3.62263e-07	-1.11295	-1.20167	1.38647e-05	-1.00771	-1.00654
66532453	chr5:66532453:C:T	7.01021e-08	-1.48531	-1.67307	1.5689e-07	-1.52634	-1.6251	4.71137e-06	-1.46106	-1.63257
66532657	chr5:66532657:A:AC	1.05311e-07	-1.48365	-1.26777	2.77326e-07	-1.50191	-1.07989	7.92662e-06	-1.41277	-1.16061
66532715	chr5:66532715:G:C	4.32879e-07	-1.02205e-10	-1.33788	1.45154e-06	-1.02205e-10	-0.926611	4.63002e-05	-1.02205e-10	-0.808459
66532794	chr5:66532794:T:G	4.07062e-07	-1.50296	0.103584	9.9358e-07	-1.52542	0.219745	4.03903e-05	-1.47643	0.531411
66532799	chr5:66532799:A:G	1.78665e-07	-0.800555	-1.42227	2.82797e-07	-0.892143	-1.67011	9.13326e-06	-0.783066	-1.64862
66533009	chr5:66533009:C:T	4.38952e-07	-1.02205e-10	-1.32395	1.47996e-06	-1.02205e-10	-0.907221	4.72474e-05	-1.02205e-10	-0.788207
66533010	chr5:66533010:G:A	3.22814e-07	-1.02205e-10	-1.63126	6.75197e-07	-1.02205e-10	-1.69198	1.91841e-05	-1.02205e-10	-1.68952
66533126	chr5:66533126:C:A	2.08583e-07	-0.829251	-1.23875	3.87069e-07	-1.07074	-1.17764	1.4939e-05	-0.961433	-0.978196
66533991	chr5:66533991:C:T	9.24897e-08	-1.46431	-1.41693	1.81348e-07	-1.49021	-1.51636	5.52976e-06	-1.48412	-1.44935
66534039	chr5:66534039:G:A	1.39129e-07	-1.29178	-1.18116	2.27233e-07	-1.47154	-1.30947	5.96878e-06	-1.46141	-1.39566
66534796	chr5:66534796:C:T	8.60169e-08	-1.3383	-1.6155	1.81129e-07	-1.44392	-1.56386	5.13789e-06	-1.49963	-1.50733
66534831	chr5:66534831:T:C	3.07097e-07	-1.02205e-10	-1.68118	6.75186e-07	-1.02205e-10	-1.692	1.914e-05	-1.02205e-10	-1.69183
66534846	chr5:66534846:T:A	3.21137e-07	-1.02205e-10	-1.63647	6.75215e-07	-1.02205e-10	-1.69196	1.91645e-05	-1.02205e-10	-1.69055
66534961	chr5:66534961:G:A	4.39658e-07	-1.02205e-10	-1.32234	1.4847e-06	-1.02205e-10	-0.904021	4.74353e-05	-1.02205e-10	-0.784239
66535164	chr5:66535164:A:G	3.5819e-07	-1.02205e-10	-1.52728	6.9455e-07	-1.02205e-10	-1.66372	2.01497e-05	-1.02205e-10	-1.64042
66535235	chr5:66535235:C:T	3.49525e-07	-1.02205e-10	-1.55176	6.77422e-07	-1.02205e-10	-1.68869	1.92172e-05	-1.02205e-10	-1.6878
66535504	chr5:66535504:A:G	4.35932e-07	-1.50816	0.177308	1.07364e-06	-1.52397	0.295793	4.35033e-05	-1.48414	0.613365
66535523	chr5:66535523:T:C	4.06621e-07	-1.50453	0.104071	9.94266e-07	-1.52506	0.220076	4.03162e-05	-1.4787	0.531846
66535550	chr5:66535550:C:T	4.39658e-07	-1.02205e-10	-1.32234	1.4847e-06	-1.02205e-10	-0.904021	4.74353e-05	-1.02205e-10	-0.784239
66535611	chr5:66535611:C:T	1.78615e-07	-1.52615	-0.696963	4.61221e-07	-1.48043	-0.592685	1.90093e-05	-1.51099	-0.187681
66535648	chr5:66535648:T:C	7.85563e-07	-0.943844	0.201904	1.40437e-06	-1.16445	0.204804	3.63256e-05	-1.07108	0.0199983
66535666	chr5:66535666:G:A	3.758e-07	-1.02205e-10	-1.47928	7.08159e-07	-1.02205e-10	-1.64432	2.00622e-05	-1.02205e-10	-1.64477
66535984	chr5:66535984:A:C	4.4143e-07	-1.02205e-10	-1.31832	1.49379e-06	-1.02205e-10	-0.897914	4.77509e-05	-1.02205e-10	-0.777607
66536424	chr5:66536424:C:T	2.20829e-07	-0.482121	-1.52883	2.44848e-07	-1.03927	-1.66708	7.36725e-06	-0.989212	-1.65735
66536934	chr5:66536934:A:G	9.01275e-08	-1.49613	-1.41099	1.78106e-07	-1.51306	-1.51155	5.40408e-06	-1.50931	-1.44715
66537095	chr5:66537095:G:A	3.3706e-06	-1.51881	2.23331	5.79064e-06	-1.51747	1.97448	0.000128201	-1.49861	1.70861
66538012	chr5:66538012:G:A	8.34983e-08	-1.34701	-1.6365	1.74744e-07	-1.44983	-1.59384	4.93447e-06	-1.50296	-1.5444
66538202	chr5:66538202:A:G	6.76942e-08	-1.50957	-1.68377	1.51206e-07	-1.52194	-1.66641	4.55127e-06	-1.48962	-1.63858
66538758	chr5:66538758:C:T	7.43439e-08	-1.49765	-1.60199	1.52338e-07	-1.52585	-1.65503	4.66462e-06	-1.47666	-1.62693
66538919	chr5:66538919:C:A	7.72358e-08	-1.49162	-1.56986	1.55706e-07	-1.52624	-1.63278	4.84576e-06	-1.46639	-1.59911
66538977	chr5:66538977:T:C	3.29137e-07	-1.02205e-10	-1.61187	7.78113e-07	-1.02205e-10	-1.55012	2.35033e-05	-1.02205e-10	-1.48646
66539524	chr5:66539524:C:G	3.61658e-07	-1.51764	-7.12552e-10	7.99446e-07	-1.52307	-7.12552e-10	2.28714e-05	-1.51372	-7.12552e-10
66539611	chr5:66539611:A:G	3.11064e-07	-1.02205e-10	-1.66834	6.80298e-07	-1.02205e-10	-1.68446	1.96294e-05	-1.02205e-10	-1.66658
66539854	chr5:66539854:G:A	3.82441e-07	-1.02205e-10	-1.46176	7.14832e-07	-1.02205e-10	-1.63494	2.0261e-05	-1.02205e-10	-1.63491
66540048	chr5:66540048:C:T	2.36906e-07	-1.42452	-0.516157	6.59768e-07	-1.47641	-0.238692	3.11191e-05	-1.26703	0.0612405
66540088	chr5:66540088:A:G	7.90102e-07	-1.51686	0.780687	1.44386e-06	-1.51864	0.586725	3.54438e-05	-1.49159	0.415933
66540285	chr5:66540285:G:A	2.49359e-07	-1.34019	-0.549258	4.06716e-07	-1.4928	-0.706069	1.09825e-05	-1.48457	-0.762731
66541120	chr5:66541120:C:T	1.0873e-07	-1.51808	-1.20139	2.47023e-07	-1.51824	-1.17926	7.31251e-06	-1.49807	-1.15595
66541306	chr5:66541306:CTTTAG:C	1.03927e-07	-1.51819	-1.24647	2.35888e-07	-1.51811	-1.22553	6.97881e-06	-1.49829	-1.20243
66541349	chr5:66541349:C:T	7.76503e-07	-1.02205e-10	-0.753539	1.83545e-06	-1.02205e-10	-0.691944	6.89155e-05	-1.02205e-10	-0.410724
66541710	chr5:66541710:A:C	9.24334e-08	-1.4814	-1.40045	2.23565e-07	-1.50395	-1.29334	6.30116e-06	-1.40618	-1.39669
66542025	chr5:66542025:C:T	1.82963e-07	-0.660109	-1.53895	3.48223e-07	-0.74269	-1.61146	1.1362e-05	-0.635322	-1.57801
66542583	chr5:66542583:T:C	5.59877e-07	-1.02205e-10	-1.08062	1.12317e-06	-1.02205e-10	-1.18308	2.91306e-05	-1.02205e-10	-1.27182
66542792	chr5:66542792:C:T	7.84692e-08	-1.51145	-1.53418	1.76108e-07	-1.40952	-1.62637	4.61429e-06	-1.47845	-1.636
66542939	chr5:66542939:T:C	3.47576e-07	-1.52076	-0.0365936	5.81046e-07	-1.50655	-0.335611	1.53436e-05	-1.50997	-0.402933
66543102	chr5:66543102:T:C	5.74303e-07	-1.02205e-10	-1.05518	1.14677e-06	-1.02205e-10	-1.16228	2.96528e-05	-1.02205e-10	-1.25405
66543399	chr5:66543399:T:C	1.7581e-06	-1.52101	1.58465	3.11938e-06	-1.5146	1.35301	6.96975e-05	-1.50255	1.10311
66543468	chr5:66543468:G:A	5.26103e-07	-1.02205e-10	-1.14284	1.05902e-06	-1.02205e-10	-1.24189	2.76179e-05	-1.02205e-10	-1.32514
66544135	chr5:66544135:G:A	6.12126e-07	-1.02205e-10	-0.991403	1.85531e-06	-1.02205e-10	-0.68118	7.3836e-05	-1.02205e-10	-0.341759
66544150	chr5:66544150:C:A	3.04171e-07	-1.02205e-10	-1.69075	7.04345e-07	-1.02205e-10	-1.64972	2.00911e-05	-1.02205e-10	-1.64333
66544236	chr5:66544236:C:A	1.35862e-07	-1.52089	-0.975812	3.50931e-07	-1.44229	-0.904102	1.34116e-05	-1.49594	-0.55154
66544555	chr5:66544555:A:C	6.81181e-08	-1.50744	-1.67965	1.6627e-07	-1.40139	-1.69199	4.41015e-06	-1.4678	-1.6919
66544670	chr5:66544670:T:A	5.27069e-07	-1.02205e-10	-1.14101	1.0654e-06	-1.02205e-10	-1.23588	2.77627e-05	-1.02205e-10	-1.31991
66544725	chr5:66544725:T:G	6.75063e-08	-1.51487	-1.68124	1.62841e-07	-1.42225	-1.69196	4.34981e-06	-1.48148	-1.69199
66544944	chr5:66544944:G:T	3.72654e-07	-1.02205e-10	-1.48769	7.02491e-07	-1.02205e-10	-1.65236	1.99087e-05	-1.02205e-10	-1.65245
66545044	chr5:66545044:C:A	3.03645e-06	-1.51882	2.12892	5.24631e-06	-1.51743	1.87572	0.000116543	-1.49814	1.61279
66545097	chr5:66545097:G:A	3.04046e-07	-1.02205e-10	-1.69116	7.1749e-07	-1.02205e-10	-1.63123	2.09446e-05	-1.02205e-10	-1.60172
66545312	chr5:66545312:A:G	3.1338e-07	-1.02205e-10	-1.66092	7.26579e-07	-1.02205e-10	-1.61864	2.15996e-05	-1.02205e-10	-1.57093
66545402	chr5:66545402:A:G	3.23416e-07	-1.02205e-10	-1.6294	7.57592e-07	-1.02205e-10	-1.57684	2.19853e-05	-1.02205e-10	-1.55323
66545698	chr5:66545698:C:T	3.08245e-07	-1.02205e-10	-1.67744	7.07149e-07	-1.02205e-10	-1.64575	2.08428e-05	-1.02205e-10	-1.6066
66545699	chr5:66545699:A:G	6.73777e-08	-1.51821	-1.67982	1.6117e-07	-1.43255	-1.69198	4.31839e-06	-1.48889	-1.69184
66545724	chr5:66545724:C:T	1.17024e-06	-1.02205e-10	-0.343378	2.32413e-06	-1.02205e-10	-0.455885	4.23974e-05	-1.02205e-10	-0.896519
66546299	chr5:66546299:T:A	5.02032e-07	-1.50454	0.314868	7.10747e-07	-1.3814	-0.259274	1.65412e-05	-1.45978	-0.377966
66546339	chr5:66546339:A:G	6.67757e-08	-1.51938	-1.68762	1.6078e-07	-1.43676	-1.6902	4.31514e-06	-1.49093	-1.69054
66546726	chr5:66546726:C:T	5.60261e-07	-1.02205e-10	-1.07994	1.12383e-06	-1.02205e-10	-1.18249	2.91472e-05	-1.02205e-10	-1.27125
66547056	chr5:66547056:T:C	4.45125e-07	-1.02205e-10	-1.30998	9.13415e-07	-1.02205e-10	-1.3898	2.39967e-05	-1.02205e-10	-1.46569
66547100	chr5:66547100:A:G	3.81687e-07	-1.46374	-7.12552e-10	8.58207e-07	-1.45214	-7.12552e-10	2.5126e-05	-1.4197	-7.12552e-10
66547400	chr5:66547400:A:G	4.1692e-07	-1.02205e-10	-1.37545	7.85512e-07	-1.02205e-10	-1.54065	2.57506e-05	-1.02205e-10	-1.39515
66547433	chr5:66547433:G:T	5.60214e-07	-1.02205e-10	-1.08002	1.12379e-06	-1.02205e-10	-1.18253	2.91442e-05	-1.02205e-10	-1.27135
66547510	chr5:66547510:C:T	4.4762e-07	-1.02205e-10	-1.3044	9.18081e-07	-1.02205e-10	-1.3847	2.41002e-05	-1.02205e-10	-1.46139
66547980	chr5:66547980:G:T	5.61636e-07	-1.02205e-10	-1.07749	1.12637e-06	-1.02205e-10	-1.18023	2.92046e-05	-1.02205e-10	-1.26928
66548483	chr5:66548483:CT:C	1.15248e-06	-1.02205e-10	-0.358667	2.29158e-06	-1.02205e-10	-0.469993	4.19154e-05	-1.02205e-10	-0.907952
66548516	chr5:66548516:C:T	1.96571e-06	-1.02205e-10	0.17527	6.37083e-06	-1.02205e-10	0.552497	0.000214036	-1.02205e-10	0.722541
66548591	chr5:66548591:G:A	9.24235e-07	-0.579374	-7.12552e-10	3.80389e-06	0.0367915	-7.12552e-10	4.91034e-05	-0.749678	-7.12552e-10
66548622	chr5:66548622:C:T	2.60721e-07	-1.51604	-0.328848	7.44766e-07	-1.52447	-0.0694483	2.10261e-05	-1.46811	-0.129731
66548675	chr5:66548675:A:G	1.03231e-07	-1.29329	-1.47808	1.7503e-07	-1.45504	-1.58699	6.98393e-06	-1.15891	-1.54108
66548793	chr5:66548793:C:A	1.07108e-07	-1.29781	-1.43669	1.7984e-07	-1.4574	-1.55752	7.19028e-06	-1.16449	-1.50639
66548849	chr5:66548849:G:T	1.41274e-07	-0.927162	-1.53048	1.8236e-07	-1.31903	-1.68198	5.20159e-06	-1.30939	-1.68526
66548979	chr5:66548979:G:A	1.43635e-07	-1.35245	-1.08862	2.23812e-07	-1.48772	-1.30846	8.54785e-06	-1.22905	-1.26887
66549359	chr5:66549359:G:A	3.20231e-07	-1.02205e-10	-1.6393	7.48133e-07	-1.02205e-10	-1.58941	2.1631e-05	-1.02205e-10	-1.56948
66549763	chr5:66549763:C:T	5.60711e-07	-1.02205e-10	-1.07914	1.12479e-06	-1.02205e-10	-1.18164	2.91677e-05	-1.02205e-10	-1.27054
66550134	chr5:66550134:G:T	5.57787e-07	-1.02205e-10	-1.08436	1.11934e-06	-1.02205e-10	-1.18649	2.90395e-05	-1.02205e-10	-1.27495
66550472	chr5:66550472:G:A	3.8558e-07	-1.02205e-10	-1.45359	7.13505e-07	-1.02205e-10	-1.6368	2.02242e-05	-1.02205e-10	-1.63672
66550525	chr5:66550525:C:T	1.02585e-07	-1.31465	-1.463	1.74876e-07	-1.46656	-1.57635	6.88499e-06	-1.18556	-1.5287
66550556	chr5:66550556:C:T	5.59143e-07	-1.02205e-10	-1.08194	1.12183e-06	-1.02205e-10	-1.18427	2.9098e-05	-1.02205e-10	-1.27294
66550588	chr5:66550588:T:TA	5.6899e-07	-1.02205e-10	-1.06448	1.13982e-06	-1.02205e-10	-1.16836	2.95216e-05	-1.02205e-10	-1.25848
66550787	chr5:66550787:G:T	9.70076e-08	-1.32557	-1.50798	1.68674e-07	-1.47254	-1.60648	6.57212e-06	-1.19897	-1.5618
66550927	chr5:66550927:G:A	5.20191e-07	-1.49875	0.344608	7.40287e-07	-1.36714	-0.232812	1.71712e-05	-1.45016	-0.350209
66550930	chr5:66550930:C:T	4.18076e-07	-1.02205e-10	-1.37268	8.63545e-07	-1.02205e-10	-1.44594	2.28259e-05	-1.02205e-10	-1.51571
66551229	chr5:66551229:T:C	1.32892e-06	-1.34481	1.1286	1.20597e-06	-1.48925	0.377297	4.20506e-05	-1.23963	0.334902
66551403	chr5:66551403:T:A	4.21834e-07	-1.02205e-10	-1.36373	8.69499e-07	-1.02205e-10	-1.43907	2.29468e-05	-1.02205e-10	-1.51043
66551820	chr5:66551820:T:C	4.00896e-07	-1.33817	-0.0764643	5.18541e-07	-1.28334	-0.672629	1.32291e-05	-1.28343	-0.77776
66551826	chr5:66551826:C:T	5.59426e-07	-1.02205e-10	-1.08143	1.12235e-06	-1.02205e-10	-1.18381	2.91101e-05	-1.02205e-10	-1.27252
66552591	chr5:66552591:C:T	3.1644e-07	-1.02205e-10	-1.65121	8.16695e-07	-1.02205e-10	-1.50172	2.06174e-05	-1.02205e-10	-1.61747
66552657	chr5:66552657:GC:G	3.10773e-07	-1.02205e-10	-1.66928	8.11672e-07	-1.02205e-10	-1.50789	2.40612e-05	-1.02205e-10	-1.46301
66553043	chr5:66553043:A:G	6.1104e-07	-1.4933	0.500118	8.56765e-07	-1.35538	-0.0984466	1.96497e-05	-1.4402	-0.225341
66553203	chr5:66553203:T:G	8.89194e-07	-1.02205e-10	-0.618025	1.79621e-06	-1.02205e-10	-0.713551	3.45548e-05	-1.02205e-10	-1.10106
66553216	chr5:66553216:G:A	5.83089e-07	-1.02205e-10	-1.04	1.16569e-06	-1.02205e-10	-1.14592	3.01322e-05	-1.02205e-10	-1.23801
66553293	chr5:66553293:A:G	1.21109e-07	-0.960561	-1.65109	1.79853e-07	-1.33475	-1.6801	5.16615e-06	-1.32712	-1.67436
66553451	chr5:66553451:A:G	8.47985e-08	-1.44238	-1.52568	2.17186e-07	-1.41601	-1.41022	5.38198e-06	-1.42402	-1.53653
66553617	chr5:66553617:G:T	3.17047e-07	-1.02205e-10	-1.64929	7.36976e-07	-1.02205e-10	-1.60443	2.13254e-05	-1.02205e-10	-1.58371
66553725	chr5:66553725:T:A	3.16889e-07	-1.02205e-10	-1.64979	7.36456e-07	-1.02205e-10	-1.60514	2.13086e-05	-1.02205e-10	-1.5845
66553926	chr5:66553926:A:G	1.04889e-06	-1.02205e-10	-0.45285	2.62517e-06	-1.02205e-10	-0.334088	0.000103883	-1.02205e-10	-0.000344941
66553985	chr5:66553985:A:G	3.32668e-07	-1.51419	-0.0870047	5.5625e-07	-1.49539	-0.390383	1.46856e-05	-1.49964	-0.457102
66554122	chr5:66554122:G:A	3.2492e-07	-1.02205e-10	-1.62476	6.78666e-07	-1.02205e-10	-1.68686	1.9137e-05	-1.02205e-10	-1.69198
66554232	chr5:66554232:T:C	1.48296e-07	-1.50889	-0.900248	3.94843e-07	-1.40483	-0.823672	1.50993e-05	-1.47161	-0.45734
66554636	chr5:66554636:G:A	5.59597e-07	-1.02205e-10	-1.08112	1.1227e-06	-1.02205e-10	-1.1835	2.9119e-05	-1.02205e-10	-1.27221
66554844	chr5:66554844:T:C	5.79863e-07	-1.02205e-10	-1.04555	1.15973e-06	-1.02205e-10	-1.15105	2.99918e-05	-1.02205e-10	-1.24268
66554863	chr5:66554863:G:A	3.04994e-07	-1.02205e-10	-1.68805	6.77192e-07	-1.02205e-10	-1.68903	1.93029e-05	-1.02205e-10	-1.68335
66555059	chr5:66555059:A:G	4.21834e-07	-1.02205e-10	-1.36373	8.69499e-07	-1.02205e-10	-1.43907	2.29468e-05	-1.02205e-10	-1.51043
66555086	chr5:66555086:T:C	3.01453e-07	-1.51677	-0.182952	9.33583e-07	-1.52477	0.156809	2.58647e-05	-1.47024	0.0795119
66555354	chr5:66555354:T:G	6.05972e-07	-1.02205e-10	-1.00151	1.2078e-06	-1.02205e-10	-1.11043	3.11259e-05	-1.02205e-10	-1.20557
66555381	chr5:66555381:C:T	3.11068e-07	-1.02205e-10	-1.66833	6.98243e-07	-1.02205e-10	-1.65842	1.94814e-05	-1.02205e-10	-1.67415
66555609	chr5:66555609:C:G	3.453e-07	-1.02205e-10	-1.56393	9.04093e-07	-1.02205e-10	-1.40006	2.98531e-05	-1.02205e-10	-1.24732
66556077	chr5:66556077:C:G	3.71362e-07	-1.49116	-7.12552e-10	8.07671e-07	-1.51283	-7.12552e-10	2.27064e-05	-1.52096	-7.12552e-10
66556568	chr5:66556568:C:T	4.94729e-07	-1.02205e-10	-1.20433	1.45259e-06	-1.02205e-10	-0.925886	3.95408e-05	-1.02205e-10	-0.966272
66556820	chr5:66556820:A:C	5.45235e-07	-1.10712	-7.12552e-10	1.36966e-06	-0.984673	-7.12552e-10	4.16325e-05	-0.914723	-7.12552e-10
66556857	chr5:66556857:T:G	1.95833e-07	-1.50046	-0.630615	4.01548e-07	-1.38006	-0.831601	1.0867e-05	-1.45941	-0.798465
66557040	chr5:66557040:T:C	5.84244e-07	-1.02205e-10	-1.03802	1.16694e-06	-1.02205e-10	-1.14485	3.01633e-05	-1.02205e-10	-1.23698
66557254	chr5:66557254:T:C	1.19011e-07	-1.51198	-1.11715	2.60625e-07	-1.41221	-1.2317	7.41577e-06	-1.47561	-1.16439
66557460	chr5:66557460:G:A	1.72057e-07	-1.51585	-0.744665	4.53958e-07	-1.42463	-0.664358	1.80222e-05	-1.48533	-0.26667
66557736	chr5:66557736:A:G	7.08292e-08	-1.51076	-1.63731	1.67518e-07	-1.41005	-1.67585	4.46293e-06	-1.47392	-1.67388
66557737	chr5:66557737:T:G	3.11129e-06	-1.02205e-10	0.634452	1.07346e-05	-1.02205e-10	1.07424	0.000331885	-1.02205e-10	1.16118
66557874	chr5:66557874:G:A	6.62328e-08	-1.52635	-1.68882	1.53163e-07	-1.5232	-1.65228	4.29734e-06	-1.51267	-1.67294
66557959	chr5:66557959:A:G	3.1659e-07	-1.02205e-10	-1.65073	7.36066e-07	-1.02205e-10	-1.60567	2.12684e-05	-1.02205e-10	-1.58638
66558031	chr5:66558031:C:T	4.62318e-07	-1.27209	-7.12552e-10	8.98851e-07	-1.40587	-7.12552e-10	3.49131e-05	-1.09074	-7.12552e-10
66558077	chr5:66558077:C:T	3.16816e-07	-1.02205e-10	-1.65002	7.36801e-07	-1.02205e-10	-1.60467	2.12921e-05	-1.02205e-10	-1.58527
66558183	chr5:66558183:C:G	4.70587e-07	-1.25436	-7.12552e-10	9.1033e-07	-1.39318	-7.12552e-10	3.57255e-05	-1.06774	-7.12552e-10
66558613	chr5:66558613:GA:G	5.59597e-07	-1.02205e-10	-1.08112	1.1227e-06	-1.02205e-10	-1.1835	2.9119e-05	-1.02205e-10	-1.27221
66558792	chr5:66558792:A:G	7.45794e-07	-1.50364	0.709753	1.09943e-06	-1.52543	0.32099	2.99403e-05	-1.47326	0.22886
66559119	chr5:66559119:G:T	3.41582e-07	-1.02205e-10	-1.57475	6.75528e-07	-1.02205e-10	-1.69149	1.92265e-05	-1.02205e-10	-1.68732
66559297	chr5:66559297:C:T	8.83481e-07	-1.02205e-10	-0.624471	1.30601e-06	-1.02205e-10	-1.03225	3.6283e-05	-1.02205e-10	-1.05226
66559506	chr5:66559506:T:C	1.01676e-06	-1.02205e-10	-0.483964	2.51868e-06	-1.02205e-10	-0.375499	9.90995e-05	-1.02205e-10	-0.0474811
66559642	chr5:66559642:G:A	6.0677e-07	-0.437415	-0.562775	1.08527e-06	-0.943627	-0.273774	2.57448e-05	-0.909783	-0.485591
66559797	chr5:66559797:T:C	1.02521e-05	-1.43563	3.26253	2.71726e-05	-1.46276	3.46574	0.000672051	-1.51351	3.38024
66560028	chr5:66560028:C:A	1.76978e-07	-1.36118	-0.871133	2.72111e-07	-1.46565	-1.13513	9.5521e-06	-1.35328	-1.03357
66560128	chr5:66560128:T:G	3.13515e-07	-1.02205e-10	-1.66049	7.24121e-07	-1.02205e-10	-1.62203	2.09323e-05	-1.02205e-10	-1.60231
66560251	chr5:66560251:G:T	4.91353e-07	-1.25712	0.0459453	6.9476e-07	-1.40364	-0.259782	2.92271e-05	-1.24788	-0.0206258
66560587	chr5:66560587:C:T	3.73952e-06	-1.02205e-10	0.818373	1.07536e-05	-1.02205e-10	1.076	0.000160528	-1.02205e-10	0.434863
66560744	chr5:66560744:T:A	6.27588e-06	-1.02205e-10	1.33613	1.07596e-05	-1.02205e-10	1.07657	0.0008025	-1.02205e-10	2.04413
66560752	chr5:66560752:A:G	4.83598e-07	-1.22709	-7.12552e-10	1.12176e-06	-1.18434	-7.12552e-10	3.1805e-05	-1.18398	-7.12552e-10
66560761	chr5:66560761:A:G	3.68129e-06	-1.43831	2.24098	1.08443e-05	-1.46895	2.55335	0.00031647	-1.51485	2.62847
66560775	chr5:66560775:T:C	6.21655e-07	-1.02205e-10	-0.975956	1.45508e-06	-1.02205e-10	-0.92417	4.80933e-05	-1.02205e-10	-0.770462
66561352	chr5:66561352:G:T	3.08303e-07	-1.02205e-10	-1.67726	7.17381e-07	-1.02205e-10	-1.63138	2.12347e-05	-1.02205e-10	-1.58797
66561570	chr5:66561570:C:T	1.32603e-07	-1.37209	-1.14889	2.23136e-07	-1.46959	-1.32962	7.72154e-06	-1.36791	-1.23168
66561893	chr5:66561893:T:C	3.9874e-07	-1.33549	-0.0845362	5.87567e-07	-1.44598	-0.385014	2.4492e-05	-1.32808	-0.117182
66562190	chr5:66562190:G:A	2.00144e-06	-0.915624	1.1089	2.51697e-06	-1.13289	0.75671	0.000114882	-1.10635	1.20666
66562237	chr5:66562237:T:C	1.05285e-07	-1.37402	-1.37765	1.87052e-07	-1.4178	-1.5578	5.24044e-06	-1.50596	-1.48124
66562417	chr5:66562417:C:G	1.72687e-06	-0.88172	0.927444	2.57168e-06	-1.10643	0.751756	0.000126397	-1.07938	1.27521
66562421	chr5:66562421:C:T	1.67496e-06	-0.888282	0.903485	2.49742e-06	-1.11176	0.727783	0.000122463	-1.08472	1.24892
66562542	chr5:66562542:A:C	3.3562e-07	-1.02205e-10	-1.59236	6.82103e-07	-1.02205e-10	-1.68181	1.92568e-05	-1.02205e-10	-1.68574
66562578	chr5:66562578:G:A	1.09345e-07	-1.20836	-1.50547	2.0306e-07	-1.42123	-1.47225	6.05479e-06	-1.43797	-1.40479
66562758	chr5:66562758:A:G	3.71448e-07	-1.49093	-7.12552e-10	8.32884e-07	-1.48209	-7.12552e-10	2.3619e-05	-1.48155	-7.12552e-10
66562796	chr5:66562796:G:A	3.0395e-07	-1.02205e-10	-1.69148	6.82116e-07	-1.02205e-10	-1.68179	1.97634e-05	-1.02205e-10	-1.65978
66563227	chr5:66563227:C:T	5.72145e-07	-1.05895	-7.12552e-10	1.03013e-06	-1.26954	-7.12552e-10	4.62798e-05	-0.808901	-7.12552e-10
66563302	chr5:66563302:C:T	9.19435e-08	-1.51925	-1.36792	1.89275e-07	-1.47547	-1.48832	5.67835e-06	-1.44975	-1.45719
66563394	chr5:66563394:G:A	1.67086e-07	-1.52151	-0.768319	3.22428e-07	-1.48117	-0.949936	1.05216e-05	-1.45714	-0.833042
66563685	chr5:66563685:T:C	4.62742e-07	-1.02205e-10	-1.27117	8.56967e-07	-1.02205e-10	-1.45359	3.40405e-05	-1.02205e-10	-1.11605
66563686	chr5:66563686:G:A	1.29762e-07	-1.19382	-1.34882	2.10943e-07	-1.46671	-1.38869	6.85045e-06	-1.44854	-1.27075
66563766	chr5:66563766:G:T	4.12887e-07	-1.34763	-0.0375413	6.07303e-07	-1.45355	-0.344409	2.52739e-05	-1.34044	-0.073393
66564000	chr5:66564000:G:C	1.35078e-06	-0.938436	0.738536	1.90158e-06	-1.15134	0.494792	9.31276e-05	-1.12572	1.01609
66564074	chr5:66564074:C:T	1.63679e-06	-0.944033	0.936185	2.46857e-06	-1.15684	0.761249	0.000121281	-1.13019	1.2847
66564264	chr5:66564264:G:A	1.0576e-07	-1.51857	-1.2286	2.20593e-07	-1.50255	-1.30812	6.12703e-06	-1.52031	-1.31059
66564317	chr5:66564317:T:C	3.63222e-07	-1.51333	-7.12552e-10	8.08066e-07	-1.51234	-7.12552e-10	2.2594e-05	-1.52592	-7.12552e-10
66564411	chr5:66564411:G:A	3.30128e-07	-1.02205e-10	-1.60886	6.78654e-07	-1.02205e-10	-1.68688	1.91823e-05	-1.02205e-10	-1.68962
66564439	chr5:66564439:T:C	3.65993e-07	-1.34894	-0.156792	5.43803e-07	-1.45434	-0.454065	2.23706e-05	-1.34202	-0.193837
66564619	chr5:66564619:T:C	1.79789e-07	-1.36487	-0.851688	2.83452e-07	-1.46352	-1.09643	1.02378e-05	-1.35704	-0.960479
66564817	chr5:66564817:T:G	3.05047e-07	-1.02205e-10	-1.68787	6.99141e-07	-1.02205e-10	-1.65714	2.05194e-05	-1.02205e-10	-1.62223
66564933	chr5:66564933:C:G	3.83312e-07	-1.35137	-0.108115	5.68622e-07	-1.4559	-0.407871	2.34992e-05	-1.34437	-0.142268
66565049	chr5:66565049:A:G	3.10987e-07	-1.02205e-10	-1.66859	6.77855e-07	-1.02205e-10	-1.68805	1.9299e-05	-1.02205e-10	-1.68355
66565056	chr5:66565056:C:T	3.09508e-07	-1.02205e-10	-1.67336	6.85111e-07	-1.02205e-10	-1.67741	2.01479e-05	-1.02205e-10	-1.64051
66565211	chr5:66565211:T:A	5.36011e-07	-1.12419	-7.12552e-10	9.8186e-07	-1.31754	-7.12552e-10	4.27311e-05	-0.888679	-7.12552e-10
66565276	chr5:66565276:A:C	4.29487e-07	-1.02205e-10	-1.34575	7.60652e-07	-1.02205e-10	-1.57281	2.1365e-05	-1.02205e-10	-1.58185
66565393	chr5:66565393:C:T	4.78185e-07	-0.693666	-0.544677	4.30056e-07	-1.1057	-1.03737	1.31285e-05	-0.877106	-1.19171
66565398	chr5:66565398:T:C	4.77843e-07	-0.695395	-0.543664	4.29796e-07	-1.10707	-1.03661	1.31158e-05	-0.878749	-1.19104
66565399	chr5:66565399:G:A	4.24191e-07	-1.02205e-10	-1.35816	8.90992e-07	-1.02205e-10	-1.41465	2.32581e-05	-1.02205e-10	-1.49695
66565742	chr5:66565742:A:G	2.79137e-07	-0.645364	-1.13127	3.16272e-07	-1.07775	-1.37264	1.0295e-05	-0.821037	-1.49091
66565767	chr5:66565767:C:T	3.04828e-07	-1.02205e-10	-1.68859	6.99264e-07	-1.02205e-10	-1.65696	2.05442e-05	-1.02205e-10	-1.62103
66565983	chr5:66565983:T:C	3.47193e-06	-1.02205e-10	0.744124	9.94103e-06	-1.02205e-10	0.997438	0.000150125	-1.02205e-10	0.36786
66566021	chr5:66566021:G:A	2.04468e-07	-1.03357	-1.05436	4.15136e-07	-1.242	-0.936378	1.0091e-05	-1.19691	-1.13505
66566217	chr5:66566217:C:T	5.7777e-07	-1.04916	-7.12552e-10	1.03699e-06	-1.26291	-7.12552e-10	4.68261e-05	-0.797165	-7.12552e-10
66566382	chr5:66566382:C:T	4.29392e-07	-1.34597	-7.12552e-10	9.95538e-07	-1.3037	-7.12552e-10	2.74762e-05	-1.33029	-7.12552e-10
66566525	chr5:66566525:T:G	3.3523e-07	-1.02205e-10	-1.59352	6.81665e-07	-1.02205e-10	-1.68245	1.92456e-05	-1.02205e-10	-1.68632
66566566	chr5:66566566:A:G	2.2603e-07	-1.23934	-0.748329	2.71127e-07	-1.30345	-1.30096	6.90197e-06	-1.44147	-1.27033
66566670	chr5:66566670:C:T	2.13143e-07	-1.26178	-0.784594	2.59691e-07	-1.32325	-1.32425	6.65373e-06	-1.45349	-1.29494
66566813	chr5:66566813:G:A	3.92753e-07	-1.43516	-7.12552e-10	8.56134e-07	-1.45456	-7.12552e-10	2.43714e-05	-1.4502	-7.12552e-10
66566868	chr5:66566868:T:C	1.3466e-07	-1.35498	-1.15061	3.32195e-07	-1.40971	-0.991558	6.8363e-06	-1.49924	-1.22212
66566883	chr5:66566883:T:C	2.55819e-07	-1.36031	-0.503557	3.29405e-07	-1.4062	-1.0035	9.24772e-06	-1.50026	-0.918964
66566937	chr5:66566937:G:A	3.08939e-07	-1.02205e-10	-1.6752	6.83649e-07	-1.02205e-10	-1.67954	2.01061e-05	-1.02205e-10	-1.64258
66566982	chr5:66566982:T:C	3.47802e-07	-1.02205e-10	-1.55671	6.88858e-07	-1.02205e-10	-1.67195	1.94482e-05	-1.02205e-10	-1.67585
66567124	chr5:66567124:G:A	3.03971e-07	-1.02205e-10	-1.69141	7.1708e-07	-1.02205e-10	-1.6318	1.95961e-05	-1.02205e-10	-1.66827
66567237	chr5:66567237:G:A	6.92446e-08	-1.50841	-1.66228	1.52587e-07	-1.48729	-1.69196	4.20966e-06	-1.52506	-1.68117
66567320	chr5:66567320:G:A	3.0745e-07	-1.02205e-10	-1.68003	6.85083e-07	-1.02205e-10	-1.67745	1.91367e-05	-1.02205e-10	-1.692
66567455	chr5:66567455:A:C	5.5221e-07	-1.09952	0.00510779	7.98926e-07	-1.29905	-0.224675	3.23489e-05	-0.859774	-0.307252
66567836	chr5:66567836:A:G	1.35501e-07	-1.36065	-1.13871	3.35388e-07	-1.41438	-0.977323	6.90332e-06	-1.50146	-1.21014
66567907	chr5:66567907:G:A	8.90731e-08	-1.50847	-1.41041	1.88656e-07	-1.45121	-1.51585	5.70714e-06	-1.41962	-1.48227
66568086	chr5:66568086:T:C	1.36667e-07	-1.36863	-1.12217	3.3949e-07	-1.4208	-0.958739	6.98657e-06	-1.50449	-1.19512
66568124	chr5:66568124:G:A	1.33636e-07	-1.36833	-1.14489	3.30972e-07	-1.42044	-0.98451	6.84193e-06	-1.50439	-1.21614
66568128	chr5:66568128:A:G	1.34385e-07	-1.36241	-1.14522	3.32326e-07	-1.41585	-0.985017	6.85474e-06	-1.50215	-1.21652
66568301	chr5:66568301:C:T	6.45418e-07	-1.02205e-10	-0.938442	1.30629e-06	-1.02205e-10	-1.03204	3.82748e-05	-1.02205e-10	-0.998813
66568361	chr5:66568361:A:G	1.34375e-07	-1.37547	-1.13224	3.33865e-07	-1.42646	-0.969789	6.90751e-06	-1.50698	-1.20402
66568754	chr5:66568754:G:A	3.66635e-06	-1.02205e-10	0.798613	5.39757e-06	-1.02205e-10	0.386716	9.98356e-05	-1.02205e-10	-0.0400806
66568927	chr5:66568927:C:T	2.74167e-07	-1.36991	-0.424693	3.4727e-07	-1.4141	-0.942785	9.82113e-06	-1.50399	-0.855081
66568958	chr5:66568958:C:T	3.0682e-07	-1.02205e-10	-1.68208	7.34227e-07	-1.02205e-10	-1.60817	1.98759e-05	-1.02205e-10	-1.6541
66569044	chr5:66569044:C:T	3.06202e-07	-1.02205e-10	-1.68409	7.15483e-07	-1.02205e-10	-1.63403	2.12902e-05	-1.02205e-10	-1.58536
66569104	chr5:66569104:A:G	1.43689e-06	-1.02205e-10	-0.138105	2.80923e-06	-1.02205e-10	-0.266322	0.000112537	-1.02205e-10	0.0796765
66569189	chr5:66569189:T:G	4.64248e-07	-1.02205e-10	-1.26792	1.25774e-06	-1.02205e-10	-1.06991	3.89129e-05	-1.02205e-10	-0.982279
66569218	chr5:66569218:G:A	1.31872e-07	-1.3702	-1.15631	3.2648e-07	-1.42219	-0.996427	6.76046e-06	-1.50505	-1.22746
66569244	chr5:66569244:A:G	6.89371e-07	-1.02205e-10	-0.872561	1.61929e-06	-1.02205e-10	-0.817246	5.40064e-05	-1.02205e-10	-0.654503
66569464	chr5:66569464:G:A	1.91214e-07	-1.41021	-0.744738	3.84258e-07	-1.4602	-0.795477	8.82802e-06	-1.51671	-0.948959
66569737	chr5:66569737:A:T	9.11803e-08	-1.51603	-1.37947	1.88732e-07	-1.46851	-1.49815	5.67292e-06	-1.43939	-1.46851
66569964	chr5:66569964:CCTT:C	2.69861e-07	-1.38866	-0.421777	3.42608e-07	-1.42992	-0.940482	9.77959e-06	-1.51072	-0.852589
66570076	chr5:66570076:G:A	4.2996e-06	0.957938	-7.12552e-10	7.50789e-06	0.716722	-7.12552e-10	0.000447541	1.46016	-7.12552e-10
66570096	chr5:66570096:A:G	9.807e-08	-1.18679	-1.63587	1.81388e-07	-1.3665	-1.63985	7.79192e-06	-0.96698	-1.62354
66570290	chr5:66570290:A:C	2.80557e-07	-1.10287	-0.668692	4.36966e-07	-1.30162	-0.825508	1.81555e-05	-0.862384	-0.882246
66570789	chr5:66570789:A:G	5.45099e-07	-1.10737	-7.12552e-10	9.93326e-07	-1.30593	-7.12552e-10	4.3651e-05	-0.867379	-7.12552e-10
66570799	chr5:66570799:G:C	3.08561e-07	-1.02205e-10	-1.67642	6.82867e-07	-1.02205e-10	-1.68069	1.91417e-05	-1.02205e-10	-1.69173
66571075	chr5:66571075:T:C	4.64418e-07	-0.716973	-0.550582	5.02294e-07	-1.12976	-0.858046	1.53127e-05	-0.886486	-1.02844
66571242	chr5:66571242:C:G	4.13252e-07	-1.02205e-10	-1.38428	8.75102e-07	-1.02205e-10	-1.43265	2.28868e-05	-1.02205e-10	-1.51304
66571407	chr5:66571407:T:C	3.72336e-07	-1.48854	-7.12552e-10	7.97405e-07	-1.52563	-7.12552e-10	2.26313e-05	-1.52427	-7.12552e-10
66571759	chr5:66571759:C:T	3.27889e-07	-1.02205e-10	-1.61566	6.77782e-07	-1.02205e-10	-1.68816	1.91691e-05	-1.02205e-10	-1.69031
66571885	chr5:66571885:AATAATG:A	2.03483e-07	-1.27026	-0.822502	2.52291e-07	-1.33045	-1.34595	6.48586e-06	-1.45767	-1.31631
66571901	chr5:66571901:A:T	5.53457e-07	-1.09216	-7.12552e-10	1.00406e-06	-1.29518	-7.12552e-10	4.45436e-05	-0.847138	-7.12552e-10
66572090	chr5:66572090:C:T	8.87502e-08	-1.36171	-1.5608	1.57573e-07	-1.46442	-1.68268	4.97902e-06	-1.36239	-1.67598
66572891	chr5:66572891:A:G	8.54872e-07	-1.02205e-10	-0.657388	2.4908e-06	-1.02205e-10	-0.386629	0.000103536	-1.02205e-10	-0.00368638
66572919	chr5:66572919:G:A	4.49961e-07	-0.902838	-0.396341	4.65245e-07	-1.02327	-1.04115	1.13476e-05	-1.17836	-1.03624
66572935	chr5:66572935:G:T	8.84718e-07	-1.02205e-10	-0.623071	2.03028e-06	-1.02205e-10	-0.591061	6.90915e-05	-1.02205e-10	-0.408174
66572938	chr5:66572938:T:A	1.14792e-07	-1.50774	-1.15748	2.38749e-07	-1.4855	-1.24608	6.46833e-06	-1.52547	-1.25121
66572959	chr5:66572959:C:T	3.4022e-07	-1.02205e-10	-1.57875	9.28031e-07	-1.02205e-10	-1.37392	2.24285e-05	-1.02205e-10	-1.53327
66572969	chr5:66572969:G:A	7.83688e-07	-1.02205e-10	-0.744329	1.79527e-06	-1.02205e-10	-0.714076	6.04755e-05	-1.02205e-10	-0.541367
66572972	chr5:66572972:G:C	6.04605e-07	-1.02205e-10	-1.00377	8.41243e-07	-1.02205e-10	-1.47211	2.47768e-05	-1.02205e-10	-1.4337
66572984	chr5:66572984:G:A	3.81911e-07	-1.02205e-10	-1.46315	1.02343e-06	-1.02205e-10	-1.27608	2.67532e-05	-1.02205e-10	-1.35695
66573301	chr5:66573301:G:A	3.48469e-07	-1.02205e-10	-1.55479	6.91157e-07	-1.02205e-10	-1.66862	1.94562e-05	-1.02205e-10	-1.67544
66573664	chr5:66573664:A:G	3.18194e-07	-1.02205e-10	-1.64568	8.00269e-07	-1.02205e-10	-1.52204	2.10896e-05	-1.02205e-10	-1.59482
66573665	chr5:66573665:C:G	3.27214e-07	-1.02205e-10	-1.61773	6.89572e-07	-1.02205e-10	-1.67092	1.92226e-05	-1.02205e-10	-1.68752
66573687	chr5:66573687:G:T	4.93394e-07	-1.02205e-10	-1.20703	1.16868e-06	-1.02205e-10	-1.14336	3.34054e-05	-1.02205e-10	-1.13489
66573722	chr5:66573722:T:C	3.18612e-07	-1.02205e-10	-1.64437	6.75267e-07	-1.02205e-10	-1.69188	1.91397e-05	-1.02205e-10	-1.69184
66573762	chr5:66573762:C:G	6.09727e-07	-1.28615	0.290817	1.15603e-06	-1.36321	0.208975	1.90169e-05	-1.44714	-0.251136
66574117	chr5:66574117:G:A	1.25579e-07	-1.21312	-1.36228	2.2592e-07	-1.29268	-1.49413	6.41355e-06	-1.39838	-1.38681
66574314	chr5:66574314:A:G	3.33621e-06	-1.02205e-10	0.704251	9.65415e-06	-1.02205e-10	0.968155	0.00014648	-1.02205e-10	0.343283
66574499	chr5:66574499:G:A	1.25841e-06	-1.02205e-10	-0.270735	2.94259e-06	-1.02205e-10	-0.219943	0.000102191	-1.02205e-10	-0.0167625
66574911	chr5:66574911:TA:T	3.01153e-06	-1.02205e-10	0.601864	8.68998e-06	-1.02205e-10	0.862938	0.000368021	-1.02205e-10	1.26454
66575249	chr5:66575249:G:A	3.13109e-07	-1.02205e-10	-1.66179	7.73923e-07	-1.02205e-10	-1.55552	2.06568e-05	-1.02205e-10	-1.61556
66575273	chr5:66575273:A:G	1.18552e-07	-1.23606	-1.39693	2.15696e-07	-1.31213	-1.52099	6.11308e-06	-1.41287	-1.42031
66575276	chr5:66575276:C:A	1.19601e-07	-1.22842	-1.39575	2.17377e-07	-1.30548	-1.51987	6.1499e-06	-1.40809	-1.41908
66575315	chr5:66575315:G:A	1.25096e-07	-1.21365	-1.36561	2.25329e-07	-1.29285	-1.49658	6.39242e-06	-1.39873	-1.38976
66575746	chr5:66575746:G:C	1.25098e-07	-1.23239	-1.34686	2.24935e-07	-1.30908	-1.4821	6.43183e-06	-1.41047	-1.37187
66575878	chr5:66575878:G:A	3.09042e-07	-1.02205e-10	-1.67486	6.75997e-07	-1.02205e-10	-1.6908	1.91374e-05	-1.02205e-10	-1.69196
66576049	chr5:66576049:A:G	3.04321e-07	-1.02205e-10	-1.69026	7.13297e-07	-1.02205e-10	-1.63709	1.95466e-05	-1.02205e-10	-1.67081
66576165	chr5:66576165:G:A	1.22324e-07	-1.20577	-1.3959	2.95574e-07	-1.01165	-1.50642	9.66775e-06	-0.900342	-1.47447
66576225	chr5:66576225:G:A	1.04983e-07	-1.29707	-1.45747	3.67963e-07	-0.896822	-1.40218	7.28138e-06	-1.43998	-1.2183
66576619	chr5:66576619:T:C	1.28079e-07	-1.22625	-1.32944	2.29569e-07	-1.3037	-1.46709	6.57084e-06	-1.40676	-1.35421
66576647	chr5:66576647:T:G	4.03098e-07	-1.25907	-0.150093	1.00856e-06	-1.33826	0.047558	3.18674e-05	-1.43115	0.24913
66576736	chr5:66576736:G:A	1.25375e-07	-1.21475	-1.36228	2.25674e-07	-1.29377	-1.49413	6.4068e-06	-1.39943	-1.38681
66576758	chr5:66576758:C:T	2.99539e-06	-1.02205e-10	0.59649	8.63815e-06	-1.02205e-10	0.856956	0.000365668	-1.02205e-10	1.25812
66576892	chr5:66576892:T:C	1.04585e-07	-1.25365	-1.50469	1.97326e-07	-1.32738	-1.59475	5.50716e-06	-1.42395	-1.5136
66576931	chr5:66576931:G:A	4.08028e-07	-1.397	-7.12552e-10	1.0006e-06	-1.29863	-7.12552e-10	3.00407e-05	-1.24105	-7.12552e-10
66577145	chr5:66577145:G:T	4.95156e-07	-1.20347	-7.12552e-10	1.50586e-06	-0.889867	-7.12552e-10	4.24106e-05	-0.896208	-7.12552e-10
66577249	chr5:66577249:A:G	7.95913e-07	-1.15489	0.426036	7.78077e-07	-1.24383	-0.306334	2.1575e-05	-1.35827	-0.213799
66577253	chr5:66577253:A:G	2.02642e-07	-1.24049	-0.856408	2.71174e-07	-1.46347	-1.14076	7.78294e-06	-1.33313	-1.25854
66577460	chr5:66577460:T:C	3.59843e-07	-1.52267	-7.12552e-10	7.97098e-07	-1.52601	-7.12552e-10	2.38144e-05	-1.47331	-7.12552e-10
66577972	chr5:66577972:A:G	1.25272e-07	-1.24651	-1.33134	2.24939e-07	-1.32112	-1.47004	6.47049e-06	-1.4193	-1.35705
66578137	chr5:66578137:G:T	3.20169e-07	-1.02205e-10	-1.63949	6.82659e-07	-1.02205e-10	-1.68099	1.91505e-05	-1.02205e-10	-1.69128
66578193	chr5:66578193:G:T	5.1307e-07	-1.02205e-10	-1.16793	1.50412e-06	-1.02205e-10	-0.891026	3.91151e-05	-1.02205e-10	-0.977098
66578323	chr5:66578323:CT:C	3.18513e-06	-1.02205e-10	0.65791	9.20774e-06	-1.02205e-10	0.920812	0.000392094	-1.02205e-10	1.3279
66578422	chr5:66578422:A:G	1.22689e-07	-1.25276	-1.34593	2.21241e-07	-1.32632	-1.48141	6.35607e-06	-1.42312	-1.37107
66578589	chr5:66578589:G:T	1.10569e-07	-1.51853	-1.18417	2.24411e-07	-1.52335	-1.27016	6.74713e-06	-1.46065	-1.27384
66579013	chr5:66579013:T:C	3.12662e-06	-1.02205e-10	0.639366	9.02842e-06	-1.02205e-10	0.901145	0.000383814	-1.02205e-10	1.30655
66579034	chr5:66579034:G:A	1.13207e-07	-1.25429	-1.42483	2.08045e-07	-1.32768	-1.54155	5.88786e-06	-1.42414	-1.44657
66579186	chr5:66579186:A:G	1.23204e-07	-1.23222	-1.36228	2.22348e-07	-1.30861	-1.49413	6.33712e-06	-1.41037	-1.38681
66579619	chr5:66579619:T:C	1.22041e-07	-1.2417	-1.36228	2.2053e-07	-1.31682	-1.49413	6.29946e-06	-1.41633	-1.38681
66579634	chr5:66579634:T:C	1.25869e-07	-1.23474	-1.33836	2.25941e-07	-1.31083	-1.47588	6.47011e-06	-1.41198	-1.36444
66579832	chr5:66579832:G:A	1.26405e-07	-1.23322	-1.33563	2.26736e-07	-1.30967	-1.47353	6.49347e-06	-1.4109	-1.3619
66579835	chr5:66579835:C:T	1.20166e-07	-1.25803	-1.36144	2.17641e-07	-1.33075	-1.49339	6.24176e-06	-1.42639	-1.38595
66579990	chr5:66579990:C:T	1.18843e-07	-1.26869	-1.36185	2.15622e-07	-1.33971	-1.49375	6.19892e-06	-1.43286	-1.38637
66580049	chr5:66580049:C:T	1.19413e-07	-1.26363	-1.36212	2.16452e-07	-1.33554	-1.49408	6.21594e-06	-1.42977	-1.38672
66580110	chr5:66580110:T:G	1.37862e-07	-1.51457	-0.967512	4.99643e-07	-1.49087	-0.502221	1.03964e-05	-1.52588	-0.776265
66580326	chr5:66580326:T:C	1.22843e-07	-1.23451	-1.36292	2.21776e-07	-1.31062	-1.4947	6.32352e-06	-1.41184	-1.38749
66580753	chr5:66580753:A:G	1.72549e-07	-1.52298	-0.734673	3.80952e-07	-1.50539	-0.758922	1.48415e-05	-1.48943	-0.456745
66580789	chr5:66580789:G:C	6.81389e-08	-1.52634	-1.66046	1.79613e-07	-1.52213	-1.49405	4.83838e-06	-1.47621	-1.59082
66581333	chr5:66581333:T:A	4.88937e-07	-1.02205e-10	-1.21611	1.27108e-06	-1.02205e-10	-1.05936	3.7118e-05	-1.02205e-10	-1.0295
66581436	chr5:66581436:G:T	1.12352e-07	-1.45434	-1.23236	2.08635e-07	-1.47729	-1.38911	6.43339e-06	-1.51995	-1.26216
66581564	chr5:66581564:A:G	1.13497e-07	-1.4553	-1.22127	2.10289e-07	-1.47797	-1.38053	6.49916e-06	-1.52022	-1.25171
66581766	chr5:66581766:T:C	4.27876e-07	-1.02205e-10	-1.34951	9.67413e-07	-1.02205e-10	-1.33236	3.12648e-05	-1.02205e-10	-1.20111
66581831	chr5:66581831:C:T	1.0983e-07	-1.44527	-1.26413	2.04969e-07	-1.46965	-1.41447	6.25619e-06	-1.51702	-1.29301
66581836	chr5:66581836:T:C	1.0282e-06	-1.02205e-10	-0.472779	2.38666e-06	-1.02205e-10	-0.42934	8.31298e-05	-1.02205e-10	-0.223202
66581890	chr5:66581890:G:A	1.11368e-07	-1.44281	-1.25269	2.07295e-07	-1.46761	-1.40523	6.3312e-06	-1.51618	-1.28194
66582024	chr5:66582024:CA:C	1.11119e-07	-1.44639	-1.25135	2.06937e-07	-1.4706	-1.40397	6.33315e-06	-1.5174	-1.28041
66582134	chr5:66582134:C:T	2.3195e-07	-0.752653	-1.20916	5.90702e-07	-0.754896	-1.07078	2.59585e-05	-0.113036	-1.27407
66582155	chr5:66582155:G:A	1.08137e-07	-1.45903	-1.26591	2.38369e-07	-1.33793	-1.39524	7.46839e-06	-1.27761	-1.35531
66582236	chr5:66582236:C:T	8.08997e-07	-1.02205e-10	-0.712546	7.25297e-07	-1.02205e-10	-1.62041	2.95422e-05	-1.02205e-10	-1.25779
66582277	chr5:66582277:C:T	1.08137e-07	-1.45587	-1.26907	2.02389e-07	-1.47844	-1.41836	6.20538e-06	-1.5204	-1.29779
66583550	chr5:66583550:A:G	4.03796e-07	-1.40743	-7.12552e-10	8.65341e-07	-1.44386	-7.12552e-10	2.41421e-05	-1.45965	-7.12552e-10
66583573	chr5:66583573:C:A	1.40294e-07	-0.825247	-1.63936	6.13596e-07	-0.42386	-1.36379	1.23669e-05	-0.688661	-1.43992
66583574	chr5:66583574:A:G	3.37471e-07	-1.02205e-10	-1.58686	6.96568e-07	-1.02205e-10	-1.66082	2.20264e-05	-1.02205e-10	-1.55137
66583925	chr5:66583925:T:C	5.9934e-07	-1.48724	0.474725	1.84466e-06	-1.51402	0.827084	7.36853e-05	-1.52095	1.17715
66584038	chr5:66584038:T:C	7.60581e-07	0.584556	-1.35881	1.02724e-06	0.24826	-1.52062	2.94243e-05	0.326394	-1.58818
66584124	chr5:66584124:C:T	5.24941e-07	-1.02205e-10	-1.14506	6.83003e-07	-1.02205e-10	-1.68049	1.97184e-05	-1.02205e-10	-1.66206
66584457	chr5:66584457:G:A	4.56856e-07	-1.17356	-0.110413	6.42055e-07	-1.12449	-0.617825	1.96998e-05	-1.23778	-0.425222
66584509	chr5:66584509:C:T	1.63158e-07	-0.694496	-1.61913	5.53409e-07	-0.20073	-1.69016	1.35389e-05	-0.366769	-1.67127
66584832	chr5:66584832:C:T	3.05593e-07	-1.02205e-10	-1.68609	7.2333e-07	-1.02205e-10	-1.62312	2.22716e-05	-1.02205e-10	-1.54029
66585373	chr5:66585373:C:T	1.81247e-07	-0.968512	-1.23997	3.35073e-07	-1.0638	-1.32884	8.549e-06	-1.05996	-1.43783
66585820	chr5:66585820:A:G	5.16396e-07	-1.02205e-10	-1.16147	1.03231e-06	-1.02205e-10	-1.26744	2.68623e-05	-1.02205e-10	-1.35288
66586047	chr5:66586047:G:T	3.04763e-07	-1.02205e-10	-1.68881	7.05461e-07	-1.02205e-10	-1.64814	2.19591e-05	-1.02205e-10	-1.55442
66586155	chr5:66586155:C:T	1.8088e-06	-1.02205e-10	0.0920807	6.88166e-07	-1.02205e-10	-1.67296	2.70984e-05	-1.02205e-10	-1.34413
66586264	chr5:66586264:A:G	1.20846e-07	-0.922923	-1.6909	4.41961e-07	-0.498095	-1.61767	1.0451e-05	-0.634981	-1.66192
66586583	chr5:66586583:G:A	1.38142e-07	-0.87492	-1.60514	4.37916e-07	-0.437533	-1.68743	1.10758e-05	-0.576103	-1.66274
66586656	chr5:66586656:T:C	4.25588e-07	-1.02205e-10	-1.35487	7.57028e-07	-1.02205e-10	-1.57759	1.95107e-05	-1.02205e-10	-1.67264
66586913	chr5:66586913:C:T	8.9113e-07	-0.61585	-7.12552e-10	2.0164e-06	-0.597917	-7.12552e-10	6.46498e-05	-0.47462	-7.12552e-10
66587425	chr5:66587425:C:G	1.24933e-06	-1.02205e-10	-0.277982	3.99474e-06	-1.02205e-10	0.0857461	0.000128493	-1.02205e-10	0.212266
66587647	chr5:66587647:G:A	4.33651e-07	-1.02205e-10	-1.3361	8.85637e-07	-1.02205e-10	-1.42068	2.34899e-05	-1.02205e-10	-1.48704
66588377	chr5:66588377:C:A	1.25372e-07	-1.41478	-1.16227	4.97116e-07	-1.28319	-0.714973	1.56928e-05	-1.34312	-0.547285
66588643	chr5:66588643:G:T	3.05065e-07	-1.02205e-10	-1.68782	6.8104e-07	-1.02205e-10	-1.68337	1.97948e-05	-1.02205e-10	-1.65819
66588657	chr5:66588657:G:A	3.15869e-07	-1.02205e-10	-1.65301	6.83432e-07	-1.02205e-10	-1.67986	1.92e-05	-1.02205e-10	-1.6887
66588722	chr5:66588722:C:T	3.19127e-07	-1.02205e-10	-1.64275	6.87964e-07	-1.02205e-10	-1.67325	1.92769e-05	-1.02205e-10	-1.6847
66588795	chr5:66588795:G:T	1.2047e-07	-1.42596	-1.19097	4.71176e-07	-1.30803	-0.743725	1.4944e-05	-1.36216	-0.577138
66589412	chr5:66589412:G:A	9.41677e-08	-1.17528	-1.68798	2.89666e-07	-0.855111	-1.68315	7.81013e-06	-0.943344	-1.64484
66589415	chr5:66589415:G:C	3.12076e-07	-1.02205e-10	-1.66509	6.79902e-07	-1.02205e-10	-1.68504	1.91732e-05	-1.02205e-10	-1.69009
66589463	chr5:66589463:T:C	1.24541e-07	-1.25514	-1.32856	5.46968e-07	-1.06529	-0.837303	2.28865e-05	-1.05601	-0.45705
66589850	chr5:66589850:A:G	1.182e-07	-1.22109	-1.41488	4.96589e-07	-1.0217	-0.977525	2.03342e-05	-1.01102	-0.620283
66589864	chr5:66589864:G:A	1.78455e-07	-0.736709	-1.48729	7.01729e-07	-0.414327	-1.23911	1.7553e-05	-0.403427	-1.37496
66590169	chr5:66590169:A:C	2.52997e-07	-0.587632	-1.28733	4.4795e-07	-0.725166	-1.37714	1.13702e-05	-0.734757	-1.47785
66590203	chr5:66590203:C:T	6.03089e-07	-1.02205e-10	-1.00628	1.11056e-06	-1.02205e-10	-1.19437	5.0346e-05	-1.02205e-10	-0.724686
66590272	chr5:66590272:C:T	6.15348e-07	-1.02205e-10	-0.986153	1.13672e-06	-1.02205e-10	-1.17109	2.38623e-05	-1.02205e-10	-1.4713
66590275	chr5:66590275:T:C	3.15078e-07	-1.02205e-10	-1.65552	6.83474e-07	-1.02205e-10	-1.6798	1.92346e-05	-1.02205e-10	-1.6869
66590277	chr5:66590277:T:C	3.07359e-07	-1.35002	-0.3303	1.23896e-06	-1.19214	0.107176	3.66722e-05	-1.1756	0.134016
66590401	chr5:66590401:A:G	4.00825e-07	-0.995448	-0.419367	1.86959e-06	-0.724449	0.0509352	5.51095e-05	-0.737005	0.102722
66590420	chr5:66590420:G:A	1.67057e-07	-0.740789	-1.54922	4.01229e-07	-0.530095	-1.68236	1.00001e-05	-0.655131	-1.68588
66590694	chr5:66590694:A:G	3.88674e-07	-1.52635	0.0807526	1.26281e-06	-1.52075	0.454857	5.24852e-05	-1.45555	0.772476
66590764	chr5:66590764:A:G	1.25101e-07	-1.41535	-1.16387	4.23083e-07	-1.2845	-0.874918	1.16736e-05	-1.34509	-0.841192
66591026	chr5:66591026:TA:T	8.65456e-08	-1.3097	-1.63797	2.1408e-07	-1.18089	-1.65975	4.90538e-06	-1.42875	-1.62452
66591321	chr5:66591321:A:G	3.03791e-07	-1.02205e-10	-1.692	6.79663e-07	-1.02205e-10	-1.68539	1.9325e-05	-1.02205e-10	-1.68221
66591809	chr5:66591809:G:T	1.01468e-05	1.81657	-7.12552e-10	3.07807e-05	2.12766	-7.12552e-10	0.00031676	1.11454	-7.12552e-10
66592457	chr5:66592457:G:A	6.08534e-07	-0.0806203	-0.916667	2.18339e-06	0.422501	-0.940856	3.3559e-05	0.256865	-1.38717
66592829	chr5:66592829:T:A	5.53883e-07	-0.435854	-0.655532	1.88887e-06	-0.010827	-0.65243	4.52477e-05	-0.158708	-0.672745
66592830	chr5:66592830:C:T	5.59093e-07	-0.434343	-0.647681	1.9118e-06	-0.00661967	-0.644567	4.56668e-05	-0.157276	-0.664959
66592928	chr5:66592928:G:A	5.10294e-07	-1.17335	-7.12552e-10	1.30789e-06	-1.03082	-7.12552e-10	3.97516e-05	-0.960956	-7.12552e-10
66593082	chr5:66593082:C:T	1.78199e-06	-1.02205e-10	0.0771453	3.08515e-06	-1.02205e-10	-0.172632	0.000157424	-1.02205e-10	0.415338
66593098	chr5:66593098:C:T	4.02727e-07	-0.352381	-1.0577	1.42445e-06	0.0842915	-1.02974	3.49493e-05	-0.0693132	-1.02039
66593200	chr5:66593200:A:G	1.9236e-06	-1.02205e-10	0.153612	3.33994e-06	-1.02205e-10	-0.0932809	0.000173955	-1.02205e-10	0.515192
66593483	chr5:66593483:T:C	1.50005e-07	-1.28003	-1.11764	6.78031e-07	-1.16422	-0.523573	2.71298e-05	-1.43985	0.0968772
66593589	chr5:66593589:C:T	6.50706e-07	-1.02205e-10	-0.930283	1.19508e-06	-1.02205e-10	-1.12102	2.46446e-05	-1.02205e-10	-1.43905
66594058	chr5:66594058:A:G	7.46175e-07	-1.02205e-10	-0.79338	1.50031e-06	-1.02205e-10	-0.893559	6.45289e-05	-1.02205e-10	-0.476492
66594516	chr5:66594516:A:T	1.24396e-07	-1.45115	-1.13373	2.50611e-07	-1.35066	-1.33243	6.27318e-06	-1.52499	-1.28233
66594639	chr5:66594639:T:C	1.26866e-07	-1.31049	-1.25472	5.40466e-07	-1.19838	-0.716176	2.1184e-05	-1.45756	-0.132798
66594813	chr5:66594813:C:T	2.17147e-06	-1.02205e-10	0.27482	4.16114e-06	-1.02205e-10	0.126556	0.000224364	-1.02205e-10	0.769662
66594869	chr5:66594869:T:C	6.56219e-07	-1.02205e-10	-0.921846	1.20013e-06	-1.02205e-10	-1.1168	2.47143e-05	-1.02205e-10	-1.43623
66595375	chr5:66595375:C:T	6.42201e-07	-0.195956	-0.747482	2.3749e-06	0.273132	-0.707408	5.5541e-05	0.109333	-0.735818
66595404	chr5:66595404:C:T	3.66324e-07	0.132843	-1.63767	1.43496e-06	0.671973	-1.61007	3.15056e-05	0.477792	-1.67123
66595714	chr5:66595714:C:T	3.32129e-07	-0.441205	-1.16161	4.93706e-07	-0.574969	-1.43008	1.16635e-05	-0.584754	-1.60239
66595792	chr5:66595792:G:A	2.26483e-06	-1.02205e-10	0.316914	4.33306e-06	-1.02205e-10	0.167041	0.000235176	-1.02205e-10	0.816728
66596020	chr5:66596020:A:C	3.66111e-07	-1.5054	-7.12552e-10	1.06425e-06	-1.23696	-7.12552e-10	2.34939e-05	-1.48686	-7.12552e-10
66596027	chr5:66596027:T:C	3.19845e-07	-1.02205e-10	-1.6405	6.75915e-07	-1.02205e-10	-1.69092	1.94459e-05	-1.02205e-10	-1.67597
66596029	chr5:66596029:C:T	2.26518e-06	-1.02205e-10	0.317069	4.33371e-06	-1.02205e-10	0.16719	0.000235217	-1.02205e-10	0.816901
66596324	chr5:66596324:G:T	3.1107e-07	-1.02205e-10	-1.66832	6.77753e-07	-1.02205e-10	-1.68821	1.95056e-05	-1.02205e-10	-1.6729
66596358	chr5:66596358:C:T	3.45423e-07	-1.02205e-10	-1.56357	9.22634e-07	-1.02205e-10	-1.37976	2.99665e-05	-1.02205e-10	-1.24352
66596468	chr5:66596468:G:A	9.97183e-07	-1.02205e-10	-0.503406	1.93809e-06	-1.02205e-10	-0.637527	4.19915e-05	-1.02205e-10	-0.906138
66596620	chr5:66596620:C:G	1.37157e-07	-0.795868	-1.69135	3.96839e-07	-0.594323	-1.62914	2.04458e-05	-0.179083	-1.44674
66596766	chr5:66596766:C:T	3.81035e-07	-0.346004	-1.11945	5.5483e-07	-0.487458	-1.40087	1.29602e-05	-0.496363	-1.58536
66597232	chr5:66597232:A:C	8.90097e-07	-0.617009	-7.12552e-10	1.74314e-06	-0.743547	-7.12552e-10	4.87627e-05	-0.75664	-7.12552e-10
66597535	chr5:66597535:TG:T	1.8477e-07	-1.2755	-0.913731	1.06307e-06	-1.15765	-0.0804205	5.01663e-05	-1.43795	0.70969
66598378	chr5:66598378:G:A	4.39949e-07	-1.32168	-7.12552e-10	9.18772e-07	-1.38395	-7.12552e-10	3.13599e-05	-1.19808	-7.12552e-10
66598592	chr5:66598592:G:C	1.52963e-06	-1.02205e-10	-0.0755582	3.33299e-06	-1.02205e-10	-0.0953622	0.000181906	-1.02205e-10	0.559883
66598634	chr5:66598634:T:G	5.53274e-07	-0.0596156	-1.03287	2.3106e-06	0.426785	-0.888511	5.85299e-05	0.252782	-0.82685
66599156	chr5:66599156:T:G	8.7393e-07	-1.02205e-10	-0.63534	1.73998e-06	-1.02205e-10	-0.745359	7.73074e-05	-1.02205e-10	-0.295816
66599254	chr5:66599254:G:C	4.44314e-07	0.281979	-1.59379	9.53002e-07	0.00889546	-1.35627	2.80213e-05	0.18294	-1.49358
66599365	chr5:66599365:A:G	9.33251e-07	0.146876	-0.716542	3.33204e-06	0.305758	-0.401406	3.9758e-05	-0.352017	-0.608778
66600047	chr5:66600047:T:C	3.41785e-07	-1.33694	-0.237216	2.29031e-06	-1.21381	0.743265	0.000135044	-1.47477	1.73676
66600718	chr5:66600718:G:A	3.6568e-07	-1.02205e-10	-1.50658	7.93754e-07	-1.02205e-10	-1.53021	2.05313e-05	-1.02205e-10	-1.62165
66600970	chr5:66600970:T:C	7.50834e-07	0.544333	-1.33149	1.96813e-06	0.411107	-1.03326	0.000100706	0.378061	-0.409457
66602035	chr5:66602035:C:T	1.12807e-07	-1.27628	-1.40638	3.16795e-07	-1.03528	-1.41346	9.89004e-06	-0.887546	-1.46453
66602191	chr5:66602191:T:C	4.02232e-07	-0.0917348	-1.31958	1.05118e-06	-0.226759	-1.02256	5.60525e-05	-0.219992	-0.397325
66602261	chr5:66602261:G:A	7.04957e-07	-0.875521	0.0253181	3.32115e-06	0.111624	-0.210546	7.6814e-05	-0.310948	0.00872826
66602476	chr5:66602476:A:T	7.52445e-06	-1.02205e-10	1.51757	1.63675e-05	-1.02205e-10	1.49607	0.00116161	-1.02205e-10	2.41396
66602583	chr5:66602583:G:T	9.47687e-08	-1.16675	-1.69015	2.77619e-07	-1.25225	-1.32849	1.25999e-05	-1.10013	-1.00979
66602592	chr5:66602592:T:C	2.29122e-06	-1.02205e-10	0.328498	6.63561e-06	-1.02205e-10	0.593218	0.000366132	-1.02205e-10	1.25939
66602694	chr5:66602694:G:A	4.46672e-07	-0.0177669	-1.28875	1.115e-06	-0.151093	-1.03928	5.99355e-05	-0.160665	-0.389671
66602924	chr5:66602924:G:C	3.77642e-07	-1.02205e-10	-1.47439	9.25885e-07	-1.02205e-10	-1.37624	3.09942e-05	-1.02205e-10	-1.2098
66603348	chr5:66603348:T:C	5.06417e-07	0.203356	-1.38434	1.55771e-06	0.36476	-1.22078	2.14822e-05	-0.307109	-1.26927
66603550	chr5:66603550:T:G	4.46384e-07	0.089759	-1.39692	1.15398e-06	-0.0273397	-1.12868	5.6771e-05	-0.0539374	-0.550643
66604553	chr5:66604553:C:T	8.37322e-06	-1.02205e-10	1.62445	2.05257e-05	-1.02205e-10	1.72244	0.00150367	-1.02205e-10	2.67206
66604991	chr5:66604991:T:C	2.38789e-07	-1.39634	-0.536416	1.55209e-06	-1.29032	0.430692	8.57133e-05	-1.49069	1.29809
66605328	chr5:66605328:C:T	3.65378e-07	-1.02205e-10	-1.50741	7.01612e-07	-1.02205e-10	-1.65361	1.91408e-05	-1.02205e-10	-1.69178
66605557	chr5:66605557:T:C	2.99527e-07	-0.237602	-1.46853	5.08976e-07	-0.456069	-1.51852	1.30591e-05	-0.492337	-1.58179
66605959	chr5:66605959:T:C	1.21032e-05	-1.02205e-10	1.99289	2.98176e-05	-1.02205e-10	2.09587	0.0022936	-1.02205e-10	3.09427
66606079	chr5:66606079:T:TACC	9.03754e-06	-1.02205e-10	1.7008	2.22024e-05	-1.02205e-10	1.80097	0.00164403	-1.02205e-10	2.7613
66606172	chr5:66606172:G:T	1.33265e-06	-0.213417	-7.12552e-10	1.86528e-06	-0.675823	-7.12552e-10	9.91083e-05	-0.0473928	-7.12552e-10
66606556	chr5:66606556:T:G	3.50933e-07	-1.02205e-10	-1.54775	6.89885e-07	-1.02205e-10	-1.67046	1.92209e-05	-1.02205e-10	-1.68761
66606680	chr5:66606680:G:A	1.63841e-06	-1.02205e-10	-0.00686077	2.74975e-06	-1.02205e-10	-0.287722	4.95122e-05	-1.02205e-10	-0.741387
66606701	chr5:66606701:G:A	1.11767e-05	1.91325	-7.12552e-10	3.39628e-05	2.22603	-7.12552e-10	0.000344702	1.19907	-7.12552e-10
66607576	chr5:66607576:T:C	3.04916e-07	-1.02205e-10	-1.6883	6.75324e-07	-1.02205e-10	-1.69179	1.91684e-05	-1.02205e-10	-1.69034
66607761	chr5:66607761:C:G	3.21929e-07	-1.02205e-10	-1.63401	6.9457e-07	-1.02205e-10	-1.66369	1.94112e-05	-1.02205e-10	-1.67776
66608104	chr5:66608104:C:A	2.35264e-07	-1.35738	-0.59025	1.77034e-06	-1.14526	0.417199	9.52464e-05	-1.20409	1.11695
66608496	chr5:66608496:C:T	1.08443e-06	-1.29712	0.877591	1.1967e-06	-1.28967	0.17	4.2809e-05	-1.36491	0.478056
66608886	chr5:66608886:C:G	5.29506e-07	-1.02205e-10	-1.1364	9.16066e-07	-1.02205e-10	-1.3869	2.16276e-05	-1.02205e-10	-1.56963
66608970	chr5:66608970:T:C	4.44172e-07	-1.02205e-10	-1.31213	1.22897e-06	-1.02205e-10	-1.09306	4.84078e-05	-1.02205e-10	-0.763945
66609170	chr5:66609170:C:T	3.67201e-07	-1.50243	-7.12552e-10	8.49247e-07	-1.46264	-7.12552e-10	2.38421e-05	-1.47215	-7.12552e-10
66609346	chr5:66609346:T:C	1.67755e-07	-0.595974	-1.68986	3.32371e-07	-0.729917	-1.67082	1.02573e-05	-0.623698	-1.69192
66609472	chr5:66609472:C:T	3.44633e-07	-1.02205e-10	-1.56586	9.96854e-07	-1.02205e-10	-1.30238	4.45297e-05	-1.02205e-10	-0.84745
66609477	chr5:66609477:C:T	3.7741e-07	-1.02205e-10	-1.47501	7.12198e-07	-1.02205e-10	-1.63863	1.91424e-05	-1.02205e-10	-1.6917
66609544	chr5:66609544:C:T	3.05282e-07	-1.02205e-10	-1.6871	7.58835e-07	-1.02205e-10	-1.5752	2.32855e-05	-1.02205e-10	-1.49577
66609617	chr5:66609617:G:T	4.18089e-07	-1.02205e-10	-1.37265	9.80248e-07	-1.02205e-10	-1.31918	3.25735e-05	-1.02205e-10	-1.16011
66609737	chr5:66609737:A:G	4.99509e-07	-1.02205e-10	-1.19472	1.38735e-06	-1.02205e-10	-0.971836	5.65584e-05	-1.02205e-10	-0.608332
66609825	chr5:66609825:G:A	4.00148e-07	-1.02205e-10	-1.41651	1.12949e-06	-1.02205e-10	-1.17746	3.15886e-05	-1.02205e-10	-1.19081
66609918	chr5:66609918:T:G	3.0907e-07	-1.02205e-10	-1.67477	6.75558e-07	-1.02205e-10	-1.69145	1.94655e-05	-1.02205e-10	-1.67496
66610551	chr5:66610551:C:T	4.22712e-07	0.274663	-1.63631	7.42593e-07	0.0946291	-1.69147	1.80646e-05	-0.0579761	-1.69167
66610639	chr5:66610639:G:A	1.59614e-06	-0.0329981	-7.12552e-10	2.57709e-06	-0.35257	-7.12552e-10	0.000117386	0.121865	-7.12552e-10
66610723	chr5:66610723:G:T	8.36938e-08	-1.30653	-1.67465	2.9312e-07	-1.13272	-1.39368	1.03761e-05	-1.11492	-1.18919
66611743	chr5:66611743:A:G	7.96102e-08	-1.36645	-1.66474	2.79297e-07	-1.21321	-1.36151	9.96699e-06	-1.1982	-1.14612
66612023	chr5:66612023:G:A	4.32439e-07	-1.02205e-10	-1.3389	8.6571e-07	-1.02205e-10	-1.44344	2.41368e-05	-1.02205e-10	-1.45987
66612051	chr5:66612051:C:T	5.71072e-07	0.619679	-1.6805	1.04778e-06	0.43382	-1.68638	2.48886e-05	0.255654	-1.68485
66612124	chr5:66612124:G:A	3.16562e-07	-1.02205e-10	-1.65082	6.85531e-07	-1.02205e-10	-1.67679	2.09544e-05	-1.02205e-10	-1.60126
66612359	chr5:66612359:A:G	9.25143e-08	-1.46514	-1.41583	2.90879e-07	-1.52626	-1.00782	7.30862e-06	-1.43019	-1.22436
66612513	chr5:66612513:G:A	3.18851e-07	-1.02205e-10	-1.64362	6.82619e-07	-1.02205e-10	-1.68105	2.07171e-05	-1.02205e-10	-1.61265
66612578	chr5:66612578:A:C	3.47975e-07	-1.02205e-10	-1.55621	8.88602e-07	-1.02205e-10	-1.41734	2.65776e-05	-1.02205e-10	-1.36354
66612598	chr5:66612598:T:A	9.35104e-08	-1.40567	-1.46459	1.68133e-07	-1.47519	-1.60704	8.55452e-06	-1.13192	-1.36523
66612648	chr5:66612648:T:C	6.5404e-07	-1.02205e-10	-0.925172	2.62025e-06	-1.02205e-10	-0.335962	0.000147434	-1.02205e-10	0.349776
66612748	chr5:66612748:C:T	1.01817e-07	-1.45143	-1.33373	3.81383e-07	-1.38721	-0.875971	1.7347e-05	-1.26031	-0.529876
66612815	chr5:66612815:A:G	7.74795e-08	-1.4881	-1.57023	3.90593e-07	-1.52586	-0.713466	1.49892e-05	-1.52476	-0.411518
66612918	chr5:66612918:A:G	3.94446e-07	-1.02205e-10	-1.43086	9.41121e-07	-1.02205e-10	-1.35992	2.73492e-05	-1.02205e-10	-1.33492
66612986	chr5:66612986:A:G	6.93355e-08	-1.48579	-1.68359	1.53403e-07	-1.48802	-1.6859	4.28992e-06	-1.50028	-1.68706
66613206	chr5:66613206:G:A	9.00588e-07	-1.02205e-10	-0.605293	1.7708e-06	-1.02205e-10	-0.727801	8.02221e-05	-1.02205e-10	-0.258807
66613335	chr5:66613335:T:G	3.03881e-07	-1.02205e-10	-1.6917	6.7519e-07	-1.02205e-10	-1.69199	1.96418e-05	-1.02205e-10	-1.66595
66613368	chr5:66613368:T:C	1.31211e-07	-1.20716	-1.32438	2.15078e-07	-1.30942	-1.52657	1.46116e-05	-0.745824	-1.21596
66613403	chr5:66613403:A:G	7.12512e-08	-1.47139	-1.67074	1.59901e-07	-1.52633	-1.6061	4.74422e-06	-1.44172	-1.64496
66613486	chr5:66613486:G:A	3.88044e-07	-0.868951	-0.578271	1.96491e-06	0.160747	-0.784533	4.20959e-05	-0.293872	-0.609782
66613595	chr5:66613595:C:T	7.23841e-08	-1.46065	-1.66571	1.58495e-07	-1.52605	-1.61522	4.77805e-06	-1.42844	-1.65114
66613843	chr5:66613843:T:G	1.27252e-06	-1.02205e-10	-0.259589	1.52852e-06	-1.02205e-10	-0.874932	3.40917e-05	-1.02205e-10	-1.11455
66613939	chr5:66613939:T:TG	7.343e-08	-1.44998	-1.66203	1.57804e-07	-1.52493	-1.6207	4.82081e-06	-1.41514	-1.65552
66613967	chr5:66613967:C:T	3.61424e-07	-1.51829	-7.12552e-10	8.20395e-07	-1.4972	-7.12552e-10	2.33257e-05	-1.49405	-7.12552e-10
66614032	chr5:66614032:T:C	2.65099e-06	-1.02205e-10	0.474348	7.68101e-06	-1.02205e-10	0.739518	0.000391717	-1.02205e-10	1.32693
66614071	chr5:66614071:A:G	1.51805e-06	-0.0831568	-7.12552e-10	2.04021e-06	-0.586182	-7.12552e-10	0.000121025	0.152389	-7.12552e-10
66614488	chr5:66614488:T:C	1.73974e-07	-1.24742	-1.00201	2.55534e-07	-1.33558	-1.32805	1.75972e-05	-0.811392	-0.964473
66614891	chr5:66614891:T:C	6.7743e-08	-1.50838	-1.68424	1.69361e-07	-1.51561	-1.55935	4.66405e-06	-1.48987	-1.61385
66615144	chr5:66615144:G:A	9.48952e-08	-1.39662	-1.45894	2.06106e-07	-1.37802	-1.50058	6.52576e-06	-1.22908	-1.53877
66615461	chr5:66615461:G:A	7.73749e-08	-1.37034	-1.68933	2.77912e-07	-1.0556	-1.52408	7.57094e-06	-1.02206	-1.59723
66615465	chr5:66615465:T:C	8.33029e-08	-1.3218	-1.66406	3.37303e-07	-0.981633	-1.40437	8.95718e-06	-0.981929	-1.46922
66615603	chr5:66615603:C:T	3.83092e-07	-1.46006	-7.12552e-10	8.18628e-07	-1.49936	-7.12552e-10	2.50147e-05	-1.42414	-7.12552e-10
66615753	chr5:66615753:G:A	1.97203e-07	-0.483567	-1.64054	3.35546e-07	-0.711761	-1.67947	4.13154e-05	0.662674	-1.58504
66615883	chr5:66615883:A:G	3.12467e-07	-1.02205e-10	-1.66384	6.7551e-07	-1.02205e-10	-1.69152	1.94188e-05	-1.02205e-10	-1.67736
66616082	chr5:66616082:T:C	7.52404e-07	-1.50855	0.72348	1.15139e-06	-0.59551	-0.562757	5.37838e-05	-1.47829	0.819657
66616157	chr5:66616157:T:C	2.0983e-07	-1.27031	-0.791729	1.00897e-06	-0.439566	-0.850741	9.69199e-05	-0.294411	0.224691
66616475	chr5:66616475:C:T	6.39691e-07	-1.02205e-10	-0.947355	1.1551e-06	-1.02205e-10	-1.15505	4.60505e-05	-1.02205e-10	-0.813868
66616737	chr5:66616737:G:C	4.70696e-07	-1.25413	-7.12552e-10	7.98927e-07	-1.52372	-7.12552e-10	2.28281e-05	-1.51561	-7.12552e-10
66616761	chr5:66616761:T:A	5.38188e-07	-1.02205e-10	-1.12013	1.47056e-06	-1.02205e-10	-0.913589	2.84317e-05	-1.02205e-10	-1.2961
66617212	chr5:66617212:T:C	1.72361e-06	-1.02205e-10	0.0438344	7.58088e-06	-1.02205e-10	0.726397	0.000104981	-1.02205e-10	0.010178
66617244	chr5:66617244:C:G	1.44732e-05	-1.02205e-10	2.17171	3.47629e-06	-1.02205e-10	-0.0532677	0.000226924	-1.02205e-10	0.78101
66617247	chr5:66617247:C:T	9.92374e-07	-0.50824	-7.12552e-10	0.000333705	4.51102	-7.12552e-10	4.05008e-05	-0.942285	-7.12552e-10
66617413	chr5:66617413:T:A	7.24374e-08	-1.50712	-1.6185	4.25002e-07	-0.47865	-1.67624	0.000115599	0.196516	-0.0899986
66617474	chr5:66617474:TA:T	1.20772e-07	-1.11163	-1.50281	2.9158e-07	-0.946797	-1.58488	8.38721e-06	-0.825323	-1.69157
66617564	chr5:66617564:C:T	1.53574e-07	-0.990421	-1.38374	1.51797e-07	-1.51421	-1.67024	0.0062243	3.2826	0.810008
66617748	chr5:66617748:C:T	8.74289e-08	-1.3434	-1.59411	2.65288e-07	-1.01051	-1.61566	8.73986e-06	-0.78452	-1.69119
66617999	chr5:66617999:C:T	5.15953e-07	-1.02205e-10	-1.16233	3.28413e-06	-1.02205e-10	-0.11013	0.000412888	-1.02205e-10	1.37957
66618060	chr5:66618060:A:G	1.43954e-07	-0.964626	-1.47422	1.32964e-06	0.209758	-1.22408	8.57537e-05	0.64684	-0.838966
66618459	chr5:66618459:G:A	2.07502e-07	-1.38405	-0.689143	7.88314e-07	-0.0852719	-1.45182	2.80383e-05	0.378911	-1.68895
66618668	chr5:66618668:G:GTTTA	9.93854e-08	-1.13243	-1.6769	1.9758e-07	-1.51833	-1.40251	0.231029	4.16332	3.54337
66619020	chr5:66619020:C:T	3.07464e-07	-1.02205e-10	-1.67998	6.82145e-07	-1.02205e-10	-1.68175	1.99516e-05	-1.02205e-10	-1.6503
66619112	chr5:66619112:T:G	2.60764e-07	-1.23588	-0.608845	0.000212054	4.41789	-0.360283	6.2477e-06	-1.46745	-1.34394
66619259	chr5:66619259:G:T	1.12995e-07	-1.34889	-1.33211	5.1204e-07	-1.01858	-0.950006	2.49673e-05	-0.813629	-0.612412
66619928	chr5:66619928:A:G	9.80075e-08	-1.28432	-1.53898	3.05308e-07	-0.919007	-1.56666	9.65051e-06	-0.687119	-1.68948
66619966	chr5:66619966:G:A	1.3938e-07	-1.46817	-1.00297	6.89607e-07	-0.650018	-1.02085	2.91242e-05	0.418258	-1.69029
66620293	chr5:66620293:A:G	3.04746e-07	-1.02205e-10	-1.68886	6.95642e-07	-1.02205e-10	-1.66215	2.13485e-05	-1.02205e-10	-1.58262
66620516	chr5:66620516:A:T	9.99617e-08	-1.28025	-1.5233	3.11443e-07	-0.912658	-1.55311	9.7388e-06	-0.680331	-1.68716
66620551	chr5:66620551:A:G	2.19464e-06	-1.02205e-10	0.285434	2.36729e-06	-1.02205e-10	-0.437487	5.05021e-05	-1.02205e-10	-0.72159
66620555	chr5:66620555:G:A	1.26031e-07	-1.51793	-1.05388	2.58752e-06	0.451737	-0.800271	1.28988e-05	-0.442403	-1.64407
66620956	chr5:66620956:G:A	1.24658e-07	-0.896595	-1.68617	1.91791e-07	-1.51583	-1.43475	0.512709	5.06847	3.43539
66621118	chr5:66621118:G:A	6.46321e-07	-1.02205e-10	-0.937044	4.26819e-06	-1.02205e-10	0.151958	0.000356238	-1.02205e-10	1.23199
66621150	chr5:66621150:C:T	1.53462e-07	-1.4355	-0.939382	6.56872e-07	-0.754982	-0.964517	3.44856e-05	0.588845	-1.69191
66621212	chr5:66621212:G:T	3.05177e-07	-1.02205e-10	-1.68745	6.77417e-07	-1.02205e-10	-1.6887	1.9656e-05	-1.02205e-10	-1.66522
66621357	chr5:66621357:T:C	4.6834e-07	-1.09375	-0.165391	9.58884e-07	-0.0145636	-1.32665	2.84945e-05	0.366837	-1.66073
66621602	chr5:66621602:A:T	5.76653e-07	-1.02205e-10	-1.0511	3.55326e-06	-1.02205e-10	-0.0313686	0.000283688	-1.02205e-10	1.00427
66621868	chr5:66621868:G:A	3.04588e-07	-1.02205e-10	-1.68938	7.0674e-07	-1.02205e-10	-1.64633	2.55587e-05	-1.02205e-10	-1.40263
66622130	chr5:66622130:G:A	5.74549e-07	-1.02205e-10	-1.05475	9.08676e-07	-1.02205e-10	-1.395	2.18377e-05	-1.02205e-10	-1.55997
66622479	chr5:66622479:A:T	4.69841e-07	-1.25595	-7.12552e-10	7.98316e-07	-1.52448	-7.12552e-10	2.296e-05	-1.50985	-7.12552e-10
66622503	chr5:66622503:T:G	1.25197e-06	-1.02205e-10	-0.275867	5.04491e-06	-1.02205e-10	0.319146	0.000263848	-1.02205e-10	0.931766
66622808	chr5:66622808:C:A	3.73227e-07	-1.02205e-10	-1.48615	9.84528e-07	-1.02205e-10	-1.31483	3.23145e-05	-1.02205e-10	-1.16809
66622831	chr5:66622831:A:C	1.53326e-07	-1.41705	-0.958723	4.18058e-07	-0.518391	-1.65298	1.0039e-05	-0.898754	-1.43837
66622866	chr5:66622866:A:C	3.68621e-07	-1.49857	-7.12552e-10	8.52098e-07	-1.45929	-7.12552e-10	2.47387e-05	-1.43524	-7.12552e-10
66622908	chr5:66622908:G:A	3.06171e-07	-1.02205e-10	-1.6842	6.93214e-07	-1.02205e-10	-1.66565	2.19896e-05	-1.02205e-10	-1.55304
66623071	chr5:66623071:T:A	4.16949e-07	-1.09331	-0.282063	9.07044e-07	-0.015091	-1.38171	2.80403e-05	0.365246	-1.67521
66623262	chr5:66623262:G:A	4.0218e-07	-1.02205e-10	-1.41144	1.02387e-06	-1.02205e-10	-1.27564	2.02851e-05	-1.02205e-10	-1.63372
66623363	chr5:66623363:C:T	4.00675e-07	-1.02205e-10	-1.41519	7.78073e-07	-1.02205e-10	-1.55017	2.00155e-05	-1.02205e-10	-1.6471
66623471	chr5:66623471:G:A	6.2318e-05	-1.02205e-10	3.63167	5.51288e-06	-1.02205e-10	0.407855	0.000433361	-1.02205e-10	1.42796
66623536	chr5:66623536:C:T	3.04279e-07	-1.02205e-10	-1.6904	7.05841e-07	-1.02205e-10	-1.6476	2.28445e-05	-1.02205e-10	-1.5149
66623577	chr5:66623577:A:G	1.17891e-07	-1.52605	-1.11253	1.73214e-07	-1.49385	-1.55861	1.12007e-05	-1.1479	-1.07973
66623644	chr5:66623644:A:G	3.15735e-07	-1.02205e-10	-1.65344	6.75971e-07	-1.02205e-10	-1.69084	1.92415e-05	-1.02205e-10	-1.68654
66623750	chr5:66623750:A:G	3.29847e-07	-1.02205e-10	-1.60971	8.09389e-07	-1.02205e-10	-1.51071	2.59164e-05	-1.02205e-10	-1.38873
66624061	chr5:66624061:T:C	8.86843e-06	-1.02205e-10	1.68191	1.30182e-05	-1.02205e-10	1.26712	0.00145732	-1.02205e-10	2.64075
66624480	chr5:66624480:A:T	1.18896e-07	-1.47522	-1.15487	6.47458e-06	1.81784	-1.24919	9.46747e-06	-0.712266	-1.68348
66624652	chr5:66624652:A:G	6.34593e-05	-1.02205e-10	3.64981	5.57554e-06	-1.02205e-10	0.419157	0.000439405	-1.02205e-10	1.44182
66624653	chr5:66624653:C:T	3.03847e-07	-1.02205e-10	-1.69182	7.23987e-07	-1.02205e-10	-1.62221	2.38105e-05	-1.02205e-10	-1.47348
66624848	chr5:66624848:G:A	9.56639e-08	-1.32166	-1.52584	2.92168e-07	-0.981008	-1.54865	9.01758e-06	-0.758448	-1.68598
66624962	chr5:66624962:G:A	1.24884e-07	-1.05134	-1.52961	8.58552e-07	0.0693599	-1.5211	8.19113e-05	0.479151	-0.717119
66625028	chr5:66625028:A:G	5.21593e-07	-1.02205e-10	-1.15145	3.05743e-06	-1.02205e-10	-0.181657	0.000235192	-1.02205e-10	0.816797
66625038	chr5:66625038:TA:T	4.29412e-07	-1.16389	-0.182036	8.25943e-07	-0.15669	-1.33377	2.43536e-05	0.211833	-1.66276
66625201	chr5:66625201:T:G	5.12566e-07	-1.02205e-10	-1.16891	3.0812e-06	-1.02205e-10	-0.173913	0.0002438	-1.02205e-10	0.852744
66625364	chr5:66625364:G:A	1.33303e-07	-1.48998	-1.02573	2.09335e-06	0.201935	-0.762403	1.61131e-05	-0.230915	-1.63306
66626156	chr5:66626156:TA:T	1.12281e-07	-1.50673	-1.18061	1.99288e-06	0.338412	-0.948065	1.3827e-05	-0.344226	-1.67276
66626197	chr5:66626197:C:T	1.39048e-07	-1.08471	-1.3888	1.31501e-06	-0.0186329	-1.00675	9.32392e-05	0.361552	-0.469989
66626364	chr5:66626364:A:G	9.92342e-08	-1.5187	-1.29216	1.62843e-06	0.473064	-1.28468	1.24087e-05	-0.448854	-1.67635
66626550	chr5:66626550:G:A	3.29864e-07	-1.02205e-10	-1.60966	8.09437e-07	-1.02205e-10	-1.51065	2.5918e-05	-1.02205e-10	-1.38867
66626926	chr5:66626926:G:A	1.94807e-07	-1.11732	-1.01901	1.84421e-06	-0.0750055	-0.612179	0.000138768	0.288716	0.000481022
66627048	chr5:66627048:CAT:C	1.89514e-07	-1.35483	-0.80904	9.49262e-05	3.83791	-0.584045	5.36574e-06	-1.51223	-1.45134
66627080	chr5:66627080:G:A	3.07313e-07	-1.02205e-10	-1.68047	6.81928e-07	-1.02205e-10	-1.68206	1.99793e-05	-1.02205e-10	-1.64891
66627551	chr5:66627551:G:A	5.2125e-05	-1.02205e-10	3.45306	5.38709e-06	-1.02205e-10	0.384773	0.000417288	-1.02205e-10	1.39017
66627600	chr5:66627600:A:G	3.31452e-07	-0.963398	-0.641459	8.73818e-07	-1.40789	-0.0262237	0.00106715	0.885203	1.44394
66627756	chr5:66627756:G:A	2.15184e-07	-0.912216	-1.12463	4.07482e-07	-1.46704	-0.729955	7.57323e-06	-1.493	-1.12598
66627851	chr5:66627851:T:C	9.57363e-07	-1.02205e-10	-0.544158	2.7866e-06	-1.02205e-10	-0.274411	3.91575e-05	-1.02205e-10	-0.976013
66628236	chr5:66628236:G:A	2.97379e-06	0.589254	-7.12552e-10	1.04738e-05	1.04965	-7.12552e-10	0.000346657	1.20473	-7.12552e-10
66628316	chr5:66628316:G:A	3.22368e-07	-1.02205e-10	-1.63265	7.16658e-07	-1.02205e-10	-1.63239	1.95323e-05	-1.02205e-10	-1.67154
66628516	chr5:66628516:A:T	1.55478e-06	-1.02205e-10	-0.0592522	2.9315e-06	-1.02205e-10	-0.223717	0.000240959	-1.02205e-10	0.841021
66628775	chr5:66628775:T:G	2.77585e-06	-1.49475	2.01512	7.26695e-07	-1.03168	-0.586804	0.00023114	-0.588449	1.38787
66628992	chr5:66628992:A:G	0.00277242	-1.32107	8.74796	1.67557e-05	-1.48133	3.00083	0.00165647	-1.23381	4.00264
66629434	chr5:66629434:T:A	0.00631708	1.03368	7.21674	2.44838e-05	0.643813	1.25496	0.00040648	-0.186293	1.55022
66629620	chr5:66629620:T:C	5.46504e-07	-1.02205e-10	-1.1048	9.67704e-07	-1.02205e-10	-1.33206	2.4397e-05	-1.02205e-10	-1.44915
66629679	chr5:66629679:T:C	6.32591e-07	-1.02205e-10	-0.958516	1.00087e-06	-1.02205e-10	-1.29836	2.58018e-05	-1.02205e-10	-1.39316
66630104	chr5:66630104:C:T	3.90982e-07	-1.02205e-10	-1.43968	7.55046e-07	-1.02205e-10	-1.58021	2.02307e-05	-1.02205e-10	-1.6364
66630127	chr5:66630127:C:T	5.36827e-07	0.281845	-1.40451	1.31088e-05	2.03764	-0.763583	0.000599645	2.02622	-0.273492
66630220	chr5:66630220:A:T	6.50194e-06	1.03699	0.334527	1.54537e-06	0.710226	-1.57419	1.70296e-05	-0.116743	-1.69191
66630269	chr5:66630269:C:T	5.03288e-07	0.216355	-1.40353	1.19816e-05	1.94597	-0.761829	0.000548459	1.93483	-0.271323
66630436	chr5:66630436:C:T	2.83642e-06	0.541958	-7.12552e-10	9.96936e-06	1.00028	-7.12552e-10	0.000328393	1.1506	-7.12552e-10
66630496	chr5:66630496:T:C	3.74518e-07	-1.4827	-7.12552e-10	1.06831e-06	-1.23316	-7.12552e-10	3.06205e-05	-1.22194	-7.12552e-10
66630512	chr5:66630512:AG:A	4.20293e-07	-1.36739	-7.12552e-10	6.87926e-06	0.629279	-7.12552e-10	2.44362e-05	-1.44754	-7.12552e-10
66630677	chr5:66630677:A:G	5.42714e-07	-1.02205e-10	-1.11176	2.44168e-06	-1.02205e-10	-0.406546	0.000117145	-1.02205e-10	0.11981
66630838	chr5:66630838:T:C	5.1626e-07	-1.02205e-10	-1.16173	2.31123e-06	-1.02205e-10	-0.461453	0.000110882	-1.02205e-10	0.0648625
66631235	chr5:66631235:G:A	3.84119e-07	-1.02205e-10	-1.45739	7.20037e-07	-1.02205e-10	-1.62769	1.94452e-05	-1.02205e-10	-1.676
66631319	chr5:66631319:G:C	5.86202e-07	-1.02205e-10	-1.03468	1.51737e-06	-1.02205e-10	-0.882253	5.40654e-05	-1.02205e-10	-0.65341
66631358	chr5:66631358:A:G	5.04606e-07	-1.02205e-10	-1.18456	2.23239e-06	-1.02205e-10	-0.496158	0.000106359	-1.02205e-10	0.0232184
66631571	chr5:66631571:G:A	3.59216e-05	-1.02205e-10	3.08075	2.71263e-06	-1.02205e-10	-0.301315	0.00017535	-1.02205e-10	0.523176
66632013	chr5:66632013:C:G	2.89881e-06	-1.52502	2.08873	6.38541e-07	-1.21438	-0.533427	0.00028979	-0.293527	1.31908
66632217	chr5:66632217:G:A	7.75744e-07	-1.40866	0.654147	2.59509e-07	-1.44334	-1.20486	7.53851e-06	-1.15182	-1.47176
66632745	chr5:66632745:T:C	3.77914e-07	-1.02205e-10	-1.47367	9.88885e-07	-1.02205e-10	-1.31041	3.94551e-05	-1.02205e-10	-0.968441
66632786	chr5:66632786:T:C	5.92597e-07	-1.02383	-7.12552e-10	1.75522e-06	-0.73664	-7.12552e-10	4.47306e-05	-0.842947	-7.12552e-10
66633384	chr5:66633384:G:A	3.96031e-05	-0.80995	3.98827	9.03252e-06	-1.48304	2.38464	0.0277636	0.625104	4.96277
66633417	chr5:66633417:C:T	4.52485e-07	-1.02205e-10	-1.29359	8.54618e-07	-1.02205e-10	-1.45633	2.23646e-05	-1.02205e-10	-1.53613
66633478	chr5:66633478:G:C	5.08843e-07	-1.02205e-10	-1.1762	2.25826e-06	-1.02205e-10	-0.484637	0.000107532	-1.02205e-10	0.034184
66633498	chr5:66633498:A:G	1.13498e-05	-1.29563	3.22425	7.11678e-05	1.37844	1.58737	3.35478e-05	-1.12651	-0.00412422
66634130	chr5:66634130:G:T	9.32915e-07	-1.02205e-10	-0.570026	4.50814e-06	-1.02205e-10	0.206651	5.48378e-05	-1.02205e-10	-0.639226
66634165	chr5:66634165:T:G	5.14258e-06	1.01425	0.122717	1.49198e-06	0.711847	-1.61097	1.66612e-05	-0.143235	-1.68729
66634168	chr5:66634168:TC:T	1.29943e-07	-0.910048	-1.63119	1.72861e-07	-1.38339	-1.67111	2.64226e-05	0.113226	-1.48261
66634334	chr5:66634334:C:T	5.16212e-07	-1.02205e-10	-1.16182	2.25973e-06	-1.02205e-10	-0.483986	0.000106593	-1.02205e-10	0.0254108
66634455	chr5:66634455:A:G	9.52785e-07	-1.02205e-10	-0.548951	2.12703e-06	-1.02205e-10	-0.544508	0.000100343	-1.02205e-10	-0.0350065
66634475	chr5:66634475:A:G	5.7447e-06	-1.02205e-10	1.24769	1.18192e-06	-1.02205e-10	-1.13209	6.19347e-05	-1.02205e-10	-0.517525
66634587	chr5:66634587:A:G	5.08671e-07	-1.02205e-10	-1.17654	2.25709e-06	-1.02205e-10	-0.485155	0.000107466	-1.02205e-10	0.0335645
66634615	chr5:66634615:G:A	4.96837e-07	-1.02205e-10	-1.20008	2.13313e-06	-1.02205e-10	-0.541641	9.95055e-05	-1.02205e-10	-0.0433929
66634727	chr5:66634727:A:G	5.93435e-06	-1.02205e-10	1.28017	1.1995e-06	-1.02205e-10	-1.11733	6.32866e-05	-1.02205e-10	-0.495932
66634903	chr5:66634903:C:T	1.32244e-07	-0.915972	-1.60772	1.70389e-07	-1.387	-1.6819	2.7249e-05	0.102007	-1.4406
66634925	chr5:66634925:C:T	5.3983e-05	-0.101649	3.58973	1.07787e-06	0.363368	-1.58762	5.01089e-06	-1.35023	-1.68176
66635226	chr5:66635226:C:T	3.45232e-07	-1.02205e-10	-1.56412	6.85065e-07	-1.02205e-10	-1.67747	1.91683e-05	-1.02205e-10	-1.69035
66635255	chr5:66635255:T:TTCTA	5.058e-07	-1.02205e-10	-1.1822	2.19226e-06	-1.02205e-10	-0.514302	0.000102797	-1.02205e-10	-0.0108469
66635471	chr5:66635471:T:G	4.93272e-07	-1.02205e-10	-1.20728	2.15154e-06	-1.02205e-10	-0.533049	0.000101534	-1.02205e-10	-0.0232099
66635487	chr5:66635487:A:G	9.42239e-07	-1.02205e-10	-0.560081	4.56369e-06	-1.02205e-10	0.218898	5.53561e-05	-1.02205e-10	-0.629818
66635504	chr5:66635504:A:G	8.72493e-06	-1.26064	2.92624	5.12814e-05	1.27385	1.36425	2.95846e-05	-1.08021	-0.176138
66636089	chr5:66636089:C:A	4.77478e-07	-1.02205e-10	-1.23982	1.44382e-06	-1.02205e-10	-0.931938	6.32164e-05	-1.02205e-10	-0.497042
66636101	chr5:66636101:A:G	4.29253e-07	-0.753125	-0.593168	1.05098e-06	-1.48376	0.234255	0.000778488	0.693351	1.3204
66636207	chr5:66636207:C:T	1.63563e-07	-0.72929	-1.58185	1.84022e-07	-1.30476	-1.68717	3.50682e-05	0.328086	-1.4144
66636328	chr5:66636328:C:T	1.91782e-07	-0.80675	-1.34523	1.7835e-07	-1.33403	-1.68921	2.20959e-05	0.139873	-1.68808
66636329	chr5:66636329:G:A	1.08851e-06	-1.02205e-10	-0.415771	4.41482e-06	-1.02205e-10	0.185735	0.000227114	-1.02205e-10	0.781847
66636515	chr5:66636515:C:A	2.80636e-05	1.1508	1.68309	3.33526e-06	0.780633	-0.875315	2.79102e-05	-0.067243	-1.24737
66637387	chr5:66637387:A:G	1.10693e-06	-1.02205e-10	-0.398991	4.52201e-06	-1.02205e-10	0.209724	0.000229937	-1.02205e-10	0.794201
66637627	chr5:66637627:C:T	3.96664e-07	-1.02205e-10	-1.42525	1.21778e-06	-1.02205e-10	-1.1022	5.3246e-05	-1.02205e-10	-0.668683
66637731	chr5:66637731:G:A	2.56675e-06	-1.02205e-10	0.442055	3.67119e-06	-1.02205e-10	0.00128415	0.000244483	-1.02205e-10	0.85554
66638104	chr5:66638104:T:C	1.01412e-07	-1.17709	-1.61206	2.3304e-06	0.337621	-0.790814	1.59579e-05	-0.863751	-1.0099
66638286	chr5:66638286:G:A	1.77691e-06	-1.02205e-10	0.0742892	2.89901e-06	-1.02205e-10	-0.234865	3.35417e-05	-1.02205e-10	-1.13082
66638392	chr5:66638392:C:T	8.52577e-08	-1.3156	-1.64707	3.17879e-06	1.54602	-1.68875	7.61729e-06	-1.16055	-1.45264
66638564	chr5:66638564:T:C	2.93381e-07	-1.10602	-0.620843	7.00928e-06	1.08923	-0.441225	1.05118e-05	-0.913964	-1.37714
66638646	chr5:66638646:T:C	1.65724e-06	-1.02205e-10	0.00456949	2.7237e-06	-1.02205e-10	-0.29724	3.22058e-05	-1.02205e-10	-1.17146
66638718	chr5:66638718:A:G	7.33436e-05	-0.159303	3.95387	1.1421e-06	0.333004	-1.49937	6.86971e-06	-1.3734	-1.34308
66638833	chr5:66638833:G:A	4.68952e-07	-1.02205e-10	-1.25784	1.48318e-06	-1.02205e-10	-0.905044	6.74252e-05	-1.02205e-10	-0.432586
66639064	chr5:66639064:G:A	0.0114856	-0.971405	9.81967	1.09203e-06	-1.25977	0.0485796	1.58062e-05	-1.52635	-0.356852
66639196	chr5:66639196:T:C	1.30592e-05	-1.02205e-10	2.06891	1.70512e-06	-1.02205e-10	-0.765599	9.08683e-05	-1.02205e-10	-0.134195
66639514	chr5:66639514:T:TC	3.52266e-07	-1.02205e-10	-1.54395	7.10543e-07	-1.02205e-10	-1.64096	1.94373e-05	-1.02205e-10	-1.67641
66639669	chr5:66639669:G:A	6.57788e-07	-0.919457	-7.12552e-10	2.02478e-06	-0.593772	-7.12552e-10	6.06535e-05	-0.538429	-7.12552e-10
66639882	chr5:66639882:A:G	4.48475e-07	-1.02205e-10	-1.30249	1.4913e-06	-1.02205e-10	-0.899584	6.44061e-05	-1.02205e-10	-0.478398
66640078	chr5:66640078:A:G	3.18387e-07	-1.02205e-10	-1.64507	8.45892e-07	-1.02205e-10	-1.4666	2.85342e-05	-1.02205e-10	-1.2925
66640305	chr5:66640305:G:C	8.51288e-08	-1.46464	-1.49954	4.62597e-07	-1.50389	-0.566244	1.59601e-05	-1.22014	-0.653376
66640330	chr5:66640330:C:T	1.2625e-06	-1.02205e-10	-0.267492	2.19456e-06	-1.02205e-10	-0.513249	2.80558e-05	-1.02205e-10	-1.30941
66640497	chr5:66640497:T:A	4.1329e-07	-0.731046	-0.653145	9.6853e-07	-1.47884	0.147628	0.000719459	0.729244	1.20565
66640551	chr5:66640551:G:A	0.0017852	-0.871488	7.85819	3.27102e-07	-1.31866	-1.09806	5.34709e-06	-1.52178	-1.44527
66640850	chr5:66640850:G:T	0.130554	-1.02205e-10	11.279	7.89278e-06	-1.02205e-10	0.766716	4.79962e-05	-1.02205e-10	-0.772483
66641028	chr5:66641028:G:A	1.43001e-05	-1.02205e-10	2.15968	1.80202e-06	-1.02205e-10	-0.710323	9.74226e-05	-1.02205e-10	-0.064547
66641538	chr5:66641538:C:T	0.000819274	-1.50406	7.7119	8.20122e-06	-1.07743	1.88248	0.00075089	-0.574315	2.55197
66641682	chr5:66641682:G:A	9.7684e-07	-1.02205e-10	-0.524017	1.4195e-06	-1.02205e-10	-0.948928	8.26724e-05	-1.02205e-10	-0.22872
66641772	chr5:66641772:TAAC:T	7.21409e-07	-1.02205e-10	-0.827135	1.07368e-06	-1.02205e-10	-1.22814	1.97636e-05	-1.02205e-10	-1.65976
66641844	chr5:66641844:T:A	1.22328e-06	-1.02205e-10	-0.299046	5.07775e-06	-1.02205e-10	0.325636	0.000262351	-1.02205e-10	0.926078
66642076	chr5:66642076:A:G	0.00502306	-0.971932	8.99314	8.116e-07	-1.26703	-0.240948	1.24027e-05	-1.52634	-0.599355
66642321	chr5:66642321:T:G	9.00272e-06	-1.02205e-10	1.69694	1.9545e-06	-1.02205e-10	-0.6291	0.00010331	-1.02205e-10	-0.00587048
66642510	chr5:66642510:G:A	9.71939e-06	-1.02205e-10	1.77354	1.51454e-06	-1.02205e-10	-0.884119	7.83736e-05	-1.02205e-10	-0.282119
66642648	chr5:66642648:T:G	4.00529e-07	-1.41555	-7.12552e-10	8.27074e-07	-1.48909	-7.12552e-10	3.86476e-05	-0.989122	-7.12552e-10
66642774	chr5:66642774:T:C	5.12644e-07	-1.02205e-10	-1.16876	8.77907e-07	-1.02205e-10	-1.42945	2.28639e-05	-1.02205e-10	-1.51405
66642816	chr5:66642816:T:A	2.76599e-07	-0.68756	-1.09821	2.25705e-07	-1.28452	-1.50324	6.95146e-05	0.385798	-0.787868
66643024	chr5:66643024:A:G	1.70176e-07	-0.900376	-1.37113	1.92109e-07	-1.31355	-1.63538	2.4153e-05	-0.346669	-1.11253
66643459	chr5:66643459:T:TA	5.18416e-07	0.150685	-1.30825	1.29354e-05	1.85546	-0.594724	0.000603687	1.83339	-0.073939
66643738	chr5:66643738:A:G	3.25496e-07	-1.02205e-10	-1.62299	9.07786e-07	-1.02205e-10	-1.39598	2.03518e-05	-1.02205e-10	-1.63044
66644083	chr5:66644083:T:G	3.04591e-07	-1.02205e-10	-1.68937	6.96317e-07	-1.02205e-10	-1.66118	2.13616e-05	-1.02205e-10	-1.58201
66644305	chr5:66644305:A:C	8.42466e-07	-1.02205e-10	-0.672007	1.18844e-06	-1.02205e-10	-1.12659	2.03633e-05	-1.02205e-10	-1.62987
66644404	chr5:66644404:G:A	4.96942e-07	-1.02205e-10	-1.19987	1.62181e-06	-1.02205e-10	-0.81569	6.98467e-05	-1.02205e-10	-0.397303
66644576	chr5:66644576:C:T	2.96886e-07	-1.26384	-0.45115	0.0011827	6.50288	-0.726557	2.62115e-05	-1.42656	0.049155
66644738	chr5:66644738:T:A	5.45638e-07	-1.02205e-10	-1.10638	8.88415e-07	-1.02205e-10	-1.41755	2.30967e-05	-1.02205e-10	-1.50391
66644776	chr5:66644776:T:C	1.45433e-06	-0.12604	-7.12552e-10	4.5776e-06	0.221942	-7.12552e-10	2.83572e-05	-1.29873	-7.12552e-10
66644850	chr5:66644850:C:T	0.0177427	-0.417733	9.70088	2.03321e-06	-0.0297929	-0.559826	9.75036e-06	-1.45083	-0.915472
66645116	chr5:66645116:G:A	2.20595e-07	-0.604354	-1.40766	2.49572e-07	-1.22344	-1.4638	4.88142e-05	0.413404	-1.16899
66645150	chr5:66645150:C:A	3.31848e-07	-0.796698	-0.806964	2.04952e-07	-1.25584	-1.62838	1.5773e-05	-0.218619	-1.66669
66645229	chr5:66645229:C:T	8.2116e-07	-1.02205e-10	-0.697623	1.16579e-06	-1.02205e-10	-1.14584	2.02372e-05	-1.02205e-10	-1.63608
66645250	chr5:66645250:C:T	1.18019e-06	-1.02205e-10	-0.334909	4.86382e-06	-1.02205e-10	0.282592	0.000250224	-1.02205e-10	0.878752
66645303	chr5:66645303:G:A	4.52698e-07	-1.02205e-10	-1.29311	8.54899e-07	-1.02205e-10	-1.45601	2.23701e-05	-1.02205e-10	-1.53588
66645557	chr5:66645557:G:A	3.10216e-07	-1.02205e-10	-1.67107	7.94717e-07	-1.02205e-10	-1.529	2.62094e-05	-1.02205e-10	-1.37749
66645567	chr5:66645567:C:G	3.32536e-07	-1.02205e-10	-1.60159	8.05192e-07	-1.02205e-10	-1.51591	2.78913e-05	-1.02205e-10	-1.31529
66645632	chr5:66645632:C:G	1.18671e-07	-1.4591	-1.17289	1.06507e-06	-1.50754	0.271352	4.51418e-05	-1.19474	0.360947
66645670	chr5:66645670:A:G	1.54723e-06	-1.02205e-10	-0.0641189	2.56325e-06	-1.02205e-10	-0.357959	3.10559e-05	-1.02205e-10	-1.20782
66645740	chr5:66645740:T:C	6.61118e-07	-1.02205e-10	-0.914407	2.22633e-06	-1.02205e-10	-0.498877	0.000108692	-1.02205e-10	0.044911
66645979	chr5:66645979:G:A	1.13712e-06	-1.02205e-10	-0.372088	4.65031e-06	-1.02205e-10	0.237701	0.000240602	-1.02205e-10	0.83954
66646028	chr5:66646028:A:C	3.22156e-07	-1.02205e-10	-1.63331	8.40884e-07	-1.02205e-10	-1.47253	2.77838e-05	-1.02205e-10	-1.31915
66646254	chr5:66646254:AT:A	4.8237e-05	-1.37944	4.75498	1.02077e-06	-1.46047	0.181791	5.16803e-05	-1.17585	0.47732
66646533	chr5:66646533:A:G	2.56095e-07	-1.20287	-0.659922	8.63689e-06	1.3399	-0.483086	9.14695e-06	-1.03154	-1.39864
66646544	chr5:66646544:A:G	5.28824e-07	0.508139	-1.64582	3.69904e-06	1.402	-1.39316	1.1715e-05	-1.01541	-1.16733
66647066	chr5:66647066:A:G	6.13113e-07	-1.02205e-10	-0.989791	9.3444e-07	-1.02205e-10	-1.36704	1.92319e-05	-1.02205e-10	-1.68704
66647194	chr5:66647194:A:G	3.90498e-06	-1.02205e-10	0.861667	1.09434e-06	-1.02205e-10	-1.20908	3.78359e-05	-1.02205e-10	-1.01035
66647393	chr5:66647393:C:T	9.18941e-05	-1.50581	5.52586	2.64618e-06	-1.06194	0.735821	0.000652824	-0.585464	2.42317
66647435	chr5:66647435:G:A	8.62801e-06	-1.02205e-10	1.65443	1.4872e-06	-1.02205e-10	-0.902339	7.58224e-05	-1.02205e-10	-0.315212
66647772	chr5:66647772:A:G	1.0376e-07	-1.24267	-1.52359	4.22502e-07	-0.598612	-1.56218	2.43117e-05	-0.663538	-0.789109
66647869	chr5:66647869:G:C	4.58271e-05	-0.847214	4.17151	1.87641e-07	-1.33113	-1.64133	4.84946e-06	-1.51779	-1.54694
66647958	chr5:66647958:T:G	4.28867e-07	-1.34719	-7.12552e-10	1.03334e-06	-1.26644	-7.12552e-10	2.32279e-05	-1.49825	-7.12552e-10
66648132	chr5:66648132:C:T	4.23793e-07	-1.02205e-10	-1.35909	8.09468e-07	-1.02205e-10	-1.51061	2.13095e-05	-1.02205e-10	-1.58445
66648182	chr5:66648182:A:G	4.29799e-07	-1.34502	-7.12552e-10	7.98987e-07	-1.52364	-7.12552e-10	2.85852e-05	-1.29072	-7.12552e-10
66648380	chr5:66648380:C:T	3.61621e-07	-1.02205e-10	-1.51774	1.10666e-06	-1.02205e-10	-1.19789	4.30572e-05	-1.02205e-10	-0.881076
66648761	chr5:66648761:A:G	1.19247e-05	-1.02205e-10	1.97803	4.2517e-06	-1.02205e-10	0.148087	6.92416e-05	-1.02205e-10	-0.406004
66648772	chr5:66648772:A:C	3.50714e-07	-0.394078	-1.15429	5.62141e-07	-1.42396	-0.451273	0.000224598	-0.0596715	0.830378
66648795	chr5:66648795:G:A	1.30715e-07	-1.09104	-1.44427	3.19278e-06	1.0705	-1.20884	8.02412e-06	-0.88759	-1.67356
66649512	chr5:66649512:G:A	5.67085e-07	-1.02205e-10	-1.06783	8.86385e-07	-1.02205e-10	-1.41984	1.91468e-05	-1.02205e-10	-1.69147
66649733	chr5:66649733:A:G	1.17288e-06	-1.02205e-10	-0.341124	4.8648e-06	-1.02205e-10	0.282792	0.000250025	-1.02205e-10	0.877954
66649770	chr5:66649770:GCACTCC:G	4.53162e-07	-1.02205e-10	-1.29209	7.44616e-07	-1.02205e-10	-1.59412	1.96553e-05	-1.02205e-10	-1.66526
66649837	chr5:66649837:G:T	4.95023e-07	-1.02205e-10	-1.20374	1.60025e-06	-1.02205e-10	-0.829074	7.4369e-05	-1.02205e-10	-0.334566
66649924	chr5:66649924:A:G	1.16993e-07	-1.41992	-1.22631	2.76837e-06	0.90912	-1.19009	4.64579e-06	-1.47635	-1.63129
66650386	chr5:66650386:C:T	3.48134e-07	-1.02205e-10	-1.55575	6.75474e-07	-1.02205e-10	-1.69157	1.95807e-05	-1.02205e-10	-1.66906
66650432	chr5:66650432:C:T	0.000193145	-0.107806	4.87066	1.17779e-06	0.360698	-1.49629	4.94582e-06	-1.35323	-1.69184
66650588	chr5:66650588:A:C	9.79627e-08	-1.14914	-1.67461	3.27933e-07	-1.42119	-0.99299	5.25826e-05	-0.900035	0.218815
66650800	chr5:66650800:G:A	0.000204668	-1.39876	6.21957	5.3837e-06	-0.775641	1.15978	0.00059124	-1.10392	2.84254
66650990	chr5:66650990:C:G	7.21369e-07	-0.827189	-7.12552e-10	1.39113e-06	-0.969114	-7.12552e-10	8.14533e-05	-0.243576	-7.12552e-10
66651036	chr5:66651036:G:C	1.07303e-07	-1.04228	-1.6904	3.60346e-07	-1.36082	-0.959106	6.5829e-05	-0.765035	0.30849
66651251	chr5:66651251:AAATG:A	3.10126e-07	-1.02205e-10	-1.67136	7.94067e-07	-1.02205e-10	-1.52982	2.61799e-05	-1.02205e-10	-1.37861
66651344	chr5:66651344:G:A	1.47093e-07	-1.40474	-1.01253	3.30641e-06	0.840971	-0.944342	5.20422e-06	-1.46611	-1.52802
66651586	chr5:66651586:A:T	1.03195e-06	-1.02205e-10	-0.469134	1.74695e-06	-1.02205e-10	-0.741363	2.50233e-05	-1.02205e-10	-1.4238
66652112	chr5:66652112:C:T	1.24828e-07	-1.20917	-1.37223	4.63072e-06	0.265674	-0.0321943	3.58891e-05	-0.905008	-0.158162
66652362	chr5:66652362:A:T	1.85378e-06	-1.4298	1.54645	6.95278e-07	-0.880199	-0.782478	0.000104157	-0.988862	0.991151
66652385	chr5:66652385:G:A	2.03093e-07	-0.425311	-1.66937	3.48575e-07	-1.13155	-1.22159	4.982e-05	0.715529	-1.45072
66652527	chr5:66652527:G:T	0.000196632	-1.44831	6.22906	4.73842e-06	-0.906288	1.16276	0.000657977	-0.999434	2.845
66652586	chr5:66652586:A:G	1.1848e-05	-1.02205e-10	1.97158	4.23989e-06	-1.02205e-10	0.145304	6.89263e-05	-1.02205e-10	-0.410568
66652843	chr5:66652843:T:A	6.16559e-07	-1.02205e-10	-0.984186	9.37736e-07	-1.02205e-10	-1.36352	1.92406e-05	-1.02205e-10	-1.68658
66652862	chr5:66652862:G:A	2.97575e-06	-1.02205e-10	0.58991	4.12478e-06	-1.02205e-10	0.117779	0.000282261	-1.02205e-10	0.999227
66652900	chr5:66652900:C:T	3.09745e-07	-1.02205e-10	-1.67259	6.76681e-07	-1.02205e-10	-1.68979	2.01565e-05	-1.02205e-10	-1.64008
66653232	chr5:66653232:C:G	1.66481e-06	-1.51268	1.5218	5.347e-07	-1.11649	-0.80879	0.000182423	-0.46413	1.02685
66653461	chr5:66653461:C:G	4.63937e-07	-1.02205e-10	-1.26859	8.72443e-07	-1.02205e-10	-1.43569	2.27223e-05	-1.02205e-10	-1.52026
66653594	chr5:66653594:A:G	1.27335e-05	-1.02205e-10	2.04365	4.45395e-06	-1.02205e-10	0.194558	7.18325e-05	-1.02205e-10	-0.369269
66653933	chr5:66653933:A:G	3.0405e-07	-1.02205e-10	-1.69115	7.16368e-07	-1.02205e-10	-1.63279	2.20265e-05	-1.02205e-10	-1.55136
66654197	chr5:66654197:G:A	4.94663e-07	-1.02205e-10	-1.20446	2.16691e-06	-1.02205e-10	-0.52593	0.000104445	-1.02205e-10	0.005057
66654320	chr5:66654320:G:A	9.95625e-08	-1.1798	-1.62776	1.67787e-06	-0.542729	-0.238979	0.000336598	-0.52875	1.70403
66654329	chr5:66654329:A:G	4.82241e-07	-1.02205e-10	-1.2299	1.23122e-06	-1.02205e-10	-1.09122	1.97779e-05	-1.02205e-10	-1.65904
66654412	chr5:66654412:TC:T	3.64047e-07	-1.02205e-10	-1.51106	7.08376e-07	-1.02205e-10	-1.64401	1.94236e-05	-1.02205e-10	-1.67712
66654617	chr5:66654617:A:C	1.81103e-07	-0.739398	-1.46988	2.1457e-07	-1.31723	-1.52112	3.95589e-05	-0.0898892	-0.875925
66654682	chr5:66654682:AC:A	3.51993e-07	-1.15981	-0.384921	1.07108e-05	1.24959	-0.177569	1.13712e-05	-0.971404	-1.24112
66654709	chr5:66654709:G:A	3.23149e-07	-1.02205e-10	-1.63023	8.75893e-07	-1.02205e-10	-1.43174	2.98284e-05	-1.02205e-10	-1.24815
66655230	chr5:66655230:T:C	6.30267e-07	-1.02205e-10	-0.962197	9.50495e-07	-1.02205e-10	-1.35	1.928e-05	-1.02205e-10	-1.68454
66655432	chr5:66655432:A:G	1.57938e-07	-0.807799	-1.53834	2.00109e-07	-1.21987	-1.68825	3.3355e-05	0.242393	-1.37879
66655550	chr5:66655550:G:T	8.26616e-08	-1.32657	-1.66701	3.42759e-06	1.61588	-1.68325	8.76397e-06	-1.17691	-1.29605
66656307	chr5:66656307:C:T	9.9043e-08	-1.14512	-1.66767	1.31361e-06	-0.598785	-0.427669	0.000271273	-0.469771	1.42929
66656423	chr5:66656423:A:G	0.0016914	-0.746383	7.67911	2.62949e-07	-1.31989	-1.31514	4.9489e-06	-1.49337	-1.55107
66656468	chr5:66656468:T:C	9.49298e-06	-1.02205e-10	1.74997	3.66601e-06	-1.02205e-10	-0.000130034	6.08378e-05	-1.02205e-10	-0.535394
66656498	chr5:66656498:C:T	9.49188e-08	-1.18367	-1.67165	1.35963e-06	-0.536624	-0.4554	0.000242603	-0.534771	1.38259
66656516	chr5:66656516:T:C	1.41925e-05	-1.02205e-10	2.15213	2.01725e-06	-1.02205e-10	-0.597499	0.000111434	-1.02205e-10	0.0698261
66656857	chr5:66656857:A:G	1.03167e-07	-1.1443	-1.62769	1.64188e-06	-0.600111	-0.203282	0.00038113	-0.469627	1.76916
66656929	chr5:66656929:T:C	7.0663e-07	-1.02205e-10	-0.847833	2.09188e-06	-1.02205e-10	-0.561171	6.77551e-05	-1.02205e-10	-0.427706
66657190	chr5:66657190:C:T	1.01509e-07	-1.13027	-1.65793	1.37597e-06	-0.62227	-0.357806	0.000309371	-0.445568	1.5365
66657211	chr5:66657211:G:A	1.93309e-06	-1.02205e-10	0.158534	4.22905e-06	-1.02205e-10	0.142744	4.72686e-05	-1.02205e-10	-0.787759
66657725	chr5:66657725:C:T	9.99172e-08	-1.14618	-1.65781	1.41017e-06	-0.598034	-0.357492	0.000301805	-0.471293	1.53747
66657942	chr5:66657942:T:C	3.93138e-07	-1.02205e-10	-1.43418	1.27047e-06	-1.02205e-10	-1.05985	5.13635e-05	-1.02205e-10	-0.704677
66657992	chr5:66657992:A:G	1.06676e-07	-1.28278	-1.45577	3.01959e-06	1.45253	-1.64665	7.0047e-06	-1.11224	-1.58478
66658088	chr5:66658088:C:T	1.01715e-07	-1.13139	-1.65478	1.37334e-06	-0.622593	-0.359396	0.000287153	-0.447656	1.46407
66658934	chr5:66658934:G:A	4.62081e-07	-0.500433	-0.772168	8.68814e-07	-1.41078	-0.029081	0.000829895	1.10743	0.970265
66659023	chr5:66659023:A:G	1.38272e-06	-1.02205e-10	-0.17653	2.2609e-06	-1.02205e-10	-0.483471	2.90071e-05	-1.02205e-10	-1.27606
66659430	chr5:66659430:G:A	9.95306e-08	-1.14575	-1.66213	1.37165e-06	-0.598303	-0.384912	0.000289255	-0.470461	1.49416
66659449	chr5:66659449:T:C	6.5895e-07	-0.917693	-7.12552e-10	9.15243e-07	-1.3878	-7.12552e-10	3.4145e-05	-1.11299	-7.12552e-10
66659581	chr5:66659581:A:T	4.41496e-07	-1.02205e-10	-1.31817	8.41181e-07	-1.02205e-10	-1.47218	2.20551e-05	-1.02205e-10	-1.55006
66659682	chr5:66659682:A:G	5.00527e-07	-1.02205e-10	-1.19268	2.17017e-06	-1.02205e-10	-0.524426	0.000100966	-1.02205e-10	-0.02882
66659950	chr5:66659950:TGTG:T	2.11541e-07	-1.08765	-0.966271	1.64207e-07	-1.41461	-1.69125	4.33856e-06	-1.48422	-1.69184
66660247	chr5:66660247:G:C	7.779e-06	-1.02205e-10	1.55084	3.16231e-06	-1.02205e-10	-0.147931	5.35809e-05	-1.02205e-10	-0.662412
66660414	chr5:66660414:G:A	0.000992883	-0.850747	7.25077	2.64649e-07	-1.26197	-1.36661	4.72451e-06	-1.51301	-1.57784
66660443	chr5:66660443:A:G	1.72342e-07	-0.626185	-1.63268	2.40256e-07	-1.09994	-1.62534	3.07192e-05	0.469058	-1.68778
66660446	chr5:66660446:G:T	5.83574e-07	-1.02205e-10	-1.03917	2.01339e-06	-1.02205e-10	-0.599412	9.0997e-05	-1.02205e-10	-0.132779
66660755	chr5:66660755:G:T	6.32947e-07	-1.02205e-10	-0.957953	9.52122e-07	-1.02205e-10	-1.3483	1.92939e-05	-1.02205e-10	-1.68382
66660785	chr5:66660785:A:G	1.24409e-06	-1.02205e-10	-0.282184	5.2286e-06	-1.02205e-10	0.35491	0.000269964	-1.02205e-10	0.954685
66661187	chr5:66661187:A:T	6.51065e-07	-1.02205e-10	-0.929731	9.70755e-07	-1.02205e-10	-1.32891	1.93541e-05	-1.02205e-10	-1.6807
66661730	chr5:66661730:C:G	0.00561269	-0.143865	8.27606	1.16014e-06	0.00246216	-1.15315	7.04451e-06	-1.34684	-1.34452
66661854	chr5:66661854:A:G	1.02302e-07	-1.28958	-1.49083	3.03668e-06	1.47276	-1.66123	7.12048e-06	-1.12162	-1.55901
66661934	chr5:66661934:G:C	0.000865207	1.35952	4.90286	3.66705e-06	0.975318	-0.975164	2.66865e-05	0.10249	-1.46194
66662651	chr5:66662651:C:T	3.70423e-07	-1.49369	-7.12552e-10	7.97429e-07	-1.5256	-7.12552e-10	2.3109e-05	-1.50338	-7.12552e-10
66662662	chr5:66662662:T:C	1.6083e-07	-0.684759	-1.64323	2.33627e-07	-1.14006	-1.6132	2.80444e-05	0.380362	-1.69018
66662848	chr5:66662848:GTT:G	2.36904e-07	-0.621265	-1.31942	2.1102e-07	-1.24931	-1.60572	3.83733e-05	0.0725431	-1.06879
66663179	chr5:66663179:G:A	1.53459e-06	-1.02205e-10	-0.0723234	1.74632e-06	-1.02205e-10	-0.741725	3.95288e-05	-1.02205e-10	-0.966576
66663184	chr5:66663184:T:C	1.55705e-07	-0.728512	-1.63187	2.24015e-07	-1.16917	-1.62611	2.63197e-05	0.314275	-1.68756
66663376	chr5:66663376:A:G	8.05971e-07	-0.716292	-7.12552e-10	2.52288e-05	1.92875	-7.12552e-10	4.24501e-05	-0.895275	-7.12552e-10
66663513	chr5:66663513:A:G	1.59583e-07	-0.696086	-1.63969	2.30822e-07	-1.14754	-1.61781	2.75879e-05	0.363185	-1.68941
66663514	chr5:66663514:G:A	6.48789e-07	-1.02205e-10	-0.933232	9.68351e-07	-1.02205e-10	-1.33139	1.93456e-05	-1.02205e-10	-1.68114
66663644	chr5:66663644:G:A	1.09061e-07	-1.10905	-1.60738	4.80287e-07	-0.661362	-1.37124	4.46754e-05	-0.423568	-0.420613
66663855	chr5:66663855:G:A	3.03825e-07	-1.02205e-10	-1.69189	6.78424e-07	-1.02205e-10	-1.68722	1.99959e-05	-1.02205e-10	-1.64808
66664173	chr5:66664173:C:T	6.36677e-07	-1.02205e-10	-0.952077	2.2471e-06	-1.02205e-10	-0.489594	0.00010364	-1.02205e-10	-0.00268199
66664454	chr5:66664454:A:G	3.90778e-06	-1.02205e-10	0.862384	7.84785e-06	-1.02205e-10	0.761006	0.000770791	-1.02205e-10	2.00381
66664482	chr5:66664482:A:G	8.51009e-08	-1.28391	-1.68059	7.09636e-07	-0.421717	-1.22052	2.09175e-05	-0.669964	-0.933056
66664502	chr5:66664502:G:A	4.61461e-07	-1.02205e-10	-1.27394	1.67781e-06	-1.02205e-10	-0.781744	4.00977e-05	-1.02205e-10	-0.952286
66664618	chr5:66664618:A:AT	3.28061e-07	-1.02205e-10	-1.61514	9.02778e-07	-1.02205e-10	-1.40151	3.1023e-05	-1.02205e-10	-1.20888
66664639	chr5:66664639:T:G	1.19636e-06	-1.02205e-10	-0.3213	4.99193e-06	-1.02205e-10	0.308591	0.000257675	-1.02205e-10	0.908094
66664732	chr5:66664732:C:A	1.01942e-06	-0.813908	0.332553	1.86377e-07	-1.29534	-1.68388	5.22461e-06	-1.50396	-1.48626
66665053	chr5:66665053:A:G	1.09822e-06	-1.02205e-10	-0.406895	4.50088e-06	-1.02205e-10	0.20504	0.000227999	-1.02205e-10	0.785737
66665153	chr5:66665153:G:A	8.88089e-08	-1.28783	-1.63402	6.72243e-07	-0.392786	-1.30358	4.0639e-05	-0.650015	-0.288862
66665217	chr5:66665217:ATTGT:A	1.82229e-07	-1.17825	-1.02483	6.04254e-06	1.30619	-0.806597	8.12398e-06	-0.996108	-1.55268
66665254	chr5:66665254:A:G	3.9034e-07	-1.02205e-10	-1.44132	1.30684e-06	-1.02205e-10	-1.03162	3.18986e-05	-1.02205e-10	-1.18104
66665325	chr5:66665325:CTA:C	8.9683e-07	-0.609474	-7.12552e-10	9.32551e-07	-1.36906	-7.12552e-10	6.81589e-05	-0.421763	-7.12552e-10
66665377	chr5:66665377:G:T	1.77034e-05	-0.317527	2.6907	6.915e-07	-0.146316	-1.52181	6.16646e-06	-1.39446	-1.43002
66665489	chr5:66665489:A:G	1.9625e-06	-1.49625	1.66988	5.93723e-07	-1.03944	-0.781135	0.000160842	-0.578449	1.01526
66665673	chr5:66665673:G:A	3.2735e-07	-1.02205e-10	-1.61731	8.68437e-07	-1.02205e-10	-1.44029	1.93492e-05	-1.02205e-10	-1.68095
66665905	chr5:66665905:T:C	1.47757e-07	-0.855413	-1.55735	2.34572e-07	-1.3407	-1.40852	4.62488e-05	-0.161355	-0.648214
66665936	chr5:66665936:C:A	1.50269e-07	-0.845965	-1.54995	2.32142e-07	-1.34012	-1.41952	4.62522e-05	-0.140788	-0.668709
66665974	chr5:66665974:C:T	1.63013e-06	-1.51002	1.4981	5.24685e-07	-1.10305	-0.841143	0.00016534	-0.485445	0.949844
66666745	chr5:66666745:A:C	4.68079e-07	-1.02205e-10	-1.2597	7.85793e-07	-1.02205e-10	-1.54029	1.93531e-05	-1.02205e-10	-1.68076
66666983	chr5:66666983:C:T	9.48519e-06	-1.02205e-10	1.74915	3.65231e-06	-1.02205e-10	-0.00387307	6.07254e-05	-1.02205e-10	-0.537244
66667084	chr5:66667084:G:A	1.06382e-06	-1.02205e-10	-0.43872	4.66766e-06	-1.02205e-10	0.241425	0.000235878	-1.02205e-10	0.81971
66667320	chr5:66667320:A:C	1.35953e-05	-0.612401	2.72154	2.03353e-07	-1.38113	-1.51092	4.52655e-06	-1.44717	-1.68648
66667593	chr5:66667593:G:A	5.44118e-05	-0.604977	4.10097	2.69609e-07	-1.37825	-1.23176	5.00703e-06	-1.44364	-1.58912
66667635	chr5:66667635:A:G	4.08429e-07	-1.39602	-7.12552e-10	9.81051e-07	-1.31836	-7.12552e-10	2.26007e-05	-1.52562	-7.12552e-10
66667681	chr5:66667681:C:T	5.64802e-07	-1.45483	0.382966	5.26941e-07	-0.868419	-1.07148	2.04295e-05	-0.865299	-0.761329
66667734	chr5:66667734:C:T	1.14121e-05	-1.02205e-10	1.93409	4.14462e-06	-1.02205e-10	0.122578	6.77835e-05	-1.02205e-10	-0.427287
66668277	chr5:66668277:C:T	6.83716e-06	-1.02205e-10	1.42179	2.95114e-06	-1.02205e-10	-0.217042	5.17117e-05	-1.02205e-10	-0.697921
66668403	chr5:66668403:A:G	2.32267e-06	-1.49186	1.83399	6.3585e-07	-1.02401	-0.728012	0.00016077	-0.621626	1.05799
66668457	chr5:66668457:T:C	3.98132e-06	-1.02205e-10	0.881029	1.49371e-06	-1.02205e-10	-0.897972	7.00676e-05	-1.02205e-10	-0.394145
66668955	chr5:66668955:T:C	2.28717e-07	-0.736133	-1.23972	2.08282e-07	-1.21208	-1.65602	3.27507e-05	0.0288827	-1.18356
66669683	chr5:66669683:A:G	8.83309e-08	-1.26263	-1.66462	9.30349e-07	-0.453563	-0.917865	2.39976e-05	-0.657029	-0.808622
66670206	chr5:66670206:C:T	3.07006e-07	-1.02205e-10	-1.68147	7.87e-07	-1.02205e-10	-1.53876	2.96014e-05	-1.02205e-10	-1.25578
66670441	chr5:66670441:C:T	3.66148e-07	-1.02205e-10	-1.5053	7.11523e-07	-1.02205e-10	-1.63958	1.94897e-05	-1.02205e-10	-1.67372
66670449	chr5:66670449:A:G	6.67369e-08	-1.52508	-1.6825	0.00930868	9.48335	-1.64388	9.41721e-06	-1.44289	-0.958181
66670630	chr5:66670630:A:T	3.27159e-07	-0.648578	-0.969317	2.41856e-07	-1.15502	-1.56363	6.94981e-05	0.176312	-0.578618
66670669	chr5:66670669:A:G	2.18239e-06	-1.02205e-10	0.279835	3.15433e-06	-1.02205e-10	-0.150457	0.000193155	-1.02205e-10	0.619887
66670785	chr5:66670785:A:G	6.62579e-08	-1.52585	-1.68893	0.0103755	9.57149	-1.62352	1.00775e-05	-1.45033	-0.882968
66671227	chr5:66671227:C:T	8.84853e-07	-1.50614	0.883221	3.70384e-07	-1.08311	-1.20934	6.73316e-05	-0.536399	0.102423
66671586	chr5:66671586:T:TG	0.0144255	-0.83566	9.91183	2.71267e-07	-1.27477	-1.32912	6.22368e-06	-1.50555	-1.30969
66671587	chr5:66671587:A:C	0.0129851	-0.839703	9.81068	2.6719e-07	-1.27228	-1.34675	6.10804e-06	-1.50624	-1.32776
66671932	chr5:66671932:A:G	2.84461e-07	-0.729403	-1.02834	2.24569e-07	-1.20544	-1.58736	5.77453e-05	0.0632073	-0.65077
66671971	chr5:66671971:A:G	3.1021e-07	-1.02205e-10	-1.67109	9.17964e-07	-1.02205e-10	-1.38483	3.71345e-05	-1.02205e-10	-1.02906
66672048	chr5:66672048:T:G	1.01981e-06	-1.02205e-10	-0.480969	1.69741e-06	-1.02205e-10	-0.770129	4.05322e-05	-1.02205e-10	-0.941509
66672287	chr5:66672287:C:A	2.35022e-06	-1.02205e-10	0.353925	1.10526e-06	-1.02205e-10	-1.19916	2.13537e-05	-1.02205e-10	-1.58238
66672344	chr5:66672344:C:A	4.98635e-05	-1.50249	4.9112	1.04443e-06	-1.04543	-0.210326	9.00503e-05	-0.647501	0.504263
66672500	chr5:66672500:C:T	4.13531e-05	-1.49741	4.71898	9.75565e-07	-1.02279	-0.301184	7.86196e-05	-0.674545	0.39556
66672651	chr5:66672651:C:T	3.07679e-07	-1.02205e-10	-1.67928	7.4295e-07	-1.02205e-10	-1.59636	2.28278e-05	-1.02205e-10	-1.51563
66672882	chr5:66672882:T:C	3.65914e-07	-1.50594	-7.12552e-10	8.25764e-07	-1.49068	-7.12552e-10	2.40823e-05	-1.46213	-7.12552e-10
66672884	chr5:66672884:G:A	1.02103e-06	-1.02205e-10	-0.479771	1.69932e-06	-1.02205e-10	-0.769005	4.0575e-05	-1.02205e-10	-0.940452
66672949	chr5:66672949:C:T	3.44164e-07	-1.02205e-10	-1.56722	6.94833e-07	-1.02205e-10	-1.66332	2.34511e-05	-1.02205e-10	-1.48869
66673040	chr5:66673040:T:C	9.19772e-08	-1.2163	-1.6705	8.38547e-07	-0.55059	-0.924727	2.62337e-05	-0.57859	-0.797971
66673334	chr5:66673334:G:A	2.70391e-07	-0.746001	-1.06247	2.20052e-07	-1.21601	-1.59712	5.35444e-05	0.0357532	-0.698847
66673388	chr5:66673388:G:A	4.81745e-07	0.170822	-1.40175	1.13482e-05	1.87963	-0.749804	0.000466798	1.79395	-0.291656
66673553	chr5:66673553:G:A	1.14394e-07	-1.04227	-1.62642	4.973e-07	-0.82221	-1.17558	3.85152e-05	-0.269158	-0.723396
66673641	chr5:66673641:C:T	1.09966e-06	-1.02205e-10	-0.405587	1.8489e-06	-1.02205e-10	-0.684641	4.53583e-05	-1.02205e-10	-0.829012
66674432	chr5:66674432:G:A	4.6367e-07	-1.02205e-10	-1.26917	1.3407e-06	-1.02205e-10	-1.00604	4.26142e-05	-1.02205e-10	-0.891419
66674841	chr5:66674841:A:G	3.51341e-07	-1.02205e-10	-1.54658	6.88836e-07	-1.02205e-10	-1.67198	2.28889e-05	-1.02205e-10	-1.51295
66674958	chr5:66674958:G:T	1.7647e-06	-1.02205e-10	0.0673974	2.11143e-06	-1.02205e-10	-0.551866	0.000173242	-1.02205e-10	0.511086
66674988	chr5:66674988:G:T	3.03891e-07	-1.02205e-10	-1.69167	7.27647e-07	-1.02205e-10	-1.61717	2.29093e-05	-1.02205e-10	-1.51206
66675042	chr5:66675042:T:C	6.16677e-06	-1.02205e-10	1.31859	5.09129e-06	-1.02205e-10	0.328299	0.000106474	-1.02205e-10	0.0242937
66675080	chr5:66675080:A:T	2.55719e-05	-1.02205e-10	2.74091	7.29657e-06	-1.02205e-10	0.688172	0.000115864	-1.02205e-10	0.108814
66675099	chr5:66675099:C:T	1.14969e-06	-1.02205e-10	-0.361095	1.61211e-06	-1.02205e-10	-0.821692	9.70165e-05	-1.02205e-10	-0.0687245
66675252	chr5:66675252:C:T	3.05766e-07	-1.02205e-10	-1.68552	8.00039e-07	-1.02205e-10	-1.52233	3.03471e-05	-1.02205e-10	-1.23091
66675464	chr5:66675464:G:A	7.05363e-07	-1.02205e-10	-0.849628	3.47764e-06	-1.02205e-10	-0.0528786	0.000171003	-1.02205e-10	0.498076
66675489	chr5:66675489:C:T	4.77285e-07	-1.02205e-10	-1.24023	1.39041e-06	-1.02205e-10	-0.969637	4.42877e-05	-1.02205e-10	-0.852898
66675514	chr5:66675514:CTCAAGTCTCATGTA:C	3.06554e-07	-1.02205e-10	-1.68295	7.90518e-07	-1.02205e-10	-1.5343	2.97268e-05	-1.02205e-10	-1.25156
66675549	chr5:66675549:A:G	2.79155e-05	-1.02205e-10	2.8286	7.79904e-06	-1.02205e-10	0.754768	0.000122719	-1.02205e-10	0.16629
66676463	chr5:66676463:CTT:C	9.01995e-08	-1.25694	-1.64937	7.73212e-07	-0.463719	-1.09272	3.02579e-05	-0.627397	-0.606451
66676565	chr5:66676565:G:C	6.62365e-08	-1.52516	-1.68995	0.0122091	9.75338	-1.64268	5.47872e-06	-1.44871	-1.49402
66676680	chr5:66676680:C:T	8.3021e-07	-1.51442	0.827758	3.46739e-07	-1.12762	-1.23079	6.907e-05	-0.469349	0.0608645
66676733	chr5:66676733:G:A	6.46402e-07	-1.02205e-10	-0.936919	1.81428e-06	-1.02205e-10	-0.703543	2.58192e-05	-1.02205e-10	-1.39249
66676940	chr5:66676940:T:G	8.94456e-08	-1.23179	-1.68292	8.663e-07	-0.505712	-0.937045	3.93879e-05	-0.586518	-0.383629
66677199	chr5:66677199:T:C	6.16357e-06	-1.02205e-10	1.31807	5.09021e-06	-1.02205e-10	0.328087	0.000106449	-1.02205e-10	0.0240576
66677254	chr5:66677254:C:T	6.60247e-08	-1.52633	-1.69198	0.0161503	10.0542	-1.66375	5.6566e-06	-1.46818	-1.4426
66677368	chr5:66677368:C:T	1.33726e-06	-1.02205e-10	-0.20996	1.78337e-06	-1.02205e-10	-0.720729	4.37e-05	-1.02205e-10	-0.866257
66677673	chr5:66677673:T:C	9.73537e-08	-1.16254	-1.66745	2.3425e-06	0.212127	-0.660143	1.60935e-05	-0.774293	-1.0909
66677696	chr5:66677696:G:A	9.02321e-08	-1.21412	-1.69184	2.30528e-06	0.0976849	-0.561715	2.49168e-05	-0.835232	-0.592832
66677885	chr5:66677885:T:C	9.71887e-08	-1.17884	-1.65285	1.77856e-06	0.176377	-0.899807	1.90709e-05	-0.782682	-0.912759
66677925	chr5:66677925:A:G	6.62445e-08	-1.52302	-1.69197	0.0255132	10.5101	-1.66234	5.49655e-06	-1.49324	-1.44624
66678015	chr5:66678015:C:T	6.73396e-07	-1.02205e-10	-0.896007	1.97247e-06	-1.02205e-10	-0.619947	2.65001e-05	-1.02205e-10	-1.36646
66678215	chr5:66678215:C:T	4.59729e-07	0.109301	-1.387	1.07421e-05	1.7922	-0.717264	0.000448066	1.71204	-0.250706
66678783	chr5:66678783:T:C	9.66247e-08	-1.23056	-1.60695	1.37373e-06	0.0631803	-1.04488	1.45518e-05	-0.861962	-1.10393
66678901	chr5:66678901:C:T	5.57227e-06	-1.02205e-10	1.21722	4.72098e-06	-1.02205e-10	0.252783	9.74822e-05	-1.02205e-10	-0.0639357
66678993	chr5:66678993:T:G	0.132914	-0.807601	12.1045	3.74125e-07	-1.27298	-1.00942	6.47656e-06	-1.50012	-1.27529
66679540	chr5:66679540:C:T	1.08187e-06	-1.02205e-10	-0.421893	1.77637e-06	-1.02205e-10	-0.724659	4.22295e-05	-1.02205e-10	-0.900487
66679544	chr5:66679544:T:TGA	3.46991e-07	-1.02205e-10	-1.55904	6.92337e-07	-1.02205e-10	-1.66692	2.32198e-05	-1.02205e-10	-1.4986
66679809	chr5:66679809:C:T	3.06209e-07	-1.02205e-10	-1.68407	7.94215e-07	-1.02205e-10	-1.52963	2.99849e-05	-1.02205e-10	-1.24291
66679830	chr5:66679830:T:C	5.32447e-07	-1.48465	0.353793	2.85867e-07	-0.989091	-1.56237	1.9125e-05	-0.678515	-1.01409
66680380	chr5:66680380:T:G	5.13867e-07	-1.16638	-7.12552e-10	9.58182e-07	-1.34195	-7.12552e-10	7.61849e-05	-0.310443	-7.12552e-10
66680516	chr5:66680516:C:T	4.01118e-07	-1.41408	-7.12552e-10	9.69894e-07	-1.3298	-7.12552e-10	2.84025e-05	-1.29713	-7.12552e-10
66680577	chr5:66680577:A:G	1.62378e-05	-1.02205e-10	2.28675	5.30018e-06	-1.02205e-10	0.368508	8.63791e-05	-1.02205e-10	-0.18486
66680822	chr5:66680822:G:A	3.18175e-07	-1.02205e-10	-1.64574	8.49652e-07	-1.02205e-10	-1.46216	2.87286e-05	-1.02205e-10	-1.28571
66680912	chr5:66680912:T:C	9.52592e-08	-1.18111	-1.67063	1.28119e-06	0.165687	-1.21713	1.03878e-05	-0.803905	-1.49907
66681121	chr5:66681121:T:C	9.06971e-08	-1.24504	-1.65578	1.63917e-06	0.0264272	-0.831469	1.7512e-05	-0.884299	-0.896423
66681314	chr5:66681314:G:A	4.14419e-07	-1.38146	-7.12552e-10	1.01129e-06	-1.28801	-7.12552e-10	2.9708e-05	-1.25219	-7.12552e-10
66681523	chr5:66681523:C:G	0.00202617	-0.653622	7.76694	2.0743e-07	-1.34721	-1.52499	4.47096e-06	-1.45808	-1.68792
66681653	chr5:66681653:T:C	8.03435e-08	-1.52516	-1.49687	0.0341014	10.3773	-1.23939	4.45711e-06	-1.48508	-1.66402
66682184	chr5:66682184:AC:A	6.72349e-08	-1.5261	-1.67405	0.0148713	9.99813	-1.69017	6.55845e-06	-1.46312	-1.29973
66682306	chr5:66682306:T:C	3.46351e-07	-1.02205e-10	-1.56089	6.92908e-07	-1.02205e-10	-1.66609	2.32672e-05	-1.02205e-10	-1.49656
66682556	chr5:66682556:A:G	3.31289e-07	0.0723068	-1.67766	5.29892e-06	1.74022	-1.37196	0.000185282	1.65619	-1.07792
66682562	chr5:66682562:A:G	3.04755e-07	-1.02205e-10	-1.68883	7.06926e-07	-1.02205e-10	-1.64606	2.1603e-05	-1.02205e-10	-1.57078
66682995	chr5:66682995:C:T	3.21961e-07	-1.02205e-10	-1.63391	7.52501e-07	-1.02205e-10	-1.58359	2.35119e-05	-1.02205e-10	-1.4861
66683767	chr5:66683767:A:T	3.09753e-07	-1.02205e-10	-1.67257	7.87831e-07	-1.02205e-10	-1.53771	2.57121e-05	-1.02205e-10	-1.39664
66683940	chr5:66683940:G:A	8.25793e-07	-1.02205e-10	-0.691996	2.40106e-06	-1.02205e-10	-0.423323	3.44318e-05	-1.02205e-10	-1.10462
66684315	chr5:66684315:G:C	3.63936e-07	-0.0891499	-1.42221	8.07163e-06	1.54685	-0.757726	0.000326548	1.43996	-0.294987
66684500	chr5:66684500:T:G	1.42704e-05	-1.02205e-10	2.1576	4.70855e-06	-1.02205e-10	0.250146	7.58556e-05	-1.02205e-10	-0.314774
66684535	chr5:66684535:G:A	9.099e-06	-1.02205e-10	1.70758	3.44415e-06	-1.02205e-10	-0.062557	5.79402e-05	-1.02205e-10	-0.584195
66684549	chr5:66684549:G:A	3.62043e-07	-1.51658	-7.12552e-10	7.96857e-07	-1.52631	-7.12552e-10	2.2592e-05	-1.52601	-7.12552e-10
66684708	chr5:66684708:A:G	2.21607e-06	-0.525213	0.820364	2.37024e-07	-1.39606	-1.34277	7.24784e-06	-1.41965	-1.24325
66684969	chr5:66684969:A:G	8.11388e-07	-1.02205e-10	-0.709594	3.43349e-06	-1.02205e-10	-0.0656548	0.00014578	-1.02205e-10	0.338491
66685119	chr5:66685119:A:T	1.60578e-07	-0.89748	-1.43208	1.87335e-07	-1.30891	-1.66518	1.67641e-05	-0.200907	-1.62346
66685312	chr5:66685312:ACCCCAAAAAC:A	6.18217e-07	-1.02205e-10	-0.981501	1.60531e-06	-1.02205e-10	-0.825916	2.31033e-05	-1.02205e-10	-1.50363
66685355	chr5:66685355:C:T	3.09594e-07	-1.02205e-10	-1.67308	7.89048e-07	-1.02205e-10	-1.53616	2.52368e-05	-1.02205e-10	-1.4153
66685925	chr5:66685925:G:A	9.03976e-06	-1.02205e-10	1.70105	3.43596e-06	-1.02205e-10	-0.0649353	5.77211e-05	-1.02205e-10	-0.587982
66685940	chr5:66685940:G:C	0.242802	-0.634508	12.5339	2.68766e-07	-1.34964	-1.26351	5.11172e-06	-1.45159	-1.56048
66686353	chr5:66686353:A:G	2.19066e-06	-0.558059	0.841679	2.38022e-07	-1.38419	-1.35043	7.10284e-06	-1.43129	-1.25182
66686934	chr5:66686934:T:A	9.39886e-08	-1.5169	-1.34826	0.0683339	10.8536	-1.02064	4.25007e-06	-1.50715	-1.68951
66686958	chr5:66686958:T:C	5.01098e-06	-0.509608	1.62066	1.92514e-07	-1.40152	-1.5453	5.80475e-06	-1.41436	-1.47057
66687105	chr5:66687105:T:C	3.99207e-07	-0.0547109	-1.36415	9.39476e-06	1.5931	-0.652184	0.000388993	1.48775	-0.167794
66687777	chr5:66687777:A:G	3.28693e-07	-1.02205e-10	-1.61322	6.86442e-07	-1.02205e-10	-1.67547	2.13069e-05	-1.02205e-10	-1.58457
66687815	chr5:66687815:G:C	3.50428e-07	-1.02205e-10	-1.54918	6.89238e-07	-1.02205e-10	-1.6714	2.2885e-05	-1.02205e-10	-1.51312
66688002	chr5:66688002:C:T	1.12393e-07	-1.52212	-1.16422	1.44984e-06	0.0678481	-0.995628	4.59936e-06	-1.52317	-1.59452
66688090	chr5:66688090:T:G	4.06489e-07	-1.40078	-7.12552e-10	7.97023e-07	-1.5261	-7.12552e-10	2.263e-05	-1.52433	-7.12552e-10
66688392	chr5:66688392:A:G	2.04823e-07	-0.953983	-1.13221	1.86392e-07	-1.34172	-1.63741	3.46181e-05	-0.252313	-0.846917
66688405	chr5:66688405:A:G	5.63572e-07	-1.02205e-10	-1.07405	9.68792e-07	-1.02205e-10	-1.33094	2.87884e-05	-1.02205e-10	-1.28363
66689418	chr5:66689418:A:T	5.91834e-06	-1.02205e-10	1.27747	8.20503e-06	-1.02205e-10	0.805514	0.000681909	-1.02205e-10	1.88129
66689520	chr5:66689520:C:T	0.225421	-0.486456	12.3116	2.43975e-07	-1.40805	-1.30187	5.26311e-06	-1.40394	-1.57895
66689545	chr5:66689545:C:T	0.178596	-0.531319	12.1236	2.40189e-07	-1.39236	-1.3332	5.08534e-06	-1.41912	-1.59813
66689782	chr5:66689782:C:T	2.28708e-05	-1.02205e-10	2.62928	8.56637e-06	-1.02205e-10	0.848611	0.00103009	-1.02205e-10	2.2938
66689862	chr5:66689862:A:G	3.0931e-07	-1.02205e-10	-1.674	7.86885e-07	-1.02205e-10	-1.53891	2.51455e-05	-1.02205e-10	-1.41893
66690088	chr5:66690088:G:A	3.41431e-07	-0.164799	-1.41039	7.02805e-06	1.40346	-0.752781	0.000284677	1.30861	-0.300867
66690213	chr5:66690213:G:A	9.66147e-07	-1.02205e-10	-0.535025	1.70323e-06	-1.02205e-10	-0.766709	4.10342e-05	-1.02205e-10	-0.929199
66690301	chr5:66690301:G:A	3.09859e-07	-1.02205e-10	-1.67222	7.91909e-07	-1.02205e-10	-1.53254	2.59216e-05	-1.02205e-10	-1.38853
66690478	chr5:66690478:C:T	9.91776e-07	-1.02205e-10	-0.508843	3.09732e-06	-1.02205e-10	-0.168697	3.1394e-05	-1.02205e-10	-1.19699
66690529	chr5:66690529:C:T	9.98852e-08	-1.51655	-1.28777	0.0767075	10.8883	-0.939743	4.23758e-06	-1.50762	-1.692
66691057	chr5:66691057:T:C	1.06541e-06	0.548966	-0.986186	5.27943e-05	4.21497	-1.5478	1.05842e-05	-0.611824	-1.67242
66691528	chr5:66691528:G:C	1.07611e-06	-1.02205e-10	-0.427229	3.40352e-06	-1.02205e-10	-0.074424	3.31497e-05	-1.02205e-10	-1.14257
66691615	chr5:66691615:G:A	1.07527e-07	-1.50945	-1.22115	0.106108	11.1205	-0.847525	4.2192e-06	-1.51439	-1.68956
66691734	chr5:66691734:G:A	6.65002e-08	-1.52108	-1.69006	0.0300337	10.6854	-1.67453	5.7003e-06	-1.49935	-1.40374
66691775	chr5:66691775:C:G	6.62666e-08	-1.52533	-1.68932	0.0226052	10.4031	-1.67639	5.83423e-06	-1.4843	-1.39557
66692014	chr5:66692014:G:A	3.88406e-07	-1.44629	-7.12552e-10	9.15729e-07	-1.38727	-7.12552e-10	2.61388e-05	-1.38018	-7.12552e-10
66692145	chr5:66692145:A:G	1.07012e-06	0.628077	-1.06089	6.25282e-05	4.34757	-1.51118	1.13202e-05	-0.560672	-1.65635
66692336	chr5:66692336:A:G	8.67851e-07	-0.712304	0.0699841	3.09692e-07	-1.30998	-1.16143	8.67145e-06	-1.47367	-1.00989
66692505	chr5:66692505:G:A	3.60033e-07	-1.52215	-7.12552e-10	2.25699e-06	-0.4852	-7.12552e-10	2.28111e-05	-1.51636	-7.12552e-10
66692857	chr5:66692857:G:A	1.05183e-06	-1.02205e-10	-0.450055	3.31683e-06	-1.02205e-10	-0.100224	3.26502e-05	-1.02205e-10	-1.15776
66693192	chr5:66693192:G:C	3.58245e-07	-0.129931	-1.39719	7.56712e-06	1.45364	-0.729055	0.000307248	1.35379	-0.269737
66693263	chr5:66693263:G:A	6.7378e-08	-1.52466	-1.67337	0.0237875	10.4676	-1.68989	6.3739e-06	-1.48791	-1.30348
66693406	chr5:66693406:A:C	6.69882e-08	-1.52506	-1.67876	0.0229719	10.4303	-1.6875	6.222e-06	-1.48577	-1.32974
66693718	chr5:66693718:C:G	1.54967e-07	-0.679114	-1.68601	2.98611e-07	-1.1533	-1.35454	2.13284e-05	0.065896	-1.64946
66693869	chr5:66693869:C:T	6.81443e-08	-1.52466	-1.66205	0.0237293	10.4671	-1.69191	6.68052e-06	-1.48788	-1.25653
66694130	chr5:66694130:T:C	1.7461e-07	-1.38983	-0.855955	3.22824e-07	-0.744844	-1.68504	7.96193e-06	-0.975193	-1.59374
66694567	chr5:66694567:A:G	3.14001e-07	-1.02205e-10	-1.65894	7.42595e-07	-1.02205e-10	-1.59684	2.65417e-05	-1.02205e-10	-1.36489
66694788	chr5:66694788:A:G	1.87959e-07	-0.831543	-1.34058	1.91115e-07	-1.26879	-1.68532	3.12396e-05	-0.0888983	-1.11302
66695039	chr5:66695039:C:A	5.39368e-07	-0.602589	-0.515352	4.89372e-05	3.34121	-0.749906	6.08938e-06	-1.47732	-1.35974
66695069	chr5:66695069:C:T	4.26757e-07	-1.35212	-7.12552e-10	1.09645e-06	-1.20716	-7.12552e-10	2.26249e-05	-1.52455	-7.12552e-10
66695100	chr5:66695100:A:G	9.95697e-08	-1.5143	-1.29318	0.0842589	10.9779	-0.935506	4.22972e-06	-1.50947	-1.692
66695285	chr5:66695285:T:C	6.75818e-08	-1.52467	-1.67034	0.0237268	10.4659	-1.69081	6.46804e-06	-1.48781	-1.28892
66695298	chr5:66695298:C:T	9.23089e-06	-1.02205e-10	1.72197	1.43199e-06	-1.02205e-10	-0.940168	5.25087e-05	-1.02205e-10	-0.682626
66695326	chr5:66695326:G:A	6.05168e-07	-1.02205e-10	-1.00283	1.6589e-06	-1.02205e-10	-0.793078	2.4223e-05	-1.02205e-10	-1.4563
66695903	chr5:66695903:G:A	1.54098e-06	-1.02205e-10	-0.0681642	1.31832e-06	-1.02205e-10	-1.02287	2.93505e-05	-1.02205e-10	-1.26429
66696108	chr5:66696108:A:G	1.43524e-07	-0.750645	-1.69119	2.72935e-07	-1.22247	-1.37528	1.95146e-05	-0.0105258	-1.66192
66696298	chr5:66696298:A:G	3.95863e-06	-1.02205e-10	0.875312	2.46651e-06	-1.02205e-10	-0.396431	4.96975e-05	-1.02205e-10	-0.737651
66696621	chr5:66696621:C:T	3.42134e-07	-0.702095	-0.871043	1.47998e-07	-1.51806	-1.69173	4.17999e-06	-1.52454	-1.68876
66696950	chr5:66696950:A:G	8.31971e-07	-0.625911	-0.0586319	3.19031e-07	-1.35074	-1.09096	9.64539e-06	-1.44953	-0.9276
66697221	chr5:66697221:T:C	3.23801e-07	-1.02205e-10	-1.62821	8.7818e-07	-1.02205e-10	-1.42914	2.98343e-05	-1.02205e-10	-1.24795
66697318	chr5:66697318:G:A	9.80046e-08	-1.51892	-1.30441	0.0698406	10.8055	-0.950717	4.25886e-06	-1.50267	-1.69194
66697772	chr5:66697772:G:A	5.71486e-07	-1.02205e-10	-1.0601	2.03553e-06	-1.02205e-10	-0.588476	8.91663e-05	-1.02205e-10	-0.153102
66698021	chr5:66698021:C:CT	3.58695e-07	-0.769163	-0.756705	2.96848e-07	-1.22404	-1.28973	5.78242e-05	-0.017657	-0.568542
66698157	chr5:66698157:T:C	2.55871e-07	-0.193095	-1.67057	5.71342e-06	1.36764	-0.924055	0.000329342	1.29188	-0.138384
66698192	chr5:66698192:T:C	8.58548e-07	0.481282	-1.13438	2.2852e-05	2.16949	-0.339685	0.00176513	2.55796	0.274419
66698516	chr5:66698516:G:A	9.20999e-07	-1.02205e-10	-0.582881	1.55441e-06	-1.02205e-10	-0.858136	3.76305e-05	-1.02205e-10	-1.01579
66699007	chr5:66699007:G:A	6.91236e-08	-1.51763	-1.65481	0.0331612	10.8018	-1.69186	6.74684e-06	-1.50575	-1.22878
66699147	chr5:66699147:T:C	2.82264e-07	-0.293439	-1.47206	9.11022e-06	1.20949	-0.299325	0.000644543	1.14085	0.684085
66699851	chr5:66699851:AAACC:A	4.1774e-07	-1.37348	-7.12552e-10	1.27476e-06	-1.05648	-7.12552e-10	2.79756e-05	-1.31227	-7.12552e-10
66700039	chr5:66700039:A:G	1.25091e-06	-0.347606	0.0708914	2.6963e-07	-1.44968	-1.16026	9.76266e-06	-1.35539	-1.00965
66700106	chr5:66700106:C:T	1.83005e-06	-1.02205e-10	0.103757	3.00837e-06	-1.02205e-10	-0.197834	7.02173e-05	-1.02205e-10	-0.392012
66700965	chr5:66700965:G:GA	3.22161e-07	-0.0572871	-1.576	9.49563e-06	1.57117	-0.619573	0.000581486	1.47522	0.246761
66701054	chr5:66701054:TA:T	1.19948e-07	-1.01957	-1.60171	3.30759e-07	-1.38571	-1.01989	1.53155e-05	-0.397835	-1.51691
66701230	chr5:66701230:C:T	2.50507e-07	-1.33046	-0.554396	3.73298e-07	-0.593464	-1.69115	7.31977e-06	-1.11094	-1.54208
66701541	chr5:66701541:C:T	2.96106e-07	-0.1356	-1.58202	8.34377e-06	1.45951	-0.637224	0.000508381	1.36442	0.223209
66701559	chr5:66701559:C:G	3.07896e-07	-1.02205e-10	-1.67858	7.84402e-07	-1.02205e-10	-1.54207	2.56438e-05	-1.02205e-10	-1.3993
66701850	chr5:66701850:G:A	2.51082e-06	-0.218852	0.638878	2.10538e-07	-1.47868	-1.37864	8.14693e-06	-1.30199	-1.24398
66701879	chr5:66701879:A:G	8.02875e-07	-1.02205e-10	-0.720141	4.1461e-06	-1.02205e-10	0.122936	0.000208921	-1.02205e-10	0.698349
66702312	chr5:66702312:C:T	6.30227e-06	0.0074734	1.33285	1.51375e-07	-1.51279	-1.67443	5.92325e-06	-1.20085	-1.66387
66702434	chr5:66702434:C:T	1.59802e-07	-1.49417	-0.840239	0.228464	11.3979	-0.358043	4.55017e-06	-1.52255	-1.60589
66702824	chr5:66702824:G:A	6.22005e-07	-0.975392	-7.12552e-10	1.21845e-06	-1.10165	-7.12552e-10	6.62491e-05	-0.450183	-7.12552e-10
66703074	chr5:66703074:C:G	3.06933e-07	-1.02205e-10	-1.68171	7.66095e-07	-1.02205e-10	-1.56568	2.47301e-05	-1.02205e-10	-1.43559
66703299	chr5:66703299:A:G	6.67837e-07	-0.904297	-7.12552e-10	1.20833e-06	-1.10999	-7.12552e-10	3.31786e-05	-1.1417	-7.12552e-10
66704208	chr5:66704208:C:T	6.83465e-08	-1.50313	-1.68062	0.047684	11.1598	-1.68668	5.97488e-06	-1.51897	-1.33707
66704569	chr5:66704569:C:T	6.46096e-06	1.36519	-7.12552e-10	9.58875e-07	-1.34123	-7.12552e-10	0.000173326	0.51157	-7.12552e-10
66705191	chr5:66705191:G:C	3.13134e-07	-1.02205e-10	-1.66171	6.81521e-07	-1.02205e-10	-1.68266	2.01902e-05	-1.02205e-10	-1.63841
66706342	chr5:66706342:T:G	6.58175e-07	0.563449	-1.48232	2.77071e-07	-1.51162	-1.07109	1.86696e-05	-0.852134	-0.864578
66706389	chr5:66706389:A:G	6.42302e-07	-1.02205e-10	-0.943281	8.90347e-07	-1.02205e-10	-1.41538	2.21168e-05	-1.02205e-10	-1.54727
66706599	chr5:66706599:G:T	3.79002e-07	-1.4708	-7.12552e-10	8.33248e-06	0.820929	-7.12552e-10	3.32023e-05	-1.14099	-7.12552e-10
66706675	chr5:66706675:T:A	8.8839e-07	-0.618929	-7.12552e-10	2.45522e-06	-0.401017	-7.12552e-10	7.38687e-05	-0.341317	-7.12552e-10
66706788	chr5:66706788:A:G	1.59748e-06	-0.00829988	-0.0238587	1.51257e-07	-1.4986	-1.68941	1.04102e-05	-0.7234	-1.57742
66706926	chr5:66706926:G:A	1.06847e-06	-0.443261	0.00890027	2.13671e-06	0.990239	-1.5302	3.10768e-05	0.48444	-1.69159
66706960	chr5:66706960:G:A	6.37276e-07	0.70154	-1.65268	4.5611e-06	1.84914	-1.63081	1.37451e-05	-0.358647	-1.66428
66707073	chr5:66707073:A:G	4.35601e-07	-1.02205e-10	-1.33161	8.1042e-07	-1.02205e-10	-1.50944	2.18203e-05	-1.02205e-10	-1.56076
66707425	chr5:66707425:A:G	1.52632e-05	-1.02205e-10	2.22486	4.93015e-06	-1.02205e-10	0.296136	8.20869e-05	-1.02205e-10	-0.235827
66707855	chr5:66707855:T:C	1.2766e-06	-1.02205e-10	-0.256383	1.27383e-06	-1.02205e-10	-1.05721	2.91387e-05	-1.02205e-10	-1.27154
66708258	chr5:66708258:G:A	2.74134e-05	-1.02205e-10	2.81045	6.89039e-07	-1.02205e-10	-1.67169	1.91374e-05	-1.02205e-10	-1.69196
66708923	chr5:66708923:C:T	5.11341e-06	-1.02205e-10	1.13128	1.86748e-05	-1.02205e-10	1.62794	0.00011378	-1.02205e-10	0.0906647
66709073	chr5:66709073:T:C	1.25616e-06	-1.02205e-10	-0.272522	3.63263e-06	-1.02205e-10	-0.00927597	5.9705e-05	-1.02205e-10	-0.554189
66709540	chr5:66709540:CTCTGG:C	7.03705e-08	-1.46444	-1.69013	1.41689e-06	0.306601	-1.25737	7.92143e-06	-1.25914	-1.31489
66709647	chr5:66709647:A:G	6.38482e-07	-1.02205e-10	-0.949247	3.14514e-06	-1.02205e-10	-0.153374	0.000155165	-1.02205e-10	0.400884
66709696	chr5:66709696:C:T	3.22327e-07	-0.925616	-0.707157	0.00255481	7.47091	-0.924406	2.38766e-05	-1.18061	-0.290095
66709740	chr5:66709740:G:A	9.27578e-08	-1.51589	-1.36245	1.66046e-06	0.878102	-1.67024	6.98822e-06	-1.01925	-1.68013
66709863	chr5:66709863:G:A	3.78916e-07	-1.47103	-7.12552e-10	1.09451e-06	-1.20893	-7.12552e-10	3.0598e-05	-1.22267	-7.12552e-10
66709928	chr5:66709928:C:T	1.04131e-06	-1.02205e-10	-0.460102	1.10249e-06	-1.02205e-10	-1.20166	2.5507e-05	-1.02205e-10	-1.40465
66709954	chr5:66709954:T:C	1.04827e-06	-1.02205e-10	-0.453444	1.10703e-06	-1.02205e-10	-1.19755	2.55885e-05	-1.02205e-10	-1.40146
66710082	chr5:66710082:T:G	9.24873e-08	-1.48088	-1.40038	2.90096e-06	0.389013	-0.623204	1.24256e-05	-1.22985	-0.893993
66710421	chr5:66710421:A:G	8.27115e-07	-1.02205e-10	-0.690396	9.52875e-07	-1.02205e-10	-1.3475	2.27776e-05	-1.02205e-10	-1.51783
66710476	chr5:66710476:A:G	2.02272e-05	-1.02205e-10	2.50644	6.79617e-07	-1.02205e-10	-1.68546	1.92331e-05	-1.02205e-10	-1.68697
66710497	chr5:66710497:C:T	9.93289e-06	-1.02205e-10	1.79527	6.78708e-07	-1.02205e-10	-1.6868	2.03187e-05	-1.02205e-10	-1.63207
66710739	chr5:66710739:T:C	1.35049e-06	-1.02205e-10	-0.20012	3.95601e-06	-1.02205e-10	0.0760028	6.43045e-05	-1.02205e-10	-0.479976
66710828	chr5:66710828:T:TAAAAC	9.88495e-07	-1.02205e-10	-0.512157	1.06709e-06	-1.02205e-10	-1.23429	2.48809e-05	-1.02205e-10	-1.4295
66711026	chr5:66711026:A:G	8.79806e-07	-1.02205e-10	-0.628639	9.88491e-07	-1.02205e-10	-1.31081	2.33829e-05	-1.02205e-10	-1.4916
66711591	chr5:66711591:T:C	5.60355e-07	0.612214	-1.69198	1.60314e-07	-1.44487	-1.68498	2.45234e-05	-0.163798	-1.28018
66711595	chr5:66711595:G:C	6.75062e-08	-1.52608	-1.67004	0.00366383	8.5984	-1.69137	6.29027e-06	-1.4892	-1.31541
66711708	chr5:66711708:G:A	1.12598e-06	-1.02205e-10	-0.381929	1.85886e-06	-1.02205e-10	-0.679269	4.42923e-05	-1.02205e-10	-0.852795
66711735	chr5:66711735:T:C	1.00926e-06	-1.02205e-10	-0.491369	1.08097e-06	-1.02205e-10	-1.22137	2.51259e-05	-1.02205e-10	-1.4197
66711783	chr5:66711783:C:T	1.12662e-06	-1.02205e-10	-0.381366	7.15499e-07	-1.02205e-10	-1.63401	2.5815e-05	-1.02205e-10	-1.39265
66712399	chr5:66712399:C:T	1.04343e-07	-1.07484	-1.68582	1.93929e-07	-1.30317	-1.63633	1.45471e-05	-0.275639	-1.69058
66712529	chr5:66712529:A:G	2.84745e-07	-0.236288	-1.52046	2.13272e-07	-1.52444	-1.31999	1.03483e-05	-1.2596	-1.04719
66712563	chr5:66712563:T:C	8.11491e-07	-1.02205e-10	-0.709467	8.60858e-07	-1.02205e-10	-1.44906	3.3413e-05	-1.02205e-10	-1.13466
66712830	chr5:66712830:A:T	3.04697e-07	-1.02205e-10	-1.68902	7.34953e-07	-1.02205e-10	-1.60718	1.92883e-05	-1.02205e-10	-1.68411
66713586	chr5:66713586:G:A	1.00177e-07	-1.50689	-1.29451	1.434e-06	0.742705	-1.68147	6.59403e-06	-1.0708	-1.68664
66713706	chr5:66713706:G:A	4.143e-07	0.310209	-1.69196	1.51622e-07	-1.49689	-1.68871	1.83476e-05	-0.411342	-1.32277
66713788	chr5:66713788:C:T	1.20711e-06	-1.02205e-10	-0.312358	3.63005e-06	-1.02205e-10	-0.00998685	4.69504e-05	-1.02205e-10	-0.794514
66713884	chr5:66713884:G:C	1.04519e-07	-1.50677	-1.2522	1.42616e-06	0.742533	-1.68678	6.55125e-06	-1.07405	-1.6899
66714098	chr5:66714098:T:G	5.11036e-07	-1.02205e-10	-1.1719	7.48517e-07	-1.02205e-10	-1.58889	1.96001e-05	-1.02205e-10	-1.66807
66714223	chr5:66714223:C:G	5.1274e-07	-1.02205e-10	-1.16857	7.49644e-07	-1.02205e-10	-1.58739	1.96146e-05	-1.02205e-10	-1.66733
66714237	chr5:66714237:G:A	3.10193e-07	-1.02205e-10	-1.67115	6.76407e-07	-1.02205e-10	-1.69019	1.95903e-05	-1.02205e-10	-1.66857
66714268	chr5:66714268:G:A	3.92993e-07	-1.02205e-10	-1.43455	7.08995e-07	-1.02205e-10	-1.64314	2.30016e-05	-1.02205e-10	-1.50804
66714531	chr5:66714531:T:C	4.57164e-07	-0.00274715	-1.28055	6.28313e-06	1.37763	-0.838994	0.000269557	1.41904	-0.465863
66714848	chr5:66714848:T:C	1.18078e-07	-1.48391	-1.15308	1.15453e-06	0.536466	-1.692	6.03011e-06	-1.15556	-1.69128
66715052	chr5:66715052:G:T	1.09519e-06	-1.02205e-10	-0.409661	1.80846e-06	-1.02205e-10	-0.706755	4.37485e-05	-1.02205e-10	-0.865149
66715250	chr5:66715250:G:A	8.69459e-07	-1.02205e-10	-0.640469	4.56107e-06	-1.02205e-10	0.218324	0.000231203	-1.02205e-10	0.79969
66715346	chr5:66715346:C:A	9.73409e-08	-1.46092	-1.3692	1.47332e-07	-1.52538	-1.68892	7.78348e-06	-1.12222	-1.46938
66715397	chr5:66715397:C:A	4.33051e-07	-1.02205e-10	-1.33749	7.02206e-07	-1.02205e-10	-1.65276	1.91503e-05	-1.02205e-10	-1.69129
66715476	chr5:66715476:C:A	3.90587e-07	-1.02205e-10	-1.44069	6.80151e-07	-1.02205e-10	-1.68467	1.92985e-05	-1.02205e-10	-1.68358
66715583	chr5:66715583:A:G	1.34625e-06	-1.02205e-10	-0.20326	1.96814e-06	-1.02205e-10	-0.622141	4.9959e-05	-1.02205e-10	-0.732403
66715760	chr5:66715760:A:G	6.18341e-06	-1.02205e-10	1.32129	2.26416e-05	-1.02205e-10	1.82055	0.000129565	-1.02205e-10	0.220579
66715802	chr5:66715802:A:G	9.25982e-07	-1.02205e-10	-0.577485	1.02493e-06	-1.02205e-10	-1.27461	2.41419e-05	-1.02205e-10	-1.45966
66716346	chr5:66716346:A:G	4.87565e-07	-1.02205e-10	-1.21892	7.37321e-07	-1.02205e-10	-1.60397	1.95634e-05	-1.02205e-10	-1.66995
66716409	chr5:66716409:A:G	3.65534e-07	-1.02205e-10	-1.50698	8.03382e-07	-1.02205e-10	-1.51816	2.00488e-05	-1.02205e-10	-1.64544
66716433	chr5:66716433:A:C	4.71683e-07	-1.02205e-10	-1.25203	7.2706e-07	-1.02205e-10	-1.61798	1.93816e-05	-1.02205e-10	-1.67928
66716992	chr5:66716992:G:A	9.49276e-07	-0.552641	-7.12552e-10	2.66551e-06	-0.318838	-7.12552e-10	7.95834e-05	-0.2668	-7.12552e-10
66717018	chr5:66717018:C:T	7.01021e-08	-1.48463	-1.67376	1.56629e-07	-1.4882	-1.66491	2.92465e-05	0.326618	-1.59446
66717050	chr5:66717050:G:A	4.48319e-07	-1.02205e-10	-1.30283	1.11711e-06	-1.02205e-10	-1.18849	2.07131e-05	-1.02205e-10	-1.61284
66717060	chr5:66717060:G:A	1.6284e-06	-1.02205e-10	-0.0129859	6.97888e-07	-1.02205e-10	-1.65893	2.13042e-05	-1.02205e-10	-1.5847
66717096	chr5:66717096:C:T	4.89419e-07	-1.02205e-10	-1.21512	7.43914e-07	-1.02205e-10	-1.59506	1.96883e-05	-1.02205e-10	-1.66358
66717626	chr5:66717626:G:C	4.80343e-07	-1.02205e-10	-1.23384	7.3311e-07	-1.02205e-10	-1.60969	1.94473e-05	-1.02205e-10	-1.6759
66718024	chr5:66718024:A:C	4.38176e-07	-1.02205e-10	-1.32572	1.08798e-06	-1.02205e-10	-1.21491	2.05027e-05	-1.02205e-10	-1.62305
66718190	chr5:66718190:T:C	3.78063e-07	-1.02205e-10	-1.47328	6.78727e-07	-1.02205e-10	-1.68677	1.93672e-05	-1.02205e-10	-1.68003
66718222	chr5:66718222:A:G	4.22567e-07	-1.02205e-10	-1.36199	6.99379e-07	-1.02205e-10	-1.6568	1.91526e-05	-1.02205e-10	-1.69117
66718284	chr5:66718284:A:T	6.56848e-07	-1.02205e-10	-0.920887	3.08008e-06	-1.02205e-10	-0.174278	0.000145252	-1.02205e-10	0.334864
66718333	chr5:66718333:C:T	4.73905e-07	-1.02205e-10	-1.24733	1.15926e-06	-1.02205e-10	-1.15145	2.11982e-05	-1.02205e-10	-1.58969
66718395	chr5:66718395:T:A	4.82162e-07	-1.02205e-10	-1.23006	7.34122e-07	-1.02205e-10	-1.60831	1.94566e-05	-1.02205e-10	-1.67542
66718419	chr5:66718419:C:T	4.27993e-07	-1.34923	-7.12552e-10	1.07904e-06	-1.22316	-7.12552e-10	2.25844e-05	-1.52634	-7.12552e-10
66718539	chr5:66718539:T:C	4.87947e-07	-1.02205e-10	-1.21813	7.37974e-07	-1.02205e-10	-1.60308	1.95018e-05	-1.02205e-10	-1.6731
66719814	chr5:66719814:T:C	2.69282e-07	-0.234265	-1.57831	2.0177e-07	-1.52591	-1.37396	1.05001e-05	-1.24259	-1.04963
66720054	chr5:66720054:G:A	2.37839e-07	-0.245738	-1.69101	1.47325e-07	-1.52563	-1.68872	9.46114e-06	-0.826535	-1.56988
66720665	chr5:66720665:A:G	7.56926e-07	-1.02205e-10	-0.779075	1.35156e-06	-1.02205e-10	-0.99797	3.34733e-05	-1.02205e-10	-1.13286
66720911	chr5:66720911:A:G	4.86817e-07	-1.02205e-10	-1.22045	1.22641e-06	-1.02205e-10	-1.09514	2.15318e-05	-1.02205e-10	-1.57407
66721019	chr5:66721019:AG:A	4.71791e-07	-1.02205e-10	-1.2518	1.18385e-06	-1.02205e-10	-1.13046	2.12078e-05	-1.02205e-10	-1.58924
66721188	chr5:66721188:A:G	4.71023e-07	-1.02205e-10	-1.25343	1.18179e-06	-1.02205e-10	-1.13221	2.11922e-05	-1.02205e-10	-1.58997
66721207	chr5:66721207:G:T	4.91835e-07	-1.02205e-10	-1.2102	7.39871e-07	-1.02205e-10	-1.60051	1.95229e-05	-1.02205e-10	-1.67202
66721244	chr5:66721244:A:G	8.91014e-07	-1.02205e-10	-0.61598	1.0123e-06	-1.02205e-10	-1.28701	2.40474e-05	-1.02205e-10	-1.46358
66721763	chr5:66721763:T:C	4.89046e-07	-1.02205e-10	-1.21588	7.38273e-07	-1.02205e-10	-1.60268	1.95028e-05	-1.02205e-10	-1.67305
66721865	chr5:66721865:A:G	7.53237e-08	-1.51513	-1.57141	1.67326e-06	0.73517	-1.51963	7.4284e-06	-1.06894	-1.56936
66721888	chr5:66721888:C:T	3.34752e-06	-1.02205e-10	0.707635	9.63581e-07	-1.02205e-10	-1.33633	3.20596e-05	-1.02205e-10	-1.17601
66721933	chr5:66721933:C:T	6.94757e-08	-1.51507	-1.65229	2.15233e-06	0.719918	-1.2526	9.91236e-06	-1.07571	-1.27411
66721937	chr5:66721937:C:T	6.91583e-08	-1.51903	-1.65291	2.29555e-06	0.782065	-1.25032	1.02187e-05	-1.04758	-1.2718
66722124	chr5:66722124:G:A	6.85466e-08	-1.52507	-1.65576	2.71056e-06	0.940134	-1.24221	1.10762e-05	-0.975464	-1.26334
66722238	chr5:66722238:T:A	1.09872e-05	0.0180416	1.87811	1.31313e-06	0.663243	-1.69006	3.20267e-05	0.503426	-1.68046
66722368	chr5:66722368:A:G	7.70468e-08	-1.46184	-1.60208	2.38867e-07	-1.21469	-1.51639	6.64435e-06	-1.52635	-1.22349
66722528	chr5:66722528:C:G	3.20256e-07	-1.02205e-10	-1.63922	8.51807e-07	-1.02205e-10	-1.45963	2.83813e-05	-1.02205e-10	-1.29788
66722667	chr5:66722667:A:G	3.49865e-07	-1.02205e-10	-1.55079	7.51618e-07	-1.02205e-10	-1.58476	1.96781e-05	-1.02205e-10	-1.6641
66722688	chr5:66722688:T:C	1.71461e-07	-0.805385	-1.4586	1.6465e-07	-1.52008	-1.58309	8.16185e-06	-0.860315	-1.68382
66722923	chr5:66722923:C:G	1.415e-06	-1.02205e-10	-0.153454	2.33438e-06	-1.02205e-10	-0.451485	5.05537e-05	-1.02205e-10	-0.72057
66723128	chr5:66723128:G:A	3.49044e-07	-1.02205e-10	-1.55314	6.75426e-07	-1.02205e-10	-1.69164	1.97373e-05	-1.02205e-10	-1.6611
66723280	chr5:66723280:C:A	3.87969e-07	-1.02205e-10	-1.44741	1.07492e-06	-1.02205e-10	-1.22699	3.64644e-05	-1.02205e-10	-1.04727
66724080	chr5:66724080:G:A	3.30256e-07	-1.02205e-10	-1.60847	6.79943e-07	-1.02205e-10	-1.68498	1.91405e-05	-1.02205e-10	-1.6918
66724136	chr5:66724136:T:C	3.1471e-07	-1.02205e-10	-1.65669	6.79076e-07	-1.02205e-10	-1.68626	2.15942e-05	-1.02205e-10	-1.57118
66724354	chr5:66724354:A:G	3.29653e-07	-1.02205e-10	-1.6103	6.79584e-07	-1.02205e-10	-1.68551	1.91424e-05	-1.02205e-10	-1.6917
66724439	chr5:66724439:C:T	5.40987e-07	-1.11494	-7.12552e-10	8.09011e-07	-1.51118	-7.12552e-10	3.71441e-05	-1.0288	-7.12552e-10
66724504	chr5:66724504:G:A	1.14123e-06	-1.02205e-10	-0.368482	7.59906e-07	-1.02205e-10	-1.57379	2.36806e-05	-1.02205e-10	-1.47895
66724629	chr5:66724629:A:G	1.69262e-07	-0.651631	-1.62526	1.83785e-07	-1.50502	-1.48821	7.62372e-06	-1.36562	-1.24672
66724934	chr5:66724934:G:A	3.80984e-07	-1.46558	-7.12552e-10	7.97519e-07	-1.52548	-7.12552e-10	2.2779e-05	-1.51777	-7.12552e-10
66725152	chr5:66725152:G:A	1.50306e-06	0.144022	-0.237101	1.96982e-06	0.685979	-1.30727	3.85545e-05	0.486187	-1.47772
66725400	chr5:66725400:T:TC	6.88895e-08	-1.48787	-1.68796	4.99828e-07	-0.598416	-1.39431	8.27515e-06	-1.52586	-1.00449
66725472	chr5:66725472:A:G	3.04111e-07	-1.02205e-10	-1.69095	6.78328e-07	-1.02205e-10	-1.68736	1.99588e-05	-1.02205e-10	-1.64993
66725572	chr5:66725572:A:G	4.15833e-07	-1.02205e-10	-1.37806	1.35839e-06	-1.02205e-10	-0.992933	4.48027e-05	-1.02205e-10	-0.841337
66725956	chr5:66725956:T:G	3.61669e-07	-1.02205e-10	-1.51761	6.75766e-07	-1.02205e-10	-1.69114	1.95043e-05	-1.02205e-10	-1.67297
66725966	chr5:66725966:T:G	4.52215e-07	-1.02205e-10	-1.29418	8.4142e-07	-1.02205e-10	-1.4719	2.10479e-05	-1.02205e-10	-1.5968
66726215	chr5:66726215:G:A	3.05714e-07	-1.02205e-10	-1.68569	6.84253e-07	-1.02205e-10	-1.67866	1.96174e-05	-1.02205e-10	-1.66719
66726323	chr5:66726323:A:G	3.82994e-07	0.128694	-1.58902	1.58775e-07	-1.48902	-1.65047	7.74974e-06	-0.996554	-1.59939
66726675	chr5:66726675:G:A	3.94588e-07	-1.4305	-7.12552e-10	9.33377e-07	-1.36818	-7.12552e-10	2.69112e-05	-1.35106	-7.12552e-10
66726771	chr5:66726771:G:A	1.15919e-06	-1.02205e-10	-0.352865	1.4728e-06	-1.02205e-10	-0.912071	3.51397e-05	-1.02205e-10	-1.08427
66726784	chr5:66726784:A:G	5.54422e-07	-1.02205e-10	-1.09041	6.80495e-07	-1.02205e-10	-1.68417	2.00742e-05	-1.02205e-10	-1.64417
66726796	chr5:66726796:G:A	1.23741e-06	-0.287563	-7.12552e-10	1.03891e-06	-1.26107	-7.12552e-10	9.35706e-05	-0.10489	-7.12552e-10
66726802	chr5:66726802:G:A	6.01907e-07	-1.00824	-7.12552e-10	1.1759e-06	-1.1372	-7.12552e-10	3.60148e-05	-1.05968	-7.12552e-10
66726880	chr5:66726880:GA:G	1.82606e-06	-1.02205e-10	0.101573	3.51156e-06	-1.02205e-10	-0.0431728	0.000104699	-1.02205e-10	0.00747934
66726884	chr5:66726884:CT:C	1.82606e-06	-1.02205e-10	0.101573	3.51156e-06	-1.02205e-10	-0.0431728	0.000104699	-1.02205e-10	0.00747934
66727019	chr5:66727019:T:C	1.83049e-06	-1.02205e-10	0.103998	3.51975e-06	-1.02205e-10	-0.0408425	0.000104955	-1.02205e-10	0.00992332
66727169	chr5:66727169:T:C	2.89589e-06	-1.02205e-10	0.562707	1.0916e-06	-1.02205e-10	-1.21159	3.85299e-05	-1.02205e-10	-0.99217
66727309	chr5:66727309:A:G	1.38204e-06	-1.02205e-10	-0.177021	1.60347e-06	-1.02205e-10	-0.827061	3.71883e-05	-1.02205e-10	-1.02761
66728481	chr5:66728481:A:G	5.61203e-07	-1.02205e-10	-1.07826	1.13953e-06	-1.02205e-10	-1.16862	3.15796e-05	-1.02205e-10	-1.19109
66728814	chr5:66728814:C:T	4.37718e-07	-1.32677	-7.12552e-10	1.07411e-06	-1.22774	-7.12552e-10	2.30775e-05	-1.50475	-7.12552e-10
66729097	chr5:66729097:G:A	5.74496e-07	-1.02205e-10	-1.05485	9.7371e-07	-1.02205e-10	-1.32587	2.4649e-05	-1.02205e-10	-1.43887
66729125	chr5:66729125:C:G	3.10206e-07	-1.02205e-10	-1.6711	6.879e-07	-1.02205e-10	-1.67334	1.91575e-05	-1.02205e-10	-1.69091
66729141	chr5:66729141:G:A	2.30571e-07	-0.276495	-1.69129	9.9462e-07	0.303998	-1.60863	3.55452e-05	0.438059	-1.51086
66729724	chr5:66729724:C:T	4.66428e-07	-1.02205e-10	-1.26324	8.51215e-07	-1.02205e-10	-1.46032	2.24954e-05	-1.02205e-10	-1.5303
66729890	chr5:66729890:C:T	1.84745e-06	-1.02205e-10	0.113223	3.5442e-06	-1.02205e-10	-0.0339215	0.000105793	-1.02205e-10	0.0178773
66729923	chr5:66729923:G:A	5.27882e-07	-1.02205e-10	-1.13947	9.39625e-07	-1.02205e-10	-1.36151	2.46006e-05	-1.02205e-10	-1.44084
66730401	chr5:66730401:G:C	3.53522e-07	-1.02205e-10	-1.5404	1.07182e-06	-1.02205e-10	-1.22988	3.89401e-05	-1.02205e-10	-0.981582
66730416	chr5:66730416:A:G	1.42834e-06	-1.02205e-10	-0.144074	1.64696e-06	-1.02205e-10	-0.8003	3.80027e-05	-1.02205e-10	-1.00595
66730843	chr5:66730843:A:G	5.85848e-07	-1.02205e-10	-1.03528	6.83067e-07	-1.02205e-10	-1.6804	2.02044e-05	-1.02205e-10	-1.63771
66730988	chr5:66730988:C:G	5.08202e-07	-1.02205e-10	-1.17746	9.13017e-07	-1.02205e-10	-1.39023	2.39869e-05	-1.02205e-10	-1.4661
66731066	chr5:66731066:G:A	3.85416e-07	-0.345986	-1.10803	1.50576e-07	-1.5262	-1.66632	5.89406e-06	-1.23764	-1.63202
66731220	chr5:66731220:A:G	6.12883e-07	-0.422082	-0.568084	4.32923e-06	-0.0589651	0.225121	0.000106359	-0.207416	0.230633
66731802	chr5:66731802:A:G	4.80114e-07	-1.02205e-10	-1.23432	8.53157e-07	-1.02205e-10	-1.45805	2.21141e-05	-1.02205e-10	-1.54739
66732165	chr5:66732165:A:G	1.20363e-06	-1.02205e-10	-0.315245	1.44706e-06	-1.02205e-10	-0.929696	3.40073e-05	-1.02205e-10	-1.11703
66732421	chr5:66732421:G:C	1.0236e-06	-1.02205e-10	-0.477257	1.38993e-06	-1.02205e-10	-0.969979	7.06126e-05	-1.02205e-10	-0.386397
66732886	chr5:66732886:C:T	5.54367e-07	-1.02205e-10	-1.09051	9.56768e-07	-1.02205e-10	-1.34343	2.47062e-05	-1.02205e-10	-1.43655
66733333	chr5:66733333:CAG:C	2.40677e-06	0.698716	-0.321016	2.3055e-07	-1.35403	-1.41249	1.14366e-05	-0.594581	-1.61221
66733561	chr5:66733561:A:G	2.9554e-07	-0.0281566	-1.69138	1.32443e-06	0.589113	-1.60736	4.86264e-05	0.749426	-1.50887
66733565	chr5:66733565:A:C	2.79031e-07	-0.0918012	-1.68522	1.19569e-06	0.517123	-1.63763	4.28921e-05	0.670209	-1.55513
66733606	chr5:66733606:C:T	3.04886e-07	-1.02205e-10	-1.6884	6.83406e-07	-1.02205e-10	-1.6799	2.00604e-05	-1.02205e-10	-1.64486
66733887	chr5:66733887:A:G	2.57921e-06	-1.02205e-10	0.446899	1.03967e-06	-1.02205e-10	-1.26033	3.63157e-05	-1.02205e-10	-1.05136
66733904	chr5:66733904:T:C	2.77523e-07	-0.218561	-1.56388	9.76404e-07	0.364275	-1.68739	3.25385e-05	0.513765	-1.67495
66734294	chr5:66734294:G:A	4.79276e-07	-1.23606	-7.12552e-10	1.27611e-06	-1.05542	-7.12552e-10	3.58546e-05	-1.06413	-7.12552e-10
66734433	chr5:66734433:C:T	4.71996e-07	-1.02205e-10	-1.25137	1.58375e-06	-1.02205e-10	-0.839436	5.28368e-05	-1.02205e-10	-0.676398
66734634	chr5:66734634:T:C	4.48402e-07	-1.02205e-10	-1.30265	8.43526e-07	-1.02205e-10	-1.4694	2.19055e-05	-1.02205e-10	-1.55687
66734660	chr5:66734660:C:T	5.21115e-07	-1.02205e-10	-1.15237	9.30835e-07	-1.02205e-10	-1.37091	2.43919e-05	-1.02205e-10	-1.44935
66734794	chr5:66734794:C:T	8.7524e-07	-0.305011	-0.328831	5.98269e-06	0.0701831	0.419454	0.000234234	-0.0533077	0.866021
66734825	chr5:66734825:G:A	6.98083e-07	-0.406904	-0.453099	5.07939e-06	-0.0417423	0.367701	0.000123724	-0.194216	0.368661
66734831	chr5:66734831:G:C	5.08202e-07	-1.02205e-10	-1.17746	9.13017e-07	-1.02205e-10	-1.39023	2.39869e-05	-1.02205e-10	-1.4661
66734866	chr5:66734866:A:G	5.06936e-07	-1.02205e-10	-1.17995	8.86619e-07	-1.02205e-10	-1.41957	2.27987e-05	-1.02205e-10	-1.5169
66734936	chr5:66734936:A:G	3.18443e-07	-1.02205e-10	-1.6449	1.04324e-06	-1.02205e-10	-1.2569	2.30692e-05	-1.02205e-10	-1.50511
66735228	chr5:66735228:C:A	6.88986e-07	-1.02205e-10	-0.873119	1.36129e-06	-1.02205e-10	-0.9908	3.86566e-05	-1.02205e-10	-0.988887
66735396	chr5:66735396:A:C	2.59005e-06	-1.02205e-10	0.451094	9.24703e-07	-1.02205e-10	-1.37752	3.06775e-05	-1.02205e-10	-1.22008
66735425	chr5:66735425:T:C	1.93164e-06	0.157786	-7.12552e-10	6.59501e-06	0.58708	-7.12552e-10	0.00016104	0.438048	-7.12552e-10
66735464	chr5:66735464:G:A	1.54946e-06	-0.0626777	-7.12552e-10	5.1578e-06	0.341277	-7.12552e-10	0.000127067	0.201112	-7.12552e-10
66735476	chr5:66735476:T:C	1.03836e-07	-1.26899	-1.49654	2.87489e-07	-0.944758	-1.60104	5.12902e-06	-1.51987	-1.48882
66735515	chr5:66735515:GTTATATA:G	5.10342e-07	-1.02205e-10	-1.17326	9.17108e-07	-1.02205e-10	-1.38576	2.41001e-05	-1.02205e-10	-1.46139
66735546	chr5:66735546:T:TA	5.08202e-07	-1.02205e-10	-1.17746	9.13017e-07	-1.02205e-10	-1.39023	2.39869e-05	-1.02205e-10	-1.4661
66735817	chr5:66735817:A:AAC	5.04728e-07	-1.02205e-10	-1.18432	9.09346e-07	-1.02205e-10	-1.39426	2.39212e-05	-1.02205e-10	-1.46884
66736115	chr5:66736115:T:G	3.31154e-07	-1.02205e-10	-1.60576	7.31324e-07	-1.02205e-10	-1.61213	1.94866e-05	-1.02205e-10	-1.67388
66736216	chr5:66736216:G:A	3.45804e-07	-1.02205e-10	-1.56247	1.17391e-06	-1.02205e-10	-1.1389	2.52349e-05	-1.02205e-10	-1.41538
66736377	chr5:66736377:CT:C	6.21809e-07	-1.02205e-10	-0.975707	1.01138e-06	-1.02205e-10	-1.28792	2.60003e-05	-1.02205e-10	-1.3855
66736534	chr5:66736534:T:C	3.25107e-07	-1.02205e-10	-1.62419	8.92391e-07	-1.02205e-10	-1.41308	2.99074e-05	-1.02205e-10	-1.2455
66736573	chr5:66736573:T:G	5.11331e-07	-1.02205e-10	-1.17132	9.18501e-07	-1.02205e-10	-1.38425	2.41311e-05	-1.02205e-10	-1.46011
66736611	chr5:66736611:G:A	5.23758e-07	-1.02205e-10	-1.14731	9.35596e-07	-1.02205e-10	-1.3658	2.45233e-05	-1.02205e-10	-1.44398
66736624	chr5:66736624:GAGGACATA:G	2.08638e-06	-1.02205e-10	0.234847	3.19869e-06	-1.02205e-10	-0.136492	0.000181313	-1.02205e-10	0.556621
66736742	chr5:66736742:A:G	3.61789e-07	-1.51728	-7.12552e-10	7.96854e-07	-1.52632	-7.12552e-10	2.25914e-05	-1.52604	-7.12552e-10
66736867	chr5:66736867:A:G	5.06936e-07	-1.02205e-10	-1.17995	8.86619e-07	-1.02205e-10	-1.41957	2.27987e-05	-1.02205e-10	-1.5169
66737404	chr5:66737404:A:G	1.19868e-06	-1.02205e-10	-0.319364	1.44315e-06	-1.02205e-10	-0.932404	3.3875e-05	-1.02205e-10	-1.12093
66737737	chr5:66737737:T:C	2.34204e-06	-1.02205e-10	0.350439	2.66239e-06	-1.02205e-10	-0.320009	5.93458e-05	-1.02205e-10	-0.560224
66737977	chr5:66737977:G:A	1.61419e-07	-0.962402	-1.36194	2.20876e-05	3.2967	-1.50092	2.62893e-05	0.0967632	-1.47121
66738390	chr5:66738390:C:T	2.50759e-06	-1.02205e-10	0.418739	3.06243e-06	-1.02205e-10	-0.180024	5.43568e-05	-1.02205e-10	-0.648036
66738397	chr5:66738397:T:C	1.80007e-06	-1.02205e-10	0.0872406	2.15853e-06	-1.02205e-10	-0.529804	4.87872e-05	-1.02205e-10	-0.756138
66738823	chr5:66738823:TTTC:T	2.60145e-06	-1.02205e-10	0.455484	9.23613e-07	-1.02205e-10	-1.37869	3.06175e-05	-1.02205e-10	-1.22203
66738980	chr5:66738980:A:G	8.63974e-08	-1.44603	-1.50336	2.01405e-07	-1.25196	-1.64971	4.84775e-06	-1.50863	-1.55646
66739066	chr5:66739066:C:A	8.50537e-08	-1.50799	-1.45707	1.8618e-07	-1.37891	-1.60137	5.36442e-06	-1.44563	-1.51818
66739077	chr5:66739077:A:G	2.96633e-07	-0.0353488	-1.6805	1.26185e-06	0.582919	-1.64957	4.5051e-05	0.7396	-1.57541
66739087	chr5:66739087:T:C	1.2414e-06	-1.02205e-10	-0.284348	1.82231e-06	-1.02205e-10	-0.699128	4.34794e-05	-1.02205e-10	-0.871318
66739584	chr5:66739584:T:C	3.16622e-07	-1.02205e-10	-1.65063	6.75201e-07	-1.02205e-10	-1.69198	2.07378e-05	-1.02205e-10	-1.61165
66739801	chr5:66739801:A:G	3.98903e-07	-1.02205e-10	-1.41962	1.47818e-06	-1.02205e-10	-0.90842	4.74095e-05	-1.02205e-10	-0.784783
66740164	chr5:66740164:G:A	1.53614e-07	-0.712731	-1.66117	4.33363e-07	-0.446201	-1.68921	1.12151e-05	-0.534814	-1.69153
66740255	chr5:66740255:ATGT:A	4.03454e-07	-1.02205e-10	-1.40828	8.87934e-07	-1.02205e-10	-1.41809	2.20198e-05	-1.02205e-10	-1.55167
66741502	chr5:66741502:T:C	2.06948e-07	-0.634813	-1.44106	1.06366e-06	-0.273712	-0.963808	5.84988e-05	-0.419427	-0.155172
66742105	chr5:66742105:C:T	3.93036e-07	-1.02205e-10	-1.43444	8.54744e-07	-1.02205e-10	-1.45619	2.16031e-05	-1.02205e-10	-1.57077
66742333	chr5:66742333:G:C	3.64943e-07	-1.02205e-10	-1.5086	7.27102e-07	-1.02205e-10	-1.61792	1.97154e-05	-1.02205e-10	-1.6622
66742381	chr5:66742381:G:A	9.58699e-08	-1.15335	-1.692	5.68411e-06	2.08814	-1.6497	1.16602e-05	-0.558966	-1.62846
66742899	chr5:66742899:AC:A	3.03822e-07	-1.02205e-10	-1.6919	6.7522e-07	-1.02205e-10	-1.69195	1.95678e-05	-1.02205e-10	-1.66972
66743195	chr5:66743195:C:G	1.44044e-07	-0.749926	-1.6883	4.26888e-07	-0.485187	-1.66528	1.08489e-05	-0.575142	-1.6844
66743603	chr5:66743603:T:A	4.96468e-07	-1.02205e-10	-1.20082	9.19579e-07	-1.02205e-10	-1.38307	2.22321e-05	-1.02205e-10	-1.54207
66744313	chr5:66744313:A:G	4.34101e-07	-1.52253	0.187472	5.97569e-07	-1.39501	-0.419109	1.89006e-05	-1.48314	-0.221274
66744389	chr5:66744389:T:G	3.94507e-06	-1.02205e-10	0.871881	3.00404e-06	-1.02205e-10	-0.199276	0.000132015	-1.02205e-10	0.239312
66744457	chr5:66744457:A:G	5.12902e-07	-1.02205e-10	-1.16825	9.01955e-07	-1.02205e-10	-1.40242	2.29867e-05	-1.02205e-10	-1.50869
66744487	chr5:66744487:A:G	1.92334e-06	-1.02205e-10	0.153479	1.51159e-06	-1.02205e-10	-0.886069	4.73116e-05	-1.02205e-10	-0.78685
66744640	chr5:66744640:T:C	5.0058e-07	-1.02205e-10	-1.19257	9.2596e-07	-1.02205e-10	-1.37616	2.2288e-05	-1.02205e-10	-1.53956
66744894	chr5:66744894:GTATAAAGTTTAT:G	5.12745e-07	-1.02205e-10	-1.16856	9.44461e-07	-1.02205e-10	-1.35637	2.26195e-05	-1.02205e-10	-1.52479
66745155	chr5:66745155:C:T	3.05689e-07	-1.02205e-10	-1.68577	6.75514e-07	-1.02205e-10	-1.69151	2.03634e-05	-1.02205e-10	-1.62987
66745369	chr5:66745369:G:A	1.13167e-06	-1.02205e-10	-0.376893	1.70131e-06	-1.02205e-10	-0.767834	3.72591e-05	-1.02205e-10	-1.02571
66745416	chr5:66745416:G:A	1.0844e-06	-1.02205e-10	-0.419562	7.01453e-07	-1.02205e-10	-1.65383	1.96551e-05	-1.02205e-10	-1.66527
66745617	chr5:66745617:G:C	4.09247e-07	-1.02205e-10	-1.39402	9.26984e-07	-1.02205e-10	-1.37505	2.6666e-05	-1.02205e-10	-1.36022
66746019	chr5:66746019:C:T	3.0397e-07	-1.02205e-10	-1.69141	6.97993e-07	-1.02205e-10	-1.65878	2.02256e-05	-1.02205e-10	-1.63666
66746152	chr5:66746152:T:A	1.36521e-07	-1.46184	-1.03002	2.22503e-07	-1.1811	-1.62094	4.76708e-06	-1.40552	-1.67635
66746177	chr5:66746177:C:T	4.9035e-07	-1.02205e-10	-1.21322	8.63852e-07	-1.02205e-10	-1.44559	2.24064e-05	-1.02205e-10	-1.53426
66746254	chr5:66746254:A:G	3.59271e-07	-1.52426	-7.12552e-10	8.40152e-07	-1.47341	-7.12552e-10	2.44468e-05	-1.44711	-7.12552e-10
66747337	chr5:66747337:A:G	1.58362e-06	-0.0408713	-7.12552e-10	4.631e-06	0.233539	-7.12552e-10	4.70061e-05	-0.793329	-7.12552e-10
66747463	chr5:66747463:A:T	8.72257e-08	-1.51724	-1.4226	1.98728e-07	-1.506	-1.40905	9.31563e-06	-1.28393	-1.12799
66747811	chr5:66747811:C:T	1.48522e-07	-0.793452	-1.61415	3.3332e-07	-0.893507	-1.50438	7.75997e-06	-0.933006	-1.66162
66747812	chr5:66747812:A:G	1.84562e-07	-1.28401	-0.906343	0.0003039	5.736	-1.31853	1.21261e-05	-1.39353	-0.75471
66748047	chr5:66748047:G:T	1.49809e-06	-1.02205e-10	-0.0963915	2.22547e-06	-1.02205e-10	-0.499264	0.000135444	-1.02205e-10	0.264952
66748179	chr5:66748179:A:G	4.94023e-07	-1.02205e-10	-1.20576	1.0801e-06	-1.02205e-10	-1.22218	3.04981e-05	-1.02205e-10	-1.22594
66748220	chr5:66748220:C:T	3.93785e-07	-1.02205e-10	-1.43253	8.42073e-07	-1.02205e-10	-1.47112	2.13137e-05	-1.02205e-10	-1.58426
66748874	chr5:66748874:G:T	9.16142e-07	-1.02205e-10	-0.588168	1.50908e-06	-1.02205e-10	-0.887733	3.74019e-05	-1.02205e-10	-1.02188
66748991	chr5:66748991:T:C	1.43444e-07	-0.753966	-1.68843	4.26394e-07	-0.486992	-1.66463	1.0729e-05	-0.586537	-1.68412
66749443	chr5:66749443:T:C	3.05834e-07	-1.02205e-10	-1.6853	6.90141e-07	-1.02205e-10	-1.67009	2.10183e-05	-1.02205e-10	-1.59821
66749544	chr5:66749544:T:C	7.21296e-08	-1.43857	-1.6913	1.57053e-07	-1.49479	-1.65562	4.99495e-06	-1.4556	-1.57958
66749855	chr5:66749855:A:G	4.00659e-07	-1.02205e-10	-1.41523	1.09289e-06	-1.02205e-10	-1.2104	3.52354e-05	-1.02205e-10	-1.08156
66749890	chr5:66749890:T:C	3.10513e-07	-1.02205e-10	-1.67012	6.89068e-07	-1.02205e-10	-1.67165	2.03605e-05	-1.02205e-10	-1.63001
66749934	chr5:66749934:C:T	6.06007e-07	-1.02205e-10	-1.00145	1.00324e-06	-1.02205e-10	-1.29599	2.58838e-05	-1.02205e-10	-1.38999
66750126	chr5:66750126:T:C	6.90757e-07	-1.02205e-10	-0.870552	1.51383e-06	-1.02205e-10	-0.884589	4.09245e-05	-1.02205e-10	-0.931878
66750285	chr5:66750285:A:G	3.48666e-07	-1.02205e-10	-1.55423	8.96859e-07	-1.02205e-10	-1.40809	2.77804e-05	-1.02205e-10	-1.31928
66750343	chr5:66750343:C:T	3.99122e-07	-1.02205e-10	-1.41907	8.51133e-07	-1.02205e-10	-1.46042	2.14811e-05	-1.02205e-10	-1.57643
66750369	chr5:66750369:T:C	4.00378e-07	-1.02205e-10	-1.41593	8.54945e-07	-1.02205e-10	-1.45595	2.15309e-05	-1.02205e-10	-1.57411
66750443	chr5:66750443:C:T	3.04873e-07	-1.02205e-10	-1.68845	6.89252e-07	-1.02205e-10	-1.67138	1.95233e-05	-1.02205e-10	-1.672
66750611	chr5:66750611:G:C	4.16301e-05	-1.02205e-10	3.22824	1.51482e-06	-1.02205e-10	-0.883937	2.22031e-05	-1.02205e-10	-1.54337
66750654	chr5:66750654:G:A	3.5028e-07	-1.02205e-10	-1.54961	1.01466e-06	-1.02205e-10	-1.28468	3.56302e-05	-1.02205e-10	-1.07041
66750701	chr5:66750701:C:T	9.06166e-08	-1.23875	-1.66295	5.01962e-06	1.78665	-1.47253	1.28145e-05	-0.699805	-1.39323
66750755	chr5:66750755:ACAAAG:A	2.10524e-07	-0.594071	-1.46467	5.65989e-07	-0.31129	-1.55712	1.46751e-05	-0.388297	-1.56916
66750968	chr5:66750968:T:C	1.51827e-07	-1.25208	-1.13352	0.000215752	5.54817	-1.47327	1.10697e-05	-1.35576	-0.883637
66751023	chr5:66751023:C:T	9.45392e-08	-1.51676	-1.34257	2.2379e-07	-1.50689	-1.28939	1.19812e-05	-1.27895	-0.881321
66751095	chr5:66751095:G:A	1.10797e-07	-1.31684	-1.3838	1.53053e-07	-1.48553	-1.69067	4.16817e-06	-1.52477	-1.69136
66751297	chr5:66751297:A:C	3.03792e-07	-1.02205e-10	-1.692	7.07246e-07	-1.02205e-10	-1.64561	2.20434e-05	-1.02205e-10	-1.55059
66751349	chr5:66751349:A:C	7.4046e-07	-1.02205e-10	-0.801069	1.18041e-06	-1.02205e-10	-1.13337	3.02453e-05	-1.02205e-10	-1.23426
66751361	chr5:66751361:A:C	3.03973e-07	-1.02205e-10	-1.6914	7.14133e-07	-1.02205e-10	-1.63592	2.24042e-05	-1.02205e-10	-1.53436
66751816	chr5:66751816:A:G	6.75969e-07	-1.02205e-10	-0.892193	7.28397e-07	-1.02205e-10	-1.61614	2.29243e-05	-1.02205e-10	-1.51141
66752144	chr5:66752144:A:G	4.5113e-07	-1.02205e-10	-1.29659	9.5719e-07	-1.02205e-10	-1.34299	2.33834e-05	-1.02205e-10	-1.49158
66752146	chr5:66752146:A:G	6.28127e-07	-1.02205e-10	-0.965598	1.31274e-06	-1.02205e-10	-1.02712	3.0155e-05	-1.02205e-10	-1.23725
66752218	chr5:66752218:A:G	4.34653e-07	-1.02205e-10	-1.33379	9.229e-07	-1.02205e-10	-1.37947	2.27626e-05	-1.02205e-10	-1.51849
66752540	chr5:66752540:G:A	3.05714e-07	-1.02205e-10	-1.68569	6.87341e-07	-1.02205e-10	-1.67416	2.08809e-05	-1.02205e-10	-1.60477
66752839	chr5:66752839:T:C	4.60064e-07	-1.27698	-7.12552e-10	9.45464e-07	-1.35531	-7.12552e-10	3.12954e-05	-1.20014	-7.12552e-10
66752891	chr5:66752891:A:G	7.1098e-07	-1.02205e-10	-0.841695	1.55646e-06	-1.02205e-10	-0.85682	4.19456e-05	-1.02205e-10	-0.907231
66753376	chr5:66753376:A:G	1.12879e-06	-0.379437	-7.12552e-10	3.42274e-06	-0.0687924	-7.12552e-10	8.93236e-05	-0.15134	-7.12552e-10
66754141	chr5:66754141:G:T	5.59236e-07	-1.02205e-10	-1.08177	9.45052e-07	-1.02205e-10	-1.35575	2.44338e-05	-1.02205e-10	-1.44764
66754258	chr5:66754258:A:G	1.039e-07	-1.52308	-1.24183	2.32707e-07	-1.49335	-1.26385	1.26557e-05	-1.31686	-0.788642
66754740	chr5:66754740:T:G	9.16572e-08	-1.5172	-1.37308	2.16695e-07	-1.50601	-1.32249	1.14198e-05	-1.28042	-0.927833
66754858	chr5:66754858:A:G	4.04262e-07	-1.02205e-10	-1.40628	8.89467e-07	-1.02205e-10	-1.41637	2.20371e-05	-1.02205e-10	-1.55088
66754999	chr5:66754999:G:T	4.03804e-07	-1.40741	-7.12552e-10	9.53962e-07	-1.34636	-7.12552e-10	2.29747e-05	-1.50921	-7.12552e-10
66755037	chr5:66755037:T:A	3.84303e-06	-0.919704	1.76538	1.42938e-06	-1.33609	0.394099	0.000153722	-0.298987	0.690527
66755073	chr5:66755073:T:A	3.47019e-07	-1.02205e-10	-1.55896	9.98121e-07	-1.02205e-10	-1.30111	3.17393e-05	-1.02205e-10	-1.18605
66755302	chr5:66755302:T:C	3.26201e-07	-1.02205e-10	-1.62083	7.00245e-07	-1.02205e-10	-1.65556	1.92897e-05	-1.02205e-10	-1.68403
66755372	chr5:66755372:A:G	3.05135e-07	-1.02205e-10	-1.68759	6.78041e-07	-1.02205e-10	-1.68778	2.00868e-05	-1.02205e-10	-1.64354
66755794	chr5:66755794:ACT:A	2.19214e-07	-0.380099	-1.63819	2.26792e-07	-1.09115	-1.69181	8.58512e-06	-0.802189	-1.69139
66755946	chr5:66755946:G:A	3.77401e-07	-1.02205e-10	-1.47503	1.1368e-06	-1.02205e-10	-1.17102	3.66608e-05	-1.02205e-10	-1.0419
66755967	chr5:66755967:T:C	3.39213e-07	-1.02205e-10	-1.58171	7.42833e-07	-1.02205e-10	-1.59652	1.91429e-05	-1.02205e-10	-1.69167
66756318	chr5:66756318:A:G	4.38976e-07	-1.02205e-10	-1.3239	6.77215e-07	-1.02205e-10	-1.689	1.98873e-05	-1.02205e-10	-1.65352
66756522	chr5:66756522:G:A	3.08289e-07	-1.02205e-10	-1.6773	6.80147e-07	-1.02205e-10	-1.68468	1.9689e-05	-1.02205e-10	-1.66355
66756559	chr5:66756559:C:A	4.7619e-07	-1.24252	-7.12552e-10	9.48267e-07	-1.35235	-7.12552e-10	4.79699e-05	-0.773031	-7.12552e-10
66757033	chr5:66757033:C:T	1.95276e-06	-1.02205e-10	0.16866	9.09607e-07	-1.02205e-10	-1.39398	2.87958e-05	-1.02205e-10	-1.28337
66757124	chr5:66757124:T:C	2.4341e-06	-1.02205e-10	0.388993	2.20495e-06	-1.02205e-10	-0.50853	9.52555e-05	-1.02205e-10	-0.0870432
66757387	chr5:66757387:T:C	4.21113e-07	-1.36544	-7.12552e-10	8.04244e-07	-1.51709	-7.12552e-10	2.73665e-05	-1.33428	-7.12552e-10
66757787	chr5:66757787:A:T	2.03019e-07	-0.591931	-1.50311	5.51113e-07	-0.308899	-1.58615	1.42944e-05	-0.387359	-1.59638
66757853	chr5:66757853:A:G	6.92208e-07	-1.02205e-10	-0.868454	1.24852e-06	-1.02205e-10	-1.07728	3.18175e-05	-1.02205e-10	-1.18359
66757873	chr5:66757873:A:G	3.63439e-07	-1.02205e-10	-1.51273	7.53113e-07	-1.02205e-10	-1.58277	1.91843e-05	-1.02205e-10	-1.68951
66757976	chr5:66757976:C:T	1.4223e-06	-1.02205e-10	-0.148307	6.91973e-07	-1.02205e-10	-1.66744	2.05413e-05	-1.02205e-10	-1.62117
66758092	chr5:66758092:G:T	6.17774e-07	-1.02205e-10	-0.982218	1.25239e-06	-1.02205e-10	-1.07418	2.34483e-05	-1.02205e-10	-1.48881
66758172	chr5:66758172:C:G	2.08908e-06	-1.02205e-10	0.236138	1.95321e-06	-1.02205e-10	-0.629757	8.31643e-05	-1.02205e-10	-0.222788
66758317	chr5:66758317:A:G	1.01349e-07	-1.12958	-1.66019	1.88642e-07	-1.37324	-1.5939	1.19611e-05	-0.579024	-1.58293
66758530	chr5:66758530:C:T	3.22195e-07	-1.02205e-10	-1.63318	7.6358e-07	-1.02205e-10	-1.56897	1.98567e-05	-1.02205e-10	-1.65506
66758774	chr5:66758774:G:A	6.98253e-07	-1.02205e-10	-0.859759	1.26153e-06	-1.02205e-10	-1.06691	3.20064e-05	-1.02205e-10	-1.17767
66758921	chr5:66758921:CAT:C	6.66816e-07	-0.905826	-7.12552e-10	1.01689e-06	-1.28248	-7.12552e-10	4.08674e-05	-0.933272	-7.12552e-10
66759131	chr5:66759131:T:C	4.00686e-07	-1.02205e-10	-1.41516	7.5631e-07	-1.02205e-10	-1.57854	2.02842e-05	-1.02205e-10	-1.63376
66759159	chr5:66759159:A:G	6.40753e-07	-1.02205e-10	-0.945697	1.16862e-06	-1.02205e-10	-1.14341	2.99513e-05	-1.02205e-10	-1.24403
66759221	chr5:66759221:A:G	5.46784e-07	-1.02205e-10	-1.10429	7.06783e-07	-1.02205e-10	-1.64626	2.16577e-05	-1.02205e-10	-1.56824
66759423	chr5:66759423:A:G	6.70848e-07	-1.02205e-10	-0.899797	7.49807e-07	-1.02205e-10	-1.58717	2.37297e-05	-1.02205e-10	-1.47688
66759480	chr5:66759480:C:CA	6.98405e-07	-1.02205e-10	-0.859542	1.25965e-06	-1.02205e-10	-1.0684	3.20122e-05	-1.02205e-10	-1.17749
66759828	chr5:66759828:G:A	3.04202e-07	-1.02205e-10	-1.69065	6.7569e-07	-1.02205e-10	-1.69125	1.94202e-05	-1.02205e-10	-1.67729
66759920	chr5:66759920:T:C	4.69349e-07	-1.25699	-7.12552e-10	8.61805e-07	-1.44796	-7.12552e-10	2.7991e-05	-1.31172	-7.12552e-10
66760227	chr5:66760227:TGCCTCA:T	9.41515e-08	-1.17946	-1.68397	1.78671e-07	-1.40494	-1.6165	1.08962e-05	-0.6552	-1.59999
66760316	chr5:66760316:G:A	3.54144e-07	-0.517295	-1.02134	2.0212e-07	-1.52032	-1.37781	6.81005e-06	-1.16806	-1.55715
66760436	chr5:66760436:T:C	2.08628e-07	-0.981922	-1.08587	5.80796e-07	-1.28804	-0.55455	2.31063e-05	-0.447124	-1.05638
66760510	chr5:66760510:G:A	3.67867e-07	-1.02205e-10	-1.50062	7.60127e-07	-1.02205e-10	-1.5735	1.92166e-05	-1.02205e-10	-1.68783
66760680	chr5:66760680:G:A	3.13138e-07	-1.02205e-10	-1.66169	6.75683e-07	-1.02205e-10	-1.69126	2.04141e-05	-1.02205e-10	-1.62738
66760741	chr5:66760741:A:G	9.93449e-08	-1.17655	-1.6332	1.95447e-07	-1.40227	-1.52943	1.20855e-05	-0.650974	-1.50063
66760862	chr5:66760862:GAT:G	1.83214e-07	-1.14776	-1.04993	3.76048e-07	-1.39137	-0.885896	1.61042e-05	-0.66602	-1.19851
66763329	chr5:66763329:G:A	1.27881e-06	-1.02205e-10	-0.254653	1.31455e-06	-1.02205e-10	-1.02574	4.40242e-05	-1.02205e-10	-0.858865
66764000	chr5:66764000:G:A	1.07335e-07	-1.08594	-1.64645	2.37486e-07	-1.35146	-1.38542	1.17279e-05	-0.58662	-1.59501
66764531	chr5:66764531:G:A	8.61496e-08	-1.2908	-1.66145	2.23031e-07	-1.10804	-1.69164	6.20842e-06	-1.15656	-1.66114
66764625	chr5:66764625:A:G	4.90106e-07	-1.21372	-7.12552e-10	1.01522e-06	-1.28413	-7.12552e-10	2.82317e-05	-1.30316	-7.12552e-10
66765474	chr5:66765474:T:C	3.48261e-07	-1.02205e-10	-1.55539	6.99592e-07	-1.02205e-10	-1.65649	1.93142e-05	-1.02205e-10	-1.68277
66765628	chr5:66765628:A:G	5.53963e-07	-1.02205e-10	-1.09124	7.10297e-07	-1.02205e-10	-1.6413	2.18342e-05	-1.02205e-10	-1.56013
66766573	chr5:66766573:T:G	7.10964e-07	-0.841719	-7.12552e-10	1.05694e-06	-1.24385	-7.12552e-10	4.35167e-05	-0.870461	-7.12552e-10
66766609	chr5:66766609:C:G	1.17059e-07	-1.24658	-1.39908	4.05774e-07	-1.47039	-0.730806	1.7158e-05	-0.925595	-0.875547
66766650	chr5:66766650:G:A	8.76875e-08	-1.29557	-1.63899	6.83564e-05	4.56518	-1.63968	5.96299e-06	-1.36687	-1.49117
66766696	chr5:66766696:T:G	3.92935e-07	-1.02205e-10	-1.4347	1.06265e-06	-1.02205e-10	-1.23847	3.41169e-05	-1.02205e-10	-1.11381
66766962	chr5:66766962:C:T	1.53324e-07	-1.44966	-0.926131	2.31429e-07	-1.48328	-1.27943	4.73179e-06	-1.48972	-1.59958
66767278	chr5:66767278:G:A	5.97127e-07	-1.02205e-10	-1.01621	7.84346e-07	-1.02205e-10	-1.54214	2.25686e-05	-1.02205e-10	-1.52705
66767478	chr5:66767478:G:C	5.24676e-07	-1.14556	-7.12552e-10	9.01779e-07	-1.40262	-7.12552e-10	3.56487e-05	-1.06989	-7.12552e-10
66767572	chr5:66767572:G:A	3.22081e-07	-1.02205e-10	-1.63354	7.63237e-07	-1.02205e-10	-1.56942	1.98516e-05	-1.02205e-10	-1.65532
66768198	chr5:66768198:A:G	9.50887e-08	-1.21947	-1.63406	1.87656e-07	-1.43033	-1.54204	1.12524e-05	-0.710344	-1.51268
66768511	chr5:66768511:A:G	5.28738e-07	-1.02205e-10	-1.13785	1.02728e-06	-1.02205e-10	-1.27232	2.66952e-05	-1.02205e-10	-1.35912
66768952	chr5:66768952:A:G	3.66673e-07	-1.02205e-10	-1.50387	7.57741e-07	-1.02205e-10	-1.57665	1.92019e-05	-1.02205e-10	-1.68859
66769086	chr5:66769086:A:G	3.13608e-07	-1.02205e-10	-1.6602	7.40073e-07	-1.02205e-10	-1.60024	1.95613e-05	-1.02205e-10	-1.67005
66769818	chr5:66769818:G:A	3.42949e-07	-0.570239	-1.00052	2.04365e-07	-1.52381	-1.36327	6.667e-06	-1.19983	-1.54661
66770301	chr5:66770301:G:A	5.66762e-07	-1.02205e-10	-1.0684	7.15054e-07	-1.02205e-10	-1.63463	2.20544e-05	-1.02205e-10	-1.55009
66771026	chr5:66771026:C:T	1.67459e-06	1.37684	-1.36185	6.89751e-06	1.5879	-0.955975	0.000503392	2.28012	-0.702351
66771162	chr5:66771162:T:C	7.15301e-07	-1.02205e-10	-0.835636	1.28397e-06	-1.02205e-10	-1.04928	3.25856e-05	-1.02205e-10	-1.15973
66771447	chr5:66771447:A:G	7.45365e-07	-1.02205e-10	-0.794467	1.32906e-06	-1.02205e-10	-1.01476	3.36384e-05	-1.02205e-10	-1.12794
66771528	chr5:66771528:T:A	8.63408e-08	-1.27507	-1.67496	1.68466e-07	-1.45968	-1.62057	9.19344e-06	-0.805208	-1.61991
66771830	chr5:66771830:T:C	3.88285e-07	-1.02205e-10	-1.4466	9.56944e-07	-1.02205e-10	-1.34324	2.44094e-05	-1.02205e-10	-1.44864
66771977	chr5:66771977:A:G	4.00062e-06	-1.02205e-10	0.885864	5.77957e-06	-1.02205e-10	0.455096	0.000358489	-1.02205e-10	1.23829
66772290	chr5:66772290:G:A	4.35794e-07	-1.02205e-10	-1.33117	1.21952e-06	-1.02205e-10	-1.10077	3.99989e-05	-1.02205e-10	-0.954754
66772571	chr5:66772571:G:A	2.8686e-07	-1.51608	-0.233269	4.34849e-07	-1.52517	-0.606824	7.35243e-06	-1.52601	-1.12257
66773171	chr5:66773171:A:G	7.09874e-07	-1.02205e-10	-0.843253	7.3368e-07	-1.02205e-10	-1.60892	2.25663e-05	-1.02205e-10	-1.52715
66773299	chr5:66773299:T:C	8.78651e-08	-1.25199	-1.68054	1.68408e-07	-1.44689	-1.63371	9.40909e-06	-0.76766	-1.63427
66773419	chr5:66773419:GAGAGC:G	8.20587e-07	-1.02205e-10	-0.69832	2.5407e-06	-1.02205e-10	-0.366793	9.4126e-05	-1.02205e-10	-0.0989712
66773456	chr5:66773456:A:C	3.58566e-07	-1.52623	-7.12552e-10	8.54133e-07	-1.4569	-7.12552e-10	2.5334e-05	-1.41146	-7.12552e-10
66773522	chr5:66773522:G:C	1.07019e-07	-1.12499	-1.61035	2.50643e-07	-1.37039	-1.31257	1.197e-05	-0.615704	-1.5455
66773656	chr5:66773656:C:T	9.17942e-08	-1.26207	-1.62672	2.33626e-07	-1.06422	-1.68905	6.38601e-06	-1.12781	-1.66168
66773991	chr5:66773991:G:A	1.18604e-06	1.36145	-1.69141	4.22426e-06	1.76101	-1.61939	0.00023666	2.42399	-1.60097
66774269	chr5:66774269:C:T	3.14047e-06	1.54908	-0.905296	4.81506e-06	1.79927	-1.52675	0.000287654	2.4902	-1.47205
66774285	chr5:66774285:A:G	1.55732e-06	1.63438	-1.692	4.7111e-06	1.85941	-1.60872	0.000295478	2.58066	-1.53567
66774296	chr5:66774296:A:T	4.25189e-07	-1.02205e-10	-1.35581	7.87364e-07	-1.02205e-10	-1.5383	2.09198e-05	-1.02205e-10	-1.60291
66774402	chr5:66774402:T:C	3.08284e-07	-1.02205e-10	-1.67732	7.64978e-07	-1.02205e-10	-1.56714	2.55653e-05	-1.02205e-10	-1.40237
66774419	chr5:66774419:A:G	1.25694e-06	-0.238229	-0.0336778	3.90769e-06	0.379387	-0.315675	4.05179e-05	-0.209084	-0.732776
66774451	chr5:66774451:C:A	3.04287e-07	-0.141203	-1.54917	1.39805e-06	0.473554	-1.43771	1.76319e-05	-0.118635	-1.65526
66774516	chr5:66774516:A:G	8.41961e-08	-1.28357	-1.69162	1.58967e-07	-1.46423	-1.67406	8.62452e-06	-0.81794	-1.67106
66774695	chr5:66774695:A:T	3.58667e-07	-1.02205e-10	-1.52595	6.75277e-07	-1.02205e-10	-1.69186	1.96653e-05	-1.02205e-10	-1.66475
66774815	chr5:66774815:A:T	3.11091e-07	-1.02205e-10	-1.66826	6.91183e-07	-1.02205e-10	-1.66858	1.93586e-05	-1.02205e-10	-1.68047
66775050	chr5:66775050:C:T	4.9452e-07	-1.20475	-7.12552e-10	1.31645e-06	-1.0243	-7.12552e-10	3.21515e-05	-1.17315	-7.12552e-10
66775854	chr5:66775854:A:G	3.10043e-07	-1.02205e-10	-1.67163	6.93393e-07	-1.02205e-10	-1.66539	1.93532e-05	-1.02205e-10	-1.68075
66776051	chr5:66776051:C:T	8.36015e-08	-1.30837	-1.67391	1.67255e-07	-1.47546	-1.61201	8.9536e-06	-0.86635	-1.5852
66776396	chr5:66776396:G:A	3.12201e-07	-1.02205e-10	-1.66469	6.98933e-07	-1.02205e-10	-1.65743	1.92694e-05	-1.02205e-10	-1.68509
66776704	chr5:66776704:A:AAT	8.67053e-07	-1.02205e-10	-0.64324	2.10536e-06	-1.02205e-10	-0.554747	5.01324e-05	-1.02205e-10	-0.728937
66776806	chr5:66776806:A:G	6.73776e-06	1.40714	-7.12552e-10	2.57068e-05	1.94752	-7.12552e-10	0.000775104	2.00939	-7.12552e-10
66777000	chr5:66777000:C:T	4.98228e-06	-1.02205e-10	1.1053	7.91293e-06	-1.02205e-10	0.769266	0.000189524	-1.02205e-10	0.600912
66777157	chr5:66777157:A:C	3.58392e-07	-1.02205e-10	-1.52671	7.04104e-07	-1.02205e-10	-1.65006	1.94068e-05	-1.02205e-10	-1.67798
66777311	chr5:66777311:A:G	2.07857e-06	-1.02205e-10	0.231093	3.8288e-06	-1.02205e-10	0.0433181	8.23312e-05	-1.02205e-10	-0.232856
66778543	chr5:66778543:A:G	3.15062e-07	-1.02205e-10	-1.65557	7.32769e-07	-1.02205e-10	-1.61016	1.95181e-05	-1.02205e-10	-1.67226
66778751	chr5:66778751:A:G	2.09732e-06	1.81966	-1.57958	7.90661e-06	2.05329	-1.28483	0.000576196	2.78584	-1.07299
66779115	chr5:66779115:T:C	6.76668e-07	-1.02205e-10	-0.891159	1.22279e-06	-1.02205e-10	-1.0981	3.11834e-05	-1.02205e-10	-1.20372
66779251	chr5:66779251:C:G	2.17971e-06	1.76246	-1.48385	5.28511e-06	2.00454	-1.63888	0.000301495	2.75058	-1.68543
66779609	chr5:66779609:T:G	6.17543e-07	-1.02205e-10	-0.982592	1.84814e-06	-1.02205e-10	-0.685056	6.60404e-05	-1.02205e-10	-0.453339
66779843	chr5:66779843:T:C	3.85052e-07	-1.02205e-10	-1.45496	7.27548e-07	-1.02205e-10	-1.61731	2.00486e-05	-1.02205e-10	-1.64545
66780386	chr5:66780386:C:T	3.04198e-07	-1.02205e-10	-1.69066	6.92099e-07	-1.02205e-10	-1.66726	2.02844e-05	-1.02205e-10	-1.63375
66780389	chr5:66780389:A:G	3.02605e-07	-0.157206	-1.53871	1.39439e-06	0.453833	-1.42061	1.7474e-05	-0.13587	-1.64702
66780597	chr5:66780597:G:A	3.15062e-07	-1.02205e-10	-1.65557	7.32769e-07	-1.02205e-10	-1.61016	1.95181e-05	-1.02205e-10	-1.67226
66780674	chr5:66780674:C:G	9.19201e-08	-1.2154	-1.67202	1.6215e-07	-1.42655	-1.69191	9.36728e-06	-0.715487	-1.6909
66782054	chr5:66782054:T:A	5.85848e-07	-1.02205e-10	-1.03528	2.31796e-06	-1.02205e-10	-0.458544	8.54049e-05	-1.02205e-10	-0.196203
66782115	chr5:66782115:C:G	3.65369e-07	-1.02205e-10	-1.50743	9.63419e-07	-1.02205e-10	-1.3365	3.04866e-05	-1.02205e-10	-1.22632
66782237	chr5:66782237:C:T	3.3271e-07	-1.02205e-10	-1.60107	7.57991e-07	-1.02205e-10	-1.57632	2.0332e-05	-1.02205e-10	-1.63141
66782694	chr5:66782694:T:G	4.04868e-07	-1.02205e-10	-1.40478	1.11045e-06	-1.02205e-10	-1.19447	3.59905e-05	-1.02205e-10	-1.06035
66782879	chr5:66782879:G:A	6.41501e-07	-1.02205e-10	-0.944529	1.16889e-06	-1.02205e-10	-1.14318	2.98565e-05	-1.02205e-10	-1.2472
66783101	chr5:66783101:A:G	4.97903e-07	-1.19794	-7.12552e-10	8.8825e-07	-1.41773	-7.12552e-10	3.43136e-05	-1.10806	-7.12552e-10
66783248	chr5:66783248:A:G	5.63496e-07	-1.02205e-10	-1.07418	7.15709e-07	-1.02205e-10	-1.63371	2.21015e-05	-1.02205e-10	-1.54796
66783274	chr5:66783274:G:A	1.59097e-06	-1.02205e-10	-0.0362432	1.70158e-06	-1.02205e-10	-0.767679	5.19704e-05	-1.02205e-10	-0.692931
66783341	chr5:66783341:C:T	5.47841e-07	-1.02205e-10	-1.10236	7.10644e-07	-1.02205e-10	-1.64082	2.18597e-05	-1.02205e-10	-1.55896
66783587	chr5:66783587:C:T	2.04764e-06	-0.511574	0.727676	2.12142e-07	-1.51945	-1.33029	6.60814e-06	-1.158	-1.5973
66783793	chr5:66783793:A:G	3.57396e-07	-1.02205e-10	-1.5295	7.99453e-07	-1.02205e-10	-1.52306	1.94922e-05	-1.02205e-10	-1.67359
66783850	chr5:66783850:C:T	3.67261e-07	-1.50227	-7.12552e-10	8.13239e-07	-1.50596	-7.12552e-10	2.26635e-05	-1.52285	-7.12552e-10
66784025	chr5:66784025:G:T	9.70808e-08	-1.23239	-1.6004	1.90983e-07	-1.43524	-1.51956	1.24854e-05	-0.736538	-1.38251
66784193	chr5:66784193:CCATAGG:C	9.87353e-08	-1.22057	-1.59533	1.93214e-07	-1.42889	-1.5143	1.28136e-05	-0.717374	-1.37572
66784263	chr5:66784263:A:G	3.07409e-07	-1.02205e-10	-1.68016	7.04216e-07	-1.02205e-10	-1.6499	1.92067e-05	-1.02205e-10	-1.68835
66784385	chr5:66784385:T:C	3.10147e-07	-1.02205e-10	-1.67129	6.9379e-07	-1.02205e-10	-1.66482	1.91418e-05	-1.02205e-10	-1.69173
66784697	chr5:66784697:G:A	6.94207e-07	-1.02205e-10	-0.86557	1.64503e-06	-1.02205e-10	-0.801477	7.48174e-05	-1.02205e-10	-0.328555
66785012	chr5:66785012:G:T	3.54242e-07	0.0234742	-1.56183	2.32614e-07	-1.43426	-1.32335	1.98827e-05	-0.23693	-1.41683
66785032	chr5:66785032:T:C	3.93016e-07	-1.43449	-7.12552e-10	8.32405e-07	-1.48267	-7.12552e-10	3.11998e-05	-1.20319	-7.12552e-10
66785091	chr5:66785091:C:T	8.74508e-07	-1.02205e-10	-0.634678	2.73756e-06	-1.02205e-10	-0.292166	0.000102012	-1.02205e-10	-0.0185148
66785101	chr5:66785101:C:T	6.83175e-08	-1.52405	-1.66012	4.72346e-07	-0.51963	-1.52965	4.88095e-06	-1.40091	-1.65736
66785420	chr5:66785420:A:G	3.09462e-07	-1.02205e-10	-1.67351	6.94738e-07	-1.02205e-10	-1.66345	1.91411e-05	-1.02205e-10	-1.69177
66785484	chr5:66785484:C:T	3.09164e-07	-1.02205e-10	-1.67447	6.90803e-07	-1.02205e-10	-1.66913	1.94212e-05	-1.02205e-10	-1.67724
66785584	chr5:66785584:A:G	1.00316e-06	-1.02205e-10	-0.497431	2.48906e-06	-1.02205e-10	-0.387326	5.889e-05	-1.02205e-10	-0.567935
66785775	chr5:66785775:C:T	6.76242e-07	-1.02205e-10	-0.891789	1.20999e-06	-1.02205e-10	-1.10862	3.08664e-05	-1.02205e-10	-1.21394
66786789	chr5:66786789:G:A	3.25071e-07	-1.02205e-10	-1.6243	7.06108e-07	-1.02205e-10	-1.64722	2.00331e-05	-1.02205e-10	-1.64622
66787198	chr5:66787198:A:G	9.34712e-07	-1.02205e-10	-0.568102	2.30586e-06	-1.02205e-10	-0.46378	5.47957e-05	-1.02205e-10	-0.639993
66787728	chr5:66787728:G:A	4.76261e-07	-1.02205e-10	-1.24237	8.54234e-07	-1.02205e-10	-1.45678	2.22511e-05	-1.02205e-10	-1.54121
66788432	chr5:66788432:G:T	1.75168e-07	-1.3818	-0.860789	2.12909e-06	0.507601	-1.05114	9.17746e-06	-0.975868	-1.45099
66788529	chr5:66788529:C:T	6.27531e-07	-1.02205e-10	-0.966548	1.1347e-06	-1.02205e-10	-1.17286	2.91364e-05	-1.02205e-10	-1.27162
66788550	chr5:66788550:A:G	9.0386e-08	-1.27788	-1.62637	1.79379e-07	-1.46147	-1.55602	1.1152e-05	-0.804228	-1.42776
66788731	chr5:66788731:C:G	3.58537e-07	-1.52631	-7.12552e-10	8.42494e-07	-1.47062	-7.12552e-10	2.46051e-05	-1.44065	-7.12552e-10
66788848	chr5:66788848:G:A	8.62573e-08	-1.25912	-1.69189	1.61977e-07	-1.4503	-1.66924	9.24083e-06	-0.772844	-1.64713
66788924	chr5:66788924:G:A	3.56252e-07	-1.02205e-10	-1.5327	1.032e-06	-1.02205e-10	-1.26774	3.27533e-05	-1.02205e-10	-1.1546
66789226	chr5:66789226:A:AT	1.28495e-06	1.10736	-1.35723	3.50323e-06	1.30628	-1.35183	0.00028389	1.98952	-0.984544
66789379	chr5:66789379:T:A	1.39821e-06	1.1974	-1.3628	3.8288e-06	1.40072	-1.3574	0.000312781	2.09442	-0.99252
66789661	chr5:66789661:A:G	2.23687e-06	1.98809	-1.6836	8.29179e-06	2.40727	-1.59124	0.00069841	3.16996	-1.26476
66789757	chr5:66789757:A:G	8.29384e-08	-1.32298	-1.66726	5.23088e-05	4.32492	-1.66699	5.50203e-06	-1.38896	-1.54953
66790492	chr5:66790492:T:G	3.22646e-07	-1.02205e-10	-1.63178	6.76352e-07	-1.02205e-10	-1.69027	1.91713e-05	-1.02205e-10	-1.69019
66790913	chr5:66790913:A:G	1.61938e-07	-0.86604	-1.45509	3.74297e-07	-0.615485	-1.66645	9.92051e-06	-0.657353	-1.69165
66790971	chr5:66790971:T:C	1.57238e-06	-1.02205e-10	-0.0479941	8.50769e-07	-1.02205e-10	-1.46085	2.66295e-05	-1.02205e-10	-1.36159
66790993	chr5:66790993:G:A	4.01338e-07	0.167593	-1.58113	1.8713e-06	0.956298	-1.6289	2.53922e-05	0.280035	-1.6892
66791204	chr5:66791204:G:A	3.29563e-06	1.98319	-1.29118	1.37268e-05	2.37717	-1.05705	0.00152275	3.15167	-0.466996
66791392	chr5:66791392:C:T	3.59181e-07	-1.02205e-10	-1.52451	8.01394e-07	-1.02205e-10	-1.52064	1.95873e-05	-1.02205e-10	-1.66872
66791396	chr5:66791396:G:A	6.69533e-07	-1.02205e-10	-0.90176	1.2176e-06	-1.02205e-10	-1.10235	3.0433e-05	-1.02205e-10	-1.22808
66791810	chr5:66791810:A:G	1.05702e-06	-1.02205e-10	-0.44513	1.30694e-06	-1.02205e-10	-1.03154	3.9523e-05	-1.02205e-10	-0.966724
66792094	chr5:66792094:C:T	5.59888e-07	-1.02205e-10	-1.0806	9.35819e-07	-1.02205e-10	-1.36557	2.58558e-05	-1.02205e-10	-1.39107
66792646	chr5:66792646:C:T	1.82858e-07	-0.825292	-1.37434	4.08332e-07	-0.574169	-1.62074	1.045e-05	-0.612239	-1.68476
66792664	chr5:66792664:T:C	2.20301e-07	-0.762545	-1.2508	4.62593e-07	-0.497513	-1.57263	1.14452e-05	-0.538733	-1.6673
66792681	chr5:66792681:G:A	8.42247e-07	-1.02205e-10	-0.672267	2.00942e-06	-1.02205e-10	-0.601384	5.27676e-05	-1.02205e-10	-0.677708
66792927	chr5:66792927:G:A	1.44057e-07	-0.886115	-1.55201	3.5715e-07	-0.64151	-1.68732	9.77325e-06	-0.682629	-1.68133
66792938	chr5:66792938:A:G	1.81794e-07	-0.838597	-1.36687	4.03877e-07	-0.588569	-1.61731	1.03043e-05	-0.62743	-1.68362
66793009	chr5:66793009:A:G	1.82206e-07	-0.84048	-1.36272	4.03472e-07	-0.591715	-1.61517	1.02859e-05	-0.629912	-1.68292
66793098	chr5:66793098:C:G	3.04659e-07	-1.02205e-10	-1.68915	7.8935e-07	-1.02205e-10	-1.53578	2.11336e-05	-1.02205e-10	-1.59274
66793201	chr5:66793201:T:C	3.18735e-07	-1.02205e-10	-1.64398	7.07325e-07	-1.02205e-10	-1.6455	1.91609e-05	-1.02205e-10	-1.69073
66793249	chr5:66793249:G:A	5.04723e-07	0.158406	-1.34274	2.27157e-06	0.949566	-1.42833	2.66769e-05	0.291784	-1.65159
66793657	chr5:66793657:G:A	1.97766e-07	-0.510733	-1.61052	7.53239e-07	-0.217163	-1.36544	2.44737e-05	-0.268836	-1.17717
66793707	chr5:66793707:G:A	2.53729e-06	2.06432	-1.63381	9.69536e-06	2.4771	-1.50469	0.000867671	3.25011	-1.1279
66794294	chr5:66794294:TTAGCC:T	3.47093e-07	-1.02205e-10	-1.55875	1.00956e-06	-1.02205e-10	-1.28972	3.57484e-05	-1.02205e-10	-1.0671
66794824	chr5:66794824:C:T	4.77174e-06	-0.431442	1.49357	3.12556e-07	-1.5112	-0.951	9.09108e-06	-1.10632	-1.32999
66794856	chr5:66794856:A:C	1.31419e-06	1.12629	-1.35365	3.48285e-06	1.29957	-1.35095	0.000289614	2.01075	-0.985809
66795487	chr5:66795487:G:T	1.8531e-07	-0.597037	-1.58928	7.13004e-07	-0.316245	-1.32126	2.35357e-05	-0.365038	-1.12005
66795509	chr5:66795509:G:T	1.58772e-07	-0.802581	-1.53829	3.9405e-07	-0.545616	-1.68489	1.07193e-05	-0.587253	-1.68431
66795568	chr5:66795568:C:A	1.80549e-07	-0.803208	-1.40913	4.11891e-07	-0.548391	-1.63784	1.06576e-05	-0.587888	-1.68945
66796288	chr5:66796288:C:T	1.44336e-07	-0.878313	-1.55788	3.59537e-07	-0.633567	-1.6886	9.87785e-06	-0.674258	-1.67905
66796630	chr5:66796630:CTT:C	4.9992e-07	-1.02205e-10	-1.19389	8.85129e-07	-1.02205e-10	-1.42125	2.29422e-05	-1.02205e-10	-1.51063
66796938	chr5:66796938:T:C	1.90189e-07	-0.85183	-1.30849	4.10063e-07	-0.604796	-1.58588	1.0278e-05	-0.643053	-1.67055
66797431	chr5:66797431:T:G	3.53005e-07	-1.02205e-10	-1.54186	1.00998e-06	-1.02205e-10	-1.28931	3.17399e-05	-1.02205e-10	-1.18603
66797525	chr5:66797525:A:G	1.75441e-07	-0.652322	-1.58872	6.69766e-07	-0.378681	-1.32138	2.20927e-05	-0.426238	-1.12212
66798236	chr5:66798236:T:TCA	1.62397e-07	-0.876986	-1.44131	3.74136e-07	-0.632978	-1.64939	9.78946e-06	-0.67108	-1.69122
66798423	chr5:66798423:T:G	5.04898e-07	-1.18398	-7.12552e-10	1.32577e-06	-1.01724	-7.12552e-10	3.28721e-05	-1.15098	-7.12552e-10
66798464	chr5:66798464:C:T	4.60642e-07	-1.27572	-7.12552e-10	9.60244e-07	-1.3398	-7.12552e-10	3.22953e-05	-1.16868	-7.12552e-10
66798631	chr5:66798631:G:A	3.2154e-07	-1.02205e-10	-1.63522	6.75962e-07	-1.02205e-10	-1.69085	1.91808e-05	-1.02205e-10	-1.68969
66798996	chr5:66798996:A:G	4.77125e-07	-1.02205e-10	-1.24056	8.53193e-07	-1.02205e-10	-1.458	2.22231e-05	-1.02205e-10	-1.54248
66799684	chr5:66799684:G:A	4.54024e-07	0.23287	-1.52306	2.10735e-06	1.01894	-1.57274	2.75488e-05	0.362301	-1.68995
66800266	chr5:66800266:G:T	1.25279e-06	-0.275209	-7.12552e-10	3.8642e-06	0.0525218	-7.12552e-10	0.000115212	0.103168	-7.12552e-10
66800584	chr5:66800584:C:G	3.97045e-07	-1.02205e-10	-1.42429	1.17635e-06	-1.02205e-10	-1.13682	4.00749e-05	-1.02205e-10	-0.952856
66800599	chr5:66800599:A:C	1.66662e-07	-0.880194	-1.41218	3.77665e-07	-0.641988	-1.63099	9.83415e-06	-0.670687	-1.68706
66800744	chr5:66800744:C:A	8.18718e-07	-1.02205e-10	-0.700601	1.7278e-06	-1.02205e-10	-0.752383	8.42144e-05	-1.02205e-10	-0.21024
66801385	chr5:66801385:T:C	3.52147e-07	-1.02205e-10	-1.54429	1.03758e-06	-1.02205e-10	-1.26234	3.69933e-05	-1.02205e-10	-1.03287
66801597	chr5:66801597:A:G	4.76383e-07	-1.24212	-7.12552e-10	8.6514e-07	-1.4441	-7.12552e-10	2.37564e-05	-1.47575	-7.12552e-10
66801796	chr5:66801796:A:C	1.98524e-07	-0.591592	-1.52584	5.55688e-07	-0.309201	-1.57758	1.42045e-05	-0.383767	-1.60628
66802151	chr5:66802151:G:T	3.08231e-07	-1.02205e-10	-1.67749	6.81389e-07	-1.02205e-10	-1.68285	1.97474e-05	-1.02205e-10	-1.66058
66802692	chr5:66802692:T:C	3.18959e-07	-1.02205e-10	-1.64328	6.76358e-07	-1.02205e-10	-1.69027	2.16833e-05	-1.02205e-10	-1.56707
66803083	chr5:66803083:C:T	9.58129e-07	1.12162	-1.66498	3.09918e-06	1.29784	-1.46594	0.00022386	1.98698	-1.21956
66803115	chr5:66803115:G:A	5.48352e-07	-1.02205e-10	-1.10142	9.46661e-07	-1.02205e-10	-1.35405	2.41537e-05	-1.02205e-10	-1.45917
66803399	chr5:66803399:C:T	8.13905e-08	-1.39078	-1.6183	1.63904e-07	-1.47678	-1.63092	7.41188e-06	-0.979813	-1.66071
66803524	chr5:66803524:T:C	7.55073e-08	-1.39697	-1.68715	1.37175e-06	0.479713	-1.46286	8.24474e-06	-0.970144	-1.56389
66803528	chr5:66803528:T:C	3.91042e-06	-0.156437	1.0195	2.87858e-07	-1.46011	-1.08441	1.00826e-05	-0.919585	-1.41321
66803531	chr5:66803531:A:C	7.53674e-08	-1.39675	-1.68921	1.39588e-06	0.479824	-1.44553	8.35223e-06	-0.970019	-1.55106
66803742	chr5:66803742:AAAT:A	5.1043e-07	-1.02205e-10	-1.17309	1.27619e-06	-1.02205e-10	-1.05536	3.56124e-05	-1.02205e-10	-1.07091
66803861	chr5:66803861:G:A	4.98362e-07	-1.19701	-7.12552e-10	1.79977e-06	-0.711575	-7.12552e-10	4.4587e-05	-0.846164	-7.12552e-10
66803885	chr5:66803885:AT:A	3.09855e-07	-1.02205e-10	-1.67224	7.399e-07	-1.02205e-10	-1.60047	1.97224e-05	-1.02205e-10	-1.66185
66803913	chr5:66803913:C:A	4.47695e-07	-0.0175567	-1.28667	1.64168e-07	-1.42758	-1.67852	8.353e-06	-0.837084	-1.6839
66804030	chr5:66804030:A:C	8.94211e-08	-1.26459	-1.65039	1.62818e-07	-1.44963	-1.66472	9.20352e-06	-0.803134	-1.62089
66804252	chr5:66804252:AGCAACTATTAGTATAATAGGGCT:A	4.50483e-06	-1.02205e-10	1.00456	5.20624e-06	-1.02205e-10	0.350625	0.000385867	-1.02205e-10	1.31189
66804458	chr5:66804458:C:T	4.41716e-07	-1.31767	-7.12552e-10	9.24561e-07	-1.37767	-7.12552e-10	3.06815e-05	-1.21995	-7.12552e-10
66804732	chr5:66804732:T:C	8.04814e-07	-1.02205e-10	-0.717729	1.47459e-06	-1.02205e-10	-0.910855	3.65637e-05	-1.02205e-10	-1.04455
66805594	chr5:66805594:T:C	1.5587e-07	-0.668988	-1.69033	4.95522e-07	-0.408323	-1.59305	1.54452e-05	-0.441866	-1.46444
66806475	chr5:66806475:C:A	8.93506e-08	-1.2495	-1.66627	1.66825e-07	-1.44096	-1.64908	9.66953e-06	-0.778432	-1.59619
66806768	chr5:66806768:CAT:C	2.74085e-06	0.507682	-7.12552e-10	4.27538e-06	0.153639	-7.12552e-10	0.000563132	1.68991	-7.12552e-10
66806882	chr5:66806882:T:G	1.73804e-07	-0.863701	-1.38671	3.89556e-07	-0.623589	-1.61839	1.00274e-05	-0.654985	-1.6833
66807014	chr5:66807014:C:T	1.68432e-07	-0.889029	-1.39278	3.77205e-07	-0.652796	-1.6214	9.731e-06	-0.683916	-1.68437
66807198	chr5:66807198:C:T	1.66325e-07	-0.895316	-1.39908	3.72975e-07	-0.660972	-1.6245	9.652e-06	-0.691084	-1.68536
66807222	chr5:66807222:T:C	1.68536e-07	-0.870761	-1.41043	3.81777e-07	-0.632183	-1.62997	9.91274e-06	-0.662777	-1.68701
66807244	chr5:66807244:C:T	3.09331e-07	-1.02205e-10	-1.67393	7.3742e-07	-1.02205e-10	-1.60383	1.96856e-05	-1.02205e-10	-1.66372
66807324	chr5:66807324:G:A	8.22791e-07	-1.02205e-10	-0.695638	1.50718e-06	-1.02205e-10	-0.888991	3.71935e-05	-1.02205e-10	-1.02747
66807393	chr5:66807393:G:A	3.71203e-07	-1.02205e-10	-1.49159	8.17998e-07	-1.02205e-10	-1.50013	2.19743e-05	-1.02205e-10	-1.55373
66807490	chr5:66807490:G:A	7.97966e-08	-1.39676	-1.6321	1.51574e-07	-1.51111	-1.6748	7.14875e-06	-1.04012	-1.63654
66807536	chr5:66807536:C:T	1.64631e-07	-0.91242	-1.39221	3.67215e-07	-0.680271	-1.62077	9.47917e-06	-0.710414	-1.6841
66807654	chr5:66807654:T:C	2.40274e-06	0.142542	0.233484	2.35243e-07	-1.38177	-1.3646	1.0704e-05	-0.713872	-1.55911
66807963	chr5:66807963:T:A	3.4653e-07	-1.02205e-10	-1.56037	1.1135e-06	-1.02205e-10	-1.19173	2.8109e-05	-1.02205e-10	-1.30751
66807974	chr5:66807974:A:T	4.96785e-07	-1.02205e-10	-1.20018	8.81022e-07	-1.02205e-10	-1.42591	2.28036e-05	-1.02205e-10	-1.51669
66807985	chr5:66807985:T:G	4.27062e-07	-1.02205e-10	-1.35141	1.09851e-06	-1.02205e-10	-1.20527	2.82665e-05	-1.02205e-10	-1.30193
66808096	chr5:66808096:T:C	1.65744e-07	-0.922695	-1.3752	3.65979e-07	-0.691828	-1.61258	9.39299e-06	-0.722423	-1.68122
66808428	chr5:66808428:G:A	4.32228e-07	-1.02205e-10	-1.33939	1.11452e-06	-1.02205e-10	-1.19081	2.8635e-05	-1.02205e-10	-1.28898
66809537	chr5:66809537:A:G	1.37291e-07	-0.927045	-1.5592	3.39108e-07	-0.693624	-1.68705	9.33182e-06	-0.727817	-1.68236
66809667	chr5:66809667:T:C	3.1175e-07	-1.02205e-10	-1.66614	6.97744e-07	-1.02205e-10	-1.65914	1.92434e-05	-1.02205e-10	-1.68644
66809971	chr5:66809971:C:G	4.91072e-07	-1.02205e-10	-1.21175	1.13597e-06	-1.02205e-10	-1.17174	2.32869e-05	-1.02205e-10	-1.49572
66810095	chr5:66810095:T:C	9.61149e-07	-1.02205e-10	-0.540211	1.19558e-06	-1.02205e-10	-1.1206	3.56806e-05	-1.02205e-10	-1.069
66810116	chr5:66810116:C:T	8.97495e-08	-1.2818	-1.62952	1.59512e-07	-1.45802	-1.67685	8.75788e-06	-0.832697	-1.64095
66810121	chr5:66810121:G:A	7.63803e-07	0.911294	-1.68132	2.38621e-06	1.0771	-1.50663	0.000168705	1.74779	-1.26324
66810232	chr5:66810232:T:A	1.45078e-07	-0.745675	-1.68539	4.56671e-07	-0.486245	-1.59678	1.44505e-05	-0.522049	-1.45083
66810312	chr5:66810312:C:T	9.44105e-07	1.11948	-1.67758	2.96675e-06	1.2921	-1.50386	0.000211121	1.98565	-1.27683
66810366	chr5:66810366:A:T	8.29515e-08	-1.31105	-1.67904	1.73039e-07	-1.47316	-1.58031	9.20553e-06	-0.883818	-1.53998
66810881	chr5:66810881:A:G	3.61693e-07	-1.51754	-7.12552e-10	8.92251e-07	-1.41324	-7.12552e-10	2.63559e-05	-1.37191	-7.12552e-10
66811823	chr5:66811823:T:A	1.45341e-07	-0.83719	-1.59207	3.82731e-07	-0.56807	-1.69159	1.09461e-05	-0.581769	-1.66885
66811883	chr5:66811883:G:A	1.5686e-07	-0.787149	-1.56584	5.93887e-07	-0.537629	-1.28267	2.00308e-05	-0.575191	-1.07115
66812185	chr5:66812185:G:A	3.56428e-07	-1.02205e-10	-1.53221	6.95414e-07	-1.02205e-10	-1.66248	1.92178e-05	-1.02205e-10	-1.68777
66812187	chr5:66812187:T:G	4.43516e-07	-1.31361	-7.12552e-10	8.99118e-07	-1.40557	-7.12552e-10	2.52214e-05	-1.41591	-7.12552e-10
66812526	chr5:66812526:C:T	3.03988e-07	-1.02205e-10	-1.69135	6.75309e-07	-1.02205e-10	-1.69182	1.92579e-05	-1.02205e-10	-1.68568
66813035	chr5:66813035:C:T	9.44942e-08	-1.19554	-1.66426	1.73712e-07	-1.39939	-1.6502	1.01699e-05	-0.724677	-1.59949
66813359	chr5:66813359:G:A	3.11127e-07	-1.02205e-10	-1.66814	6.75322e-07	-1.02205e-10	-1.6918	2.09149e-05	-1.02205e-10	-1.60314
66813810	chr5:66813810:G:T	3.46579e-07	0.0849642	-1.64519	1.61176e-06	0.837121	-1.65903	2.35209e-05	0.205898	-1.69161
66814245	chr5:66814245:G:A	5.37474e-07	-1.02205e-10	-1.12146	9.34419e-07	-1.02205e-10	-1.36706	2.39392e-05	-1.02205e-10	-1.46809
66814378	chr5:66814378:T:C	3.65009e-07	-1.50842	-7.12552e-10	9.38176e-07	-1.36305	-7.12552e-10	2.48746e-05	-1.42976	-7.12552e-10
66814675	chr5:66814675:T:C	3.87989e-07	-1.44736	-7.12552e-10	2.19225e-06	-0.514305	-7.12552e-10	2.2852e-05	-1.51457	-7.12552e-10
66814676	chr5:66814676:A:G	3.11873e-07	-1.02205e-10	-1.66574	7.50964e-07	-1.02205e-10	-1.58563	1.98534e-05	-1.02205e-10	-1.65523
66814679	chr5:66814679:T:C	1.70235e-07	-0.853335	-1.41783	3.88897e-07	-0.611293	-1.63238	1.00878e-05	-0.644081	-1.6882
66814940	chr5:66814940:C:T	7.55209e-08	-1.43487	-1.64906	1.00875e-06	0.305277	-1.5958	7.26799e-06	-1.06358	-1.59654
66815711	chr5:66815711:A:G	1.72807e-07	-0.896161	-1.36	3.79919e-07	-0.661733	-1.6053	9.73574e-06	-0.6913	-1.6765
66816345	chr5:66816345:G:A	1.96162e-07	-0.517787	-1.61161	7.40973e-07	-0.228633	-1.37039	2.43401e-05	-0.269979	-1.1815
66816887	chr5:66816887:G:A	9.7312e-07	1.15341	-1.68124	3.014e-06	1.32144	-1.51741	0.000214779	2.02389	-1.29789
66817124	chr5:66817124:A:G	1.4993e-06	-1.02205e-10	-0.0955884	1.45405e-06	-1.02205e-10	-0.92488	5.58138e-05	-1.02205e-10	-0.621585
66817126	chr5:66817126:C:A	3.15252e-07	-1.02205e-10	-1.65497	7.63672e-07	-1.02205e-10	-1.56885	2.01193e-05	-1.02205e-10	-1.64193
66817236	chr5:66817236:G:T	8.49744e-07	1.01781	-1.68121	2.67146e-06	1.18974	-1.50635	0.000190313	1.86813	-1.26307
66817391	chr5:66817391:T:C	5.37474e-07	-1.02205e-10	-1.12146	9.34419e-07	-1.02205e-10	-1.36706	2.39392e-05	-1.02205e-10	-1.46809
66817494	chr5:66817494:C:A	3.15252e-07	-1.02205e-10	-1.65497	7.63672e-07	-1.02205e-10	-1.56885	2.01193e-05	-1.02205e-10	-1.64193
66817865	chr5:66817865:T:C	2.83822e-06	0.380998	0.161595	2.4535e-07	-1.31008	-1.39422	1.27991e-05	-0.515828	-1.57841
66817988	chr5:66817988:A:AT	3.17308e-07	-1.02205e-10	-1.64847	7.7396e-07	-1.02205e-10	-1.55547	2.02375e-05	-1.02205e-10	-1.63607
66818070	chr5:66818070:A:T	1.73723e-07	-0.688906	-1.56197	6.67154e-07	-0.42731	-1.27666	2.25613e-05	-0.463026	-1.06434
66818458	chr5:66818458:A:G	3.6307e-07	-1.51375	-7.12552e-10	7.97074e-07	-1.52604	-7.12552e-10	2.62266e-05	-1.37683	-7.12552e-10
66818566	chr5:66818566:A:G	1.85361e-07	-0.650231	-1.5358	7.30036e-07	-0.382313	-1.23158	2.48666e-05	-0.419491	-1.01059
66818980	chr5:66818980:T:A	3.25374e-07	-1.02205e-10	-1.62337	8.05469e-07	-1.02205e-10	-1.51556	2.0779e-05	-1.02205e-10	-1.60966
66819747	chr5:66819747:C:T	1.52625e-07	-1.46984	-0.910523	7.74544e-07	0.102385	-1.6571	6.78199e-06	-1.14518	-1.58415
66819798	chr5:66819798:G:A	3.09325e-07	-1.02205e-10	-1.67395	6.8297e-07	-1.02205e-10	-1.68054	1.95896e-05	-1.02205e-10	-1.66861
66820115	chr5:66820115:C:T	9.38085e-07	-1.02205e-10	-0.5645	2.24384e-06	-1.02205e-10	-0.491044	5.89244e-05	-1.02205e-10	-0.567351
66820154	chr5:66820154:T:C	3.55437e-06	0.797153	-0.0295613	2.27771e-07	-1.17842	-1.60023	3.4358e-05	0.58298	-1.68975
66820863	chr5:66820863:G:A	3.93532e-07	-1.43318	-7.12552e-10	8.3542e-07	-1.47905	-7.12552e-10	2.51611e-05	-1.41831	-7.12552e-10
66821577	chr5:66821577:C:T	3.58665e-07	-1.02205e-10	-1.52595	6.97309e-07	-1.02205e-10	-1.65976	1.92405e-05	-1.02205e-10	-1.68659
66821691	chr5:66821691:T:A	4.74412e-07	-1.24626	-7.12552e-10	8.52247e-07	-1.45911	-7.12552e-10	2.98592e-05	-1.24711	-7.12552e-10
66821823	chr5:66821823:A:C	3.76087e-07	-1.47852	-7.12552e-10	8.106e-07	-1.50921	-7.12552e-10	2.39486e-05	-1.4677	-7.12552e-10
66821832	chr5:66821832:A:G	8.31517e-07	-1.02205e-10	-0.685089	1.09736e-06	-1.02205e-10	-1.20632	3.07622e-05	-1.02205e-10	-1.21732
66822206	chr5:66822206:G:A	4.66036e-07	-1.02205e-10	-1.26408	1.08726e-06	-1.02205e-10	-1.21557	3.89952e-05	-1.02205e-10	-0.980166
66822277	chr5:66822277:A:G	7.50679e-07	0.883053	-1.67041	2.40531e-06	1.04595	-1.46751	0.000172462	1.71352	-1.20695
66822350	chr5:66822350:A:C	3.6126e-07	-1.02205e-10	-1.51874	7.90123e-07	-1.02205e-10	-1.5348	1.95494e-05	-1.02205e-10	-1.67066
66822406	chr5:66822406:T:C	2.02547e-07	-0.817149	-1.28022	4.36511e-07	-0.570876	-1.5573	1.09188e-05	-0.60129	-1.65183
66822481	chr5:66822481:T:C	2.0463e-07	-0.81402	-1.27312	4.39784e-07	-0.567584	-1.55312	1.09823e-05	-0.597643	-1.64968
66822680	chr5:66822680:A:G	4.2789e-07	-1.34947	-7.12552e-10	8.12224e-07	-1.50721	-7.12552e-10	2.31362e-05	-1.50221	-7.12552e-10
66823153	chr5:66823153:C:A	7.9703e-08	-1.35416	-1.67587	1.91229e-07	-1.48232	-1.47119	1.00774e-05	-0.948823	-1.38449
66823362	chr5:66823362:C:T	9.01643e-07	-1.02205e-10	-0.604121	2.16154e-06	-1.02205e-10	-0.52841	5.66663e-05	-1.02205e-10	-0.606425
66823401	chr5:66823401:T:C	9.68472e-07	-0.53262	-7.12552e-10	2.49892e-06	-0.383375	-7.12552e-10	7.86747e-05	-0.278284	-7.12552e-10
66823783	chr5:66823783:T:C	7.89362e-07	0.952458	-1.68957	2.23078e-06	1.1202	-1.61708	0.000141143	1.7889	-1.48273
66824148	chr5:66824148:C:T	3.06078e-07	-1.02205e-10	-1.6845	6.79358e-07	-1.02205e-10	-1.68584	1.97117e-05	-1.02205e-10	-1.66239
66824185	chr5:66824185:A:T	3.06399e-07	-1.02205e-10	-1.68345	6.79035e-07	-1.02205e-10	-1.68632	1.97492e-05	-1.02205e-10	-1.66049
66824268	chr5:66824268:C:T	8.08095e-08	-1.32701	-1.68924	1.83847e-07	-1.46812	-1.52477	1.00752e-05	-0.899192	-1.43434
66824377	chr5:66824377:G:A	7.7905e-08	-1.36213	-1.69072	1.77962e-07	-1.48634	-1.53908	9.29024e-06	-0.962413	-1.45223
66824393	chr5:66824393:C:A	1.69101e-07	-0.918889	-1.35896	3.70997e-07	-0.689341	-1.60145	9.47642e-06	-0.718386	-1.67641
66824650	chr5:66824650:G:A	4.29784e-07	-1.02205e-10	-1.34506	1.28413e-06	-1.02205e-10	-1.04915	4.43052e-05	-1.02205e-10	-0.852505
66824742	chr5:66824742:G:A	9.84339e-08	-1.37475	-1.4442	1.53241e-07	-1.49185	-1.68312	7.18807e-06	-0.984817	-1.68637
66824988	chr5:66824988:G:T	3.0856e-07	-1.02205e-10	-1.67642	6.85238e-07	-1.02205e-10	-1.67722	2.19037e-05	-1.02205e-10	-1.55695
66825019	chr5:66825019:C:T	1.82401e-06	-1.02205e-10	0.100454	9.77572e-07	-1.02205e-10	-1.32192	3.1118e-05	-1.02205e-10	-1.20582
66825475	chr5:66825475:G:A	5.61387e-07	-1.02205e-10	-1.07793	9.78562e-07	-1.02205e-10	-1.3209	2.48647e-05	-1.02205e-10	-1.43016
66825736	chr5:66825736:G:T	3.95777e-07	-1.42749	-7.12552e-10	8.35175e-07	-1.47935	-7.12552e-10	2.52066e-05	-1.4165	-7.12552e-10
66825816	chr5:66825816:A:C	9.61976e-07	-1.02205e-10	-0.539351	1.19637e-06	-1.02205e-10	-1.11994	3.55778e-05	-1.02205e-10	-1.07188
66825916	chr5:66825916:G:A	6.28059e-07	0.306144	-1.27185	2.7581e-06	1.07036	-1.35505	3.16294e-05	0.40482	-1.59434
66825997	chr5:66825997:A:G	7.49787e-06	-1.02205e-10	1.51403	7.15134e-06	-1.02205e-10	0.668067	0.000144435	-1.02205e-10	0.329221
66826350	chr5:66826350:T:C	7.4981e-07	-1.02205e-10	-0.78852	1.38574e-06	-1.02205e-10	-0.972996	3.44354e-05	-1.02205e-10	-1.10452
66826500	chr5:66826500:G:A	8.18438e-08	-1.34754	-1.65599	1.33113e-06	0.643232	-1.65644	7.9228e-06	-0.902292	-1.67157
66826532	chr5:66826532:C:A	4.10859e-06	0.912496	-7.12552e-10	1.19796e-05	1.18397	-7.12552e-10	0.000384741	1.30896	-7.12552e-10
66826829	chr5:66826829:A:G	9.20045e-07	1.01319	-1.59711	3.03779e-06	1.17252	-1.36062	0.000219025	1.85341	-1.10782
66827007	chr5:66827007:G:A	7.84693e-07	-1.02205e-10	-0.743048	1.44089e-06	-1.02205e-10	-0.933969	3.57027e-05	-1.02205e-10	-1.06838
66827025	chr5:66827025:G:A	8.80708e-07	1.06386	-1.69148	2.51561e-06	1.22946	-1.60618	0.000166377	1.91742	-1.44677
66827033	chr5:66827033:G:A	4.30263e-07	-1.34394	-7.12552e-10	1.05393e-06	-1.24671	-7.12552e-10	2.96922e-05	-1.25272	-7.12552e-10
66827262	chr5:66827262:G:C	9.53367e-08	-1.30398	-1.54695	1.69165e-07	-1.43389	-1.64222	8.75567e-06	-0.920453	-1.55345
66827736	chr5:66827736:T:C	3.76297e-07	-1.02205e-10	-1.47796	8.61572e-07	-1.02205e-10	-1.44823	2.35698e-05	-1.02205e-10	-1.48364
66828395	chr5:66828395:C:G	3.81742e-07	-1.46359	-7.12552e-10	8.18261e-07	-1.49981	-7.12552e-10	2.43505e-05	-1.45105	-7.12552e-10
66828398	chr5:66828398:G:A	3.26304e-07	-0.0424117	-1.5781	1.53377e-06	0.755945	-1.62745	1.65669e-05	-0.158574	-1.67763
66828432	chr5:66828432:C:T	2.39259e-07	-0.545369	-1.38543	3.2534e-05	3.57878	-1.39573	1.28462e-05	-0.569125	-1.52143
66828499	chr5:66828499:G:A	3.7157e-07	-1.02205e-10	-1.4906	8.19455e-07	-1.02205e-10	-1.49835	1.97523e-05	-1.02205e-10	-1.66034
66828518	chr5:66828518:C:T	1.1384e-06	1.23574	-1.6067	4.06302e-06	1.41138	-1.30869	0.000272935	2.10038	-1.13476
66829537	chr5:66829537:A:G	6.98728e-06	-1.02205e-10	1.44351	6.26086e-06	-1.02205e-10	0.535084	0.000133297	-1.02205e-10	0.248976
66829753	chr5:66829753:A:C	9.42644e-07	-1.02205e-10	-0.559652	2.249e-06	-1.02205e-10	-0.488747	5.86548e-05	-1.02205e-10	-0.571937
66831818	chr5:66831818:T:C	7.69951e-08	-1.48895	-1.57565	8.12474e-07	0.18504	-1.69194	5.24812e-06	-1.29413	-1.6916
66832133	chr5:66832133:C:T	8.04896e-07	-1.02205e-10	-0.717627	1.47946e-06	-1.02205e-10	-0.907557	3.64937e-05	-1.02205e-10	-1.04647
66832204	chr5:66832204:CACGCCCCCCAA:C	6.97029e-07	-1.02205e-10	-0.861513	1.539e-06	-1.02205e-10	-0.8681	3.53531e-05	-1.02205e-10	-1.07822
66832232	chr5:66832232:C:T	4.21556e-07	-1.36439	-7.12552e-10	1.0142e-06	-1.28514	-7.12552e-10	2.64997e-05	-1.36647	-7.12552e-10
66832649	chr5:66832649:C:G	7.35965e-07	0.771571	-1.57873	1.7138e-06	0.931226	-1.69174	9.4408e-05	1.57208	-1.66806
66832876	chr5:66832876:T:G	3.75082e-07	-1.4812	-7.12552e-10	8.07245e-07	-1.51336	-7.12552e-10	2.38146e-05	-1.47331	-7.12552e-10
66833215	chr5:66833215:A:G	3.29395e-07	-1.02205e-10	-1.61108	7.39611e-07	-1.02205e-10	-1.60086	1.91792e-05	-1.02205e-10	-1.68978
66833459	chr5:66833459:C:T	3.29098e-07	-1.02205e-10	-1.61199	6.80464e-07	-1.02205e-10	-1.68421	1.91385e-05	-1.02205e-10	-1.6919
66833938	chr5:66833938:C:T	7.9239e-07	0.955323	-1.68861	2.38239e-06	1.11965	-1.55077	0.000143962	1.77284	-1.44689
66833987	chr5:66833987:T:C	8.61789e-07	1.03134	-1.68067	2.41891e-06	1.20589	-1.62181	0.00014961	1.8682	-1.50377
66834140	chr5:66834140:G:A	1.96572e-05	-1.02205e-10	2.47786	2.52643e-05	-1.02205e-10	1.93016	0.000591401	-1.02205e-10	1.73889
66834176	chr5:66834176:AG:A	2.71465e-07	-0.189176	-1.61533	5.65223e-05	4.35315	-1.61775	1.46509e-05	-0.282373	-1.67673
66834768	chr5:66834768:A:G	3.15897e-07	-0.199359	-1.45357	1.39969e-06	0.572458	-1.53544	1.44727e-05	-0.300987	-1.67036
66834896	chr5:66834896:A:T	4.30604e-07	-1.34315	-7.12552e-10	7.96943e-07	-1.5262	-7.12552e-10	2.88239e-05	-1.2824	-7.12552e-10
66834965	chr5:66834965:G:A	3.91204e-07	-1.43911	-7.12552e-10	8.28144e-07	-1.4878	-7.12552e-10	2.49183e-05	-1.428	-7.12552e-10
66835055	chr5:66835055:C:T	3.34857e-07	-1.02205e-10	-1.59464	7.36571e-07	-1.02205e-10	-1.60498	2.00792e-05	-1.02205e-10	-1.64392
66835228	chr5:66835228:A:G	1.90716e-06	-0.0526882	0.19772	2.2592e-07	-1.43372	-1.35309	9.36036e-06	-0.842245	-1.56488
66835743	chr5:66835743:A:G	4.73806e-07	-1.24754	-7.12552e-10	1.65907e-06	-0.792977	-7.12552e-10	4.13812e-05	-0.920778	-7.12552e-10
66835803	chr5:66835803:T:A	8.57036e-07	1.00648	-1.66134	2.28564e-06	1.18126	-1.65385	0.000137254	1.83833	-1.5601
66835828	chr5:66835828:C:T	7.90901e-07	-1.02205e-10	-0.735167	1.59691e-06	-1.02205e-10	-0.831159	7.39604e-05	-1.02205e-10	-0.340075
66836084	chr5:66836084:T:G	8.43719e-07	1.02076	-1.69128	2.47643e-06	1.18237	-1.57479	0.000150625	1.85005	-1.47886
66836108	chr5:66836108:C:T	7.523e-08	-1.42198	-1.66581	1.22201e-06	0.551634	-1.65037	6.27765e-06	-1.14954	-1.65707
66836146	chr5:66836146:T:G	3.5271e-07	-1.02205e-10	-1.54269	8.01937e-07	-1.02205e-10	-1.51996	2.20586e-05	-1.02205e-10	-1.5499
66837482	chr5:66837482:A:C	4.1986e-07	-1.02205e-10	-1.36842	1.34125e-06	-1.02205e-10	-1.00563	5.03389e-05	-1.02205e-10	-0.724827
66837630	chr5:66837630:G:A	3.1877e-07	-1.02205e-10	-1.64387	6.75199e-07	-1.02205e-10	-1.69198	2.10336e-05	-1.02205e-10	-1.59748
66838373	chr5:66838373:C:A	5.0573e-07	-1.02205e-10	-1.18234	8.90176e-07	-1.02205e-10	-1.41557	2.29634e-05	-1.02205e-10	-1.5097
66838684	chr5:66838684:G:A	3.89696e-07	-1.44297	-7.12552e-10	8.2473e-07	-1.49193	-7.12552e-10	2.47558e-05	-1.43454	-7.12552e-10
66838734	chr5:66838734:C:T	1.36478e-06	-1.02205e-10	-0.189593	1.98601e-06	-1.02205e-10	-0.613105	5.53045e-05	-1.02205e-10	-0.630751
66838883	chr5:66838883:T:C	9.82412e-08	-1.16107	-1.65985	1.71352e-07	-1.39167	-1.67159	1.2705e-05	-0.478362	-1.62325
66838926	chr5:66838926:A:G	9.65956e-07	-0.535222	-7.12552e-10	2.49185e-06	-0.386208	-7.12552e-10	7.81606e-05	-0.28484	-7.12552e-10
66839053	chr5:66839053:G:T	1.48065e-07	-0.724484	-1.6862	4.66283e-07	-0.453426	-1.60877	1.62771e-05	-0.506778	-1.34707
66839119	chr5:66839119:T:C	3.75912e-07	-1.47899	-7.12552e-10	8.10194e-07	-1.50971	-7.12552e-10	2.39535e-05	-1.46749	-7.12552e-10
66839272	chr5:66839272:T:C	9.26163e-07	-1.02205e-10	-0.57729	1.69114e-06	-1.02205e-10	-0.773831	4.15036e-05	-1.02205e-10	-0.917827
66839782	chr5:66839782:T:G	1.10122e-06	-1.02205e-10	-0.404169	1.3447e-06	-1.02205e-10	-1.00306	4.07086e-05	-1.02205e-10	-0.937167
66839986	chr5:66839986:C:T	4.67406e-07	-1.02205e-10	-1.26114	8.40278e-07	-1.02205e-10	-1.47326	2.19284e-05	-1.02205e-10	-1.55582
66840015	chr5:66840015:C:A	3.07719e-07	-1.02205e-10	-1.67915	6.75461e-07	-1.02205e-10	-1.69159	2.00819e-05	-1.02205e-10	-1.64379
66840039	chr5:66840039:T:C	4.19729e-07	-1.36873	-7.12552e-10	8.87434e-07	-1.41865	-7.12552e-10	2.58009e-05	-1.3932	-7.12552e-10
66841060	chr5:66841060:C:T	8.32654e-07	-1.02205e-10	-0.683722	1.53831e-06	-1.02205e-10	-0.868548	3.79863e-05	-1.02205e-10	-1.00638
66841330	chr5:66841330:G:A	3.29081e-07	-1.02205e-10	-1.61204	6.80455e-07	-1.02205e-10	-1.68423	1.91385e-05	-1.02205e-10	-1.69191
66841657	chr5:66841657:G:A	5.16526e-07	-1.02205e-10	-1.16121	9.11124e-07	-1.02205e-10	-1.39231	2.31331e-05	-1.02205e-10	-1.50234
66842106	chr5:66842106:T:C	3.56482e-07	-1.02205e-10	-1.53206	8.11745e-07	-1.02205e-10	-1.5078	2.23181e-05	-1.02205e-10	-1.53821
66842401	chr5:66842401:G:A	6.95472e-07	0.801726	-1.66548	1.84504e-06	0.962472	-1.6492	0.000109219	1.60224	-1.55249
66842689	chr5:66842689:A:G	9.66876e-07	0.709034	-1.2433	1.82206e-06	0.871712	-1.57098	8.7888e-05	1.50639	-1.67393
66843100	chr5:66843100:A:G	1.14203e-05	-1.02205e-10	1.93481	1.28581e-05	-1.02205e-10	1.25474	0.000989144	-1.02205e-10	2.25323
66843410	chr5:66843410:G:A	2.68921e-06	-0.267524	0.756186	2.54399e-07	-1.48171	-1.18638	8.68811e-06	-0.98922	-1.49243
66843453	chr5:66843453:C:T	8.37554e-07	-1.02205e-10	-0.677854	1.09314e-06	-1.02205e-10	-1.21018	3.26702e-05	-1.02205e-10	-1.15714
66843684	chr5:66843684:T:G	5.33769e-07	-1.02205e-10	-1.12838	9.2868e-07	-1.02205e-10	-1.37322	2.38105e-05	-1.02205e-10	-1.47348
66844012	chr5:66844012:A:G	1.47169e-07	-0.725456	-1.6913	4.61384e-07	-0.451197	-1.62156	1.54739e-05	-0.511295	-1.39316
66844049	chr5:66844049:C:T	1.56966e-07	-0.660407	-1.6919	4.92632e-07	-0.377572	-1.62965	1.63649e-05	-0.438673	-1.40979
66844278	chr5:66844278:C:T	5.54446e-07	-1.02205e-10	-1.09037	9.54798e-07	-1.02205e-10	-1.34549	2.43562e-05	-1.02205e-10	-1.45082
66844397	chr5:66844397:A:G	9.15673e-08	-1.24087	-1.6504	1.63253e-07	-1.43507	-1.67662	1.10112e-05	-0.611802	-1.63289
66844575	chr5:66844575:G:T	4.08982e-07	-1.39467	-7.12552e-10	9.78375e-07	-1.3211	-7.12552e-10	2.57255e-05	-1.39612	-7.12552e-10
66845292	chr5:66845292:C:T	1.23276e-06	-1.02205e-10	-0.291328	1.41502e-06	-1.02205e-10	-0.952089	4.4555e-05	-1.02205e-10	-0.846882
66845371	chr5:66845371:T:G	7.61577e-07	0.906923	-1.67987	2.1145e-06	1.07319	-1.6236	0.000129419	1.72709	-1.50763
66845863	chr5:66845863:C:A	3.76118e-07	-1.47844	-7.12552e-10	8.10576e-07	-1.50924	-7.12552e-10	2.39704e-05	-1.46679	-7.12552e-10
66846545	chr5:66846545:A:G	1.07657e-06	1.00558	-1.43238	4.11052e-06	1.17269	-1.05837	0.000284517	1.83011	-0.822924
66847612	chr5:66847612:G:A	3.6918e-07	-1.49706	-7.12552e-10	8.02279e-07	-1.51953	-7.12552e-10	2.34734e-05	-1.48774	-7.12552e-10
66848153	chr5:66848153:T:C	3.84388e-07	-1.02205e-10	-1.45669	8.68051e-07	-1.02205e-10	-1.44074	2.35649e-05	-1.02205e-10	-1.48385
66848740	chr5:66848740:A:G	3.04338e-07	-1.02205e-10	-1.6902	6.91783e-07	-1.02205e-10	-1.66772	1.94118e-05	-1.02205e-10	-1.67772
66848886	chr5:66848886:G:C	3.73728e-07	-1.48481	-7.12552e-10	8.03229e-07	-1.51835	-7.12552e-10	2.32583e-05	-1.49694	-7.12552e-10
66848974	chr5:66848974:A:G	6.71396e-06	-1.02205e-10	1.4036	6.24272e-06	-1.02205e-10	0.532183	0.000130993	-1.02205e-10	0.23154
66848985	chr5:66848985:C:T	6.74058e-07	0.776054	-1.67108	1.81991e-06	0.94104	-1.64148	0.000105897	1.55937	-1.54051
66849179	chr5:66849179:G:T	3.89228e-07	-1.02205e-10	-1.44418	8.19349e-07	-1.02205e-10	-1.49848	2.32292e-05	-1.02205e-10	-1.49819
66849735	chr5:66849735:A:G	6.88806e-07	0.645537	-1.51892	2.52535e-06	0.817684	-1.19054	0.000151003	1.36722	-0.993527
66849930	chr5:66849930:A:C	4.3502e-07	-1.02205e-10	-1.33295	7.50682e-07	-1.02205e-10	-1.58601	1.99331e-05	-1.02205e-10	-1.65122
66849940	chr5:66849940:G:A	4.69616e-07	-1.25642	-7.12552e-10	8.77106e-07	-1.43036	-7.12552e-10	3.16707e-05	-1.18821	-7.12552e-10
66850690	chr5:66850690:C:G	1.8807e-06	-1.02205e-10	0.131061	2.76938e-06	-1.02205e-10	-0.28061	5.95882e-05	-1.02205e-10	-0.556148
66850822	chr5:66850822:A:C	3.65502e-07	-1.02205e-10	-1.50707	8.59975e-07	-1.02205e-10	-1.45009	2.93179e-05	-1.02205e-10	-1.26541
66850906	chr5:66850906:A:G	4.51689e-07	-1.29535	-7.12552e-10	9.27154e-07	-1.37487	-7.12552e-10	3.66627e-05	-1.04185	-7.12552e-10
66850943	chr5:66850943:TTTGAAGAAAAAAA:T	6.91273e-08	-1.52172	-1.65067	1.88393e-07	-1.52572	-1.44273	6.30197e-06	-1.5258	-1.27695
66851298	chr5:66851298:CA:C	4.4418e-07	-1.02205e-10	-1.31211	1.2766e-06	-1.02205e-10	-1.05503	4.44374e-05	-1.02205e-10	-0.849525
66851520	chr5:66851520:G:T	7.44749e-08	-1.4175	-1.68038	1.72825e-05	3.24192	-1.69146	4.48075e-06	-1.46839	-1.67542
66851523	chr5:66851523:C:T	3.39477e-07	-1.02205e-10	-1.58094	6.8819e-07	-1.02205e-10	-1.67292	1.92124e-05	-1.02205e-10	-1.68805
66851888	chr5:66851888:T:C	7.52454e-08	-1.41946	-1.66813	2.52698e-07	-1.12831	-1.54649	4.42718e-06	-1.51867	-1.63717
66851966	chr5:66851966:G:A	5.01521e-07	-1.02205e-10	-1.19069	1.48718e-06	-1.02205e-10	-0.902348	5.32234e-05	-1.02205e-10	-0.669108
66852138	chr5:66852138:T:C	4.98837e-07	-1.02205e-10	-1.19606	8.85222e-07	-1.02205e-10	-1.42115	2.25969e-05	-1.02205e-10	-1.52579
66852653	chr5:66852653:T:C	4.52765e-07	-1.02205e-10	-1.29297	8.16851e-07	-1.02205e-10	-1.50153	2.15683e-05	-1.02205e-10	-1.57238
66853133	chr5:66853133:A:C	1.03541e-05	-1.02205e-10	1.8368	9.62499e-06	-1.02205e-10	0.96513	0.000188135	-1.02205e-10	0.593556
66853285	chr5:66853285:C:T	3.89683e-07	-0.516047	-0.926959	5.40555e-07	-1.0378	-0.876595	9.6324e-05	0.734457	-0.810345
66853796	chr5:66853796:C:A	1.2875e-06	-0.247879	-7.12552e-10	4.05296e-06	0.100214	-7.12552e-10	0.0001048	0.00844848	-7.12552e-10
66854598	chr5:66854598:C:T	1.04131e-06	-1.02205e-10	-0.460104	1.73966e-06	-1.02205e-10	-0.745542	3.82201e-05	-1.02205e-10	-1.00024
66854738	chr5:66854738:A:G	1.04506e-06	0.611187	-1.0677	4.3789e-06	0.785654	-0.608089	0.000293011	1.33759	-0.300983
66854743	chr5:66854743:C:G	9.09857e-08	-1.24213	-1.65551	2.32286e-07	-1.07751	-1.6815	6.66417e-06	-1.12232	-1.62454
66854908	chr5:66854908:G:A	3.62071e-07	-1.5165	-7.12552e-10	8.49144e-07	-1.46276	-7.12552e-10	2.33498e-05	-1.49302	-7.12552e-10
66854909	chr5:66854909:C:T	2.64742e-07	-0.317328	-1.51226	2.4631e-07	-1.14156	-1.55883	6.09631e-05	1.11139	-1.64472
66855075	chr5:66855075:G:A	4.77243e-07	-1.24031	-7.12552e-10	9.00522e-07	-1.40401	-7.12552e-10	3.00129e-05	-1.24198	-7.12552e-10
66855100	chr5:66855100:G:A	6.36657e-07	-1.02205e-10	-0.952109	1.43308e-06	-1.02205e-10	-0.939407	3.57938e-05	-1.02205e-10	-1.06583
66855322	chr5:66855322:A:G	5.40303e-07	-1.02205e-10	-1.11621	1.34106e-06	-1.02205e-10	-1.00577	3.66646e-05	-1.02205e-10	-1.04179
66855414	chr5:66855414:G:A	1.86178e-07	-1.44453	-0.737112	3.30215e-05	3.03868	-0.840754	1.30968e-05	-1.48767	-0.583564
66855505	chr5:66855505:T:C	5.23881e-07	-1.02205e-10	-1.14708	1.57167e-06	-1.02205e-10	-0.847095	5.63619e-05	-1.02205e-10	-0.611812
66855633	chr5:66855633:C:T	5.65816e-07	-1.02205e-10	-1.07007	1.70873e-06	-1.02205e-10	-0.763481	6.20487e-05	-1.02205e-10	-0.515686
66855636	chr5:66855636:G:A	1.20072e-07	-0.969781	-1.65047	3.49756e-07	-0.815784	-1.53397	1.34574e-05	-0.627387	-1.41669
66855723	chr5:66855723:A:G	2.57673e-07	-0.664793	-1.19186	1.98648e-07	-1.46029	-1.45517	7.0537e-06	-1.19541	-1.49465
66855776	chr5:66855776:G:C	1.07071e-07	-1.46359	-1.27126	1.74748e-05	2.90512	-1.34359	8.39666e-06	-1.50081	-1.01496
66855835	chr5:66855835:C:T	3.03898e-07	-1.02205e-10	-1.69165	6.75189e-07	-1.02205e-10	-1.692	2.03042e-05	-1.02205e-10	-1.63278
66856282	chr5:66856282:C:T	8.4285e-08	-1.38458	-1.58956	2.02006e-05	3.35086	-1.64438	4.50258e-06	-1.44789	-1.69107
66856283	chr5:66856283:G:A	1.57397e-07	-1.35856	-0.991006	3.05098e-07	-1.52148	-0.964873	1.07221e-05	-1.04795	-1.22335
66856430	chr5:66856430:A:G	1.56591e-06	-0.113019	0.0609032	1.12806e-06	-1.03179	-0.146945	0.000468794	1.37441	0.13215
66856561	chr5:66856561:A:G	3.30109e-07	-1.02205e-10	-1.60892	7.29197e-07	-1.02205e-10	-1.61504	1.91456e-05	-1.02205e-10	-1.69153
66856648	chr5:66856648:T:C	9.6652e-07	-1.02205e-10	-0.534638	2.05289e-06	-1.02205e-10	-0.579986	4.90259e-05	-1.02205e-10	-0.751256
66856977	chr5:66856977:T:C	1.95566e-06	-1.02205e-10	0.170142	3.24054e-06	-1.02205e-10	-0.123492	7.57082e-05	-1.02205e-10	-0.316719
66856981	chr5:66856981:C:T	8.48922e-08	-1.42594	-1.54102	8.77225e-06	2.49259	-1.62023	4.35142e-06	-1.48819	-1.68492
66857097	chr5:66857097:A:C	4.06781e-07	-1.02205e-10	-1.40006	7.68485e-07	-1.02205e-10	-1.56257	2.09508e-05	-1.02205e-10	-1.60143
66857220	chr5:66857220:C:T	3.64581e-07	-1.50959	-7.12552e-10	8.34951e-07	-1.47961	-7.12552e-10	2.36792e-05	-1.47901	-7.12552e-10
66857350	chr5:66857350:C:T	1.06553e-07	-1.46843	-1.27126	1.66841e-05	2.85882	-1.34359	8.37162e-06	-1.50379	-1.01496
66857696	chr5:66857696:G:A	1.10046e-06	0.676058	-1.08091	4.60773e-06	0.853153	-0.62465	0.000310005	1.40982	-0.316832
66857947	chr5:66857947:A:C	2.18693e-07	-1.07591	-0.944757	5.05648e-07	-0.856879	-1.12427	1.17217e-05	-0.917466	-1.2647
66858113	chr5:66858113:C:T	8.17397e-08	-1.48222	-1.52258	2.87375e-07	-1.26247	-1.28374	5.48575e-06	-1.52565	-1.4158
66858252	chr5:66858252:G:A	3.59083e-07	-1.52479	-7.12552e-10	8.07329e-07	-1.51326	-7.12552e-10	2.26269e-05	-1.52447	-7.12552e-10
66858331	chr5:66858331:G:A	8.70097e-08	-1.26985	-1.67247	2.27036e-07	-1.11375	-1.66812	6.64974e-06	-1.15414	-1.59489
66858702	chr5:66858702:C:T	3.71748e-07	-1.49012	-7.12552e-10	8.88495e-07	-1.41746	-7.12552e-10	2.53584e-05	-1.4105	-7.12552e-10
66858712	chr5:66858712:T:C	3.57661e-07	-1.02205e-10	-1.52875	7.91312e-07	-1.02205e-10	-1.5333	1.95329e-05	-1.02205e-10	-1.67151
66858820	chr5:66858820:C:T	8.41393e-08	-1.3018	-1.67406	2.18619e-07	-1.15407	-1.66559	6.43237e-06	-1.19273	-1.58954
66859192	chr5:66859192:C:T	1.30699e-06	0.518314	-0.751173	5.82717e-06	0.681503	-0.218203	0.000416535	1.20876	0.179607
66859339	chr5:66859339:A:T	5.22958e-07	-1.49431	0.34547	4.98673e-07	-1.18357	-0.81147	5.68076e-06	-1.52125	-1.38527
66859489	chr5:66859489:A:G	8.36404e-07	-1.02205e-10	-0.679228	2.11778e-06	-1.02205e-10	-0.548863	5.83132e-05	-1.02205e-10	-0.577777
66859496	chr5:66859496:T:G	1.49777e-06	-0.0966082	-7.12552e-10	4.25161e-06	0.148064	-7.12552e-10	4.99908e-05	-0.731766	-7.12552e-10
66859722	chr5:66859722:T:C	7.54918e-07	-0.209081	-0.57265	5.42483e-07	-1.0906	-0.820234	0.000171243	1.2237	-0.72422
66859756	chr5:66859756:G:A	3.03791e-07	-1.02205e-10	-1.692	6.90931e-07	-1.02205e-10	-1.66895	2.04755e-05	-1.02205e-10	-1.62438
66859915	chr5:66859915:A:G	7.78447e-08	-1.46627	-1.58735	3.01451e-07	-1.22828	-1.27011	5.04098e-06	-1.52633	-1.49968
66860311	chr5:66860311:T:C	7.70366e-08	-1.43378	-1.63028	2.08276e-07	-1.17651	-1.69162	4.67776e-06	-1.52141	-1.57938
66860523	chr5:66860523:G:A	0.000310701	-0.129811	5.36806	8.31882e-06	-1.29104	2.11033	0.00017299	-0.858345	1.36797
66860538	chr5:66860538:A:C	1.79999e-07	-0.77655	-1.43884	7.86701e-07	-0.508559	-1.03058	2.51807e-05	-0.643244	-0.774285
66861342	chr5:66861342:G:T	9.59979e-08	-1.41533	-1.42868	3.08413e-06	1.32682	-1.49978	4.90285e-06	-1.48604	-1.56775
66861563	chr5:66861563:T:C	8.68575e-08	-1.41773	-1.52634	1.59028e-07	-1.45614	-1.68177	8.77474e-06	-0.810569	-1.66116
66862229	chr5:66862229:C:T	1.82975e-07	-0.750525	-1.44847	2.63571e-07	-1.11138	-1.52128	1.01997e-05	-0.697849	-1.6234
66862372	chr5:66862372:A:G	9.61409e-08	-1.19935	-1.64318	3.28987e-07	-0.793008	-1.61796	7.42073e-06	-1.03506	-1.60427
66862510	chr5:66862510:G:A	3.14444e-07	-1.02205e-10	-1.65753	7.05367e-07	-1.02205e-10	-1.64827	2.24206e-05	-1.02205e-10	-1.53363
66862546	chr5:66862546:A:G	1.50411e-07	-1.00733	-1.38764	2.84218e-07	-1.47478	-1.08246	3.67514e-05	-0.096539	-0.942889
66862681	chr5:66862681:G:A	3.55056e-07	-1.02205e-10	-1.53606	6.96945e-07	-1.02205e-10	-1.66028	2.35398e-05	-1.02205e-10	-1.48491
66863272	chr5:66863272:T:A	1.20884e-07	-1.18068	-1.43283	3.98743e-07	-0.772992	-1.44568	8.64443e-06	-1.00436	-1.48233
66863427	chr5:66863427:G:T	2.59059e-07	-0.719323	-1.13196	9.49152e-07	-0.58995	-0.761469	4.58091e-05	-0.350844	-0.468279
66863596	chr5:66863596:A:G	8.08837e-08	-1.37947	-1.63586	6.34183e-06	2.18675	-1.63881	4.95687e-06	-1.35882	-1.68401
66863726	chr5:66863726:T:C	3.58963e-07	-1.52512	-7.12552e-10	1.28256e-06	-1.05037	-7.12552e-10	2.26007e-05	-1.52563	-7.12552e-10
66863903	chr5:66863903:C:T	7.55418e-08	-1.40237	-1.68129	1.69161e-07	-1.51438	-1.56175	4.62197e-06	-1.52633	-1.58645
66863962	chr5:66863962:A:G	9.99931e-08	-1.1649	-1.63834	1.55227e-07	-1.48729	-1.67481	7.35674e-06	-0.964307	-1.68368
66863965	chr5:66863965:T:G	1.03306e-07	-1.13846	-1.63219	1.53439e-07	-1.49538	-1.67831	7.58382e-06	-0.931581	-1.68601
66864115	chr5:66864115:T:C	1.15115e-07	-1.07403	-1.58838	1.48976e-07	-1.51127	-1.69193	8.2106e-06	-0.846177	-1.692
66864194	chr5:66864194:G:A	1.19786e-07	-1.14977	-1.47286	2.54076e-07	-1.44207	-1.22729	1.78857e-05	-0.802064	-0.957541
66864288	chr5:66864288:T:C	3.41424e-07	-1.02205e-10	-1.57521	9.16851e-07	-1.02205e-10	-1.38604	2.70874e-05	-1.02205e-10	-1.34454
66864342	chr5:66864342:T:A	9.45951e-08	-1.21842	-1.64031	1.5727e-07	-1.46777	-1.68125	6.91708e-06	-1.02738	-1.68223
66864438	chr5:66864438:G:T	4.74506e-07	-1.02205e-10	-1.24607	1.43216e-06	-1.02205e-10	-0.940051	5.29262e-05	-1.02205e-10	-0.674708
66864457	chr5:66864457:C:T	9.57846e-08	-1.21386	-1.63238	1.56434e-07	-1.46986	-1.68449	6.93532e-06	-1.02154	-1.68544
66864487	chr5:66864487:T:C	9.69653e-08	-1.19445	-1.63954	1.55672e-07	-1.4777	-1.68154	7.13072e-06	-0.996698	-1.6825
66864601	chr5:66864601:C:T	4.59282e-07	-1.27868	-7.12552e-10	8.9716e-07	-1.40775	-7.12552e-10	2.70266e-05	-1.34679	-7.12552e-10
66864774	chr5:66864774:C:G	1.71444e-07	-1.23751	-1.02658	3.80593e-07	-1.40525	-0.860011	2.79325e-05	-0.913456	-0.400357
66864855	chr5:66864855:A:G	3.26184e-07	-1.02205e-10	-1.62088	7.50332e-07	-1.02205e-10	-1.58647	2.25678e-05	-1.02205e-10	-1.52708
66865220	chr5:66865220:T:C	1.05323e-07	-1.1334	-1.6179	1.51534e-07	-1.49761	-1.68856	7.66131e-06	-0.918217	-1.68921
66865379	chr5:66865379:G:T	2.06761e-07	-0.872633	-1.20414	2.72816e-07	-1.44527	-1.15292	3.03009e-05	-0.0162571	-1.21617
66865516	chr5:66865516:G:T	8.38551e-08	-1.28967	-1.68958	1.72264e-07	-1.42815	-1.62981	6.63577e-06	-1.12257	-1.62856
66865689	chr5:66865689:T:C	3.48556e-07	-1.02205e-10	-1.55454	6.93091e-07	-1.02205e-10	-1.66583	2.28739e-05	-1.02205e-10	-1.51361
66865840	chr5:66865840:T:C	9.85737e-08	-1.17328	-1.64425	1.55027e-07	-1.48553	-1.67786	7.36751e-06	-0.967041	-1.67948
66865918	chr5:66865918:T:C	8.03184e-08	-1.33073	-1.69161	1.80061e-07	-1.39857	-1.61512	6.38001e-06	-1.17726	-1.61318
66866205	chr5:66866205:C:CTGCATTT	7.95341e-08	-1.3409	-1.69126	1.80837e-07	-1.39017	-1.61922	6.26881e-06	-1.19041	-1.61761
66866216	chr5:66866216:C:T	8.22438e-08	-1.30781	-1.69085	1.75659e-07	-1.41586	-1.62259	6.5299e-06	-1.14621	-1.62101
66866374	chr5:66866374:T:A	8.35274e-08	-1.29132	-1.69185	1.75794e-07	-1.4271	-1.61057	6.75297e-06	-1.12463	-1.60899
66866528	chr5:66866528:G:C	5.55289e-07	-1.08885	-7.12552e-10	1.03226e-06	-1.26749	-7.12552e-10	3.19217e-05	-1.18032	-7.12552e-10
66866569	chr5:66866569:C:T	8.20668e-08	-1.31001	-1.6908	1.76057e-07	-1.41396	-1.62222	6.51032e-06	-1.14993	-1.62029
66866570	chr5:66866570:G:A	5.07768e-06	1.12427	-7.12552e-10	6.53724e-06	0.578282	-7.12552e-10	0.000188475	0.595357	-7.12552e-10
66866624	chr5:66866624:G:A	8.18532e-08	-1.3123	-1.69111	1.76604e-07	-1.4124	-1.62068	6.49978e-06	-1.15281	-1.61902
66866819	chr5:66866819:G:A	7.84578e-07	-1.02205e-10	-0.743195	1.48587e-06	-1.02205e-10	-0.90323	4.23911e-05	-1.02205e-10	-0.896668
66866965	chr5:66866965:T:C	9.52533e-08	-1.20486	-1.64694	1.57153e-07	-1.47345	-1.67631	7.06367e-06	-1.01063	-1.67801
66867038	chr5:66867038:A:G	1.00927e-07	-1.23685	-1.55709	4.21001e-07	-0.485255	-1.6791	9.21161e-06	-0.73406	-1.68908
66867291	chr5:66867291:C:T	1.46716e-07	-1.08924	-1.3306	2.91831e-07	-1.47487	-1.05594	2.42805e-05	-0.72188	-0.732051
66867590	chr5:66867590:T:C	3.52192e-07	-1.02205e-10	-1.54416	8.04146e-07	-1.02205e-10	-1.51721	2.84049e-05	-1.02205e-10	-1.29704
66867644	chr5:66867644:A:T	4.95555e-07	-1.20266	-7.12552e-10	9.51298e-07	-1.34916	-7.12552e-10	2.89614e-05	-1.27764	-7.12552e-10
66867681	chr5:66867681:A:C	9.16794e-08	-1.24789	-1.64216	1.59852e-07	-1.45376	-1.67898	6.64511e-06	-1.06921	-1.68051
66868185	chr5:66868185:G:A	3.96976e-07	-1.02205e-10	-1.42446	9.97403e-07	-1.02205e-10	-1.30183	3.65478e-05	-1.02205e-10	-1.04499
66868216	chr5:66868216:A:G	8.28284e-08	-1.30315	-1.68842	1.72777e-07	-1.41989	-1.63509	6.48571e-06	-1.14098	-1.63302
66868271	chr5:66868271:A:G	3.258e-07	-1.02205e-10	-1.62206	6.78288e-07	-1.02205e-10	-1.68742	1.98194e-05	-1.02205e-10	-1.65694
66868273	chr5:66868273:G:A	8.15502e-08	-1.31912	-1.688	1.74628e-07	-1.40762	-1.63671	6.34071e-06	-1.16203	-1.63458
66868312	chr5:66868312:G:A	9.32201e-08	-1.25656	-1.61682	4.00726e-07	-0.522469	-1.69124	8.89422e-06	-0.766959	-1.69125
66868335	chr5:66868335:G:A	1.52075e-07	-1.04833	-1.33563	2.86082e-07	-1.48804	-1.06267	2.54441e-05	-0.667663	-0.73946
66868433	chr5:66868433:A:G	6.43867e-07	-0.940848	-7.12552e-10	1.06536e-06	-1.23592	-7.12552e-10	4.27304e-05	-0.888695	-7.12552e-10
66868578	chr5:66868578:A:G	4.81344e-07	-1.23176	-7.12552e-10	9.31214e-07	-1.3705	-7.12552e-10	2.8231e-05	-1.30318	-7.12552e-10
66868889	chr5:66868889:A:G	3.16861e-07	-1.02205e-10	-1.64988	6.75227e-07	-1.02205e-10	-1.69194	2.0343e-05	-1.02205e-10	-1.63087
66869880	chr5:66869880:A:T	2.04806e-07	-1.27309	-0.81319	5.63048e-07	-0.556946	-1.31668	1.17098e-05	-0.793154	-1.39002
66869881	chr5:66869881:A:C	2.05187e-07	-1.27234	-0.812077	5.64454e-07	-0.555178	-1.31595	1.17291e-05	-0.792164	-1.38937
66870126	chr5:66870126:C:G	3.24122e-07	-1.02205e-10	-1.62722	6.75246e-07	-1.02205e-10	-1.69191	1.9164e-05	-1.02205e-10	-1.69057
66870339	chr5:66870339:T:C	5.96461e-07	-1.02205e-10	-1.01733	1.10661e-06	-1.02205e-10	-1.19794	3.66303e-05	-1.02205e-10	-1.04273
66870347	chr5:66870347:T:G	1.49687e-07	-1.01387	-1.38593	2.15663e-07	-1.4896	-1.34366	2.04158e-05	-0.232243	-1.39506
66870565	chr5:66870565:C:T	1.20845e-06	-0.311247	-7.12552e-10	2.31276e-06	-0.460791	-7.12552e-10	0.000121413	0.155588	-7.12552e-10
66870771	chr5:66870771:C:G	3.78763e-07	-1.02205e-10	-1.47143	7.76351e-07	-1.02205e-10	-1.55238	2.23807e-05	-1.02205e-10	-1.53541
66870786	chr5:66870786:G:A	1.68871e-07	-1.5226	-0.756609	3.9578e-07	-1.49345	-0.732682	9.13928e-06	-1.5102	-0.920823
66871279	chr5:66871279:GTTTT:G	3.44579e-07	-1.02205e-10	-1.56602	1.00098e-06	-1.02205e-10	-1.29826	3.62835e-05	-1.02205e-10	-1.05224
66871717	chr5:66871717:C:T	5.92094e-07	-1.02205e-10	-1.02467	1.2417e-06	-1.02205e-10	-1.08276	3.59572e-05	-1.02205e-10	-1.06128
66872360	chr5:66872360:G:A	9.95443e-08	-1.15708	-1.65065	1.60084e-07	-1.52058	-1.61071	1.27207e-05	-0.457058	-1.64332
66872451	chr5:66872451:G:T	1.54064e-07	-1.34849	-1.02248	3.95333e-07	-0.715668	-1.51159	8.65409e-06	-0.928491	-1.55708
66872814	chr5:66872814:A:G	3.59426e-07	-1.52383	-7.12552e-10	8.07157e-07	-1.51347	-7.12552e-10	2.26837e-05	-1.52196	-7.12552e-10
66872821	chr5:66872821:C:G	3.08515e-07	-0.34689	-1.32968	1.25505e-06	-0.17241	-0.899644	3.86329e-05	-0.235672	-0.753828
66872942	chr5:66872942:C:T	5.31907e-07	-1.02205e-10	-1.13187	1.12393e-06	-1.02205e-10	-1.1824	3.23649e-05	-1.02205e-10	-1.16653
66872976	chr5:66872976:A:G	4.30739e-07	-1.34284	-7.12552e-10	1.63279e-06	-0.808942	-7.12552e-10	2.60492e-05	-1.38362	-7.12552e-10
66874210	chr5:66874210:C:T	1.0903e-06	-1.02205e-10	-0.414131	4.22922e-06	-1.02205e-10	0.142784	9.45932e-05	-1.02205e-10	-0.0940203
66874245	chr5:66874245:C:T	8.51846e-07	-1.02205e-10	-0.660934	1.24824e-06	-1.02205e-10	-1.0775	3.23789e-05	-1.02205e-10	-1.1661
66874324	chr5:66874324:T:C	3.21649e-07	-1.02205e-10	-1.63488	6.79667e-07	-1.02205e-10	-1.68539	1.91373e-05	-1.02205e-10	-1.69197
66874364	chr5:66874364:GA:G	4.96011e-07	-1.02205e-10	-1.20174	8.69161e-07	-1.02205e-10	-1.43946	2.27151e-05	-1.02205e-10	-1.52057
66874441	chr5:66874441:C:G	4.37397e-07	-1.02205e-10	-1.3275	9.15837e-07	-1.02205e-10	-1.38715	2.35209e-05	-1.02205e-10	-1.48572
66874676	chr5:66874676:G:T	8.49971e-08	-1.35341	-1.61232	3.29853e-07	-0.728855	-1.67949	7.45711e-06	-0.943131	-1.69131
66874704	chr5:66874704:T:C	8.84586e-08	-1.288	-1.63781	2.28778e-06	1.16452	-1.63617	4.8915e-06	-1.38579	-1.67031
66874710	chr5:66874710:A:G	1.39444e-07	-0.806273	-1.6644	2.81812e-05	3.69732	-1.6579	7.98903e-06	-0.879242	-1.68629
66874750	chr5:66874750:A:G	1.63972e-07	-0.925791	-1.38285	1.92626e-07	-1.47039	-1.47584	1.94987e-05	-0.0822448	-1.59101
66874917	chr5:66874917:T:G	1.64852e-07	-0.904632	-1.39866	1.91476e-07	-1.46362	-1.4886	1.99826e-05	-0.0494212	-1.59932
66874970	chr5:66874970:A:G	3.80737e-07	-1.46623	-7.12552e-10	8.04229e-07	-1.5171	-7.12552e-10	2.35688e-05	-1.48368	-7.12552e-10
66875370	chr5:66875370:A:G	4.64516e-07	-1.02205e-10	-1.26734	8.30127e-07	-1.02205e-10	-1.48541	2.18893e-05	-1.02205e-10	-1.55761
66875396	chr5:66875396:T:C	1.65304e-07	-0.931756	-1.36879	1.9469e-07	-1.47201	-1.46357	1.93601e-05	-0.098236	-1.58216
66875611	chr5:66875611:A:G	4.2791e-07	-1.02205e-10	-1.34943	8.96371e-07	-1.02205e-10	-1.40863	2.31147e-05	-1.02205e-10	-1.50314
66875827	chr5:66875827:C:G	1.73284e-07	-0.8872	-1.36621	1.97973e-07	-1.45703	-1.46183	2.07791e-05	-0.0287231	-1.58094
66875992	chr5:66875992:T:G	3.64843e-07	-1.02205e-10	-1.50887	7.09213e-07	-1.02205e-10	-1.64283	2.41113e-05	-1.02205e-10	-1.46093
66876097	chr5:66876097:T:C	4.73647e-07	-1.02205e-10	-1.24788	9.1406e-07	-1.02205e-10	-1.38909	2.28519e-05	-1.02205e-10	-1.51457
66876744	chr5:66876744:C:T	1.10626e-07	-1.25079	-1.45139	3.49782e-07	-0.885843	-1.46383	7.87015e-06	-1.0889	-1.49162
66876844	chr5:66876844:A:G	1.87437e-07	-0.486165	-1.68874	5.38246e-07	-0.330731	-1.58794	1.43127e-05	-0.38135	-1.60111
66877428	chr5:66877428:G:A	4.07933e-07	-1.39724	-7.12552e-10	8.31127e-07	-1.48421	-7.12552e-10	2.49744e-05	-1.42576	-7.12552e-10
66877522	chr5:66877522:A:G	3.36559e-07	-1.02205e-10	-1.58957	9.70254e-07	-1.02205e-10	-1.32943	3.46697e-05	-1.02205e-10	-1.09774
66877532	chr5:66877532:C:T	1.03555e-07	-1.21347	-1.55477	3.34712e-07	-0.830186	-1.56353	7.52387e-06	-1.04121	-1.58432
66877551	chr5:66877551:A:T	4.61879e-07	-1.02205e-10	-1.27304	8.65877e-07	-1.02205e-10	-1.44324	2.62172e-05	-1.02205e-10	-1.37719
66877717	chr5:66877717:G:A	1.13624e-06	-1.02205e-10	-0.37286	4.41162e-06	-1.02205e-10	0.185009	9.90558e-05	-1.02205e-10	-0.0479228
66878041	chr5:66878041:G:A	1.77807e-07	-0.878385	-1.34925	1.98365e-07	-1.45439	-1.46249	2.09757e-05	-0.0169569	-1.58328
66878173	chr5:66878173:A:C	5.24221e-07	-1.02205e-10	-1.14643	8.37339e-07	-1.02205e-10	-1.47676	2.58713e-05	-1.02205e-10	-1.39047
66878345	chr5:66878345:C:T	1.98077e-07	-0.736558	-1.38313	1.97055e-07	-1.39916	-1.52434	2.59033e-05	0.209896	-1.59913
66878544	chr5:66878544:C:T	5.61474e-07	-1.07777	-7.12552e-10	2.00464e-06	-0.603768	-7.12552e-10	5.29359e-05	-0.674524	-7.12552e-10
66879055	chr5:66879055:A:G	1.66524e-07	-1.12691	-1.16629	6.32291e-07	-0.280386	-1.47725	1.22983e-05	-0.560837	-1.5733
66879108	chr5:66879108:T:A	1.92603e-07	-0.713969	-1.43374	1.91808e-07	-1.38967	-1.56082	2.60612e-05	0.243015	-1.62617
66879538	chr5:66879538:C:T	6.64921e-07	-0.693623	-0.215049	6.81617e-07	-1.05241	-0.630106	2.97653e-05	-0.635697	-0.614564
66879596	chr5:66879596:T:C	1.96802e-07	-0.716229	-1.40991	1.94803e-07	-1.39138	-1.54362	2.62484e-05	0.23766	-1.61366
66879669	chr5:66879669:C:T	4.53222e-07	-1.29196	-7.12552e-10	6.52492e-06	0.576396	-7.12552e-10	2.63935e-05	-1.37049	-7.12552e-10
66879768	chr5:66879768:C:T	2.77486e-07	-0.517379	-1.26519	1.45085e-06	-0.344978	-0.582106	4.7689e-05	-0.413265	-0.365639
66879854	chr5:66879854:A:G	1.89321e-07	-0.74463	-1.42027	1.91289e-07	-1.4021	-1.5511	2.50844e-05	0.197714	-1.61907
66880186	chr5:66880186:A:G	9.5974e-08	-1.49497	-1.3493	1.99773e-07	-1.52521	-1.3846	8.2568e-06	-1.331	-1.20157
66880258	chr5:66880258:A:G	3.45718e-07	-1.02205e-10	-1.56272	6.77831e-07	-1.02205e-10	-1.68809	2.05051e-05	-1.02205e-10	-1.62293
66880292	chr5:66880292:A:T	7.48616e-07	-1.02205e-10	-0.790114	1.21237e-06	-1.02205e-10	-1.10665	3.19646e-05	-1.02205e-10	-1.17898
66880880	chr5:66880880:T:C	3.37651e-07	-1.02205e-10	-1.58633	6.9172e-07	-1.02205e-10	-1.66781	1.92233e-05	-1.02205e-10	-1.68748
66881031	chr5:66881031:C:A	3.24628e-07	-0.509295	-1.11637	1.81305e-06	-0.33936	-0.364861	5.95532e-05	-0.399796	-0.15694
66881119	chr5:66881119:T:C	1.4636e-06	-1.02205e-10	-0.119688	2.21223e-06	-1.02205e-10	-0.505231	4.99228e-05	-1.02205e-10	-0.733129
66881312	chr5:66881312:G:A	1.35129e-07	-1.13845	-1.36367	5.52399e-07	-0.307504	-1.58521	1.12618e-05	-0.584221	-1.63796
66881461	chr5:66881461:T:G	3.23339e-07	-1.02205e-10	-1.62964	6.78188e-07	-1.02205e-10	-1.68756	2.09985e-05	-1.02205e-10	-1.59915
66882144	chr5:66882144:C:T	3.7645e-07	-1.47755	-7.12552e-10	8.1153e-07	-1.50807	-7.12552e-10	2.45462e-05	-1.44305	-7.12552e-10
66882405	chr5:66882405:G:A	2.75619e-07	-0.101625	-1.6877	2.04496e-06	1.09954	-1.6834	3.87788e-05	0.699738	-1.68547
66882913	chr5:66882913:G:A	2.76892e-07	-0.445265	-1.33945	9.60904e-07	-0.30289	-1.03622	2.74219e-05	-0.335333	-0.996932
66882918	chr5:66882918:A:G	3.42009e-07	-1.02205e-10	-1.5735	6.95814e-07	-1.02205e-10	-1.66191	1.92771e-05	-1.02205e-10	-1.68469
66883133	chr5:66883133:C:T	4.07204e-07	-1.39903	-7.12552e-10	8.30867e-07	-1.48452	-7.12552e-10	2.49477e-05	-1.42683	-7.12552e-10
66883221	chr5:66883221:C:G	2.09452e-07	-0.371861	-1.69198	5.00269e-07	-0.367589	-1.62425	2.21304e-05	0.030196	-1.57685
66883236	chr5:66883236:A:G	4.89002e-07	-1.02205e-10	-1.21597	9.07381e-07	-1.02205e-10	-1.39643	2.93853e-05	-1.02205e-10	-1.26311
66883249	chr5:66883249:G:A	4.33491e-07	-1.02205e-10	-1.33647	8.03635e-07	-1.02205e-10	-1.51784	2.14751e-05	-1.02205e-10	-1.57671
66883586	chr5:66883586:A:G	8.88601e-08	-1.28614	-1.63514	3.96554e-07	-0.579128	-1.64505	8.82116e-06	-0.807566	-1.65889
66883589	chr5:66883589:C:T	3.21503e-07	-1.02205e-10	-1.63533	6.79549e-07	-1.02205e-10	-1.68556	1.91456e-05	-1.02205e-10	-1.69153
66883650	chr5:66883650:A:G	3.4469e-07	-1.02205e-10	-1.5657	6.9873e-07	-1.02205e-10	-1.65772	1.93174e-05	-1.02205e-10	-1.6826
66883718	chr5:66883718:C:T	1.27223e-06	-0.259814	-7.12552e-10	1.94616e-06	-0.633376	-7.12552e-10	7.83809e-05	-0.282025	-7.12552e-10
66883857	chr5:66883857:A:C	3.03945e-07	-1.02205e-10	-1.69149	7.1638e-07	-1.02205e-10	-1.63278	2.04785e-05	-1.02205e-10	-1.62423
66883872	chr5:66883872:G:T	1.91663e-06	-1.02205e-10	0.149985	8.54217e-07	-1.02205e-10	-1.4568	1.94744e-05	-1.02205e-10	-1.67451
66883946	chr5:66883946:G:A	3.51763e-07	-1.02205e-10	-1.54538	7.041e-07	-1.02205e-10	-1.65007	2.37669e-05	-1.02205e-10	-1.47531
66884293	chr5:66884293:T:G	3.3806e-07	-1.02205e-10	-1.58512	6.9214e-07	-1.02205e-10	-1.6672	1.92284e-05	-1.02205e-10	-1.68722
66884494	chr5:66884494:T:C	3.72762e-07	-1.4874	-7.12552e-10	7.98727e-07	-1.52397	-7.12552e-10	2.31626e-05	-1.50107	-7.12552e-10
66884508	chr5:66884508:T:G	3.37857e-07	-1.02205e-10	-1.58572	6.91929e-07	-1.02205e-10	-1.66751	1.92258e-05	-1.02205e-10	-1.68735
66884581	chr5:66884581:C:T	7.91363e-07	-0.734583	-7.12552e-10	2.06759e-06	-0.572851	-7.12552e-10	6.21022e-05	-0.514824	-7.12552e-10
66884594	chr5:66884594:A:G	3.31902e-07	-1.02205e-10	-1.6035	6.86336e-07	-1.02205e-10	-1.67562	1.91668e-05	-1.02205e-10	-1.69043
66884605	chr5:66884605:G:A	3.39972e-07	-1.02205e-10	-1.57948	6.94001e-07	-1.02205e-10	-1.66451	1.92527e-05	-1.02205e-10	-1.68596
66884725	chr5:66884725:T:C	1.13294e-06	-0.375768	-7.12552e-10	1.4402e-06	-0.934454	-7.12552e-10	7.93268e-05	-0.27003	-7.12552e-10
66884753	chr5:66884753:C:T	3.1246e-07	-1.02205e-10	-1.66387	6.82121e-07	-1.02205e-10	-1.68178	2.13815e-05	-1.02205e-10	-1.58108
66884770	chr5:66884770:C:G	3.37857e-07	-1.02205e-10	-1.58572	6.91929e-07	-1.02205e-10	-1.66751	1.92258e-05	-1.02205e-10	-1.68735
66884938	chr5:66884938:G:A	3.37698e-07	-1.02205e-10	-1.58619	6.91766e-07	-1.02205e-10	-1.66774	1.9224e-05	-1.02205e-10	-1.68745
66885038	chr5:66885038:A:G	3.52522e-07	-1.02205e-10	-1.54323	7.04906e-07	-1.02205e-10	-1.64892	2.38287e-05	-1.02205e-10	-1.47271
66885137	chr5:66885137:G:A	3.98622e-07	-1.42033	-7.12552e-10	8.20848e-07	-1.49665	-7.12552e-10	2.44783e-05	-1.44582	-7.12552e-10
66885195	chr5:66885195:G:A	2.53219e-07	-0.209297	-1.66479	1.77227e-06	0.962317	-1.68929	3.38378e-05	0.569953	-1.69198
66885212	chr5:66885212:CA:C	3.37857e-07	-1.02205e-10	-1.58572	6.91929e-07	-1.02205e-10	-1.66751	1.92258e-05	-1.02205e-10	-1.68735
66885441	chr5:66885441:C:T	3.37857e-07	-1.02205e-10	-1.58572	6.91929e-07	-1.02205e-10	-1.66751	1.92258e-05	-1.02205e-10	-1.68735
66885475	chr5:66885475:G:T	3.37703e-07	-1.02205e-10	-1.58617	6.91785e-07	-1.02205e-10	-1.66771	1.9224e-05	-1.02205e-10	-1.68744
66885522	chr5:66885522:T:C	3.37737e-07	-1.02205e-10	-1.58607	6.91829e-07	-1.02205e-10	-1.66765	1.92246e-05	-1.02205e-10	-1.68741
66885603	chr5:66885603:T:A	8.96006e-07	-1.02205e-10	-0.610393	1.37793e-06	-1.02205e-10	-0.978648	3.22796e-05	-1.02205e-10	-1.16917
66885752	chr5:66885752:A:C	3.38194e-07	-1.02205e-10	-1.58472	6.92269e-07	-1.02205e-10	-1.66701	1.92299e-05	-1.02205e-10	-1.68714
66885786	chr5:66885786:G:A	3.99529e-07	-1.02205e-10	-1.41805	7.72413e-07	-1.02205e-10	-1.55747	2.02859e-05	-1.02205e-10	-1.63368
66885857	chr5:66885857:G:A	3.38012e-07	-1.02205e-10	-1.58526	6.92073e-07	-1.02205e-10	-1.6673	1.92275e-05	-1.02205e-10	-1.68727
66885923	chr5:66885923:A:G	1.03471e-07	-1.16707	-1.60198	3.36129e-07	-0.77203	-1.61746	7.78212e-06	-0.978733	-1.61304
66886091	chr5:66886091:G:T	1.24851e-06	-1.02205e-10	-0.278634	4.93869e-06	-1.02205e-10	0.297867	0.000110075	-1.02205e-10	0.0575557
66886108	chr5:66886108:C:G	3.1286e-07	-1.02205e-10	-1.66259	6.75839e-07	-1.02205e-10	-1.69103	1.94965e-05	-1.02205e-10	-1.67337
66886136	chr5:66886136:A:G	5.32024e-07	-1.02205e-10	-1.13165	9.1379e-07	-1.02205e-10	-1.38939	2.38202e-05	-1.02205e-10	-1.47307
66886441	chr5:66886441:C:A	2.01447e-07	-0.623538	-1.47928	1.05684e-06	-0.377365	-0.866584	3.38519e-05	-0.498292	-0.623319
66886648	chr5:66886648:C:T	8.21303e-08	-1.3196	-1.68043	3.78241e-07	-0.650919	-1.62054	9.31461e-06	-0.87768	-1.53434
66887210	chr5:66887210:A:T	3.45053e-07	-1.02205e-10	-1.56464	7.12939e-07	-1.02205e-10	-1.63759	1.96682e-05	-1.02205e-10	-1.6646
66887262	chr5:66887262:T:A	6.09114e-07	-1.02205e-10	-0.996335	1.01731e-06	-1.02205e-10	-1.28207	2.5988e-05	-1.02205e-10	-1.38597
66887301	chr5:66887301:C:G	3.36157e-07	0.0847736	-1.67554	2.8531e-06	1.37887	-1.62969	5.27919e-05	0.923445	-1.60069
66887415	chr5:66887415:C:T	3.4367e-07	-1.02205e-10	-1.56866	6.97851e-07	-1.02205e-10	-1.65898	1.92992e-05	-1.02205e-10	-1.68354
66887579	chr5:66887579:T:C	5.80551e-07	-0.834433	-0.20993	6.17715e-07	-1.15529	-0.625671	2.58714e-05	-0.780348	-0.61012
66887840	chr5:66887840:A:G	3.44918e-07	-1.02205e-10	-1.56503	6.99159e-07	-1.02205e-10	-1.65711	1.93176e-05	-1.02205e-10	-1.68259
66888095	chr5:66888095:A:ATGGCAGGT	3.35879e-07	-1.02205e-10	-1.59159	6.89981e-07	-1.02205e-10	-1.67032	1.92006e-05	-1.02205e-10	-1.68866
66888471	chr5:66888471:A:G	3.67364e-07	-1.50199	-7.12552e-10	9.58344e-07	-1.34178	-7.12552e-10	2.26892e-05	-1.52172	-7.12552e-10
66888911	chr5:66888911:G:T	3.70727e-07	-1.02205e-10	-1.49287	7.26163e-07	-1.02205e-10	-1.61921	2.52735e-05	-1.02205e-10	-1.41385
66888975	chr5:66888975:C:T	9.0965e-08	-1.34404	-1.55383	5.60099e-07	-0.700754	-1.17812	1.73551e-05	-0.929137	-0.860584
66889068	chr5:66889068:T:G	3.65999e-07	-1.02205e-10	-1.50571	7.20184e-07	-1.02205e-10	-1.62748	2.49142e-05	-1.02205e-10	-1.42817
66889313	chr5:66889313:G:A	3.13532e-07	-1.02205e-10	-1.66044	6.8372e-07	-1.02205e-10	-1.67944	2.15549e-05	-1.02205e-10	-1.573
66889323	chr5:66889323:T:C	2.15807e-07	-0.358725	-1.67523	2.10621e-07	-1.2347	-1.62223	4.55252e-05	0.727861	-1.5532
66889415	chr5:66889415:T:C	3.26901e-07	-1.02205e-10	-1.61868	6.82015e-07	-1.02205e-10	-1.68194	1.91394e-05	-1.02205e-10	-1.69186
66889531	chr5:66889531:T:C	3.26758e-07	-1.02205e-10	-1.61912	6.81905e-07	-1.02205e-10	-1.6821	1.9139e-05	-1.02205e-10	-1.69188
66889650	chr5:66889650:G:A	3.4654e-07	-1.02205e-10	-1.56034	7.15906e-07	-1.02205e-10	-1.63344	1.97362e-05	-1.02205e-10	-1.66115
66889666	chr5:66889666:C:T	3.68288e-07	-1.02205e-10	-1.49948	7.47253e-07	-1.02205e-10	-1.59058	2.62376e-05	-1.02205e-10	-1.37641
66889995	chr5:66889995:A:T	3.26604e-07	-1.02205e-10	-1.61959	6.81787e-07	-1.02205e-10	-1.68227	1.91387e-05	-1.02205e-10	-1.69189
66890340	chr5:66890340:G:A	3.51245e-07	-1.02205e-10	-1.54686	1.02605e-06	-1.02205e-10	-1.27352	3.73273e-05	-1.02205e-10	-1.02388
66890408	chr5:66890408:G:A	6.98201e-07	-1.02205e-10	-0.859833	2.04536e-06	-1.02205e-10	-0.583661	7.26412e-05	-1.02205e-10	-0.358074
66890429	chr5:66890429:T:C	2.94516e-07	-0.0669999	-1.65601	2.23557e-06	1.14382	-1.63855	4.24077e-05	0.733519	-1.62979
66890713	chr5:66890713:G:A	3.1037e-07	-0.0141752	-1.6564	2.38496e-06	1.20933	-1.63938	4.56367e-05	0.807914	-1.63081
66890836	chr5:66890836:G:A	4.08844e-07	-1.02205e-10	-1.39501	1.17478e-06	-1.02205e-10	-1.13815	4.20325e-05	-1.02205e-10	-0.905161
66890955	chr5:66890955:A:T	2.85644e-07	-0.0969749	-1.65662	2.13384e-06	1.0982	-1.63951	4.11871e-05	0.705275	-1.63076
66891004	chr5:66891004:A:C	2.03538e-07	-1.43585	-0.656639	2.98287e-07	-1.51903	-0.989907	9.61095e-06	-1.41515	-0.965549
66891081	chr5:66891081:T:A	2.96839e-07	-0.0640742	-1.65108	2.24435e-06	1.14213	-1.63295	4.32341e-05	0.746635	-1.62361
66891129	chr5:66891129:T:G	5.2974e-07	-1.02205e-10	-1.13595	8.35493e-07	-1.02205e-10	-1.47897	2.48628e-05	-1.02205e-10	-1.43023
66891213	chr5:66891213:A:C	3.18476e-07	-1.02205e-10	-1.64479	6.76619e-07	-1.02205e-10	-1.68988	1.91687e-05	-1.02205e-10	-1.69033
66891220	chr5:66891220:A:G	1.20577e-07	-1.2245	-1.39155	4.40261e-07	-0.462919	-1.6567	9.44082e-06	-0.715331	-1.68323
66891227	chr5:66891227:C:G	5.32522e-07	-1.02205e-10	-1.13072	9.19277e-07	-1.02205e-10	-1.3834	2.3878e-05	-1.02205e-10	-1.47065
66891315	chr5:66891315:T:C	2.90675e-07	-0.0587637	-1.67737	2.24994e-06	1.15511	-1.64344	4.37607e-05	0.755115	-1.61999
66891506	chr5:66891506:T:C	3.32685e-07	0.0516064	-1.65275	2.67153e-06	1.31842	-1.635	4.92665e-05	0.880745	-1.62711
66891554	chr5:66891554:T:G	3.78902e-07	-1.02205e-10	-1.47106	7.36386e-07	-1.02205e-10	-1.60523	2.60369e-05	-1.02205e-10	-1.38409
66891608	chr5:66891608:C:T	3.18476e-07	-1.02205e-10	-1.64479	6.76619e-07	-1.02205e-10	-1.68988	1.91687e-05	-1.02205e-10	-1.69033
66891739	chr5:66891739:A:T	2.89804e-07	-0.0908792	-1.64826	2.17582e-06	1.1076	-1.62943	4.20529e-05	0.714979	-1.61966
66891782	chr5:66891782:A:G	2.81812e-07	-0.0829628	-1.68414	2.10831e-06	1.11786	-1.67121	4.01794e-05	0.72199	-1.67224
66891812	chr5:66891812:A:G	3.30996e-07	-1.02205e-10	-1.60623	7.01952e-07	-1.02205e-10	-1.65312	1.97513e-05	-1.02205e-10	-1.66039
66892002	chr5:66892002:G:A	4.45852e-07	-1.30835	-7.12552e-10	8.80368e-07	-1.42665	-7.12552e-10	2.70279e-05	-1.34674	-7.12552e-10
66892305	chr5:66892305:T:C	2.87308e-07	-0.0695543	-1.67823	2.23655e-06	1.14453	-1.63883	4.31246e-05	0.736021	-1.61553
66892447	chr5:66892447:A:G	3.17691e-07	-0.289814	-1.35745	1.09982e-06	-0.136269	-1.06781	3.1452e-05	-0.169612	-1.02553
66893427	chr5:66893427:C:T	3.15679e-07	-1.02205e-10	-1.65361	6.75603e-07	-1.02205e-10	-1.69138	1.92107e-05	-1.02205e-10	-1.68814
66893735	chr5:66893735:C:A	4.26437e-07	-1.35288	-7.12552e-10	8.54653e-07	-1.45629	-7.12552e-10	2.59514e-05	-1.38738	-7.12552e-10
66893964	chr5:66893964:G:A	3.19511e-07	-0.0132167	-1.62833	2.54933e-06	1.24322	-1.60662	4.89963e-05	0.805587	-1.55745
66894217	chr5:66894217:G:A	2.60111e-07	-0.19396	-1.65327	1.95792e-06	0.977934	-1.60528	4.06294e-05	0.592833	-1.53195
66894380	chr5:66894380:C:T	3.03796e-07	-1.02205e-10	-1.69198	6.85583e-07	-1.02205e-10	-1.67672	1.91676e-05	-1.02205e-10	-1.69039
66894456	chr5:66894456:C:T	2.9683e-07	-0.113911	-1.60127	2.26121e-06	1.09304	-1.57638	4.517e-05	0.687429	-1.5206
66894851	chr5:66894851:C:T	5.6399e-07	-1.0733	-7.12552e-10	1.11859e-06	-1.18717	-7.12552e-10	4.95475e-05	-0.740674	-7.12552e-10
66894907	chr5:66894907:C:T	1.09252e-07	-1.31563	-1.39905	3.68112e-07	-0.638898	-1.6597	8.08209e-06	-0.868363	-1.68559
66894998	chr5:66894998:G:A	5.8262e-07	-1.02205e-10	-1.0408	1.1771e-06	-1.02205e-10	-1.13618	3.64136e-05	-1.02205e-10	-1.04866
66894999	chr5:66894999:G:C	3.18476e-07	-1.02205e-10	-1.64479	6.76619e-07	-1.02205e-10	-1.68988	1.91687e-05	-1.02205e-10	-1.69033
66895161	chr5:66895161:T:G	3.28451e-07	-1.02205e-10	-1.61395	6.79879e-07	-1.02205e-10	-1.68507	2.05198e-05	-1.02205e-10	-1.62222
66895242	chr5:66895242:G:A	2.80404e-07	-0.158447	-1.61366	2.07677e-06	1.01966	-1.58807	4.22443e-05	0.633627	-1.53376
66895645	chr5:66895645:T:C	8.90818e-08	-1.2268	-1.69199	2.83281e-07	-0.868895	-1.69165	6.59995e-06	-1.065	-1.69154
66895730	chr5:66895730:A:G	2.54276e-07	-0.180168	-1.68975	1.86328e-06	0.9961	-1.673	3.66833e-05	0.613545	-1.65483
66895868	chr5:66895868:A:G	8.50064e-08	-1.27363	-1.69199	2.65202e-07	-0.935171	-1.69133	6.25848e-06	-1.11849	-1.69118
66895995	chr5:66895995:T:C	5.59529e-07	-1.02205e-10	-1.08124	1.97098e-06	-1.02205e-10	-0.620703	7.50134e-05	-1.02205e-10	-0.325938
66896046	chr5:66896046:C:T	4.31257e-07	-1.34164	-7.12552e-10	8.61012e-07	-1.44888	-7.12552e-10	2.62164e-05	-1.37722	-7.12552e-10
66896083	chr5:66896083:T:A	2.9822e-06	-1.02205e-10	0.592075	1.03938e-06	-1.02205e-10	-1.26061	2.10835e-05	-1.02205e-10	-1.59511
66896143	chr5:66896143:A:G	1.96822e-07	-0.443326	-1.68271	1.99085e-07	-1.27206	-1.6412	4.23134e-05	0.6329	-1.5314
66896404	chr5:66896404:T:C	2.61625e-07	-0.152265	-1.68916	1.93147e-06	1.03033	-1.67128	3.78098e-05	0.641742	-1.65278
66896566	chr5:66896566:A:G	3.12398e-07	-0.466034	-1.19803	1.63329e-06	-0.311068	-0.497565	5.69338e-05	-0.340204	-0.261512
66896581	chr5:66896581:G:C	5.20942e-07	-1.02205e-10	-1.1527	9.72429e-07	-1.02205e-10	-1.32719	3.6694e-05	-1.02205e-10	-1.04099
66897066	chr5:66897066:A:G	6.26954e-07	-1.02205e-10	-0.967467	1.03838e-06	-1.02205e-10	-1.26157	2.64864e-05	-1.02205e-10	-1.36697
66897113	chr5:66897113:TCAA:T	4.41172e-07	-1.31891	-7.12552e-10	8.73864e-07	-1.43406	-7.12552e-10	2.67643e-05	-1.35654	-7.12552e-10
66897139	chr5:66897139:A:G	8.56024e-07	-1.02205e-10	-0.656042	1.66771e-06	-1.02205e-10	-0.787784	4.67869e-05	-1.02205e-10	-0.798002
66897274	chr5:66897274:A:G	3.16563e-07	-1.02205e-10	-1.65082	6.95514e-07	-1.02205e-10	-1.66234	1.95357e-05	-1.02205e-10	-1.67136
66897275	chr5:66897275:C:T	2.5804e-07	-0.163841	-1.69139	1.8848e-06	1.01438	-1.67979	3.6677e-05	0.625399	-1.66686
66897346	chr5:66897346:T:TA	4.22227e-07	-1.02205e-10	-1.3628	8.63533e-07	-1.02205e-10	-1.44596	3.47696e-05	-1.02205e-10	-1.09486
66897503	chr5:66897503:A:G	1.33179e-07	-1.32396	-1.19268	9.09783e-07	-0.656391	-0.737391	2.45348e-05	-0.891406	-0.552109
66898141	chr5:66898141:A:G	4.05817e-07	-1.40244	-7.12552e-10	1.44503e-06	-0.931099	-7.12552e-10	2.47252e-05	-1.43578	-7.12552e-10
66898355	chr5:66898355:G:C	3.25509e-07	0.0123561	-1.63531	2.54112e-06	1.2496	-1.61623	5.04916e-05	0.846036	-1.56783
66898491	chr5:66898491:CTT:C	4.19717e-07	-0.65785	-0.710909	2.72681e-06	-0.442272	0.146173	0.000109716	-0.520016	0.574307
66898534	chr5:66898534:C:T	1.38084e-06	-1.02205e-10	-0.177893	5.22857e-06	-1.02205e-10	0.354904	0.000117161	-1.02205e-10	0.119946
66898591	chr5:66898591:TAAAGAAA:T	3.66733e-07	-1.02205e-10	-1.50371	7.7612e-07	-1.02205e-10	-1.55268	2.37565e-05	-1.02205e-10	-1.47575
66898729	chr5:66898729:T:G	3.28778e-07	0.000303025	-1.61326	2.57536e-06	1.23684	-1.59008	5.14662e-05	0.830693	-1.53337
66898738	chr5:66898738:A:T	4.21747e-07	-0.621147	-0.742788	2.72399e-06	-0.400236	0.1031	0.000108318	-0.48257	0.524034
66898829	chr5:66898829:C:T	5.85471e-07	-1.03592	-7.12552e-10	1.15595e-06	-1.15431	-7.12552e-10	5.22704e-05	-0.687176	-7.12552e-10
66899316	chr5:66899316:C:T	5.7485e-07	-1.02205e-10	-1.05423	9.74953e-07	-1.02205e-10	-1.3246	2.51141e-05	-1.02205e-10	-1.42018
66899468	chr5:66899468:TAGG:T	3.23025e-07	-1.02205e-10	-1.63061	6.76785e-07	-1.02205e-10	-1.68963	2.00354e-05	-1.02205e-10	-1.6461
66899669	chr5:66899669:G:A	2.69669e-07	-0.130647	-1.6805	1.9748e-06	1.07138	-1.69015	3.80221e-05	0.671004	-1.67644
66899782	chr5:66899782:C:T	1.4687e-07	-1.50759	-0.911203	3.29905e-07	-1.47037	-0.937815	7.60688e-06	-1.52442	-1.09013
66899873	chr5:66899873:C:T	2.74084e-07	-0.104446	-1.69046	2.03079e-06	1.09863	-1.68944	3.89934e-05	0.701328	-1.68154
66899946	chr5:66899946:T:C	1.28123e-07	-1.19426	-1.36109	4.69889e-07	-0.409037	-1.64545	9.94772e-06	-0.669091	-1.67717
66900202	chr5:66900202:C:T	4.1063e-07	-1.02205e-10	-1.39065	1.18185e-06	-1.02205e-10	-1.13215	4.2339e-05	-1.02205e-10	-0.897897
66900562	chr5:66900562:G:A	2.89587e-07	-0.0486578	-1.69123	2.1976e-06	1.17612	-1.68799	4.18956e-05	0.770159	-1.67858
66900951	chr5:66900951:C:T	2.1264e-07	-0.434498	-1.61424	1.93955e-07	-1.26765	-1.67171	3.67462e-05	0.65021	-1.68978
66901343	chr5:66901343:C:T	2.84428e-07	-0.0665903	-1.69127	2.14554e-06	1.1521	-1.68794	4.10049e-05	0.748588	-1.6785
66901683	chr5:66901683:T:C	3.00453e-07	-0.482256	-1.22079	1.55239e-06	-0.328219	-0.531219	5.41214e-05	-0.356112	-0.296263
66901750	chr5:66901750:A:C	3.08016e-07	0.0135655	-1.69175	2.396e-06	1.26096	-1.68639	4.53958e-05	0.847479	-1.67566
66901817	chr5:66901817:TA:T	3.74986e-07	-1.02205e-10	-1.48145	7.45831e-07	-1.02205e-10	-1.59249	1.98276e-05	-1.02205e-10	-1.65653
66901820	chr5:66901820:A:ATTAT	3.75966e-07	-1.02205e-10	-1.47884	7.47149e-07	-1.02205e-10	-1.59072	1.98486e-05	-1.02205e-10	-1.65547
66901821	chr5:66901821:G:GACA	3.75978e-07	-1.02205e-10	-1.47881	7.47172e-07	-1.02205e-10	-1.59069	1.98493e-05	-1.02205e-10	-1.65544
66901885	chr5:66901885:C:T	1.3234e-06	-1.02205e-10	-0.220381	4.98886e-06	-1.02205e-10	0.307976	0.00011226	-1.02205e-10	0.0772092
66901942	chr5:66901942:A:G	3.62414e-07	-1.02205e-10	-1.51555	7.76425e-07	-1.02205e-10	-1.55229	2.38477e-05	-1.02205e-10	-1.47192
66901989	chr5:66901989:A:G	2.88237e-07	-0.0536317	-1.69093	2.17532e-06	1.16674	-1.6888	4.16066e-05	0.764932	-1.68028
66902031	chr5:66902031:G:T	2.69649e-07	-0.126719	-1.6845	1.9835e-06	1.07397	-1.68833	3.84196e-05	0.677034	-1.67207
66902072	chr5:66902072:A:G	3.68395e-07	-1.49918	-7.12552e-10	7.99393e-07	-1.52314	-7.12552e-10	2.29258e-05	-1.51134	-7.12552e-10
66902227	chr5:66902227:T:C	2.92963e-07	-0.0368612	-1.69143	2.23217e-06	1.19141	-1.68767	4.25662e-05	0.78576	-1.6783
66902464	chr5:66902464:C:T	2.93453e-07	-0.0346909	-1.69193	2.24087e-06	1.19291	-1.68528	4.28381e-05	0.788095	-1.67427
66902522	chr5:66902522:G:A	3.36365e-07	-0.400865	-1.18928	1.78692e-06	-0.240706	-0.478032	6.24463e-05	-0.269118	-0.240181
66902895	chr5:66902895:A:G	9.19656e-08	-1.19493	-1.692	8.81581e-06	2.55931	-1.682	5.57521e-06	-1.23595	-1.68932
66903031	chr5:66903031:A:G	2.14843e-07	-0.419907	-1.61853	1.94967e-07	-1.26117	-1.67299	3.75053e-05	0.670303	-1.68943
66903063	chr5:66903063:G:C	3.62992e-07	-1.51396	-7.12552e-10	8.47662e-07	-1.46451	-7.12552e-10	2.43683e-05	-1.45032	-7.12552e-10
66903147	chr5:66903147:G:A	2.28987e-07	-0.362779	-1.6119	2.01256e-07	-1.23287	-1.66954	4.05949e-05	0.7505	-1.69046
66903183	chr5:66903183:C:T	2.74876e-07	-0.116961	-1.67506	2.00834e-06	1.08985	-1.69177	3.84349e-05	0.688471	-1.68311
66903380	chr5:66903380:TTATG:T	1.2272e-07	-1.19878	-1.39965	4.601e-07	-0.415426	-1.66012	9.79222e-06	-0.676358	-1.68566
66903646	chr5:66903646:G:T	2.98517e-07	-0.459069	-1.25045	1.52259e-06	-0.302727	-0.576092	5.27279e-05	-0.331177	-0.347284
66903673	chr5:66903673:C:T	2.70565e-07	-0.117114	-1.69071	2.00061e-06	1.08371	-1.68948	3.83308e-05	0.684908	-1.68226
66903677	chr5:66903677:A:G	6.52047e-07	-1.02205e-10	-0.928224	9.73692e-07	-1.02205e-10	-1.32589	3.07461e-05	-1.02205e-10	-1.21784
66903928	chr5:66903928:A:G	3.03453e-07	-0.526669	-1.16645	1.61979e-06	-0.375479	-0.441459	5.6874e-05	-0.402648	-0.200119
66903975	chr5:66903975:G:C	3.09749e-07	-1.02205e-10	-1.67258	6.77709e-07	-1.02205e-10	-1.68827	1.93472e-05	-1.02205e-10	-1.68106
66904420	chr5:66904420:T:C	2.04776e-07	-0.403928	-1.68249	5.94954e-07	-0.25348	-1.56502	1.61568e-05	-0.284379	-1.57689
66904438	chr5:66904438:C:T	7.15538e-07	-1.02205e-10	-0.835305	1.13106e-06	-1.02205e-10	-1.17607	2.79763e-05	-1.02205e-10	-1.31225
66904566	chr5:66904566:C:T	1.01159e-07	-1.35982	-1.43183	3.49026e-07	-0.688078	-1.66376	7.3865e-06	-0.958616	-1.68534
66904589	chr5:66904589:A:G	4.32448e-07	-1.02205e-10	-1.33888	8.82347e-07	-1.02205e-10	-1.4244	3.60144e-05	-1.02205e-10	-1.05969
66904614	chr5:66904614:A:G	3.46444e-07	-1.02205e-10	-1.56062	7.10345e-07	-1.02205e-10	-1.64124	1.9702e-05	-1.02205e-10	-1.66288
66904683	chr5:66904683:TG:T	1.02069e-07	-1.36403	-1.41867	3.48692e-07	-0.693726	-1.65907	7.34135e-06	-0.967305	-1.68278
66904791	chr5:66904791:C:A	4.23404e-07	-1.36001	-7.12552e-10	8.52061e-07	-1.45933	-7.12552e-10	2.58013e-05	-1.39318	-7.12552e-10
66904847	chr5:66904847:G:A	3.29319e-07	-1.02205e-10	-1.61131	6.84059e-07	-1.02205e-10	-1.67894	1.91509e-05	-1.02205e-10	-1.69125
66904955	chr5:66904955:C:T	5.86319e-07	-0.0783973	-0.956078	5.46667e-07	-1.09185	-0.811299	0.000164763	1.13637	-0.675465
66905072	chr5:66905072:A:G	6.83133e-07	0.473027	-1.35468	7.22292e-06	1.69864	-1.02062	0.00015332	1.38707	-0.998149
66905113	chr5:66905113:C:T	1.47233e-07	-1.06727	-1.34905	5.91214e-07	-0.183162	-1.64165	1.25461e-05	-0.439122	-1.67507
66905263	chr5:66905263:C:T	1.54025e-07	-1.10866	-1.26257	5.78834e-07	-0.238711	-1.60726	1.21066e-05	-0.495812	-1.65404
66905489	chr5:66905489:A:C	5.86752e-07	-1.02205e-10	-1.03374	9.8927e-07	-1.02205e-10	-1.31002	2.53842e-05	-1.02205e-10	-1.40948
66905994	chr5:66905994:T:C	7.83875e-07	-0.980755	0.236665	2.41729e-06	-1.18958	0.772996	6.37418e-05	-1.05695	0.568182
66906182	chr5:66906182:T:A	4.40573e-07	-1.02205e-10	-1.32026	1.155e-06	-1.02205e-10	-1.15513	3.69115e-05	-1.02205e-10	-1.03508
66906205	chr5:66906205:C:T	9.50486e-07	-0.867629	0.316263	2.88536e-06	-1.10009	0.860505	7.67456e-05	-0.953543	0.650433
66906206	chr5:66906206:G:A	3.03836e-07	-1.02205e-10	-1.69185	7.29544e-07	-1.02205e-10	-1.61457	2.1689e-05	-1.02205e-10	-1.5668
66906312	chr5:66906312:G:T	7.35099e-07	-1.02205e-10	-0.808334	1.15632e-06	-1.02205e-10	-1.15399	2.84904e-05	-1.02205e-10	-1.29404
66906403	chr5:66906403:T:C	1.0003e-07	-1.19473	-1.60814	9.03115e-06	2.52912	-1.62767	6.52656e-06	-1.23945	-1.52828
66906600	chr5:66906600:G:A	7.81277e-07	-0.966768	0.219358	2.39746e-06	-1.17918	0.754359	6.3451e-05	-1.04375	0.550412
66906634	chr5:66906634:C:T	3.15484e-07	-1.02205e-10	-1.65423	6.93525e-07	-1.02205e-10	-1.6652	1.94892e-05	-1.02205e-10	-1.67374
66906835	chr5:66906835:T:C	5.82828e-07	-1.02205e-10	-1.04045	9.86791e-07	-1.02205e-10	-1.31253	2.53584e-05	-1.02205e-10	-1.4105
66906839	chr5:66906839:T:A	8.45203e-07	-0.949033	0.280269	2.60581e-06	-1.16508	0.823594	6.8704e-05	-1.02731	0.613513
66906840	chr5:66906840:T:C	8.54491e-07	-0.950274	0.292439	2.63965e-06	-1.16609	0.837499	6.95583e-05	-1.02837	0.626932
66906848	chr5:66906848:C:T	8.32024e-07	-0.946397	0.261918	2.55802e-06	-1.16302	0.803025	6.75427e-05	-1.02478	0.59393
66907089	chr5:66907089:T:C	1.0195e-07	-1.45217	-1.33169	7.6395e-07	-0.914495	-0.653991	1.86828e-05	-1.12342	-0.592581
66907142	chr5:66907142:A:G	5.71656e-07	-1.02205e-10	-1.0598	9.47177e-07	-1.02205e-10	-1.3535	2.48575e-05	-1.02205e-10	-1.43044
66907239	chr5:66907239:G:A	6.87916e-07	-1.02205e-10	-0.874673	1.08947e-06	-1.02205e-10	-1.21354	2.78123e-05	-1.02205e-10	-1.31813
66907365	chr5:66907365:G:C	8.27314e-07	-0.970821	0.280665	2.55812e-06	-1.18189	0.821931	6.74535e-05	-1.04756	0.615389
66907503	chr5:66907503:A:C	8.11771e-07	-0.989916	0.280795	2.52016e-06	-1.19745	0.822543	6.62755e-05	-1.06525	0.615466
66907568	chr5:66907568:A:G	7.14388e-07	-1.01975	0.182836	2.18374e-06	-1.22174	0.703543	5.74657e-05	-1.09238	0.499968
66907598	chr5:66907598:G:A	1.36572e-06	-0.188905	-7.12552e-10	1.62239e-06	-0.815335	-7.12552e-10	9.34029e-05	-0.106683	-7.12552e-10
66907787	chr5:66907787:T:C	1.59341e-07	-1.08651	-1.25079	5.88797e-07	-0.225487	-1.60342	1.2564e-05	-0.467283	-1.64549
66907945	chr5:66907945:A:AATATTG	3.2479e-07	-1.02205e-10	-1.62516	6.79372e-07	-1.02205e-10	-1.68582	2.11757e-05	-1.02205e-10	-1.59075
66907954	chr5:66907954:A:G	7.61575e-07	-1.0049	0.23195	2.35575e-06	-1.20884	0.766471	6.20889e-05	-1.07919	0.564153
66908027	chr5:66908027:A:C	5.43684e-07	-1.10997	-7.12552e-10	1.8333e-06	-0.693116	-7.12552e-10	4.16512e-05	-0.914276	-7.12552e-10
66908088	chr5:66908088:C:T	8.19782e-07	-0.979755	0.280453	2.53901e-06	-1.18929	0.821831	6.6879e-05	-1.05582	0.615099
66908208	chr5:66908208:C:T	9.44637e-07	-0.557539	-7.12552e-10	1.26124e-06	-1.06713	-7.12552e-10	6.54758e-05	-0.461924	-7.12552e-10
66908379	chr5:66908379:A:G	1.37645e-07	-0.901926	-1.58174	1.93651e-07	-1.45217	-1.48876	2.24267e-05	-0.168489	-1.36486
66908632	chr5:66908632:A:C	8.0846e-07	-0.927068	0.213859	2.45278e-06	-1.1474	0.745388	6.53108e-05	-1.00696	0.542513
66908966	chr5:66908966:C:G	4.3677e-07	-1.32893	-7.12552e-10	8.67932e-07	-1.44087	-7.12552e-10	2.65392e-05	-1.36498	-7.12552e-10
66909083	chr5:66909083:C:A	9.20235e-07	-0.981653	0.397942	2.89688e-06	-1.19077	0.955169	7.5907e-05	-1.05756	0.74346
66909084	chr5:66909084:C:T	3.85048e-07	-1.02205e-10	-1.45497	7.74016e-07	-1.02205e-10	-1.5554	2.10092e-05	-1.02205e-10	-1.59864
66909192	chr5:66909192:G:A	1.62063e-06	-1.02205e-10	-0.0177727	6.34441e-06	-1.02205e-10	0.548341	0.000141305	-1.02205e-10	0.307312
66909272	chr5:66909272:T:C	7.28746e-07	-1.02205e-10	-0.817016	2.73289e-06	-1.02205e-10	-0.293872	0.00011169	-1.02205e-10	0.0721243
66909520	chr5:66909520:C:A	3.29234e-07	-1.02205e-10	-1.61157	7.17771e-07	-1.02205e-10	-1.63084	2.00868e-05	-1.02205e-10	-1.64354
66909914	chr5:66909914:T:C	1.02677e-07	-1.12095	-1.6558	1.09662e-05	2.7802	-1.68461	6.29488e-06	-1.16787	-1.63599
66910085	chr5:66910085:A:G	8.24199e-07	-0.989872	0.295943	2.57108e-06	-1.1972	0.842289	6.76412e-05	-1.06517	0.635787
66910628	chr5:66910628:C:T	9.65137e-07	-0.883776	0.347706	2.94216e-06	-1.11326	0.893171	7.80056e-05	-0.966478	0.679654
66910629	chr5:66910629:A:G	8.93447e-07	-0.935627	0.322374	2.74645e-06	-1.1546	0.865678	7.24609e-05	-1.0148	0.654242
66910907	chr5:66910907:T:C	8.55132e-07	-0.929335	0.272251	2.62466e-06	-1.14959	0.81531	6.97306e-05	-1.00906	0.610095
66911254	chr5:66911254:A:T	3.19056e-07	-1.02205e-10	-1.64297	6.76977e-07	-1.02205e-10	-1.68935	1.91584e-05	-1.02205e-10	-1.69087
66911403	chr5:66911403:C:T	8.75276e-07	-0.929631	0.29583	2.69506e-06	-1.14985	0.842041	7.15098e-05	-1.00924	0.635473
66911433	chr5:66911433:T:C	2.06884e-07	-0.414866	-1.66132	1.92813e-07	-1.25496	-1.69031	3.96655e-05	0.705193	-1.66832
66911711	chr5:66911711:G:T	8.64446e-07	-0.973107	0.326856	2.69752e-06	-1.18432	0.877423	7.10482e-05	-1.04963	0.66938
66911919	chr5:66911919:A:G	8.50493e-07	-0.935631	0.273107	2.615e-06	-1.1546	0.816635	6.94131e-05	-1.0148	0.611267
66911945	chr5:66911945:T:A	7.63121e-07	-0.950901	0.179978	2.32466e-06	-1.16673	0.711069	6.18302e-05	-1.02903	0.509818
66912006	chr5:66912006:A:G	3.04285e-07	-1.02205e-10	-1.69038	6.97928e-07	-1.02205e-10	-1.65887	1.99224e-05	-1.02205e-10	-1.65176
66912259	chr5:66912259:T:C	5.20712e-07	-1.02205e-10	-1.15314	9.5514e-07	-1.02205e-10	-1.34513	2.69362e-05	-1.02205e-10	-1.35014
66912369	chr5:66912369:A:G	3.23955e-07	-1.02205e-10	-1.62774	6.79907e-07	-1.02205e-10	-1.68503	1.91367e-05	-1.02205e-10	-1.692
66912411	chr5:66912411:C:T	8.21822e-07	-0.954224	0.257408	2.52804e-06	-1.16929	0.797504	6.69471e-05	-1.03209	0.592391
66912645	chr5:66912645:G:T	8.78385e-07	-0.892946	0.262691	2.67105e-06	-1.12036	0.8036	7.12629e-05	-0.975122	0.597892
66912680	chr5:66912680:ATTAC:A	5.94941e-07	-1.01988	-7.12552e-10	9.98495e-07	-1.30074	-7.12552e-10	3.18711e-05	-1.18191	-7.12552e-10
66912694	chr5:66912694:A:G	4.74795e-07	-1.02205e-10	-1.24546	8.88525e-07	-1.02205e-10	-1.41743	2.50742e-05	-1.02205e-10	-1.42177
66912771	chr5:66912771:T:A	8.31989e-07	-0.97298	0.288458	2.58022e-06	-1.1841	0.832748	6.8049e-05	-1.04952	0.626144
66912980	chr5:66912980:A:G	8.1944e-07	-0.953465	0.253746	2.52032e-06	-1.16878	0.793939	6.67844e-05	-1.03132	0.589184
66913012	chr5:66913012:T:C	3.15274e-07	-0.20905	-1.44585	1.9779e-06	0.962904	-1.5801	3.65582e-05	0.595239	-1.63994
66913217	chr5:66913217:T:C	1.81874e-06	-1.02205e-10	0.097558	6.9082e-06	-1.02205e-10	0.633477	0.000160272	-1.02205e-10	0.433264
66913282	chr5:66913282:C:T	4.44534e-07	-1.31131	-7.12552e-10	8.78087e-07	-1.42924	-7.12552e-10	2.69665e-05	-1.34901	-7.12552e-10
66913483	chr5:66913483:T:TG	3.54021e-07	-1.02205e-10	-1.53898	8.96711e-07	-1.02205e-10	-1.40825	2.62753e-05	-1.02205e-10	-1.37498
66913484	chr5:66913484:ATC:A	3.54021e-07	-1.02205e-10	-1.53898	8.96711e-07	-1.02205e-10	-1.40825	2.62753e-05	-1.02205e-10	-1.37498
66913490	chr5:66913490:T:A	3.5424e-07	-1.02205e-10	-1.53837	8.97498e-07	-1.02205e-10	-1.40738	2.62991e-05	-1.02205e-10	-1.37407
66913515	chr5:66913515:G:A	6.13163e-07	-1.02205e-10	-0.989709	1.02219e-06	-1.02205e-10	-1.27729	2.61057e-05	-1.02205e-10	-1.38145
66913565	chr5:66913565:A:G	1.05206e-06	-1.02205e-10	-0.449831	1.69903e-06	-1.02205e-10	-0.769178	7.84933e-05	-1.02205e-10	-0.280592
66913840	chr5:66913840:T:A	9.92012e-07	-1.02205e-10	-0.508605	2.1483e-06	-1.02205e-10	-0.534557	5.46476e-05	-1.02205e-10	-0.642701
66913866	chr5:66913866:G:A	9.02824e-07	-0.953138	0.350325	2.80332e-06	-1.16846	0.900036	7.41889e-05	-1.03109	0.694101
66913871	chr5:66913871:C:T	7.6298e-07	-1.02205e-10	-0.771109	1.18289e-06	-1.02205e-10	-1.13127	3.12358e-05	-1.02205e-10	-1.20204
66914089	chr5:66914089:T:C	1.59961e-07	-1.06257	-1.27084	6.121e-07	-0.183829	-1.60626	1.30072e-05	-0.427426	-1.65067
66914544	chr5:66914544:G:C	6.68659e-07	-1.02205e-10	-0.903066	2.4499e-06	-1.02205e-10	-0.403187	9.93362e-05	-1.02205e-10	-0.045096
66915115	chr5:66915115:T:C	1.52027e-07	-1.08592	-1.29837	5.82324e-07	-0.221068	-1.61889	1.24367e-05	-0.463268	-1.65969
66915164	chr5:66915164:G:A	3.06767e-07	-1.02205e-10	-1.68225	6.84732e-07	-1.02205e-10	-1.67796	1.96476e-05	-1.02205e-10	-1.66565
66915172	chr5:66915172:G:A	5.14969e-07	-1.02205e-10	-1.16423	8.8533e-07	-1.02205e-10	-1.42103	3.15475e-05	-1.02205e-10	-1.19211
66915199	chr5:66915199:G:A	6.01683e-07	-1.02205e-10	-1.00861	2.11383e-06	-1.02205e-10	-0.550734	8.04362e-05	-1.02205e-10	-0.256141
66915603	chr5:66915603:G:A	7.93996e-07	-0.986979	0.255717	2.45961e-06	-1.1949	0.795669	6.48295e-05	-1.0624	0.590559
66915655	chr5:66915655:T:C	8.14488e-07	-0.955809	0.250028	2.50315e-06	-1.1706	0.788915	6.6286e-05	-1.03358	0.583952
66915683	chr5:66915683:G:A	3.07814e-07	-1.02205e-10	-1.67885	6.78534e-07	-1.02205e-10	-1.68705	1.96262e-05	-1.02205e-10	-1.66674
66915685	chr5:66915685:G:A	4.38955e-07	-1.02205e-10	-1.32394	8.33138e-07	-1.02205e-10	-1.48179	2.51001e-05	-1.02205e-10	-1.42073
66915979	chr5:66915979:G:A	7.87902e-07	-1.02205e-10	-0.738967	1.5762e-06	-1.02205e-10	-0.844214	4.01079e-05	-1.02205e-10	-0.952033
66916337	chr5:66916337:A:G	9.48084e-08	-1.17116	-1.68532	1.64998e-05	3.19273	-1.68862	5.89927e-06	-1.23134	-1.63743
66916499	chr5:66916499:T:A	7.07116e-07	-1.02205e-10	-0.847145	2.5868e-06	-1.02205e-10	-0.348813	9.98975e-05	-1.02205e-10	-0.0394605
66916589	chr5:66916589:A:G	3.57865e-07	-1.02205e-10	-1.52818	6.9952e-07	-1.02205e-10	-1.65659	2.07351e-05	-1.02205e-10	-1.61178
66916766	chr5:66916766:C:G	1.03711e-06	-1.02205e-10	-0.46415	2.24703e-06	-1.02205e-10	-0.489624	5.72172e-05	-1.02205e-10	-0.596752
66917050	chr5:66917050:C:T	5.66598e-07	-1.02205e-10	-1.06869	9.57502e-07	-1.02205e-10	-1.34266	2.46559e-05	-1.02205e-10	-1.43859
66917325	chr5:66917325:T:C	2.29528e-06	-1.00089	1.33116	7.56919e-06	-1.20724	1.93209	0.000180639	-1.07907	1.63196
66917842	chr5:66917842:T:C	2.43334e-06	-0.940984	1.32966	7.92045e-06	-1.16023	1.93045	0.000190695	-1.02371	1.63078
66917881	chr5:66917881:A:G	4.02415e-07	-1.41086	-7.12552e-10	8.26771e-07	-1.48946	-7.12552e-10	2.47148e-05	-1.4362	-7.12552e-10
66918172	chr5:66918172:T:C	2.16767e-07	-0.350532	-1.67898	2.11308e-07	-1.20283	-1.65084	4.96952e-05	0.835228	-1.57292
66918424	chr5:66918424:A:G	5.02312e-07	-1.18912	-7.12552e-10	1.6365e-06	-0.806671	-7.12552e-10	3.77671e-05	-1.01217	-7.12552e-10
66918448	chr5:66918448:C:T	1.60251e-07	-0.702436	-1.62916	6.34927e-07	-0.553225	-1.20025	2.12844e-05	-0.589641	-0.99599
66918644	chr5:66918644:A:C	3.2946e-07	-1.02205e-10	-1.61089	7.16365e-07	-1.02205e-10	-1.6328	2.12912e-05	-1.02205e-10	-1.58531
66918668	chr5:66918668:TAAAGAC:T	2.30638e-07	-0.663035	-1.30445	1.12536e-06	-0.512461	-0.668672	3.78201e-05	-0.553904	-0.456863
66918695	chr5:66918695:T:G	1.35396e-07	-0.847926	-1.65221	8.4621e-07	0.206423	-1.67264	1.80875e-05	-0.0998045	-1.64858
66918901	chr5:66918901:T:C	3.16533e-07	-1.02205e-10	-1.65091	6.95465e-07	-1.02205e-10	-1.66241	1.95346e-05	-1.02205e-10	-1.67142
66919226	chr5:66919226:G:A	2.84822e-06	-1.02205e-10	0.546109	3.56696e-06	-1.02205e-10	-0.0275194	8.75111e-05	-1.02205e-10	-0.17184
66919738	chr5:66919738:C:G	6.47731e-07	-0.934864	-7.12552e-10	1.23669e-06	-1.08679	-7.12552e-10	3.41978e-05	-1.11144	-7.12552e-10
66920104	chr5:66920104:GAAAGT:G	2.02699e-07	-0.78022	-1.3164	9.93196e-07	0.318394	-1.62445	1.94095e-05	-0.00599957	-1.67184
66920324	chr5:66920324:A:G	3.43352e-07	-1.02205e-10	-1.56958	7.41499e-07	-1.02205e-10	-1.59831	2.2247e-05	-1.02205e-10	-1.5414
66920536	chr5:66920536:C:G	4.75951e-07	-1.24303	-7.12552e-10	9.21146e-07	-1.38137	-7.12552e-10	2.87121e-05	-1.28629	-7.12552e-10
66920627	chr5:66920627:A:C	1.56315e-07	-0.686381	-1.67009	5.64333e-07	-0.537983	-1.33336	1.89899e-05	-0.572479	-1.12722
66920862	chr5:66920862:T:C	1.11959e-07	-1.1141	-1.57611	5.03901e-07	-0.298299	-1.68631	1.11802e-05	-0.546831	-1.68263
66920954	chr5:66920954:G:A	9.4227e-07	-1.02205e-10	-0.560048	2.0518e-06	-1.02205e-10	-0.580514	5.23927e-05	-1.02205e-10	-0.684839
66920981	chr5:66920981:C:T	9.42422e-07	-1.02205e-10	-0.559887	2.05229e-06	-1.02205e-10	-0.580278	5.24079e-05	-1.02205e-10	-0.684549
66921064	chr5:66921064:T:C	1.77526e-07	-0.548697	-1.68052	4.64254e-07	-0.40006	-1.6665	1.25355e-05	-0.444958	-1.67008
66921118	chr5:66921118:A:G	2.5972e-07	-1.2911	-0.557633	4.92966e-07	-1.41629	-0.590258	1.37389e-05	-1.3337	-0.689672
66921279	chr5:66921279:C:T	5.1844e-07	-1.15752	-7.12552e-10	1.28794e-06	-1.04619	-7.12552e-10	3.381e-05	-1.12285	-7.12552e-10
66921631	chr5:66921631:C:T	4.40884e-07	-1.31956	-7.12552e-10	8.73183e-07	-1.43484	-7.12552e-10	2.6767e-05	-1.35644	-7.12552e-10
66921633	chr5:66921633:C:G	1.61617e-06	-1.02205e-10	-0.0205268	6.14738e-06	-1.02205e-10	0.516793	0.000138223	-1.02205e-10	0.285266
66921700	chr5:66921700:G:A	4.52776e-07	-1.29294	-7.12552e-10	8.89103e-07	-1.41677	-7.12552e-10	2.74125e-05	-1.33261	-7.12552e-10
66922525	chr5:66922525:C:T	4.47975e-07	-1.3036	-7.12552e-10	8.82737e-07	-1.42396	-7.12552e-10	2.71531e-05	-1.34211	-7.12552e-10
66922883	chr5:66922883:C:T	9.37609e-08	-1.23962	-1.62797	3.98784e-07	-0.526602	-1.69197	9.33504e-06	-0.750309	-1.65952
66923182	chr5:66923182:A:G	3.03809e-07	-1.02205e-10	-1.69194	6.88519e-07	-1.02205e-10	-1.67245	2.00281e-05	-1.02205e-10	-1.64647
66923205	chr5:66923205:T:C	9.93519e-08	-1.50404	-1.30563	1.05791e-06	0.142485	-1.38542	6.73025e-06	-1.52553	-1.21146
66923289	chr5:66923289:T:G	3.06293e-07	-0.218241	-1.46556	2.48868e-06	0.925421	-1.3129	4.72422e-05	0.555544	-1.34386
66923887	chr5:66923887:T:C	3.94805e-07	-1.42995	-7.12552e-10	8.18514e-07	-1.4995	-7.12552e-10	2.43076e-05	-1.45281	-7.12552e-10
66924347	chr5:66924347:A:AG	5.79248e-07	-1.02205e-10	-1.04661	1.42081e-06	-1.02205e-10	-0.948009	4.0029e-05	-1.02205e-10	-0.954002
66924479	chr5:66924479:C:T	3.96247e-07	-1.4263	-7.12552e-10	8.18974e-07	-1.49894	-7.12552e-10	2.4341e-05	-1.45144	-7.12552e-10
66924713	chr5:66924713:A:G	3.0735e-07	-1.02205e-10	-1.68035	6.77639e-07	-1.02205e-10	-1.68837	1.94866e-05	-1.02205e-10	-1.67388
66924736	chr5:66924736:G:A	8.17229e-08	-1.31416	-1.69085	5.34257e-06	2.06356	-1.68709	4.96501e-06	-1.35606	-1.68513
66924955	chr5:66924955:A:C	4.30957e-07	-1.34233	-7.12552e-10	8.60591e-07	-1.44937	-7.12552e-10	2.6218e-05	-1.37716	-7.12552e-10
66925434	chr5:66925434:A:G	1.52431e-07	-1.24791	-1.13372	6.11139e-07	-0.536139	-1.25552	1.24231e-05	-0.751543	-1.3725
66925577	chr5:66925577:A:G	5.85568e-07	-1.02205e-10	-1.03576	1.05324e-06	-1.02205e-10	-1.24736	3.25495e-05	-1.02205e-10	-1.16084
66925884	chr5:66925884:G:C	4.93755e-07	-1.02205e-10	-1.2063	1.14971e-06	-1.02205e-10	-1.15972	3.33908e-05	-1.02205e-10	-1.13533
66926502	chr5:66926502:G:A	1.38382e-07	-0.788557	-1.68976	1.74383e-07	-1.5263	-1.51943	1.54223e-05	-0.542053	-1.36574
66926536	chr5:66926536:G:T	1.20249e-07	-0.930862	-1.68791	1.78638e-07	-1.51743	-1.50419	1.33219e-05	-0.708254	-1.34594
66927060	chr5:66927060:G:A	2.22377e-06	-1.02205e-10	0.298621	9.49237e-07	-1.02205e-10	-1.35133	2.03787e-05	-1.02205e-10	-1.62912
66927108	chr5:66927108:G:A	3.45259e-07	-1.02205e-10	-1.56404	8.01465e-07	-1.02205e-10	-1.52055	2.09743e-05	-1.02205e-10	-1.60031
66927746	chr5:66927746:G:C	4.29571e-07	-1.34555	-7.12552e-10	9.0004e-07	-1.40455	-7.12552e-10	3.3503e-05	-1.13197	-7.12552e-10
66927750	chr5:66927750:G:A	5.71428e-07	-1.02205e-10	-1.0602	1.14825e-06	-1.02205e-10	-1.16099	4.94903e-05	-1.02205e-10	-0.741829
66928192	chr5:66928192:T:C	5.85421e-07	0.0728101	-1.10882	8.3782e-07	-0.610062	-0.866122	6.58436e-05	0.464125	-0.920448
66928308	chr5:66928308:G:A	4.13681e-06	0.919339	-7.12552e-10	3.85741e-06	0.050764	-7.12552e-10	0.000428429	1.41652	-7.12552e-10
66928377	chr5:66928377:A:G	1.29746e-06	-1.02205e-10	-0.240179	1.54276e-06	-1.02205e-10	-0.86566	5.15277e-05	-1.02205e-10	-0.701485
66928468	chr5:66928468:C:T	3.12251e-07	-1.02205e-10	-1.66453	7.65452e-07	-1.02205e-10	-1.56652	2.3535e-05	-1.02205e-10	-1.48512
66928594	chr5:66928594:TTGTGGG:T	1.05643e-06	-1.02205e-10	-0.445685	2.52548e-06	-1.02205e-10	-0.372803	6.73233e-05	-1.02205e-10	-0.4341
66928603	chr5:66928603:AACCTAGAAACCTCCCAGCTGTTTATAAC:A	1.16323e-06	-1.02205e-10	-0.349383	2.78864e-06	-1.02205e-10	-0.273679	7.41689e-05	-1.02205e-10	-0.337261
66928894	chr5:66928894:A:G	7.75484e-07	0.182816	-0.937669	6.57505e-07	-0.468033	-1.2505	4.56129e-05	0.495347	-1.31876
66929431	chr5:66929431:A:G	3.69706e-07	-1.02205e-10	-1.49563	9.55593e-07	-1.02205e-10	-1.34466	2.95045e-05	-1.02205e-10	-1.25906
66929461	chr5:66929461:C:A	3.5979e-07	-1.02205e-10	-1.52282	9.06391e-07	-1.02205e-10	-1.39752	3.07916e-05	-1.02205e-10	-1.21636
66929509	chr5:66929509:A:G	4.30854e-07	-1.02205e-10	-1.34257	8.5015e-07	-1.02205e-10	-1.46158	2.61774e-05	-1.02205e-10	-1.37871
66929551	chr5:66929551:C:T	3.45063e-07	-1.02205e-10	-1.56461	7.93938e-07	-1.02205e-10	-1.52998	2.39439e-05	-1.02205e-10	-1.46789
66929570	chr5:66929570:G:A	2.3903e-06	0.106882	0.263952	1.59651e-06	-0.532817	-0.298596	0.000117386	0.416144	-0.294281
66929603	chr5:66929603:G:A	3.25014e-06	-1.02205e-10	0.678114	7.05332e-06	-1.02205e-10	0.654266	0.000242808	-1.02205e-10	0.848664
66930343	chr5:66930343:T:C	1.56983e-06	-1.02205e-10	-0.0496182	1.63257e-06	-1.02205e-10	-0.809075	3.81129e-05	-1.02205e-10	-1.00305
66930508	chr5:66930508:G:A	3.2771e-06	-1.02205e-10	0.686375	7.10423e-06	-1.02205e-10	0.661457	0.000244174	-1.02205e-10	0.854276
66930824	chr5:66930824:G:A	6.93837e-06	1.43648	-7.12552e-10	6.21166e-06	0.527195	-7.12552e-10	0.000731672	1.95173	-7.12552e-10
66930913	chr5:66930913:T:C	3.30487e-06	0.248358	0.446453	2.22818e-06	-0.4165	-0.0815496	0.000175381	0.562087	-0.0387345
66930964	chr5:66930964:T:C	7.47711e-07	-1.02205e-10	-0.791323	1.89052e-06	-1.02205e-10	-0.66238	4.74118e-05	-1.02205e-10	-0.784735
66930970	chr5:66930970:T:C	8.18634e-07	0.59365	-1.29435	6.14266e-07	-0.150196	-1.63636	5.27815e-05	0.987657	-1.6651
66931368	chr5:66931368:T:C	7.63195e-07	0.515713	-1.28654	5.78049e-07	-0.214615	-1.63271	4.86314e-05	0.902638	-1.66197
66931422	chr5:66931422:G:A	4.10408e-07	-1.02205e-10	-1.39119	8.15903e-07	-1.02205e-10	-1.50269	2.49912e-05	-1.02205e-10	-1.42508
66931504	chr5:66931504:C:T	4.22994e-07	-1.36098	-7.12552e-10	9.89519e-07	-1.30977	-7.12552e-10	2.80816e-05	-1.30849	-7.12552e-10
66931546	chr5:66931546:A:G	8.46965e-07	0.591406	-1.25809	6.20906e-07	-0.154285	-1.62152	5.32584e-05	0.985679	-1.65413
66931802	chr5:66931802:G:A	2.41342e-06	0.21059	0.169872	7.71443e-07	-0.472566	-1.08616	4.99115e-05	0.601428	-1.33478
66931864	chr5:66931864:C:T	2.87106e-06	0.226306	0.327792	8.54464e-07	-0.459604	-0.996909	5.45464e-05	0.621211	-1.26576
66931897	chr5:66931897:A:G	2.2517e-06	0.0485414	0.26256	1.55746e-06	-0.576382	-0.279795	0.000113713	0.347898	-0.25783
66933349	chr5:66933349:A:C	3.17573e-06	-1.02205e-10	0.654953	6.75023e-06	-1.02205e-10	0.610343	0.000229756	-1.02205e-10	0.793411
66933410	chr5:66933410:C:A	5.55054e-06	1.21331	-7.12552e-10	5.17165e-06	0.343958	-7.12552e-10	0.000573934	1.70891	-7.12552e-10
66933539	chr5:66933539:A:G	6.49534e-07	-0.0488029	-0.883282	5.78238e-07	-0.646247	-1.20076	3.719e-05	0.236802	-1.26437
66933618	chr5:66933618:C:A	3.7029e-07	-1.49406	-7.12552e-10	7.97604e-07	-1.52538	-7.12552e-10	2.45341e-05	-1.44354	-7.12552e-10
66933686	chr5:66933686:G:T	5.82794e-07	-1.02205e-10	-1.04051	1.08512e-06	-1.02205e-10	-1.21755	2.67377e-05	-1.02205e-10	-1.35753
66933758	chr5:66933758:C:T	2.27096e-06	0.500164	-0.180547	1.10568e-06	-0.228998	-0.969771	8.85007e-05	0.874562	-1.03516
66933955	chr5:66933955:T:A	7.08687e-07	0.428241	-1.27317	5.44128e-07	-0.280355	-1.62745	4.4393e-05	0.806448	-1.65697
66934087	chr5:66934087:T:C	4.27351e-07	-1.02205e-10	-1.35073	1.03788e-06	-1.02205e-10	-1.26206	2.78481e-05	-1.02205e-10	-1.31684
66934426	chr5:66934426:G:A	1.5346e-05	-0.326094	2.55637	6.40428e-06	-0.871895	1.42963	0.00034187	-0.0355521	1.22638
66934604	chr5:66934604:A:T	3.01727e-06	-1.02205e-10	0.603767	6.38252e-06	-1.02205e-10	0.55433	0.000217514	-1.02205e-10	0.738656
66934628	chr5:66934628:A:G	2.15957e-05	0.133289	2.43862	3.6382e-06	-0.53672	0.528975	0.000199127	0.506969	0.143369
66934857	chr5:66934857:G:A	2.6133e-06	0.0765305	0.3835	7.87172e-07	-0.575417	-0.963125	4.7449e-05	0.45497	-1.23892
66934873	chr5:66934873:T:G	2.11275e-05	-0.0046085	2.5546	3.56311e-06	-0.642246	0.613646	0.000184356	0.354406	0.218856
66935003	chr5:66935003:T:C	7.98874e-07	-1.02205e-10	-0.725136	1.69565e-06	-1.02205e-10	-0.771167	5.45949e-05	-1.02205e-10	-0.643666
66935075	chr5:66935075:T:C	2.44865e-05	0.122157	2.57538	3.98316e-06	-0.545091	0.627935	0.00021488	0.495005	0.231467
66935194	chr5:66935194:C:T	9.07387e-08	-1.2289	-1.67146	1.78618e-07	-1.33027	-1.69147	5.90548e-06	-1.17655	-1.69117
66935671	chr5:66935671:TTTC:T	9.7249e-07	1.15344	-1.68192	9.057e-07	0.293654	-1.69193	9.99192e-05	1.64185	-1.68109
66935891	chr5:66935891:C:T	3.37259e-06	-1.02205e-10	0.715097	7.14947e-06	-1.02205e-10	0.667805	0.000244998	-1.02205e-10	0.857644
66935963	chr5:66935963:C:T	2.38385e-06	-1.02205e-10	0.368131	1.15624e-06	-1.02205e-10	-1.15406	2.50628e-05	-1.02205e-10	-1.42222
66935966	chr5:66935966:C:T	4.62245e-07	-1.27225	-7.12552e-10	2.01876e-06	-0.596747	-7.12552e-10	2.50482e-05	-1.4228	-7.12552e-10
66936115	chr5:66936115:A:G	2.20652e-06	0.00988892	0.280944	7.0985e-07	-0.622968	-1.01897	4.19658e-05	0.373988	-1.28074
66936318	chr5:66936318:C:T	2.71691e-06	-1.02205e-10	0.498912	5.75312e-06	-1.02205e-10	0.45051	0.000195215	-1.02205e-10	0.630496
66936511	chr5:66936511:G:A	5.03918e-07	-1.02205e-10	-1.18593	7.80615e-07	-1.02205e-10	-1.54691	2.32843e-05	-1.02205e-10	-1.49582
66936545	chr5:66936545:G:A	4.70584e-06	1.04822	-7.12552e-10	4.52825e-06	0.211103	-7.12552e-10	0.000475409	1.52057	-7.12552e-10
66936558	chr5:66936558:G:A	3.59158e-07	-1.52458	-7.12552e-10	8.36381e-07	-1.4779	-7.12552e-10	2.30637e-05	-1.50534	-7.12552e-10
66937125	chr5:66937125:C:T	3.07504e-07	-1.02205e-10	-1.67985	6.85197e-07	-1.02205e-10	-1.67728	2.02376e-05	-1.02205e-10	-1.63607
66937126	chr5:66937126:G:A	3.03981e-07	-1.02205e-10	-1.69137	6.76228e-07	-1.02205e-10	-1.69046	2.00975e-05	-1.02205e-10	-1.64301
66937397	chr5:66937397:C:T	3.04081e-07	-1.02205e-10	-1.69105	6.75261e-07	-1.02205e-10	-1.69189	1.96287e-05	-1.02205e-10	-1.66661
66937980	chr5:66937980:A:G	2.2437e-06	-0.259023	0.566565	2.60841e-06	-0.164704	-0.175789	6.14092e-05	-0.236676	-0.28937
66938176	chr5:66938176:T:C	5.03736e-07	-1.02205e-10	-1.18629	1.20629e-06	-1.02205e-10	-1.11169	3.81993e-05	-1.02205e-10	-1.00079
66938613	chr5:66938613:A:G	6.61873e-08	-1.52477	-1.69108	1.53908e-07	-1.47866	-1.69197	4.1709e-06	-1.52532	-1.69016
66938824	chr5:66938824:A:G	4.75353e-06	1.0583	-7.12552e-10	4.56588e-06	0.219378	-7.12552e-10	0.00048107	1.53241	-7.12552e-10
66938917	chr5:66938917:G:T	7.19388e-07	-1.02205e-10	-0.82994	1.42847e-06	-1.02205e-10	-0.942629	6.58125e-05	-1.02205e-10	-0.456796
66938931	chr5:66938931:T:G	6.1405e-07	-0.988264	-7.12552e-10	1.39006e-06	-0.969888	-7.12552e-10	3.64074e-05	-1.04883	-7.12552e-10
66939372	chr5:66939372:A:G	8.75615e-07	-0.152769	-0.480644	1.31674e-06	-0.0530619	-0.971015	2.82979e-05	-0.139366	-1.16145
66939751	chr5:66939751:T:G	5.97891e-07	-1.02205e-10	-1.01493	1.09295e-06	-1.02205e-10	-1.21035	3.76297e-05	-1.02205e-10	-1.01581
66940022	chr5:66940022:A:G	3.79602e-07	-1.02205e-10	-1.46922	7.69881e-07	-1.02205e-10	-1.56075	2.31806e-05	-1.02205e-10	-1.50029
66940270	chr5:66940270:C:T	2.68671e-06	-0.0783008	0.566033	3.13074e-06	0.0227709	-0.180735	7.27858e-05	-0.0569017	-0.299183
66940454	chr5:66940454:T:C	3.44642e-06	-1.02205e-10	0.736752	7.03415e-06	-1.02205e-10	0.651544	0.000346283	-1.02205e-10	1.20365
66940674	chr5:66940674:T:C	5.83513e-07	-1.03927	-7.12552e-10	8.28296e-07	-1.48762	-7.12552e-10	3.2388e-05	-1.16582	-7.12552e-10
66941237	chr5:66941237:CAG:C	3.03793e-07	-1.02205e-10	-1.69199	6.76372e-07	-1.02205e-10	-1.69024	1.92433e-05	-1.02205e-10	-1.68644
66941549	chr5:66941549:A:G	5.49233e-07	-1.02205e-10	-1.09982	1.02995e-06	-1.02205e-10	-1.26972	2.55479e-05	-1.02205e-10	-1.40305
66941656	chr5:66941656:A:G	4.56841e-06	-1.02205e-10	1.01858	9.90891e-06	-1.02205e-10	0.994202	0.000347314	-1.02205e-10	1.20662
66942172	chr5:66942172:T:C	8.08993e-07	-1.02205e-10	-0.71255	1.72108e-06	-1.02205e-10	-0.75628	5.55127e-05	-1.02205e-10	-0.626994
66942233	chr5:66942233:C:A	3.23053e-07	-1.02205e-10	-1.63052	7.30363e-07	-1.02205e-10	-1.61345	2.13165e-05	-1.02205e-10	-1.58413
66942369	chr5:66942369:T:A	3.74703e-07	-1.02205e-10	-1.48221	7.62442e-07	-1.02205e-10	-1.57046	2.25301e-05	-1.02205e-10	-1.52875
66942421	chr5:66942421:G:C	3.38922e-06	-1.02205e-10	0.720015	7.18516e-06	-1.02205e-10	0.672784	0.000246227	-1.02205e-10	0.86265
66942552	chr5:66942552:G:A	3.12131e-07	-1.02205e-10	-1.66492	6.8115e-07	-1.02205e-10	-1.68321	1.91576e-05	-1.02205e-10	-1.69091
66942889	chr5:66942889:A:G	2.4951e-06	-1.02205e-10	0.413744	1.17912e-06	-1.02205e-10	-1.13447	2.54164e-05	-1.02205e-10	-1.40821
66943359	chr5:66943359:T:A	5.63048e-07	-1.02205e-10	-1.07497	1.05146e-06	-1.02205e-10	-1.24905	2.60489e-05	-1.02205e-10	-1.38363
66943394	chr5:66943394:C:T	5.33405e-06	1.17353	-7.12552e-10	5.02141e-06	0.314478	-7.12552e-10	0.000545572	1.65823	-7.12552e-10
66943544	chr5:66943544:A:G	6.40405e-06	1.35635	-7.12552e-10	5.86182e-06	0.469228	-7.12552e-10	0.000665738	1.85729	-7.12552e-10
66943574	chr5:66943574:G:A	3.35634e-06	-1.02205e-10	0.710265	7.11307e-06	-1.02205e-10	0.662701	0.000243186	-1.02205e-10	0.850221
66944027	chr5:66944027:A:G	3.26147e-07	-1.02205e-10	-1.62099	7.04416e-07	-1.02205e-10	-1.64962	1.9811e-05	-1.02205e-10	-1.65737
66944440	chr5:66944440:G:C	9.67336e-07	-0.393388	-0.140405	1.27865e-06	-0.300335	-0.753095	3.15032e-05	-0.365045	-0.828472
66944916	chr5:66944916:T:C	2.98109e-07	-0.0383838	-1.6725	3.47514e-07	-0.741331	-1.61485	2.48344e-05	0.118887	-1.55026
66945071	chr5:66945071:CT:C	2.4229e-06	0.384379	-7.12552e-10	2.90147e-06	-0.234017	-7.12552e-10	0.000220064	0.750312	-7.12552e-10
66945292	chr5:66945292:T:C	3.03811e-07	-1.02205e-10	-1.69193	6.75916e-07	-1.02205e-10	-1.69092	1.91773e-05	-1.02205e-10	-1.68988
66945410	chr5:66945410:C:T	1.64599e-06	-1.02205e-10	-0.00224071	3.42068e-06	-1.02205e-10	-0.0693929	0.000107672	-1.02205e-10	0.0354804
66945467	chr5:66945467:G:C	7.26731e-07	-0.819784	-7.12552e-10	1.84439e-06	-0.687084	-7.12552e-10	5.12554e-05	-0.706785	-7.12552e-10
66945599	chr5:66945599:C:T	3.10629e-07	-1.02205e-10	-1.66974	7.34977e-07	-1.02205e-10	-1.60715	2.222e-05	-1.02205e-10	-1.54261
66945793	chr5:66945793:T:G	8.45111e-07	-1.02205e-10	-0.668872	1.67365e-06	-1.02205e-10	-0.784227	8.08081e-05	-1.02205e-10	-0.251529
66946936	chr5:66946936:T:C	3.04363e-07	-1.02205e-10	-1.69012	6.75214e-07	-1.02205e-10	-1.69196	1.95563e-05	-1.02205e-10	-1.67031
66946958	chr5:66946958:G:A	4.59398e-07	-1.02205e-10	-1.27842	9.1461e-07	-1.02205e-10	-1.38849	2.4347e-05	-1.02205e-10	-1.4512
66947123	chr5:66947123:T:G	2.69538e-06	-1.02205e-10	0.490955	5.40544e-06	-1.02205e-10	0.388172	0.000176128	-1.02205e-10	0.527605
66947893	chr5:66947893:G:A	1.1529e-07	-1.09334	-1.56755	1.65634e-07	-1.41014	-1.68707	6.77478e-06	-1.03885	-1.69155
66948296	chr5:66948296:C:T	3.27744e-07	-1.02205e-10	-1.61611	6.91838e-07	-1.02205e-10	-1.66764	2.14128e-05	-1.02205e-10	-1.57962
66949159	chr5:66949159:A:G	1.12447e-06	-1.02205e-10	-0.383277	1.88964e-06	-1.02205e-10	-0.662846	8.4602e-05	-1.02205e-10	-0.205648
66949373	chr5:66949373:T:C	4.07919e-07	-1.02205e-10	-1.39727	8.08826e-07	-1.02205e-10	-1.5114	2.53702e-05	-1.02205e-10	-1.41003
66950182	chr5:66950182:G:A	1.34244e-07	-0.860002	-1.64868	1.8678e-07	-1.28736	-1.6897	9.0348e-06	-0.767178	-1.67534
66950834	chr5:66950834:G:GT	1.17925e-06	-1.02205e-10	-0.33571	2.73646e-06	-1.02205e-10	-0.292568	0.000159126	-1.02205e-10	0.426088
66950953	chr5:66950953:C:T	5.01711e-07	-1.02205e-10	-1.19032	1.00553e-06	-1.02205e-10	-1.29372	3.23135e-05	-1.02205e-10	-1.16812
66951185	chr5:66951185:T:C	1.60093e-06	-1.02205e-10	-0.0300007	1.1113e-06	-1.02205e-10	-1.19371	2.52654e-05	-1.02205e-10	-1.41417
66952806	chr5:66952806:AG:A	1.27429e-07	-0.872724	-1.68805	1.86811e-07	-1.2918	-1.68509	9.03418e-06	-0.781267	-1.66132
66952944	chr5:66952944:C:T	1.28074e-07	-0.868953	-1.68678	1.86933e-07	-1.28956	-1.68668	9.0306e-06	-0.777394	-1.66559
66953284	chr5:66953284:T:C	5.27843e-07	-1.02205e-10	-1.13954	1.05269e-06	-1.02205e-10	-1.24789	3.40515e-05	-1.02205e-10	-1.11573
66953329	chr5:66953329:G:A	3.09127e-07	-1.02205e-10	-1.67459	6.82318e-07	-1.02205e-10	-1.68149	1.99508e-05	-1.02205e-10	-1.65033
66953347	chr5:66953347:T:C	3.79456e-07	-0.541525	-0.928077	4.35352e-07	-1.07336	-1.05747	2.28832e-05	-0.441309	-1.07189
66953393	chr5:66953393:G:T	1.37761e-07	-0.793519	-1.6893	1.96699e-07	-1.24193	-1.68339	9.86918e-06	-0.69465	-1.65954
66953935	chr5:66953935:G:C	8.21231e-07	-1.02205e-10	-0.697536	1.38632e-06	-1.02205e-10	-0.972577	3.65104e-05	-1.02205e-10	-1.04601
66954305	chr5:66954305:C:T	3.99007e-07	-0.31233	-1.10703	6.22557e-07	-0.252698	-1.52045	1.56604e-05	-0.288391	-1.60408
66954500	chr5:66954500:T:C	2.74696e-05	-1.02205e-10	2.8125	2.93363e-05	-1.02205e-10	2.07959	0.000782277	-1.02205e-10	2.0186
66954513	chr5:66954513:A:AACAACAC	5.0574e-07	-1.18232	-7.12552e-10	9.72544e-07	-1.32707	-7.12552e-10	2.70981e-05	-1.34414	-7.12552e-10
66954556	chr5:66954556:T:C	4.32956e-07	-0.338638	-0.999067	6.42257e-07	-0.279731	-1.46227	1.59521e-05	-0.313303	-1.56071
66954627	chr5:66954627:G:A	1.09603e-06	-1.02205e-10	-0.408894	1.75986e-06	-1.02205e-10	-0.734	4.57375e-05	-1.02205e-10	-0.820687
66954768	chr5:66954768:A:G	4.47005e-07	-0.265232	-1.04054	6.76063e-07	-0.203226	-1.48748	1.6831e-05	-0.239862	-1.58052
66954987	chr5:66954987:G:GTC	4.56705e-07	-0.245769	-1.03853	6.9033e-07	-0.18426	-1.48556	1.7195e-05	-0.219961	-1.57902
66955110	chr5:66955110:A:G	3.75318e-07	-0.282082	-1.19849	6.13955e-07	-0.220669	-1.5664	1.56314e-05	-0.257423	-1.6369
66955190	chr5:66955190:C:T	4.3242e-07	-0.36997	-0.968973	6.4682e-07	-0.309337	-1.42558	1.56728e-05	-0.345967	-1.54571
66955345	chr5:66955345:T:C	4.41453e-07	-0.362187	-0.956081	6.59638e-07	-0.301707	-1.41359	1.59264e-05	-0.33902	-1.53661
66955375	chr5:66955375:T:C	5.13486e-07	-0.253024	-0.914093	7.59927e-07	-0.188687	-1.38508	1.81616e-05	-0.228632	-1.51567
66955568	chr5:66955568:A:G	9.41903e-07	-1.02205e-10	-0.560438	1.98302e-06	-1.02205e-10	-0.614611	5.94129e-05	-1.02205e-10	-0.559094
66955626	chr5:66955626:T:C	4.82454e-07	-0.260513	-0.968942	7.25416e-07	-0.197114	-1.42313	1.74978e-05	-0.236498	-1.54503
66955798	chr5:66955798:A:C	1.08925e-06	-0.67289	0.257793	1.09207e-06	-0.60739	-0.603768	2.7133e-05	-0.636389	-0.706467
66955839	chr5:66955839:G:A	1.0693e-06	-0.713119	0.279542	1.06494e-06	-0.649153	-0.58716	2.64611e-05	-0.677499	-0.69043
66955846	chr5:66955846:C:T	9.98101e-07	-0.759547	0.257061	9.98104e-07	-0.697262	-0.603868	2.48373e-05	-0.724747	-0.706511
66956357	chr5:66956357:A:AGT	3.039e-07	-1.02205e-10	-1.69164	6.9472e-07	-1.02205e-10	-1.66348	2.05858e-05	-1.02205e-10	-1.619
66956498	chr5:66956498:A:G	9.02722e-07	-1.40236	0.79943	5.83855e-07	-1.52496	-0.312377	1.59645e-05	-1.36528	-0.507963
66956634	chr5:66956634:G:A	3.26702e-07	-1.02205e-10	-1.61929	7.9398e-07	-1.02205e-10	-1.52993	2.54171e-05	-1.02205e-10	-1.40818
66956802	chr5:66956802:C:T	2.22707e-07	-1.09567	-0.906812	2.17603e-07	-1.4123	-1.41201	8.47517e-06	-1.04544	-1.46102
66956821	chr5:66956821:C:G	4.28395e-07	-1.02205e-10	-1.3483	1.08853e-06	-1.02205e-10	-1.21441	3.5877e-05	-1.02205e-10	-1.06351
66956849	chr5:66956849:GA:G	8.33207e-07	-0.683058	-7.12552e-10	2.1709e-06	-0.524091	-7.12552e-10	5.93765e-05	-0.559707	-7.12552e-10
66957186	chr5:66957186:A:C	8.70139e-07	-1.02205e-10	-0.639687	1.69458e-06	-1.02205e-10	-0.7718	8.10014e-05	-1.02205e-10	-0.249139
66957336	chr5:66957336:C:T	1.72855e-07	-1.48625	-0.769637	2.37764e-07	-1.4651	-1.27061	6.76897e-06	-1.46864	-1.26261
66957614	chr5:66957614:TGAGA:T	4.72774e-06	-1.02205e-10	1.05286	2.82623e-06	-1.02205e-10	-0.260289	6.1495e-05	-1.02205e-10	-0.524649
66958046	chr5:66958046:CA:C	1.80173e-06	-1.02205e-10	0.0881627	1.51108e-06	-1.02205e-10	-0.886407	3.45585e-05	-1.02205e-10	-1.10095
66958323	chr5:66958323:C:T	3.41156e-07	-1.02205e-10	-1.576	8.48311e-07	-1.02205e-10	-1.46374	2.75531e-05	-1.02205e-10	-1.32749
66958523	chr5:66958523:C:A	1.24103e-07	-0.907029	-1.6802	1.82185e-07	-1.31009	-1.69188	8.58186e-06	-0.81189	-1.68206
66959352	chr5:66959352:C:T	3.8862e-06	0.856848	-7.12552e-10	4.63624e-06	0.234671	-7.12552e-10	0.000173672	0.513564	-7.12552e-10
66959428	chr5:66959428:A:C	1.44828e-06	-0.130207	-7.12552e-10	2.00376e-06	-0.604206	-7.12552e-10	7.12873e-05	-0.376887	-7.12552e-10
66959498	chr5:66959498:A:G	2.83038e-06	-1.43425	1.97407	2.53169e-06	-1.50407	1.13372	7.87173e-05	-1.41065	1.13291
66959635	chr5:66959635:TGC:T	6.23043e-07	-1.02205e-10	-0.973725	1.25816e-06	-1.02205e-10	-1.06958	3.13986e-05	-1.02205e-10	-1.19684
66960186	chr5:66960186:A:G	1.10317e-07	-1.31006	-1.39491	1.87621e-07	-1.48214	-1.49042	5.62804e-06	-1.3985	-1.51734
66960598	chr5:66960598:G:A	1.50052e-07	-1.10593	-1.29143	1.84301e-07	-1.41471	-1.57571	7.12591e-06	-1.05828	-1.62159
66960755	chr5:66960755:C:T	2.11366e-07	-1.13508	-0.919666	2.22103e-07	-1.42917	-1.37467	8.72897e-06	-1.09056	-1.3864
66960800	chr5:66960800:T:C	5.60958e-07	-1.02205e-10	-1.07869	1.14182e-06	-1.02205e-10	-1.16661	2.87938e-05	-1.02205e-10	-1.28345
66962020	chr5:66962020:A:T	2.08265e-07	-1.1421	-0.927425	2.20168e-07	-1.43365	-1.37895	8.62627e-06	-1.09696	-1.39184
66962249	chr5:66962249:C:T	1.14603e-07	-0.997971	-1.6689	1.73512e-07	-1.35897	-1.69177	7.74382e-06	-0.910135	-1.68658
66962260	chr5:66962260:G:A	7.73121e-07	-1.02205e-10	-0.757904	1.25215e-06	-1.02205e-10	-1.07437	3.28733e-05	-1.02205e-10	-1.15094
66962380	chr5:66962380:T:C	1.41668e-06	-1.02205e-10	-0.152269	9.97737e-07	-1.02205e-10	-1.3015	2.28239e-05	-1.02205e-10	-1.5158
66962465	chr5:66962465:C:T	3.34286e-07	-1.02205e-10	-1.59634	8.16577e-07	-1.02205e-10	-1.50187	2.51517e-05	-1.02205e-10	-1.41868
66962639	chr5:66962639:G:A	3.98781e-07	-1.41993	-7.12552e-10	8.38058e-07	-1.4759	-7.12552e-10	2.73778e-05	-1.33387	-7.12552e-10
66962645	chr5:66962645:G:A	3.05897e-07	-1.02205e-10	-1.68509	6.75674e-07	-1.02205e-10	-1.69128	1.91995e-05	-1.02205e-10	-1.68872
66962753	chr5:66962753:A:G	1.83181e-06	-1.40063	1.50535	8.1853e-07	-1.52481	0.0253341	1.91614e-05	-1.3612	-0.329508
66963285	chr5:66963285:G:A	1.06708e-07	-1.12051	-1.61774	1.79091e-07	-1.42336	-1.59574	7.55598e-06	-1.04898	-1.57229
66963295	chr5:66963295:A:G	4.60509e-07	-1.02205e-10	-1.27601	1.09741e-06	-1.02205e-10	-1.20628	3.21975e-05	-1.02205e-10	-1.17172
66963890	chr5:66963890:C:T	3.34201e-07	-1.02205e-10	-1.5966	7.25103e-07	-1.02205e-10	-1.62067	1.97109e-05	-1.02205e-10	-1.66244
66964300	chr5:66964300:A:G	7.44483e-08	-1.50208	-1.59616	1.49561e-07	-1.52085	-1.67844	4.35236e-06	-1.48181	-1.69108
66964610	chr5:66964610:G:C	1.23829e-06	-1.02205e-10	-0.286854	1.01408e-06	-1.02205e-10	-1.28525	2.31131e-05	-1.02205e-10	-1.50321
66965269	chr5:66965269:T:G	3.44755e-07	-1.02205e-10	-1.56551	7.42504e-07	-1.02205e-10	-1.59696	2.01862e-05	-1.02205e-10	-1.6386
66965860	chr5:66965860:CCAATCTGAGTT:C	3.70915e-07	-1.02205e-10	-1.49237	8.48994e-07	-1.02205e-10	-1.46294	2.26996e-05	-1.02205e-10	-1.52126
66966013	chr5:66966013:G:A	1.73401e-07	-1.13614	-1.1166	1.96319e-07	-1.42998	-1.49727	7.7517e-06	-1.09223	-1.50346
66966433	chr5:66966433:A:G	8.38656e-07	-1.02205e-10	-0.67654	1.64999e-06	-1.02205e-10	-0.798461	7.79334e-05	-1.02205e-10	-0.287751
66966759	chr5:66966759:G:A	8.07295e-07	-1.02205e-10	-0.714651	1.58446e-06	-1.02205e-10	-0.83899	7.40929e-05	-1.02205e-10	-0.338286
66967071	chr5:66967071:G:A	8.74968e-08	-1.44007	-1.49666	2.0111e-07	-1.40624	-1.4969	5.17172e-06	-1.42136	-1.57904
66968348	chr5:66968348:C:A	7.95839e-07	-1.02205e-10	-0.728944	1.84454e-06	-1.02205e-10	-0.687004	6.87278e-05	-1.02205e-10	-0.413452
66968459	chr5:66968459:A:G	1.31233e-06	-1.02205e-10	-0.228782	3.14173e-06	-1.02205e-10	-0.154458	7.59537e-05	-1.02205e-10	-0.313481
66968576	chr5:66968576:G:A	1.25879e-07	-0.988882	-1.58413	2.02866e-07	-1.35402	-1.54042	9.26594e-06	-0.902692	-1.51457
66968727	chr5:66968727:A:G	9.37489e-07	-1.44619	0.881059	5.12949e-07	-1.52521	-0.441601	1.26175e-05	-1.41996	-0.688559
66968923	chr5:66968923:AC:A	3.6111e-07	-1.51916	-7.12552e-10	7.96857e-07	-1.52631	-7.12552e-10	2.42751e-05	-1.45415	-7.12552e-10
66969064	chr5:66969064:T:G	4.90434e-07	-1.02205e-10	-1.21305	9.30992e-07	-1.02205e-10	-1.37074	2.36443e-05	-1.02205e-10	-1.48048
66969151	chr5:66969151:G:A	4.31557e-07	-1.34094	-7.12552e-10	9.15635e-07	-1.38737	-7.12552e-10	2.87472e-05	-1.28507	-7.12552e-10
66969176	chr5:66969176:C:G	3.37856e-07	-1.02205e-10	-1.58572	8.28515e-07	-1.02205e-10	-1.48735	2.55788e-05	-1.02205e-10	-1.40184
66969213	chr5:66969213:A:G	1.2489e-07	-1.22409	-1.35682	1.67034e-07	-1.47065	-1.61814	6.0496e-06	-1.19056	-1.65305
66969316	chr5:66969316:T:C	1.89695e-07	-1.21969	-0.943228	2.0731e-07	-1.46872	-1.40405	7.70436e-06	-1.1874	-1.41441
66969800	chr5:66969800:T:C	6.75862e-06	-1.02205e-10	1.41023	3.44313e-06	-1.02205e-10	-0.0628509	7.47411e-05	-1.02205e-10	-0.329575
66970767	chr5:66970767:G:A	3.36761e-07	-1.02205e-10	-1.58897	8.21516e-07	-1.02205e-10	-1.49584	2.56905e-05	-1.02205e-10	-1.39749
66970810	chr5:66970810:G:T	9.09865e-07	-0.595044	-7.12552e-10	3.68448e-06	0.0048958	-7.12552e-10	5.29377e-05	-0.67449	-7.12552e-10
66971051	chr5:66971051:T:G	3.21272e-07	-1.02205e-10	-1.63605	6.7934e-07	-1.02205e-10	-1.68587	1.92756e-05	-1.02205e-10	-1.68477
66971254	chr5:66971254:T:A	4.53188e-07	-1.29203	-7.12552e-10	9.53034e-07	-1.34734	-7.12552e-10	3.03409e-05	-1.23111	-7.12552e-10
66971492	chr5:66971492:C:T	3.24267e-07	-1.02205e-10	-1.62677	6.84804e-07	-1.02205e-10	-1.67786	1.98219e-05	-1.02205e-10	-1.65682
66971559	chr5:66971559:C:T	3.49268e-07	-1.02205e-10	-1.5525	8.66659e-07	-1.02205e-10	-1.44234	2.65527e-05	-1.02205e-10	-1.36448
66971579	chr5:66971579:G:C	3.09972e-07	-1.02205e-10	-1.67186	6.75286e-07	-1.02205e-10	-1.69185	1.91381e-05	-1.02205e-10	-1.69193
66971661	chr5:66971661:T:C	1.13032e-06	-1.02205e-10	-0.378089	9.73022e-07	-1.02205e-10	-1.32658	2.25034e-05	-1.02205e-10	-1.52994
66971923	chr5:66971923:T:TG	1.13948e-07	-1.17849	-1.49411	1.61953e-07	-1.44946	-1.67022	6.13561e-06	-1.14364	-1.68585
66972013	chr5:66972013:A:G	1.67579e-06	-1.02205e-10	0.0157006	1.3994e-06	-1.02205e-10	-0.963187	3.36326e-05	-1.02205e-10	-1.12811
66972101	chr5:66972101:A:G	3.96411e-07	-1.02205e-10	-1.42589	1.03715e-06	-1.02205e-10	-1.26275	3.41753e-05	-1.02205e-10	-1.1121
66972712	chr5:66972712:C:T	3.56871e-07	-1.02205e-10	-1.53097	8.92274e-07	-1.02205e-10	-1.41321	2.74281e-05	-1.02205e-10	-1.33204
66972822	chr5:66972822:G:A	5.61766e-07	-1.02205e-10	-1.07725	1.19563e-06	-1.02205e-10	-1.12056	3.10288e-05	-1.02205e-10	-1.20869
66972941	chr5:66972941:C:T	1.71056e-06	-1.02205e-10	0.0362343	1.43624e-06	-1.02205e-10	-0.937203	3.38742e-05	-1.02205e-10	-1.12095
66972981	chr5:66972981:T:C	1.14414e-07	-1.05043	-1.61808	1.72025e-07	-1.38594	-1.67341	7.29112e-06	-0.967352	-1.6896
66973093	chr5:66973093:A:AT	6.75382e-07	-1.02205e-10	-0.893062	7.68519e-07	-1.02205e-10	-1.56252	1.96714e-05	-1.02205e-10	-1.66444
66973384	chr5:66973384:T:C	8.85981e-07	-1.02205e-10	-0.621645	1.39712e-06	-1.02205e-10	-0.964817	3.85356e-05	-1.02205e-10	-0.992023
66973445	chr5:66973445:G:C	1.57953e-07	-1.28049	-1.06555	1.79549e-07	-1.49353	-1.52301	5.78866e-06	-1.34064	-1.54706
66973523	chr5:66973523:G:A	4.95631e-07	-1.02205e-10	-1.20251	1.05838e-06	-1.02205e-10	-1.2425	2.77768e-05	-1.02205e-10	-1.31941
66973595	chr5:66973595:T:C	1.26223e-07	-0.962236	-1.60805	1.81943e-07	-1.33539	-1.66791	8.04373e-06	-0.87127	-1.68744
66973608	chr5:66973608:G:A	1.04213e-06	-1.02205e-10	-0.459316	1.9436e-06	-1.02205e-10	-0.634692	4.84885e-05	-1.02205e-10	-0.762279
66973928	chr5:66973928:T:C	1.95739e-06	-1.02205e-10	0.171025	1.57801e-06	-1.02205e-10	-0.843071	3.87812e-05	-1.02205e-10	-0.985671
66974494	chr5:66974494:T:G	6.18277e-07	-1.41121	0.42981	1.0161e-06	-1.41204	0.128772	3.49167e-05	-1.39725	0.306606
66974528	chr5:66974528:G:A	3.10225e-07	-1.02205e-10	-1.67104	6.78915e-07	-1.02205e-10	-1.68649	1.93181e-05	-1.02205e-10	-1.68257
66974612	chr5:66974612:C:T	5.93901e-06	-1.02205e-10	1.28096	3.19256e-06	-1.02205e-10	-0.138408	7.11977e-05	-1.02205e-10	-0.378145
66975294	chr5:66975294:G:C	1.25398e-06	-1.02205e-10	-0.274262	2.52084e-06	-1.02205e-10	-0.374641	7.30816e-05	-1.02205e-10	-0.352029
66975353	chr5:66975353:G:A	1.47206e-06	-1.02205e-10	-0.113922	1.28859e-06	-1.02205e-10	-1.04568	3.13422e-05	-1.02205e-10	-1.19864
66975358	chr5:66975358:T:C	1.54633e-07	-1.25097	-1.11632	1.83145e-07	-1.48179	-1.51492	6.48409e-06	-1.2167	-1.55755
66975535	chr5:66975535:G:A	3.53348e-07	-1.02205e-10	-1.54089	6.81607e-07	-1.02205e-10	-1.68254	1.96189e-05	-1.02205e-10	-1.66711
66975588	chr5:66975588:A:G	1.24934e-06	-1.02205e-10	-0.277973	2.51193e-06	-1.02205e-10	-0.378181	7.28196e-05	-1.02205e-10	-0.35562
66975774	chr5:66975774:A:T	5.84882e-07	-1.02205e-10	-1.03693	1.22982e-06	-1.02205e-10	-1.09236	3.83274e-05	-1.02205e-10	-0.99744
66975780	chr5:66975780:G:A	5.09033e-07	-1.02205e-10	-1.17583	1.14546e-06	-1.02205e-10	-1.16342	3.72449e-05	-1.02205e-10	-1.02609
66975986	chr5:66975986:A:G	1.12697e-07	-1.04739	-1.63625	1.70563e-07	-1.38602	-1.68187	7.27925e-06	-0.966755	-1.69182
66976257	chr5:66976257:C:T	7.47547e-06	-1.02205e-10	1.51104	3.76301e-06	-1.02205e-10	0.0259872	8.27352e-05	-1.02205e-10	-0.22796
66976700	chr5:66976700:C:T	3.39192e-07	-1.02205e-10	-1.58177	8.00426e-07	-1.02205e-10	-1.52184	2.4285e-05	-1.02205e-10	-1.45375
66976757	chr5:66976757:CTT:C	3.18351e-07	-1.02205e-10	-1.64519	6.75479e-07	-1.02205e-10	-1.69157	1.91458e-05	-1.02205e-10	-1.69152
66977169	chr5:66977169:C:T	3.58538e-07	-1.5263	-7.12552e-10	9.15512e-07	-1.3875	-7.12552e-10	2.2592e-05	-1.52601	-7.12552e-10
66977250	chr5:66977250:G:A	1.91734e-06	-1.02205e-10	0.150355	4.73421e-06	-1.02205e-10	0.255583	0.00013011	-1.02205e-10	0.224776
66977313	chr5:66977313:A:T	3.545e-07	-1.02205e-10	-1.53763	7.62794e-07	-1.02205e-10	-1.57	2.03345e-05	-1.02205e-10	-1.63129
66977329	chr5:66977329:A:T	3.51066e-07	-1.02205e-10	-1.54737	7.56145e-07	-1.02205e-10	-1.57876	2.02107e-05	-1.02205e-10	-1.63739
66977348	chr5:66977348:G:A	9.16285e-07	-1.02205e-10	-0.588013	1.45255e-06	-1.02205e-10	-0.925911	4.00639e-05	-1.02205e-10	-0.953131
66977602	chr5:66977602:A:C	7.92366e-07	-1.02205e-10	-0.733317	1.56428e-06	-1.02205e-10	-0.851809	7.27493e-05	-1.02205e-10	-0.356586
66978018	chr5:66978018:G:A	5.45671e-07	-1.02205e-10	-1.10632	9.78232e-07	-1.02205e-10	-1.32124	2.61691e-05	-1.02205e-10	-1.37903
66978191	chr5:66978191:C:T	1.00381e-06	-1.02205e-10	-0.496783	2.17911e-06	-1.02205e-10	-0.520316	8.26369e-05	-1.02205e-10	-0.229149
66978792	chr5:66978792:A:G	1.67117e-07	-1.09009	-1.19956	1.88212e-07	-1.40486	-1.56456	7.35328e-06	-1.04144	-1.60702
66978838	chr5:66978838:C:T	3.90313e-07	-1.02205e-10	-1.44139	8.37937e-07	-1.02205e-10	-1.47604	2.5878e-05	-1.02205e-10	-1.39021
66978839	chr5:66978839:G:A	4.33834e-07	-1.02205e-10	-1.33568	8.1553e-07	-1.02205e-10	-1.50315	2.46741e-05	-1.02205e-10	-1.43785
66978952	chr5:66978952:A:G	3.0789e-07	-1.02205e-10	-1.6786	6.87823e-07	-1.02205e-10	-1.67346	1.92297e-05	-1.02205e-10	-1.68715
66979202	chr5:66979202:G:A	2.64015e-06	-1.02205e-10	0.470252	6.41042e-06	-1.02205e-10	0.558692	0.000150404	-1.02205e-10	0.369721
66979224	chr5:66979224:T:C	1.83219e-07	-1.1951	-1.00256	2.03369e-07	-1.45635	-1.43562	7.34465e-06	-1.15773	-1.4919
66979456	chr5:66979456:T:C	7.81552e-08	-1.45072	-1.59893	1.63595e-07	-1.41761	-1.69199	4.62149e-06	-1.42488	-1.68801
66979510	chr5:66979510:C:A	1.01144e-06	-1.02205e-10	-0.489205	9.19316e-07	-1.02205e-10	-1.38336	2.18076e-05	-1.02205e-10	-1.56135
66979972	chr5:66979972:C:T	1.2346e-07	-0.90241	-1.69001	2.43452e-07	-1.05099	-1.66108	8.99534e-06	-0.781317	-1.66558
66980754	chr5:66980754:T:C	5.33819e-07	-1.02205e-10	-1.12828	1.12176e-06	-1.02205e-10	-1.18433	2.98347e-05	-1.02205e-10	-1.24793
66980924	chr5:66980924:A:C	4.39594e-07	-1.02205e-10	-1.32249	1.16949e-06	-1.02205e-10	-1.14266	3.88911e-05	-1.02205e-10	-0.982839
66981140	chr5:66981140:A:T	6.64669e-08	-1.52602	-1.68562	1.57848e-07	-1.50059	-1.64477	4.33233e-06	-1.52326	-1.65424
66981222	chr5:66981222:A:C	3.24455e-07	-1.02205e-10	-1.62619	7.66728e-07	-1.02205e-10	-1.56486	2.19467e-05	-1.02205e-10	-1.55499
66981269	chr5:66981269:C:T	3.04061e-07	-1.02205e-10	-1.69111	6.76364e-07	-1.02205e-10	-1.69026	1.92004e-05	-1.02205e-10	-1.68868
66981499	chr5:66981499:G:C	3.0998e-07	-1.02205e-10	-1.67183	6.77529e-07	-1.02205e-10	-1.68854	1.95045e-05	-1.02205e-10	-1.67296
66982008	chr5:66982008:C:T	8.4852e-07	-0.664846	-7.12552e-10	1.63364e-06	-0.808423	-7.12552e-10	6.12877e-05	-0.528027	-7.12552e-10
66982284	chr5:66982284:A:G	5.49843e-07	-1.02205e-10	-1.09871	1.08644e-06	-1.02205e-10	-1.21632	3.24349e-05	-1.02205e-10	-1.16437
66982570	chr5:66982570:A:G	7.22439e-08	-1.43956	-1.68873	1.65616e-07	-1.41556	-1.68176	4.4027e-06	-1.48302	-1.67837
66982886	chr5:66982886:A:G	1.01762e-07	-1.1229	-1.6628	2.31921e-07	-1.18691	-1.57368	6.80835e-06	-1.1715	-1.55396
66983085	chr5:66983085:C:T	8.21206e-08	-1.50231	-1.49784	1.87801e-07	-1.49394	-1.47767	5.47426e-06	-1.52471	-1.41884
66983220	chr5:66983220:A:T	4.41194e-07	-1.02205e-10	-1.31886	1.10063e-06	-1.02205e-10	-1.20335	3.29051e-05	-1.02205e-10	-1.14998
66983666	chr5:66983666:A:T	3.2099e-07	-1.02205e-10	-1.63693	7.23672e-07	-1.02205e-10	-1.62265	2.03703e-05	-1.02205e-10	-1.62953
66983839	chr5:66983839:G:A	3.86306e-07	-1.02205e-10	-1.45171	1.05146e-06	-1.02205e-10	-1.24905	2.97952e-05	-1.02205e-10	-1.24926
66984070	chr5:66984070:C:G	5.56882e-07	-1.02205e-10	-1.08599	1.49718e-06	-1.02205e-10	-0.895646	3.67348e-05	-1.02205e-10	-1.03988
66984097	chr5:66984097:G:C	7.55341e-07	-1.02205e-10	-0.781171	1.30369e-06	-1.02205e-10	-1.03403	4.07059e-05	-1.02205e-10	-0.937231
66984667	chr5:66984667:G:T	3.69731e-07	-1.49557	-7.12552e-10	8.00893e-07	-1.52126	-7.12552e-10	2.34291e-05	-1.48963	-7.12552e-10
66984749	chr5:66984749:T:C	5.15125e-07	-1.16393	-7.12552e-10	1.14299e-06	-1.16558	-7.12552e-10	3.46648e-05	-1.09788	-7.12552e-10
66984911	chr5:66984911:T:C	3.8819e-07	-1.44685	-7.12552e-10	8.77658e-07	-1.42973	-7.12552e-10	2.3629e-05	-1.48113	-7.12552e-10
66984942	chr5:66984942:T:C	4.65797e-07	-1.02205e-10	-1.26459	9.49983e-07	-1.02205e-10	-1.35054	2.8914e-05	-1.02205e-10	-1.27928
66985131	chr5:66985131:C:G	6.71639e-08	-1.5147	-1.6865	1.53287e-07	-1.51874	-1.65593	4.47544e-06	-1.52516	-1.61984
66985179	chr5:66985179:G:A	9.53914e-08	-1.44091	-1.40944	2.4181e-07	-1.45548	-1.26336	7.07359e-06	-1.48104	-1.20619
66985210	chr5:66985210:G:C	4.0206e-07	-1.02205e-10	-1.41174	9.25364e-07	-1.02205e-10	-1.3768	2.53075e-05	-1.02205e-10	-1.4125
66986070	chr5:66986070:C:G	9.16594e-08	-1.38598	-1.50428	2.18613e-07	-1.38581	-1.43387	6.74545e-06	-1.33152	-1.40321
66986509	chr5:66986509:C:T	3.08712e-07	-1.02205e-10	-1.67593	7.04467e-07	-1.02205e-10	-1.64955	2.05637e-05	-1.02205e-10	-1.62008
66986619	chr5:66986619:T:TA	4.20058e-07	-1.36795	-7.12552e-10	9.11472e-07	-1.39193	-7.12552e-10	2.48601e-05	-1.43034	-7.12552e-10
66986803	chr5:66986803:G:A	5.09294e-07	-1.02205e-10	-1.17531	1.11832e-06	-1.02205e-10	-1.18741	2.89859e-05	-1.02205e-10	-1.27679
66986967	chr5:66986967:T:C	1.0795e-07	-1.08573	-1.64094	2.28061e-07	-1.11721	-1.66016	6.31665e-06	-1.13543	-1.66498
66987102	chr5:66987102:A:G	3.1983e-07	-1.02205e-10	-1.64055	7.34089e-07	-1.02205e-10	-1.60836	2.2052e-05	-1.02205e-10	-1.5502
66987331	chr5:66987331:T:C	6.14568e-07	-0.987421	-7.12552e-10	1.26248e-06	-1.06615	-7.12552e-10	3.84771e-05	-0.993542	-7.12552e-10
66987357	chr5:66987357:G:C	9.41219e-08	-1.17182	-1.69193	2.0892e-07	-1.17392	-1.69112	5.61985e-06	-1.22686	-1.69044
66987968	chr5:66987968:G:A	3.53363e-07	-1.02205e-10	-1.54084	8.1623e-07	-1.02205e-10	-1.50229	2.37095e-05	-1.02205e-10	-1.47773
66987999	chr5:66987999:A:T	4.11979e-07	-1.38737	-7.12552e-10	8.22277e-07	-1.49491	-7.12552e-10	2.58473e-05	-1.3914	-7.12552e-10
66988236	chr5:66988236:G:A	4.06627e-07	-1.02205e-10	-1.40044	8.99163e-07	-1.02205e-10	-1.40552	2.85865e-05	-1.02205e-10	-1.29067
66988774	chr5:66988774:A:T	8.23676e-08	-1.30535	-1.6918	1.88368e-07	-1.30044	-1.66815	5.62226e-06	-1.25859	-1.65828
66988871	chr5:66988871:T:C	8.12564e-08	-1.51685	-1.49389	1.64072e-07	-1.51628	-1.5904	4.53583e-06	-1.52624	-1.60536
66988992	chr5:66988992:G:A	4.07259e-07	-1.39889	-7.12552e-10	8.1709e-07	-1.50124	-7.12552e-10	2.55573e-05	-1.40268	-7.12552e-10
66989512	chr5:66989512:C:T	3.19024e-07	-1.02205e-10	-1.64307	7.18249e-07	-1.02205e-10	-1.63017	2.02426e-05	-1.02205e-10	-1.63582
66989845	chr5:66989845:C:A	8.79242e-08	-1.44373	-1.48814	2.01679e-07	-1.45358	-1.44673	5.82433e-06	-1.49101	-1.39055
66990321	chr5:66990321:A:G	1.30935e-06	-0.231053	-7.12552e-10	3.1466e-06	-0.152911	-7.12552e-10	8.10342e-05	-0.248735	-7.12552e-10
66990385	chr5:66990385:T:C	7.67626e-08	-1.52317	-1.54445	1.55228e-07	-1.52535	-1.63675	4.31135e-06	-1.52615	-1.6562
66990882	chr5:66990882:A:G	8.24634e-07	-1.02205e-10	-0.693401	1.72969e-06	-1.02205e-10	-0.751292	5.12587e-05	-1.02205e-10	-0.706721
66990987	chr5:66990987:T:C	4.07295e-07	-1.02205e-10	-1.3988	9.00937e-07	-1.02205e-10	-1.40355	2.86709e-05	-1.02205e-10	-1.28772
66991498	chr5:66991498:C:T	4.01657e-07	-1.41274	-7.12552e-10	9.52979e-07	-1.3474	-7.12552e-10	2.49274e-05	-1.42764	-7.12552e-10
66991770	chr5:66991770:A:G	1.18788e-07	-0.97621	-1.65479	2.4644e-07	-1.0098	-1.69007	6.86369e-06	-1.02603	-1.69133
66992055	chr5:66992055:A:G	6.96151e-08	-1.50664	-1.65871	1.50698e-07	-1.50882	-1.68289	4.20289e-06	-1.52292	-1.68491
66992139	chr5:66992139:G:A	1.13977e-07	-0.980459	-1.69188	2.51417e-07	-1.01632	-1.66356	7.08672e-06	-1.03	-1.65538
66992276	chr5:66992276:C:G	4.08614e-07	-1.02205e-10	-1.39557	1.15937e-06	-1.02205e-10	-1.15136	3.13396e-05	-1.02205e-10	-1.19872
66992377	chr5:66992377:G:T	4.05462e-07	-1.02205e-10	-1.40331	9.37345e-07	-1.02205e-10	-1.36394	2.75221e-05	-1.02205e-10	-1.32862
66992475	chr5:66992475:TG:T	1.23151e-07	-1.27761	-1.31732	2.1598e-07	-1.29013	-1.54167	6.49534e-06	-1.2104	-1.56212
66992511	chr5:66992511:T:C	4.15784e-07	-1.02205e-10	-1.37817	1.18819e-06	-1.02205e-10	-1.1268	3.21457e-05	-1.02205e-10	-1.17333
66992529	chr5:66992529:C:T	6.58529e-07	-0.918332	-7.12552e-10	1.37007e-06	-0.98437	-7.12552e-10	4.17515e-05	-0.911871	-7.12552e-10
66992572	chr5:66992572:G:T	3.04739e-07	-1.02205e-10	-1.68888	6.75185e-07	-1.02205e-10	-1.692	1.9265e-05	-1.02205e-10	-1.68531
66992796	chr5:66992796:C:T	2.33905e-07	-0.463588	-1.48984	5.06891e-07	-0.533453	-1.44524	1.47946e-05	-0.505608	-1.44374
66993650	chr5:66993650:A:G	3.61428e-07	-1.51828	-7.12552e-10	8.09664e-07	-1.51037	-7.12552e-10	2.27585e-05	-1.51867	-7.12552e-10
66994082	chr5:66994082:G:C	3.99399e-07	-1.41838	-7.12552e-10	8.87627e-07	-1.41844	-7.12552e-10	2.64893e-05	-1.36686	-7.12552e-10
66994480	chr5:66994480:CATTT:C	8.54201e-08	-1.39159	-1.56917	1.9346e-07	-1.40308	-1.53883	5.40929e-06	-1.40953	-1.54595
66994623	chr5:66994623:C:T	6.48912e-07	-0.933043	-7.12552e-10	1.33716e-06	-1.00868	-7.12552e-10	4.05117e-05	-0.942015	-7.12552e-10
66994794	chr5:66994794:T:G	3.18274e-07	-1.02205e-10	-1.64543	7.00435e-07	-1.02205e-10	-1.65529	1.99622e-05	-1.02205e-10	-1.64976
66995125	chr5:66995125:A:C	3.53454e-07	-1.02205e-10	-1.54059	8.86863e-07	-1.02205e-10	-1.4193	2.49941e-05	-1.02205e-10	-1.42497
66995160	chr5:66995160:ACTT:A	1.07859e-07	-1.39878	-1.32873	2.36036e-07	-1.42071	-1.3223	6.37683e-06	-1.45996	-1.33097
66995542	chr5:66995542:A:G	1.02604e-07	-1.11389	-1.66357	2.01462e-07	-1.21047	-1.69092	5.72648e-06	-1.2065	-1.692
66995954	chr5:66995954:C:A	6.33341e-07	-1.02205e-10	-0.957331	1.40523e-06	-1.02205e-10	-0.959029	3.59029e-05	-1.02205e-10	-1.06279
66996029	chr5:66996029:A:G	3.25483e-07	-1.02205e-10	-1.62303	7.14458e-07	-1.02205e-10	-1.63546	2.03763e-05	-1.02205e-10	-1.62923
66996287	chr5:66996287:T:A	1.47885e-07	-1.14759	-1.26431	3.50825e-07	-1.17727	-1.16943	8.93433e-06	-1.27838	-1.17532
66996446	chr5:66996446:G:GTTT	3.61525e-07	-1.02205e-10	-1.51801	7.58666e-07	-1.02205e-10	-1.57543	2.28408e-05	-1.02205e-10	-1.51506
66996451	chr5:66996451:A:C	3.58111e-07	-1.02205e-10	-1.5275	7.53966e-07	-1.02205e-10	-1.58164	2.26376e-05	-1.02205e-10	-1.52399
66996560	chr5:66996560:G:A	3.59094e-07	-1.02205e-10	-1.52475	7.54838e-07	-1.02205e-10	-1.58048	2.27078e-05	-1.02205e-10	-1.5209
66996864	chr5:66996864:G:T	3.91688e-07	-1.02205e-10	-1.43788	7.84675e-07	-1.02205e-10	-1.54172	2.32313e-05	-1.02205e-10	-1.4981
66997014	chr5:66997014:A:G	3.05049e-07	-1.02205e-10	-1.68787	6.76228e-07	-1.02205e-10	-1.69046	1.92485e-05	-1.02205e-10	-1.68617
66997194	chr5:66997194:C:T	3.49671e-07	-1.02205e-10	-1.55135	8.72423e-07	-1.02205e-10	-1.43571	2.45772e-05	-1.02205e-10	-1.44179
66997435	chr5:66997435:T:C	3.08381e-07	-1.02205e-10	-1.677	6.75328e-07	-1.02205e-10	-1.69179	1.91367e-05	-1.02205e-10	-1.692
66997717	chr5:66997717:A:G	1.23007e-07	-1.17079	-1.42531	2.11981e-07	-1.25845	-1.59204	6.14474e-06	-1.25817	-1.56984
66997816	chr5:66997816:G:A	1.06446e-07	-1.42328	-1.31743	1.84779e-07	-1.46108	-1.52674	5.368e-06	-1.46655	-1.4966
66998150	chr5:66998150:A:G	3.42911e-07	-1.02205e-10	-1.57087	7.91873e-07	-1.02205e-10	-1.53259	2.42411e-05	-1.02205e-10	-1.45555
66998266	chr5:66998266:T:C	9.51883e-08	-1.23867	-1.61382	1.82649e-07	-1.32478	-1.67464	5.2154e-06	-1.32248	-1.66951
66998374	chr5:66998374:T:G	1.20367e-07	-1.22981	-1.38799	2.05661e-07	-1.3095	-1.57126	5.97787e-06	-1.30959	-1.54595
66998599	chr5:66998599:C:G	1.08999e-07	-1.17309	-1.54391	2.01346e-07	-1.25347	-1.6485	5.61684e-06	-1.25982	-1.65802
66998893	chr5:66998893:T:C	3.23265e-07	-1.02205e-10	-1.62987	7.09084e-07	-1.02205e-10	-1.64301	2.02094e-05	-1.02205e-10	-1.63746
66998900	chr5:66998900:T:C	4.9443e-07	-1.02205e-10	-1.20493	1.88069e-06	-1.02205e-10	-0.667597	6.24434e-05	-1.02205e-10	-0.509345
66999561	chr5:66999561:A:G	1.19346e-07	-1.20344	-1.42287	2.10464e-07	-1.28021	-1.57746	6.10227e-06	-1.28764	-1.54731
66999905	chr5:66999905:T:C	3.04404e-07	-1.02205e-10	-1.68999	6.77046e-07	-1.02205e-10	-1.68925	1.91366e-05	-1.02205e-10	-1.692
66999978	chr5:66999978:T:C	2.01826e-07	-1.48649	-0.614445	4.47395e-07	-1.51458	-0.588967	1.4615e-05	-1.46951	-0.492048
67000190	chr5:67000190:TG:T	3.28112e-07	-1.02205e-10	-1.61498	7.09544e-07	-1.02205e-10	-1.64237	2.13705e-05	-1.02205e-10	-1.58159
67000309	chr5:67000309:G:A	3.17259e-07	-1.02205e-10	-1.64862	6.81584e-07	-1.02205e-10	-1.68257	1.91694e-05	-1.02205e-10	-1.69029
67000324	chr5:67000324:A:G	1.15045e-07	-1.52049	-1.14253	2.07687e-07	-1.50813	-1.36283	5.74975e-06	-1.50465	-1.3898
67000543	chr5:67000543:C:T	3.27647e-07	-1.02205e-10	-1.6164	7.08844e-07	-1.02205e-10	-1.64335	2.13467e-05	-1.02205e-10	-1.58271
67000589	chr5:67000589:T:C	3.24983e-07	-1.02205e-10	-1.62457	7.13521e-07	-1.02205e-10	-1.63678	2.03399e-05	-1.02205e-10	-1.63102
67001210	chr5:67001210:T:C	3.62958e-07	-1.02205e-10	-1.51405	9.1864e-07	-1.02205e-10	-1.38409	2.58237e-05	-1.02205e-10	-1.39231
67001826	chr5:67001826:C:G	4.02269e-07	-1.02205e-10	-1.41122	1.10841e-06	-1.02205e-10	-1.1963	3.0171e-05	-1.02205e-10	-1.23672
67002461	chr5:67002461:G:A	7.5221e-07	-1.02205e-10	-0.785325	1.36231e-06	-1.02205e-10	-0.990052	3.67054e-05	-1.02205e-10	-1.04068
67002809	chr5:67002809:A:G	1.12663e-07	-1.40383	-1.28011	2.68853e-07	-1.41504	-1.19778	7.10899e-06	-1.46735	-1.2149
67002834	chr5:67002834:T:C	3.57198e-07	-1.02205e-10	-1.53005	7.62918e-07	-1.02205e-10	-1.56984	2.16661e-05	-1.02205e-10	-1.56786
67003145	chr5:67003145:A:G	3.54334e-07	-1.02205e-10	-1.5381	7.46189e-07	-1.02205e-10	-1.59201	2.23805e-05	-1.02205e-10	-1.53542
67003244	chr5:67003244:T:C	6.18405e-07	-1.02205e-10	-0.981197	1.62085e-06	-1.02205e-10	-0.816282	4.74635e-05	-1.02205e-10	-0.783644
67003942	chr5:67003942:G:A	6.10489e-07	-1.02205e-10	-0.99408	1.20489e-06	-1.02205e-10	-1.11284	3.75294e-05	-1.02205e-10	-1.01848
67004270	chr5:67004270:T:TG	1.03114e-06	-1.02205e-10	-0.469923	2.77971e-06	-1.02205e-10	-0.276888	9.90234e-05	-1.02205e-10	-0.0482496
67005166	chr5:67005166:C:T	3.13975e-07	-1.02205e-10	-1.65903	6.84193e-07	-1.02205e-10	-1.67875	1.93858e-05	-1.02205e-10	-1.67907
67005510	chr5:67005510:A:C	3.56177e-07	-1.02205e-10	-1.53291	7.47511e-07	-1.02205e-10	-1.59024	2.25079e-05	-1.02205e-10	-1.52974
67005644	chr5:67005644:T:C	9.7946e-07	-1.02205e-10	-0.521339	2.69126e-06	-1.02205e-10	-0.309224	7.84217e-05	-1.02205e-10	-0.281504
67006040	chr5:67006040:T:A	3.04863e-07	-1.02205e-10	-1.68848	6.76656e-07	-1.02205e-10	-1.68983	1.98345e-05	-1.02205e-10	-1.65618
67006094	chr5:67006094:C:T	3.05471e-07	-1.02205e-10	-1.68649	6.76582e-07	-1.02205e-10	-1.68994	1.92922e-05	-1.02205e-10	-1.68391
67006196	chr5:67006196:T:C	5.96883e-07	-1.02205e-10	-1.01662	1.24978e-06	-1.02205e-10	-1.07627	5.20892e-05	-1.02205e-10	-0.690649
67006520	chr5:67006520:T:A	5.78209e-07	-1.02205e-10	-1.04841	1.23097e-06	-1.02205e-10	-1.09143	3.47753e-05	-1.02205e-10	-1.0947
67006669	chr5:67006669:C:A	3.81575e-07	-1.02205e-10	-1.46403	7.95535e-07	-1.02205e-10	-1.52797	2.09607e-05	-1.02205e-10	-1.60096
67007518	chr5:67007518:G:A	1.04645e-07	-1.14505	-1.61271	1.99628e-07	-1.22187	-1.68866	5.56331e-06	-1.23603	-1.69138
67007575	chr5:67007575:T:A	6.03902e-07	-1.02205e-10	-1.00493	1.2832e-06	-1.02205e-10	-1.04988	3.62674e-05	-1.02205e-10	-1.05269
67008012	chr5:67008012:A:G	3.42397e-07	-1.02205e-10	-1.57237	7.24915e-07	-1.02205e-10	-1.62093	2.16423e-05	-1.02205e-10	-1.56896
67008733	chr5:67008733:AAAG:A	3.79431e-07	-1.02205e-10	-1.46967	8.41665e-07	-1.02205e-10	-1.47161	2.21989e-05	-1.02205e-10	-1.54356
67008788	chr5:67008788:C:G	3.50004e-07	-1.02205e-10	-1.5504	7.45837e-07	-1.02205e-10	-1.59248	2.03493e-05	-1.02205e-10	-1.63056
67008811	chr5:67008811:G:C	3.91317e-07	-1.43882	-7.12552e-10	8.91624e-07	-1.41394	-7.12552e-10	2.36016e-05	-1.48229	-7.12552e-10
67008816	chr5:67008816:C:G	3.75105e-07	-1.02205e-10	-1.48114	1.02062e-06	-1.02205e-10	-1.27882	2.78051e-05	-1.02205e-10	-1.31838
67008995	chr5:67008995:T:C	1.05711e-07	-1.10896	-1.63868	2.04937e-07	-1.19278	-1.69151	5.77532e-06	-1.2	-1.69001
67009610	chr5:67009610:A:C	1.02059e-07	-1.11216	-1.67062	2.04472e-07	-1.19667	-1.68989	5.74047e-06	-1.20421	-1.69185
67009622	chr5:67009622:G:A	9.78044e-08	-1.16838	-1.65699	2.13657e-07	-1.19372	-1.6489	5.55924e-06	-1.27734	-1.65081
67009908	chr5:67009908:G:A	4.10984e-07	-1.02205e-10	-1.38979	8.52021e-07	-1.02205e-10	-1.45938	2.37399e-05	-1.02205e-10	-1.47645
67010039	chr5:67010039:C:T	5.57682e-07	-1.02205e-10	-1.08455	1.15469e-06	-1.02205e-10	-1.15541	3.29787e-05	-1.02205e-10	-1.14774
67010164	chr5:67010164:T:C	9.78949e-08	-1.15967	-1.66477	1.96235e-07	-1.23596	-1.69171	5.52039e-06	-1.24472	-1.69044
67010747	chr5:67010747:A:G	4.30362e-07	-1.02205e-10	-1.34371	1.10719e-06	-1.02205e-10	-1.1974	3.16566e-05	-1.02205e-10	-1.18866
67011102	chr5:67011102:G:A	2.2923e-07	-1.50615	-0.467463	5.61744e-07	-1.48227	-0.393674	1.66435e-05	-1.51909	-0.312499
67011174	chr5:67011174:G:A	1.30723e-07	-0.945598	-1.58966	2.8361e-07	-1.0087	-1.55069	8.28574e-06	-0.98058	-1.54849
67011223	chr5:67011223:A:G	3.60171e-07	-1.52176	-7.12552e-10	8.22755e-07	-1.49433	-7.12552e-10	2.29028e-05	-1.51235	-7.12552e-10
67011279	chr5:67011279:G:A	1.67734e-07	-1.52612	-0.759844	4.24736e-07	-1.52635	-0.629168	1.16225e-05	-1.52435	-0.666306
67012023	chr5:67012023:T:A	9.30697e-07	-0.572407	-7.12552e-10	1.76617e-06	-0.730421	-7.12552e-10	4.63665e-05	-0.807027	-7.12552e-10
67012194	chr5:67012194:TAGAG:T	7.96717e-08	-1.44038	-1.59005	1.93954e-07	-1.38879	-1.55058	5.50126e-06	-1.46466	-1.47397
67012399	chr5:67012399:C:T	1.08903e-07	-1.18983	-1.52805	2.66201e-07	-1.19909	-1.42364	6.97904e-06	-1.30919	-1.39151
67012474	chr5:67012474:A:G	3.04682e-07	-1.02205e-10	-1.68907	6.77788e-07	-1.02205e-10	-1.68815	1.9174e-05	-1.02205e-10	-1.69005
67012487	chr5:67012487:G:T	7.64098e-07	-1.02205e-10	-0.769644	2.04352e-06	-1.02205e-10	-0.584557	5.94743e-05	-1.02205e-10	-0.558061
67012663	chr5:67012663:A:C	1.10029e-07	-1.15227	-1.55533	2.7417e-07	-1.14902	-1.44422	7.08736e-06	-1.27216	-1.41313
67012924	chr5:67012924:G:GA	3.29176e-07	-1.02205e-10	-1.61175	7.85007e-07	-1.02205e-10	-1.5413	2.24714e-05	-1.02205e-10	-1.53136
67013002	chr5:67013002:C:CTAAT	3.78535e-07	-1.02205e-10	-1.47203	7.36011e-07	-1.02205e-10	-1.60574	2.06558e-05	-1.02205e-10	-1.61561
67013544	chr5:67013544:T:C	4.26296e-07	-1.02205e-10	-1.35321	1.11808e-06	-1.02205e-10	-1.18762	3.08007e-05	-1.02205e-10	-1.21607
67013627	chr5:67013627:A:C	1.19747e-06	-0.320373	-7.12552e-10	3.11703e-06	-0.162353	-7.12552e-10	6.46228e-05	-0.475038	-7.12552e-10
67013756	chr5:67013756:A:G	9.33882e-08	-1.18399	-1.68759	2.11915e-07	-1.18484	-1.66596	5.4154e-06	-1.2938	-1.66056
67013871	chr5:67013871:C:T	5.95299e-06	1.28331	-7.12552e-10	1.32174e-05	1.2823	-7.12552e-10	0.000254535	0.895835	-7.12552e-10
67013907	chr5:67013907:A:G	3.67894e-07	-1.02205e-10	-1.50055	1.00064e-06	-1.02205e-10	-1.29859	2.72107e-05	-1.02205e-10	-1.33999
67014196	chr5:67014196:G:C	3.29214e-07	-1.02205e-10	-1.61163	8.0257e-07	-1.02205e-10	-1.51917	2.25925e-05	-1.02205e-10	-1.52599
67014277	chr5:67014277:T:C	1.24438e-07	-0.965739	-1.61879	2.92743e-07	-0.994819	-1.53287	7.37257e-06	-1.1363	-1.50954
67014323	chr5:67014323:G:A	1.57072e-07	-0.714471	-1.63717	3.42045e-07	-0.758199	-1.61385	9.8013e-06	-0.748881	-1.61221
67014364	chr5:67014364:A:G	9.42751e-08	-1.20931	-1.65281	1.86354e-07	-1.28772	-1.69162	5.26033e-06	-1.29142	-1.69199
67015511	chr5:67015511:A:G	1.14431e-07	-0.977738	-1.69063	2.42491e-07	-1.07743	-1.63859	6.9182e-06	-1.088	-1.62145
67015542	chr5:67015542:C:G	3.06052e-07	-1.02205e-10	-1.68459	7.02363e-07	-1.02205e-10	-1.65254	2.03298e-05	-1.02205e-10	-1.63152
67015949	chr5:67015949:G:A	8.47954e-07	-0.665514	-7.12552e-10	2.25192e-06	-0.487451	-7.12552e-10	4.91206e-05	-0.749326	-7.12552e-10
67016719	chr5:67016719:C:T	3.04814e-07	-1.02205e-10	-1.68864	6.77653e-07	-1.02205e-10	-1.68835	1.93455e-05	-1.02205e-10	-1.68115
67016852	chr5:67016852:C:A	6.72632e-07	-1.02205e-10	-0.897142	1.61441e-06	-1.02205e-10	-0.820266	4.89742e-05	-1.02205e-10	-0.752312
67016854	chr5:67016854:G:A	3.29642e-07	-1.02205e-10	-1.61033	7.60606e-07	-1.02205e-10	-1.57287	2.19022e-05	-1.02205e-10	-1.55702
67017065	chr5:67017065:C:T	3.04544e-07	-1.02205e-10	-1.68953	6.78307e-07	-1.02205e-10	-1.68739	1.93759e-05	-1.02205e-10	-1.67958
67017095	chr5:67017095:G:A	1.00657e-07	-1.17333	-1.62329	2.38148e-07	-1.19623	-1.53787	6.2574e-06	-1.30177	-1.50807
67017390	chr5:67017390:T:C	1.65802e-07	-1.19392	-1.10363	4.07316e-07	-1.20353	-0.993871	1.09366e-05	-1.30668	-0.944815
67017755	chr5:67017755:T:C	1.81013e-07	-1.52456	-0.685211	3.49578e-07	-1.51441	-0.835856	9.91735e-06	-1.52615	-0.823169
67017770	chr5:67017770:C:T	3.06243e-07	-1.02205e-10	-1.68396	6.81127e-07	-1.02205e-10	-1.68324	1.91893e-05	-1.02205e-10	-1.68925
67018413	chr5:67018413:A:G	1.03074e-07	-1.1991	-1.57379	2.5147e-07	-1.21815	-1.46151	6.65739e-06	-1.32375	-1.42413
67018819	chr5:67018819:T:C	4.56346e-07	-1.02205e-10	-1.28509	1.14185e-06	-1.02205e-10	-1.16658	3.48802e-05	-1.02205e-10	-1.09169
67019033	chr5:67019033:T:A	1.161e-07	-1.08532	-1.56857	2.16374e-07	-1.16955	-1.66043	6.03358e-06	-1.17835	-1.66792
67019051	chr5:67019051:TTACTA:T	8.34526e-08	-1.40201	-1.58205	2.00439e-07	-1.36533	-1.54115	5.6257e-06	-1.45149	-1.46477
67019159	chr5:67019159:AT:A	3.86004e-07	-1.02205e-10	-1.45249	9.64665e-07	-1.02205e-10	-1.33521	2.82374e-05	-1.02205e-10	-1.30296
67019162	chr5:67019162:C:A	3.88062e-07	-1.02205e-10	-1.44718	9.71024e-07	-1.02205e-10	-1.32864	2.8431e-05	-1.02205e-10	-1.29612
67019402	chr5:67019402:A:T	3.72459e-07	-1.02205e-10	-1.48821	8.23132e-07	-1.02205e-10	-1.49387	2.27517e-05	-1.02205e-10	-1.51897
67019515	chr5:67019515:G:A	8.40291e-07	-1.02205e-10	-0.674592	1.61266e-06	-1.02205e-10	-0.82135	4.10914e-05	-1.02205e-10	-0.927806
67019565	chr5:67019565:G:T	7.00099e-08	-1.51239	-1.64731	1.6424e-07	-1.48589	-1.61976	4.74879e-06	-1.52065	-1.56507
67020114	chr5:67020114:C:T	3.04063e-07	-1.02205e-10	-1.69111	6.90981e-07	-1.02205e-10	-1.66888	1.99089e-05	-1.02205e-10	-1.65244
67020181	chr5:67020181:A:G	1.13756e-07	-1.07623	-1.59806	2.71065e-07	-1.10547	-1.49916	7.02623e-06	-1.22958	-1.46437
67020258	chr5:67020258:G:A	4.41514e-07	-1.31813	-7.12552e-10	1.01316e-06	-1.28615	-7.12552e-10	2.66678e-05	-1.36015	-7.12552e-10
67021021	chr5:67021021:A:G	3.42448e-07	-1.02205e-10	-1.57222	7.59014e-07	-1.02205e-10	-1.57497	2.28964e-05	-1.02205e-10	-1.51262
67021359	chr5:67021359:C:T	3.76042e-07	-1.02205e-10	-1.47864	8.34628e-07	-1.02205e-10	-1.48	2.20506e-05	-1.02205e-10	-1.55027
67021394	chr5:67021394:A:G	8.22403e-08	-1.40827	-1.59043	1.64028e-07	-1.42818	-1.67877	4.62466e-06	-1.42898	-1.68322
67021437	chr5:67021437:A:G	7.67678e-08	-1.40734	-1.66022	1.92527e-07	-1.4294	-1.51735	5.58562e-06	-1.42996	-1.49345
67021489	chr5:67021489:T:C	7.488e-08	-1.46251	-1.62995	1.66036e-07	-1.41972	-1.67506	4.44552e-06	-1.48909	-1.66262
67022368	chr5:67022368:A:G	8.20028e-08	-1.41793	-1.58365	1.61822e-07	-1.43998	-1.68051	4.62325e-06	-1.43768	-1.67483
67023238	chr5:67023238:A:T	3.05518e-07	-1.02205e-10	-1.68633	6.75225e-07	-1.02205e-10	-1.69194	1.91971e-05	-1.02205e-10	-1.68885
67024229	chr5:67024229:T:G	5.50471e-07	-1.02205e-10	-1.09757	1.15879e-06	-1.02205e-10	-1.15186	4.72722e-05	-1.02205e-10	-0.787684
67024338	chr5:67024338:C:T	7.09625e-08	-1.48364	-1.66255	1.59636e-07	-1.488	-1.64609	4.62733e-06	-1.46991	-1.64172
67024371	chr5:67024371:A:G	7.27597e-08	-1.49314	-1.62804	1.62375e-07	-1.45759	-1.65949	4.26739e-06	-1.50737	-1.68523
67024484	chr5:67024484:TACATATCTA:T	7.63818e-08	-1.44946	-1.62314	1.73052e-07	-1.39887	-1.65453	4.43426e-06	-1.47178	-1.68247
67024574	chr5:67024574:T:C	1.01737e-06	-0.483361	-7.12552e-10	1.903e-06	-0.655801	-7.12552e-10	5.03191e-05	-0.725221	-7.12552e-10
67024988	chr5:67024988:A:C	9.06331e-07	-1.02205e-10	-0.598936	1.7311e-06	-1.02205e-10	-0.750474	4.41791e-05	-1.02205e-10	-0.855353
67025112	chr5:67025112:A:G	8.38323e-08	-1.46436	-1.51516	1.61111e-07	-1.48101	-1.64388	4.53371e-06	-1.47903	-1.65303
67025551	chr5:67025551:G:C	7.66614e-08	-1.37696	-1.69198	1.77919e-07	-1.35354	-1.67212	4.73553e-06	-1.42263	-1.66589
67025713	chr5:67025713:A:G	3.57793e-07	-1.02205e-10	-1.52839	7.62114e-07	-1.02205e-10	-1.57089	2.16662e-05	-1.02205e-10	-1.56785
67025721	chr5:67025721:T:C	3.78002e-07	-1.02205e-10	-1.47344	7.69298e-07	-1.02205e-10	-1.56151	2.14775e-05	-1.02205e-10	-1.5766
67025751	chr5:67025751:G:A	7.78219e-08	-1.46346	-1.59046	1.56576e-07	-1.47653	-1.67692	4.42263e-06	-1.47514	-1.68173
67025807	chr5:67025807:C:T	8.44555e-07	-1.02205e-10	-0.669531	1.6187e-06	-1.02205e-10	-0.81761	4.12202e-05	-1.02205e-10	-0.924678
67025899	chr5:67025899:T:C	9.80785e-08	-1.51838	-1.30419	2.27788e-07	-1.49699	-1.28159	5.97966e-06	-1.52628	-1.32896
67025966	chr5:67025966:T:C	3.3868e-07	-1.02205e-10	-1.58328	7.33445e-07	-1.02205e-10	-1.60924	2.08179e-05	-1.02205e-10	-1.60779
67026224	chr5:67026224:C:T	7.98463e-08	-1.35435	-1.67389	1.92872e-07	-1.33314	-1.61182	5.16025e-06	-1.40679	-1.59583
67026772	chr5:67026772:T:C	8.47008e-08	-1.39739	-1.57182	1.66541e-07	-1.42128	-1.67046	4.70413e-06	-1.41878	-1.67638
67026908	chr5:67026908:G:A	1.41821e-07	-1.52563	-0.928141	2.84678e-07	-1.51351	-1.04212	8.07836e-06	-1.52619	-1.02823
67026913	chr5:67026913:A:G	1.02438e-07	-1.38528	-1.3938	1.90491e-07	-1.41579	-1.54159	5.29083e-06	-1.41795	-1.55968
67026991	chr5:67026991:G:A	5.26586e-07	-1.14193	-7.12552e-10	1.15192e-06	-1.15781	-7.12552e-10	3.26815e-05	-1.1568	-7.12552e-10
67027172	chr5:67027172:A:G	3.05259e-07	-1.02205e-10	-1.68718	6.75496e-07	-1.02205e-10	-1.69154	1.91695e-05	-1.02205e-10	-1.69029
67027260	chr5:67027260:A:C	3.06727e-07	-1.02205e-10	-1.68238	7.05583e-07	-1.02205e-10	-1.64796	2.04336e-05	-1.02205e-10	-1.62642
67027786	chr5:67027786:G:A	9.44317e-07	-1.02205e-10	-0.557879	2.59157e-06	-1.02205e-10	-0.34697	7.55905e-05	-1.02205e-10	-0.318275
67028166	chr5:67028166:A:AG	8.78289e-08	-1.27564	-1.65731	2.20025e-07	-1.30616	-1.50709	6.34047e-06	-1.30859	-1.48806
67028168	chr5:67028168:A:G	8.85095e-08	-1.26685	-1.65838	2.21296e-07	-1.29792	-1.50957	6.3761e-06	-1.30038	-1.49067
67028247	chr5:67028247:A:G	3.5937e-07	-1.02205e-10	-1.52399	7.65277e-07	-1.02205e-10	-1.56675	2.17546e-05	-1.02205e-10	-1.56378
67028324	chr5:67028324:A:G	1.1867e-07	-1.3622	-1.26979	2.13308e-07	-1.38725	-1.457	5.95054e-06	-1.39475	-1.46537
67028467	chr5:67028467:T:G	7.86352e-08	-1.35814	-1.68538	1.87117e-07	-1.3345	-1.64076	4.93644e-06	-1.41542	-1.63154
67028492	chr5:67028492:A:G	3.27312e-07	-1.02205e-10	-1.61743	7.71976e-07	-1.02205e-10	-1.55803	2.33839e-05	-1.02205e-10	-1.49156
67028851	chr5:67028851:G:A	3.03814e-07	-1.02205e-10	-1.69192	6.7663e-07	-1.02205e-10	-1.68986	1.91623e-05	-1.02205e-10	-1.69066
67028923	chr5:67028923:G:A	7.6526e-08	-1.47802	-1.59269	1.84287e-07	-1.43731	-1.55318	5.31869e-06	-1.49525	-1.47712
67028927	chr5:67028927:A:G	3.24645e-07	-1.02205e-10	-1.62561	7.69708e-07	-1.02205e-10	-1.56098	2.20255e-05	-1.02205e-10	-1.5514
67029064	chr5:67029064:G:A	3.42764e-07	-1.02205e-10	-1.5713	7.35107e-07	-1.02205e-10	-1.60697	2.08841e-05	-1.02205e-10	-1.60462
67029195	chr5:67029195:A:G	9.07827e-07	-1.02205e-10	-0.597286	1.73363e-06	-1.02205e-10	-0.749018	4.42381e-05	-1.02205e-10	-0.854019
67030173	chr5:67030173:T:G	7.69978e-07	-1.45794	0.695963	1.18215e-06	-1.42537	0.293472	2.83628e-05	-1.47022	0.171693
67030184	chr5:67030184:T:C	3.31726e-07	-1.02205e-10	-1.60403	8.00867e-07	-1.02205e-10	-1.52129	2.46997e-05	-1.02205e-10	-1.43682
67031136	chr5:67031136:G:A	4.00969e-07	-1.41446	-7.12552e-10	8.51001e-07	-1.46057	-7.12552e-10	2.54901e-05	-1.40531	-7.12552e-10
67031179	chr5:67031179:A:G	1.01759e-07	-1.41984	-1.36589	2.62225e-07	-1.40498	-1.23281	6.9664e-06	-1.45226	-1.25025
67031352	chr5:67031352:A:G	3.14727e-07	-1.45462	-0.202013	4.65371e-07	-1.41582	-0.648337	1.1831e-05	-1.46818	-0.7047
67031360	chr5:67031360:A:T	3.26146e-07	-1.44712	-0.173872	4.8091e-07	-1.40644	-0.624868	1.21887e-05	-1.46142	-0.681683
67031365	chr5:67031365:A:T	7.904e-08	-1.49488	-1.5435	1.54729e-07	-1.50079	-1.66452	4.39565e-06	-1.50581	-1.65718
67031782	chr5:67031782:C:T	7.24271e-08	-1.43764	-1.68812	1.65616e-07	-1.40535	-1.69197	4.39567e-06	-1.47977	-1.68321
67031842	chr5:67031842:G:C	3.15495e-07	-1.02205e-10	-1.6542	7.05793e-07	-1.02205e-10	-1.64767	1.98653e-05	-1.02205e-10	-1.65463
67031934	chr5:67031934:C:T	3.90386e-07	-1.02205e-10	-1.4412	9.09805e-07	-1.02205e-10	-1.39376	2.51017e-05	-1.02205e-10	-1.42067
67032481	chr5:67032481:A:G	7.87198e-08	-1.44888	-1.59356	1.59229e-07	-1.45923	-1.67741	4.46098e-06	-1.46879	-1.67945
67032888	chr5:67032888:A:G	6.74722e-08	-1.51273	-1.6839	1.50344e-07	-1.5025	-1.69156	4.18131e-06	-1.52512	-1.68786
67032973	chr5:67032973:G:A	4.91469e-07	-1.02205e-10	-1.21094	9.99841e-07	-1.02205e-10	-1.29939	2.92298e-05	-1.02205e-10	-1.26842
67035375	chr5:67035375:T:C	7.79992e-08	-1.46634	-1.58531	1.57431e-07	-1.47742	-1.67058	4.42587e-06	-1.48355	-1.67259
67035519	chr5:67035519:A:C	2.09554e-07	-1.47191	-0.591452	4.08472e-07	-1.42941	-0.765156	1.0893e-05	-1.49439	-0.761095
67035643	chr5:67035643:G:A	7.04685e-08	-1.52633	-1.62685	1.47231e-07	-1.52583	-1.68915	4.16639e-06	-1.52563	-1.69093
67035780	chr5:67035780:G:A	3.6479e-07	-1.50902	-7.12552e-10	8.06981e-07	-1.51369	-7.12552e-10	2.2922e-05	-1.51151	-7.12552e-10
67035857	chr5:67035857:G:A	7.39149e-08	-1.49574	-1.60969	1.5132e-07	-1.50355	-1.68404	4.26717e-06	-1.50739	-1.68526
67036578	chr5:67036578:A:G	7.28873e-08	-1.47134	-1.64808	1.53403e-07	-1.48218	-1.69174	4.3225e-06	-1.48777	-1.692
67036649	chr5:67036649:A:G	9.5198e-07	-1.02205e-10	-0.549796	2.61496e-06	-1.02205e-10	-0.337985	7.64413e-05	-1.02205e-10	-0.307083
67037315	chr5:67037315:A:G	3.47116e-07	-1.02205e-10	-1.55868	7.42636e-07	-1.02205e-10	-1.59678	2.11048e-05	-1.02205e-10	-1.5941
67037461	chr5:67037461:C:T	3.03813e-07	-1.02205e-10	-1.69193	6.77053e-07	-1.02205e-10	-1.68924	1.91766e-05	-1.02205e-10	-1.68992
67037613	chr5:67037613:A:G	3.67764e-07	-1.47682	-0.024078	5.9894e-07	-1.44612	-0.365705	1.46487e-05	-1.4879	-0.471353
67037781	chr5:67037781:G:T	5.50904e-07	-1.09678	-7.12552e-10	1.19792e-06	-1.11864	-7.12552e-10	3.45816e-05	-1.10028	-7.12552e-10
67038335	chr5:67038335:A:T	4.63909e-07	-1.02205e-10	-1.26865	1.20364e-06	-1.02205e-10	-1.11389	3.52497e-05	-1.02205e-10	-1.08115
67038496	chr5:67038496:G:A	3.32351e-07	-1.02205e-10	-1.60215	8.73892e-07	-1.02205e-10	-1.43403	2.51907e-05	-1.02205e-10	-1.41713
67038674	chr5:67038674:A:T	7.01145e-08	-1.48183	-1.67638	1.69023e-07	-1.49056	-1.5864	4.75101e-06	-1.4955	-1.58975
67038724	chr5:67038724:T:A	7.03966e-08	-1.48082	-1.67338	1.70467e-07	-1.48957	-1.57887	4.79006e-06	-1.49468	-1.58238
67038803	chr5:67038803:C:T	7.05881e-08	-1.4814	-1.67008	1.71742e-07	-1.49012	-1.57087	4.82566e-06	-1.49511	-1.57455
67039101	chr5:67039101:T:G	3.51906e-07	-1.02205e-10	-1.54498	7.95198e-07	-1.02205e-10	-1.5284	2.23039e-05	-1.02205e-10	-1.53884
67039523	chr5:67039523:G:A	3.1436e-07	-1.02205e-10	-1.6578	7.3005e-07	-1.02205e-10	-1.61387	2.17948e-05	-1.02205e-10	-1.56193
67039624	chr5:67039624:C:T	3.06739e-07	-1.02205e-10	-1.68234	6.75635e-07	-1.02205e-10	-1.69133	1.91421e-05	-1.02205e-10	-1.69171
67039765	chr5:67039765:C:T	6.0703e-07	-0.999762	-7.12552e-10	1.3198e-06	-1.02175	-7.12552e-10	3.81355e-05	-1.00246	-7.12552e-10
67040129	chr5:67040129:G:A	3.6422e-07	-1.02205e-10	-1.51058	8.16978e-07	-1.02205e-10	-1.50138	2.24443e-05	-1.02205e-10	-1.53257
67040606	chr5:67040606:A:G	1.10316e-07	-1.03197	-1.67302	2.56716e-07	-1.00215	-1.65687	6.67328e-06	-1.1308	-1.6147
67041583	chr5:67041583:A:G	3.32837e-07	-1.02205e-10	-1.60069	7.37248e-07	-1.02205e-10	-1.60406	2.20838e-05	-1.02205e-10	-1.54876
67041716	chr5:67041716:C:A	7.84137e-08	-1.49431	-1.55203	1.55562e-07	-1.49918	-1.66076	4.36319e-06	-1.5067	-1.6637
67041960	chr5:67041960:G:T	3.63719e-07	-1.02205e-10	-1.51196	9.19816e-07	-1.02205e-10	-1.38281	2.60653e-05	-1.02205e-10	-1.383
67042461	chr5:67042461:T:C	8.49287e-08	-1.42053	-1.54599	2.12422e-07	-1.40053	-1.44788	5.63933e-06	-1.45075	-1.46309
67042518	chr5:67042518:CCT:C	6.87886e-08	-1.48589	-1.69141	1.59103e-07	-1.44707	-1.69037	4.33509e-06	-1.50218	-1.67468
67042584	chr5:67042584:C:T	9.52231e-07	-1.02205e-10	-0.549533	2.61587e-06	-1.02205e-10	-0.337638	7.64807e-05	-1.02205e-10	-0.306568
67043054	chr5:67043054:A:G	2.11189e-07	-1.50419	-0.551399	3.59858e-07	-1.48392	-0.837363	8.87458e-06	-1.51087	-0.94954
67043420	chr5:67043420:C:T	5.565e-07	-1.08667	-7.12552e-10	1.32336e-06	-1.01906	-7.12552e-10	3.50658e-05	-1.08638	-7.12552e-10
67043453	chr5:67043453:T:G	3.34352e-07	-1.02205e-10	-1.59615	7.09772e-07	-1.02205e-10	-1.64204	2.10358e-05	-1.02205e-10	-1.59738
67043465	chr5:67043465:A:T	2.2114e-07	-1.39855	-0.610996	5.0346e-07	-1.43649	-0.54899	1.41152e-05	-1.33258	-0.663774
67043694	chr5:67043694:T:C	8.00177e-08	-1.45009	-1.576	1.59095e-07	-1.46008	-1.67741	4.51975e-06	-1.4635	-1.67165
67044575	chr5:67044575:A:C	3.03817e-07	-1.02205e-10	-1.69192	6.867e-07	-1.02205e-10	-1.67509	1.97231e-05	-1.02205e-10	-1.66181
67045043	chr5:67045043:T:C	9.27377e-07	-1.02205e-10	-0.57598	2.28722e-06	-1.02205e-10	-0.471895	7.69645e-05	-1.02205e-10	-0.300261
67045365	chr5:67045365:C:T	9.15023e-08	-1.30793	-1.58405	2.21622e-07	-1.25903	-1.54698	6.01521e-06	-1.3769	-1.47242
67045422	chr5:67045422:T:C	7.4815e-08	-1.49887	-1.59445	1.81334e-07	-1.49067	-1.51597	4.96593e-06	-1.51393	-1.52707
67045801	chr5:67045801:A:G	7.52899e-08	-1.46026	-1.62673	1.64871e-07	-1.42812	-1.6737	4.44772e-06	-1.47272	-1.6785
67046181	chr5:67046181:G:C	1.16935e-07	-1.01762	-1.6291	2.57791e-07	-1.05199	-1.60285	7.38862e-06	-1.04418	-1.59949
67046377	chr5:67046377:A:G	3.12972e-07	-1.02205e-10	-1.66223	6.76395e-07	-1.02205e-10	-1.69021	1.91924e-05	-1.02205e-10	-1.68909
67046918	chr5:67046918:G:T	6.99454e-08	-1.50103	-1.65959	1.66506e-07	-1.48816	-1.6038	4.64757e-06	-1.51722	-1.59004
67047115	chr5:67047115:C:T	4.7352e-07	-1.24815	-7.12552e-10	9.70597e-07	-1.32908	-7.12552e-10	2.9368e-05	-1.2637	-7.12552e-10
67047221	chr5:67047221:C:T	3.38087e-07	-1.02205e-10	-1.58504	7.25442e-07	-1.02205e-10	-1.62021	2.08534e-05	-1.02205e-10	-1.60609
67047438	chr5:67047438:TC:T	3.2898e-07	-1.02205e-10	-1.61234	8.58537e-07	-1.02205e-10	-1.45176	2.47278e-05	-1.02205e-10	-1.43568
67047483	chr5:67047483:T:C	3.04212e-07	-1.02205e-10	-1.69062	6.7519e-07	-1.02205e-10	-1.69199	1.91613e-05	-1.02205e-10	-1.69071
67047959	chr5:67047959:G:A	6.84576e-08	-1.51452	-1.6676	1.48911e-07	-1.51814	-1.6855	4.20795e-06	-1.51923	-1.6874
67048077	chr5:67048077:T:G	3.77381e-07	-1.02205e-10	-1.47509	8.39501e-07	-1.02205e-10	-1.47418	2.21525e-05	-1.02205e-10	-1.54566
67048396	chr5:67048396:G:A	3.0926e-07	-1.02205e-10	-1.67416	7.1754e-07	-1.02205e-10	-1.63116	2.08504e-05	-1.02205e-10	-1.60623
67048479	chr5:67048479:G:A	7.07447e-08	-1.52159	-1.62768	1.4707e-07	-1.52422	-1.69186	4.16713e-06	-1.52486	-1.69151
67048534	chr5:67048534:A:T	3.44186e-07	-1.02205e-10	-1.56716	7.28242e-07	-1.02205e-10	-1.61635	2.17619e-05	-1.02205e-10	-1.56344
67049273	chr5:67049273:A:G	3.9118e-07	-1.02205e-10	-1.43917	1.06494e-06	-1.02205e-10	-1.23632	2.89769e-05	-1.02205e-10	-1.27711
67050720	chr5:67050720:T:G	1.23927e-06	-1.02205e-10	-0.286063	2.61788e-06	-1.02205e-10	-0.336868	6.61298e-05	-1.02205e-10	-0.451986
67050821	chr5:67050821:T:C	4.1256e-07	-1.38596	-7.12552e-10	9.36072e-07	-1.3653	-7.12552e-10	2.59805e-05	-1.38626	-7.12552e-10
67050857	chr5:67050857:G:T	9.52915e-07	-1.02205e-10	-0.548814	2.61017e-06	-1.02205e-10	-0.339817	7.63839e-05	-1.02205e-10	-0.307833
67050936	chr5:67050936:G:A	3.53068e-07	-1.02205e-10	-1.54168	7.42763e-07	-1.02205e-10	-1.59661	2.23214e-05	-1.02205e-10	-1.53806
67051831	chr5:67051831:A:G	1.00401e-06	-1.02205e-10	-0.496584	2.76246e-06	-1.02205e-10	-0.283113	8.09007e-05	-1.02205e-10	-0.250384
67052162	chr5:67052162:T:G	7.86153e-08	-1.49166	-1.55212	1.92702e-07	-1.48469	-1.46115	5.23274e-06	-1.50882	-1.47985
67052282	chr5:67052282:G:A	3.61741e-07	-1.02205e-10	-1.51741	8.25984e-07	-1.02205e-10	-1.49041	2.37889e-05	-1.02205e-10	-1.47439
67052535	chr5:67052535:G:A	8.32773e-08	-1.49394	-1.49223	1.99974e-07	-1.46434	-1.44446	5.9842e-06	-1.50865	-1.34583
67052670	chr5:67052670:TTTTA:T	3.59887e-07	-1.02205e-10	-1.52255	8.22888e-07	-1.02205e-10	-1.49417	2.36935e-05	-1.02205e-10	-1.4784
67052776	chr5:67052776:C:T	7.6597e-08	-1.46339	-1.6064	1.86065e-07	-1.44725	-1.53364	5.00928e-06	-1.48593	-1.54639
67053173	chr5:67053173:G:A	3.50299e-07	-1.02205e-10	-1.54955	7.35977e-07	-1.02205e-10	-1.60579	2.04958e-05	-1.02205e-10	-1.62339
67053195	chr5:67053195:G:A	3.05317e-07	-1.02205e-10	-1.68699	6.89209e-07	-1.02205e-10	-1.67144	1.99563e-05	-1.02205e-10	-1.65006
67053198	chr5:67053198:A:T	3.49669e-07	-1.02205e-10	-1.55135	7.456e-07	-1.02205e-10	-1.5928	2.14918e-05	-1.02205e-10	-1.57593
67053244	chr5:67053244:C:T	3.42041e-07	-1.02205e-10	-1.57341	8.4816e-07	-1.02205e-10	-1.46392	2.38396e-05	-1.02205e-10	-1.47226
67053340	chr5:67053340:T:C	3.47924e-07	-1.02205e-10	-1.55636	7.42505e-07	-1.02205e-10	-1.59696	2.1394e-05	-1.02205e-10	-1.5805
67053474	chr5:67053474:T:G	9.5226e-07	-1.02205e-10	-0.549502	2.60784e-06	-1.02205e-10	-0.340709	7.63201e-05	-1.02205e-10	-0.308669
67053906	chr5:67053906:G:T	4.84522e-07	-1.22518	-7.12552e-10	9.4116e-07	-1.35988	-7.12552e-10	2.8154e-05	-1.30592	-7.12552e-10
67054190	chr5:67054190:A:G	3.75047e-07	-1.02205e-10	-1.48129	7.78289e-07	-1.02205e-10	-1.54989	2.1565e-05	-1.02205e-10	-1.57254
67054667	chr5:67054667:C:T	3.39478e-07	-1.02205e-10	-1.58093	9.0715e-07	-1.02205e-10	-1.39668	2.61599e-05	-1.02205e-10	-1.37938
67054751	chr5:67054751:A:G	3.69283e-07	-1.49678	-7.12552e-10	8.21511e-07	-1.49584	-7.12552e-10	2.32962e-05	-1.49531	-7.12552e-10
67055741	chr5:67055741:G:C	6.92875e-08	-1.48163	-1.68845	1.59683e-07	-1.44184	-1.69196	4.31203e-06	-1.49921	-1.68299
67055897	chr5:67055897:G:A	8.02775e-07	-1.02205e-10	-0.720266	2.01841e-06	-1.02205e-10	-0.596921	7.05964e-05	-1.02205e-10	-0.386627
67056079	chr5:67056079:A:G	1.09083e-07	-1.14819	-1.56804	2.60705e-07	-1.10683	-1.53677	7.02526e-06	-1.23799	-1.45611
67056313	chr5:67056313:G:A	6.5237e-07	-1.02205e-10	-0.927728	1.29911e-06	-1.02205e-10	-1.03755	3.29439e-05	-1.02205e-10	-1.1488
67056505	chr5:67056505:T:A	3.55747e-07	-1.02205e-10	-1.53412	7.65357e-07	-1.02205e-10	-1.56665	2.23275e-05	-1.02205e-10	-1.53779
67056977	chr5:67056977:A:G	7.08058e-08	-1.45759	-1.69081	1.62536e-07	-1.42763	-1.68846	4.43126e-06	-1.47047	-1.68445
67057296	chr5:67057296:A:C	3.07919e-07	-1.02205e-10	-1.6785	6.87027e-07	-1.02205e-10	-1.67461	1.93409e-05	-1.02205e-10	-1.68138
67057494	chr5:67057494:A:C	7.46976e-08	-1.52462	-1.57028	1.49716e-07	-1.52559	-1.67266	4.26688e-06	-1.52605	-1.66667
67057882	chr5:67057882:T:C	1.79611e-07	-1.50531	-0.712231	3.28081e-07	-1.48589	-0.927836	8.18974e-06	-1.51145	-1.02927
67058345	chr5:67058345:A:G	3.35452e-07	-1.02205e-10	-1.59286	7.41515e-07	-1.02205e-10	-1.59829	2.29027e-05	-1.02205e-10	-1.51235
67058959	chr5:67058959:A:G	3.03672e-07	-1.52457	-0.167826	5.36791e-07	-1.5263	-0.39508	1.44279e-05	-1.52037	-0.454073
67059147	chr5:67059147:C:T	8.636e-08	-1.26413	-1.68569	1.93452e-07	-1.26267	-1.67928	5.61661e-06	-1.25118	-1.6667
67059224	chr5:67059224:T:C	6.84324e-08	-1.49673	-1.68576	1.61983e-07	-1.48576	-1.63373	4.49733e-06	-1.51655	-1.62357
67059259	chr5:67059259:G:C	7.34783e-08	-1.49091	-1.62044	1.7684e-07	-1.48159	-1.55016	4.81813e-06	-1.51255	-1.55867
67059703	chr5:67059703:A:G	3.10811e-07	-1.02205e-10	-1.66915	7.09006e-07	-1.02205e-10	-1.64312	2.07338e-05	-1.02205e-10	-1.61184
67059777	chr5:67059777:A:AAAT	5.642e-07	-1.5166	0.443669	1.144e-06	-1.50014	0.335439	2.97803e-05	-1.52386	0.274101
67060116	chr5:67060116:C:A	3.12023e-07	-1.51454	-0.150718	6.27051e-07	-1.49604	-0.269916	1.65811e-05	-1.52286	-0.312483
67060362	chr5:67060362:G:A	3.76923e-07	-1.02205e-10	-1.4763	8.01984e-07	-1.02205e-10	-1.5199	2.40927e-05	-1.02205e-10	-1.4617
67060602	chr5:67060602:T:C	1.85905e-07	-1.29562	-0.887482	5.61765e-07	-1.2702	-0.605707	1.70746e-05	-1.38389	-0.422124
67060804	chr5:67060804:C:A	6.88415e-08	-1.49429	-1.68224	1.57321e-07	-1.4966	-1.6521	4.58132e-06	-1.48862	-1.63299
67060919	chr5:67060919:C:T	3.21895e-07	-1.02205e-10	-1.63411	6.84079e-07	-1.02205e-10	-1.67892	1.97279e-05	-1.02205e-10	-1.66157
67060933	chr5:67060933:G:A	1.10512e-06	-1.02205e-10	-0.40063	2.01139e-06	-1.02205e-10	-0.600406	5.44618e-05	-1.02205e-10	-0.646106
67060942	chr5:67060942:T:A	4.54928e-07	-1.02205e-10	-1.2882	1.15566e-06	-1.02205e-10	-1.15457	3.98885e-05	-1.02205e-10	-0.957516
67061062	chr5:67061062:C:T	3.36455e-07	-1.02205e-10	-1.58988	8.11164e-07	-1.02205e-10	-1.50852	2.47409e-05	-1.02205e-10	-1.43515
67061515	chr5:67061515:G:T	3.03824e-07	-1.02205e-10	-1.69189	6.75582e-07	-1.02205e-10	-1.69141	1.9186e-05	-1.02205e-10	-1.68943
67061540	chr5:67061540:T:C	8.89043e-08	-1.39568	-1.5251	1.97103e-07	-1.45572	-1.46754	6.10869e-06	-1.41422	-1.41968
67061593	chr5:67061593:A:T	1.34401e-07	-0.876387	-1.63113	2.66415e-07	-0.986707	-1.63523	8.27054e-06	-0.906716	-1.62419
67061729	chr5:67061729:C:A	3.10927e-07	-1.02205e-10	-1.66878	6.86874e-07	-1.02205e-10	-1.67484	1.96506e-05	-1.02205e-10	-1.6655
67062000	chr5:67062000:A:G	4.00153e-07	0.155634	-1.57213	7.35388e-07	-0.0549609	-1.55163	2.0783e-05	-0.0588395	-1.55063
67062184	chr5:67062184:G:A	4.37746e-07	-1.02205e-10	-1.3267	9.28448e-07	-1.02205e-10	-1.37347	3.49877e-05	-1.02205e-10	-1.08861
67062303	chr5:67062303:T:C	1.15502e-07	-1.09745	-1.5616	2.47223e-07	-1.11482	-1.58188	6.78079e-06	-1.12981	-1.5997
67062312	chr5:67062312:C:T	3.93993e-07	-1.02205e-10	-1.43201	8.6267e-07	-1.02205e-10	-1.44696	2.49313e-05	-1.02205e-10	-1.42748
67062389	chr5:67062389:T:C	3.081e-07	-1.02205e-10	-1.67792	7.17864e-07	-1.02205e-10	-1.63071	1.99891e-05	-1.02205e-10	-1.64842
67062397	chr5:67062397:A:C	7.58536e-07	-1.02205e-10	-0.77695	1.98047e-06	-1.02205e-10	-0.615901	5.98477e-05	-1.02205e-10	-0.551802
67062450	chr5:67062450:T:C	8.54138e-08	-1.26928	-1.69155	1.88389e-07	-1.27692	-1.69156	5.22474e-06	-1.29841	-1.69179
67062550	chr5:67062550:T:TA	5.24936e-07	-1.02205e-10	-1.14506	1.38809e-06	-1.02205e-10	-0.971301	4.45486e-05	-1.02205e-10	-0.847025
67062631	chr5:67062631:T:C	1.09409e-06	-1.02205e-10	-0.41066	2.5676e-06	-1.02205e-10	-0.356262	6.86327e-05	-1.02205e-10	-0.414837
67062933	chr5:67062933:G:A	4.01945e-07	-1.41202	-7.12552e-10	9.34397e-07	-1.36709	-7.12552e-10	2.53998e-05	-1.40886	-7.12552e-10
67063176	chr5:67063176:T:C	5.66335e-07	-1.02205e-10	-1.06915	1.96609e-06	-1.02205e-10	-0.623186	6.19063e-05	-1.02205e-10	-0.517983
67063458	chr5:67063458:T:A	3.07047e-07	-1.02205e-10	-1.68134	7.18958e-07	-1.02205e-10	-1.62919	1.95705e-05	-1.02205e-10	-1.66958
67063492	chr5:67063492:G:T	6.52052e-07	-1.02205e-10	-0.928216	1.5547e-06	-1.02205e-10	-0.857948	4.29788e-05	-1.02205e-10	-0.882898
67064375	chr5:67064375:A:G	3.91206e-07	-1.02205e-10	-1.43911	8.08687e-07	-1.02205e-10	-1.51158	2.47851e-05	-1.02205e-10	-1.43336
67064836	chr5:67064836:G:GAAC	3.05997e-07	-1.02205e-10	-1.68476	7.03949e-07	-1.02205e-10	-1.65028	1.97457e-05	-1.02205e-10	-1.66067
67065106	chr5:67065106:G:A	3.06813e-07	-1.02205e-10	-1.6821	7.08233e-07	-1.02205e-10	-1.64421	1.98506e-05	-1.02205e-10	-1.65537
67065293	chr5:67065293:A:G	7.37314e-07	-1.02205e-10	-0.805327	1.81228e-06	-1.02205e-10	-0.704647	5.07355e-05	-1.02205e-10	-0.71698
67065337	chr5:67065337:T:C	4.6938e-07	-1.25693	-7.12552e-10	9.62959e-07	-1.33698	-7.12552e-10	2.85335e-05	-1.29253	-7.12552e-10
67065365	chr5:67065365:C:T	6.72025e-08	-1.51396	-1.68667	1.5731e-07	-1.4755	-1.67326	4.38051e-06	-1.50005	-1.66639
67065466	chr5:67065466:G:A	3.19901e-07	-1.02205e-10	-1.64033	7.59655e-07	-1.02205e-10	-1.57412	2.10738e-05	-1.02205e-10	-1.59557
67065530	chr5:67065530:A:G	3.20762e-07	-1.02205e-10	-1.63764	7.62737e-07	-1.02205e-10	-1.57007	2.11538e-05	-1.02205e-10	-1.59178
67065658	chr5:67065658:T:A	3.63032e-07	-1.02205e-10	-1.51385	8.27177e-07	-1.02205e-10	-1.48897	2.31783e-05	-1.02205e-10	-1.50039
67066227	chr5:67066227:A:G	5.51401e-07	-1.02205e-10	-1.09588	1.39149e-06	-1.02205e-10	-0.968858	4.0271e-05	-1.02205e-10	-0.947973
67066248	chr5:67066248:A:G	3.04416e-07	-1.02205e-10	-1.68995	6.80934e-07	-1.02205e-10	-1.68352	1.92191e-05	-1.02205e-10	-1.6877
67066423	chr5:67066423:T:C	9.13262e-08	-1.21424	-1.67966	1.96618e-07	-1.27047	-1.65526	5.61098e-06	-1.26006	-1.65882
67066536	chr5:67066536:C:A	3.12052e-07	-1.02205e-10	-1.66517	7.34775e-07	-1.02205e-10	-1.60742	2.05967e-05	-1.02205e-10	-1.61848
67066631	chr5:67066631:T:C	8.66999e-08	-1.26171	-1.68418	1.86914e-07	-1.31339	-1.66295	5.3324e-06	-1.30387	-1.66593
67066950	chr5:67066950:C:CT	3.50267e-07	-1.02205e-10	-1.54964	7.38875e-07	-1.02205e-10	-1.60186	2.23095e-05	-1.02205e-10	-1.53859
67067180	chr5:67067180:C:G	3.05344e-07	-1.02205e-10	-1.6869	6.77362e-07	-1.02205e-10	-1.68878	1.91752e-05	-1.02205e-10	-1.68999
67067351	chr5:67067351:T:A	3.07159e-07	-1.02205e-10	-1.68098	7.19992e-07	-1.02205e-10	-1.62775	1.95867e-05	-1.02205e-10	-1.66875
67067390	chr5:67067390:A:G	5.11567e-07	-1.02205e-10	-1.17086	1.35719e-06	-1.02205e-10	-0.993817	4.35553e-05	-1.02205e-10	-0.869573
67067654	chr5:67067654:A:G	1.08074e-07	-1.03593	-1.68959	2.26904e-07	-1.10788	-1.67458	6.33029e-06	-1.12023	-1.67803
67067688	chr5:67067688:A:G	5.82715e-07	-1.02205e-10	-1.04064	1.43209e-06	-1.02205e-10	-0.9401	3.93464e-05	-1.02205e-10	-0.971202
67067764	chr5:67067764:G:A	4.11412e-07	-1.02205e-10	-1.38874	8.6209e-07	-1.02205e-10	-1.44763	2.3929e-05	-1.02205e-10	-1.46851
67068235	chr5:67068235:G:A	7.59882e-08	-1.51491	-1.56285	1.60965e-07	-1.5263	-1.5995	4.47858e-06	-1.52488	-1.61942
67068293	chr5:67068293:G:A	9.69173e-07	-1.02205e-10	-0.531897	2.35921e-06	-1.02205e-10	-0.440906	6.33677e-05	-1.02205e-10	-0.494652
67068351	chr5:67068351:A:G	3.07565e-07	-1.02205e-10	-1.67965	7.1534e-07	-1.02205e-10	-1.63423	1.99299e-05	-1.02205e-10	-1.65138
67068471	chr5:67068471:T:A	5.11694e-07	-1.02205e-10	-1.17061	1.35756e-06	-1.02205e-10	-0.993546	4.35645e-05	-1.02205e-10	-0.869364
67068501	chr5:67068501:C:T	3.07691e-07	-1.02205e-10	-1.67924	6.75316e-07	-1.02205e-10	-1.69181	1.91527e-05	-1.02205e-10	-1.69116
67068609	chr5:67068609:T:C	3.07663e-07	-1.02205e-10	-1.67934	7.15783e-07	-1.02205e-10	-1.63361	1.99415e-05	-1.02205e-10	-1.6508
67069015	chr5:67069015:T:A	3.51096e-07	-1.02205e-10	-1.54728	7.62273e-07	-1.02205e-10	-1.57068	2.08464e-05	-1.02205e-10	-1.60643
67069037	chr5:67069037:T:C	1.1075e-07	-1.01241	-1.68865	2.29813e-07	-1.09658	-1.67315	6.532e-06	-1.09045	-1.67644
67069047	chr5:67069047:C:T	3.08244e-07	-1.02205e-10	-1.67745	7.06918e-07	-1.02205e-10	-1.64607	1.97542e-05	-1.02205e-10	-1.66024
67069080	chr5:67069080:A:G	3.0746e-07	-1.02205e-10	-1.67999	7.23365e-07	-1.02205e-10	-1.62307	1.96299e-05	-1.02205e-10	-1.66655
67069096	chr5:67069096:G:A	5.64798e-07	-1.07187	-7.12552e-10	1.35868e-06	-0.99272	-7.12552e-10	3.47393e-05	-1.09573	-7.12552e-10
67069750	chr5:67069750:A:G	5.11379e-07	-1.02205e-10	-1.17123	1.35659e-06	-1.02205e-10	-0.994261	4.35307e-05	-1.02205e-10	-0.87014
67070038	chr5:67070038:A:T	7.96964e-07	-1.02205e-10	-0.72753	1.95583e-06	-1.02205e-10	-0.628418	5.67439e-05	-1.02205e-10	-0.605058
67070238	chr5:67070238:C:T	7.89537e-07	-1.02205e-10	-0.736893	1.93515e-06	-1.02205e-10	-0.639048	5.61616e-05	-1.02205e-10	-0.615372
67070472	chr5:67070472:G:A	6.80235e-08	-1.52634	-1.66215	1.60844e-07	-1.52526	-1.60129	4.71963e-06	-1.52581	-1.56606
67070562	chr5:67070562:TTA:T	6.4997e-07	-1.02205e-10	-0.931414	1.45762e-06	-1.02205e-10	-0.922427	3.94068e-05	-1.02205e-10	-0.969667
67070576	chr5:67070576:T:G	3.07331e-07	-1.02205e-10	-1.68041	7.19661e-07	-1.02205e-10	-1.62821	1.95867e-05	-1.02205e-10	-1.66875
67070577	chr5:67070577:A:G	4.08128e-07	-1.02205e-10	-1.39676	1.15465e-06	-1.02205e-10	-1.15544	3.11019e-05	-1.02205e-10	-1.20634
67070603	chr5:67070603:A:G	7.11167e-07	-1.02205e-10	-0.841433	1.44685e-06	-1.02205e-10	-0.929847	5.72714e-05	-1.02205e-10	-0.595803
67070989	chr5:67070989:C:T	4.92047e-07	-1.02205e-10	-1.20977	1.21429e-06	-1.02205e-10	-1.10508	3.6194e-05	-1.02205e-10	-1.05471
67071127	chr5:67071127:T:C	1.25072e-07	-0.999841	-1.57961	2.65427e-07	-1.02636	-1.59929	7.32416e-06	-1.03568	-1.61675
67071169	chr5:67071169:ACT:A	6.62324e-08	-1.52332	-1.69185	1.51844e-07	-1.49841	-1.68573	4.25202e-06	-1.51478	-1.68143
67071339	chr5:67071339:A:T	3.08043e-07	-1.02205e-10	-1.6781	7.05009e-07	-1.02205e-10	-1.64878	1.97007e-05	-1.02205e-10	-1.66295
67071358	chr5:67071358:C:G	5.10187e-07	-1.02205e-10	-1.17356	1.35293e-06	-1.02205e-10	-0.99696	4.34002e-05	-1.02205e-10	-0.873141
67071890	chr5:67071890:A:G	4.14667e-07	-1.02205e-10	-1.38086	1.02022e-06	-1.02205e-10	-1.27921	2.94786e-05	-1.02205e-10	-1.25994
67071924	chr5:67071924:A:G	3.07213e-07	-1.02205e-10	-1.6808	7.13331e-07	-1.02205e-10	-1.63704	1.98893e-05	-1.02205e-10	-1.65343
67071932	chr5:67071932:T:TTAAC	6.7397e-08	-1.52633	-1.67141	1.46954e-07	-1.52488	-1.69199	4.16155e-06	-1.52586	-1.69185
67072171	chr5:67072171:T:C	1.83082e-06	-1.02205e-10	0.104179	4.3815e-06	-1.02205e-10	0.178159	0.000113158	-1.02205e-10	0.0851773
67072203	chr5:67072203:A:G	6.73019e-08	-1.52614	-1.67301	1.46784e-07	-1.52603	-1.692	4.15913e-06	-1.52635	-1.69195
67072367	chr5:67072367:G:A	3.72616e-07	-1.02205e-10	-1.48779	7.75853e-07	-1.02205e-10	-1.55303	2.4097e-05	-1.02205e-10	-1.46152
67072472	chr5:67072472:G:A	5.01012e-07	-1.02205e-10	-1.19171	1.32539e-06	-1.02205e-10	-1.01752	4.24132e-05	-1.02205e-10	-0.896147
67072613	chr5:67072613:G:A	3.75118e-07	-1.02205e-10	-1.4811	8.006e-07	-1.02205e-10	-1.52163	2.17492e-05	-1.02205e-10	-1.56403
67072862	chr5:67072862:G:T	3.2286e-07	-1.02205e-10	-1.63112	7.05292e-07	-1.02205e-10	-1.64838	2.04196e-05	-1.02205e-10	-1.62711
67072869	chr5:67072869:A:G	5.93772e-07	-1.02205e-10	-1.02184	1.19908e-06	-1.02205e-10	-1.11768	3.7634e-05	-1.02205e-10	-1.0157
67073178	chr5:67073178:C:G	4.1643e-07	-1.02205e-10	-1.37662	1.11199e-06	-1.02205e-10	-1.19308	3.14131e-05	-1.02205e-10	-1.19638
67074309	chr5:67074309:T:A	3.19077e-07	-1.02205e-10	-1.64291	6.88419e-07	-1.02205e-10	-1.67259	1.93226e-05	-1.02205e-10	-1.68233
67074313	chr5:67074313:G:A	8.12833e-08	-1.35905	-1.65135	1.74555e-07	-1.4256	-1.61914	5.16897e-06	-1.39307	-1.60786
67074599	chr5:67074599:TA:T	9.57426e-08	-1.29946	-1.54722	1.95952e-07	-1.36237	-1.56675	5.55459e-06	-1.34473	-1.58425
67074699	chr5:67074699:A:G	3.61143e-07	-1.02205e-10	-1.51907	9.72222e-07	-1.02205e-10	-1.3274	2.6476e-05	-1.02205e-10	-1.36737
67074953	chr5:67074953:C:G	3.69014e-07	-1.49751	-7.12552e-10	8.35025e-07	-1.47953	-7.12552e-10	2.28077e-05	-1.51651	-7.12552e-10
67075147	chr5:67075147:G:A	5.36179e-07	-1.12387	-7.12552e-10	1.22622e-06	-1.09529	-7.12552e-10	3.8306e-05	-0.998	-7.12552e-10
67076045	chr5:67076045:T:C	3.281e-07	-1.02205e-10	-1.61502	7.61157e-07	-1.02205e-10	-1.57215	2.09713e-05	-1.02205e-10	-1.60045
67076151	chr5:67076151:T:C	7.56219e-08	-1.5256	-1.557	1.61707e-07	-1.52056	-1.60064	4.50679e-06	-1.52212	-1.6159
67076154	chr5:67076154:C:G	3.52419e-07	-0.0437067	-1.49981	7.57579e-07	-0.170747	-1.40611	2.26667e-05	-0.193509	-1.3292
67076419	chr5:67076419:TC:T	3.08559e-07	-1.02205e-10	-1.67643	7.26596e-07	-1.02205e-10	-1.61862	1.96957e-05	-1.02205e-10	-1.6632
67076941	chr5:67076941:A:C	3.04156e-07	-1.02205e-10	-1.6908	6.83455e-07	-1.02205e-10	-1.67983	1.91401e-05	-1.02205e-10	-1.69182
67077560	chr5:67077560:T:C	3.70792e-07	-1.02205e-10	-1.4927	8.47492e-07	-1.02205e-10	-1.46471	2.35882e-05	-1.02205e-10	-1.48286
67077596	chr5:67077596:A:G	3.111e-07	-1.02205e-10	-1.66823	6.75472e-07	-1.02205e-10	-1.69158	1.92066e-05	-1.02205e-10	-1.68835
67077606	chr5:67077606:G:A	3.43498e-07	-1.02205e-10	-1.56916	7.43361e-07	-1.02205e-10	-1.59581	2.05064e-05	-1.02205e-10	-1.62287
67077699	chr5:67077699:G:A	6.71581e-08	-1.51458	-1.68671	1.53945e-07	-1.50158	-1.66881	4.37771e-06	-1.50583	-1.66125
67077728	chr5:67077728:G:A	4.93498e-07	-1.02205e-10	-1.20682	1.23203e-06	-1.02205e-10	-1.09057	3.57661e-05	-1.02205e-10	-1.0666
67077800	chr5:67077800:A:G	8.48409e-07	-1.02205e-10	-0.664977	2.09697e-06	-1.02205e-10	-0.558738	6.09933e-05	-1.02205e-10	-0.532842
67077853	chr5:67077853:A:G	3.08404e-07	-1.02205e-10	-1.67693	7.25783e-07	-1.02205e-10	-1.61974	1.96816e-05	-1.02205e-10	-1.66392
67077943	chr5:67077943:C:A	3.06864e-07	-1.02205e-10	-1.68193	7.00156e-07	-1.02205e-10	-1.65569	1.95847e-05	-1.02205e-10	-1.66886
67078133	chr5:67078133:G:A	4.14769e-07	0.304514	-1.68513	8.35184e-07	0.200926	-1.68026	2.26803e-05	0.148577	-1.67069
67078695	chr5:67078695:T:C	6.52727e-07	-1.02205e-10	-0.927181	1.44511e-06	-1.02205e-10	-0.931048	3.91688e-05	-1.02205e-10	-0.975726
67079021	chr5:67079021:A:T	2.21132e-07	-0.325984	-1.6836	4.11483e-07	-0.52478	-1.66244	1.19039e-05	-0.533021	-1.63372
67080010	chr5:67080010:C:T	7.66195e-07	0.447049	-1.21395	1.94614e-06	0.322217	-0.955604	5.53658e-05	0.274855	-0.904498
67080060	chr5:67080060:A:G	4.23419e-07	0.311753	-1.67173	8.51561e-07	0.200459	-1.66038	2.34323e-05	0.15546	-1.64495
67080172	chr5:67080172:C:T	3.43214e-07	-1.02205e-10	-1.56999	7.81973e-07	-1.02205e-10	-1.54517	2.19972e-05	-1.02205e-10	-1.55269
67080562	chr5:67080562:A:G	6.04222e-07	-1.02205e-10	-1.0044	1.53843e-06	-1.02205e-10	-0.868473	4.46929e-05	-1.02205e-10	-0.843792
67080588	chr5:67080588:A:G	1.04447e-07	-1.08042	-1.67924	2.13089e-07	-1.16077	-1.68451	5.99885e-06	-1.16596	-1.68608
67082028	chr5:67082028:AGATACTT:A	3.09611e-07	-1.02205e-10	-1.67303	7.04681e-07	-1.02205e-10	-1.64924	2.07999e-05	-1.02205e-10	-1.60866
67082293	chr5:67082293:C:A	3.66914e-07	-1.50321	-7.12552e-10	8.08902e-07	-1.51131	-7.12552e-10	2.3148e-05	-1.5017	-7.12552e-10
67083085	chr5:67083085:A:G	7.02406e-07	-1.02205e-10	-0.853829	1.72225e-06	-1.02205e-10	-0.7556	4.98894e-05	-1.02205e-10	-0.733796
67083162	chr5:67083162:G:A	3.04688e-07	-1.02205e-10	-1.68905	6.91325e-07	-1.02205e-10	-1.66838	1.9388e-05	-1.02205e-10	-1.67895
67083371	chr5:67083371:C:T	5.34814e-07	-1.02205e-10	-1.12642	1.42424e-06	-1.02205e-10	-0.945591	4.587e-05	-1.02205e-10	-0.817795
67083846	chr5:67083846:T:A	5.14596e-07	0.159216	-1.32417	1.09217e-06	0.0083186	-1.21938	3.27885e-05	-0.000232896	-1.15329
67083856	chr5:67083856:G:A	3.1504e-07	-1.02205e-10	-1.65564	7.49479e-07	-1.02205e-10	-1.58761	2.02732e-05	-1.02205e-10	-1.6343
67083973	chr5:67083973:A:T	4.15853e-07	0.311893	-1.6899	7.99055e-07	0.168443	-1.692	2.18449e-05	0.129157	-1.6888
67084282	chr5:67084282:C:T	5.09154e-07	-1.02205e-10	-1.17559	1.34591e-06	-1.02205e-10	-1.00216	4.31139e-05	-1.02205e-10	-0.87976
67084366	chr5:67084366:T:C	5.01048e-07	-1.02205e-10	-1.19164	1.32281e-06	-1.02205e-10	-1.01948	4.23409e-05	-1.02205e-10	-0.897852
67084482	chr5:67084482:G:A	8.18429e-08	-1.52364	-1.4799	1.78097e-07	-1.52466	-1.5	4.92845e-06	-1.52629	-1.52229
67085155	chr5:67085155:A:G	4.799e-07	-1.02205e-10	-1.23476	1.25901e-06	-1.02205e-10	-1.06891	4.0173e-05	-1.02205e-10	-0.950409
67085263	chr5:67085263:G:A	5.71268e-07	-1.06048	-7.12552e-10	1.15627e-06	-1.15403	-7.12552e-10	3.53462e-05	-1.07841	-7.12552e-10
67085418	chr5:67085418:C:T	6.03094e-07	-1.02205e-10	-1.00627	1.62295e-06	-1.02205e-10	-0.814989	5.36146e-05	-1.02205e-10	-0.661783
67085447	chr5:67085447:T:C	3.51117e-07	-1.02205e-10	-1.54722	7.89839e-07	-1.02205e-10	-1.53516	2.34692e-05	-1.02205e-10	-1.48792
67085480	chr5:67085480:A:G	4.83361e-07	-1.02205e-10	-1.22758	1.26883e-06	-1.02205e-10	-1.06114	4.04612e-05	-1.02205e-10	-0.943262
67085953	chr5:67085953:T:C	3.15091e-07	-1.02205e-10	-1.65548	7.07133e-07	-1.02205e-10	-1.64577	2.05742e-05	-1.02205e-10	-1.61957
67086333	chr5:67086333:G:A	4.91897e-07	-1.02205e-10	-1.21007	1.21385e-06	-1.02205e-10	-1.10544	3.61798e-05	-1.02205e-10	-1.0551
67086407	chr5:67086407:A:AT	5.83926e-07	-1.02205e-10	-1.03857	1.4409e-06	-1.02205e-10	-0.933962	3.96298e-05	-1.02205e-10	-0.964025
67086409	chr5:67086409:C:T	5.83926e-07	-1.02205e-10	-1.03857	1.4409e-06	-1.02205e-10	-0.933962	3.96298e-05	-1.02205e-10	-0.964025
67086410	chr5:67086410:A:T	5.83926e-07	-1.02205e-10	-1.03857	1.4409e-06	-1.02205e-10	-0.933962	3.96298e-05	-1.02205e-10	-0.964025
67087473	chr5:67087473:T:C	5.17009e-07	-1.02205e-10	-1.16028	1.37212e-06	-1.02205e-10	-0.982872	4.40737e-05	-1.02205e-10	-0.857742
67087598	chr5:67087598:GC:G	6.77608e-08	-1.52502	-1.66734	1.55025e-07	-1.52036	-1.64304	4.41323e-06	-1.52608	-1.63292
67087916	chr5:67087916:T:C	3.05596e-07	-1.02205e-10	-1.68607	6.76825e-07	-1.02205e-10	-1.68958	1.91373e-05	-1.02205e-10	-1.69197
67088010	chr5:67088010:A:AT	3.07597e-07	-1.02205e-10	-1.67955	7.2088e-07	-1.02205e-10	-1.62652	1.96038e-05	-1.02205e-10	-1.66788
67088116	chr5:67088116:T:G	4.56284e-07	-1.02205e-10	-1.28522	1.13689e-06	-1.02205e-10	-1.17093	3.29602e-05	-1.02205e-10	-1.1483
67088151	chr5:67088151:T:G	8.65862e-07	0.996532	-1.64115	1.51762e-06	0.763498	-1.64558	4.25873e-05	0.772875	-1.66492
67088488	chr5:67088488:A:G	4.07949e-07	-1.02205e-10	-1.3972	8.42355e-07	-1.02205e-10	-1.47079	2.33826e-05	-1.02205e-10	-1.49161
67088635	chr5:67088635:G:A	2.34829e-07	-0.718712	-1.23077	5.70188e-07	-0.717151	-1.14387	1.61737e-05	-0.73947	-1.12075
67089210	chr5:67089210:A:G	3.05188e-07	-1.02205e-10	-1.68741	6.82779e-07	-1.02205e-10	-1.68082	1.96987e-05	-1.02205e-10	-1.66305
67089236	chr5:67089236:C:T	3.07461e-07	-1.02205e-10	-1.67999	7.21761e-07	-1.02205e-10	-1.62529	1.96203e-05	-1.02205e-10	-1.66704
67089671	chr5:67089671:T:C	3.2367e-07	-1.02205e-10	-1.62861	7.78551e-07	-1.02205e-10	-1.54955	2.36184e-05	-1.02205e-10	-1.48158
67089763	chr5:67089763:C:T	4.33532e-07	-1.02205e-10	-1.33637	1.07593e-06	-1.02205e-10	-1.22605	3.12186e-05	-1.02205e-10	-1.20259
67089892	chr5:67089892:A:G	3.25325e-07	-1.02205e-10	-1.62352	7.06819e-07	-1.02205e-10	-1.64621	2.14164e-05	-1.02205e-10	-1.57945
67090002	chr5:67090002:G:A	1.15227e-07	-0.971371	-1.69007	2.47433e-07	-1.00388	-1.69197	6.88609e-06	-1.02621	-1.6879
67090102	chr5:67090102:T:C	3.94402e-07	-1.02205e-10	-1.43097	1.02011e-06	-1.02205e-10	-1.27932	3.23683e-05	-1.02205e-10	-1.16643
67091222	chr5:67091222:G:A	6.80287e-08	-1.49641	-1.692	1.58948e-07	-1.45143	-1.68698	4.44015e-06	-1.46847	-1.68445
67091964	chr5:67091964:A:T	2.27581e-07	-0.706536	-1.2743	5.47955e-07	-0.704565	-1.19623	1.56107e-05	-0.717611	-1.17804
67091975	chr5:67091975:T:C	4.54546e-07	-1.02205e-10	-1.28904	1.13206e-06	-1.02205e-10	-1.17519	3.28187e-05	-1.02205e-10	-1.15261
67092277	chr5:67092277:C:T	1.42483e-06	1.48404	-1.63057	2.51231e-06	1.26296	-1.64099	6.26305e-05	1.14992	-1.65627
67092571	chr5:67092571:A:C	1.37605e-07	-0.837638	-1.64631	2.75297e-07	-0.930183	-1.65895	7.79454e-06	-0.928406	-1.66178
67092848	chr5:67092848:A:AG	9.8052e-08	-1.16086	-1.66199	2.11556e-07	-1.18181	-1.67069	5.89212e-06	-1.19264	-1.67735
67093874	chr5:67093874:G:A	8.32048e-07	-1.02205e-10	-0.68445	2.05921e-06	-1.02205e-10	-0.576912	5.76165e-05	-1.02205e-10	-0.589796
67094397	chr5:67094397:A:G	4.99758e-07	-1.02205e-10	-1.19422	1.23969e-06	-1.02205e-10	-1.08437	3.54329e-05	-1.02205e-10	-1.07597
67095256	chr5:67095256:T:C	2.93379e-07	-0.0447324	-1.68214	5.15097e-07	-0.271944	-1.69069	1.51112e-05	-0.236858	-1.69131
67095378	chr5:67095378:C:T	3.09649e-07	-1.02205e-10	-1.6729	6.75281e-07	-1.02205e-10	-1.69186	1.91951e-05	-1.02205e-10	-1.68895
67096022	chr5:67096022:C:T	7.51305e-07	-1.02205e-10	-0.786528	1.85207e-06	-1.02205e-10	-0.682928	5.18883e-05	-1.02205e-10	-0.694512
67097343	chr5:67097343:C:A	3.09337e-07	-1.02205e-10	-1.67391	6.75231e-07	-1.02205e-10	-1.69193	1.91876e-05	-1.02205e-10	-1.68934
67097382	chr5:67097382:G:A	7.68327e-07	-1.02205e-10	-0.764125	1.53178e-06	-1.02205e-10	-0.872802	4.084e-05	-1.02205e-10	-0.933945
67097602	chr5:67097602:C:G	1.10899e-06	-1.02205e-10	-0.397135	2.72349e-06	-1.02205e-10	-0.297317	7.3307e-05	-1.02205e-10	-0.348949
67097782	chr5:67097782:T:C	1.23427e-07	-0.904318	-1.68837	2.66683e-07	-0.931219	-1.68971	7.45859e-06	-0.943342	-1.6909
67098625	chr5:67098625:A:G	1.42468e-06	-1.02205e-10	-0.146641	3.95491e-06	-1.02205e-10	0.0757244	0.000109064	-1.02205e-10	0.0483263
67098726	chr5:67098726:C:T	5.45001e-07	-1.02205e-10	-1.10755	9.58095e-07	-1.02205e-10	-1.34204	2.39706e-05	-1.02205e-10	-1.46678
67098741	chr5:67098741:A:G	3.51421e-07	-1.02205e-10	-1.54636	8.9927e-07	-1.02205e-10	-1.4054	2.45966e-05	-1.02205e-10	-1.441
67099300	chr5:67099300:G:A	7.94241e-08	-1.35573	-1.67781	1.74696e-07	-1.36058	-1.68337	4.82641e-06	-1.37869	-1.69082
67099502	chr5:67099502:A:T	8.80207e-08	-1.27807	-1.6527	1.89997e-07	-1.29773	-1.66225	5.3752e-06	-1.29259	-1.66922
67099506	chr5:67099506:A:T	5.31068e-07	-1.02205e-10	-1.13345	1.34343e-06	-1.02205e-10	-1.00401	4.00191e-05	-1.02205e-10	-0.954249
67099562	chr5:67099562:A:G	3.67129e-07	0.15968	-1.66231	6.33925e-07	-0.0744674	-1.68059	1.77464e-05	-0.0771389	-1.69029
67099795	chr5:67099795:T:C	7.26821e-08	-1.47464	-1.6476	1.67738e-07	-1.41712	-1.66747	4.62759e-06	-1.43685	-1.67472
67100168	chr5:67100168:C:T	3.05431e-07	-1.02205e-10	-1.68661	7.10924e-07	-1.02205e-10	-1.64042	1.94363e-05	-1.02205e-10	-1.67647
67102096	chr5:67102096:G:A	3.58536e-07	-1.52631	-7.12552e-10	7.98958e-07	-1.52368	-7.12552e-10	2.26647e-05	-1.5228	-7.12552e-10
67103496	chr5:67103496:G:A	8.24869e-08	-1.38286	-1.61284	1.78809e-07	-1.38287	-1.6378	4.82896e-06	-1.40546	-1.66352
67103582	chr5:67103582:A:G	3.42266e-07	-1.02205e-10	-1.57275	9.07956e-07	-1.02205e-10	-1.39579	2.51084e-05	-1.02205e-10	-1.4204
67103849	chr5:67103849:C:T	3.26204e-07	-1.02205e-10	-1.62082	7.4182e-07	-1.02205e-10	-1.59788	2.08882e-05	-1.02205e-10	-1.60442
67103981	chr5:67103981:T:C	1.79377e-06	-1.02205e-10	0.0837331	4.24865e-06	-1.02205e-10	0.147369	0.000109539	-1.02205e-10	0.0526736
67104220	chr5:67104220:G:A	2.0669e-06	0.225463	-7.12552e-10	2.39872e-06	-0.424298	-7.12552e-10	0.000113576	0.0888697	-7.12552e-10
67104241	chr5:67104241:A:G	5.16569e-07	-1.02205e-10	-1.16113	1.30437e-06	-1.02205e-10	-1.03351	3.88528e-05	-1.02205e-10	-0.983826
67105073	chr5:67105073:A:G	3.28552e-07	-1.02205e-10	-1.61365	7.1788e-07	-1.02205e-10	-1.63069	2.08379e-05	-1.02205e-10	-1.60683
67106341	chr5:67106341:T:C	5.67982e-07	0.561318	-1.62757	1.10342e-06	0.435983	-1.6368	2.91439e-05	0.380834	-1.65219
67107672	chr5:67107672:A:G	1.23679e-07	-0.90518	-1.68547	2.67078e-07	-0.932179	-1.68727	7.45002e-06	-0.946191	-1.6892
67108350	chr5:67108350:T:G	4.03414e-07	-1.02205e-10	-1.40838	1.04638e-06	-1.02205e-10	-1.2539	3.33133e-05	-1.02205e-10	-1.13765
67109533	chr5:67109533:G:A	2.25309e-07	-0.40097	-1.5899	4.81994e-07	-0.468864	-1.56019	1.67488e-05	-0.23672	-1.58856
67109593	chr5:67109593:C:T	3.40882e-07	-1.02205e-10	-1.57681	7.82071e-07	-1.02205e-10	-1.54504	2.18035e-05	-1.02205e-10	-1.56154
67110031	chr5:67110031:T:C	4.70261e-07	-1.02205e-10	-1.25505	1.53134e-06	-1.02205e-10	-0.87309	4.76451e-05	-1.02205e-10	-0.779827
67110315	chr5:67110315:G:A	3.3578e-07	0.0231029	-1.61499	6.40559e-07	-0.106406	-1.63824	1.67526e-05	-0.162667	-1.66239
67111433	chr5:67111433:G:A	3.18783e-07	-1.02205e-10	-1.64383	6.98106e-07	-1.02205e-10	-1.65862	2.01595e-05	-1.02205e-10	-1.63993
67112089	chr5:67112089:G:C	7.01456e-08	-1.52576	-1.63201	1.65079e-07	-1.5068	-1.59376	4.64865e-06	-1.51994	-1.58708
67112589	chr5:67112589:A:G	3.12174e-07	-1.02205e-10	-1.66478	6.7588e-07	-1.02205e-10	-1.69097	1.92365e-05	-1.02205e-10	-1.68679
67112799	chr5:67112799:T:C	9.85056e-08	-1.5172	-1.30103	2.74966e-07	-1.49212	-1.09822	8.7397e-06	-1.5068	-0.968935
67113627	chr5:67113627:A:G	3.38403e-07	-0.0482114	-1.53589	6.61563e-07	-0.177281	-1.5351	1.99977e-05	-0.201056	-1.44693
67114626	chr5:67114626:G:A	1.43585e-06	-0.138825	-7.12552e-10	2.75179e-06	-0.286983	-7.12552e-10	7.32716e-05	-0.349433	-7.12552e-10
67114813	chr5:67114813:C:T	5.21826e-07	-1.02205e-10	-1.15101	1.08252e-06	-1.02205e-10	-1.21994	3.33155e-05	-1.02205e-10	-1.13758
67115964	chr5:67115964:G:A	4.66557e-07	-1.02205e-10	-1.26296	9.64932e-07	-1.02205e-10	-1.33493	2.61741e-05	-1.02205e-10	-1.37884
67116073	chr5:67116073:T:C	2.49822e-06	0.414995	-7.12552e-10	6.66309e-06	0.597351	-7.12552e-10	0.000132867	0.245739	-7.12552e-10
67116366	chr5:67116366:C:G	3.5662e-07	-1.02205e-10	-1.53167	7.63696e-07	-1.02205e-10	-1.56882	2.04791e-05	-1.02205e-10	-1.6242
67116665	chr5:67116665:A:G	5.0193e-07	-1.02205e-10	-1.18988	1.26469e-06	-1.02205e-10	-1.0644	3.76961e-05	-1.02205e-10	-1.01405
67116897	chr5:67116897:C:T	8.22897e-07	-1.02205e-10	-0.695509	2.03519e-06	-1.02205e-10	-0.588642	5.69502e-05	-1.02205e-10	-0.601429
67117007	chr5:67117007:C:T	3.08893e-07	-1.02205e-10	-1.67534	7.32257e-07	-1.02205e-10	-1.61086	1.97839e-05	-1.02205e-10	-1.65874
67117771	chr5:67117771:AAAG:A	3.93114e-07	-1.02205e-10	-1.43424	7.84756e-07	-1.02205e-10	-1.54162	2.38517e-05	-1.02205e-10	-1.47175
67117791	chr5:67117791:G:T	6.95093e-08	-1.51448	-1.6524	1.654e-07	-1.47587	-1.62275	4.61027e-06	-1.49901	-1.61631
67118521	chr5:67118521:A:G	3.03791e-07	-1.02205e-10	-1.692	6.90156e-07	-1.02205e-10	-1.67007	1.91861e-05	-1.02205e-10	-1.68942
67118527	chr5:67118527:G:A	3.61265e-07	-1.51873	-7.12552e-10	8.1317e-07	-1.50605	-7.12552e-10	2.26188e-05	-1.52482	-7.12552e-10
67119189	chr5:67119189:A:G	3.70051e-07	-1.02205e-10	-1.4947	9.28084e-07	-1.02205e-10	-1.37387	2.94361e-05	-1.02205e-10	-1.26138
67119426	chr5:67119426:G:A	4.20308e-07	-1.02205e-10	-1.36735	1.09052e-06	-1.02205e-10	-1.21258	3.50785e-05	-1.02205e-10	-1.08602
67119937	chr5:67119937:C:T	1.85559e-06	0.117619	-7.12552e-10	4.79304e-06	0.267932	-7.12552e-10	0.000115872	0.108882	-7.12552e-10
67120936	chr5:67120936:C:A	1.03159e-07	-1.08027	-1.6918	2.19268e-07	-1.12488	-1.69181	6.23732e-06	-1.12212	-1.69094
67121591	chr5:67121591:C:T	4.02436e-07	-1.02205e-10	-1.4108	7.71256e-07	-1.02205e-10	-1.55897	2.25556e-05	-1.02205e-10	-1.52762
67122705	chr5:67122705:C:T	1.28842e-06	1.30973	-1.55689	1.62558e-06	0.640804	-1.45417	8.57592e-05	1.16813	-1.3602
67122747	chr5:67122747:G:A	3.50718e-07	-1.02205e-10	-1.54836	8.07051e-07	-1.02205e-10	-1.5136	2.24663e-05	-1.02205e-10	-1.53159
67122811	chr5:67122811:A:G	4.68424e-07	-1.02205e-10	-1.25897	1.16351e-06	-1.02205e-10	-1.14779	3.4495e-05	-1.02205e-10	-1.10279
67124013	chr5:67124013:T:A	2.32345e-07	-0.290203	-1.66992	4.50031e-07	-0.418292	-1.67938	1.26079e-05	-0.421108	-1.68817
67124406	chr5:67124406:T:C	8.4428e-08	-1.30302	-1.66942	1.86892e-07	-1.32829	-1.64816	5.45328e-06	-1.31721	-1.63018
67125052	chr5:67125052:A:G	3.88109e-07	-0.98776	-0.459295	7.57237e-07	-1.033	-0.544312	2.16954e-05	-1.02779	-0.53872
67125494	chr5:67125494:C:T	4.08605e-07	-1.15281	-0.242784	8.01959e-07	-1.18963	-0.330301	2.26907e-05	-1.18934	-0.332309
67125636	chr5:67125636:C:T	3.0463e-07	-1.02205e-10	-1.68924	7.03061e-07	-1.02205e-10	-1.65155	1.93358e-05	-1.02205e-10	-1.68165
67125712	chr5:67125712:T:C	3.60668e-07	-1.52038	-7.12552e-10	8.00468e-07	-1.52179	-7.12552e-10	2.2752e-05	-1.51895	-7.12552e-10
67126180	chr5:67126180:C:T	7.17807e-08	-1.52634	-1.60839	1.68385e-07	-1.51515	-1.56558	4.79054e-06	-1.52338	-1.55358
67126494	chr5:67126494:T:C	1.59514e-07	-0.673566	-1.66264	3.4478e-07	-0.714854	-1.64923	1.00174e-05	-0.706002	-1.63328
67127218	chr5:67127218:A:T	3.14194e-07	-1.02205e-10	-1.65833	6.80914e-07	-1.02205e-10	-1.68355	1.91819e-05	-1.02205e-10	-1.68964
67127237	chr5:67127237:C:G	3.07165e-07	-1.02205e-10	-1.68095	6.7639e-07	-1.02205e-10	-1.69022	1.91914e-05	-1.02205e-10	-1.68914
67127533	chr5:67127533:C:T	3.72248e-07	-1.02205e-10	-1.48878	7.88678e-07	-1.02205e-10	-1.53663	2.56543e-05	-1.02205e-10	-1.39889
67128227	chr5:67128227:TAATATC:T	3.25091e-07	-1.02205e-10	-1.62423	7.64468e-07	-1.02205e-10	-1.56781	2.18072e-05	-1.02205e-10	-1.56136
67128762	chr5:67128762:AAGTAACT:A	5.69318e-07	-1.02205e-10	-1.0639	1.18818e-06	-1.02205e-10	-1.12681	3.1366e-05	-1.02205e-10	-1.19788
67129494	chr5:67129494:C:A	4.93185e-07	-1.02205e-10	-1.20746	1.20018e-06	-1.02205e-10	-1.11676	3.31967e-05	-1.02205e-10	-1.14115
67130053	chr5:67130053:C:T	3.90205e-07	-1.02205e-10	-1.44167	8.27928e-07	-1.02205e-10	-1.48806	2.67719e-05	-1.02205e-10	-1.35625
67130502	chr5:67130502:A:G	1.9145e-07	-0.46309	-1.69062	4.12861e-07	-0.492156	-1.69172	1.16033e-05	-0.503512	-1.6888
67130602	chr5:67130602:A:G	3.86489e-07	-1.458	0.00676478	7.56718e-07	-1.4213	-0.156698	2.03132e-05	-1.46165	-0.170684
67130946	chr5:67130946:A:G	5.66572e-07	-1.02205e-10	-1.06874	1.00353e-06	-1.02205e-10	-1.29571	2.49842e-05	-1.02205e-10	-1.42536
67130993	chr5:67130993:A:G	1.17612e-06	-1.02205e-10	-0.338365	2.35449e-06	-1.02205e-10	-0.442909	5.85519e-05	-1.02205e-10	-0.573692
67131901	chr5:67131901:G:A	3.46713e-07	-1.02205e-10	-1.55984	8.80959e-07	-1.02205e-10	-1.42598	2.4121e-05	-1.02205e-10	-1.46052
67132141	chr5:67132141:A:C	1.18712e-07	-0.979823	-1.65181	2.53424e-07	-0.997133	-1.67479	6.91594e-06	-1.0207	-1.68907
67132221	chr5:67132221:C:T	1.24161e-07	-1.04696	-1.5398	2.52778e-07	-1.21785	-1.45663	8.22763e-06	-1.11422	-1.42188
67133263	chr5:67133263:T:C	1.29506e-07	-0.865263	-1.67935	2.76404e-07	-0.898443	-1.68668	7.75829e-06	-0.904448	-1.6904
67133758	chr5:67133758:G:A	1.65609e-06	-1.02205e-10	0.00387739	3.94683e-06	-1.02205e-10	0.0736796	0.000104493	-1.02205e-10	0.00551594
67133761	chr5:67133761:T:C	3.0469e-07	-1.02205e-10	-1.68905	7.0274e-07	-1.02205e-10	-1.652	1.93343e-05	-1.02205e-10	-1.68173
67134076	chr5:67134076:T:G	8.2203e-07	-1.02205e-10	-0.696563	1.67411e-06	-1.02205e-10	-0.783954	4.35335e-05	-1.02205e-10	-0.870074
67134352	chr5:67134352:G:A	3.16181e-07	-1.02205e-10	-1.65203	6.93243e-07	-1.02205e-10	-1.66561	1.99949e-05	-1.02205e-10	-1.64813
67134414	chr5:67134414:T:C	8.04295e-07	-1.02205e-10	-0.718374	1.64462e-06	-1.02205e-10	-0.801726	4.26173e-05	-1.02205e-10	-0.891346
67135419	chr5:67135419:T:C	3.60993e-07	-1.02205e-10	-1.51948	9.13852e-07	-1.02205e-10	-1.38932	2.50559e-05	-1.02205e-10	-1.4225
67135462	chr5:67135462:C:T	1.47945e-07	-0.846	-1.5655	3.11761e-07	-0.902176	-1.56257	9.05836e-06	-0.923824	-1.51609
67135526	chr5:67135526:A:G	3.04499e-07	-1.02205e-10	-1.68967	7.02176e-07	-1.02205e-10	-1.6528	1.93272e-05	-1.02205e-10	-1.68209
67136139	chr5:67136139:T:C	3.04398e-07	-1.02205e-10	-1.69	7.02741e-07	-1.02205e-10	-1.652	1.9326e-05	-1.02205e-10	-1.68215
67136299	chr5:67136299:A:G	3.21449e-07	-1.02205e-10	-1.6355	6.82756e-07	-1.02205e-10	-1.68085	1.95355e-05	-1.02205e-10	-1.67137
67136429	chr5:67136429:A:G	5.25618e-07	-1.14376	-7.12552e-10	1.11292e-06	-1.19224	-7.12552e-10	3.24333e-05	-1.16442	-7.12552e-10
67136672	chr5:67136672:C:T	3.59718e-07	-1.02205e-10	-1.52302	8.6613e-07	-1.02205e-10	-1.44295	2.53027e-05	-1.02205e-10	-1.4127
67136761	chr5:67136761:G:A	3.1592e-07	-1.02205e-10	-1.65285	7.02713e-07	-1.02205e-10	-1.65204	1.95619e-05	-1.02205e-10	-1.67002
67136844	chr5:67136844:G:T	2.25079e-06	0.310695	-7.12552e-10	5.54005e-06	0.412771	-7.12552e-10	0.000140477	0.301435	-7.12552e-10
67136987	chr5:67136987:C:T	3.05713e-07	-1.02205e-10	-1.68569	6.75832e-07	-1.02205e-10	-1.69104	1.91367e-05	-1.02205e-10	-1.692
67136997	chr5:67136997:G:A	5.30777e-07	-1.02205e-10	-1.134	1.34215e-06	-1.02205e-10	-1.00496	4.01279e-05	-1.02205e-10	-0.951534
67137415	chr5:67137415:A:G	3.93474e-07	-1.43333	-7.12552e-10	9.24496e-07	-1.37774	-7.12552e-10	2.46696e-05	-1.43803	-7.12552e-10
67137514	chr5:67137514:A:G	3.22856e-07	-1.02205e-10	-1.63113	7.83413e-07	-1.02205e-10	-1.54333	2.18555e-05	-1.02205e-10	-1.55915
67137752	chr5:67137752:A:G	3.1762e-07	-1.02205e-10	-1.64749	6.85754e-07	-1.02205e-10	-1.67647	1.92857e-05	-1.02205e-10	-1.68424
67138291	chr5:67138291:A:T	3.04413e-07	-1.02205e-10	-1.68995	7.00401e-07	-1.02205e-10	-1.65534	1.93018e-05	-1.02205e-10	-1.68341
67139227	chr5:67139227:G:A	3.05388e-07	-1.02205e-10	-1.68676	6.7629e-07	-1.02205e-10	-1.69037	1.92734e-05	-1.02205e-10	-1.68488
67139696	chr5:67139696:A:C	1.71494e-06	-1.02205e-10	0.0387904	4.08613e-06	-1.02205e-10	0.108367	0.000108015	-1.02205e-10	0.0386655
67139892	chr5:67139892:C:T	4.29943e-07	-1.34469	-7.12552e-10	8.80418e-07	-1.42659	-7.12552e-10	2.64428e-05	-1.36862	-7.12552e-10
67140018	chr5:67140018:A:G	4.31865e-07	-1.02205e-10	-1.34023	1.12715e-06	-1.02205e-10	-1.17954	3.64103e-05	-1.02205e-10	-1.04875
67140368	chr5:67140368:C:T	4.59448e-07	-1.02205e-10	-1.27831	1.11151e-06	-1.02205e-10	-1.19352	3.07113e-05	-1.02205e-10	-1.21898
67141294	chr5:67141294:G:A	1.20233e-07	-0.93735	-1.68155	2.52385e-07	-0.988617	-1.68741	7.18615e-06	-0.980312	-1.69114
67141934	chr5:67141934:C:T	3.05601e-07	-1.02205e-10	-1.68606	7.05192e-07	-1.02205e-10	-1.64852	1.97587e-05	-1.02205e-10	-1.66001
67142346	chr5:67142346:C:T	1.09017e-07	-1.14568	-1.57116	2.35586e-07	-1.17877	-1.56614	6.80586e-06	-1.20469	-1.52113
67142974	chr5:67142974:G:T	4.95258e-07	-1.02205e-10	-1.20326	1.20993e-06	-1.02205e-10	-1.10867	3.34778e-05	-1.02205e-10	-1.13272
67143169	chr5:67143169:T:C	4.51422e-07	0.12911	-1.42505	8.49567e-07	0.000722876	-1.46298	2.43972e-05	-0.00615955	-1.44298
67143199	chr5:67143199:T:C	3.10092e-07	-1.02205e-10	-1.67147	6.77531e-07	-1.02205e-10	-1.68853	1.91423e-05	-1.02205e-10	-1.6917
67143230	chr5:67143230:G:A	6.78972e-07	-1.02205e-10	-0.88776	1.59218e-06	-1.02205e-10	-0.834127	5.49425e-05	-1.02205e-10	-0.637319
67143644	chr5:67143644:G:T	4.44316e-07	-1.02205e-10	-1.3118	8.45828e-07	-1.02205e-10	-1.46667	2.50134e-05	-1.02205e-10	-1.42419
67145241	chr5:67145241:G:A	9.38275e-07	-0.564297	-7.12552e-10	1.94303e-06	-0.634983	-7.12552e-10	5.04769e-05	-0.722089	-7.12552e-10
67145819	chr5:67145819:G:A	3.22396e-07	-1.02205e-10	-1.63256	7.39021e-07	-1.02205e-10	-1.60166	2.06926e-05	-1.02205e-10	-1.61383
67145913	chr5:67145913:G:A	4.09116e-07	0.279243	-1.67359	7.76284e-07	0.126042	-1.67851	2.11051e-05	0.0946938	-1.68879
67146177	chr5:67146177:GGGGCTT:G	3.83911e-07	-1.39544	-0.062488	8.36222e-07	-1.41536	-0.0627301	2.52478e-05	-1.41918	0.00431732
67146557	chr5:67146557:G:A	3.99383e-07	0.25265	-1.67107	7.71838e-07	0.117798	-1.67601	2.0389e-05	0.0587332	-1.68735
67146826	chr5:67146826:C:T	3.10043e-07	-1.02205e-10	-1.67163	6.83269e-07	-1.02205e-10	-1.6801	1.96022e-05	-1.02205e-10	-1.66796
67146969	chr5:67146969:CA:C	3.88115e-07	-1.44704	-7.12552e-10	8.1578e-07	-1.50284	-7.12552e-10	2.45947e-05	-1.44107	-7.12552e-10
67148050	chr5:67148050:G:A	3.09774e-07	-1.02205e-10	-1.6725	6.82846e-07	-1.02205e-10	-1.68072	1.95827e-05	-1.02205e-10	-1.66896
67148154	chr5:67148154:G:A	3.05766e-07	-1.02205e-10	-1.68552	6.93226e-07	-1.02205e-10	-1.66563	1.95301e-05	-1.02205e-10	-1.67165
67148422	chr5:67148422:C:T	3.05812e-07	-1.02205e-10	-1.68537	7.24616e-07	-1.02205e-10	-1.62135	2.12732e-05	-1.02205e-10	-1.58616
67148764	chr5:67148764:G:A	8.70103e-07	-0.639728	-7.12552e-10	1.75875e-06	-0.734631	-7.12552e-10	6.26374e-05	-0.506243	-7.12552e-10
67149209	chr5:67149209:C:T	1.22662e-06	-0.296321	-7.12552e-10	3.22714e-06	-0.127636	-7.12552e-10	6.66104e-05	-0.444744	-7.12552e-10
67149461	chr5:67149461:C:T	3.55576e-07	-1.02205e-10	-1.5346	8.57582e-07	-1.02205e-10	-1.45287	2.49354e-05	-1.02205e-10	-1.42732
67149867	chr5:67149867:C:T	4.72819e-07	-1.02205e-10	-1.24963	8.52102e-07	-1.02205e-10	-1.45928	2.51532e-05	-1.02205e-10	-1.41862
67149873	chr5:67149873:G:A	3.85157e-07	-1.45469	-7.12552e-10	8.61175e-07	-1.44869	-7.12552e-10	2.36514e-05	-1.48018	-7.12552e-10
67150685	chr5:67150685:A:G	6.62664e-07	-1.02205e-10	-0.912071	1.26574e-06	-1.02205e-10	-1.06358	3.45963e-05	-1.02205e-10	-1.09986
67151192	chr5:67151192:C:T	3.65966e-07	-1.5058	-7.12552e-10	8.41115e-07	-1.47226	-7.12552e-10	2.30686e-05	-1.50513	-7.12552e-10
67152066	chr5:67152066:G:T	4.79608e-07	-1.23537	-7.12552e-10	9.96197e-07	-1.30304	-7.12552e-10	2.9818e-05	-1.2485	-7.12552e-10
67152085	chr5:67152085:T:G	7.15625e-08	-1.46404	-1.67373	1.6416e-07	-1.44288	-1.66327	4.49555e-06	-1.46861	-1.67191
67152358	chr5:67152358:T:TA	4.10719e-07	-1.02205e-10	-1.39043	9.77888e-07	-1.02205e-10	-1.32159	2.91139e-05	-1.02205e-10	-1.27239
67152732	chr5:67152732:T:A	4.09753e-07	-1.02205e-10	-1.39279	8.44223e-07	-1.02205e-10	-1.46857	2.33625e-05	-1.02205e-10	-1.49247
67152794	chr5:67152794:C:T	7.75405e-08	-1.40472	-1.65282	1.65617e-07	-1.45499	-1.64233	4.84283e-06	-1.43554	-1.63056
67153078	chr5:67153078:C:T	3.22606e-07	-1.02205e-10	-1.63191	7.38389e-07	-1.02205e-10	-1.60252	2.10344e-05	-1.02205e-10	-1.59745
67154292	chr5:67154292:C:T	3.15271e-07	-1.02205e-10	-1.65491	7.24125e-07	-1.02205e-10	-1.62202	2.14413e-05	-1.02205e-10	-1.57829
67154608	chr5:67154608:G:A	1.20861e-06	-1.02205e-10	-0.311112	2.69347e-06	-1.02205e-10	-0.308401	8.64622e-05	-1.02205e-10	-0.183898
67154814	chr5:67154814:G:A	5.56263e-07	-1.02205e-10	-1.0871	1.35112e-06	-1.02205e-10	-0.9983	3.95229e-05	-1.02205e-10	-0.966724
67154950	chr5:67154950:G:A	3.22427e-07	-1.02205e-10	-1.63246	7.03812e-07	-1.02205e-10	-1.65048	2.13495e-05	-1.02205e-10	-1.58258
67155028	chr5:67155028:C:T	3.7112e-07	-1.49181	-7.12552e-10	8.06475e-07	-1.51432	-7.12552e-10	2.39119e-05	-1.46923	-7.12552e-10
67155932	chr5:67155932:C:T	3.09459e-07	-1.02205e-10	-1.67351	6.79252e-07	-1.02205e-10	-1.686	1.91367e-05	-1.02205e-10	-1.692
67156347	chr5:67156347:G:A	7.05222e-08	-1.48181	-1.6706	1.65767e-07	-1.45106	-1.64534	4.36119e-06	-1.5101	-1.66076
67157183	chr5:67157183:C:A	3.22157e-07	-1.02205e-10	-1.6333	7.17013e-07	-1.02205e-10	-1.63189	2.08629e-05	-1.02205e-10	-1.60563
67157911	chr5:67157911:C:A	7.67603e-08	-1.4529	-1.61475	1.85961e-07	-1.38952	-1.59193	4.74007e-06	-1.47168	-1.61587
67158011	chr5:67158011:T:C	1.42288e-06	-1.02205e-10	-0.147901	3.20075e-06	-1.02205e-10	-0.135849	0.000103144	-1.02205e-10	-0.00748337
67158116	chr5:67158116:TA:T	3.29827e-07	-1.02205e-10	-1.60977	8.14959e-07	-1.02205e-10	-1.50385	2.25116e-05	-1.02205e-10	-1.52958
67158273	chr5:67158273:G:A	6.0896e-07	-1.02205e-10	-0.996588	1.56496e-06	-1.02205e-10	-0.851376	5.11048e-05	-1.02205e-10	-0.709728
67158988	chr5:67158988:C:T	3.05836e-07	-1.02205e-10	-1.68529	6.8564e-07	-1.02205e-10	-1.67664	1.95635e-05	-1.02205e-10	-1.66994
67159455	chr5:67159455:G:T	1.64996e-07	-0.621903	-1.68052	3.70465e-07	-0.603513	-1.68871	1.02471e-05	-0.62687	-1.68974
67159660	chr5:67159660:C:T	3.96693e-07	-1.02205e-10	-1.42518	8.22254e-07	-1.02205e-10	-1.49494	2.28474e-05	-1.02205e-10	-1.51477
67159796	chr5:67159796:A:C	3.28838e-07	-1.02205e-10	-1.61277	7.03108e-07	-1.02205e-10	-1.65148	1.97331e-05	-1.02205e-10	-1.66131
67160241	chr5:67160241:C:A	8.46198e-07	-1.02205e-10	-0.667587	2.20451e-06	-1.02205e-10	-0.508727	5.61093e-05	-1.02205e-10	-0.616305
67160387	chr5:67160387:C:T	3.0932e-07	-1.02205e-10	-1.67396	7.39291e-07	-1.02205e-10	-1.6013	2.15589e-05	-1.02205e-10	-1.57282
67160951	chr5:67160951:G:A	3.50677e-07	-1.02205e-10	-1.54847	8.36094e-07	-1.02205e-10	-1.47825	2.66947e-05	-1.02205e-10	-1.35914
67162977	chr5:67162977:C:A	5.80885e-07	-1.04379	-7.12552e-10	1.23339e-06	-1.08947	-7.12552e-10	3.87696e-05	-0.985969	-7.12552e-10
67163691	chr5:67163691:A:C	3.06825e-07	-1.02205e-10	-1.68206	6.98032e-07	-1.02205e-10	-1.65872	1.9733e-05	-1.02205e-10	-1.66131
67163715	chr5:67163715:C:T	3.06111e-07	-1.02205e-10	-1.68439	6.75185e-07	-1.02205e-10	-1.692	1.93469e-05	-1.02205e-10	-1.68107
67163994	chr5:67163994:T:C	1.02642e-07	-1.16912	-1.60796	2.39185e-07	-1.17904	-1.55071	7.12368e-06	-1.19059	-1.4896
67164562	chr5:67164562:G:A	1.29244e-06	-0.244054	-7.12552e-10	3.42993e-06	-0.0666924	-7.12552e-10	7.10837e-05	-0.379748	-7.12552e-10
67164802	chr5:67164802:T:C	1.18691e-07	-1.18844	-1.44337	2.86239e-07	-1.20099	-1.34917	8.81765e-06	-1.20957	-1.25728
67164912	chr5:67164912:A:C	3.67046e-07	-1.02205e-10	-1.50285	7.68419e-07	-1.02205e-10	-1.56265	2.13138e-05	-1.02205e-10	-1.58425
67165203	chr5:67165203:C:A	5.76178e-07	-1.02205e-10	-1.05192	1.22236e-06	-1.02205e-10	-1.09845	4.18426e-05	-1.02205e-10	-0.90969
67165563	chr5:67165563:G:C	7.36668e-07	-1.02205e-10	-0.806203	1.90485e-06	-1.02205e-10	-0.654832	4.88665e-05	-1.02205e-10	-0.754514
67165736	chr5:67165736:A:T	8.23433e-08	-1.35666	-1.64078	1.82258e-07	-1.35788	-1.64368	5.12258e-06	-1.36464	-1.64531
67165816	chr5:67165816:T:G	3.46863e-07	-1.02205e-10	-1.55941	7.28031e-07	-1.02205e-10	-1.61664	2.02184e-05	-1.02205e-10	-1.63701
67165885	chr5:67165885:A:G	3.41157e-07	-1.02205e-10	-1.576	7.24197e-07	-1.02205e-10	-1.62193	2.01998e-05	-1.02205e-10	-1.63793
67166102	chr5:67166102:G:A	4.35891e-07	-1.33095	-7.12552e-10	1.09634e-06	-1.20726	-7.12552e-10	2.76678e-05	-1.32334	-7.12552e-10
67166241	chr5:67166241:A:G	3.19509e-07	-1.02205e-10	-1.64155	7.25876e-07	-1.02205e-10	-1.61961	1.98925e-05	-1.02205e-10	-1.65326
67166315	chr5:67166315:A:G	6.20224e-07	-1.02205e-10	-0.978259	1.57444e-06	-1.02205e-10	-0.845333	4.09184e-05	-1.02205e-10	-0.932027
67167320	chr5:67167320:G:A	1.40385e-06	-1.02205e-10	-0.161368	2.18842e-06	-1.02205e-10	-0.516053	4.75466e-05	-1.02205e-10	-0.781894
67168168	chr5:67168168:C:T	4.61787e-07	-1.02205e-10	-1.27324	9.43003e-07	-1.02205e-10	-1.35792	2.59823e-05	-1.02205e-10	-1.38619
67168454	chr5:67168454:G:A	9.124e-08	-1.21771	-1.67714	2.00741e-07	-1.22616	-1.67881	5.68858e-06	-1.22487	-1.68027
67169605	chr5:67169605:G:A	8.03603e-08	-1.41432	-1.6075	1.65256e-07	-1.4723	-1.62719	4.69054e-06	-1.47784	-1.62021
67169625	chr5:67169625:C:T	3.03906e-07	-1.02205e-10	-1.69162	6.82942e-07	-1.02205e-10	-1.68058	2.00361e-05	-1.02205e-10	-1.64607
67169817	chr5:67169817:G:A	9.46435e-08	-1.24851	-1.60971	2.1332e-07	-1.26306	-1.58113	6.29644e-06	-1.26076	-1.54286
67169941	chr5:67169941:A:T	9.43961e-08	-1.25211	-1.60873	2.12908e-07	-1.26649	-1.57964	6.28326e-06	-1.26444	-1.54128
67170028	chr5:67170028:C:T	3.11804e-07	-1.02205e-10	-1.66597	6.90582e-07	-1.02205e-10	-1.66945	1.99562e-05	-1.02205e-10	-1.65007
67170108	chr5:67170108:AT:A	8.49688e-07	-0.663471	-7.12552e-10	1.71704e-06	-0.75863	-7.12552e-10	6.09079e-05	-0.534243	-7.12552e-10
67170372	chr5:67170372:T:C	3.06012e-07	-1.02205e-10	-1.68472	6.95861e-07	-1.02205e-10	-1.66184	2.06957e-05	-1.02205e-10	-1.61368
67170451	chr5:67170451:G:A	3.54771e-07	-1.02205e-10	-1.53687	7.70984e-07	-1.02205e-10	-1.55932	2.25898e-05	-1.02205e-10	-1.5261
67170467	chr5:67170467:C:T	9.01246e-08	-1.22923	-1.67792	1.98072e-07	-1.2388	-1.67956	5.62402e-06	-1.23582	-1.68073
67170589	chr5:67170589:C:G	3.55221e-07	-1.02205e-10	-1.5356	7.49992e-07	-1.02205e-10	-1.58693	2.17163e-05	-1.02205e-10	-1.56554
67171256	chr5:67171256:A:C	1.15269e-07	-0.971403	-1.68967	2.51953e-07	-0.985944	-1.6918	7.17497e-06	-0.983158	-1.68985
67171366	chr5:67171366:G:A	1.23822e-07	-1.00394	-1.58556	2.86986e-07	-1.02458	-1.52297	8.66751e-06	-1.02626	-1.45777
67171489	chr5:67171489:C:G	9.29116e-08	-1.23889	-1.6378	2.1961e-07	-1.17867	-1.63646	6.15342e-06	-1.24038	-1.58621
67171618	chr5:67171618:A:G	8.49517e-08	-1.29005	-1.67621	1.77972e-07	-1.34174	-1.68362	4.76105e-06	-1.392	-1.69114
67172140	chr5:67172140:TCA:T	3.14904e-07	-1.02205e-10	-1.65607	7.28625e-07	-1.02205e-10	-1.61583	2.21324e-05	-1.02205e-10	-1.54656
67172269	chr5:67172269:C:G	3.16318e-07	-1.02205e-10	-1.65159	7.33688e-07	-1.02205e-10	-1.6089	2.12175e-05	-1.02205e-10	-1.58878
67172422	chr5:67172422:C:T	1.06919e-07	-1.05469	-1.68157	2.37566e-07	-1.06763	-1.66891	6.78336e-06	-1.06876	-1.66038
67172498	chr5:67172498:GTTATC:G	1.28235e-07	-1.19958	-1.35489	3.14354e-07	-1.12921	-1.32726	7.71543e-06	-1.15863	-1.44175
67172523	chr5:67172523:A:G	3.05334e-07	-1.02205e-10	-1.68693	6.75588e-07	-1.02205e-10	-1.6914	1.91378e-05	-1.02205e-10	-1.69194
67172863	chr5:67172863:C:G	3.18479e-07	-1.02205e-10	-1.64478	7.23558e-07	-1.02205e-10	-1.62281	2.02553e-05	-1.02205e-10	-1.63519
67172958	chr5:67172958:T:C	8.641e-08	-1.31081	-1.63842	1.85247e-07	-1.32379	-1.66151	5.20458e-06	-1.31884	-1.67523
67173311	chr5:67173311:G:A	1.25911e-07	-0.880818	-1.69194	2.84109e-07	-0.866848	-1.69078	7.90356e-06	-0.886375	-1.68992
67173328	chr5:67173328:G:C	9.32595e-08	-1.28916	-1.5838	2.01634e-07	-1.28813	-1.61241	5.64703e-06	-1.29133	-1.62115
67173887	chr5:67173887:G:C	8.14898e-08	-1.33408	-1.67378	1.85475e-07	-1.34435	-1.63972	5.5621e-06	-1.34733	-1.5803
67173976	chr5:67173976:G:A	8.45234e-08	-1.28883	-1.68249	1.83265e-07	-1.30409	-1.69197	5.24927e-06	-1.3022	-1.68332
67174318	chr5:67174318:A:G	6.55519e-07	-1.02205e-10	-0.922913	1.36836e-06	-1.02205e-10	-0.985622	5.64857e-05	-1.02205e-10	-0.609619
67174710	chr5:67174710:T:C	1.46693e-06	0.00980116	-0.127212	1.79168e-06	-0.163584	-0.552492	4.09481e-05	-0.188458	-0.742842
67174733	chr5:67174733:G:A	3.42526e-07	-1.02205e-10	-1.57199	7.87401e-07	-1.02205e-10	-1.53825	2.26227e-05	-1.02205e-10	-1.52465
67174793	chr5:67174793:C:G	3.8135e-07	-1.02205e-10	-1.46462	8.08554e-07	-1.02205e-10	-1.51174	2.39165e-05	-1.02205e-10	-1.46904
67174868	chr5:67174868:A:G	4.16542e-07	-1.37635	-7.12552e-10	9.14979e-07	-1.38809	-7.12552e-10	2.77235e-05	-1.32133	-7.12552e-10
67175107	chr5:67175107:A:T	3.03923e-07	-1.02205e-10	-1.69157	6.77284e-07	-1.02205e-10	-1.6889	1.93157e-05	-1.02205e-10	-1.68269
67175220	chr5:67175220:C:T	9.28536e-07	-0.574731	-7.12552e-10	2.04927e-06	-0.58175	-7.12552e-10	6.47674e-05	-0.472803	-7.12552e-10
67175221	chr5:67175221:A:G	3.06701e-07	-1.02205e-10	-1.68247	6.76858e-07	-1.02205e-10	-1.68953	1.91629e-05	-1.02205e-10	-1.69063
67175462	chr5:67175462:C:T	5.70746e-07	-1.02205e-10	-1.0614	1.31288e-06	-1.02205e-10	-1.02701	3.91244e-05	-1.02205e-10	-0.976859
67175470	chr5:67175470:C:T	3.1338e-07	-1.02205e-10	-1.66092	6.78786e-07	-1.02205e-10	-1.68668	1.93952e-05	-1.02205e-10	-1.67858
67175592	chr5:67175592:T:A	1.48988e-07	-0.953934	-1.45054	2.91487e-07	-1.05146	-1.48053	7.68559e-06	-1.18702	-1.41724
67176141	chr5:67176141:G:A	7.49375e-08	-1.46995	-1.62173	1.67626e-07	-1.47341	-1.61184	4.7187e-06	-1.47349	-1.61858
67176175	chr5:67176175:C:T	3.07409e-07	-1.02205e-10	-1.68016	6.80436e-07	-1.02205e-10	-1.68425	1.96292e-05	-1.02205e-10	-1.66659
67177309	chr5:67177309:G:T	9.01981e-08	-1.21941	-1.68692	1.88573e-07	-1.27657	-1.69094	5.04426e-06	-1.33416	-1.69119
67177420	chr5:67177420:C:T	1.459e-05	2.17975	-7.12552e-10	2.23416e-05	1.80722	-7.12552e-10	0.000849206	2.1007	-7.12552e-10
67177471	chr5:67177471:C:G	1.19241e-07	-1.30014	-1.32705	2.53243e-07	-1.30338	-1.36926	7.16033e-06	-1.30358	-1.37147
67177667	chr5:67177667:C:T	9.95938e-08	-1.26732	-1.53992	2.14362e-07	-1.26869	-1.57063	6.06036e-06	-1.27009	-1.57175
67177675	chr5:67177675:CTTGT:C	3.06394e-07	-1.02205e-10	-1.68347	7.09337e-07	-1.02205e-10	-1.64266	1.99234e-05	-1.02205e-10	-1.65171
67178002	chr5:67178002:AT:A	3.0442e-07	-1.02205e-10	-1.68993	6.76688e-07	-1.02205e-10	-1.68978	1.93395e-05	-1.02205e-10	-1.68146
67178003	chr5:67178003:T:A	6.93612e-08	-1.52613	-1.64288	1.61809e-07	-1.52625	-1.59432	4.59412e-06	-1.52633	-1.5925
67178210	chr5:67178210:T:C	8.907e-07	-0.616332	-7.12552e-10	2.24784e-06	-0.489264	-7.12552e-10	3.90398e-05	-0.979024	-7.12552e-10
67178837	chr5:67178837:C:T	7.9687e-08	-1.41014	-1.62009	1.73789e-07	-1.40876	-1.64039	4.84322e-06	-1.4163	-1.64972
67178856	chr5:67178856:C:T	8.64684e-07	-1.02205e-10	-0.645976	1.55369e-06	-1.02205e-10	-0.858598	3.72508e-05	-1.02205e-10	-1.02593
67178906	chr5:67178906:T:A	3.47582e-07	0.132687	-1.69002	6.92214e-07	0.017523	-1.68462	1.82784e-05	-0.067108	-1.67078
67178987	chr5:67178987:C:G	2.46941e-06	-1.02205e-10	0.403396	4.32437e-06	-1.02205e-10	0.165033	0.000108798	-1.02205e-10	0.0458903
```
