## Supplementary material for "Characterization of shared and ancestry-specific signals driving complex traits using multi-ancestry fine-mapping": susiex_nc3.cs80.summary

```
# chr5:66120955-67178993
CS_ID	CS_LENGTH	CS_PURITY	MAX_PIP_SNP	BP	REF_ALLELE	ALT_ALLELE	REF_FRQ	BETA	SE	-LOG10P	MAX_PIP	POST-HOC_PROB_POP1	POST-HOC_PROB_POP2
1	5	0.485963	chr5:66685940:G:C	66685940	C,C	G,G	1,1	inf,-inf	inf,inf	0.291035,6.74445	0.242802	0.36571	0.994995
2	11	0.980696	chr5:66702434:C:T	66702434	T,T	C,C	1,1	inf,inf	inf,inf	5.14912,1.2009	0.228464	0.993718	0.23788
3	17	0	chr5:66620956:G:A	66620956	A,A	G,G	1,1	inf,inf	inf,inf	2.2908,1.74389	0.512709	0.639715	0.58524
```
