## Supplementary material for "Characterization of shared and ancestry-specific signals driving complex traits using multi-ancestry fine-mapping": susiex_nc1.cs80.cs

```
CS_ID	SNP	BP	REF_ALLELE	ALT_ALLELE	REF_FRQ	BETA	SE	-LOG10P	CS_PIP	OVRL_PIP
1	chr5:67930574:A:C	67930574	C,C	A,A	1,1	inf,inf	inf,inf	5.40869,0.0631553	0.0845287	0.0845287
1	chr5:67925107:A:G	67925107	G,G	A,A	1,1	inf,inf	inf,inf	5.39413,0.0850366	0.0827882	0.0827882
1	chr5:67907962:A:G	67907962	G,G	A,A	1,1	inf,-inf	inf,inf	5.4029,0.0114418	0.0824345	0.0824345
1	chr5:67914602:A:G	67914602	G,G	A,A	1,1	inf,inf	inf,inf	5.33504,0.11378	0.0742936	0.0742936
1	chr5:67931469:TAG:T	67931469	T,T	TAG,TAG	1,1	inf,-inf	inf,inf	5.23081,0.0854695	0.0586989	0.0586989
1	chr5:67931467:A:G	67931467	G,G	A,A	1,1	inf,-inf	inf,inf	5.22088,0.0857705	0.0574938	0.0574938
1	chr5:67931466:A:T	67931466	T,T	A,A	1,1	inf,-inf	inf,inf	5.20178,0.0857467	0.055227	0.055227
1	chr5:67931465:A:C	67931465	C,C	A,A	1,1	inf,-inf	inf,inf	5.19236,0.0854695	0.0541362	0.0541362
1	chr5:67928263:G:A	67928263	A,A	G,G	1,1	inf,-inf	inf,inf	5.16085,0.0704477	0.0503054	0.0503054
1	chr5:68147488:A:G	68147488	G,G	A,A	1,1	-inf,-inf	inf,inf	4.56742,0.552816	0.0243891	0.0243891
1	chr5:68152944:T:A	68152944	A,A	T,T	1,1	-inf,-inf	inf,inf	4.49282,0.583961	0.0218341	0.0218341
1	chr5:68159627:TC:T	68159627	T,T	TC,TC	1,1	-inf,-inf	inf,inf	4.44455,0.610908	0.0205414	0.0205414
1	chr5:68157643:T:G	68157643	G,G	T,T	1,1	-inf,-inf	inf,inf	4.41871,0.567979	0.0182709	0.0182709
1	chr5:68149893:A:G	68149893	G,G	A,A	1,1	-inf,-inf	inf,inf	4.41437,0.529382	0.0171289	0.0171289
1	chr5:68137071:T:C	68137071	C,C	T,T	1,1	-inf,-inf	inf,inf	3.61967,1.32563	0.0121784	0.0121784
1	chr5:68143096:T:C	68143096	C,C	T,T	1,1	-inf,-inf	inf,inf	3.64121,1.29835	0.0121283	0.0121283
1	chr5:68193512:A:G	68193512	G,G	A,A	1,1	-inf,inf	inf,inf	3.93019,0.790394	0.00929541	0.00929541
1	chr5:68179833:A:C	68179833	C,C	A,A	1,1	-inf,-inf	inf,inf	3.92352,0.460551	0.00560515	0.00560515
1	chr5:68268368:A:G	68268368	G,G	A,A	1,1	-inf,inf	inf,inf	3.74688,0.523627	0.00424229	0.00424229
1	chr5:68273651:A:G	68273651	G,G	A,A	1,1	-inf,inf	inf,inf	3.63333,0.563684	0.00355333	0.00355333
1	chr5:68267399:T:A	68267399	A,A	T,T	1,1	-inf,inf	inf,inf	3.77731,0.296969	0.00337777	0.00337777
1	chr5:67421497:C:T	67421497	NA,T	NA,C	NA,1	NA,inf	NA,inf	NA,3.20286	0.00326371	0.00326371
1	chr5:67906675:G:C	67906675	C,C	G,G	1,1	-inf,-inf	inf,inf	3.15205,1.08808	0.00307187	0.00307187
1	chr5:67904242:C:A	67904242	A,A	C,C	1,1	-inf,-inf	inf,inf	3.1278,1.05731	0.00277296	0.00277296
1	chr5:67957237:T:C	67957237	C,C	T,T	1,1	-inf,-inf	inf,inf	3.28018,0.772017	0.00236152	0.00236152
1	chr5:67904934:G:C	67904934	C,C	G,G	1,1	-inf,-inf	inf,inf	3.1166,0.965848	0.00232096	0.00232096
1	chr5:68189375:G:A	68189375	A,A	G,G	1,1	-inf,-inf	inf,inf	3.65233,0.110755	0.0022068	0.0022068
1	chr5:68040448:C:T	68040448	T,T	C,C	1,1	inf,inf	inf,inf	3.59356,0.1525	0.00201196	0.00201196
1	chr5:67688158:A:G	67688158	NA,G	NA,A	NA,1	NA,-inf	NA,inf	NA,2.94106	0.00195003	0.00195003
1	chr5:68190333:T:C	68190333	C,C	T,T	1,1	-inf,-inf	inf,inf	3.55567,0.106893	0.00180358	0.00180358
1	chr5:68159785:T:C	68159785	C,C	T,T	1,1	inf,inf	inf,inf	2.50435,1.50579	0.00173578	0.00173578
1	chr5:68162855:A:G	68162855	G,G	A,A	1,1	inf,inf	inf,inf	2.46412,1.53893	0.00170107	0.00170107
1	chr5:67914047:T:A	67914047	A,A	T,T	1,1	inf,-inf	inf,inf	3.50924,0.124897	0.00165782	0.00165782
1	chr5:68159708:A:G	68159708	G,G	A,A	1,1	inf,inf	inf,inf	2.46951,1.5128	0.00163951	0.00163951
1	chr5:67953682:T:A	67953682	A,A	T,T	1,1	-inf,-inf	inf,inf	3.14368,0.71729	0.00163826	0.00163826
1	chr5:67963520:C:T	67963520	T,T	C,C	1,1	inf,-inf	inf,inf	3.48254,0.167683	0.00161981	0.00161981
1	chr5:68037578:C:A	68037578	A,A	C,C	1,1	inf,inf	inf,inf	3.51309,0.0668469	0.00161864	0.00161864
1	chr5:67942267:A:G	67942267	G,G	A,A	1,1	-inf,-inf	inf,inf	3.3405,0.424787	0.00160445	0.00160445
1	chr5:68177545:G:A	68177545	A,A	G,G	1,1	-inf,-inf	inf,inf	3.30149,0.479363	0.00159348	0.00159348
1	chr5:67937158:T:C	67937158	C,C	T,T	1,1	-inf,-inf	inf,inf	3.45248,0.195512	0.00155922	0.00155922
1	chr5:68162049:C:T	68162049	T,T	C,C	1,1	inf,inf	inf,inf	2.44241,1.51006	0.00154519	0.00154519
1	chr5:67943040:G:A	67943040	A,A	G,G	1,1	-inf,-inf	inf,inf	3.30873,0.442239	0.0015382	0.0015382
1	chr5:68157937:A:G	68157937	G,G	A,A	1,1	inf,inf	inf,inf	2.42553,1.50515	0.00148061	0.00148061
1	chr5:68037611:G:A	68037611	A,A	G,G	1,1	inf,inf	inf,inf	3.46125,0.0915092	0.00147197	0.00147197
1	chr5:67960741:T:C	67960741	C,C	T,T	1,1	inf,-inf	inf,inf	3.42984,0.0579182	0.00135899	0.00135899
1	chr5:68010276:A:T	68010276	T,T	A,A	1,1	-inf,-inf	inf,inf	3.38708,0.123281	0.00128806	0.00128806
1	chr5:67958210:G:C	67958210	C,C	G,G	1,1	-inf,-inf	inf,inf	3.0075,0.740003	0.00128579	0.00128579
```
