## Supplementary material for "Characterization of shared and ancestry-specific signals driving complex traits using multi-ancestry fine-mapping": susiex_nc1.cs80.snp

```
BP	SNP	PIP(CS1)	LogBF(CS1,Pop1)	LogBF(CS1,Pop2)
67415084	chr5:67415084:T:G	2.73888e-05	-1.08005e-10	-0.664465
67415085	chr5:67415085:T:G	2.73888e-05	-1.08005e-10	-0.664465
67415756	chr5:67415756:T:A	1.22975e-05	-0.235029	-1.23017
67417176	chr5:67417176:C:T	3.1422e-05	-0.527092	-2.92966e-10
67417639	chr5:67417639:T:C	4.824e-06	-1.42599	-0.97501
67418313	chr5:67418313:A:G	3.6812e-06	-1.55243	-1.11894
67418566	chr5:67418566:T:A	1.55306e-05	-1.08005e-10	-1.23179
67418730	chr5:67418730:A:C	1.21733e-05	-1.54617	0.0708119
67420316	chr5:67420316:C:T	2.76239e-05	0.470366	-1.12629
67420349	chr5:67420349:T:C	2.52724e-05	-1.08005e-10	-0.744888
67420778	chr5:67420778:G:A	6.28337e-06	-0.888301	-1.24839
67420872	chr5:67420872:C:T	2.74418e-05	-1.08005e-10	-0.662535
67421048	chr5:67421048:C:G	2.53842e-05	-1.08005e-10	-0.740475
67421497	chr5:67421497:C:T	0.00326371	-1.08005e-10	4.11602
67421902	chr5:67421902:T:C	3.84939e-05	-1.08005e-10	-0.324102
67422423	chr5:67422423:GAA:G	1.53078e-05	-1.08005e-10	-1.24624
67422644	chr5:67422644:G:A	6.04583e-06	-0.923705	-1.25153
67423530	chr5:67423530:T:C	5.37172e-06	-1.47398	-0.819472
67423985	chr5:67423985:T:C	1.53411e-05	-1.08005e-10	-1.24407
67424897	chr5:67424897:G:A	2.09335e-05	-0.310395	-0.622854
67425257	chr5:67425257:T:G	1.61383e-05	0.067771	-1.26118
67425436	chr5:67425436:T:C	6.12292e-06	-0.949889	-1.21267
67425727	chr5:67425727:A:C	0.000248647	-1.08005e-10	1.54143
67425950	chr5:67425950:A:C	3.18231e-05	-1.08005e-10	-0.514408
67426247	chr5:67426247:G:T	3.24148e-05	0.72138	-1.21737
67426558	chr5:67426558:C:A	2.31348e-05	-1.08005e-10	-0.833263
67426642	chr5:67426642:C:T	3.39678e-05	0.801865	-1.25105
67426668	chr5:67426668:A:G	1.95604e-05	-0.599689	-0.401403
67426814	chr5:67426814:C:T	1.88464e-05	-1.08005e-10	-1.03828
67426924	chr5:67426924:T:C	4.06754e-05	-1.08005e-10	-0.268977
67427138	chr5:67427138:G:T	5.62934e-06	-0.997711	-1.2489
67427517	chr5:67427517:T:G	1.48743e-05	-0.182832	-1.09213
67427760	chr5:67427760:G:C	2.20698e-05	-1.08005e-10	-0.880391
67428340	chr5:67428340:T:C	1.53711e-05	-1.08005e-10	-1.24211
67428429	chr5:67428429:A:T	2.3899e-05	-1.08005e-10	-0.800765
67428445	chr5:67428445:G:A	6.1483e-06	-0.910898	-1.24753
67428662	chr5:67428662:G:A	5.72204e-06	-0.998924	-1.23135
67428678	chr5:67428678:A:T	1.55634e-05	-1.08005e-10	-1.22968
67428698	chr5:67428698:T:C	1.57375e-05	-0.192224	-1.02633
67428821	chr5:67428821:C:T	5.79509e-06	-1.00799	-1.2096
67428917	chr5:67428917:A:T	5.54898e-06	-1.02117	-1.23982
67428981	chr5:67428981:T:A	5.58942e-06	-1.01863	-1.2351
67429155	chr5:67429155:C:T	5.528e-06	-1.02732	-1.23746
67429582	chr5:67429582:C:T	4.85094e-05	-1.08005e-10	-0.092844
67429678	chr5:67429678:CT:C	7.605e-06	-0.872204	-1.07359
67429909	chr5:67429909:C:G	3.21391e-06	-1.53714	-1.26997
67429986	chr5:67429986:G:A	5.36349e-06	-1.52441	-0.770577
67430128	chr5:67430128:G:A	1.51297e-05	-1.08005e-10	-1.25794
67430181	chr5:67430181:T:TC	4.35511e-06	-1.53695	-0.966303
67430464	chr5:67430464:C:T	1.68502e-05	-1.08005e-10	-1.15024
67430594	chr5:67430594:CT:C	5.24566e-06	-1.51774	-0.799462
67431015	chr5:67431015:G:A	1.53445e-05	-1.08005e-10	-1.24384
67431351	chr5:67431351:A:G	5.11362e-06	-1.48169	-0.860998
67431370	chr5:67431370:G:A	5.19292e-06	-1.46829	-0.859019
67431456	chr5:67431456:C:T	3.529e-06	-1.4603	-1.25329
67431947	chr5:67431947:G:A	3.22408e-06	-1.5372	-1.26675
67432296	chr5:67432296:C:T	4.55068e-06	-1.52392	-0.93541
67432630	chr5:67432630:C:T	7.94133e-06	-0.632799	-1.26972
67432658	chr5:67432658:A:G	4.51804e-05	-1.08005e-10	-0.163938
67432791	chr5:67432791:C:T	4.47975e-06	-1.47149	-1.00354
67432922	chr5:67432922:C:A	5.68742e-06	-1.46456	-0.771781
67433355	chr5:67433355:A:G	2.49517e-05	-1.08005e-10	-0.757658
67433413	chr5:67433413:T:C	1.13824e-05	-1.54254	-2.92966e-10
67433790	chr5:67433790:C:T	1.32547e-05	-1.39025	-2.92966e-10
67435044	chr5:67435044:G:C	1.64378e-05	-1.17502	-2.92966e-10
67435500	chr5:67435500:CATT:C	5.99095e-05	0.118235	-2.92966e-10
67435635	chr5:67435635:C:T	1.50117e-05	-1.08005e-10	-1.26577
67437349	chr5:67437349:G:A	0.000134448	-1.08005e-10	0.926575
67437410	chr5:67437410:G:A	3.27238e-05	0.0821337	-0.568632
67437589	chr5:67437589:G:A	2.404e-05	0.0067875	-0.80167
67437662	chr5:67437662:T:C	2.05005e-05	-1.08005e-10	-0.954151
67437719	chr5:67437719:G:A	2.57075e-05	-1.08005e-10	-0.72782
67437970	chr5:67437970:AAACG:A	1.16523e-05	-1.5191	-2.92966e-10
67438744	chr5:67438744:G:A	1.71598e-05	-0.438962	-0.693068
67439171	chr5:67439171:A:G	1.52412e-05	-1.08005e-10	-1.2506
67439328	chr5:67439328:C:T	2.36955e-05	-1.08005e-10	-0.809317
67439359	chr5:67439359:C:T	4.0807e-06	-1.5219	-1.04643
67439723	chr5:67439723:T:G	1.75822e-05	-1.37108	0.263362
67439906	chr5:67439906:A:T	3.35824e-05	-1.08005e-10	-0.460599
67440184	chr5:67440184:A:AT	3.38266e-05	-1.08005e-10	-0.453353
67440683	chr5:67440683:T:C	4.45564e-06	-1.40552	-1.07491
67440782	chr5:67440782:C:T	4.96933e-05	-1.08005e-10	-0.0687316
67440869	chr5:67440869:T:G	1.44968e-05	-1.22326	-0.0774103
67440951	chr5:67440951:A:G	1.49597e-05	-1.08005e-10	-1.26924
67441271	chr5:67441271:T:C	3.57601e-05	-1.08005e-10	-0.397767
67441368	chr5:67441368:C:T	5.84523e-06	-1.36424	-0.844735
67441763	chr5:67441763:C:T	5.84866e-06	-1.34392	-0.86447
67441974	chr5:67441974:C:T	1.06785e-05	-1.51956	-0.0868118
67442136	chr5:67442136:C:A	1.62327e-05	-1.08005e-10	-1.18757
67442283	chr5:67442283:G:A	3.88954e-06	-1.46843	-1.14788
67442530	chr5:67442530:AAGTGTCTGTG:A	3.7142e-05	-1.08005e-10	-0.359852
67442583	chr5:67442583:A:C	1.58066e-05	-1.08005e-10	-1.21417
67442674	chr5:67442674:T:A	1.49498e-05	-1.08005e-10	-1.2699
67443510	chr5:67443510:T:C	1.04883e-05	-1.21162	-0.412721
67443554	chr5:67443554:G:A	1.38499e-05	-1.34632	-2.92966e-10
67443659	chr5:67443659:T:C	1.49409e-05	-1.08005e-10	-1.2705
67443783	chr5:67443783:AT:A	2.08192e-05	-1.08005e-10	-0.938725
67444877	chr5:67444877:A:G	2.09737e-05	-1.08005e-10	-0.93133
67445323	chr5:67445323:T:G	1.31481e-05	-1.20108	-0.197246
67445378	chr5:67445378:T:A	3.69278e-06	-1.47895	-1.18927
67445479	chr5:67445479:G:A	1.34777e-05	-1.15644	-0.217124
67445706	chr5:67445706:T:A	1.59365e-05	-1.08005e-10	-1.20599
67446104	chr5:67446104:C:T	1.56762e-05	-1.08005e-10	-1.22246
67446118	chr5:67446118:T:C	1.37347e-05	-1.16554	-0.189141
67446703	chr5:67446703:A:G	1.55495e-05	-1.08005e-10	-1.23057
67446728	chr5:67446728:T:A	8.29116e-05	-1.08005e-10	0.443174
67447035	chr5:67447035:T:C	1.58504e-05	-1.11336	-0.0980457
67447414	chr5:67447414:CT:C	1.68975e-05	-1.08005e-10	-1.14743
67447518	chr5:67447518:G:A	1.5008e-05	-1.08005e-10	-1.26602
67447605	chr5:67447605:C:T	1.51543e-05	-1.08005e-10	-1.25632
67447703	chr5:67447703:C:T	1.29646e-05	-1.19411	-0.218272
67447720	chr5:67447720:G:A	6.65688e-06	-1.1762	-0.902746
67447915	chr5:67447915:A:G	4.59882e-06	-1.37846	-1.07035
67448210	chr5:67448210:T:C	1.51643e-05	-1.08005e-10	-1.25565
67448319	chr5:67448319:C:T	1.50249e-05	-1.08005e-10	-1.26489
67448423	chr5:67448423:TAATTC:T	1.59178e-05	-1.08005e-10	-1.20716
67448937	chr5:67448937:T:A	3.76111e-06	-1.44445	-1.20544
67449743	chr5:67449743:G:T	1.57666e-05	-1.08005e-10	-1.21671
67449772	chr5:67449772:T:A	9.26014e-06	-1.4054	-0.343479
67450256	chr5:67450256:A:G	4.28926e-05	-1.08005e-10	-0.2159
67450369	chr5:67450369:G:A	1.3769e-05	-1.1381	-0.214083
67450384	chr5:67450384:A:G	1.75702e-05	-1.08005e-10	-1.1084
67451234	chr5:67451234:C:T	6.92415e-06	-1.28694	-0.752646
67451652	chr5:67451652:G:C	1.49674e-05	-1.15243	-0.116302
67452415	chr5:67452415:T:A	4.36464e-06	-1.41872	-1.08235
67452435	chr5:67452435:G:T	2.732e-05	-1.08005e-10	-0.666983
67452562	chr5:67452562:G:A	4.80049e-06	-1.45079	-0.955088
67452637	chr5:67452637:G:A	1.78509e-05	-1.08005e-10	-1.09254
67452769	chr5:67452769:C:T	1.49446e-05	-1.08005e-10	-1.27025
67452850	chr5:67452850:A:G	4.8473e-06	-1.45877	-0.937406
67453189	chr5:67453189:G:A	1.52453e-05	-1.08005e-10	-1.25033
67453332	chr5:67453332:C:T	1.79456e-05	-1.08005e-10	-1.08726
67453351	chr5:67453351:A:G	2.33678e-05	-1.08005e-10	-0.823242
67454061	chr5:67454061:C:T	4.16071e-06	-1.44027	-1.10865
67454127	chr5:67454127:C:T	4.12904e-06	-1.38754	-1.16901
67454188	chr5:67454188:C:T	4.57131e-06	-1.54112	-0.913679
67454232	chr5:67454232:T:C	1.54391e-05	-1.08005e-10	-1.2377
67454275	chr5:67454275:T:C	4.10337e-06	-1.41013	-1.15266
67454388	chr5:67454388:A:G	1.26739e-05	-1.24409	-0.190961
67454731	chr5:67454731:G:T	1.50622e-05	-1.08005e-10	-1.26242
67456508	chr5:67456508:T:C	5.45345e-05	-1.08005e-10	0.024233
67456678	chr5:67456678:G:T	1.49553e-05	-1.08005e-10	-1.26953
67456922	chr5:67456922:G:A	1.55646e-05	-1.08005e-10	-1.2296
67457001	chr5:67457001:G:A	4.77701e-06	-1.54016	-0.870623
67457382	chr5:67457382:G:C	2.16174e-05	-1.08005e-10	-0.9011
67457432	chr5:67457432:G:A	1.50106e-05	-1.08005e-10	-1.26584
67457892	chr5:67457892:T:C	3.38717e-06	-1.50072	-1.25389
67457935	chr5:67457935:T:C	1.63712e-05	-1.08005e-10	-1.17908
67458219	chr5:67458219:A:T	1.52819e-05	-1.08005e-10	-1.24793
67458397	chr5:67458397:G:A	1.46602e-05	-1.28947	-2.92966e-10
67458858	chr5:67458858:C:T	2.28332e-05	-0.846385	-2.92966e-10
67458972	chr5:67458972:ATG:A	7.13533e-06	-1.30784	-0.701704
67459430	chr5:67459430:C:A	1.50102e-05	-1.08005e-10	-1.26587
67459598	chr5:67459598:A:G	1.53611e-05	-1.08005e-10	-1.24276
67459890	chr5:67459890:G:A	5.86536e-05	-1.08005e-10	0.0970487
67460015	chr5:67460015:C:T	1.12495e-05	-1.28389	-0.270391
67460131	chr5:67460131:T:A	5.82842e-05	-1.08005e-10	0.0907301
67460430	chr5:67460430:T:C	1.56759e-05	-1.08005e-10	-1.22248
67460528	chr5:67460528:A:G	1.04718e-05	-1.15835	-0.467566
67460882	chr5:67460882:C:T	5.30252e-05	-1.08005e-10	-0.00383337
67461000	chr5:67461000:T:A	9.36938e-06	-1.29363	-0.443521
67461017	chr5:67461017:A:G	3.68201e-05	-1.08005e-10	-0.368557
67461032	chr5:67461032:A:G	1.69521e-05	-1.08005e-10	-1.14421
67461123	chr5:67461123:A:G	1.62951e-05	-1.08005e-10	-1.18373
67461534	chr5:67461534:T:A	3.24648e-06	-1.5372	-1.25983
67461607	chr5:67461607:T:C	1.8038e-05	-1.08005e-10	-1.08212
67462237	chr5:67462237:C:T	3.5029e-06	-1.55043	-1.17058
67462571	chr5:67462571:C:T	1.86823e-05	-1.08005e-10	-1.04702
67462764	chr5:67462764:G:C	3.6021e-06	-1.43089	-1.2622
67462808	chr5:67462808:C:T	3.79347e-06	-1.37859	-1.26273
67463027	chr5:67463027:A:G	3.74823e-06	-1.39391	-1.25941
67463172	chr5:67463172:ACCACT:A	4.14479e-06	-1.44021	-1.11254
67463257	chr5:67463257:T:G	3.21315e-06	-1.54195	-1.26539
67463819	chr5:67463819:A:C	4.18195e-05	-1.08005e-10	-0.241237
67463843	chr5:67463843:G:A	5.05606e-06	-1.24003	-1.11399
67464287	chr5:67464287:C:T	2.29416e-05	-1.08005e-10	-0.84165
67464568	chr5:67464568:G:A	3.86248e-06	-1.35639	-1.2669
67464578	chr5:67464578:A:G	5.43958e-05	-1.08005e-10	0.021687
67465518	chr5:67465518:G:T	3.63146e-06	-1.42087	-1.26409
67465766	chr5:67465766:C:T	3.52576e-06	-1.48837	-1.22613
67466163	chr5:67466163:A:G	3.55013e-06	-1.43774	-1.26988
67466765	chr5:67466765:G:A	2.57074e-05	-1.08005e-10	-0.72782
67467241	chr5:67467241:C:G	3.3483e-06	-1.52235	-1.2438
67467340	chr5:67467340:G:C	1.52906e-05	-1.08005e-10	-1.24736
67467409	chr5:67467409:T:C	1.60231e-05	-1.08005e-10	-1.20057
67467599	chr5:67467599:T:G	2.31245e-05	-1.08005e-10	-0.833708
67467764	chr5:67467764:A:G	3.45906e-06	-1.54522	-1.18838
67467868	chr5:67467868:G:A	4.04486e-06	-1.30972	-1.26743
67467946	chr5:67467946:G:A	1.71928e-05	-1.08005e-10	-1.13011
67468149	chr5:67468149:T:C	4.11537e-06	-1.4638	-1.09607
67468232	chr5:67468232:A:C	3.52304e-06	-1.5486	-1.16668
67468248	chr5:67468248:A:C	3.51965e-06	-1.44753	-1.26871
67468752	chr5:67468752:C:T	1.67506e-05	-1.15617	-2.92966e-10
67469228	chr5:67469228:T:C	3.54247e-06	-1.44273	-1.26705
67469480	chr5:67469480:CT:C	3.3017e-06	-1.51227	-1.26789
67469504	chr5:67469504:C:T	1.54959e-05	-1.08005e-10	-1.23402
67469651	chr5:67469651:T:A	3.65371e-06	-1.43102	-1.24784
67469656	chr5:67469656:G:T	1.72464e-05	-1.08005e-10	-1.127
67470185	chr5:67470185:C:T	3.67611e-06	-1.40429	-1.26845
67470420	chr5:67470420:T:C	1.92618e-05	-1.08005e-10	-1.01647
67470446	chr5:67470446:GTTAT:G	3.66151e-06	-1.40614	-1.27058
67470629	chr5:67470629:G:A	4.21231e-06	-1.4852	-1.05139
67471043	chr5:67471043:T:C	3.57795e-06	-1.43126	-1.26855
67471199	chr5:67471199:T:C	1.56711e-05	-1.08005e-10	-1.22278
67471410	chr5:67471410:A:G	2.32029e-05	-1.08005e-10	-0.830322
67471708	chr5:67471708:C:T	3.18213e-06	-1.54697	-1.27008
67471877	chr5:67471877:C:G	3.60539e-06	-1.42168	-1.2705
67472023	chr5:67472023:C:T	3.6494e-06	-1.40954	-1.2705
67472220	chr5:67472220:C:T	1.72603e-05	-1.08005e-10	-1.12619
67472297	chr5:67472297:C:T	3.56561e-06	-1.43291	-1.27035
67472312	chr5:67472312:C:T	3.58543e-06	-1.42732	-1.2704
67472479	chr5:67472479:C:T	1.72563e-05	-1.08005e-10	-1.12642
67473877	chr5:67473877:G:A	3.94915e-06	-1.33431	-1.2668
67474109	chr5:67474109:G:T	3.96005e-06	-1.33059	-1.26775
67474381	chr5:67474381:A:G	4.04784e-06	-1.30786	-1.26855
67474437	chr5:67474437:G:A	1.53951e-05	-1.08005e-10	-1.24055
67474658	chr5:67474658:T:C	3.37745e-06	-1.54765	-1.20983
67474873	chr5:67474873:C:T	4.05795e-06	-1.31033	-1.2636
67475053	chr5:67475053:A:G	5.28068e-05	-1.08005e-10	-0.00796049
67475241	chr5:67475241:G:A	2.84504e-05	-1.08005e-10	-0.626437
67475279	chr5:67475279:T:C	1.57444e-05	-1.21812	-2.92966e-10
67475738	chr5:67475738:A:C	1.63321e-05	-1.08005e-10	-1.18147
67475806	chr5:67475806:G:C	4.10346e-06	-1.2929	-1.26987
67475829	chr5:67475829:CT:C	1.62834e-05	-1.08005e-10	-1.18446
67476191	chr5:67476191:T:C	3.69444e-06	-1.39783	-1.26994
67476333	chr5:67476333:A:G	3.13848e-05	-1.08005e-10	-0.528278
67476698	chr5:67476698:G:A	1.59734e-05	-1.08005e-10	-1.20367
67477016	chr5:67477016:C:T	1.99284e-05	-1.08005e-10	-0.982457
67477398	chr5:67477398:G:A	1.51811e-05	-1.08005e-10	-1.25455
67477567	chr5:67477567:T:G	3.17955e-06	-1.55254	-1.26533
67477572	chr5:67477572:T:G	3.17001e-06	-1.55065	-1.27022
67477880	chr5:67477880:G:A	3.93568e-06	-1.47473	-1.12979
67478127	chr5:67478127:T:C	1.00172e-05	-0.692764	-0.977536
67478552	chr5:67478552:C:T	3.53905e-05	0.861408	-1.26956
67478596	chr5:67478596:G:A	3.61688e-06	-1.52181	-1.16718
67478676	chr5:67478676:C:T	3.91265e-06	-1.52194	-1.08844
67479625	chr5:67479625:C:T	4.62791e-05	-1.08005e-10	-0.139911
67479853	chr5:67479853:A:T	1.26458e-05	-1.43728	-2.92966e-10
67480281	chr5:67480281:T:C	1.771e-05	-1.08005e-10	-1.10047
67480766	chr5:67480766:G:A	2.10859e-05	0.0330128	-0.95901
67480858	chr5:67480858:G:A	2.50211e-05	-1.08005e-10	-0.754881
67481159	chr5:67481159:G:A	1.15045e-05	-1.53187	-2.92966e-10
67481202	chr5:67481202:C:T	1.98069e-05	-1.08005e-10	-0.988572
67481309	chr5:67481309:C:T	4.34821e-05	-1.08005e-10	-0.20225
67481554	chr5:67481554:CTCCTG:C	3.24162e-05	-1.08005e-10	-0.495941
67481578	chr5:67481578:G:T	1.56407e-05	-1.08005e-10	-1.22472
67481969	chr5:67481969:C:T	1.16241e-05	-1.52152	-2.92966e-10
67482438	chr5:67482438:C:T	1.15027e-05	-1.53202	-2.92966e-10
67482492	chr5:67482492:C:T	1.51733e-05	-1.08005e-10	-1.25506
67482988	chr5:67482988:T:G	2.0597e-05	-0.949454	-2.92966e-10
67483952	chr5:67483952:T:C	4.2574e-05	-1.08005e-10	-0.223357
67484762	chr5:67484762:C:T	4.21706e-06	-1.527	-1.00846
67485870	chr5:67485870:A:T	5.1981e-05	-1.08005e-10	-0.023722
67486362	chr5:67486362:C:T	1.98238e-05	-1.08005e-10	-0.987715
67486363	chr5:67486363:G:A	1.54991e-05	-1.08005e-10	-1.23382
67486452	chr5:67486452:C:T	3.81983e-06	-1.55215	-1.08225
67486478	chr5:67486478:T:G	5.12656e-06	-1.54613	-0.794039
67486707	chr5:67486707:G:A	3.53318e-06	-1.53149	-1.18091
67486711	chr5:67486711:G:A	3.72681e-06	-1.54758	-1.11147
67488242	chr5:67488242:G:A	4.89982e-05	-1.08005e-10	-0.0828171
67488456	chr5:67488456:G:A	4.50858e-05	-1.08005e-10	-0.166034
67489024	chr5:67489024:G:A	1.55157e-05	-1.08005e-10	-1.23275
67489287	chr5:67489287:G:A	3.36296e-06	-1.52758	-1.2342
67489612	chr5:67489612:T:C	5.62818e-05	0.0557711	-2.92966e-10
67490330	chr5:67490330:AAG:A	3.42494e-06	-1.54977	-1.19375
67490388	chr5:67490388:A:G	1.49928e-05	-1.08005e-10	-1.26703
67490675	chr5:67490675:A:G	1.52259e-05	-1.08005e-10	-1.2516
67490695	chr5:67490695:C:T	1.16167e-05	-1.52216	-2.92966e-10
67491000	chr5:67491000:T:C	4.53669e-06	-1.42514	-1.03726
67491115	chr5:67491115:C:T	3.46843e-06	-1.55136	-1.17954
67491589	chr5:67491589:G:A	4.04083e-06	-1.54967	-1.02848
67491918	chr5:67491918:A:G	1.72806e-05	-1.08005e-10	-1.12501
67492984	chr5:67492984:T:C	7.80805e-06	-1.54193	-0.37752
67493019	chr5:67493019:G:T	3.34269e-05	-1.08005e-10	-0.465239
67493374	chr5:67493374:C:T	5.58396e-06	-1.25788	-0.996818
67494341	chr5:67494341:T:C	3.0872e-05	-1.08005e-10	-0.544753
67495123	chr5:67495123:G:T	5.78825e-06	-1.4246	-0.794169
67496508	chr5:67496508:A:G	1.50112e-05	-1.55255	0.286743
67496728	chr5:67496728:A:G	5.26955e-06	-1.52733	-0.785323
67497387	chr5:67497387:A:G	1.49892e-05	-1.08005e-10	-1.26727
67497543	chr5:67497543:A:G	1.62756e-05	-0.185375	-0.999559
67497780	chr5:67497780:A:G	5.43373e-05	0.020611	-2.92966e-10
67497812	chr5:67497812:A:C	1.20923e-05	-1.48203	-2.92966e-10
67498246	chr5:67498246:A:G	3.96834e-06	-1.53025	-1.066
67498260	chr5:67498260:A:C	1.33957e-05	-0.405751	-0.973918
67498560	chr5:67498560:A:G	1.30665e-05	-0.37452	-1.03003
67498804	chr5:67498804:A:G	5.84054e-06	-1.51327	-0.69651
67498986	chr5:67498986:A:G	2.18165e-05	-0.357828	-0.534104
67499241	chr5:67499241:T:A	1.29572e-05	-1.41295	-2.92966e-10
67499250	chr5:67499250:A:G	1.54159e-05	-1.08005e-10	-1.2392
67499368	chr5:67499368:A:G	1.20964e-05	-1.48169	-2.92966e-10
67499388	chr5:67499388:A:G	2.69019e-05	-1.08005e-10	-0.682402
67500043	chr5:67500043:C:T	1.16803e-05	-0.781937	-0.734759
67500620	chr5:67500620:A:C	1.23715e-05	-1.45921	-2.92966e-10
67501056	chr5:67501056:T:C	1.22907e-05	-1.46576	-2.92966e-10
67501205	chr5:67501205:T:C	4.42147e-06	-1.35496	-1.13317
67501336	chr5:67501336:A:G	1.30922e-05	-0.376873	-1.02571
67501439	chr5:67501439:C:T	3.06074e-05	-1.08005e-10	-0.553359
67501479	chr5:67501479:A:C	3.38055e-06	-1.55162	-1.20494
67501895	chr5:67501895:G:T	3.63194e-06	-1.4144	-1.27044
67502136	chr5:67502136:T:C	4.49036e-05	-1.08005e-10	-0.170084
67502266	chr5:67502266:G:T	1.23613e-05	-1.46003	-2.92966e-10
67502279	chr5:67502279:C:T	5.55625e-06	-1.44677	-0.812909
67502305	chr5:67502305:A:AG	6.35975e-06	-1.21778	-0.906832
67503414	chr5:67503414:A:G	3.38413e-06	-1.5014	-1.2541
67503624	chr5:67503624:A:G	6.29964e-06	-0.975398	-1.15871
67503760	chr5:67503760:T:C	2.31705e-05	-0.831721	-2.92966e-10
67504780	chr5:67504780:G:A	1.49701e-05	-1.08005e-10	-1.26854
67504952	chr5:67504952:A:G	1.94418e-05	-1.08005e-10	-1.00717
67505154	chr5:67505154:T:C	7.91191e-06	-1.4215	-0.484733
67505238	chr5:67505238:GT:G	1.70996e-05	-1.13555	-2.92966e-10
67505383	chr5:67505383:A:G	3.67065e-06	-1.55191	-1.12232
67505664	chr5:67505664:C:T	0.000118489	-1.08005e-10	0.800218
67505946	chr5:67505946:T:C	1.82773e-05	-1.08005e-10	-1.06894
67507034	chr5:67507034:C:T	1.63428e-05	-1.08005e-10	-1.18081
67507192	chr5:67507192:G:A	1.82194e-05	-1.08005e-10	-1.07211
67507470	chr5:67507470:T:G	1.25401e-05	-1.44567	-2.92966e-10
67508098	chr5:67508098:A:C	3.49223e-05	0.0870577	-0.508532
67508213	chr5:67508213:C:T	1.54824e-05	-1.08005e-10	-1.23489
67509011	chr5:67509011:G:A	3.5746e-05	0.0834676	-0.48163
67509166	chr5:67509166:A:G	2.41355e-05	-1.08005e-10	-0.790915
67509239	chr5:67509239:CAG:C	8.5886e-05	0.47842	-2.92966e-10
67509400	chr5:67509400:A:T	1.2166e-05	-1.47595	-2.92966e-10
67509504	chr5:67509504:C:G	2.17484e-05	-1.08005e-10	-0.895063
67509604	chr5:67509604:C:T	6.20695e-06	-0.950564	-1.19837
67509788	chr5:67509788:A:G	4.54359e-05	-0.226695	0.0683966
67510369	chr5:67510369:T:C	1.18794e-05	-1.49979	-2.92966e-10
67510771	chr5:67510771:C:G	4.92869e-06	-1.26163	-1.1179
67510869	chr5:67510869:G:A	1.1289e-05	-1.55077	-2.92966e-10
67510924	chr5:67510924:A:T	0.000281374	-1.08005e-10	1.66509
67511214	chr5:67511214:C:T	5.02653e-05	0.683961	-0.741247
67511467	chr5:67511467:T:G	1.83042e-05	-1.08005e-10	-1.06747
67511505	chr5:67511505:C:A	1.27856e-05	-1.42628	-2.92966e-10
67512082	chr5:67512082:C:A	4.51275e-06	-1.30326	-1.16443
67512092	chr5:67512092:C:A	1.79886e-05	-1.08005e-10	-1.08486
67512507	chr5:67512507:G:A	1.18886e-05	-1.49902	-2.92966e-10
67512797	chr5:67512797:A:G	1.23998e-05	-1.45692	-2.92966e-10
67512927	chr5:67512927:G:A	1.49751e-05	-1.08005e-10	-1.26821
67513321	chr5:67513321:A:G	1.25038e-05	-1.44856	-2.92966e-10
67513943	chr5:67513943:G:A	1.6479e-05	-1.08005e-10	-1.17252
67514069	chr5:67514069:T:C	5.39016e-05	-0.294515	0.307075
67514491	chr5:67514491:T:A	4.45769e-05	-0.177385	-2.92966e-10
67514725	chr5:67514725:G:C	3.8135e-06	-1.4656	-1.17045
67514793	chr5:67514793:A:G	1.75408e-05	-1.08005e-10	-1.11007
67515033	chr5:67515033:A:G	3.1956e-06	-1.55251	-1.26032
67515042	chr5:67515042:T:C	4.79893e-06	-1.40237	-1.00384
67515069	chr5:67515069:A:G	2.93308e-05	0.362598	-0.958561
67515072	chr5:67515072:A:G	2.87227e-05	0.348376	-0.965291
67516413	chr5:67516413:G:A	1.0763e-05	-0.897666	-0.700824
67516567	chr5:67516567:T:A	1.07356e-05	-0.981549	-0.619488
67516622	chr5:67516622:T:C	3.32081e-06	-1.50494	-1.26945
67517444	chr5:67517444:TA:T	0.000317118	2.87822	-1.09355
67517475	chr5:67517475:C:T	3.59491e-05	0.0311017	-0.423597
67517476	chr5:67517476:G:A	7.13961e-06	-0.903063	-1.10588
67518282	chr5:67518282:G:A	7.68218e-05	0.000156701	0.366731
67518749	chr5:67518749:G:A	1.99269e-05	-1.08005e-10	-0.98253
67518759	chr5:67518759:G:A	3.9871e-06	-1.34076	-1.25078
67519196	chr5:67519196:T:C	1.84383e-05	-1.08005e-10	-1.06017
67519882	chr5:67519882:A:T	1.38392e-05	-0.232165	-1.11493
67520150	chr5:67520150:G:C	1.7196e-05	-1.08005e-10	-1.12992
67520398	chr5:67520398:C:T	3.70052e-06	-1.55129	-1.11483
67520547	chr5:67520547:G:T	1.93947e-05	-1.08005e-10	-1.0096
67520556	chr5:67520556:G:A	1.75125e-05	-1.08005e-10	-1.11168
67521462	chr5:67521462:C:T	5.97613e-05	0.115757	-2.92966e-10
67521476	chr5:67521476:G:A	4.71481e-06	-1.51356	-0.910332
67521698	chr5:67521698:G:A	5.83125e-05	-1.08005e-10	0.0912153
67521736	chr5:67521736:G:A	1.96273e-05	-1.08005e-10	-0.997681
67521795	chr5:67521795:C:T	4.06773e-06	-1.53552	-1.036
67522048	chr5:67522048:T:G	1.60694e-05	-1.08005e-10	-1.19768
67522515	chr5:67522515:G:A	1.86238e-05	-1.08005e-10	-1.05016
67522657	chr5:67522657:G:T	0.000178122	2.41132	-1.20345
67522711	chr5:67522711:C:CA	5.61243e-06	-1.03819	-1.21143
67522780	chr5:67522780:A:C	1.78741e-05	-1.08005e-10	-1.09125
67523563	chr5:67523563:A:G	5.1492e-06	-1.54727	-0.788491
67524173	chr5:67524173:CTCTT:C	0.000103836	1.42044	-0.752226
67524446	chr5:67524446:C:T	6.9463e-05	1.10791	-0.841713
67524820	chr5:67524820:T:C	1.24483e-05	-1.45301	-2.92966e-10
67524945	chr5:67524945:C:T	5.61938e-06	-1.51352	-0.734858
67525742	chr5:67525742:G:C	5.11804e-05	1.15688	-1.19613
67525751	chr5:67525751:C:T	1.25287e-05	-1.44658	-2.92966e-10
67526125	chr5:67526125:C:T	2.16164e-05	-1.08005e-10	-0.90115
67526174	chr5:67526174:C:T	4.61637e-05	-1.08005e-10	-0.142407
67526402	chr5:67526402:C:T	1.18934e-05	-1.49861	-2.92966e-10
67526427	chr5:67526427:C:T	3.29344e-06	-1.544	-1.23866
67526616	chr5:67526616:T:A	6.34736e-05	0.744966	-0.568942
67527085	chr5:67527085:T:C	1.13544e-05	-1.54499	-2.92966e-10
67527292	chr5:67527292:C:T	1.83332e-05	-1.08005e-10	-1.06589
67527787	chr5:67527787:G:T	1.667e-05	-1.08005e-10	-1.16099
67527883	chr5:67527883:A:G	4.0941e-05	-0.319577	0.0571092
67527978	chr5:67527978:G:T	1.16401e-05	-1.52014	-2.92966e-10
67528064	chr5:67528064:A:G	3.49955e-05	0.841255	-1.26064
67528138	chr5:67528138:A:G	4.99066e-06	-1.11761	-1.24942
67528339	chr5:67528339:G:A	1.50243e-05	-1.08005e-10	-1.26493
67528363	chr5:67528363:G:A	6.1929e-06	-0.883507	-1.26769
67529172	chr5:67529172:A:C	1.16051e-05	-1.52316	-2.92966e-10
67529821	chr5:67529821:C:A	2.53634e-05	-1.08005e-10	-0.741294
67529851	chr5:67529851:G:A	2.4593e-05	-1.08005e-10	-0.77214
67530046	chr5:67530046:G:A	1.53019e-05	-1.08005e-10	-1.24662
67530416	chr5:67530416:A:G	1.8359e-05	-1.08005e-10	-1.06448
67530467	chr5:67530467:C:T	3.8098e-05	0.927944	-1.26238
67530608	chr5:67530608:A:C	3.48304e-05	-1.08005e-10	-0.424111
67530976	chr5:67530976:T:C	2.66274e-05	-1.08005e-10	-0.692659
67531286	chr5:67531286:T:C	2.77442e-05	0.61572	-1.2673
67531651	chr5:67531651:A:G	1.95906e-05	-0.608675	-0.390876
67531779	chr5:67531779:A:G	2.59026e-05	0.536501	-1.25676
67532261	chr5:67532261:A:G	2.54561e-05	0.517689	-1.25534
67532485	chr5:67532485:G:T	3.96673e-05	-0.294074	-2.92966e-10
67533188	chr5:67533188:A:G	1.12779e-05	-1.55175	-2.92966e-10
67533291	chr5:67533291:T:C	6.10218e-05	-0.0636376	0.200268
67533350	chr5:67533350:G:A	1.84404e-05	-1.08005e-10	-1.06006
67533450	chr5:67533450:A:G	2.36875e-05	-1.08005e-10	-0.809655
67533708	chr5:67533708:A:C	2.4864e-05	-0.807556	0.0463739
67533939	chr5:67533939:T:C	2.98812e-05	0.672561	-1.24993
67533983	chr5:67533983:AC:A	3.37236e-05	0.634597	-1.091
67534154	chr5:67534154:A:AC	2.94023e-05	-1.08005e-10	-0.593529
67534435	chr5:67534435:T:A	5.06987e-05	1.14737	-1.19607
67534618	chr5:67534618:A:G	3.36093e-05	0.688072	-1.14787
67534676	chr5:67534676:A:G	3.27925e-05	0.653279	-1.13768
67534957	chr5:67534957:T:C	2.99474e-05	0.680418	-1.25558
67535285	chr5:67535285:A:T	1.78185e-05	-1.08005e-10	-1.09437
67535911	chr5:67535911:T:A	2.21478e-05	-0.726881	-0.149983
67536339	chr5:67536339:G:A	1.53563e-05	-1.08005e-10	-1.24307
67536423	chr5:67536423:C:G	2.79958e-05	0.599483	-1.24203
67536514	chr5:67536514:G:A	1.64774e-05	-1.08005e-10	-1.17261
67536666	chr5:67536666:T:C	6.86396e-06	-0.807374	-1.24094
67536806	chr5:67536806:T:C	1.14613e-05	-1.53562	-2.92966e-10
67537339	chr5:67537339:A:G	4.1836e-05	-1.08005e-10	-0.240844
67537638	chr5:67537638:C:T	4.83877e-06	-1.55153	-0.846414
67538003	chr5:67538003:G:A	1.13439e-05	-1.54592	-2.92966e-10
67538169	chr5:67538169:A:G	1.1316e-05	-1.54838	-2.92966e-10
67538581	chr5:67538581:G:A	9.69207e-06	-0.445739	-1.25755
67538909	chr5:67538909:G:A	1.01356e-05	-0.409053	-1.24949
67539061	chr5:67539061:T:A	5.41936e-05	0.929669	-0.911707
67539133	chr5:67539133:T:C	4.51952e-06	-1.22696	-1.23923
67539318	chr5:67539318:C:T	0.000103936	1.88653	-1.21735
67539376	chr5:67539376:T:C	5.44104e-05	0.900988	-0.879034
67539458	chr5:67539458:T:C	2.80354e-05	-1.08005e-10	-0.641131
67539562	chr5:67539562:G:A	9.56063e-06	-0.450183	-1.26676
67539608	chr5:67539608:G:A	7.94454e-06	-0.631687	-1.27043
67539713	chr5:67539713:C:T	1.77484e-05	-1.08005e-10	-1.09831
67539988	chr5:67539988:G:C	5.64386e-05	1.21089	-1.15233
67540022	chr5:67540022:T:C	2.17153e-05	0.373924	-1.27051
67540132	chr5:67540132:A:C	6.92154e-06	-1.07748	-0.962486
67540133	chr5:67540133:A:G	3.84655e-05	-1.08005e-10	-0.324839
67541295	chr5:67541295:A:T	5.16812e-05	0.778835	-0.808342
67541681	chr5:67541681:T:A	2.89972e-05	-1.08005e-10	-0.607401
67541682	chr5:67541682:C:A	2.93758e-05	-1.08005e-10	-0.594431
67542084	chr5:67542084:C:T	3.89561e-05	-0.312164	-2.92966e-10
67542106	chr5:67542106:A:G	2.2887e-05	-1.08005e-10	-0.844033
67542500	chr5:67542500:A:G	2.3409e-05	-0.82148	-2.92966e-10
67542560	chr5:67542560:A:G	1.56949e-05	-1.08005e-10	-1.22126
67542733	chr5:67542733:A:G	3.18297e-05	0.593297	-1.1075
67543085	chr5:67543085:C:T	3.69021e-05	0.567813	-0.934144
67543517	chr5:67543517:C:T	3.57956e-05	0.534014	-0.930791
67543912	chr5:67543912:C:T	2.84565e-05	-1.08005e-10	-0.626224
67544225	chr5:67544225:A:G	2.57092e-05	0.457634	-1.18539
67544383	chr5:67544383:T:C	2.37558e-05	0.365362	-1.17214
67544395	chr5:67544395:G:A	1.5724e-05	-1.08005e-10	-1.21941
67544449	chr5:67544449:A:G	2.81358e-05	0.483197	-1.12076
67544507	chr5:67544507:C:A	2.34697e-05	0.355217	-1.17411
67544787	chr5:67544787:G:A	2.32658e-05	0.340287	-1.1679
67544876	chr5:67544876:T:C	2.47587e-05	0.404974	-1.1704
67545180	chr5:67545180:C:T	2.36471e-05	-1.08005e-10	-0.811362
67545183	chr5:67545183:T:C	2.67995e-05	0.479977	-1.1662
67546221	chr5:67546221:T:C	2.89281e-05	0.549149	-1.15894
67546592	chr5:67546592:T:A	7.01072e-06	-1.5088	-0.518363
67546857	chr5:67546857:G:A	7.11516e-05	1.51206	-1.22184
67547010	chr5:67547010:A:G	2.89529e-05	0.531323	-1.14025
67547018	chr5:67547018:T:G	2.90252e-05	0.523845	-1.13028
67547692	chr5:67547692:A:T	3.66149e-06	-1.5125	-1.16423
67547780	chr5:67547780:C:A	3.59008e-05	-1.08005e-10	-0.393841
67548239	chr5:67548239:T:C	1.97537e-05	-1.08005e-10	-0.99126
67548931	chr5:67548931:G:T	1.5823e-05	-1.08005e-10	-1.21313
67549126	chr5:67549126:C:T	2.77567e-05	-1.08005e-10	-0.651122
67549408	chr5:67549408:G:A	3.29603e-05	0.160868	-0.640164
67549663	chr5:67549663:T:C	4.14183e-06	-1.53198	-1.02149
67550367	chr5:67550367:A:G	3.12897e-05	0.587351	-1.11866
67550580	chr5:67550580:G:C	5.92368e-05	-1.08005e-10	0.106943
67550890	chr5:67550890:T:C	3.32529e-05	0.795321	-1.26578
67550917	chr5:67550917:C:T	1.61565e-05	-1.08005e-10	-1.19228
67551557	chr5:67551557:A:G	6.11073e-06	-1.43168	-0.732878
67551592	chr5:67551592:T:G	4.42922e-05	0.927346	-1.11114
67552022	chr5:67552022:G:T	3.11725e-05	0.153499	-0.688564
67552201	chr5:67552201:A:G	2.5176e-05	-1.08005e-10	-0.74871
67552493	chr5:67552493:A:G	3.63914e-05	-0.380269	-2.92966e-10
67552563	chr5:67552563:T:C	5.72702e-05	-1.08005e-10	0.0731791
67552579	chr5:67552579:G:T	4.07825e-05	-1.08005e-10	-0.266347
67552713	chr5:67552713:G:A	0.000104098	1.61838	-0.947653
67553116	chr5:67553116:T:C	2.16232e-05	-1.08005e-10	-0.900836
67553244	chr5:67553244:C:T	0.000275547	1.97108	-0.326922
67553385	chr5:67553385:A:G	1.49466e-05	-1.08005e-10	-1.27012
67553883	chr5:67553883:A:T	1.19176e-05	-1.53005	0.0334622
67554240	chr5:67554240:C:CT	1.51426e-05	-1.08005e-10	-1.25709
67555075	chr5:67555075:C:T	3.02409e-05	-1.08005e-10	-0.565407
67555967	chr5:67555967:A:G	1.49488e-05	-1.08005e-10	-1.26997
67556288	chr5:67556288:AG:A	1.71375e-05	-1.08005e-10	-1.13333
67556456	chr5:67556456:G:T	3.91719e-05	-1.08005e-10	-0.30664
67556864	chr5:67556864:T:C	1.49434e-05	-1.08005e-10	-1.27033
67557097	chr5:67557097:C:T	1.49411e-05	-1.08005e-10	-1.27049
67558203	chr5:67558203:T:C	1.63403e-05	-1.18096	-2.92966e-10
67558342	chr5:67558342:A:G	3.75112e-05	0.161227	-0.511189
67558366	chr5:67558366:C:G	3.53449e-05	0.857368	-1.26681
67558476	chr5:67558476:G:A	3.96817e-05	-0.29371	-2.92966e-10
67558494	chr5:67558494:A:T	1.5562e-05	-1.08005e-10	-1.22977
67558612	chr5:67558612:C:T	1.58286e-05	-1.08005e-10	-1.21279
67559027	chr5:67559027:C:T	3.07021e-05	-1.08005e-10	-0.55027
67559093	chr5:67559093:C:T	1.59545e-05	-1.08005e-10	-1.20486
67559180	chr5:67559180:A:G	3.13802e-05	-1.08005e-10	-0.528422
67559266	chr5:67559266:T:A	2.83046e-05	-0.631575	-2.92966e-10
67559312	chr5:67559312:A:G	3.02016e-05	-1.08005e-10	-0.566707
67559902	chr5:67559902:T:C	5.69767e-05	-1.08005e-10	0.0680425
67560567	chr5:67560567:C:G	3.07378e-05	-1.08005e-10	-0.549106
67560694	chr5:67560694:T:C	1.8358e-05	-1.08005e-10	-1.06454
67560920	chr5:67560920:G:A	5.07465e-05	1.16964	-1.2174
67561310	chr5:67561310:G:A	5.41248e-05	0.901664	-0.884972
67561892	chr5:67561892:T:G	2.02289e-05	-1.08005e-10	-0.967486
67562286	chr5:67562286:G:A	2.54764e-05	-1.08005e-10	-0.73685
67562551	chr5:67562551:C:T	1.24429e-05	-1.45345	-2.92966e-10
67562659	chr5:67562659:A:G	1.1336e-05	-1.54662	-2.92966e-10
67562710	chr5:67562710:T:G	5.30551e-06	-1.13078	-1.17508
67563233	chr5:67563233:G:A	5.54145e-05	0.207073	-0.166833
67563317	chr5:67563317:TTAGA:T	1.6242e-05	-1.08005e-10	-1.187
67563983	chr5:67563983:T:A	1.54179e-05	-1.08005e-10	-1.23907
67564461	chr5:67564461:G:A	8.59763e-06	-0.575342	-1.24777
67564553	chr5:67564553:T:A	1.5535e-05	-1.08005e-10	-1.2315
67564929	chr5:67564929:A:G	5.9313e-06	-0.989607	-1.20475
67565180	chr5:67565180:A:G	8.36508e-06	-0.61417	-1.23637
67565412	chr5:67565412:A:G	6.8524e-05	-1.01369	1.26627
67565703	chr5:67565703:A:C	2.0681e-05	-0.699666	-0.245721
67565889	chr5:67565889:C:T	1.90596e-05	-0.734497	-0.292534
67565933	chr5:67565933:T:C	2.26395e-05	-1.08005e-10	-0.854905
67566123	chr5:67566123:G:A	0.000106772	0.696094	-2.92966e-10
67566124	chr5:67566124:C:T	3.43219e-05	-1.08005e-10	-0.438818
67566264	chr5:67566264:G:T	2.53185e-05	-0.738705	-0.00436093
67566383	chr5:67566383:G:A	2.45921e-05	-1.08005e-10	-0.772176
67566653	chr5:67566653:T:C	1.15032e-05	-1.53198	-2.92966e-10
67566684	chr5:67566684:A:T	5.33186e-06	-1.13771	-1.16319
67566916	chr5:67566916:T:A	1.13243e-05	-1.54765	-2.92966e-10
67566922	chr5:67566922:T:C	1.12765e-05	-1.55188	-2.92966e-10
67566983	chr5:67566983:G:A	1.89162e-05	-1.08005e-10	-1.03458
67567195	chr5:67567195:G:A	1.25301e-05	-1.44647	-2.92966e-10
67567360	chr5:67567360:T:C	1.13836e-05	-1.54242	-2.92966e-10
67567480	chr5:67567480:C:T	1.90461e-05	-1.08005e-10	-1.02774
67567572	chr5:67567572:T:C	6.30325e-05	1.18557	-1.01652
67567756	chr5:67567756:A:C	2.93875e-05	-1.08005e-10	-0.594032
67567878	chr5:67567878:A:T	6.47134e-05	1.21229	-1.01693
67568050	chr5:67568050:T:C	1.41738e-05	-1.32321	-2.92966e-10
67568092	chr5:67568092:A:T	1.49601e-05	-0.338501	-0.930716
67568116	chr5:67568116:G:A	5.61653e-05	-1.08005e-10	0.0536976
67568185	chr5:67568185:A:G	4.61366e-05	1.01312	-1.15612
67568251	chr5:67568251:C:G	2.00966e-05	-1.08005e-10	-0.974048
67568399	chr5:67568399:C:A	3.30929e-05	-0.769058	0.293776
67568438	chr5:67568438:G:A	1.66353e-05	0.0349783	-1.19805
67568517	chr5:67568517:A:G	1.12758e-05	-1.55194	-2.92966e-10
67568630	chr5:67568630:A:G	3.24787e-06	-1.54464	-1.25197
67568965	chr5:67568965:G:A	5.42661e-05	-1.08005e-10	0.0192991
67569518	chr5:67569518:T:C	4.26106e-05	-1.08005e-10	-0.222498
67569895	chr5:67569895:G:A	2.61159e-05	-0.559412	-0.152646
67570355	chr5:67570355:CA:C	1.68236e-05	-1.08005e-10	-1.15182
67570564	chr5:67570564:G:A	3.82578e-05	-1.08005e-10	-0.330253
67571286	chr5:67571286:C:T	4.32068e-05	-0.0118739	-0.19673
67571562	chr5:67571562:T:G	1.49436e-05	-1.08005e-10	-1.27032
67572353	chr5:67572353:A:G	1.19019e-05	-1.49791	-2.92966e-10
67572386	chr5:67572386:T:G	5.60594e-06	-1.07637	-1.1744
67572418	chr5:67572418:A:G	1.50029e-05	-1.08005e-10	-1.26636
67572763	chr5:67572763:A:T	5.37584e-05	-1.08005e-10	0.00989827
67573965	chr5:67573965:A:G	3.8802e-05	0.950451	-1.26658
67574462	chr5:67574462:A:G	5.52094e-05	-1.08005e-10	0.0365318
67574807	chr5:67574807:T:G	5.53186e-05	1.13109	-1.09258
67574910	chr5:67574910:C:T	2.88917e-05	-1.08005e-10	-0.611048
67575457	chr5:67575457:G:A	1.18204e-05	-1.50478	-2.92966e-10
67575899	chr5:67575899:T:C	3.97797e-06	-1.46711	-1.12672
67575971	chr5:67575971:C:A	2.3864e-05	-0.802231	-2.92966e-10
67576390	chr5:67576390:C:T	2.99083e-05	-1.08005e-10	-0.576466
67576409	chr5:67576409:A:G	2.00092e-05	-1.08005e-10	-0.97841
67576441	chr5:67576441:G:C	7.78316e-06	-0.696057	-1.22658
67576546	chr5:67576546:A:G	2.8967e-05	-1.08005e-10	-0.608443
67577029	chr5:67577029:T:C	7.25292e-06	-0.723027	-1.27017
67577351	chr5:67577351:C:A	1.13469e-05	-1.54566	-2.92966e-10
67577480	chr5:67577480:A:G	1.90528e-05	-1.08005e-10	-1.02739
67577526	chr5:67577526:A:G	4.70956e-05	-1.08005e-10	-0.122421
67577757	chr5:67577757:A:G	1.91595e-05	-1.08005e-10	-1.0218
67577843	chr5:67577843:T:C	7.07065e-06	-0.748132	-1.27052
67578015	chr5:67578015:G:A	0.000217474	1.69553	-0.288052
67578754	chr5:67578754:T:C	1.13159e-05	-1.54839	-2.92966e-10
67578852	chr5:67578852:A:G	2.76176e-05	-1.08005e-10	-0.656146
67579058	chr5:67579058:A:G	2.81879e-05	-0.72467	0.0889638
67579143	chr5:67579143:T:C	1.00211e-05	-1.48571	-0.1842
67579682	chr5:67579682:T:A	1.62189e-05	-1.08005e-10	-1.18842
67579808	chr5:67579808:G:A	6.03343e-05	1.39576	-1.27046
67579997	chr5:67579997:A:C	6.55493e-05	1.41206	-1.20386
67580105	chr5:67580105:C:T	2.91632e-05	-1.08005e-10	-0.601693
67580166	chr5:67580166:A:G	1.18416e-05	-1.50298	-2.92966e-10
67580185	chr5:67580185:G:A	2.61976e-05	-1.08005e-10	-0.708935
67580239	chr5:67580239:A:G	1.95581e-05	-1.08005e-10	-1.00121
67580583	chr5:67580583:C:T	1.13649e-05	-1.54407	-2.92966e-10
67580789	chr5:67580789:G:A	6.93822e-05	1.53513	-1.2701
67580990	chr5:67580990:G:A	7.03836e-05	1.54935	-1.26999
67581103	chr5:67581103:G:A	0.000242792	1.75081	-0.233206
67581526	chr5:67581526:A:C	1.55197e-05	-1.08005e-10	-1.23249
67581723	chr5:67581723:T:C	1.76838e-05	-1.08005e-10	-1.10195
67581979	chr5:67581979:T:C	0.000143333	0.990567	-2.92966e-10
67582117	chr5:67582117:T:A	0.000250209	1.72842	-0.180723
67582659	chr5:67582659:G:A	2.15423e-05	0.174154	-1.07874
67583156	chr5:67583156:AAC:A	1.59674e-05	-1.08005e-10	-1.20405
67583315	chr5:67583315:C:A	4.29839e-05	0.980266	-1.19404
67583613	chr5:67583613:G:A	1.5278e-05	-0.0252919	-1.22289
67583675	chr5:67583675:C:T	3.02379e-05	-0.735763	0.170258
67584202	chr5:67584202:A:C	2.49362e-05	-0.758278	-2.92966e-10
67584337	chr5:67584337:T:A	1.18604e-05	-1.5014	-2.92966e-10
67584544	chr5:67584544:T:A	1.12704e-05	-1.55242	-2.92966e-10
67584585	chr5:67584585:T:C	2.93808e-05	-1.08005e-10	-0.594258
67584773	chr5:67584773:G:A	1.77788e-05	-1.08005e-10	-1.0966
67585113	chr5:67585113:G:C	4.27878e-05	-1.08005e-10	-0.218349
67585249	chr5:67585249:A:G	2.05326e-05	-1.08005e-10	-0.952589
67585336	chr5:67585336:C:A	3.18823e-06	-1.54455	-1.27058
67585363	chr5:67585363:A:T	1.12708e-05	-1.55238	-2.92966e-10
67585570	chr5:67585570:A:G	2.71829e-05	-1.08005e-10	-0.672013
67585755	chr5:67585755:A:G	1.84567e-05	-1.08005e-10	-1.05917
67585972	chr5:67585972:G:A	8.48395e-05	1.67443	-1.20827
67586015	chr5:67586015:A:G	8.36259e-05	1.67376	-1.22201
67586021	chr5:67586021:G:T	1.49503e-05	-1.08005e-10	-1.26987
67586177	chr5:67586177:A:G	5.33811e-06	-1.55197	-0.747756
67586266	chr5:67586266:C:T	2.52479e-05	-1.08005e-10	-0.745857
67586481	chr5:67586481:G:A	0.000314307	1.99852	-0.222746
67586670	chr5:67586670:C:A	1.13447e-05	-1.54585	-2.92966e-10
67586999	chr5:67586999:A:G	1.54045e-05	-1.08005e-10	-1.23994
67587224	chr5:67587224:A:G	1.4948e-05	-1.08005e-10	-1.27003
67587513	chr5:67587513:T:C	5.63123e-05	-1.08005e-10	0.0563124
67587526	chr5:67587526:A:T	1.69788e-05	-1.08005e-10	-1.14264
67587587	chr5:67587587:G:A	0.000140914	1.3666	-0.393052
67587924	chr5:67587924:G:A	3.07953e-05	-1.08005e-10	-0.547238
67588065	chr5:67588065:C:A	1.77283e-05	-1.08005e-10	-1.09944
67588296	chr5:67588296:T:C	5.56292e-06	-1.54471	-0.713765
67588836	chr5:67588836:C:T	0.000132	1.24339	-0.335193
67588884	chr5:67588884:G:A	0.000133824	1.30966	-0.387731
67589253	chr5:67589253:T:C	1.72104e-05	-1.12909	-2.92966e-10
67589527	chr5:67589527:A:G	3.27069e-05	-0.717305	0.230291
67589536	chr5:67589536:G:GT	1.54096e-05	-1.08005e-10	-1.23961
67589681	chr5:67589681:C:G	0.000124622	1.13564	-0.284953
67589925	chr5:67589925:G:A	3.12071e-05	-1.08005e-10	-0.533956
67589926	chr5:67589926:C:A	3.10719e-05	-1.08005e-10	-0.538296
67590002	chr5:67590002:C:T	0.00012032	1.23052	-0.414969
67591748	chr5:67591748:C:T	3.2122e-05	-1.08005e-10	-0.505059
67591751	chr5:67591751:A:C	3.16129e-05	-1.08005e-10	-0.521037
67592099	chr5:67592099:C:T	1.91187e-05	-1.08005e-10	-1.02394
67592132	chr5:67592132:T:C	2.25231e-05	-0.97757	0.117509
67592196	chr5:67592196:C:G	1.54778e-05	-1.08005e-10	-1.23519
67592764	chr5:67592764:C:T	1.70466e-05	-1.08005e-10	-1.13865
67592770	chr5:67592770:T:G	3.04927e-05	-0.00415827	-0.552956
67592915	chr5:67592915:A:T	0.000114135	1.14263	-0.37985
67593000	chr5:67593000:T:C	1.13194e-05	-1.54808	-2.92966e-10
67593076	chr5:67593076:T:C	0.000194131	1.34104	-0.0471066
67593214	chr5:67593214:T:G	1.14289e-05	-1.53846	-2.92966e-10
67593750	chr5:67593750:G:A	1.16014e-05	-1.52347	-2.92966e-10
67594566	chr5:67594566:TCC:T	2.33386e-05	-1.08005e-10	-0.824492
67594913	chr5:67594913:T:C	1.13177e-05	-1.54823	-2.92966e-10
67595125	chr5:67595125:G:A	1.49641e-05	-1.08005e-10	-1.26895
67595288	chr5:67595288:A:G	1.13671e-05	-1.54388	-2.92966e-10
67595357	chr5:67595357:GT:G	1.97948e-05	-1.08005e-10	-0.989181
67595520	chr5:67595520:C:T	1.69273e-05	-1.08005e-10	-1.14567
67595647	chr5:67595647:T:C	3.59107e-05	-1.08005e-10	-0.393565
67595918	chr5:67595918:T:C	1.61337e-05	-1.08005e-10	-1.19369
67595948	chr5:67595948:T:C	3.56523e-06	-1.43404	-1.26933
67596447	chr5:67596447:AT:A	1.67896e-05	-1.08005e-10	-1.15384
67596588	chr5:67596588:T:C	2.99438e-05	-0.575277	-2.92966e-10
67596677	chr5:67596677:G:A	6.00075e-06	-1.03447	-1.14824
67597224	chr5:67597224:AG:A	1.0277e-05	-0.377581	-1.26711
67597349	chr5:67597349:CT:C	1.55301e-05	-1.08005e-10	-1.23182
67597382	chr5:67597382:A:T	5.78298e-06	-1.02208	-1.1976
67597397	chr5:67597397:T:C	1.52797e-05	-0.768909	-0.479168
67597480	chr5:67597480:T:A	4.7296e-05	0.78117	-0.899346
67597596	chr5:67597596:G:A	1.49585e-05	-1.08005e-10	-1.26932
67598016	chr5:67598016:T:TC	1.66825e-05	-1.08005e-10	-1.16024
67598352	chr5:67598352:T:C	2.50535e-05	-1.08005e-10	-0.753587
67598359	chr5:67598359:C:T	5.51962e-06	-1.11564	-1.15065
67598567	chr5:67598567:G:A	3.00782e-05	-1.08005e-10	-0.570801
67598570	chr5:67598570:C:T	4.48798e-05	-1.08005e-10	-0.170613
67598856	chr5:67598856:G:A	1.15077e-05	-1.53159	-2.92966e-10
67598915	chr5:67598915:T:C	1.12657e-05	-1.51261	-0.0402306
67599521	chr5:67599521:G:A	1.15546e-05	-1.52751	-2.92966e-10
67599626	chr5:67599626:A:G	1.59313e-05	-1.08005e-10	-1.20631
67599894	chr5:67599894:C:G	3.49593e-05	0.842559	-1.26298
67599948	chr5:67599948:T:C	1.01575e-05	-0.781402	-0.874988
67600137	chr5:67600137:G:T	1.50457e-05	-1.08005e-10	-1.26351
67600365	chr5:67600365:G:A	1.0436e-05	-0.754188	-0.875152
67600441	chr5:67600441:A:G	1.62262e-05	-1.08005e-10	-1.18798
67600613	chr5:67600613:T:C	1.23247e-05	-1.463	-2.92966e-10
67600619	chr5:67600619:G:A	1.49453e-05	-1.08005e-10	-1.2702
67601083	chr5:67601083:AT:A	7.69925e-06	-1.54619	-0.387291
67601117	chr5:67601117:A:G	6.80807e-06	-1.21607	-0.840419
67601323	chr5:67601323:C:T	7.12145e-06	-1.53071	-0.480784
67601365	chr5:67601365:G:C	3.37401e-05	0.810599	-1.26651
67601532	chr5:67601532:T:C	1.54471e-05	-1.08005e-10	-1.23718
67601636	chr5:67601636:T:C	2.11649e-05	-1.08005e-10	-0.922255
67601713	chr5:67601713:C:A	1.12773e-05	-1.55181	-2.92966e-10
67601748	chr5:67601748:C:T	2.49813e-05	0.0539284	-0.810402
67601932	chr5:67601932:A:G	1.98331e-05	-1.08005e-10	-0.987249
67602234	chr5:67602234:A:G	9.94465e-06	-0.864135	-0.813431
67602315	chr5:67602315:C:T	3.35289e-05	-1.08005e-10	-0.462193
67602339	chr5:67602339:T:C	1.87871e-05	-1.08005e-10	-1.04143
67602451	chr5:67602451:T:A	0.000106682	-1.08005e-10	0.695253
67602721	chr5:67602721:A:T	1.65324e-05	0.0228447	-1.19212
67602801	chr5:67602801:T:G	1.81762e-05	-1.07449	-2.92966e-10
67603118	chr5:67603118:G:A	1.78219e-05	-1.08005e-10	-1.09417
67603150	chr5:67603150:T:C	1.69894e-05	-1.08005e-10	-1.14201
67603153	chr5:67603153:C:T	1.1378e-05	-1.54292	-2.92966e-10
67603247	chr5:67603247:G:T	1.04695e-05	-1.23331	-0.392825
67603356	chr5:67603356:C:T	9.85986e-06	-1.22882	-0.45731
67603365	chr5:67603365:C:T	3.25303e-05	0.778152	-1.27058
67603375	chr5:67603375:C:T	3.71719e-06	-1.50657	-1.15507
67603580	chr5:67603580:G:A	1.55548e-05	-0.0373912	-1.19284
67603881	chr5:67603881:G:A	2.921e-05	-1.08005e-10	-0.600091
67603927	chr5:67603927:G:A	3.13057e-05	-1.08005e-10	-0.5308
67604337	chr5:67604337:C:T	1.49818e-05	-1.08005e-10	-1.26777
67604693	chr5:67604693:A:C	1.1454e-05	-1.53626	-2.92966e-10
67604903	chr5:67604903:T:G	2.69323e-05	-0.681276	-2.92966e-10
67605405	chr5:67605405:TCTC:T	4.27804e-05	-1.08005e-10	-0.21852
67606153	chr5:67606153:C:T	6.34978e-05	1.38224	-1.20583
67606235	chr5:67606235:T:C	6.12029e-05	1.36572	-1.22612
67606479	chr5:67606479:G:A	1.81055e-05	-1.08005e-10	-1.07839
67606551	chr5:67606551:A:G	1.11258e-05	-0.784315	-0.781023
67606677	chr5:67606677:G:C	0.000168268	1.15427	-0.00331338
67606832	chr5:67606832:A:T	0.000178309	1.26899	-0.0600748
67606935	chr5:67606935:A:G	1.49443e-05	-1.08005e-10	-1.27027
67606936	chr5:67606936:T:A	1.15769e-05	-1.52559	-2.92966e-10
67606987	chr5:67606987:C:T	0.0001121	-1.08005e-10	0.744788
67606988	chr5:67606988:C:T	1.89107e-05	-1.08005e-10	-1.03487
67607235	chr5:67607235:C:T	2.60659e-05	-0.713971	-2.92966e-10
67607307	chr5:67607307:G:T	1.5114e-05	-1.08005e-10	-1.25898
67607392	chr5:67607392:C:T	3.40513e-05	0.464417	-0.91115
67607460	chr5:67607460:A:G	0.000174884	1.31893	-0.12941
67607558	chr5:67607558:A:T	0.000168622	1.30643	-0.153371
67607665	chr5:67607665:G:A	0.00015843	1.26358	-0.17287
67607682	chr5:67607682:T:TC	0.000175327	1.34489	-0.15284
67607761	chr5:67607761:A:G	2.80466e-05	-1.08005e-10	-0.640735
67608008	chr5:67608008:T:G	1.12774e-05	-1.5518	-2.92966e-10
67608067	chr5:67608067:A:T	3.25803e-05	-1.08005e-10	-0.490892
67608156	chr5:67608156:T:G	2.9916e-05	-1.08005e-10	-0.576208
67608262	chr5:67608262:G:A	4.10885e-05	-1.08005e-10	-0.258873
67608346	chr5:67608346:T:G	3.10443e-05	-1.08005e-10	-0.539185
67608541	chr5:67608541:G:A	1.12786e-05	-1.55169	-2.92966e-10
67608627	chr5:67608627:C:A	1.64519e-05	-1.08005e-10	-1.17416
67608718	chr5:67608718:G:A	3.37454e-05	0.813235	-1.26899
67608747	chr5:67608747:A:G	8.8685e-05	-1.08005e-10	0.51049
67608848	chr5:67608848:G:A	4.37598e-05	-1.08005e-10	-0.195884
67609118	chr5:67609118:G:A	1.63359e-05	-1.08005e-10	-1.18123
67609133	chr5:67609133:G:A	1.14002e-05	-1.54097	-2.92966e-10
67609205	chr5:67609205:CT:C	3.48279e-05	0.845499	-1.26968
67609336	chr5:67609336:T:C	8.69867e-06	-0.842059	-0.969371
67609537	chr5:67609537:C:T	1.13944e-05	-1.54148	-2.92966e-10
67609784	chr5:67609784:C:T	1.52718e-05	-1.2486	-2.92966e-10
67609835	chr5:67609835:T:C	1.67358e-05	-1.08005e-10	-1.15705
67609863	chr5:67609863:A:G	1.49863e-05	-1.08005e-10	-1.26746
67609875	chr5:67609875:A:G	1.49952e-05	-1.08005e-10	-1.26687
67610007	chr5:67610007:G:A	1.90329e-05	-1.08005e-10	-1.02843
67610121	chr5:67610121:G:A	4.53953e-05	-1.08005e-10	-0.159192
67610236	chr5:67610236:G:A	1.12378e-05	-0.788534	-0.76678
67610673	chr5:67610673:G:A	1.01786e-05	-0.8122	-0.842111
67610755	chr5:67610755:A:G	3.38793e-05	-1.08005e-10	-0.451797
67610846	chr5:67610846:C:T	7.51344e-06	-1.14289	-0.815018
67610977	chr5:67610977:A:G	3.31195e-05	0.793935	-1.26841
67611202	chr5:67611202:C:A	3.34758e-05	-0.463779	-2.92966e-10
67611283	chr5:67611283:C:T	3.20251e-05	-1.08005e-10	-0.508082
67611323	chr5:67611323:G:C	2.55429e-05	-1.08005e-10	-0.734241
67611723	chr5:67611723:A:C	7.12187e-06	-1.55112	-0.460315
67611953	chr5:67611953:G:A	2.38335e-05	-1.08005e-10	-0.803509
67612086	chr5:67612086:G:A	1.75513e-05	-1.08005e-10	-1.10948
67612089	chr5:67612089:A:G	8.88086e-06	-0.69222	-1.09848
67612207	chr5:67612207:T:G	3.32309e-05	-1.08005e-10	-0.471121
67612209	chr5:67612209:T:G	8.64341e-06	-0.69517	-1.12263
67612340	chr5:67612340:C:T	7.59784e-06	-1.55197	-0.394763
67612490	chr5:67612490:C:T	1.14867e-05	-1.53341	-2.92966e-10
67612502	chr5:67612502:G:A	4.97339e-05	1.19987	-1.26779
67612558	chr5:67612558:G:A	4.80337e-05	1.16023	-1.26293
67612645	chr5:67612645:G:C	1.5572e-05	-0.726733	-0.502391
67612779	chr5:67612779:T:C	4.57864e-05	1.11702	-1.26764
67612893	chr5:67612893:A:G	4.10847e-05	0.965927	-1.22489
67612923	chr5:67612923:T:G	1.83962e-05	-1.08005e-10	-1.06245
67612999	chr5:67612999:A:T	4.0919e-05	-1.08005e-10	-0.263007
67613035	chr5:67613035:G:A	3.19544e-05	-1.08005e-10	-0.510291
67613431	chr5:67613431:C:G	4.07416e-05	-1.08005e-10	-0.267351
67613544	chr5:67613544:C:A	4.83227e-05	1.17295	-1.26965
67613616	chr5:67613616:A:G	1.67173e-05	-1.08005e-10	-1.15816
67613682	chr5:67613682:A:G	1.14556e-05	-1.53612	-2.92966e-10
67613857	chr5:67613857:A:T	3.02615e-05	-1.08005e-10	-0.564724
67613867	chr5:67613867:C:T	1.64038e-05	-1.08005e-10	-1.17709
67614024	chr5:67614024:A:G	4.34274e-05	1.06619	-1.2697
67614252	chr5:67614252:C:T	1.5763e-05	-1.16434	-0.0526007
67614478	chr5:67614478:C:T	1.70029e-05	-1.08005e-10	-1.14121
67614628	chr5:67614628:A:G	2.88903e-05	-1.08005e-10	-0.611096
67614641	chr5:67614641:G:A	2.67568e-05	-1.08005e-10	-0.687812
67614645	chr5:67614645:G:T	5.70603e-05	1.01801	-0.948498
67614809	chr5:67614809:A:G	1.46467e-05	-0.306934	-0.983454
67615658	chr5:67615658:G:A	2.46857e-05	-1.08005e-10	-0.768376
67615749	chr5:67615749:C:T	1.77087e-05	-1.08005e-10	-1.10054
67615778	chr5:67615778:A:G	5.80214e-05	1.34039	-1.25418
67615782	chr5:67615782:G:A	1.57589e-05	-1.08005e-10	-1.21719
67615803	chr5:67615803:C:T	1.42502e-05	-0.791902	-0.525924
67615866	chr5:67615866:C:A	3.82101e-05	-1.08005e-10	-0.3315
67615896	chr5:67615896:CA:C	6.68301e-05	1.4863	-1.25875
67615927	chr5:67615927:AT:A	1.62478e-05	-1.08005e-10	-1.18664
67616307	chr5:67616307:G:C	1.50051e-05	-1.08005e-10	-1.26621
67616309	chr5:67616309:C:T	4.29114e-05	1.0551	-1.27057
67616360	chr5:67616360:A:G	1.16332e-05	-1.52074	-2.92966e-10
67616405	chr5:67616405:C:T	9.67108e-06	-1.43415	-0.27131
67616486	chr5:67616486:A:G	1.90691e-05	-1.47879	0.452263
67616665	chr5:67616665:T:C	6.59357e-06	-0.843999	-1.24451
67616693	chr5:67616693:C:T	6.49886e-06	-0.85298	-1.24999
67616714	chr5:67616714:C:A	7.0889e-06	-1.55091	-0.465162
67616772	chr5:67616772:A:T	0.000132233	-1.08005e-10	0.909965
67616931	chr5:67616931:T:G	1.20908e-05	-1.48215	-2.92966e-10
67616960	chr5:67616960:T:C	6.23727e-06	-0.999232	-1.14483
67616987	chr5:67616987:T:G	1.21002e-05	-1.48138	-2.92966e-10
67617185	chr5:67617185:A:T	1.49745e-05	-1.08005e-10	-1.26825
67617190	chr5:67617190:A:G	2.19554e-05	0.376606	-1.26219
67617377	chr5:67617377:T:C	1.66892e-05	-1.08005e-10	-1.15984
67617715	chr5:67617715:A:T	1.21669e-05	-1.47588	-2.92966e-10
67617978	chr5:67617978:G:C	2.0352e-05	-1.08005e-10	-0.96142
67619061	chr5:67619061:A:C	1.20803e-05	-1.48303	-2.92966e-10
67619602	chr5:67619602:T:C	1.29835e-05	-0.349979	-1.06094
67619655	chr5:67619655:G:A	2.06751e-05	-1.08005e-10	-0.945669
67620690	chr5:67620690:T:C	1.50355e-05	-1.08005e-10	-1.26419
67620727	chr5:67620727:T:C	3.88e-06	-1.4749	-1.14387
67620746	chr5:67620746:G:T	1.27253e-05	-1.43101	-2.92966e-10
67620826	chr5:67620826:A:G	1.73295e-05	-1.08005e-10	-1.12219
67620891	chr5:67620891:A:C	4.099e-06	-1.47862	-1.08524
67621234	chr5:67621234:T:C	2.44596e-05	-1.08005e-10	-0.777579
67621245	chr5:67621245:T:C	1.32962e-05	-0.353435	-1.03369
67621384	chr5:67621384:T:C	1.16423e-05	-1.51996	-2.92966e-10
67621404	chr5:67621404:C:T	8.92219e-06	-0.687443	-1.09862
67621649	chr5:67621649:T:C	2.30235e-05	-1.08005e-10	-0.838086
67621672	chr5:67621672:A:G	1.22521e-05	-1.4689	-2.92966e-10
67621941	chr5:67621941:G:A	1.61234e-05	-1.08005e-10	-1.19433
67622431	chr5:67622431:G:A	1.71497e-05	-1.08005e-10	-1.13262
67622625	chr5:67622625:C:T	6.33015e-06	-0.898083	-1.23119
67622833	chr5:67622833:C:A	3.12852e-05	-1.08005e-10	-0.531455
67622874	chr5:67622874:G:A	1.49434e-05	-1.08005e-10	-1.27033
67623108	chr5:67623108:G:A	1.17081e-05	-1.51432	-2.92966e-10
67623142	chr5:67623142:G:A	1.94933e-05	-1.08005e-10	-1.00453
67624233	chr5:67624233:C:T	1.66749e-05	-1.08005e-10	-1.1607
67624412	chr5:67624412:C:T	1.53386e-05	-1.08005e-10	-1.24423
67624697	chr5:67624697:G:A	5.56764e-05	1.30998	-1.26503
67624960	chr5:67624960:C:T	4.73004e-05	1.13794	-1.25602
67625096	chr5:67625096:C:T	4.75958e-05	-1.08005e-10	-0.111857
67625240	chr5:67625240:G:T	3.7757e-05	-1.08005e-10	-0.343429
67625439	chr5:67625439:T:G	5.96083e-06	-0.91962	-1.26977
67625650	chr5:67625650:T:C	1.81266e-05	-0.196063	-0.881156
67625958	chr5:67625958:ACT:A	1.51766e-05	-1.08005e-10	-1.25484
67626063	chr5:67626063:A:G	3.86068e-05	-0.321173	-2.92966e-10
67626150	chr5:67626150:G:T	1.77597e-05	-1.08005e-10	-1.09767
67627053	chr5:67627053:G:A	1.57813e-05	-1.08005e-10	-1.21578
67627164	chr5:67627164:A:T	1.81352e-05	-1.08005e-10	-1.07675
67627249	chr5:67627249:A:C	1.42383e-05	-1.31866	-2.92966e-10
67627788	chr5:67627788:C:G	1.21234e-05	-1.47947	-2.92966e-10
67627908	chr5:67627908:C:T	1.4869e-05	-1.27532	-2.92966e-10
67627939	chr5:67627939:G:C	1.59983e-05	-1.08005e-10	-1.20212
67628097	chr5:67628097:T:C	3.61244e-06	-1.4863	-1.20392
67628098	chr5:67628098:T:TAAAGTCTTTA	4.14498e-05	-1.08005e-10	-0.250117
67628327	chr5:67628327:T:C	1.74833e-05	-1.08005e-10	-1.11335
67628380	chr5:67628380:A:G	1.59892e-05	-1.08005e-10	-1.20268
67628596	chr5:67628596:G:C	4.67311e-05	-1.08005e-10	-0.130191
67629026	chr5:67629026:A:G	1.8002e-05	-0.199425	-0.884692
67629360	chr5:67629360:G:A	2.97686e-05	-1.08005e-10	-0.581147
67629508	chr5:67629508:A:G	4.67137e-05	-1.08005e-10	-0.130564
67629635	chr5:67629635:G:A	0.000395529	-1.08005e-10	2.00562
67629719	chr5:67629719:G:A	1.17436e-05	-1.5113	-2.92966e-10
67629783	chr5:67629783:T:A	1.62946e-05	-1.08005e-10	-1.18376
67629914	chr5:67629914:C:T	1.8552e-05	-1.08005e-10	-1.05402
67629934	chr5:67629934:G:C	1.90991e-05	-1.08005e-10	-1.02496
67629994	chr5:67629994:A:C	1.98249e-05	-1.08005e-10	-0.98766
67630369	chr5:67630369:C:T	1.85846e-05	-1.08005e-10	-1.05227
67630602	chr5:67630602:T:C	1.20431e-05	-1.48611	-2.92966e-10
67630857	chr5:67630857:C:T	1.6014e-05	-1.08005e-10	-1.20114
67631042	chr5:67631042:C:T	3.29052e-05	-0.480972	-2.92966e-10
67631786	chr5:67631786:G:C	1.53254e-05	-1.08005e-10	-1.24509
67632010	chr5:67632010:C:T	2.38896e-05	-1.08005e-10	-0.801156
67632196	chr5:67632196:G:GA	3.77677e-06	-1.52214	-1.1236
67632494	chr5:67632494:C:T	1.50756e-05	-1.08005e-10	-1.26153
67632495	chr5:67632495:G:A	6.99134e-06	-0.964987	-1.06494
67632562	chr5:67632562:C:T	4.6237e-05	1.11751	-1.25833
67632612	chr5:67632612:G:A	3.56272e-06	-1.49382	-1.21026
67632681	chr5:67632681:G:A	2.87796e-05	-1.08005e-10	-0.614933
67632840	chr5:67632840:A:G	7.56344e-06	-1.47016	-0.481115
67632865	chr5:67632865:C:G	0.0001011	-1.08005e-10	0.64151
67633266	chr5:67633266:C:A	4.44399e-05	1.01245	-1.19291
67634007	chr5:67634007:G:A	1.73269e-05	-1.12234	-2.92966e-10
67634032	chr5:67634032:C:A	5.40264e-05	1.27824	-1.26337
67634386	chr5:67634386:G:T	3.0938e-05	-1.08005e-10	-0.542614
67634831	chr5:67634831:T:C	5.87785e-06	-0.935793	-1.26762
67635135	chr5:67635135:G:A	2.62851e-05	-1.08005e-10	-0.705597
67635289	chr5:67635289:C:A	7.02058e-06	-1.36944	-0.656317
67635485	chr5:67635485:C:T	1.22211e-05	-1.47144	-2.92966e-10
67635655	chr5:67635655:C:A	1.59892e-05	-1.08005e-10	-1.20268
67635679	chr5:67635679:C:G	4.05642e-06	-1.49729	-1.07701
67635711	chr5:67635711:T:C	4.6024e-05	1.08753	-1.23297
67636136	chr5:67636136:T:C	3.77765e-05	-1.08005e-10	-0.342912
67636154	chr5:67636154:G:A	1.49411e-05	-1.08005e-10	-1.27049
67636305	chr5:67636305:G:A	2.63735e-05	-1.08005e-10	-0.70224
67636357	chr5:67636357:T:C	1.60106e-05	-1.08005e-10	-1.20135
67636410	chr5:67636410:C:G	4.15919e-06	-1.47487	-1.07441
67636501	chr5:67636501:C:A	5.13227e-05	1.22727	-1.26374
67636901	chr5:67636901:T:G	1.59892e-05	-1.08005e-10	-1.20268
67637274	chr5:67637274:T:C	1.20036e-05	-1.4894	-2.92966e-10
67637367	chr5:67637367:C:T	6.91166e-06	-0.779786	-1.2616
67637679	chr5:67637679:G:A	1.22665e-05	-1.46773	-2.92966e-10
67638285	chr5:67638285:A:C	7.98294e-06	-1.44041	-0.456885
67638384	chr5:67638384:A:G	4.27965e-06	-1.31205	-1.20868
67638754	chr5:67638754:C:T	2.80228e-05	-0.641581	-2.92966e-10
67638908	chr5:67638908:C:G	2.51394e-05	-1.08005e-10	-0.750163
67639779	chr5:67639779:A:G	2.01681e-05	-1.08005e-10	-0.9705
67640192	chr5:67640192:C:A	1.51517e-05	-1.08005e-10	-1.25649
67640303	chr5:67640303:A:G	7.41044e-06	-0.72402	-1.24769
67640434	chr5:67640434:A:G	6.79935e-06	-0.988125	-1.06965
67640441	chr5:67640441:G:C	1.60696e-05	-0.0389235	-1.15875
67640590	chr5:67640590:G:T	4.7044e-06	-1.55255	-0.873554
67640893	chr5:67640893:C:T	1.57411e-05	-1.08005e-10	-1.21832
67641039	chr5:67641039:C:T	1.50773e-05	-1.08005e-10	-1.26141
67641197	chr5:67641197:T:C	6.65763e-06	-1.29832	-0.780514
67641847	chr5:67641847:G:C	1.52465e-05	-1.08005e-10	-1.25025
67641871	chr5:67641871:G:C	1.12717e-05	-1.55231	-2.92966e-10
67641921	chr5:67641921:G:C	2.02889e-05	-0.63418	-0.330345
67642816	chr5:67642816:G:T	4.1474e-05	-1.08005e-10	-0.249534
67642954	chr5:67642954:C:A	1.82812e-05	0.13569	-1.20442
67643265	chr5:67643265:C:T	7.34128e-06	-0.837521	-1.14357
67643614	chr5:67643614:T:C	1.59692e-05	-1.08005e-10	-1.20394
67643938	chr5:67643938:T:C	7.06754e-06	-0.790423	-1.22867
67644047	chr5:67644047:T:G	6.52171e-05	-1.08005e-10	0.203121
67644127	chr5:67644127:T:A	3.22723e-06	-1.54986	-1.25312
67644641	chr5:67644641:C:T	2.09249e-05	-1.08005e-10	-0.933662
67644692	chr5:67644692:T:G	4.38841e-05	1.0719	-1.26495
67644759	chr5:67644759:A:G	7.75007e-06	-0.685929	-1.24097
67645335	chr5:67645335:T:C	6.40853e-06	-0.861199	-1.25577
67645470	chr5:67645470:A:G	6.60608e-06	-0.832463	-1.25415
67645581	chr5:67645581:G:GTTAT	1.14532e-05	-1.53633	-2.92966e-10
67645620	chr5:67645620:T:C	6.03969e-05	-1.08005e-10	0.126337
67645626	chr5:67645626:C:T	1.90793e-05	-0.491547	-0.534447
67645816	chr5:67645816:C:T	1.84511e-05	-0.506289	-0.553187
67645822	chr5:67645822:A:C	6.54836e-06	-0.839678	-1.25571
67647750	chr5:67647750:C:T	4.91861e-06	-1.33448	-1.04709
67647794	chr5:67647794:G:A	4.4233e-05	1.08503	-1.27016
67648717	chr5:67648717:TCTC:T	1.128e-05	-1.55157	-2.92966e-10
67649046	chr5:67649046:A:G	7.54558e-06	-0.722768	-1.23087
67649295	chr5:67649295:G:A	7.58738e-06	-0.727997	-1.22012
67649538	chr5:67649538:G:C	2.57018e-05	-1.08005e-10	-0.728039
67649649	chr5:67649649:A:G	2.82081e-05	-1.08005e-10	-0.634991
67649722	chr5:67649722:C:T	7.36434e-06	-0.747965	-1.22999
67649758	chr5:67649758:T:C	1.12946e-05	-1.55028	-2.92966e-10
67649771	chr5:67649771:C:T	7.75125e-06	-0.692252	-1.23449
67649794	chr5:67649794:A:G	8.12335e-06	-0.65037	-1.22949
67649899	chr5:67649899:T:C	1.57178e-05	-1.08005e-10	-1.21981
67649910	chr5:67649910:T:C	7.81791e-06	-0.693034	-1.22515
67649934	chr5:67649934:G:A	6.33284e-05	-1.08005e-10	0.173734
67649951	chr5:67649951:A:G	8.47026e-06	-0.609697	-1.22834
67649964	chr5:67649964:T:C	6.03475e-06	-0.993397	-1.18367
67649995	chr5:67649995:G:T	7.33059e-06	-0.750118	-1.23243
67650118	chr5:67650118:A:G	1.5706e-05	-1.08005e-10	-1.22056
67650359	chr5:67650359:A:G	7.9126e-06	-0.689764	-1.21638
67650382	chr5:67650382:T:C	7.61924e-06	-0.718774	-1.22515
67650556	chr5:67650556:C:G	7.35053e-06	-0.738789	-1.24104
67650763	chr5:67650763:T:G	5.00885e-06	-1.54053	-0.82286
67651097	chr5:67651097:A:G	3.17715e-05	0.751735	-1.26777
67651347	chr5:67651347:G:A	1.63793e-05	-1.08005e-10	-1.17858
67651431	chr5:67651431:C:T	3.37801e-05	0.6794	-1.13413
67651590	chr5:67651590:A:G	8.02902e-06	-0.665654	-1.22588
67651628	chr5:67651628:C:T	3.2867e-05	-1.08005e-10	-0.482133
67651714	chr5:67651714:T:C	3.07998e-05	-1.08005e-10	-0.547094
67652120	chr5:67652120:A:G	0.000336328	-1.08005e-10	1.84349
67652170	chr5:67652170:T:C	8.01753e-06	-0.657469	-1.2355
67652172	chr5:67652172:C:T	7.96541e-06	-0.662885	-1.23661
67652384	chr5:67652384:A:C	0.000274609	-1.08005e-10	1.64075
67652963	chr5:67652963:A:G	6.01427e-05	-1.08005e-10	0.122119
67653178	chr5:67653178:A:G	7.74452e-06	-0.69728	-1.23034
67653238	chr5:67653238:A:G	1.20045e-05	-1.48932	-2.92966e-10
67653336	chr5:67653336:T:C	3.90072e-05	-1.08005e-10	-0.310855
67653430	chr5:67653430:C:T	8.38058e-06	-0.593862	-1.25482
67653542	chr5:67653542:C:T	8.73932e-06	-0.559896	-1.24687
67653674	chr5:67653674:C:T	4.94602e-06	-1.55074	-0.825276
67653680	chr5:67653680:G:A	1.14182e-05	-1.5394	-2.92966e-10
67653730	chr5:67653730:G:A	5.62758e-06	-1.1361	-1.11082
67653805	chr5:67653805:G:A	8.65852e-06	-0.581929	-1.23413
67654609	chr5:67654609:A:G	0.000274229	-1.08005e-10	1.63936
67654670	chr5:67654670:T:C	2.51101e-05	-1.08005e-10	-0.751329
67654934	chr5:67654934:A:G	1.55424e-05	-1.08005e-10	-1.23103
67655044	chr5:67655044:C:T	1.7303e-05	-1.08005e-10	-1.12372
67655254	chr5:67655254:T:G	1.16428e-05	-1.51991	-2.92966e-10
67655300	chr5:67655300:A:G	1.16155e-05	-1.52226	-2.92966e-10
67655491	chr5:67655491:T:C	6.7147e-06	-1.10091	-0.96939
67655730	chr5:67655730:A:G	8.56561e-06	-0.594409	-1.23244
67656020	chr5:67656020:T:C	8.17767e-06	-0.628636	-1.24456
67656484	chr5:67656484:G:A	2.39959e-05	-1.08005e-10	-0.796717
67656619	chr5:67656619:T:C	6.59913e-05	-1.08005e-10	0.214923
67656630	chr5:67656630:G:C	1.12695e-05	-1.5525	-2.92966e-10
67656680	chr5:67656680:C:T	1.55973e-05	-1.08005e-10	-1.2275
67656855	chr5:67656855:G:A	7.98926e-06	-0.662361	-1.23414
67657060	chr5:67657060:C:T	5.605e-06	-1.14275	-1.10819
67657123	chr5:67657123:C:T	5.76729e-06	-1.10331	-1.11909
67657218	chr5:67657218:C:G	2.7063e-05	-1.08005e-10	-0.676432
67657294	chr5:67657294:G:A	7.8983e-06	-0.664845	-1.24311
67657832	chr5:67657832:A:G	8.302e-06	-0.624605	-1.2335
67658259	chr5:67658259:G:A	8.23446e-06	-0.610146	-1.25613
67658336	chr5:67658336:G:A	2.85567e-05	-1.08005e-10	-0.622709
67658474	chr5:67658474:A:T	6.65009e-05	-1.08005e-10	0.222614
67658660	chr5:67658660:T:C	9.26776e-06	-0.504567	-1.24349
67659282	chr5:67659282:G:A	8.44849e-06	-0.621782	-1.21883
67659369	chr5:67659369:A:T	8.90511e-06	-0.573159	-1.21482
67659623	chr5:67659623:A:C	1.12683e-05	-1.5526	-2.92966e-10
67659716	chr5:67659716:A:G	2.11055e-05	-0.255031	-0.670037
67659838	chr5:67659838:C:T	8.40039e-06	-0.606807	-1.23952
67659943	chr5:67659943:G:A	8.67373e-06	-0.982332	-0.831971
67660101	chr5:67660101:C:T	1.15837e-05	-1.525	-2.92966e-10
67660190	chr5:67660190:T:A	8.50148e-06	-0.603373	-1.23099
67660208	chr5:67660208:T:C	1.43617e-05	-1.31004	-2.92966e-10
67660328	chr5:67660328:T:C	5.29331e-06	-1.0793	-1.22886
67660374	chr5:67660374:G:T	1.70617e-05	-1.08005e-10	-1.13777
67660665	chr5:67660665:A:G	1.56741e-05	-1.08005e-10	-1.22259
67660952	chr5:67660952:C:T	1.58525e-05	-1.08005e-10	-1.21128
67660985	chr5:67660985:G:T	8.24855e-06	-0.62564	-1.23892
67661019	chr5:67661019:C:T	1.52261e-05	-1.08005e-10	-1.25159
67661072	chr5:67661072:G:C	7.6704e-06	-0.703196	-1.23404
67661094	chr5:67661094:A:G	7.86667e-06	-0.676644	-1.23532
67661237	chr5:67661237:G:A	3.19165e-06	-1.54799	-1.26607
67661629	chr5:67661629:T:G	1.13947e-05	-1.54145	-2.92966e-10
67661657	chr5:67661657:C:T	8.59002e-06	-0.585418	-1.23858
67662249	chr5:67662249:G:C	8.60538e-06	-0.586442	-1.23577
67663119	chr5:67663119:A:G	8.88347e-06	-0.560253	-1.23016
67663265	chr5:67663265:T:C	1.50342e-05	-1.08005e-10	-1.26428
67663429	chr5:67663429:T:G	8.37403e-06	-0.613666	-1.2358
67663434	chr5:67663434:G:T	8.13978e-06	-0.636988	-1.24085
67663559	chr5:67663559:C:T	8.58847e-06	-0.584798	-1.23938
67663783	chr5:67663783:C:G	4.57585e-06	-1.5452	-0.908611
67663877	chr5:67663877:G:T	1.50762e-05	-1.08005e-10	-1.26148
67664050	chr5:67664050:T:C	8.49497e-06	-0.595718	-1.23941
67664084	chr5:67664084:G:A	1.54837e-05	0.0328649	-1.26768
67664116	chr5:67664116:T:G	8.79671e-06	-0.563003	-1.23722
67664427	chr5:67664427:GT:G	1.3839e-05	-0.0981037	-1.24901
67664451	chr5:67664451:A:G	2.31749e-05	-1.08005e-10	-0.831532
67664629	chr5:67664629:C:G	1.64842e-05	-1.08005e-10	-1.1722
67664644	chr5:67664644:C:A	1.14169e-05	-1.53951	-2.92966e-10
67664787	chr5:67664787:C:A	7.38523e-06	-1.17839	-0.79673
67664826	chr5:67664826:C:G	1.29028e-05	-1.41716	-2.92966e-10
67664969	chr5:67664969:C:G	8.19521e-06	-0.635156	-1.2359
67665011	chr5:67665011:T:C	3.69353e-05	-1.08005e-10	-0.365432
67665030	chr5:67665030:G:C	1.90409e-05	-1.08005e-10	-1.02801
67665069	chr5:67665069:A:G	4.23446e-05	0.646821	-0.875581
67665291	chr5:67665291:A:G	1.29908e-05	-0.141068	-1.26929
67665323	chr5:67665323:T:A	1.64774e-05	-1.08005e-10	-1.17261
67665324	chr5:67665324:C:G	1.69215e-05	-1.08005e-10	-1.14602
67665407	chr5:67665407:T:C	1.64809e-05	-1.08005e-10	-1.1724
67665598	chr5:67665598:C:G	4.26413e-05	-1.08005e-10	-0.221776
67665679	chr5:67665679:C:T	2.42752e-05	-0.826737	0.0415908
67665999	chr5:67665999:A:C	1.16634e-05	-1.51815	-2.92966e-10
67666100	chr5:67666100:T:C	4.43539e-05	0.206182	-0.388582
67666198	chr5:67666198:C:T	8.69112e-06	-1.0774	-0.734898
67666722	chr5:67666722:C:T	1.64774e-05	-1.08005e-10	-1.17261
67667255	chr5:67667255:A:G	1.58594e-05	-1.08005e-10	-1.21084
67667313	chr5:67667313:C:T	8.25802e-06	-0.626072	-1.23734
67667385	chr5:67667385:G:T	8.54783e-06	-0.594794	-1.23413
67667661	chr5:67667661:T:G	2.57449e-05	0.537776	-1.26414
67668035	chr5:67668035:C:G	1.84811e-05	-1.05785	-2.92966e-10
67668184	chr5:67668184:C:T	3.15412e-05	0.731081	-1.25439
67668300	chr5:67668300:T:C	2.08449e-05	-1.08005e-10	-0.937492
67668459	chr5:67668459:G:C	1.64774e-05	-1.08005e-10	-1.17261
67668628	chr5:67668628:C:T	3.45781e-05	-1.08005e-10	-0.431381
67668724	chr5:67668724:C:T	1.57704e-05	-1.08005e-10	-1.21647
67669067	chr5:67669067:A:G	1.12805e-05	-1.55153	-2.92966e-10
67669078	chr5:67669078:G:A	3.35549e-05	-1.08005e-10	-0.461417
67669091	chr5:67669091:T:C	8.11968e-06	-0.646476	-1.23383
67669294	chr5:67669294:G:T	2.63734e-05	-1.08005e-10	-0.702246
67669629	chr5:67669629:C:T	8.06828e-06	-0.653271	-1.23339
67669656	chr5:67669656:C:T	2.36949e-05	0.117818	-0.92716
67669905	chr5:67669905:C:T	2.54868e-05	-1.08005e-10	-0.73644
67669969	chr5:67669969:G:A	2.55553e-05	-1.08005e-10	-0.733756
67670300	chr5:67670300:A:G	7.59687e-06	-0.701226	-1.24564
67670429	chr5:67670429:T:C	1.56095e-05	-1.08005e-10	-1.22672
67670522	chr5:67670522:T:C	7.3817e-06	-0.726454	-1.24914
67671065	chr5:67671065:G:A	1.56225e-05	-1.08005e-10	-1.22589
67671095	chr5:67671095:AT:A	5.34951e-06	-1.03184	-1.26576
67671704	chr5:67671704:C:T	4.04274e-06	-1.4874	-1.09028
67672026	chr5:67672026:A:G	8.72067e-06	-0.57709	-1.23181
67672059	chr5:67672059:A:C	8.74206e-06	-0.575006	-1.23145
67672159	chr5:67672159:A:G	1.41465e-05	-1.32513	-2.92966e-10
67672507	chr5:67672507:G:C	8.33623e-06	-0.619235	-1.23475
67672631	chr5:67672631:G:A	8.14025e-06	-0.640504	-1.23728
67673163	chr5:67673163:G:A	1.13373e-05	-1.5465	-2.92966e-10
67673184	chr5:67673184:C:T	5.06658e-05	-1.08005e-10	-0.0493502
67673252	chr5:67673252:A:T	1.64816e-05	-1.08005e-10	-1.17236
67673265	chr5:67673265:T:G	2.47288e-05	-1.08005e-10	-0.76663
67673279	chr5:67673279:A:G	1.70807e-05	-1.08005e-10	-1.13665
67673448	chr5:67673448:C:T	1.54988e-05	-1.08005e-10	-1.23384
67673569	chr5:67673569:TCA:T	4.75456e-05	-1.08005e-10	-0.112911
67673581	chr5:67673581:T:C	4.77025e-06	-1.24475	-1.16745
67673614	chr5:67673614:C:T	8.30056e-06	-0.620747	-1.23753
67673830	chr5:67673830:G:A	1.57555e-05	0.0491188	-1.26653
67674011	chr5:67674011:A:G	7.76786e-06	-0.689894	-1.23471
67674109	chr5:67674109:A:G	1.49398e-05	-1.08005e-10	-1.27057
67674270	chr5:67674270:C:T	4.20957e-06	-1.54775	-0.989486
67674520	chr5:67674520:C:A	8.26746e-06	-0.63424	-1.22803
67675076	chr5:67675076:A:T	5.47051e-06	-1.07924	-1.19599
67675543	chr5:67675543:G:A	5.14438e-06	-1.19473	-1.14196
67675632	chr5:67675632:T:C	7.85734e-06	-0.663255	-1.2499
67675940	chr5:67675940:A:C	1.51203e-05	-1.08005e-10	-1.25856
67676051	chr5:67676051:A:G	2.02398e-05	-1.08005e-10	-0.966948
67676152	chr5:67676152:C:CAG	3.85414e-05	-1.08005e-10	-0.322867
67676236	chr5:67676236:C:T	8.51799e-06	-0.595634	-1.23679
67676423	chr5:67676423:A:T	8.41067e-06	-0.609862	-1.23524
67676425	chr5:67676425:C:T	7.03736e-06	-1.19488	-0.828493
67676991	chr5:67676991:C:A	1.18266e-05	-1.50425	-2.92966e-10
67677085	chr5:67677085:C:G	1.82232e-05	-1.08005e-10	-1.07191
67677364	chr5:67677364:C:T	1.51779e-05	-1.08005e-10	-1.25476
67677749	chr5:67677749:G:A	8.40479e-06	-0.601264	-1.24454
67677818	chr5:67677818:A:G	1.87447e-05	-0.0288457	-1.01485
67678250	chr5:67678250:C:G	1.70809e-05	-1.08005e-10	-1.13664
67678624	chr5:67678624:T:C	1.77328e-05	-1.08005e-10	-1.09919
67678786	chr5:67678786:A:T	8.36176e-06	-0.599974	-1.25096
67678803	chr5:67678803:C:T	8.24807e-06	-0.617858	-1.24676
67678872	chr5:67678872:C:T	1.61814e-05	-1.08005e-10	-1.19074
67679587	chr5:67679587:G:A	6.14495e-05	0.143616	-2.92966e-10
67679606	chr5:67679606:C:T	3.45295e-05	-1.08005e-10	-0.432788
67680081	chr5:67680081:C:A	7.91924e-06	-0.668506	-1.2368
67680087	chr5:67680087:C:A	1.72126e-05	0.00828149	-1.13724
67680627	chr5:67680627:G:T	1.50015e-05	-1.26645	-2.92966e-10
67680893	chr5:67680893:T:C	8.24056e-06	-0.626552	-1.23898
67681249	chr5:67681249:C:T	7.45138e-06	-1.20698	-0.759221
67681297	chr5:67681297:TG:T	8.28837e-06	-0.606998	-1.25275
67681304	chr5:67681304:G:A	1.72053e-05	0.00858545	-1.13797
67681387	chr5:67681387:T:C	1.18772e-05	-1.49998	-2.92966e-10
67681434	chr5:67681434:C:T	2.19675e-05	-1.08005e-10	-0.885036
67681445	chr5:67681445:C:T	4.63225e-06	-1.25503	-1.18652
67681628	chr5:67681628:C:A	1.57455e-05	0.0504907	-1.26854
67681755	chr5:67681755:C:T	1.75949e-05	0.0326775	-1.13967
67682157	chr5:67682157:A:G	2.80165e-05	-1.08005e-10	-0.641809
67682431	chr5:67682431:T:C	4.29808e-06	-1.55264	-0.963796
67682449	chr5:67682449:G:T	2.00676e-05	-1.08005e-10	-0.975494
67682470	chr5:67682470:G:A	8.36326e-06	-0.618715	-1.23204
67682531	chr5:67682531:T:C	4.56204e-05	-1.08005e-10	-0.154246
67682540	chr5:67682540:C:T	1.21652e-05	-1.47602	-2.92966e-10
67682759	chr5:67682759:C:T	8.39514e-06	-1.02415	-0.822803
67682880	chr5:67682880:G:A	1.64715e-05	-1.08005e-10	-1.17297
67682925	chr5:67682925:C:T	4.39153e-06	-1.54352	-0.951398
67682990	chr5:67682990:T:C	1.23281e-05	-1.46272	-2.92966e-10
67683047	chr5:67683047:T:A	1.68479e-05	-0.00504155	-1.14533
67683174	chr5:67683174:C:T	1.18604e-05	-1.5014	-2.92966e-10
67683233	chr5:67683233:C:T	4.46803e-06	-1.54031	-0.937344
67683251	chr5:67683251:C:T	1.33253e-05	-1.38494	-2.92966e-10
67683468	chr5:67683468:C:G	1.65345e-05	-0.086433	-1.08272
67683475	chr5:67683475:C:T	1.51413e-05	-1.08005e-10	-1.25718
67683485	chr5:67683485:C:T	3.56264e-05	-1.08005e-10	-0.401514
67683810	chr5:67683810:A:G	1.65367e-05	0.0930786	-1.26209
67684048	chr5:67684048:T:C	1.6195e-05	-0.0579792	-1.13192
67684077	chr5:67684077:G:A	1.66669e-05	-0.0329907	-1.12818
67684110	chr5:67684110:C:A	1.72921e-05	-1.12435	-2.92966e-10
67684158	chr5:67684158:ATGT:A	1.6881e-05	-1.08005e-10	-1.14841
67684539	chr5:67684539:G:C	1.51332e-05	-1.08005e-10	-1.25771
67684602	chr5:67684602:T:G	3.38239e-06	-1.55221	-1.20381
67684813	chr5:67684813:G:T	1.73386e-05	0.0265171	-1.14818
67685764	chr5:67685764:C:T	1.13392e-05	-1.54634	-2.92966e-10
67686332	chr5:67686332:A:G	1.13142e-05	-1.54855	-2.92966e-10
67686376	chr5:67686376:C:T	9.50706e-06	-0.543708	-1.17886
67686756	chr5:67686756:TA:T	4.24388e-06	-1.54466	-0.984458
67687175	chr5:67687175:A:T	0.000113032	-1.08005e-10	0.753073
67687426	chr5:67687426:C:T	7.62253e-06	-1.07989	-0.863603
67687519	chr5:67687519:A:G	1.37338e-05	-1.35474	-2.92966e-10
67687684	chr5:67687684:T:A	7.99803e-06	-0.66935	-1.22606
67687975	chr5:67687975:C:T	9.67118e-06	-1.06584	-0.639606
67688158	chr5:67688158:A:G	0.00195003	-1.08005e-10	3.601
67688425	chr5:67688425:G:T	6.00205e-06	-1.10468	-1.07782
67688508	chr5:67688508:T:C	4.47319e-06	-1.49224	-0.984261
67688515	chr5:67688515:C:T	4.22348e-06	-1.54945	-0.984496
67689245	chr5:67689245:C:T	5.80225e-06	-1.16519	-1.05116
67689616	chr5:67689616:C:T	1.51049e-05	-1.08005e-10	-1.25958
67689638	chr5:67689638:C:T	4.74099e-06	-1.54544	-0.872916
67689666	chr5:67689666:T:C	7.47582e-06	-0.723508	-1.23942
67689728	chr5:67689728:C:A	1.51063e-05	-1.08005e-10	-1.25949
67690027	chr5:67690027:CT:C	1.19832e-05	-1.49109	-2.92966e-10
67690032	chr5:67690032:T:C	4.35664e-06	-1.34528	-1.15761
67690301	chr5:67690301:T:C	1.65928e-05	-1.08005e-10	-1.16563
67690333	chr5:67690333:T:A	4.73187e-06	-1.50741	-0.912869
67690552	chr5:67690552:G:A	5.94845e-06	-1.18329	-1.00818
67690676	chr5:67690676:C:T	1.20203e-05	-1.488	-2.92966e-10
67690917	chr5:67690917:G:A	1.66882e-05	-1.08005e-10	-1.1599
67690951	chr5:67690951:G:T	1.7316e-05	-1.12297	-2.92966e-10
67691251	chr5:67691251:G:A	1.25345e-05	-0.194595	-1.25152
67691320	chr5:67691320:A:C	4.58157e-06	-1.54964	-0.90292
67691429	chr5:67691429:T:C	1.56246e-05	-1.22575	-2.92966e-10
67691561	chr5:67691561:C:T	2.86548e-05	-1.08005e-10	-0.619279
67691573	chr5:67691573:T:C	1.14496e-05	-1.53665	-2.92966e-10
67691599	chr5:67691599:T:C	1.40465e-05	-0.0753143	-1.25691
67691957	chr5:67691957:C:T	4.65706e-06	-1.52053	-0.915688
67692293	chr5:67692293:G:A	4.83587e-06	-1.51317	-0.885372
67692576	chr5:67692576:A:T	2.8674e-05	0.389424	-1.00803
67692579	chr5:67692579:T:G	2.8874e-05	0.395673	-1.00733
67693197	chr5:67693197:A:C	1.24973e-05	-0.390563	-1.05853
67693686	chr5:67693686:G:A	7.84504e-06	-0.670294	-1.24443
67693718	chr5:67693718:A:C	1.27651e-05	-0.267061	-1.16083
67693991	chr5:67693991:GA:G	8.07112e-06	-0.63635	-1.24996
67694067	chr5:67694067:T:G	1.13855e-05	-1.54226	-2.92966e-10
67694076	chr5:67694076:C:T	6.2356e-06	-0.88481	-1.25952
67694176	chr5:67694176:G:A	4.91669e-06	-1.17295	-1.20902
67694257	chr5:67694257:G:A	6.04439e-05	0.127115	-2.92966e-10
67694803	chr5:67694803:A:G	2.28495e-05	-0.845669	-2.92966e-10
67694847	chr5:67694847:T:C	2.88759e-05	-1.08005e-10	-0.611593
67695058	chr5:67695058:TG:T	5.22921e-05	-1.08005e-10	-0.0177563
67695187	chr5:67695187:A:G	4.99967e-06	-1.15676	-1.20847
67695303	chr5:67695303:A:G	0.000209567	2.08017	-0.709728
67695304	chr5:67695304:T:A	5.28361e-05	-1.08005e-10	-0.00740596
67695472	chr5:67695472:G:A	0.000245523	2.2909	-0.762112
67695954	chr5:67695954:C:G	1.43182e-05	-1.31307	-2.92966e-10
67695957	chr5:67695957:A:G	2.35113e-05	0.237347	-1.05446
67696002	chr5:67696002:A:G	9.14795e-05	1.43675	-0.895232
67696040	chr5:67696040:GA:G	3.34752e-06	-1.52511	-1.24127
67696201	chr5:67696201:C:A	1.69977e-05	0.0278336	-1.16936
67696312	chr5:67696312:A:T	0.000952028	3.92521	-1.04121
67696880	chr5:67696880:T:C	0.000289376	2.76945	-1.07633
67696934	chr5:67696934:AG:A	0.000191575	2.47818	-1.19749
67696958	chr5:67696958:G:A	1.51052e-05	-1.08005e-10	-1.25956
67696977	chr5:67696977:G:C	1.43591e-05	-0.111315	-1.1989
67697038	chr5:67697038:C:T	0.000409981	3.26696	-1.22545
67697394	chr5:67697394:G:A	0.000106123	1.87248	-1.18248
67697452	chr5:67697452:C:T	4.38098e-06	-1.23473	-1.2626
67697572	chr5:67697572:G:A	3.22511e-06	-1.54622	-1.25741
67697808	chr5:67697808:C:T	4.27097e-06	-1.25763	-1.26513
67697845	chr5:67697845:A:G	9.06048e-06	-0.562818	-1.20786
67697868	chr5:67697868:G:A	0.000156594	2.25333	-1.17427
67697928	chr5:67697928:A:C	3.22121e-06	-1.54576	-1.25909
67697929	chr5:67697929:C:T	3.22975e-06	-1.53464	-1.26756
67698037	chr5:67698037:C:T	0.000319351	3.01471	-1.22302
67698061	chr5:67698061:A:G	3.22115e-06	-1.53723	-1.26763
67698080	chr5:67698080:G:A	6.39615e-05	-1.08005e-10	0.18368
67698181	chr5:67698181:A:G	2.13847e-05	-1.08005e-10	-0.911924
67698187	chr5:67698187:C:T	2.58898e-05	-1.08005e-10	-0.72075
67698247	chr5:67698247:G:A	3.23346e-06	-1.53712	-1.26393
67698281	chr5:67698281:C:T	6.59827e-05	1.48529	-1.2705
67698890	chr5:67698890:A:T	4.14113e-05	0.783453	-1.0345
67699037	chr5:67699037:T:A	3.22556e-06	-1.55037	-1.25312
67699108	chr5:67699108:G:A	2.02305e-05	-0.96741	-2.92966e-10
67699710	chr5:67699710:A:C	1.15629e-05	-1.5268	-2.92966e-10
67699739	chr5:67699739:T:C	1.78033e-05	-1.09522	-2.92966e-10
67699784	chr5:67699784:G:A	3.2042e-06	-1.54398	-1.26616
67699830	chr5:67699830:C:G	2.25348e-05	-1.08005e-10	-0.859542
67700075	chr5:67700075:C:T	1.79435e-05	-1.08005e-10	-1.08737
67700231	chr5:67700231:C:A	3.64185e-05	0.673581	-1.0531
67700476	chr5:67700476:A:G	2.59216e-05	0.453794	-1.17332
67700652	chr5:67700652:C:T	1.50779e-05	-1.08005e-10	-1.26137
67700856	chr5:67700856:G:A	1.61932e-05	-1.08005e-10	-1.19001
67701021	chr5:67701021:A:C	1.61143e-05	-1.08005e-10	-1.19489
67701525	chr5:67701525:C:A	1.53641e-05	-1.08005e-10	-1.24257
67701594	chr5:67701594:A:T	3.18855e-06	-1.5459	-1.26913
67701773	chr5:67701773:G:A	3.44344e-06	-1.53433	-1.2038
67702564	chr5:67702564:A:C	1.088e-05	-0.485923	-1.10175
67702917	chr5:67702917:CATAAA:C	1.52506e-05	-1.08005e-10	-1.24998
67703032	chr5:67703032:C:T	1.62656e-05	-1.08005e-10	-1.18555
67703033	chr5:67703033:A:G	2.35737e-05	0.399511	-1.21398
67703429	chr5:67703429:C:T	3.19903e-06	-1.54762	-1.26413
67703925	chr5:67703925:A:C	2.08879e-05	-1.08005e-10	-0.935433
67703956	chr5:67703956:C:A	1.31613e-05	-1.39732	-2.92966e-10
67703959	chr5:67703959:C:G	5.92199e-05	1.37558	-1.26893
67704159	chr5:67704159:G:A	3.20403e-06	-1.54331	-1.26688
67704268	chr5:67704268:CT:C	4.18383e-05	-0.240789	-2.92966e-10
67704311	chr5:67704311:G:C	3.21874e-06	-1.53542	-1.27019
67704404	chr5:67704404:T:A	1.30503e-05	-1.40579	-2.92966e-10
67704697	chr5:67704697:C:G	1.91743e-05	-1.08005e-10	-1.02103
67705127	chr5:67705127:C:T	1.5266e-05	-1.08005e-10	-1.24897
67705224	chr5:67705224:A:G	2.31917e-05	0.377219	-1.20803
67705235	chr5:67705235:G:A	1.5401e-05	-1.08005e-10	-1.24017
67705346	chr5:67705346:A:C	3.21254e-06	-1.5451	-1.26243
67705378	chr5:67705378:G:T	2.67274e-05	0.394501	-1.08341
67705397	chr5:67705397:G:A	1.66038e-05	-1.08005e-10	-1.16497
67705462	chr5:67705462:T:C	2.37174e-05	0.381414	-1.18981
67705476	chr5:67705476:C:G	3.60618e-05	-1.08005e-10	-0.389367
67706034	chr5:67706034:T:A	2.02686e-05	-0.244171	-0.721355
67706143	chr5:67706143:A:C	2.53102e-05	0.461697	-1.20509
67706205	chr5:67706205:T:C	2.29909e-05	0.365296	-1.2048
67706216	chr5:67706216:T:C	1.56869e-05	-1.08005e-10	-1.22178
67706319	chr5:67706319:T:C	5.6744e-05	1.32589	-1.26194
67706429	chr5:67706429:A:T	2.60623e-05	0.4957	-1.20981
67706431	chr5:67706431:G:T	3.17722e-06	-1.54846	-1.27013
67706557	chr5:67706557:T:C	2.74905e-05	0.443379	-1.10414
67706596	chr5:67706596:G:A	6.59803e-05	1.47415	-1.2594
67706643	chr5:67706643:G:A	3.03976e-05	0.54612	-1.10636
67706934	chr5:67706934:GA:G	2.67948e-05	0.492174	-1.17857
67707377	chr5:67707377:A:G	3.19579e-06	-1.54369	-1.26908
67707492	chr5:67707492:A:C	5.39734e-06	-1.30581	-0.982889
67707654	chr5:67707654:C:T	9.72837e-06	-0.437669	-1.26189
67707765	chr5:67707765:T:C	1.76214e-05	0.117005	-1.22249
67707997	chr5:67707997:G:A	5.50448e-06	-1.01651	-1.25252
67708072	chr5:67708072:GA:G	2.16865e-05	0.176663	-1.07457
67708449	chr5:67708449:G:A	1.14944e-05	-1.53274	-2.92966e-10
67708574	chr5:67708574:C:T	1.7772e-05	0.0951744	-1.19215
67708781	chr5:67708781:G:A	1.80039e-05	0.123124	-1.20714
67708875	chr5:67708875:C:T	8.62284e-05	1.47832	-0.99592
67708934	chr5:67708934:A:G	1.76844e-05	0.119802	-1.22172
67708991	chr5:67708991:G:T	3.20924e-06	-1.54544	-1.26313
67709017	chr5:67709017:G:A	1.21932e-05	-1.47372	-2.92966e-10
67709311	chr5:67709311:G:A	1.40895e-05	-0.0620266	-1.26714
67709337	chr5:67709337:A:C	1.80648e-05	0.170149	-1.25079
67709366	chr5:67709366:A:G	3.22141e-06	-1.549	-1.25578
67709499	chr5:67709499:A:G	1.64388e-05	0.0590334	-1.23399
67710289	chr5:67710289:G:C	1.83721e-05	0.0659306	-1.1297
67710401	chr5:67710401:C:T	5.70862e-06	-0.993664	-1.23896
67710563	chr5:67710563:G:A	2.68441e-05	-0.684554	-2.92966e-10
67710586	chr5:67710586:C:T	1.6639e-05	0.0869741	-1.24983
67710594	chr5:67710594:A:G	1.62514e-05	0.0634056	-1.24983
67711011	chr5:67711011:T:C	0.00014041	-1.08005e-10	0.969967
67711341	chr5:67711341:T:C	1.55949e-05	0.0115782	-1.23924
67711778	chr5:67711778:C:T	3.31238e-06	-1.54426	-1.23267
67712242	chr5:67712242:A:G	1.24481e-05	-0.216003	-1.23703
67712362	chr5:67712362:A:C	2.07351e-05	0.169671	-1.11244
67712586	chr5:67712586:A:G	3.27381e-05	-1.08005e-10	-0.486062
67712707	chr5:67712707:C:T	1.98692e-05	-1.08005e-10	-0.98543
67713089	chr5:67713089:C:T	4.93858e-06	-1.1071	-1.27042
67713635	chr5:67713635:AC:A	0.000758586	2.65686	-2.92966e-10
67713661	chr5:67713661:C:A	3.41303e-06	-1.48023	-1.26677
67713923	chr5:67713923:G:A	1.65025e-05	-1.08005e-10	-1.17109
67713969	chr5:67713969:C:T	3.28989e-06	-1.53684	-1.24691
67714064	chr5:67714064:C:A	1.56132e-05	-1.08005e-10	-1.22648
67714710	chr5:67714710:T:C	3.16851e-06	-1.55176	-1.26958
67715018	chr5:67715018:ATAGT:A	3.20193e-06	-1.54252	-1.26833
67715299	chr5:67715299:A:G	1.15152e-05	-1.53093	-2.92966e-10
67715324	chr5:67715324:G:A	3.4849e-06	-1.52178	-1.20438
67715409	chr5:67715409:T:C	1.16227e-05	-1.52164	-2.92966e-10
67715551	chr5:67715551:G:A	3.39199e-06	-1.55202	-1.20116
67715672	chr5:67715672:T:C	4.10594e-06	-1.42091	-1.14125
67715683	chr5:67715683:A:G	3.74645e-06	-1.45339	-1.2004
67715853	chr5:67715853:G:A	3.21688e-06	-1.54649	-1.2597
67716202	chr5:67716202:C:T	2.28891e-05	-1.08005e-10	-0.843941
67716278	chr5:67716278:T:G	3.48421e-06	-1.47235	-1.25401
67716325	chr5:67716325:C:G	3.28814e-06	-1.51393	-1.27035
67716327	chr5:67716327:A:T	3.32666e-06	-1.50671	-1.26592
67716348	chr5:67716348:A:G	1.82788e-05	0.0703504	-1.13921
67716367	chr5:67716367:A:G	1.65604e-05	-1.08005e-10	-1.16759
67716730	chr5:67716730:G:C	1.54535e-05	-1.08005e-10	-1.23676
67716846	chr5:67716846:C:T	0.000180872	-1.08005e-10	1.22319
67716969	chr5:67716969:A:G	1.77226e-05	0.0760194	-1.17578
67716983	chr5:67716983:T:C	5.87335e-06	-1.31955	-0.884629
67717072	chr5:67717072:G:A	6.34712e-06	-1.24697	-0.879633
67717359	chr5:67717359:C:T	2.04085e-05	-1.08005e-10	-0.958649
67717631	chr5:67717631:A:G	1.38949e-05	-0.178234	-1.16484
67717648	chr5:67717648:TAAG:T	9.84996e-05	1.60087	-0.985419
67718546	chr5:67718546:G:A	3.36967e-06	-1.52207	-1.23772
67719386	chr5:67719386:G:T	9.57354e-06	-0.471101	-1.2445
67719474	chr5:67719474:A:G	6.24614e-06	-0.878807	-1.26383
67719709	chr5:67719709:G:A	1.66144e-05	-1.08005e-10	-1.16433
67719786	chr5:67719786:C:A	8.70157e-06	-0.542739	-1.26836
67720940	chr5:67720940:G:A	3.38449e-06	-1.49766	-1.25773
67721221	chr5:67721221:A:G	1.80358e-05	0.0605562	-1.1428
67721425	chr5:67721425:C:T	0.000144556	1.94719	-0.94812
67721552	chr5:67721552:T:C	1.20792e-05	-0.212695	-1.27042
67721861	chr5:67721861:A:G	1.78848e-05	-1.08005e-10	-1.09065
67721969	chr5:67721969:C:A	9.73954e-05	-1.08005e-10	0.604178
67722124	chr5:67722124:TA:T	1.53361e-05	-1.08005e-10	-1.24439
67722385	chr5:67722385:C:T	1.2761e-05	-0.15785	-1.27036
67722695	chr5:67722695:G:A	1.19644e-05	-0.245217	-1.24745
67722735	chr5:67722735:C:T	3.47139e-06	-1.47927	-1.25078
67722957	chr5:67722957:G:A	7.48058e-06	-0.902113	-1.06018
67723134	chr5:67723134:A:G	2.98931e-05	-1.08005e-10	-0.576972
67723412	chr5:67723412:C:G	8.45517e-06	-0.658371	-1.18145
67724097	chr5:67724097:G:T	1.49631e-05	-1.08005e-10	-1.26901
67724161	chr5:67724161:G:A	1.61664e-05	-1.08005e-10	-1.19167
67724847	chr5:67724847:A:C	1.6661e-05	-1.08005e-10	-1.16153
67725039	chr5:67725039:G:C	3.43376e-06	-1.49314	-1.2478
67725361	chr5:67725361:G:C	1.94664e-05	0.132165	-1.13808
67725562	chr5:67725562:C:T	1.49447e-05	-1.08005e-10	-1.27024
67725785	chr5:67725785:G:A	1.53509e-05	-1.08005e-10	-1.24343
67725846	chr5:67725846:A:T	1.18207e-05	-0.234686	-1.27006
67725949	chr5:67725949:C:T	1.08998e-05	-0.315771	-1.27009
67726017	chr5:67726017:A:G	1.10278e-05	-0.305781	-1.2684
67727051	chr5:67727051:T:G	6.93264e-06	-0.767867	-1.27049
67727075	chr5:67727075:C:A	3.2724e-06	-1.55234	-1.23674
67727184	chr5:67727184:T:C	0.000105637	-1.08005e-10	0.685411
67727246	chr5:67727246:A:T	3.73321e-06	-1.42946	-1.22788
67727259	chr5:67727259:T:C	1.15396e-05	-0.364081	-1.16474
67727380	chr5:67727380:C:T	3.43342e-06	-1.4708	-1.27025
67727482	chr5:67727482:C:T	1.51479e-05	-1.08005e-10	-1.25674
67727838	chr5:67727838:G:A	1.42916e-05	-0.0474455	-1.26748
67728147	chr5:67728147:C:T	1.68018e-05	0.0120241	-1.16514
67728815	chr5:67728815:T:C	7.48919e-06	-0.696561	-1.26458
67728849	chr5:67728849:A:C	2.26184e-05	-1.08005e-10	-0.855839
67729262	chr5:67729262:A:C	6.95863e-06	-1.09906	-0.935562
67729380	chr5:67729380:C:T	3.49399e-06	-1.4936	-1.22996
67730195	chr5:67730195:T:C	1.49931e-05	-1.08005e-10	-1.26701
67730568	chr5:67730568:T:C	1.13455e-05	-1.54578	-2.92966e-10
67730751	chr5:67730751:T:C	1.2583e-05	-1.44226	-2.92966e-10
67730794	chr5:67730794:C:T	1.49731e-05	-1.08005e-10	-1.26834
67731290	chr5:67731290:G:T	1.25683e-05	-0.26875	-1.17468
67731406	chr5:67731406:T:C	1.12383e-05	-0.386984	-1.16829
67731829	chr5:67731829:A:G	3.43925e-05	-1.08005e-10	-0.436762
67732054	chr5:67732054:G:A	3.25853e-06	-1.52353	-1.26979
67732594	chr5:67732594:G:A	3.19373e-06	-1.54414	-1.26927
67732618	chr5:67732618:A:G	1.57501e-05	-1.08005e-10	-1.21775
67732942	chr5:67732942:TATC:T	1.14134e-05	-1.53981	-2.92966e-10
67733097	chr5:67733097:T:G	1.39665e-05	-0.155875	-1.18207
67733319	chr5:67733319:G:A	1.29262e-05	-0.297181	-1.11817
67733325	chr5:67733325:G:A	5.17869e-06	-1.55003	-0.780022
67733728	chr5:67733728:C:T	3.96509e-05	-0.632595	0.338107
67733740	chr5:67733740:C:T	2.17147e-05	-0.896613	-2.92966e-10
67734008	chr5:67734008:A:G	4.13122e-05	-1.08005e-10	-0.253442
67734901	chr5:67734901:T:C	1.08281e-05	-0.388272	-1.20418
67735292	chr5:67735292:C:T	1.27321e-05	-0.428286	-1.00219
67735441	chr5:67735441:C:T	1.71395e-05	-1.08005e-10	-1.13322
67735632	chr5:67735632:T:C	9.1991e-06	-1.53147	-0.224024
67735717	chr5:67735717:G:A	1.08673e-05	-0.955723	-0.633116
67735990	chr5:67735990:T:C	9.35302e-06	-1.54492	-0.193983
67736277	chr5:67736277:G:A	3.65935e-06	-1.52787	-1.14945
67736335	chr5:67736335:A:G	1.09272e-05	-0.984789	-0.59856
67736557	chr5:67736557:T:C	1.80137e-05	-0.185061	-0.89841
67736990	chr5:67736990:G:A	2.2337e-05	-1.08005e-10	-0.868358
67737214	chr5:67737214:T:C	2.1865e-05	-0.110531	-0.779184
67737314	chr5:67737314:G:A	6.59088e-06	-0.837585	-1.25133
67737806	chr5:67737806:C:T	1.616e-05	-1.08005e-10	-1.19206
67738095	chr5:67738095:G:T	8.39447e-06	-1.55159	-0.295439
67738567	chr5:67738567:T:G	0.000987243	2.92032	-2.92966e-10
67739006	chr5:67739006:C:T	9.85674e-06	-1.55198	-0.134469
67739053	chr5:67739053:A:T	4.54806e-05	-1.08005e-10	-0.157315
67739058	chr5:67739058:T:A	2.44574e-05	-1.08005e-10	-0.777666
67739067	chr5:67739067:A:G	2.25614e-05	-1.08005e-10	-0.858358
67739203	chr5:67739203:G:A	1.64883e-05	-1.08005e-10	-1.17195
67739571	chr5:67739571:T:C	1.92501e-05	-1.08005e-10	-1.01708
67739592	chr5:67739592:A:G	3.8782e-06	-1.49426	-1.12497
67739630	chr5:67739630:G:T	1.53135e-05	-1.08005e-10	-1.24587
67739939	chr5:67739939:C:T	1.9186e-05	-1.02042	-2.92966e-10
67740027	chr5:67740027:T:C	1.65427e-05	-1.08005e-10	-1.16865
67740173	chr5:67740173:T:C	8.56586e-06	-1.54454	-0.282278
67740608	chr5:67740608:T:C	9.45499e-06	-0.854476	-0.873582
67740717	chr5:67740717:G:T	3.11879e-05	-1.08005e-10	-0.53457
67740722	chr5:67740722:G:A	3.34352e-05	-1.08005e-10	-0.46499
67741944	chr5:67741944:G:T	1.54003e-05	-1.08005e-10	-1.24022
67742767	chr5:67742767:C:T	5.16982e-06	-1.54199	-0.78977
67742996	chr5:67742996:C:T	2.61311e-05	-1.08005e-10	-0.711475
67743302	chr5:67743302:A:G	8.03306e-06	-1.54832	-0.342711
67743480	chr5:67743480:G:A	2.10814e-05	-1.08005e-10	-0.926212
67744072	chr5:67744072:C:G	1.56013e-05	-1.08005e-10	-1.22724
67744453	chr5:67744453:T:C	0.000230217	-1.08005e-10	1.46442
67744716	chr5:67744716:T:A	1.50015e-05	-1.08005e-10	-1.26645
67744848	chr5:67744848:C:T	1.60044e-05	-1.08005e-10	-1.20173
67744934	chr5:67744934:C:T	1.54274e-05	-1.08005e-10	-1.23846
67744967	chr5:67744967:T:G	8.32413e-06	-1.55172	-0.303725
67745075	chr5:67745075:A:T	1.41293e-05	-1.32635	-2.92966e-10
67745439	chr5:67745439:T:C	2.00484e-05	-1.08005e-10	-0.976453
67745566	chr5:67745566:T:G	3.34768e-06	-1.50927	-1.25706
67745570	chr5:67745570:C:G	2.16487e-05	-1.08005e-10	-0.899654
67745684	chr5:67745684:C:T	8.45021e-06	-1.55005	-0.290361
67745911	chr5:67745911:T:C	1.75448e-05	-1.08005e-10	-1.10984
67745913	chr5:67745913:T:C	1.75448e-05	-1.08005e-10	-1.10984
67746071	chr5:67746071:C:T	7.47004e-06	-1.55162	-0.412083
67746539	chr5:67746539:ACCT:A	2.21873e-05	-1.08005e-10	-0.875083
67746638	chr5:67746638:T:C	2.38174e-05	-0.150776	-0.653408
67746665	chr5:67746665:T:C	1.5213e-05	-1.08005e-10	-1.25245
67747612	chr5:67747612:C:T	9.27017e-06	-0.541877	-1.20592
67747787	chr5:67747787:A:AACTC	1.73589e-05	-1.1205	-2.92966e-10
67748087	chr5:67748087:G:A	7.60956e-06	-1.55008	-0.395118
67748265	chr5:67748265:C:T	1.51708e-05	-1.08005e-10	-1.25523
67748314	chr5:67748314:A:G	9.49858e-06	-1.55079	-0.172673
67748516	chr5:67748516:G:A	3.40171e-06	-1.51034	-1.23999
67748947	chr5:67748947:T:G	1.495e-05	-1.08005e-10	-1.26989
67748985	chr5:67748985:G:A	2.18097e-05	-1.08005e-10	-0.892246
67749206	chr5:67749206:G:C	9.67688e-06	-0.456512	-1.24835
67749323	chr5:67749323:C:T	1.52524e-05	-1.08005e-10	-1.24986
67750136	chr5:67750136:C:T	8.76252e-06	-1.55184	-0.252278
67750704	chr5:67750704:C:T	1.25498e-05	-1.07544	-0.369456
67751222	chr5:67751222:G:A	3.07654e-05	-0.54821	-2.92966e-10
67751751	chr5:67751751:G:A	2.34173e-05	-0.821128	-2.92966e-10
67751780	chr5:67751780:C:T	1.51977e-05	-1.08005e-10	-1.25346
67752079	chr5:67752079:G:A	8.30642e-06	-1.55136	-0.306211
67752142	chr5:67752142:C:T	8.66216e-06	-1.55026	-0.265377
67752220	chr5:67752220:TG:T	3.42705e-06	-1.50025	-1.24265
67752235	chr5:67752235:A:G	2.34037e-05	-0.189294	-0.632414
67752379	chr5:67752379:C:T	2.29095e-05	-0.195335	-0.647713
67752558	chr5:67752558:T:C	1.50261e-05	-1.08005e-10	-1.26481
67752881	chr5:67752881:G:A	1.55988e-05	-1.08005e-10	-1.22741
67753310	chr5:67753310:A:G	2.37792e-05	-0.165229	-0.64056
67753420	chr5:67753420:T:C	1.57426e-05	-1.08005e-10	-1.21823
67753812	chr5:67753812:T:C	4.22919e-05	-1.08005e-10	-0.230006
67753957	chr5:67753957:G:T	8.13834e-06	-1.55097	-0.327044
67753976	chr5:67753976:C:T	1.34471e-05	-0.421007	-0.95483
67754022	chr5:67754022:G:A	3.45225e-06	-1.49237	-1.2432
67754498	chr5:67754498:A:T	2.19244e-05	-1.08005e-10	-0.887003
67754636	chr5:67754636:T:C	1.67143e-05	-1.08005e-10	-1.15833
67754645	chr5:67754645:G:A	8.02928e-06	-1.55219	-0.339319
67754718	chr5:67754718:A:C	1.68969e-05	-1.08005e-10	-1.14747
67754725	chr5:67754725:A:G	1.01099e-05	-0.453409	-1.20768
67754730	chr5:67754730:C:G	1.68898e-05	-1.08005e-10	-1.14789
67755125	chr5:67755125:C:A	1.28287e-05	-0.476561	-0.946356
67755321	chr5:67755321:C:A	4.21559e-06	-1.4706	-1.06521
67755584	chr5:67755584:G:T	1.6399e-05	-1.08005e-10	-1.17738
67756210	chr5:67756210:A:C	9.99488e-05	-1.08005e-10	0.630057
67756220	chr5:67756220:GTGAAA:G	9.968e-05	-1.08005e-10	0.627365
67756226	chr5:67756226:A:ATT	9.85635e-05	-1.08005e-10	0.6161
67756228	chr5:67756228:G:C	9.94013e-05	-1.08005e-10	0.624564
67756232	chr5:67756232:A:T	9.85356e-05	-1.08005e-10	0.615817
67757512	chr5:67757512:G:A	1.83737e-05	-1.08005e-10	-1.06368
67757626	chr5:67757626:A:G	3.51659e-06	-1.5109	-1.20621
67757910	chr5:67757910:C:T	7.26625e-06	-1.13211	-0.859253
67757969	chr5:67757969:A:C	1.66508e-05	-1.08005e-10	-1.16215
67758278	chr5:67758278:C:G	1.55357e-05	-1.08005e-10	-1.23146
67758516	chr5:67758516:A:G	1.19253e-05	-0.292293	-1.20365
67758740	chr5:67758740:C:T	7.7456e-06	-1.54771	-0.379764
67758741	chr5:67758741:G:A	1.06239e-05	-0.584178	-1.02732
67759030	chr5:67759030:G:T	7.55155e-06	-1.55201	-0.40084
67759631	chr5:67759631:A:G	1.56561e-05	-1.08005e-10	-1.22374
67759643	chr5:67759643:C:A	3.21317e-05	-1.47566	0.970902
67759768	chr5:67759768:A:G	4.00884e-06	-1.46606	-1.12004
67760083	chr5:67760083:A:T	1.55437e-05	-1.08005e-10	-1.23094
67760251	chr5:67760251:T:C	3.50429e-06	-1.51329	-1.20733
67760351	chr5:67760351:C:T	3.99332e-06	-1.33735	-1.25263
67760454	chr5:67760454:G:T	1.20639e-05	-0.449394	-1.03499
67761193	chr5:67761193:G:A	1.23047e-05	-0.482526	-0.982097
67761309	chr5:67761309:C:T	1.60732e-05	-1.08005e-10	-1.19745
67761310	chr5:67761310:G:A	1.42776e-05	-0.344113	-0.971794
67761506	chr5:67761506:C:T	1.12713e-05	-1.55234	-2.92966e-10
67761530	chr5:67761530:G:A	7.79747e-06	-1.55234	-0.368466
67761671	chr5:67761671:G:A	7.38691e-06	-1.5517	-0.423188
67761767	chr5:67761767:A:G	3.50743e-06	-1.50351	-1.21621
67761769	chr5:67761769:C:T	8.54795e-06	-1.05977	-0.769143
67762084	chr5:67762084:A:G	1.97168e-05	-1.08005e-10	-0.993129
67762177	chr5:67762177:A:G	1.30772e-05	-1.40373	-2.92966e-10
67762218	chr5:67762218:G:A	1.93142e-05	-1.08005e-10	-1.01376
67762268	chr5:67762268:C:T	1.2286e-05	-0.511341	-0.954797
67762626	chr5:67762626:G:A	1.43544e-05	-1.31055	-2.92966e-10
67762973	chr5:67762973:A:G	4.36011e-05	-1.08005e-10	-0.199518
67762991	chr5:67762991:C:G	4.11369e-06	-1.29787	-1.26241
67763120	chr5:67763120:T:C	7.71399e-06	-1.54839	-0.383171
67763262	chr5:67763262:A:C	1.69478e-05	-1.08005e-10	-1.14446
67763337	chr5:67763337:C:A	1.63021e-05	-1.08005e-10	-1.18331
67763410	chr5:67763410:A:G	1.77366e-05	-1.08005e-10	-1.09897
67763603	chr5:67763603:G:C	1.85204e-05	-0.346198	-0.709531
67763653	chr5:67763653:T:A	1.56911e-05	-1.08005e-10	-1.22151
67763813	chr5:67763813:T:G	1.13458e-05	-1.54576	-2.92966e-10
67764229	chr5:67764229:G:A	1.55036e-05	-1.08005e-10	-1.23353
67764375	chr5:67764375:A:G	1.5694e-05	-1.08005e-10	-1.22132
67764492	chr5:67764492:A:T	1.96873e-05	-1.08005e-10	-0.994625
67764506	chr5:67764506:G:A	1.24002e-05	-1.55187	0.0949884
67764632	chr5:67764632:A:G	1.58893e-05	-1.08005e-10	-1.20896
67764661	chr5:67764661:A:T	1.1362e-05	-0.806223	-0.738105
67764860	chr5:67764860:G:A	4.02177e-06	-1.31391	-1.26896
67764940	chr5:67764940:A:C	1.58394e-05	-1.08005e-10	-1.2121
67765576	chr5:67765576:A:G	3.89347e-05	-1.08005e-10	-0.312716
67765932	chr5:67765932:C:G	3.12744e-05	-1.49261	0.96081
67766063	chr5:67766063:C:T	1.03253e-05	-1.10222	-0.537782
67766775	chr5:67766775:A:G	1.66033e-05	-1.08005e-10	-1.165
67766883	chr5:67766883:G:A	9.00414e-06	-0.572738	-1.20418
67767225	chr5:67767225:T:C	5.66392e-06	-1.54189	-0.698595
67767226	chr5:67767226:G:C	1.55919e-05	-1.08005e-10	-1.22785
67767622	chr5:67767622:G:A	1.71034e-05	-1.08005e-10	-1.13532
67767898	chr5:67767898:G:A	3.63032e-06	-1.4182	-1.26708
67767970	chr5:67767970:T:A	0.000388899	-1.08005e-10	1.98872
67768798	chr5:67768798:A:C	1.5897e-05	-1.08005e-10	-1.20847
67769376	chr5:67769376:C:T	7.09696e-06	-1.55222	-0.462714
67769944	chr5:67769944:C:A	3.91743e-06	-1.3487	-1.26047
67770030	chr5:67770030:C:T	1.61389e-05	-1.08005e-10	-1.19337
67770378	chr5:67770378:A:G	1.58201e-05	-1.08005e-10	-1.21332
67770765	chr5:67770765:C:T	3.3856e-05	-1.51757	1.06509
67770863	chr5:67770863:C:T	2.68194e-05	-1.08005e-10	-0.685476
67770871	chr5:67770871:C:T	1.12996e-05	-1.54983	-2.92966e-10
67771183	chr5:67771183:C:A	1.85413e-05	-0.372356	-0.682242
67771390	chr5:67771390:G:T	5.15176e-06	-1.44294	-0.892322
67771854	chr5:67771854:G:A	2.19883e-05	-1.08005e-10	-0.884088
67772503	chr5:67772503:C:T	1.58968e-05	-1.08005e-10	-1.20848
67772627	chr5:67772627:C:T	1.76794e-05	-1.08005e-10	-1.1022
67773216	chr5:67773216:T:C	1.7715e-05	0.147749	-1.24794
67774330	chr5:67774330:G:A	1.86971e-05	-1.04623	-2.92966e-10
67774417	chr5:67774417:G:A	2.26553e-05	-1.08005e-10	-0.854206
67775418	chr5:67775418:T:C	1.14473e-05	-1.53685	-2.92966e-10
67775468	chr5:67775468:A:T	3.88121e-06	-1.37402	-1.24444
67776891	chr5:67776891:G:A	2.54598e-05	-1.08005e-10	-0.737498
67777051	chr5:67777051:C:T	1.51039e-05	-1.08005e-10	-1.25965
67778167	chr5:67778167:A:G	1.64733e-05	-1.08005e-10	-1.17286
67778748	chr5:67778748:C:T	4.61262e-06	-1.17786	-1.26794
67779032	chr5:67779032:C:T	1.99017e-05	-1.08005e-10	-0.983796
67779132	chr5:67779132:C:T	1.99687e-05	-1.08005e-10	-0.980435
67779165	chr5:67779165:G:C	1.56616e-05	-1.08005e-10	-1.22339
67779568	chr5:67779568:G:C	1.49907e-05	-1.08005e-10	-1.26717
67779696	chr5:67779696:C:T	8.90397e-06	-0.943077	-0.845026
67779975	chr5:67779975:G:A	1.1379e-05	-1.54283	-2.92966e-10
67780604	chr5:67780604:C:G	2.03746e-05	-1.08005e-10	-0.960314
67780863	chr5:67780863:C:T	1.25294e-05	-1.44653	-2.92966e-10
67780953	chr5:67780953:C:T	1.73129e-05	-1.08005e-10	-1.12315
67781767	chr5:67781767:G:A	1.51807e-05	-1.08005e-10	-1.25458
67781779	chr5:67781779:A:G	1.68206e-05	-1.08005e-10	-1.152
67782016	chr5:67782016:A:T	2.37569e-05	-1.08005e-10	-0.806727
67782030	chr5:67782030:T:C	2.4448e-05	-1.08005e-10	-0.778054
67782273	chr5:67782273:A:G	2.27521e-05	-0.849944	-2.92966e-10
67782347	chr5:67782347:G:T	5.464e-05	-1.08005e-10	0.026165
67782473	chr5:67782473:T:G	4.45882e-05	-1.08005e-10	-0.177132
67782786	chr5:67782786:A:T	5.03237e-06	-1.09653	-1.26218
67783176	chr5:67783176:T:C	1.72436e-05	-1.08005e-10	-1.12716
67783294	chr5:67783294:A:T	1.50609e-05	-1.08005e-10	-1.2625
67783415	chr5:67783415:G:C	7.87747e-06	-0.970676	-0.939918
67783561	chr5:67783561:C:T	2.15879e-05	-1.08005e-10	-0.90247
67783953	chr5:67783953:C:A	1.5142e-05	-1.08005e-10	-1.25713
67784111	chr5:67784111:A:C	1.63001e-05	-1.08005e-10	-1.18343
67784362	chr5:67784362:C:T	1.49952e-05	-1.08005e-10	-1.26687
67784372	chr5:67784372:G:C	1.73206e-05	-1.08005e-10	-1.1227
67784451	chr5:67784451:A:T	1.7024e-05	-0.0380153	-1.10196
67784677	chr5:67784677:A:G	1.87686e-05	0.214924	-1.25734
67784790	chr5:67784790:C:T	1.9454e-05	-1.08005e-10	-1.00655
67784972	chr5:67784972:A:T	1.18219e-05	-1.50465	-2.92966e-10
67784994	chr5:67784994:T:A	4.02255e-06	-1.331	-1.25168
67785311	chr5:67785311:A:G	1.57738e-05	-1.08005e-10	-1.21625
67785453	chr5:67785453:A:T	1.23307e-05	-0.527392	-0.935117
67785487	chr5:67785487:A:T	0.000152311	-1.08005e-10	1.05133
67785538	chr5:67785538:C:T	3.92585e-05	-1.08005e-10	-0.304432
67786322	chr5:67786322:C:G	1.56916e-05	-1.08005e-10	-1.22148
67786723	chr5:67786723:T:C	3.43365e-05	-1.08005e-10	-0.438391
67786862	chr5:67786862:C:T	1.50215e-05	-1.08005e-10	-1.26512
67787052	chr5:67787052:G:C	5.06561e-06	-1.34525	-1.00688
67788213	chr5:67788213:C:T	5.1154e-05	-1.08005e-10	-0.0397607
67788644	chr5:67788644:A:G	3.537e-06	-1.50876	-1.20256
67788698	chr5:67788698:A:G	3.77006e-06	-1.3788	-1.26871
67789257	chr5:67789257:T:A	6.04127e-05	-1.08005e-10	0.126599
67789278	chr5:67789278:A:C	0.000444608	2.12259	-2.92966e-10
67789291	chr5:67789291:T:A	5.51248e-06	-1.4355	-0.832089
67789504	chr5:67789504:G:C	4.87584e-06	-1.24668	-1.14363
67789628	chr5:67789628:T:C	2.84873e-05	-1.08005e-10	-0.625141
67790032	chr5:67790032:G:A	1.14541e-05	-1.53625	-2.92966e-10
67790487	chr5:67790487:C:A	3.7979e-06	-1.46725	-1.1729
67790569	chr5:67790569:A:T	1.36863e-05	-1.35821	-2.92966e-10
67790719	chr5:67790719:C:T	4.79119e-06	-1.2609	-1.14692
67791659	chr5:67791659:G:A	4.12904e-05	-1.08005e-10	-0.253971
67791671	chr5:67791671:A:G	5.69062e-06	-1.53206	-0.703725
67791721	chr5:67791721:G:A	2.2445e-05	-0.863532	-2.92966e-10
67791757	chr5:67791757:G:C	1.13711e-05	-1.54352	-2.92966e-10
67791995	chr5:67791995:T:G	0.000409729	2.0409	-2.92966e-10
67792167	chr5:67792167:C:T	3.37454e-06	-1.52135	-1.23699
67792272	chr5:67792272:G:A	1.13833e-05	-1.54246	-2.92966e-10
67792478	chr5:67792478:T:G	5.61603e-06	-1.5365	-0.712473
67792742	chr5:67792742:T:G	1.52441e-05	-1.25041	-2.92966e-10
67792805	chr5:67792805:G:A	5.67176e-06	-1.22313	-1.01597
67792808	chr5:67792808:T:A	3.28591e-06	-1.53046	-1.25449
67793316	chr5:67793316:T:A	3.89486e-06	-1.44082	-1.17413
67793362	chr5:67793362:C:A	1.69656e-05	-1.08005e-10	-1.14341
67793946	chr5:67793946:A:G	8.64343e-05	-1.08005e-10	0.484784
67793951	chr5:67793951:A:G	3.46577e-06	-1.49333	-1.23834
67794300	chr5:67794300:A:T	1.7286e-05	-1.08005e-10	-1.1247
67794318	chr5:67794318:G:A	5.43083e-06	-1.05665	-1.22586
67794364	chr5:67794364:G:A	3.36006e-06	-1.4949	-1.26774
67795103	chr5:67795103:T:C	1.8792e-05	-1.08005e-10	-1.04117
67795175	chr5:67795175:T:C	3.63989e-06	-1.45788	-1.22476
67795297	chr5:67795297:C:G	5.41214e-06	-1.34984	-0.936119
67795751	chr5:67795751:G:A	1.59857e-05	-1.08005e-10	-1.20291
67796563	chr5:67796563:G:A	1.71778e-05	-0.169854	-0.961131
67796799	chr5:67796799:C:T	1.83676e-05	-1.08005e-10	-1.06401
67796993	chr5:67796993:TA:T	3.4082e-06	-1.50477	-1.24365
67797059	chr5:67797059:T:C	2.80567e-05	-1.08005e-10	-0.640374
67797111	chr5:67797111:G:A	5.34082e-06	-1.24075	-1.05847
67797443	chr5:67797443:T:C	4.40325e-05	-1.08005e-10	-0.189672
67797498	chr5:67797498:A:G	3.3974e-06	-1.50815	-1.24345
67797759	chr5:67797759:T:C	4.39363e-05	-1.08005e-10	-0.191861
67797810	chr5:67797810:G:T	1.823e-05	-1.08005e-10	-1.07153
67797851	chr5:67797851:A:T	3.48633e-06	-1.50288	-1.22287
67797903	chr5:67797903:AG:A	1.57083e-05	-1.08005e-10	-1.22041
67798054	chr5:67798054:G:A	1.61259e-05	-1.08005e-10	-1.19418
67798218	chr5:67798218:C:CCAAA	4.54458e-05	-1.08005e-10	-0.158079
67798387	chr5:67798387:G:A	1.98971e-05	-1.08005e-10	-0.984027
67798763	chr5:67798763:A:G	7.36147e-05	-1.08005e-10	0.324244
67798854	chr5:67798854:C:A	1.63108e-05	-1.08005e-10	-1.18277
67798863	chr5:67798863:C:T	6.5117e-06	-1.40355	-0.697455
67799491	chr5:67799491:T:C	1.65953e-05	-1.08005e-10	-1.16548
67799562	chr5:67799562:A:G	2.07583e-05	-1.08005e-10	-0.941656
67799623	chr5:67799623:TTTTG:T	3.62458e-06	-1.51831	-1.16855
67800249	chr5:67800249:G:A	1.10242e-05	-1.32922	-0.245287
67800287	chr5:67800287:G:A	4.26393e-05	0.735776	-0.957599
67800360	chr5:67800360:G:A	1.03071e-05	-1.29903	-0.342735
67800380	chr5:67800380:A:G	9.42641e-06	-1.3693	-0.361784
67800952	chr5:67800952:C:T	5.4996e-06	-1.26981	-1.00011
67801068	chr5:67801068:A:G	5.61691e-05	-1.08005e-10	0.0537663
67801213	chr5:67801213:A:G	1.76145e-05	-1.08005e-10	-1.10588
67801231	chr5:67801231:A:G	8.52064e-05	-1.08005e-10	0.470476
67801310	chr5:67801310:A:ATAAG	2.03806e-05	-1.08005e-10	-0.960018
67801331	chr5:67801331:C:CA	2.12908e-05	-1.08005e-10	-0.916327
67801426	chr5:67801426:G:A	1.26018e-05	-0.629979	-0.810779
67801703	chr5:67801703:G:A	4.25972e-05	1.02477	-1.24759
67802363	chr5:67802363:A:G	1.61059e-05	-1.08005e-10	-1.19542
67802394	chr5:67802394:T:C	1.2415e-05	-1.14829	-0.307406
67802713	chr5:67802713:T:C	1.74556e-05	0.131838	-1.24678
67802819	chr5:67802819:T:A	7.84762e-06	-0.660142	-1.25425
67802824	chr5:67802824:A:G	7.30468e-06	-0.88964	-1.09645
67802886	chr5:67802886:A:C	1.69084e-05	-1.08005e-10	-1.14679
67803049	chr5:67803049:GAGTT:G	5.7363e-05	-0.619149	0.693947
67803236	chr5:67803236:GAGA:G	0.00087212	-0.91106	3.70739
67803545	chr5:67803545:T:A	1.84562e-05	-1.08005e-10	-1.0592
67803754	chr5:67803754:A:G	1.1009e-05	-1.27746	-0.298424
67803770	chr5:67803770:A:C	1.77612e-05	-1.05085	-0.0467306
67803814	chr5:67803814:G:A	1.06021e-05	-1.35583	-0.257726
67803848	chr5:67803848:G:T	9.30861e-06	-0.678688	-1.06497
67803855	chr5:67803855:C:T	9.62254e-06	-1.37022	-0.340269
67803887	chr5:67803887:G:A	5.06471e-06	-1.08235	-1.26996
67803970	chr5:67803970:C:T	2.39368e-05	-0.83599	0.0368068
67804208	chr5:67804208:T:TG	1.5678e-05	-1.12445	-0.0978889
67804209	chr5:67804209:A:T	1.57197e-05	-1.12383	-0.095852
67804428	chr5:67804428:A:G	1.51559e-05	-1.14696	-0.109257
67804514	chr5:67804514:G:GA	1.55294e-05	-1.14515	-0.0867188
67804574	chr5:67804574:G:A	8.34051e-06	-1.54724	-0.306238
67804841	chr5:67804841:A:C	4.42875e-05	-1.08005e-10	-0.183898
67804854	chr5:67804854:G:A	1.79535e-05	-1.08149	-0.00532656
67805293	chr5:67805293:G:A	2.38577e-05	-1.08005e-10	-0.802494
67805380	chr5:67805380:G:A	1.53373e-05	-1.08005e-10	-1.24432
67805618	chr5:67805618:T:C	3.00094e-05	-1.08005e-10	-0.573092
67806038	chr5:67806038:G:A	2.76939e-05	0.216889	-0.870277
67806331	chr5:67806331:A:G	2.52457e-05	-0.959639	0.213693
67806592	chr5:67806592:C:A	5.72597e-05	-1.08005e-10	0.0729959
67806602	chr5:67806602:C:G	3.18346e-05	-0.928353	0.414307
67806652	chr5:67806652:C:G	3.22173e-05	-0.909209	0.407111
67807832	chr5:67807832:C:T	1.11876e-05	-0.628867	-0.930932
67807861	chr5:67807861:A:G	3.21927e-05	-0.800355	0.297495
67807910	chr5:67807910:C:T	5.94508e-05	-1.08005e-10	0.110549
67808214	chr5:67808214:A:G	3.19001e-05	-0.798038	0.286046
67808337	chr5:67808337:C:A	6.29093e-05	-1.08005e-10	0.167093
67808403	chr5:67808403:A:G	1.11318e-05	-0.609535	-0.955258
67808506	chr5:67808506:T:C	4.188e-06	-1.3809	-1.16148
67808784	chr5:67808784:A:G	9.62519e-06	-0.664762	-1.04546
67808842	chr5:67808842:A:T	9.46482e-06	-0.691574	-1.03545
67809010	chr5:67809010:G:A	9.58431e-06	-0.658057	-1.05642
67809029	chr5:67809029:G:A	9.76977e-06	-0.672806	-1.0225
67809041	chr5:67809041:G:C	4.42904e-06	-1.225	-1.26141
67809322	chr5:67809322:C:T	9.42909e-06	-0.669269	-1.06153
67809351	chr5:67809351:C:T	9.21008e-06	-0.691327	-1.06298
67809371	chr5:67809371:A:C	3.89492e-06	-1.34826	-1.26667
67809373	chr5:67809373:C:T	1.04303e-05	-0.886498	-0.743386
67809410	chr5:67809410:AT:A	9.37395e-06	-0.677933	-1.05873
67809429	chr5:67809429:TG:T	0.00010033	0.633863	-2.92966e-10
67809749	chr5:67809749:G:A	2.35078e-05	-1.08005e-10	-0.81727
67809838	chr5:67809838:A:G	9.13172e-06	-0.679234	-1.08361
67809922	chr5:67809922:G:A	3.92346e-06	-1.33966	-1.26797
67810035	chr5:67810035:A:G	1.70594e-05	-1.08005e-10	-1.1379
67810424	chr5:67810424:A:C	2.2393e-05	-0.794245	-0.0716094
67810475	chr5:67810475:G:T	1.66587e-05	-1.08005e-10	-1.16167
67810491	chr5:67810491:G:A	3.74409e-06	-1.40538	-1.24904
67810634	chr5:67810634:T:G	1.19368e-05	-1.49498	-2.92966e-10
67810752	chr5:67810752:T:C	9.82589e-06	-0.609397	-1.08018
67810776	chr5:67810776:T:C	2.53859e-05	-1.08005e-10	-0.740407
67810980	chr5:67810980:A:G	6.57658e-06	-1.55132	-0.539762
67811142	chr5:67811142:C:T	9.20598e-06	-0.690485	-1.06426
67811289	chr5:67811289:C:T	9.92621e-06	-0.672938	-1.00648
67811342	chr5:67811342:T:A	3.65746e-06	-1.42383	-1.254
67811402	chr5:67811402:T:A	9.66539e-06	-0.649908	-1.05614
67811508	chr5:67811508:C:T	1.81554e-05	-1.08005e-10	-1.07563
67811620	chr5:67811620:T:C	8.88603e-06	-1.5467	-0.243418
67812189	chr5:67812189:A:G	3.54828e-05	-1.08005e-10	-0.405553
67812190	chr5:67812190:T:C	2.20288e-05	-1.54231	0.660054
67812230	chr5:67812230:T:C	1.55108e-05	-1.08005e-10	-1.23307
67812241	chr5:67812241:C:G	3.51155e-05	-1.08005e-10	-0.415957
67812305	chr5:67812305:T:G	1.55115e-05	-0.304774	-0.928245
67812528	chr5:67812528:C:T	1.36369e-05	-1.36182	-2.92966e-10
67812579	chr5:67812579:A:C	4.19226e-05	-1.08005e-10	-0.238776
67812634	chr5:67812634:C:A	4.01241e-05	-1.08005e-10	-0.282624
67812797	chr5:67812797:T:C	3.50281e-05	-1.08005e-10	-0.418451
67813138	chr5:67813138:T:C	2.52075e-05	-1.08005e-10	-0.74746
67813186	chr5:67813186:A:G	7.09998e-06	-1.55225	-0.462254
67813388	chr5:67813388:G:T	4.11765e-05	-1.08005e-10	-0.256734
67813645	chr5:67813645:A:G	1.49919e-05	-1.08005e-10	-1.26709
67813669	chr5:67813669:A:G	2.9486e-05	-1.08005e-10	-0.590687
67813820	chr5:67813820:AG:A	3.69951e-06	-1.39912	-1.26728
67813892	chr5:67813892:T:C	1.15662e-05	-1.05351	-0.473001
67813908	chr5:67813908:T:A	8.60589e-05	-1.08005e-10	0.480431
67814204	chr5:67814204:C:A	5.62874e-05	0.0558703	-2.92966e-10
67814337	chr5:67814337:A:G	2.14072e-05	-1.08005e-10	-0.910875
67814390	chr5:67814390:G:A	8.51983e-05	-1.08005e-10	0.47038
67814592	chr5:67814592:T:G	8.79268e-06	-1.53813	-0.262554
67814655	chr5:67814655:AAGG:A	6.46794e-05	-1.27722	1.47206
67814889	chr5:67814889:C:T	6.69373e-06	-1.03644	-1.03699
67814900	chr5:67814900:CT:C	4.7782e-05	-1.30019	1.19224
67814964	chr5:67814964:T:C	2.26136e-05	-1.08005e-10	-0.85605
67815136	chr5:67815136:T:C	4.65939e-06	-1.40002	-1.0357
67815225	chr5:67815225:G:C	3.21351e-06	-1.55212	-1.25512
67815936	chr5:67815936:G:A	5.49442e-06	-1.1127	-1.15817
67816445	chr5:67816445:T:C	6.07307e-05	0.131848	-2.92966e-10
67816836	chr5:67816836:C:T	1.54501e-05	-1.08005e-10	-1.23698
67816978	chr5:67816978:A:C	1.05195e-05	-0.809794	-0.811579
67817719	chr5:67817719:C:T	0.000190555	-0.955418	2.23076
67817819	chr5:67817819:C:T	1.0028e-05	-1.26371	-0.40551
67817852	chr5:67817852:T:C	1.92577e-05	-1.08005e-10	-1.01669
67817857	chr5:67817857:CT:C	1.26219e-05	-1.52694	0.0877712
67817913	chr5:67817913:G:C	1.5168e-05	-1.08005e-10	-1.25541
67818007	chr5:67818007:A:G	7.75377e-05	-0.8501	1.22626
67818118	chr5:67818118:G:C	2.11015e-05	-1.08005e-10	-0.925256
67818168	chr5:67818168:G:A	8.13233e-06	-0.922722	-0.956031
67818298	chr5:67818298:C:T	5.24368e-06	-1.1813	-1.13628
67818419	chr5:67818419:G:A	8.411e-05	0.457525	-2.92966e-10
67818528	chr5:67818528:C:G	0.000214754	-0.890495	2.28539
67818568	chr5:67818568:G:A	1.64639e-05	-1.08005e-10	-1.17343
67818575	chr5:67818575:T:C	0.000204778	-0.73472	2.08205
67818961	chr5:67818961:G:A	8.36722e-06	-1.55234	-0.297942
67819024	chr5:67819024:A:G	1.85777e-05	-1.08005e-10	-1.05264
67819133	chr5:67819133:A:G	3.09353e-05	-0.6364	0.0936963
67819316	chr5:67819316:G:A	2.68233e-05	-1.08005e-10	-0.68533
67819342	chr5:67819342:G:A	1.09946e-05	-0.723974	-0.853221
67819462	chr5:67819462:T:G	1.96463e-05	-1.08005e-10	-0.996713
67819614	chr5:67819614:A:G	1.14053e-05	-1.54052	-2.92966e-10
67819744	chr5:67819744:G:A	0.000228595	-0.869963	2.32731
67819800	chr5:67819800:G:A	1.51066e-05	-1.08005e-10	-1.25947
67819831	chr5:67819831:G:C	3.98524e-05	-0.613551	0.324133
67819833	chr5:67819833:G:A	2.5205e-05	-1.08005e-10	-0.747558
67819868	chr5:67819868:G:C	1.85352e-05	-1.08005e-10	-1.05493
67819889	chr5:67819889:A:G	1.50532e-05	-1.08005e-10	-1.26301
67820381	chr5:67820381:A:G	4.07077e-05	-1.08005e-10	-0.268184
67820700	chr5:67820700:C:T	1.71314e-05	-0.765841	-0.36785
67821039	chr5:67821039:A:T	1.51534e-05	-1.08005e-10	-1.25637
67821046	chr5:67821046:C:T	0.00020331	-0.807602	2.14773
67821048	chr5:67821048:G:A	8.27185e-05	-1.08005e-10	0.440842
67821173	chr5:67821173:C:T	1.56787e-05	-1.08005e-10	-1.2223
67821301	chr5:67821301:T:C	1.78847e-05	-1.08005e-10	-1.09066
67821321	chr5:67821321:G:A	8.07651e-06	-0.622851	-1.26279
67821339	chr5:67821339:G:A	7.97469e-05	-1.08005e-10	0.404257
67821648	chr5:67821648:A:T	1.68384e-05	-0.837709	-0.313232
67821854	chr5:67821854:A:T	4.76652e-05	-1.08005e-10	-0.110398
67821919	chr5:67821919:T:A	0.000181775	-1.00318	2.23135
67822589	chr5:67822589:G:C	5.60373e-05	-1.08005e-10	0.051416
67823469	chr5:67823469:T:C	5.05352e-05	-1.08005e-10	-0.0519299
67823896	chr5:67823896:T:C	1.32854e-05	-1.38793	-2.92966e-10
67824035	chr5:67824035:T:C	3.08278e-05	-0.622382	0.0761968
67824159	chr5:67824159:C:A	8.89986e-05	-1.08005e-10	0.51402
67824506	chr5:67824506:G:T	8.63507e-05	-0.820577	1.30439
67824887	chr5:67824887:C:T	5.23106e-06	-1.1152	-1.20479
67824995	chr5:67824995:T:C	1.56326e-05	-1.08005e-10	-1.22524
67825066	chr5:67825066:A:T	5.57357e-05	-1.08005e-10	0.0460201
67825081	chr5:67825081:G:A	1.06713e-05	-1.48174	-0.125303
67825339	chr5:67825339:G:A	4.10551e-06	-1.31938	-1.24289
67825373	chr5:67825373:C:T	1.62125e-05	-1.22204	0.0332219
67825421	chr5:67825421:A:G	4.96567e-05	-1.08005e-10	-0.0694678
67825422	chr5:67825422:G:C	3.70855e-05	-0.895146	0.533771
67825724	chr5:67825724:T:A	1.61521e-05	-1.19255	-2.92966e-10
67825995	chr5:67825995:C:T	1.61404e-05	-1.08005e-10	-1.19328
67826161	chr5:67826161:C:T	1.90326e-05	-1.08005e-10	-1.02845
67826405	chr5:67826405:C:T	1.55521e-05	-1.23041	-2.92966e-10
67826519	chr5:67826519:G:A	1.66431e-05	-1.08005e-10	-1.1626
67826536	chr5:67826536:T:C	1.68064e-05	-1.08005e-10	-1.15284
67826899	chr5:67826899:C:T	0.000227118	-1.08005e-10	1.45087
67826940	chr5:67826940:C:T	1.69292e-05	-1.08005e-10	-1.14556
67827043	chr5:67827043:G:A	5.00454e-06	-1.26354	-1.10071
67827349	chr5:67827349:A:G	4.42924e-06	-1.45458	-1.03179
67827417	chr5:67827417:T:C	5.0562e-06	-1.26702	-1.08696
67827543	chr5:67827543:A:C	1.58624e-05	-1.08005e-10	-1.21065
67828021	chr5:67828021:A:C	3.23751e-05	-1.08005e-10	-0.497213
67828349	chr5:67828349:C:T	4.63793e-06	-1.45235	-0.987978
67828386	chr5:67828386:G:A	1.64659e-05	-1.08005e-10	-1.17331
67828791	chr5:67828791:G:A	1.81571e-05	-1.08005e-10	-1.07554
67828794	chr5:67828794:G:A	6.61984e-06	-0.950806	-1.13372
67829341	chr5:67829341:G:T	2.12719e-05	-1.08005e-10	-0.917216
67829537	chr5:67829537:G:A	2.13025e-05	-1.08005e-10	-0.915778
67829733	chr5:67829733:G:A	3.09517e-05	-1.08005e-10	-0.542173
67829793	chr5:67829793:A:G	5.1598e-06	-1.27609	-1.05762
67829821	chr5:67829821:G:C	3.47194e-06	-1.46257	-1.26732
67829966	chr5:67829966:C:T	1.81195e-05	-1.08005e-10	-1.07761
67829981	chr5:67829981:C:T	1.6334e-05	-1.18135	-2.92966e-10
67830130	chr5:67830130:C:T	5.38979e-06	-1.49254	-0.797552
67830180	chr5:67830180:C:T	5.03171e-06	-1.32617	-1.03267
67830299	chr5:67830299:C:T	1.56624e-05	-1.08005e-10	-1.22334
67830398	chr5:67830398:C:T	4.89443e-06	-1.2641	-1.12241
67830495	chr5:67830495:C:T	6.67594e-06	-0.949977	-1.12611
67830746	chr5:67830746:T:C	7.067e-06	-0.903975	-1.11519
67830835	chr5:67830835:T:C	2.2037e-05	-0.279799	-0.602077
67830849	chr5:67830849:G:A	1.90755e-05	-1.08005e-10	-1.02619
67830904	chr5:67830904:C:T	1.50288e-05	-1.08005e-10	-1.26463
67830925	chr5:67830925:C:T	1.35533e-05	-0.715976	-0.651996
67831035	chr5:67831035:G:A	5.37199e-06	-1.25167	-1.04173
67831146	chr5:67831146:GAA:G	1.77263e-05	-1.08005e-10	-1.09955
67831487	chr5:67831487:T:A	1.56624e-05	-1.08005e-10	-1.22334
67831488	chr5:67831488:C:T	1.34702e-05	-0.699274	-0.674845
67831591	chr5:67831591:T:A	1.39553e-05	-1.33874	-2.92966e-10
67831887	chr5:67831887:G:A	1.40291e-05	-0.562307	-0.771162
67832359	chr5:67832359:G:A	5.38154e-06	-1.49495	-0.79668
67832396	chr5:67832396:C:T	2.12439e-05	-1.08005e-10	-0.918532
67832402	chr5:67832402:C:G	4.99486e-06	-1.27375	-1.09244
67832698	chr5:67832698:T:C	1.94254e-05	-1.08005e-10	-1.00802
67833236	chr5:67833236:C:T	2.49924e-05	-1.08005e-10	-0.756029
67833616	chr5:67833616:T:C	4.63316e-06	-1.24104	-1.20032
67833809	chr5:67833809:C:T	7.13374e-05	-1.08005e-10	0.29282
67833875	chr5:67833875:T:C	5.25959e-06	-1.05092	-1.26363
67834198	chr5:67834198:G:T	0.000221824	-1.08005e-10	1.42728
67834517	chr5:67834517:A:C	5.07052e-06	-1.0906	-1.26056
67834788	chr5:67834788:A:G	4.17855e-06	-1.52357	-1.02107
67835036	chr5:67835036:C:G	1.54484e-05	-1.08005e-10	-1.2371
67835234	chr5:67835234:A:G	1.55335e-05	-1.08005e-10	-1.2316
67835367	chr5:67835367:T:C	2.50376e-05	0.120189	-0.874411
67835482	chr5:67835482:G:A	5.15357e-06	-1.06552	-1.2694
67836073	chr5:67836073:G:A	3.89022e-06	-1.40358	-1.21255
67836253	chr5:67836253:C:T	1.58962e-05	-1.08005e-10	-1.20852
67836283	chr5:67836283:C:T	5.16399e-06	-1.4184	-0.914487
67836766	chr5:67836766:A:C	6.22658e-06	-1.52836	-0.617417
67836867	chr5:67836867:C:T	1.55921e-05	-1.08005e-10	-1.22783
67836965	chr5:67836965:C:A	4.05427e-06	-1.37253	-1.2023
67837230	chr5:67837230:A:G	4.47719e-06	-1.2053	-1.2703
67837497	chr5:67837497:G:A	9.46794e-06	-0.79837	-0.928319
67837554	chr5:67837554:G:A	1.61268e-05	-1.08005e-10	-1.19412
67837665	chr5:67837665:C:T	3.96908e-06	-1.3957	-1.20036
67837703	chr5:67837703:T:C	9.12139e-06	-1.55052	-0.213461
67837704	chr5:67837704:G:A	4.83525e-06	-1.13053	-1.26814
67837837	chr5:67837837:C:T	1.99408e-05	-1.08005e-10	-0.981834
67837856	chr5:67837856:T:C	2.56782e-05	-1.08005e-10	-0.728959
67837869	chr5:67837869:A:G	4.64672e-06	-1.16878	-1.26966
67837899	chr5:67837899:T:C	8.65919e-06	-1.5498	-0.266182
67838034	chr5:67838034:C:T	2.88232e-05	-0.613421	-2.92966e-10
67838245	chr5:67838245:T:C	4.81642e-06	-1.13341	-1.26916
67838253	chr5:67838253:C:T	4.42151e-06	-1.48761	-1.00051
67838270	chr5:67838270:C:T	9.19052e-06	-1.04881	-0.707621
67838538	chr5:67838538:G:T	4.33088e-06	-1.38716	-1.12167
67838568	chr5:67838568:A:C	1.57933e-05	-1.08005e-10	-1.21501
67838667	chr5:67838667:C:T	1.54102e-05	-1.08005e-10	-1.23957
67838700	chr5:67838700:T:C	4.4506e-06	-1.48485	-0.996707
67838704	chr5:67838704:A:G	2.76272e-05	-1.08005e-10	-0.655801
67838876	chr5:67838876:T:G	1.56527e-05	-1.08005e-10	-1.22396
67838925	chr5:67838925:C:T	8.38687e-05	1.67198	-1.21733
67838957	chr5:67838957:T:G	4.44706e-06	-1.47962	-1.00273
67839070	chr5:67839070:T:C	3.23617e-05	-1.08005e-10	-0.497624
67839188	chr5:67839188:T:C	3.29642e-05	-1.08005e-10	-0.479178
67839398	chr5:67839398:A:G	9.83078e-06	-0.654372	-1.03471
67839462	chr5:67839462:A:G	1.34361e-05	-1.08811	-0.288548
67839498	chr5:67839498:G:T	4.75565e-06	-1.14724	-1.26802
67839526	chr5:67839526:C:T	3.97663e-06	-1.37727	-1.2169
67839717	chr5:67839717:T:C	0.000241903	-1.08005e-10	1.51394
67839782	chr5:67839782:C:T	1.16207e-05	-1.52181	-2.92966e-10
67839879	chr5:67839879:C:T	1.15681e-05	-1.52635	-2.92966e-10
67839891	chr5:67839891:T:C	1.16404e-05	-1.52012	-2.92966e-10
67839892	chr5:67839892:C:T	1.15731e-05	-1.52592	-2.92966e-10
67839973	chr5:67839973:TC:T	1.53251e-05	-1.08005e-10	-1.24511
67840010	chr5:67840010:G:A	1.53832e-05	-1.08005e-10	-1.24133
67840280	chr5:67840280:A:AT	1.53646e-05	-1.08005e-10	-1.24254
67840405	chr5:67840405:G:T	1.55656e-05	-1.08005e-10	-1.22954
67840469	chr5:67840469:C:T	1.53535e-05	-1.08005e-10	-1.24326
67840499	chr5:67840499:C:T	9.63012e-06	-0.457827	-1.25188
67840590	chr5:67840590:T:C	9.18772e-06	-0.791563	-0.965169
67840923	chr5:67840923:T:C	2.08223e-05	-0.961064	0.0224855
67840967	chr5:67840967:C:T	8.99811e-06	-1.54898	-0.228608
67840988	chr5:67840988:G:A	2.76677e-05	-0.654336	-2.92966e-10
67841133	chr5:67841133:CTGCT:C	8.65568e-06	-1.54893	-0.267459
67841432	chr5:67841432:T:C	1.99089e-05	-0.951219	-0.0322153
67841537	chr5:67841537:T:C	4.6996e-06	-1.15838	-1.26875
67841645	chr5:67841645:T:C	1.80208e-05	-1.08005e-10	-1.08308
67841856	chr5:67841856:G:A	1.19914e-05	-1.0622	-0.428216
67841899	chr5:67841899:C:T	1.97493e-05	-0.938163	-0.0533176
67841955	chr5:67841955:A:C	3.8465e-06	-1.4096	-1.21784
67841977	chr5:67841977:G:A	1.5701e-05	-1.08005e-10	-1.22088
67842151	chr5:67842151:G:C	1.52985e-05	-1.08005e-10	-1.24685
67842303	chr5:67842303:TA:T	3.307e-05	-1.08005e-10	-0.475973
67842482	chr5:67842482:A:G	6.77692e-06	-1.54164	-0.519441
67842504	chr5:67842504:T:A	1.58764e-05	-1.08005e-10	-1.20977
67842541	chr5:67842541:T:C	4.24684e-06	-1.32479	-1.20364
67842602	chr5:67842602:T:A	1.04825e-05	-0.775284	-0.849608
67842689	chr5:67842689:T:A	1.52519e-05	-1.08005e-10	-1.2499
67842721	chr5:67842721:C:T	1.59054e-05	-1.08005e-10	-1.20794
67842744	chr5:67842744:A:G	1.54628e-05	-1.08005e-10	-1.23617
67842908	chr5:67842908:C:T	1.49647e-05	-1.08005e-10	-1.26891
67842909	chr5:67842909:T:A	1.49639e-05	-1.08005e-10	-1.26896
67842944	chr5:67842944:G:A	2.03681e-05	-1.08005e-10	-0.960632
67843285	chr5:67843285:T:C	8.24804e-06	-1.54983	-0.314793
67843499	chr5:67843499:T:A	5.33203e-05	0.0017168	-2.92966e-10
67844082	chr5:67844082:TG:T	1.54316e-05	-1.08005e-10	-1.23819
67844204	chr5:67844204:T:C	8.08931e-06	-1.54827	-0.335785
67844794	chr5:67844794:A:C	1.53759e-05	-1.08005e-10	-1.2418
67844955	chr5:67844955:A:G	1.49909e-05	-1.08005e-10	-1.26716
67845002	chr5:67845002:CA:C	2.73269e-05	-1.08005e-10	-0.66673
67845052	chr5:67845052:A:G	1.53898e-05	-1.08005e-10	-1.24089
67845162	chr5:67845162:T:C	4.02295e-06	-1.37582	-1.20677
67845166	chr5:67845166:G:A	1.57348e-05	-1.08005e-10	-1.21873
67845295	chr5:67845295:T:A	7.86189e-06	-1.54526	-0.367312
67845970	chr5:67845970:C:A	4.85366e-06	-1.12658	-1.26829
67846423	chr5:67846423:T:C	1.53275e-05	-1.08005e-10	-1.24495
67846424	chr5:67846424:G:A	1.57411e-05	-1.08005e-10	-1.21832
67846451	chr5:67846451:T:C	5.19395e-06	-1.25088	-1.07623
67846468	chr5:67846468:G:A	7.8982e-06	-1.54271	-0.365254
67846470	chr5:67846470:A:G	5.28758e-06	-1.2435	-1.06574
67846672	chr5:67846672:A:G	3.8603e-06	-1.41589	-1.20796
67846805	chr5:67846805:A:G	7.85904e-06	-1.53882	-0.374118
67846857	chr5:67846857:C:T	4.71275e-06	-1.1548	-1.26953
67846920	chr5:67846920:TC:T	9.41064e-06	-1.01512	-0.717637
67847038	chr5:67847038:T:A	1.69911e-05	-1.08005e-10	-1.14191
67847107	chr5:67847107:T:C	8.052e-06	-1.53696	-0.35172
67847108	chr5:67847108:G:A	3.60394e-05	-1.08005e-10	-0.389989
67847182	chr5:67847182:T:C	1.54399e-05	-1.08005e-10	-1.23765
67847212	chr5:67847212:C:T	4.76137e-06	-1.14406	-1.27
67847563	chr5:67847563:A:G	3.72297e-06	-1.54453	-1.11555
67847712	chr5:67847712:T:C	1.494e-05	-1.08005e-10	-1.27056
67848391	chr5:67848391:A:T	2.08808e-05	-0.847562	-0.0882109
67848400	chr5:67848400:A:T	4.82092e-06	-1.13287	-1.26876
67848522	chr5:67848522:A:C	5.00317e-06	-1.09685	-1.26768
67848561	chr5:67848561:C:T	4.88682e-06	-1.11939	-1.26867
67848657	chr5:67848657:A:G	1.44731e-05	-1.30231	-2.92966e-10
67848691	chr5:67848691:T:C	1.55466e-05	-1.08005e-10	-1.23076
67848760	chr5:67848760:T:C	4.02453e-06	-1.38559	-1.1966
67849106	chr5:67849106:A:G	4.38428e-06	-1.5502	-0.946374
67849177	chr5:67849177:A:T	4.60274e-06	-1.18262	-1.26533
67849229	chr5:67849229:TATC:T	1.62845e-05	-1.08005e-10	-1.18439
67849233	chr5:67849233:A:G	9.76712e-06	-0.568197	-1.12738
67849286	chr5:67849286:C:T	2.12488e-05	-1.08005e-10	-0.918299
67849388	chr5:67849388:T:C	1.55977e-05	-1.08005e-10	-1.22748
67849397	chr5:67849397:C:T	1.57447e-05	-1.08005e-10	-1.2181
67849571	chr5:67849571:T:G	4.02552e-06	-1.38369	-1.19826
67849572	chr5:67849572:A:G	4.17225e-06	-1.38646	-1.15969
67849705	chr5:67849705:T:C	1.55547e-05	-1.08005e-10	-1.23024
67849838	chr5:67849838:G:C	4.39396e-06	-1.38326	-1.11111
67850322	chr5:67850322:A:T	3.94771e-06	-1.40105	-1.20042
67850434	chr5:67850434:T:C	1.49859e-05	-1.08005e-10	-1.26749
67850534	chr5:67850534:T:C	4.53565e-06	-1.19543	-1.2672
67851014	chr5:67851014:T:C	1.12815e-05	-1.55143	-2.92966e-10
67851045	chr5:67851045:C:T	3.30369e-06	-1.51499	-1.26457
67851240	chr5:67851240:C:G	1.50063e-05	-1.08005e-10	-1.26613
67851382	chr5:67851382:T:A	2.024e-05	-0.855142	-0.111797
67851547	chr5:67851547:T:C	2.33789e-05	-1.08005e-10	-0.822765
67851809	chr5:67851809:G:T	2.86766e-05	-1.08005e-10	-0.618519
67851940	chr5:67851940:T:C	6.61038e-06	-1.2999	-0.786062
67852017	chr5:67852017:T:C	2.27146e-05	-0.821881	-0.0297096
67852042	chr5:67852042:A:G	2.43407e-05	-1.08005e-10	-0.782449
67852133	chr5:67852133:A:G	1.62856e-05	-1.08005e-10	-1.18432
67852162	chr5:67852162:C:T	4.4957e-06	-1.20389	-1.26759
67852279	chr5:67852279:T:A	8.32425e-06	-1.53902	-0.316403
67852405	chr5:67852405:CCTAA:C	1.15315e-05	-1.52952	-2.92966e-10
67852490	chr5:67852490:A:T	9.4009e-06	-1.54131	-0.192484
67852568	chr5:67852568:G:A	7.95122e-06	-1.53379	-0.36749
67852649	chr5:67852649:C:A	8.19152e-06	-1.53289	-0.33861
67852932	chr5:67852932:A:G	1.65175e-05	-1.08005e-10	-1.17018
67853026	chr5:67853026:C:T	6.37508e-05	-1.08005e-10	0.180382
67853116	chr5:67853116:G:A	4.66817e-06	-1.17174	-1.2621
67853285	chr5:67853285:A:T	1.26457e-05	-0.985548	-0.451733
67853817	chr5:67853817:C:T	0.000108585	0.712937	-2.92966e-10
67853908	chr5:67853908:G:A	1.41078e-05	-1.32787	-2.92966e-10
67853963	chr5:67853963:A:G	1.49724e-05	-1.08005e-10	-1.26839
67854133	chr5:67854133:T:G	1.73603e-05	-1.08005e-10	-1.12042
67854144	chr5:67854144:A:G	1.00929e-05	-0.511874	-1.15089
67854196	chr5:67854196:T:C	4.33307e-05	-0.20574	-2.92966e-10
67854283	chr5:67854283:G:A	1.56217e-05	-1.08005e-10	-1.22594
67854359	chr5:67854359:A:G	2.37444e-05	-1.08005e-10	-0.807253
67854468	chr5:67854468:T:C	2.40648e-05	-1.08005e-10	-0.79385
67854570	chr5:67854570:A:T	2.373e-05	-1.08005e-10	-0.807862
67854878	chr5:67854878:T:C	1.4975e-05	-1.08005e-10	-1.26822
67854937	chr5:67854937:G:A	4.56634e-06	-1.19477	-1.26112
67855053	chr5:67855053:T:C	9.96228e-06	-0.694436	-0.981359
67855194	chr5:67855194:C:T	4.3084e-06	-1.53603	-0.978003
67855387	chr5:67855387:T:C	1.54273e-05	-1.08005e-10	-1.23846
67855785	chr5:67855785:A:G	1.59184e-05	-1.08005e-10	-1.20712
67855840	chr5:67855840:A:G	3.99039e-06	-1.48056	-1.11016
67855901	chr5:67855901:G:A	1.50371e-05	-1.08005e-10	-1.26408
67856050	chr5:67856050:G:A	2.80775e-05	-1.08005e-10	-0.639633
67856142	chr5:67856142:G:A	1.49397e-05	-1.08005e-10	-1.27058
67856414	chr5:67856414:T:A	1.72123e-05	-1.08005e-10	-1.12897
67856465	chr5:67856465:G:A	1.49475e-05	-1.08005e-10	-1.27006
67856527	chr5:67856527:C:T	1.07409e-05	-0.677198	-0.92334
67857105	chr5:67857105:C:A	1.55841e-05	-1.08005e-10	-1.22835
67857245	chr5:67857245:C:T	1.49458e-05	-1.08005e-10	-1.27017
67857961	chr5:67857961:TAAAAC:T	1.56483e-05	-1.08005e-10	-1.22424
67858098	chr5:67858098:G:C	3.40417e-06	-1.53057	-1.21903
67858819	chr5:67858819:A:G	2.23847e-05	-1.08005e-10	-0.866225
67859131	chr5:67859131:G:A	4.32326e-06	-1.55097	-0.959619
67859336	chr5:67859336:C:G	1.58502e-05	-1.08005e-10	-1.21142
67859348	chr5:67859348:T:A	2.24774e-05	-0.862089	-2.92966e-10
67859349	chr5:67859349:C:A	2.24906e-05	-0.861503	-2.92966e-10
67859358	chr5:67859358:G:A	3.48644e-06	-1.5507	-1.17502
67859410	chr5:67859410:C:T	2.148e-05	-1.08005e-10	-0.907477
67859576	chr5:67859576:A:G	4.13671e-06	-1.48767	-1.06703
67859728	chr5:67859728:T:G	2.10582e-05	-1.08005e-10	-0.927311
67859748	chr5:67859748:T:A	1.69277e-05	-1.08005e-10	-1.14565
67859974	chr5:67859974:T:C	7.49941e-06	-1.01868	-0.941096
67860029	chr5:67860029:A:G	1.06875e-05	-0.690227	-0.915302
67860355	chr5:67860355:A:G	4.82651e-06	-1.1525	-1.24798
67860370	chr5:67860370:T:C	1.59096e-05	-1.08005e-10	-1.20768
67860377	chr5:67860377:T:C	1.54606e-05	-1.08005e-10	-1.23631
67860449	chr5:67860449:G:A	4.41686e-06	-1.36292	-1.12625
67860513	chr5:67860513:A:G	1.23098e-05	-0.657885	-0.806318
67860576	chr5:67860576:C:T	3.94347e-06	-1.38254	-1.22
67860657	chr5:67860657:A:G	6.5238e-06	-0.832345	-1.2668
67861187	chr5:67861187:A:C	3.41247e-06	-1.5198	-1.22736
67861472	chr5:67861472:T:C	2.46217e-05	-0.770973	-2.92966e-10
67862024	chr5:67862024:G:A	4.68802e-06	-1.17457	-1.25502
67862071	chr5:67862071:C:T	3.45029e-06	-1.50783	-1.22831
67862078	chr5:67862078:C:A	2.63133e-05	-1.08005e-10	-0.704526
67862321	chr5:67862321:A:C	2.44204e-05	-1.08005e-10	-0.779184
67862362	chr5:67862362:A:G	1.54667e-05	-1.08005e-10	-1.23591
67862555	chr5:67862555:A:C	1.55689e-05	-1.08005e-10	-1.22933
67862622	chr5:67862622:G:T	1.49439e-05	-1.08005e-10	-1.2703
67862658	chr5:67862658:T:C	2.35476e-05	-1.08005e-10	-0.815579
67862778	chr5:67862778:A:G	4.79964e-06	-1.14328	-1.26278
67862901	chr5:67862901:G:A	3.45858e-06	-1.54601	-1.18774
67863052	chr5:67863052:A:G	1.23446e-05	-0.636449	-0.824932
67863060	chr5:67863060:C:T	4.47578e-06	-1.33975	-1.13617
67863295	chr5:67863295:T:C	4.74614e-06	-1.1755	-1.24177
67863358	chr5:67863358:C:T	1.49427e-05	-1.08005e-10	-1.27037
67863540	chr5:67863540:C:G	9.60444e-06	-0.489684	-1.22269
67863579	chr5:67863579:T:C	5.01094e-06	-1.09867	-1.26431
67864106	chr5:67864106:T:C	1.13204e-05	-1.54799	-2.92966e-10
67864288	chr5:67864288:CAT:C	7.91848e-05	-1.08005e-10	0.397184
67864417	chr5:67864417:C:T	2.34108e-05	-1.08005e-10	-0.821403
67864537	chr5:67864537:T:C	5.04587e-06	-1.09204	-1.26399
67864541	chr5:67864541:G:A	4.85944e-06	-1.13448	-1.25919
67864692	chr5:67864692:T:G	2.06632e-05	-1.08005e-10	-0.946246
67864724	chr5:67864724:G:T	8.51541e-06	-0.974159	-0.858564
67864766	chr5:67864766:C:T	4.83599e-06	-1.14183	-1.25668
67865024	chr5:67865024:C:A	3.34349e-06	-1.53443	-1.23315
67865208	chr5:67865208:C:T	2.29814e-05	-1.08005e-10	-0.839915
67865248	chr5:67865248:A:G	1.60571e-05	-1.19845	-2.92966e-10
67865431	chr5:67865431:C:T	4.23681e-06	-1.53441	-0.99638
67865773	chr5:67865773:A:T	1.49574e-05	-1.08005e-10	-1.2694
67865978	chr5:67865978:G:A	1.247e-05	-0.573378	-0.877899
67866213	chr5:67866213:T:G	8.85916e-05	-1.08005e-10	0.509437
67866344	chr5:67866344:C:T	1.27018e-05	-0.636021	-0.796832
67866488	chr5:67866488:T:C	4.51399e-06	-1.33793	-1.12949
67866657	chr5:67866657:A:G	3.97567e-06	-1.32437	-1.27004
67867094	chr5:67867094:GT:G	3.34102e-06	-1.5122	-1.25613
67867223	chr5:67867223:T:C	3.38732e-06	-1.53392	-1.22065
67867261	chr5:67867261:T:G	1.49403e-05	-1.08005e-10	-1.27054
67867277	chr5:67867277:T:C	1.57373e-05	-1.08005e-10	-1.21857
67867327	chr5:67867327:C:G	4.89879e-06	-1.12343	-1.26218
67867411	chr5:67867411:A:AG	4.82677e-06	-1.14762	-1.25281
67867454	chr5:67867454:A:T	2.53498e-05	-1.08005e-10	-0.741831
67867480	chr5:67867480:T:A	3.37006e-06	-1.52987	-1.2298
67867699	chr5:67867699:C:T	3.3823e-06	-1.52392	-1.23212
67867790	chr5:67867790:G:A	4.81535e-06	-1.14854	-1.25425
67867961	chr5:67867961:T:C	4.84128e-06	-1.13769	-1.25973
67868060	chr5:67868060:A:G	5.11718e-06	-1.07158	-1.27041
67868172	chr5:67868172:T:G	3.34835e-06	-1.52782	-1.23831
67868185	chr5:67868185:T:C	3.34316e-06	-1.53284	-1.23485
67868210	chr5:67868210:A:G	3.35149e-06	-1.52882	-1.23638
67868290	chr5:67868290:T:C	1.59653e-05	-1.08005e-10	-1.20418
67868297	chr5:67868297:T:G	1.57493e-05	-1.08005e-10	-1.2178
67868298	chr5:67868298:T:C	1.5756e-05	-1.08005e-10	-1.21738
67868299	chr5:67868299:C:G	1.5739e-05	-1.08005e-10	-1.21846
67868302	chr5:67868302:T:A	1.55542e-05	-1.08005e-10	-1.23027
67868468	chr5:67868468:G:A	2.65542e-05	-0.0548944	-0.640518
67868592	chr5:67868592:G:A	1.01595e-05	-0.418388	-1.2378
67868778	chr5:67868778:T:C	7.09993e-06	-0.97558	-1.03894
67868820	chr5:67868820:G:A	1.50445e-05	-1.08005e-10	-1.26359
67868854	chr5:67868854:T:C	2.25837e-05	-1.08005e-10	-0.857374
67869354	chr5:67869354:C:T	2.42502e-05	-1.08005e-10	-0.786176
67869486	chr5:67869486:C:T	1.2195e-05	-0.617051	-0.856525
67869660	chr5:67869660:A:T	1.6345e-05	-1.08005e-10	-1.18068
67869679	chr5:67869679:T:A	2.31122e-05	-1.08005e-10	-0.83424
67869888	chr5:67869888:G:A	3.59603e-06	-1.52143	-1.17333
67870011	chr5:67870011:GCT:G	3.49973e-06	-1.52807	-1.19384
67870021	chr5:67870021:C:G	3.50347e-06	-1.527	-1.19384
67870309	chr5:67870309:G:A	2.98278e-05	-1.08005e-10	-0.57916
67870627	chr5:67870627:A:G	2.30391e-05	-1.08005e-10	-0.837408
67870680	chr5:67870680:A:G	4.0828e-06	-1.29739	-1.27043
67870719	chr5:67870719:T:C	4.17855e-06	-1.27412	-1.27052
67870879	chr5:67870879:G:A	2.38104e-05	-1.08005e-10	-0.804479
67871423	chr5:67871423:G:GT	1.32683e-05	-0.703453	-0.685767
67871722	chr5:67871722:C:T	2.36132e-05	-1.08005e-10	-0.812796
67871893	chr5:67871893:A:G	4.9491e-06	-1.11015	-1.26524
67872418	chr5:67872418:T:A	3.97458e-06	-1.32455	-1.27013
67872462	chr5:67872462:C:T	2.15301e-05	-0.90515	-2.92966e-10
67873199	chr5:67873199:C:T	3.28767e-06	-1.53271	-1.25172
67873548	chr5:67873548:C:G	1.53112e-05	-1.08005e-10	-1.24601
67873869	chr5:67873869:A:G	1.53198e-05	-1.08005e-10	-1.24545
67873905	chr5:67873905:A:T	4.62555e-06	-1.20353	-1.23948
67874110	chr5:67874110:A:G	7.63217e-06	-1.01771	-0.924518
67874120	chr5:67874120:A:G	3.4135e-06	-1.53005	-1.21681
67874162	chr5:67874162:T:C	3.41002e-06	-1.53483	-1.21305
67874250	chr5:67874250:T:C	1.53595e-05	-1.08005e-10	-1.24287
67874596	chr5:67874596:C:T	1.75361e-05	-1.08005e-10	-1.11034
67874628	chr5:67874628:A:G	3.44142e-06	-1.47289	-1.26583
67874674	chr5:67874674:C:T	1.61783e-05	-1.08005e-10	-1.19093
67874805	chr5:67874805:AC:A	7.95847e-06	-1.54572	-0.354648
67874885	chr5:67874885:T:C	1.48706e-05	-0.469958	-0.805253
67875063	chr5:67875063:T:A	0.00013208	-1.08005e-10	0.908804
67875247	chr5:67875247:A:G	1.90016e-05	-1.08005e-10	-1.03008
67875303	chr5:67875303:G:A	0.0001312	-1.08005e-10	0.902121
67875535	chr5:67875535:C:T	3.67951e-06	-1.52996	-1.14186
67875663	chr5:67875663:A:G	1.09435e-05	-0.687013	-0.894846
67875683	chr5:67875683:A:G	1.6738e-05	-1.08005e-10	-1.15692
67876065	chr5:67876065:C:T	2.41937e-05	-0.788509	-2.92966e-10
67876132	chr5:67876132:A:G	4.64188e-06	-1.30486	-1.13462
67876425	chr5:67876425:A:G	9.21219e-06	-1.24703	-0.50704
67877182	chr5:67877182:A:G	3.24787e-06	-1.52808	-1.26852
67877202	chr5:67877202:C:T	4.09513e-06	-1.52229	-1.04251
67877299	chr5:67877299:C:T	2.0181e-05	-1.08005e-10	-0.969857
67877410	chr5:67877410:C:T	4.30406e-05	-1.08005e-10	-0.212457
67877438	chr5:67877438:T:A	4.33527e-06	-1.25303	-1.25479
67878025	chr5:67878025:G:A	9.51332e-06	-1.46399	-0.257915
67878045	chr5:67878045:G:T	9.14562e-06	-1.48831	-0.273015
67878229	chr5:67878229:A:G	8.27495e-06	-0.892892	-0.968476
67878491	chr5:67878491:G:A	4.42449e-06	-1.22927	-1.25818
67879088	chr5:67879088:T:C	2.98655e-05	-1.08005e-10	-0.577896
67879179	chr5:67879179:T:C	1.0399e-05	-0.69082	-0.942076
67879619	chr5:67879619:G:A	1.60024e-05	-1.08005e-10	-1.20186
67879645	chr5:67879645:G:A	8.7337e-06	-1.00819	-0.799218
67879817	chr5:67879817:G:A	3.46315e-06	-1.55198	-1.18045
67881005	chr5:67881005:T:A	1.27231e-05	-1.44181	0.0106248
67881165	chr5:67881165:C:T	4.59165e-06	-1.22283	-1.22753
67881776	chr5:67881776:G:A	1.09628e-05	-0.700387	-0.87971
67881920	chr5:67881920:A:G	1.57422e-05	-1.08005e-10	-1.21826
67882213	chr5:67882213:G:A	1.50859e-05	-1.08005e-10	-1.26084
67882234	chr5:67882234:C:T	1.1783e-05	-1.4079	-0.100035
67882760	chr5:67882760:T:G	4.47166e-06	-1.2677	-1.20914
67882801	chr5:67882801:C:T	3.43275e-06	-1.52571	-1.21553
67882911	chr5:67882911:T:A	1.9281e-05	-1.01548	-2.92966e-10
67883341	chr5:67883341:T:G	1.01495e-05	-1.16231	-0.494869
67883483	chr5:67883483:A:G	1.2938e-05	-1.43486	0.0204214
67883507	chr5:67883507:A:G	7.48357e-06	-1.02997	-0.931919
67883579	chr5:67883579:T:C	2.69933e-05	-0.140181	-0.53883
67883973	chr5:67883973:T:C	1.11013e-05	-1.24658	-0.32096
67884275	chr5:67884275:T:C	1.31465e-05	-1.42801	0.0295652
67884606	chr5:67884606:T:G	1.56483e-05	-1.08005e-10	-1.22424
67885185	chr5:67885185:C:T	4.79533e-06	-1.15393	-1.25303
67885262	chr5:67885262:T:C	2.15609e-05	-1.08005e-10	-0.903718
67885601	chr5:67885601:AAAAC:A	5.41202e-06	-1.04632	-1.23966
67885756	chr5:67885756:G:A	9.01877e-06	-1.45892	-0.316368
67886179	chr5:67886179:G:A	2.27767e-05	-1.08005e-10	-0.848863
67886277	chr5:67886277:A:G	1.92629e-05	-1.08005e-10	-1.01642
67886295	chr5:67886295:C:A	2.0181e-05	-1.08005e-10	-0.969857
67886968	chr5:67886968:G:A	1.56003e-05	-0.447465	-0.779842
67887357	chr5:67887357:A:T	2.35524e-05	-1.08005e-10	-0.815373
67887699	chr5:67887699:A:G	1.34822e-05	-1.37323	-2.92966e-10
67887979	chr5:67887979:C:G	0.000166923	2.35142	-1.20849
67888540	chr5:67888540:C:A	1.93146e-05	-1.08005e-10	-1.01374
67889336	chr5:67889336:TA:T	2.16705e-05	-1.08005e-10	-0.898648
67889394	chr5:67889394:G:A	1.40343e-05	-1.43498	0.101889
67889582	chr5:67889582:A:ATACC	3.70316e-05	-1.08005e-10	-0.36283
67889807	chr5:67889807:A:G	3.49906e-05	-1.08005e-10	-0.41952
67889812	chr5:67889812:C:G	2.14869e-05	-1.08005e-10	-0.907156
67890159	chr5:67890159:G:A	3.21543e-06	-1.54707	-1.25958
67890435	chr5:67890435:A:C	5.21353e-05	-1.08005e-10	-0.0207587
67890622	chr5:67890622:A:G	6.4338e-06	-1.16684	-0.946193
67891446	chr5:67891446:G:C	4.5981e-06	-1.54183	-0.907132
67891496	chr5:67891496:G:A	1.14931e-05	-1.53286	-2.92966e-10
67891734	chr5:67891734:A:G	1.21311e-05	-0.208251	-1.27058
67892285	chr5:67892285:A:G	3.19437e-05	-0.510625	-2.92966e-10
67893313	chr5:67893313:G:A	5.13694e-05	-1.08005e-10	-0.0355582
67893527	chr5:67893527:G:A	4.03994e-05	-1.08005e-10	-0.275785
67894600	chr5:67894600:C:T	1.494e-05	-1.08005e-10	-1.27056
67895353	chr5:67895353:A:T	3.5244e-06	-1.46746	-1.24743
67895359	chr5:67895359:G:A	1.13642e-05	-1.54413	-2.92966e-10
67895655	chr5:67895655:C:T	0.00019228	1.28435	-2.92966e-10
67896148	chr5:67896148:TC:T	3.2304e-05	-0.815164	0.315753
67896749	chr5:67896749:C:G	2.049e-05	-0.736117	-0.218545
67897049	chr5:67897049:C:T	4.01058e-05	-1.08005e-10	-0.28308
67897623	chr5:67897623:G:A	3.32491e-06	-1.51224	-1.26092
67897692	chr5:67897692:C:G	1.72031e-05	0.0244851	-1.15399
67898079	chr5:67898079:G:A	3.74264e-05	-1.08005e-10	-0.352223
67898152	chr5:67898152:G:T	4.10169e-05	-0.127154	-0.133463
67898641	chr5:67898641:C:T	3.54458e-06	-1.46627	-1.24291
67898811	chr5:67898811:AAC:A	1.52528e-05	-1.08005e-10	-1.24984
67898812	chr5:67898812:AC:A	2.45937e-05	-1.08005e-10	-0.772111
67899447	chr5:67899447:A:G	1.72732e-05	-1.08005e-10	-1.12545
67899510	chr5:67899510:A:G	4.47812e-05	-1.08005e-10	-0.172812
67899662	chr5:67899662:A:G	1.5489e-05	-1.08005e-10	-1.23447
67900056	chr5:67900056:A:G	5.08613e-05	-1.08005e-10	-0.0454981
67900753	chr5:67900753:T:C	1.18497e-05	-1.5023	-2.92966e-10
67901135	chr5:67901135:C:A	3.82046e-05	-0.301346	-0.0302988
67901371	chr5:67901371:C:G	1.76678e-05	-1.08005e-10	-1.10286
67901582	chr5:67901582:G:A	0.000195257	1.29972	-2.92966e-10
67901946	chr5:67901946:C:A	1.56209e-05	-1.08005e-10	-1.22599
67902127	chr5:67902127:T:C	0.000100983	1.63338	-0.99303
67902308	chr5:67902308:G:A	1.85424e-05	-1.08005e-10	-1.05454
67902782	chr5:67902782:T:A	1.14932e-05	-1.53284	-2.92966e-10
67903501	chr5:67903501:C:A	1.76678e-05	-1.08005e-10	-1.10286
67903954	chr5:67903954:C:T	0.000207577	1.3609	-2.92966e-10
67904047	chr5:67904047:G:C	1.51988e-05	-1.08005e-10	-1.25338
67904242	chr5:67904242:C:A	0.00277296	3.87996	0.0731115
67904540	chr5:67904540:C:T	2.22203e-05	-1.08005e-10	-0.873595
67904934	chr5:67904934:G:C	0.00232096	3.85708	-0.0819465
67904955	chr5:67904955:C:T	1.8751e-05	-1.08005e-10	-1.04335
67905228	chr5:67905228:A:G	2.13839e-05	-1.08005e-10	-0.911961
67905491	chr5:67905491:C:T	1.725e-05	-1.08005e-10	-1.12679
67905580	chr5:67905580:C:G	1.94052e-05	-1.08005e-10	-1.00906
67905615	chr5:67905615:G:A	2.11038e-05	-1.08005e-10	-0.925148
67905943	chr5:67905943:AAAACT:A	5.6111e-05	-1.08005e-10	0.052731
67906038	chr5:67906038:A:G	1.2048e-05	-0.617725	-0.867978
67906101	chr5:67906101:T:C	1.98777e-05	-1.08005e-10	-0.985005
67906393	chr5:67906393:G:A	6.75556e-05	0.91962	-0.68127
67906460	chr5:67906460:G:A	6.79296e-05	0.950721	-0.706851
67906639	chr5:67906639:G:T	1.99953e-05	-1.08005e-10	-0.979105
67906675	chr5:67906675:G:C	0.00307187	3.92951	0.125927
67906881	chr5:67906881:AC:A	2.02898e-05	-1.08005e-10	-0.964481
67907025	chr5:67907025:T:C	1.76299e-05	-1.08005e-10	-1.10501
67907403	chr5:67907403:A:G	2.20372e-05	-1.08005e-10	-0.881868
67907962	chr5:67907962:A:G	0.0824345	8.61525	-1.27009
67908521	chr5:67908521:C:T	1.56294e-05	-1.08005e-10	-1.22545
67909058	chr5:67909058:G:A	1.40258e-05	-0.457929	-0.875775
67909175	chr5:67909175:G:GA	2.46307e-05	0.480797	-1.25141
67909488	chr5:67909488:TCC:T	2.05522e-05	-0.951631	-2.92966e-10
67909815	chr5:67909815:C:T	3.66407e-05	-0.373441	-2.92966e-10
67909848	chr5:67909848:G:GGTTTTCTT	1.95623e-05	-1.08005e-10	-1.00099
67910157	chr5:67910157:A:T	1.51573e-05	-1.08005e-10	-1.25612
67910318	chr5:67910318:G:A	1.72471e-05	0.143614	-1.27057
67910567	chr5:67910567:T:C	1.50298e-05	-1.08005e-10	-1.26457
67910688	chr5:67910688:C:T	1.72055e-05	-1.08005e-10	-1.12937
67910866	chr5:67910866:A:G	1.6438e-05	-1.08005e-10	-1.17501
67911030	chr5:67911030:A:G	7.24035e-06	-0.82872	-1.16621
67911222	chr5:67911222:A:G	1.62584e-05	-1.08005e-10	-1.18599
67911410	chr5:67911410:C:G	1.49441e-05	-1.08005e-10	-1.27028
67911488	chr5:67911488:C:T	1.7813e-05	-1.08005e-10	-1.09467
67911638	chr5:67911638:G:A	1.49805e-05	-1.08005e-10	-1.26785
67911897	chr5:67911897:A:G	6.89942e-06	-1.43943	-0.603735
67912129	chr5:67912129:T:G	0.000348208	1.8782	-2.92966e-10
67912280	chr5:67912280:A:C	9.0836e-05	-1.08005e-10	0.534455
67912698	chr5:67912698:A:G	1.94826e-05	0.265338	-1.27042
67913011	chr5:67913011:G:A	1.78054e-05	-1.0951	-2.92966e-10
67913164	chr5:67913164:T:C	1.82823e-05	-1.08005e-10	-1.06867
67913467	chr5:67913467:T:C	1.81661e-05	-1.08005e-10	-1.07504
67914047	chr5:67914047:T:A	0.00165782	4.6625	-1.22384
67914075	chr5:67914075:G:A	2.04833e-05	-1.08005e-10	-0.954989
67914155	chr5:67914155:G:T	7.14436e-06	-0.880091	-1.12819
67914467	chr5:67914467:G:T	1.5466e-05	-1.08005e-10	-1.23596
67914558	chr5:67914558:A:G	2.14656e-05	-1.08005e-10	-0.908147
67914602	chr5:67914602:A:G	0.0742936	8.47222	-1.23104
67915032	chr5:67915032:G:A	1.51414e-05	-1.08005e-10	-1.25717
67915213	chr5:67915213:C:T	7.11468e-06	-0.869962	-1.14248
67915236	chr5:67915236:C:T	1.65783e-05	-1.08005e-10	-1.16651
67916633	chr5:67916633:T:C	1.79585e-05	-1.08005e-10	-1.08654
67916887	chr5:67916887:T:C	1.50402e-05	-1.08005e-10	-1.26387
67917039	chr5:67917039:G:A	1.89568e-05	-1.03244	-2.92966e-10
67918229	chr5:67918229:A:T	5.73535e-05	1.17378	-1.09915
67918342	chr5:67918342:C:T	1.51369e-05	-1.08005e-10	-1.25747
67918510	chr5:67918510:C:T	1.49507e-05	-1.08005e-10	-1.26984
67918560	chr5:67918560:A:T	2.08535e-05	0.33313	-1.27021
67918731	chr5:67918731:T:C	9.37896e-05	-1.08005e-10	0.566453
67919199	chr5:67919199:G:A	1.56498e-05	-1.08005e-10	-1.22415
67919244	chr5:67919244:C:G	1.96178e-05	-1.08005e-10	-0.998161
67919911	chr5:67919911:G:A	1.56765e-05	-1.08005e-10	-1.22243
67919916	chr5:67919916:T:C	1.64134e-05	-1.08005e-10	-1.1765
67919917	chr5:67919917:T:G	1.64331e-05	-1.08005e-10	-1.1753
67920838	chr5:67920838:A:T	1.88105e-05	-1.08005e-10	-1.04019
67921064	chr5:67921064:C:T	1.77437e-05	0.171524	-1.27009
67921111	chr5:67921111:G:A	1.70359e-05	-1.08005e-10	-1.13928
67921620	chr5:67921620:C:A	1.6028e-05	-1.08005e-10	-1.20027
67921788	chr5:67921788:T:C	9.43358e-05	-1.08005e-10	0.57226
67921827	chr5:67921827:G:A	1.86611e-05	-0.11857	-0.929589
67922302	chr5:67922302:AGATAAT:A	1.92492e-05	0.25338	-1.27051
67922388	chr5:67922388:T:C	2.93983e-05	0.635535	-1.2292
67923390	chr5:67923390:A:G	1.30264e-05	-1.40763	-2.92966e-10
67923649	chr5:67923649:T:C	8.13181e-05	-1.08005e-10	0.423768
67923858	chr5:67923858:G:T	1.79098e-05	0.180951	-1.2702
67923898	chr5:67923898:G:A	2.32568e-05	-1.08005e-10	-0.828001
67923933	chr5:67923933:G:A	4.61223e-06	-1.40321	-1.04268
67924009	chr5:67924009:G:C	1.50304e-05	-1.08005e-10	-1.26453
67924209	chr5:67924209:TTA:T	1.63287e-05	-1.08005e-10	-1.18168
67924350	chr5:67924350:G:A	1.83797e-05	-1.08005e-10	-1.06335
67924368	chr5:67924368:C:A	4.43833e-06	-1.44168	-1.04264
67924596	chr5:67924596:T:A	1.95976e-05	-1.08005e-10	-0.999193
67924826	chr5:67924826:C:T	1.52123e-05	-1.08005e-10	-1.25249
67924894	chr5:67924894:A:G	1.51108e-05	-1.08005e-10	-1.25919
67925107	chr5:67925107:A:G	0.0827882	8.59676	-1.24732
67925255	chr5:67925255:G:A	1.5088e-05	-1.08005e-10	-1.2607
67925504	chr5:67925504:C:G	6.09507e-05	1.23668	-1.10121
67925601	chr5:67925601:C:T	1.51817e-05	-1.08005e-10	-1.25451
67926268	chr5:67926268:T:C	1.7396e-05	-1.11836	-2.92966e-10
67926354	chr5:67926354:C:T	1.85821e-05	0.218104	-1.27051
67926640	chr5:67926640:A:G	1.74345e-05	-1.08005e-10	-1.11615
67926678	chr5:67926678:A:G	1.49859e-05	-1.08005e-10	-1.26749
67926693	chr5:67926693:C:T	3.9948e-05	-0.0165883	-0.270434
67926815	chr5:67926815:T:TTTATTCTAATA	1.56306e-05	-1.08005e-10	-1.22537
67926960	chr5:67926960:T:C	0.000304657	1.74459	-2.92966e-10
67927187	chr5:67927187:G:C	1.49436e-05	-1.08005e-10	-1.27032
67927332	chr5:67927332:A:G	2.01629e-05	-1.08005e-10	-0.970757
67927420	chr5:67927420:A:G	1.71795e-05	0.137922	-1.26881
67927504	chr5:67927504:T:G	4.69336e-05	0.532579	-0.658446
67928018	chr5:67928018:A:G	2.78961e-05	-0.646114	-2.92966e-10
67928120	chr5:67928120:T:C	2.96888e-05	0.666122	-1.24995
67928263	chr5:67928263:G:A	0.0503054	8.10543	-1.25417
67928618	chr5:67928618:G:A	1.79303e-05	0.180079	-1.26819
67928849	chr5:67928849:C:T	1.51646e-05	-1.08005e-10	-1.25564
67928850	chr5:67928850:A:G	1.52138e-05	-1.08005e-10	-1.2524
67928978	chr5:67928978:C:T	9.39074e-06	-1.45091	-0.283966
67929046	chr5:67929046:A:C	9.03819e-06	-1.29543	-0.477713
67929122	chr5:67929122:C:T	2.5179e-05	0.494068	-1.24266
67929195	chr5:67929195:CA:C	1.84666e-05	-1.08005e-10	-1.05864
67929248	chr5:67929248:G:A	2.99966e-05	-0.507476	-0.0660402
67929605	chr5:67929605:A:T	9.79378e-06	-1.38321	-0.309639
67929617	chr5:67929617:A:G	1.54001e-05	-1.08005e-10	-1.24022
67929736	chr5:67929736:G:A	2.03741e-05	-1.08005e-10	-0.960335
67929786	chr5:67929786:A:G	4.39554e-06	-1.55201	-0.941996
67929952	chr5:67929952:A:C	1.65216e-05	-1.08005e-10	-1.16993
67930194	chr5:67930194:G:T	1.54858e-05	-1.08005e-10	-1.23468
67930263	chr5:67930263:C:T	1.86773e-05	-1.08005e-10	-1.04729
67930308	chr5:67930308:A:G	2.02138e-05	-1.08005e-10	-0.968237
67930574	chr5:67930574:A:C	0.0845287	8.62745	-1.2572
67930879	chr5:67930879:C:A	1.81161e-05	0.192232	-1.27003
67931277	chr5:67931277:T:C	1.50413e-05	-1.08005e-10	-1.2638
67931331	chr5:67931331:A:T	7.44624e-05	1.56449	-1.22879
67931416	chr5:67931416:T:C	1.99585e-05	0.288453	-1.2694
67931465	chr5:67931465:A:C	0.0541362	8.17175	-1.2471
67931466	chr5:67931466:A:T	0.055227	8.19156	-1.24696
67931467	chr5:67931467:A:G	0.0574938	8.23178	-1.24694
67931469	chr5:67931469:TAG:T	0.0586989	8.25267	-1.2471
67931516	chr5:67931516:A:G	1.51597e-05	-1.08005e-10	-1.25596
67931556	chr5:67931556:A:G	3.08515e-05	0.553048	-1.09846
67931622	chr5:67931622:A:C	2.77735e-05	0.6012	-1.25172
67931760	chr5:67931760:G:A	5.94687e-05	-1.08005e-10	0.110849
67932041	chr5:67932041:G:A	7.85207e-05	-1.08005e-10	0.388761
67932114	chr5:67932114:G:C	3.23715e-05	0.763873	-1.2612
67932177	chr5:67932177:T:C	4.6805e-05	-1.08005e-10	-0.12861
67932650	chr5:67932650:G:C	7.39361e-06	-1.42244	-0.551546
67933008	chr5:67933008:G:A	6.6117e-05	1.34717	-1.13035
67933052	chr5:67933052:G:A	1.53812e-05	-1.08005e-10	-1.24145
67933106	chr5:67933106:C:A	2.05546e-05	0.318412	-1.26993
67933604	chr5:67933604:G:A	2.04004e-05	-1.08005e-10	-0.959048
67934191	chr5:67934191:C:T	1.5705e-05	-1.08005e-10	-1.22062
67934284	chr5:67934284:G:C	1.90877e-05	-1.08005e-10	-1.02556
67934297	chr5:67934297:A:C	1.24836e-05	-1.45018	-2.92966e-10
67934425	chr5:67934425:T:C	1.49881e-05	-1.08005e-10	-1.26734
67934697	chr5:67934697:T:C	2.99919e-05	0.684087	-1.25776
67934805	chr5:67934805:T:C	1.90877e-05	-1.08005e-10	-1.02556
67934862	chr5:67934862:G:A	2.02746e-05	0.304738	-1.26997
67935072	chr5:67935072:A:G	4.3787e-05	-0.195263	-2.92966e-10
67935116	chr5:67935116:C:T	1.51441e-05	-1.08005e-10	-1.25699
67935663	chr5:67935663:C:T	1.90662e-05	-1.08005e-10	-1.02668
67935703	chr5:67935703:A:T	1.85614e-05	0.216279	-1.26979
67935704	chr5:67935704:A:T	1.86597e-05	0.221579	-1.26981
67936035	chr5:67936035:G:A	4.87062e-05	0.514657	-0.603453
67936114	chr5:67936114:C:G	2.46651e-05	0.50137	-1.27058
67936161	chr5:67936161:C:T	3.23102e-06	-1.53528	-1.26653
67936471	chr5:67936471:G:C	1.53351e-05	-1.08005e-10	-1.24446
67936595	chr5:67936595:C:T	1.50207e-05	-1.08005e-10	-1.26517
67936827	chr5:67936827:T:C	1.52814e-05	-1.08005e-10	-1.24796
67936831	chr5:67936831:T:A	1.74024e-05	0.148963	-1.26696
67936937	chr5:67936937:A:T	2.11034e-05	-1.08005e-10	-0.925168
67937158	chr5:67937158:T:C	0.00155922	4.54566	-1.16832
67937529	chr5:67937529:A:C	5.37984e-05	0.702258	-0.691615
67937768	chr5:67937768:A:G	3.06634e-05	-1.08005e-10	-0.551531
67937879	chr5:67937879:A:AAT	7.54926e-05	0.781161	-0.431727
67937900	chr5:67937900:T:C	1.94153e-05	0.236631	-1.24517
67937915	chr5:67937915:G:A	0.00126701	3.46149	-0.291682
67937927	chr5:67937927:A:G	6.52858e-05	1.45185	-1.24768
67938043	chr5:67938043:G:GT	6.61671e-05	1.46137	-1.24379
67938058	chr5:67938058:C:A	2.58065e-05	0.160338	-0.884313
67938405	chr5:67938405:A:G	1.10904e-05	-1.20792	-0.360606
67938830	chr5:67938830:T:TAA	8.97062e-05	0.758188	-0.23625
67939031	chr5:67939031:A:T	1.22188e-05	-1.47163	-2.92966e-10
67939395	chr5:67939395:A:G	4.19456e-05	1.00348	-1.2417
67939551	chr5:67939551:A:G	1.52055e-05	-1.08005e-10	-1.25294
67939568	chr5:67939568:C:T	0.000109357	1.4921	-0.77208
67939748	chr5:67939748:C:G	6.65782e-06	-1.23887	-0.839942
67939836	chr5:67939836:A:T	8.42628e-05	1.72937	-1.27003
67940486	chr5:67940486:A:G	1.63584e-05	-1.08005e-10	-1.17986
67940875	chr5:67940875:T:C	4.27908e-05	-1.08005e-10	-0.218278
67941026	chr5:67941026:C:T	1.57572e-05	-1.08005e-10	-1.2173
67941301	chr5:67941301:AAC:A	1.6444e-05	-1.08005e-10	-1.17464
67941453	chr5:67941453:C:T	2.59143e-05	0.550158	-1.26996
67941676	chr5:67941676:C:T	1.21663e-05	-0.20904	-1.26689
67942160	chr5:67942160:G:A	9.41617e-06	-0.470506	-1.26167
67942267	chr5:67942267:A:G	0.00160445	4.31556	-0.909619
67942404	chr5:67942404:G:T	1.57572e-05	-1.08005e-10	-1.2173
67942595	chr5:67942595:T:C	2.68833e-05	0.586941	-1.27004
67942650	chr5:67942650:T:C	2.27414e-05	-0.386925	-0.463488
67942937	chr5:67942937:T:C	1.84125e-05	-1.08005e-10	-1.06157
67943011	chr5:67943011:C:T	2.58753e-05	0.533831	-1.25514
67943040	chr5:67943040:G:A	0.0015382	4.25035	-0.886585
67943525	chr5:67943525:T:C	0.000570707	2.77928	-0.407003
67944058	chr5:67944058:T:C	4.63357e-06	-1.38514	-1.05613
67945188	chr5:67945188:G:C	2.43855e-05	-1.08005e-10	-0.780612
67945227	chr5:67945227:A:T	3.3037e-05	-0.214136	-0.262836
67945346	chr5:67945346:G:A	1.20754e-05	-1.48343	-2.92966e-10
67945495	chr5:67945495:C:T	1.79104e-05	-1.08922	-2.92966e-10
67945995	chr5:67945995:A:G	1.74838e-05	-1.08005e-10	-1.11333
67947288	chr5:67947288:C:A	6.09962e-06	-1.2221	-0.94427
67947587	chr5:67947587:C:T	5.15863e-06	-1.22486	-1.10907
67947856	chr5:67947856:T:C	1.65745e-05	-1.08005e-10	-1.16673
67948418	chr5:67948418:G:A	1.76536e-05	-1.08005e-10	-1.10366
67948478	chr5:67948478:C:T	6.47071e-06	-1.28387	-0.823442
67948518	chr5:67948518:C:T	1.67857e-05	-1.08005e-10	-1.15408
67948687	chr5:67948687:A:G	5.39226e-06	-1.41285	-0.876784
67949369	chr5:67949369:C:A	1.53668e-05	-1.08005e-10	-1.24239
67949891	chr5:67949891:A:C	1.96428e-05	-1.08005e-10	-0.996891
67950151	chr5:67950151:T:C	4.5801e-06	-1.42825	-1.02463
67950174	chr5:67950174:T:C	2.12372e-05	0.296615	-1.21546
67950218	chr5:67950218:G:A	0.000541879	3.48211	-1.16167
67951189	chr5:67951189:A:G	2.15164e-05	-1.08005e-10	-0.905787
67951531	chr5:67951531:T:C	7.74118e-06	-1.06105	-0.867
67951584	chr5:67951584:T:A	1.54895e-05	-1.08005e-10	-1.23444
67951843	chr5:67951843:T:C	1.88458e-05	-0.52253	-0.515781
67952147	chr5:67952147:G:A	7.71223e-06	-1.07549	-0.8563
67952496	chr5:67952496:C:T	1.49967e-05	-1.08005e-10	-1.26677
67952604	chr5:67952604:G:A	0.000415859	3.09368	-1.03793
67952863	chr5:67952863:G:A	1.00153e-05	-1.10582	-0.564664
67952879	chr5:67952879:A:G	0.000219969	1.41889	-2.92966e-10
67953178	chr5:67953178:T:G	1.75338e-05	-1.08005e-10	-1.11047
67953682	chr5:67953682:T:A	0.00163826	3.91241	-0.485615
67953791	chr5:67953791:T:G	0.000318262	3.05791	-1.26963
67953809	chr5:67953809:T:G	4.79455e-06	-1.41215	-0.994974
67954338	chr5:67954338:C:T	2.14134e-05	0.142311	-1.0529
67954810	chr5:67954810:A:G	0.000132702	0.913508	-2.92966e-10
67955133	chr5:67955133:A:G	1.79002e-05	-1.08005e-10	-1.08979
67955157	chr5:67955157:T:A	1.9201e-05	-1.08005e-10	-1.01964
67955351	chr5:67955351:G:A	1.17037e-05	-1.5147	-2.92966e-10
67955682	chr5:67955682:T:G	1.40207e-05	-1.33407	-2.92966e-10
67956109	chr5:67956109:T:C	1.9546e-05	0.195379	-1.19721
67956117	chr5:67956117:A:C	1.97983e-05	-0.989005	-2.92966e-10
67956137	chr5:67956137:T:C	1.20902e-05	-1.48221	-2.92966e-10
67956360	chr5:67956360:A:T	6.19845e-06	-0.914786	-1.23552
67956800	chr5:67956800:A:G	1.56543e-05	-1.08005e-10	-1.22385
67956905	chr5:67956905:T:C	2.64682e-05	0.183446	-0.882102
67957237	chr5:67957237:T:C	0.00236152	4.19182	-0.399365
67957277	chr5:67957277:AC:A	5.15072e-06	-1.07808	-1.25738
67957595	chr5:67957595:A:T	0.00078013	3.59671	-0.911846
67957991	chr5:67957991:A:G	3.93998e-06	-1.35463	-1.2488
67958210	chr5:67958210:G:C	0.00128579	3.63456	-0.450027
67958548	chr5:67958548:A:G	1.59869e-05	-1.08005e-10	-1.20283
67958613	chr5:67958613:G:A	1.60851e-05	-0.267305	-0.929402
67958735	chr5:67958735:CA:C	1.67221e-05	0.0876421	-1.24551
67959061	chr5:67959061:A:G	2.06408e-05	0.242597	-1.18993
67959514	chr5:67959514:G:A	0.00111874	3.4678	-0.422442
67959531	chr5:67959531:T:A	1.5856e-05	-1.08005e-10	-1.21105
67959534	chr5:67959534:C:T	1.86166e-05	0.154937	-1.20548
67959677	chr5:67959677:C:T	2.04393e-05	0.261301	-1.21844
67959807	chr5:67959807:T:C	7.23964e-05	1.32045	-1.01289
67960741	chr5:67960741:T:C	0.00135899	4.49911	-1.25921
67961045	chr5:67961045:G:A	0.00125545	4.36635	-1.2057
67961964	chr5:67961964:A:G	0.00119689	4.37443	-1.26155
67962062	chr5:67962062:G:A	1.59383e-05	-1.08005e-10	-1.20588
67962162	chr5:67962162:A:C	2.89234e-05	-1.08005e-10	-0.609948
67962183	chr5:67962183:A:G	2.19576e-05	-1.08005e-10	-0.885487
67962193	chr5:67962193:GA:G	2.83677e-05	-1.08005e-10	-0.62935
67962267	chr5:67962267:A:T	2.90178e-05	-1.08005e-10	-0.606691
67962348	chr5:67962348:C:T	1.08363e-05	-0.41664	-1.17506
67962462	chr5:67962462:A:C	1.49749e-05	-1.08005e-10	-1.26822
67963454	chr5:67963454:A:G	0.000204133	2.45253	-1.10836
67963498	chr5:67963498:G:A	2.30854e-05	-1.08005e-10	-0.835402
67963520	chr5:67963520:C:T	0.00161981	4.60753	-1.19206
67964557	chr5:67964557:C:T	0.000256058	2.45809	-0.887285
67965321	chr5:67965321:T:C	1.33211e-05	-1.38525	-2.92966e-10
67965326	chr5:67965326:C:T	2.07437e-05	-1.08005e-10	-0.942357
67965559	chr5:67965559:G:A	0.000227456	2.38767	-0.93532
67965703	chr5:67965703:C:T	2.50974e-05	-1.08005e-10	-0.751838
67965735	chr5:67965735:G:A	0.000999688	4.17307	-1.24022
67965776	chr5:67965776:C:T	0.000157785	2.30586	-1.21923
67966161	chr5:67966161:T:C	2.74478e-05	-1.08005e-10	-0.662316
67966814	chr5:67966814:G:A	2.1761e-05	-1.08005e-10	-0.89448
67966819	chr5:67966819:G:T	0.000237402	2.43088	-0.935726
67967173	chr5:67967173:ATAT:A	2.26746e-05	-1.20271	0.349359
67967524	chr5:67967524:A:C	1.85882e-05	-1.08005e-10	-1.05207
67967746	chr5:67967746:TGTAC:T	3.09876e-05	-1.08005e-10	-0.541015
67968102	chr5:67968102:C:T	2.07437e-05	-1.08005e-10	-0.942357
67968229	chr5:67968229:C:T	0.000736323	3.89745	-1.27038
67968510	chr5:67968510:T:C	2.02764e-05	-1.08005e-10	-0.965143
67968755	chr5:67968755:C:A	0.000837582	4.01005	-1.25413
67968788	chr5:67968788:C:A	2.18077e-05	-1.08005e-10	-0.892336
67968920	chr5:67968920:A:G	0.00073742	3.8991	-1.27054
67969057	chr5:67969057:GC:G	2.51946e-05	-1.08005e-10	-0.747973
67969078	chr5:67969078:G:A	1.78749e-05	-1.08005e-10	-1.09121
67969930	chr5:67969930:T:C	9.7092e-06	-1.18994	-0.51159
67970266	chr5:67970266:G:A	1.69939e-05	-1.14175	-2.92966e-10
67970338	chr5:67970338:A:G	0.000700937	3.84806	-1.27025
67970379	chr5:67970379:G:A	6.07684e-05	-1.08005e-10	0.132469
67970703	chr5:67970703:T:G	3.58022e-05	-0.396591	-2.92966e-10
67970762	chr5:67970762:A:G	2.48072e-05	0.356655	-1.12012
67971202	chr5:67971202:T:C	2.13013e-05	-1.08005e-10	-0.915835
67971561	chr5:67971561:C:G	3.73285e-05	-1.08005e-10	-0.354844
67971897	chr5:67971897:T:A	2.17849e-05	-1.08005e-10	-0.893386
67971993	chr5:67971993:G:T	0.000259958	2.49107	-0.905152
67972013	chr5:67972013:A:G	1.75236e-05	-1.08005e-10	-1.11105
67972280	chr5:67972280:G:A	2.37149e-05	-1.08005e-10	-0.808495
67972457	chr5:67972457:C:T	8.93673e-06	-1.2306	-0.553828
67972487	chr5:67972487:G:A	1.93732e-05	-1.08005e-10	-1.01071
67972574	chr5:67972574:AG:A	1.78368e-05	-1.08005e-10	-1.09334
67972579	chr5:67972579:C:T	2.80264e-05	-1.08005e-10	-0.641454
67973621	chr5:67973621:T:C	1.93105e-05	-1.08005e-10	-1.01395
67973638	chr5:67973638:A:G	3.38122e-05	-1.08005e-10	-0.453779
67973929	chr5:67973929:T:C	1.66996e-05	-0.671339	-0.487877
67974054	chr5:67974054:A:G	1.77811e-05	-1.00095	-0.0955169
67974229	chr5:67974229:T:C	1.21092e-05	-1.48064	-2.92966e-10
67974511	chr5:67974511:A:T	2.07481e-05	-1.08005e-10	-0.942144
67974777	chr5:67974777:A:T	0.000667185	3.62824	-1.09977
67975178	chr5:67975178:C:T	1.49804e-05	-1.08005e-10	-1.26786
67975412	chr5:67975412:C:G	0.000174644	2.40702	-1.21887
67976169	chr5:67976169:T:C	1.86059e-05	-1.08005e-10	-1.05112
67976228	chr5:67976228:T:C	0.000165399	2.4038	-1.27004
67976885	chr5:67976885:C:T	1.84079e-05	-1.08005e-10	-1.06182
67977346	chr5:67977346:C:A	0.000161561	2.36701	-1.25673
67977381	chr5:67977381:G:A	0.000184381	2.50758	-1.26517
67977399	chr5:67977399:T:C	1.85785e-05	-1.08005e-10	-1.0526
67977441	chr5:67977441:T:A	1.85727e-05	-1.08005e-10	-1.05291
67978045	chr5:67978045:A:T	1.97839e-05	-1.08005e-10	-0.989735
67978518	chr5:67978518:G:A	0.000333168	2.59722	-0.763172
67978624	chr5:67978624:C:G	2.2741e-05	0.403996	-1.25443
67978680	chr5:67978680:G:T	2.76963e-05	-1.08005e-10	-0.653303
67979450	chr5:67979450:A:C	2.60942e-05	-0.772078	0.0591905
67979460	chr5:67979460:C:T	0.000168963	2.40145	-1.24637
67979484	chr5:67979484:G:A	0.000188719	2.53238	-1.26671
67979528	chr5:67979528:G:A	0.000194235	2.55009	-1.25563
67979854	chr5:67979854:A:G	1.83929e-05	-1.08005e-10	-1.06263
67980797	chr5:67980797:A:G	0.000162127	2.38407	-1.27029
67981237	chr5:67981237:G:A	1.52225e-05	-1.08005e-10	-1.25183
67982094	chr5:67982094:T:C	1.52296e-05	-1.08005e-10	-1.25136
67982347	chr5:67982347:A:AT	1.53899e-05	-1.08005e-10	-1.24089
67982358	chr5:67982358:TGA:T	4.37327e-05	0.802618	-0.999124
67982646	chr5:67982646:C:T	1.56745e-05	-1.08005e-10	-1.22257
67983089	chr5:67983089:T:G	9.54911e-06	-0.963463	-0.754691
67983400	chr5:67983400:A:G	1.83731e-05	-1.08005e-10	-1.06372
67983552	chr5:67983552:T:C	0.000148772	2.29377	-1.26595
67983968	chr5:67983968:T:C	3.0163e-05	-1.08005e-10	-0.567986
67984467	chr5:67984467:G:A	0.000297244	2.48358	-0.763629
67984549	chr5:67984549:A:C	0.000305612	2.51163	-0.763918
67984595	chr5:67984595:TGGGGGTGA:T	2.31701e-05	0.205576	-1.03731
67984916	chr5:67984916:C:T	4.4155e-05	-1.08005e-10	-0.186896
67985017	chr5:67985017:G:A	2.32201e-05	-1.08005e-10	-0.829581
67985293	chr5:67985293:G:A	3.18749e-05	-1.08005e-10	-0.512781
67985897	chr5:67985897:G:A	1.50263e-05	-1.08005e-10	-1.2648
67986502	chr5:67986502:T:C	0.000176797	2.33861	-1.13821
67986662	chr5:67986662:G:C	0.000125503	2.08463	-1.2269
67987088	chr5:67987088:A:G	1.81664e-05	-1.08005e-10	-1.07503
67987767	chr5:67987767:C:T	1.81266e-05	-1.08005e-10	-1.07722
67987879	chr5:67987879:G:C	0.000186504	2.40373	-1.14988
67987902	chr5:67987902:C:T	2.96295e-05	-1.08005e-10	-0.585832
67987916	chr5:67987916:G:A	0.000229001	2.32158	-0.862456
67987957	chr5:67987957:G:A	1.81185e-05	-1.08005e-10	-1.07767
67988785	chr5:67988785:A:G	0.000211665	2.51086	-1.13045
67988891	chr5:67988891:A:G	1.57455e-05	-1.08005e-10	-1.21805
67989025	chr5:67989025:G:A	0.000218708	2.34406	-0.93092
67989159	chr5:67989159:T:C	2.87721e-05	-1.08005e-10	-0.615194
67989949	chr5:67989949:G:C	1.81508e-05	-1.08005e-10	-1.07589
67990212	chr5:67990212:T:C	3.1508e-05	0.560266	-1.08463
67990533	chr5:67990533:T:C	3.93402e-05	-0.112807	-0.189546
67990830	chr5:67990830:A:G	5.24171e-06	-1.19301	-1.12494
67990960	chr5:67990960:T:C	6.25873e-06	-1.3262	-0.814426
67991014	chr5:67991014:C:T	9.22585e-05	-1.08005e-10	0.549994
67991045	chr5:67991045:T:C	1.51298e-05	-1.08005e-10	-1.25794
67991150	chr5:67991150:C:T	2.09935e-05	-0.0592309	-0.871158
67991193	chr5:67991193:T:C	3.71124e-06	-1.39865	-1.26459
67991203	chr5:67991203:G:A	5.67805e-05	-1.08005e-10	0.0645928
67991211	chr5:67991211:T:C	6.57731e-06	-1.06595	-1.02503
67991244	chr5:67991244:G:A	1.73306e-05	-1.08005e-10	-1.12213
67991258	chr5:67991258:C:G	1.61784e-05	-0.0649977	-1.12592
67991264	chr5:67991264:C:T	9.90554e-06	-0.486693	-1.19481
67991370	chr5:67991370:G:A	1.76631e-05	-1.08005e-10	-1.10313
67991516	chr5:67991516:T:A	1.58635e-05	-1.08005e-10	-1.21058
67991818	chr5:67991818:A:G	5.27052e-06	-1.48513	-0.827343
67991943	chr5:67991943:G:C	6.12014e-06	-1.5468	-0.616216
67992382	chr5:67992382:C:T	0.000403786	1.02941	0.996872
67992449	chr5:67992449:C:G	1.63431e-05	-1.08005e-10	-1.1808
67992559	chr5:67992559:T:C	4.34368e-06	-1.54947	-0.956411
67992688	chr5:67992688:T:A	2.04254e-05	0.173513	-1.13133
67992864	chr5:67992864:G:A	1.31632e-05	-1.39717	-2.92966e-10
67992877	chr5:67992877:A:T	2.23695e-05	-1.08005e-10	-0.866902
67993601	chr5:67993601:G:A	1.49431e-05	-1.08005e-10	-1.27035
67993635	chr5:67993635:A:G	3.78634e-05	-1.08005e-10	-0.340616
67994456	chr5:67994456:C:T	6.7885e-06	-1.48751	-0.571866
67994750	chr5:67994750:G:A	1.90973e-05	-1.08005e-10	-1.02505
67994905	chr5:67994905:A:G	3.79756e-06	-1.552	-1.08824
67995008	chr5:67995008:A:G	1.45506e-05	-0.0829375	-1.21403
67995144	chr5:67995144:A:G	1.90761e-05	-0.295809	-0.730359
67995896	chr5:67995896:C:T	4.91833e-05	-1.08005e-10	-0.079046
67996054	chr5:67996054:T:C	1.15857e-05	-1.52483	-2.92966e-10
67996084	chr5:67996084:G:T	1.65554e-05	-1.08005e-10	-1.16789
67996223	chr5:67996223:C:T	2.28717e-05	-1.08005e-10	-0.844702
67996512	chr5:67996512:C:G	9.20739e-06	-1.32391	-0.430689
67996973	chr5:67996973:G:C	4.6238e-05	-1.08005e-10	-0.1408
67997103	chr5:67997103:G:A	1.15303e-05	-1.52962	-2.92966e-10
67997250	chr5:67997250:C:T	1.85139e-05	-1.08005e-10	-1.05608
67997402	chr5:67997402:A:G	2.37106e-05	-1.08005e-10	-0.808678
67997581	chr5:67997581:A:G	6.08998e-06	-1.21792	-0.950034
67998302	chr5:67998302:AG:A	7.27934e-06	-1.34501	-0.644549
67998344	chr5:67998344:T:C	7.19325e-06	-1.33246	-0.669002
67998423	chr5:67998423:AGCC:A	6.8747e-06	-1.37055	-0.676205
67998811	chr5:67998811:C:T	5.97654e-06	-1.24116	-0.9456
67999079	chr5:67999079:G:A	1.86255e-05	0.0272514	-1.07732
67999353	chr5:67999353:T:C	1.83104e-05	-1.08005e-10	-1.06713
67999585	chr5:67999585:T:C	1.82398e-05	-0.0966229	-0.974373
67999694	chr5:67999694:G:T	2.09948e-05	-0.368845	-0.561481
67999894	chr5:67999894:G:A	3.61806e-05	-1.08005e-10	-0.386077
68000070	chr5:68000070:C:T	2.4118e-05	-1.08005e-10	-0.791644
68000095	chr5:68000095:C:T	4.50172e-05	1.09181	-1.25937
68000962	chr5:68000962:A:G	4.65574e-05	0.467615	-0.60153
68001281	chr5:68001281:C:T	6.50033e-06	-1.4947	-0.608053
68001478	chr5:68001478:G:A	1.49431e-05	-1.08005e-10	-1.27035
68001656	chr5:68001656:T:C	0.000208338	2.48937	-1.12481
68001678	chr5:68001678:C:T	6.70293e-05	0.627163	-0.396634
68001933	chr5:68001933:T:C	1.96544e-05	-1.08005e-10	-0.996298
68002382	chr5:68002382:G:A	2.32937e-05	-1.08005e-10	-0.826419
68002581	chr5:68002581:G:C	3.97154e-05	-1.08005e-10	-0.292861
68002942	chr5:68002942:A:G	0.000198554	2.49423	-1.17777
68003559	chr5:68003559:C:T	0.000288771	2.83335	-1.14232
68003617	chr5:68003617:C:A	1.81892e-05	-1.08005e-10	-1.07377
68003761	chr5:68003761:C:T	1.93986e-05	-1.0094	-2.92966e-10
68003770	chr5:68003770:TC:T	1.42815e-05	-1.31563	-2.92966e-10
68004621	chr5:68004621:C:T	0.000122857	0.459334	0.377084
68004762	chr5:68004762:G:A	0.00011292	-0.186583	0.938661
68004785	chr5:68004785:T:C	2.03842e-05	-1.08005e-10	-0.959839
68004866	chr5:68004866:A:G	5.73637e-05	-1.08005e-10	0.0748106
68004943	chr5:68004943:C:G	2.87117e-05	0.618849	-1.23614
68004948	chr5:68004948:G:A	3.99953e-05	0.975921	-1.26176
68004953	chr5:68004953:T:A	3.91861e-05	0.958616	-1.2649
68004968	chr5:68004968:T:C	3.69864e-05	0.900863	-1.26491
68005210	chr5:68005210:G:A	4.22516e-05	1.03951	-1.27047
68005338	chr5:68005338:A:G	4.34193e-05	1.06139	-1.26509
68005369	chr5:68005369:A:G	4.32962e-05	1.05818	-1.26472
68005460	chr5:68005460:G:T	3.12067e-05	-1.08005e-10	-0.533968
68005555	chr5:68005555:A:C	4.20191e-05	1.03143	-1.26791
68005576	chr5:68005576:G:A	3.64078e-05	0.889345	-1.26916
68005684	chr5:68005684:C:T	4.01818e-05	0.976612	-1.2578
68005723	chr5:68005723:A:G	4.24271e-05	1.03803	-1.26484
68005797	chr5:68005797:A:C	4.67023e-05	1.13401	-1.26482
68005892	chr5:68005892:C:A	2.23868e-05	-1.08005e-10	-0.86613
68005921	chr5:68005921:A:G	2.82083e-05	0.587449	-1.22243
68005925	chr5:68005925:A:G	4.30593e-05	1.05292	-1.26494
68006008	chr5:68006008:A:G	3.2057e-05	-0.237891	-0.269195
68006120	chr5:68006120:C:T	0.000985144	4.13978	-1.22159
68006266	chr5:68006266:T:A	1.10616e-05	-1.44487	-0.126248
68006348	chr5:68006348:G:A	2.78464e-05	0.58365	-1.23155
68006402	chr5:68006402:C:T	4.45699e-05	1.08741	-1.26496
68006460	chr5:68006460:C:T	5.70276e-05	-1.06181	1.13075
68006550	chr5:68006550:G:T	4.35272e-05	1.06165	-1.26286
68006632	chr5:68006632:A:G	4.38204e-05	1.07032	-1.26482
68006646	chr5:68006646:C:A	0.00100016	4.16231	-1.22899
68006823	chr5:68006823:C:T	2.71828e-05	0.558266	-1.23028
68006898	chr5:68006898:A:G	1.7141e-05	-1.08005e-10	-1.13313
68006941	chr5:68006941:T:C	4.90668e-05	1.18282	-1.26424
68007100	chr5:68007100:T:C	0.00104203	4.20153	-1.22721
68007179	chr5:68007179:T:G	0.00104809	4.20823	-1.22811
68007457	chr5:68007457:G:A	0.00103396	-1.08005e-10	2.96655
68009100	chr5:68009100:A:G	6.53224e-06	-1.51342	-0.584433
68009528	chr5:68009528:T:G	3.70082e-05	-1.08005e-10	-0.363461
68009902	chr5:68009902:A:C	2.99931e-05	0.666678	-1.24031
68010034	chr5:68010034:G:A	0.00122349	4.21334	-1.07848
68010035	chr5:68010035:T:C	0.00106754	4.22798	-1.22946
68010270	chr5:68010270:C:A	9.15343e-05	-1.08005e-10	0.542113
68010276	chr5:68010276:A:T	0.00128806	4.41121	-1.22492
68010297	chr5:68010297:C:G	3.48578e-05	-1.08005e-10	-0.423323
68010591	chr5:68010591:T:G	2.67699e-05	0.574718	-1.26204
68010646	chr5:68010646:G:C	1.6707e-05	0.111096	-1.26987
68010926	chr5:68010926:A:G	2.02534e-05	0.224554	-1.19083
68011234	chr5:68011234:A:C	1.38974e-05	-1.53313	0.190227
68011935	chr5:68011935:T:C	0.000109046	0.717169	-2.92966e-10
68012090	chr5:68012090:G:A	8.17607e-06	-0.749742	-1.12365
68012175	chr5:68012175:G:A	6.23582e-06	-1.07675	-1.06754
68012193	chr5:68012193:G:C	0.000199816	2.48011	-1.15731
68012221	chr5:68012221:C:T	1.20833e-05	-1.48278	-2.92966e-10
68012256	chr5:68012256:C:T	2.11362e-05	-1.08005e-10	-0.923613
68012384	chr5:68012384:A:T	4.2694e-06	-1.50541	-1.01772
68012449	chr5:68012449:G:A	6.29901e-06	-1.09081	-1.04339
68012453	chr5:68012453:T:C	6.28139e-06	-1.09514	-1.04187
68012478	chr5:68012478:T:C	4.64323e-05	-1.08005e-10	-0.136605
68012643	chr5:68012643:A:G	8.26745e-06	-0.913431	-0.948844
68012801	chr5:68012801:G:A	5.82156e-06	-1.04754	-1.16549
68012887	chr5:68012887:T:C	4.75331e-06	-1.32129	-1.09447
68012894	chr5:68012894:T:TGGA	5.27157e-06	-1.22917	-1.0831
68012923	chr5:68012923:AT:A	4.79556e-06	-1.31312	-1.09379
68013936	chr5:68013936:A:G	3.99168e-06	-1.32143	-1.26896
68013947	chr5:68013947:T:C	1.23126e-05	-1.4537	-0.0102786
68013990	chr5:68013990:A:G	2.94563e-05	-1.08005e-10	-0.591694
68014105	chr5:68014105:G:C	4.55888e-06	-1.27632	-1.18121
68014166	chr5:68014166:A:G	1.6873e-05	-1.08005e-10	-1.14889
68014412	chr5:68014412:C:T	0.000415556	2.97498	-0.91996
68014482	chr5:68014482:A:G	1.51779e-05	-1.08005e-10	-1.25476
68014839	chr5:68014839:T:C	4.34635e-05	-0.20268	-2.92966e-10
68014998	chr5:68014998:T:C	1.41538e-05	-1.32462	-2.92966e-10
68015286	chr5:68015286:T:C	1.59325e-05	-1.08005e-10	-1.20624
68015362	chr5:68015362:T:G	3.98928e-05	0.791406	-1.07981
68015684	chr5:68015684:T:C	2.4015e-05	-1.08005e-10	-0.795924
68015888	chr5:68015888:G:A	3.29958e-05	-0.478221	-2.92966e-10
68016685	chr5:68016685:A:T	1.5451e-05	-1.08005e-10	-1.23693
68016760	chr5:68016760:C:T	7.13158e-05	-1.08005e-10	0.292518
68016895	chr5:68016895:G:A	1.74696e-05	-1.08005e-10	-1.11414
68016995	chr5:68016995:C:T	0.000124689	-1.08005e-10	0.851223
68017149	chr5:68017149:C:T	0.00015791	2.08039	-0.992973
68017358	chr5:68017358:T:C	4.51206e-05	-1.08005e-10	-0.165261
68017769	chr5:68017769:G:A	0.000213198	2.38926	-1.00164
68018083	chr5:68018083:G:A	0.000188854	2.27225	-1.00588
68018131	chr5:68018131:A:T	9.10331e-06	-0.629521	-1.13644
68018500	chr5:68018500:A:T	2.30797e-05	-1.08005e-10	-0.835645
68018776	chr5:68018776:T:G	1.52148e-05	-1.08005e-10	-1.25233
68018889	chr5:68018889:A:T	1.55339e-05	-1.08005e-10	-1.23158
68019169	chr5:68019169:T:G	3.14247e-05	-1.08005e-10	-0.527006
68019593	chr5:68019593:T:C	4.21875e-06	-1.55252	-0.982544
68019597	chr5:68019597:A:G	4.23864e-06	-1.55259	-0.97777
68019831	chr5:68019831:C:A	5.2317e-05	0.623919	-0.641199
68019861	chr5:68019861:T:C	4.26271e-06	-1.55184	-0.972861
68020097	chr5:68020097:G:A	2.84206e-05	0.517858	-1.14534
68020156	chr5:68020156:A:G	1.53139e-05	-1.08005e-10	-1.24584
68020438	chr5:68020438:A:G	4.27681e-06	-1.55264	-0.968759
68020614	chr5:68020614:C:T	5.00237e-05	0.579094	-0.641199
68020630	chr5:68020630:C:T	2.41306e-05	-1.08005e-10	-0.791118
68021145	chr5:68021145:T:C	5.06535e-06	-1.14169	-1.21049
68021671	chr5:68021671:G:A	5.03199e-05	1.05985	-1.11605
68022086	chr5:68022086:T:C	5.13907e-06	-1.0798	-1.25793
68022180	chr5:68022180:T:C	1.93114e-05	-1.08005e-10	-1.0139
68022243	chr5:68022243:C:T	3.82466e-06	-1.45563	-1.1775
68022561	chr5:68022561:A:G	4.05646e-06	-1.43041	-1.14388
68023272	chr5:68023272:A:G	5.11196e-06	-1.5392	-0.803819
68023688	chr5:68023688:A:G	5.07352e-06	-1.08864	-1.26192
68023936	chr5:68023936:C:T	1.22743e-05	-1.517	0.0499095
68023966	chr5:68023966:G:A	1.52508e-05	-1.08005e-10	-1.24997
68024035	chr5:68024035:G:A	1.85765e-05	-1.08005e-10	-1.0527
68024101	chr5:68024101:G:A	1.51521e-05	-1.08005e-10	-1.25646
68024397	chr5:68024397:C:G	5.14783e-05	0.556761	-0.590202
68025250	chr5:68025250:T:A	9.94489e-06	-0.995805	-0.681737
68025424	chr5:68025424:C:T	3.18362e-06	-1.54745	-1.26913
68025485	chr5:68025485:T:C	5.03761e-05	1.21231	-1.2674
68025921	chr5:68025921:A:G	3.18227e-05	-1.08005e-10	-0.514422
68026061	chr5:68026061:C:G	3.54041e-05	-1.08005e-10	-0.407773
68026240	chr5:68026240:C:T	6.36734e-06	-0.915408	-1.20801
68026570	chr5:68026570:A:T	9.25508e-05	-1.08005e-10	0.553157
68026645	chr5:68026645:A:C	3.15025e-05	-1.08005e-10	-0.524535
68026982	chr5:68026982:A:G	1.56221e-05	-1.08005e-10	-1.22591
68027075	chr5:68027075:A:G	1.93266e-05	-1.08005e-10	-1.01312
68027125	chr5:68027125:G:C	2.35959e-05	-1.08005e-10	-0.813529
68027141	chr5:68027141:A:G	1.753e-05	-1.08005e-10	-1.11069
68027523	chr5:68027523:G:A	5.75042e-05	0.520687	-0.44343
68027680	chr5:68027680:G:C	3.60862e-05	0.698466	-1.08716
68027724	chr5:68027724:G:A	3.06923e-05	0.53674	-1.08733
68027858	chr5:68027858:A:G	8.77218e-05	1.68375	-1.18418
68027983	chr5:68027983:G:A	3.38294e-05	0.65185	-1.10512
68028031	chr5:68028031:T:C	9.36702e-05	1.74998	-1.1848
68028461	chr5:68028461:A:G	9.40325e-05	1.78019	-1.21115
68028495	chr5:68028495:T:C	9.27218e-05	1.75449	-1.19948
68029113	chr5:68029113:A:G	4.0288e-06	-1.53674	-1.04439
68029230	chr5:68029230:G:T	7.75131e-06	-0.909465	-1.01727
68029292	chr5:68029292:G:C	0.000211553	2.62309	-1.24321
68029439	chr5:68029439:C:T	6.47021e-05	-1.08005e-10	0.195193
68029656	chr5:68029656:T:C	0.000424094	2.98371	-0.908359
68029703	chr5:68029703:T:C	1.53911e-05	-1.08005e-10	-1.24081
68029762	chr5:68029762:G:A	7.25746e-05	-1.08005e-10	0.310015
68029778	chr5:68029778:G:A	4.16784e-05	-1.08005e-10	-0.244617
68029862	chr5:68029862:T:A	3.58276e-06	-1.45465	-1.24382
68030430	chr5:68030430:C:T	4.04414e-06	-1.36259	-1.21474
68030490	chr5:68030490:T:A	1.79998e-05	-1.08005e-10	-1.08424
68030622	chr5:68030622:C:T	2.12174e-05	-1.08005e-10	-0.91978
68030978	chr5:68030978:G:A	0.000241787	2.78403	-1.27058
68031000	chr5:68031000:T:G	1.53825e-05	-1.08005e-10	-1.24137
68031201	chr5:68031201:G:A	1.6593e-05	-1.08005e-10	-1.16562
68031205	chr5:68031205:A:G	1.55633e-05	-1.08005e-10	-1.22968
68031464	chr5:68031464:G:A	2.61399e-05	-1.03945	0.328315
68031772	chr5:68031772:A:G	0.00105679	4.24582	-1.25743
68031869	chr5:68031869:C:T	3.67884e-06	-1.49212	-1.17988
68031999	chr5:68031999:A:T	6.15587e-06	-1.23761	-0.919589
68032181	chr5:68032181:T:C	1.66292e-05	-1.08005e-10	-1.16344
68032619	chr5:68032619:T:C	1.66024e-05	-1.08005e-10	-1.16505
68032644	chr5:68032644:A:G	1.70805e-05	-1.08005e-10	-1.13666
68032646	chr5:68032646:G:A	0.000148138	1.02354	-2.92966e-10
68032813	chr5:68032813:C:T	1.49566e-05	-1.08005e-10	-1.26945
68032924	chr5:68032924:C:T	6.79145e-06	-1.52595	-0.532981
68033033	chr5:68033033:T:C	1.66024e-05	-1.08005e-10	-1.16505
68033063	chr5:68033063:C:A	1.66024e-05	-1.08005e-10	-1.16505
68033528	chr5:68033528:G:A	1.60173e-05	-1.08005e-10	-1.20093
68033533	chr5:68033533:G:A	1.60173e-05	-1.08005e-10	-1.20093
68033622	chr5:68033622:C:T	1.6596e-05	-1.08005e-10	-1.16544
68033739	chr5:68033739:T:C	1.60088e-05	-1.08005e-10	-1.20146
68033976	chr5:68033976:T:C	1.60073e-05	-1.08005e-10	-1.20156
68034005	chr5:68034005:T:C	1.5554e-05	-1.32536	0.0950771
68034468	chr5:68034468:A:G	1.60173e-05	-1.08005e-10	-1.20093
68034635	chr5:68034635:G:A	2.20912e-05	-1.08005e-10	-0.879422
68034828	chr5:68034828:C:T	1.60173e-05	-1.08005e-10	-1.20093
68034920	chr5:68034920:T:C	1.60173e-05	-1.08005e-10	-1.20093
68035066	chr5:68035066:T:G	1.34872e-05	-1.37286	-2.92966e-10
68035143	chr5:68035143:G:A	1.80323e-05	-1.08005e-10	-1.08244
68035269	chr5:68035269:A:T	0.000141255	-1.08005e-10	0.975964
68035543	chr5:68035543:G:A	2.17664e-05	-1.08005e-10	-0.894233
68035698	chr5:68035698:G:A	2.33893e-05	-1.08005e-10	-0.822321
68035906	chr5:68035906:C:G	1.80327e-05	-1.08005e-10	-1.08241
68036238	chr5:68036238:T:G	1.62006e-05	-1.08005e-10	-1.18955
68036733	chr5:68036733:C:A	3.39956e-06	-1.50294	-1.24802
68036800	chr5:68036800:A:G	1.601e-05	-1.08005e-10	-1.20139
68037019	chr5:68037019:C:T	1.98406e-05	-1.08005e-10	-0.986872
68037054	chr5:68037054:A:G	1.5969e-05	-1.08005e-10	-1.20395
68037578	chr5:68037578:C:A	0.00161864	4.67044	-1.2557
68037611	chr5:68037611:G:A	0.00147197	4.56372	-1.24396
68037825	chr5:68037825:GT:AT	6.2439e-05	-1.08005e-10	0.159589
68037871	chr5:68037871:A:G	2.0723e-05	-1.08005e-10	-0.943357
68037895	chr5:68037895:C:T	1.56486e-05	-1.08005e-10	-1.22422
68037896	chr5:68037896:G:A	4.2623e-05	-1.08005e-10	-0.222206
68037963	chr5:68037963:C:T	1.3502e-05	-1.37176	-2.92966e-10
68037968	chr5:68037968:C:T	1.65079e-05	-1.08005e-10	-1.17076
68038008	chr5:68038008:A:G	4.53736e-05	-1.08005e-10	-0.15967
68038514	chr5:68038514:G:T	9.7031e-06	-0.433486	-1.26867
68038874	chr5:68038874:A:G	1.56184e-05	-1.08005e-10	-1.22615
68039165	chr5:68039165:G:T	1.84355e-05	-1.08005e-10	-1.06032
68039283	chr5:68039283:G:A	1.68917e-05	-1.08005e-10	-1.14778
68039720	chr5:68039720:T:C	5.34807e-06	-1.1748	-1.12306
68039763	chr5:68039763:G:A	1.68842e-05	-1.08272	-0.0655012
68039830	chr5:68039830:T:C	1.76316e-05	-0.493744	-0.611164
68040031	chr5:68040031:A:C	1.77167e-05	-0.520377	-0.579717
68040448	chr5:68040448:C:T	0.00201196	4.8363	-1.20404
68040461	chr5:68040461:T:C	1.49813e-05	-1.08005e-10	-1.2678
68040833	chr5:68040833:C:T	5.42914e-06	-1.47122	-0.8116
68040860	chr5:68040860:C:A	1.43958e-05	-0.569267	-0.738397
68041033	chr5:68041033:A:G	5.4112e-06	-1.47812	-0.808007
68041100	chr5:68041100:A:C	1.52481e-05	-1.08005e-10	-1.25015
68041159	chr5:68041159:T:C	1.6543e-05	-1.08005e-10	-1.16864
68041379	chr5:68041379:G:T	1.94469e-05	-1.08005e-10	-1.00691
68041425	chr5:68041425:A:T	1.73805e-05	-1.03604	-0.0832116
68041781	chr5:68041781:C:T	1.66168e-05	-1.08005e-10	-1.16418
68042725	chr5:68042725:C:T	1.50305e-05	-1.08005e-10	-1.26452
68042921	chr5:68042921:C:T	1.639e-05	-1.08005e-10	-1.17793
68042922	chr5:68042922:C:T	1.55281e-05	-1.08005e-10	-1.23195
68043230	chr5:68043230:G:A	2.31432e-05	-1.08005e-10	-0.832902
68043556	chr5:68043556:C:CACT	1.53744e-05	-1.08005e-10	-1.2419
68043602	chr5:68043602:A:G	1.62399e-05	-1.08005e-10	-1.18713
68043742	chr5:68043742:G:A	1.559e-05	-1.08005e-10	-1.22797
68043794	chr5:68043794:T:C	1.71983e-05	-1.08005e-10	-1.12979
68043899	chr5:68043899:T:C	1.61405e-05	-1.08005e-10	-1.19327
68044078	chr5:68044078:C:A	1.61059e-05	-1.08005e-10	-1.19541
68044089	chr5:68044089:T:C	0.000235879	2.73924	-1.25052
68044091	chr5:68044091:G:A	5.78294e-06	-1.12995	-1.08974
68044381	chr5:68044381:A:G	1.63974e-05	-1.08005e-10	-1.17748
68044400	chr5:68044400:T:A	1.52889e-05	-1.08005e-10	-1.24747
68044527	chr5:68044527:C:T	4.36924e-06	-1.24368	-1.25633
68044891	chr5:68044891:G:A	1.5524e-05	-1.08005e-10	-1.23221
68044994	chr5:68044994:T:C	1.55164e-05	-1.08005e-10	-1.2327
68045341	chr5:68045341:T:C	1.40095e-05	-1.33486	-2.92966e-10
68045382	chr5:68045382:T:C	3.67478e-05	-0.370523	-2.92966e-10
68045602	chr5:68045602:C:T	1.55269e-05	-1.08005e-10	-1.23203
68046404	chr5:68046404:G:A	0.00115447	4.34365	-1.26685
68046500	chr5:68046500:C:T	5.62507e-06	-1.14433	-1.10304
68046605	chr5:68046605:G:A	7.24122e-06	-1.29052	-0.704289
68046775	chr5:68046775:C:T	0.00039219	3.25344	-1.2563
68046970	chr5:68046970:G:A	1.73438e-05	-1.08005e-10	-1.12137
68046979	chr5:68046979:T:A	1.56114e-05	-1.08005e-10	-1.2266
68047134	chr5:68047134:T:C	7.16311e-06	-1.29787	-0.707787
68047173	chr5:68047173:A:G	3.01399e-05	-0.56875	-2.92966e-10
68047258	chr5:68047258:T:A	1.68466e-05	-1.08005e-10	-1.15045
68047375	chr5:68047375:A:G	1.49882e-05	-1.08005e-10	-1.26734
68047405	chr5:68047405:C:T	2.5884e-05	-1.08005e-10	-0.720974
68047563	chr5:68047563:A:G	1.84592e-05	-0.345472	-0.713568
68047862	chr5:68047862:G:A	2.15338e-05	-0.909396	0.00442005
68048196	chr5:68048196:G:A	0.000615893	-1.08005e-10	2.44847
68048344	chr5:68048344:T:C	1.65103e-05	-1.17062	-2.92966e-10
68048591	chr5:68048591:T:A	1.65173e-05	-1.17019	-2.92966e-10
68048784	chr5:68048784:A:C	0.000162716	1.11741	-2.92966e-10
68049158	chr5:68049158:G:C	1.72253e-05	-1.08005e-10	-1.12822
68049165	chr5:68049165:C:T	0.000528845	3.49978	-1.20368
68049343	chr5:68049343:C:T	1.60787e-05	-1.08005e-10	-1.19711
68049667	chr5:68049667:G:A	0.00058652	-1.08005e-10	2.39961
68049743	chr5:68049743:G:A	1.09025e-05	-0.723888	-0.861723
68050223	chr5:68050223:T:C	6.03098e-06	-1.13015	-1.04754
68050338	chr5:68050338:A:G	1.76833e-05	-1.08005e-10	-1.10198
68050653	chr5:68050653:G:A	0.000531928	3.55321	-1.2513
68050702	chr5:68050702:C:T	1.50461e-05	-1.08005e-10	-1.26348
68050879	chr5:68050879:G:A	1.54151e-05	-1.08005e-10	-1.23926
68050946	chr5:68050946:T:A	1.92236e-05	-1.35444	0.335976
68051186	chr5:68051186:A:T	0.000524248	3.5579	-1.27053
68051400	chr5:68051400:A:G	2.00137e-05	-1.54788	0.569696
68051439	chr5:68051439:T:C	0.000482337	3.45892	-1.25488
68051846	chr5:68051846:C:T	5.87363e-05	-1.08005e-10	0.0984564
68052425	chr5:68052425:C:T	1.74185e-05	-1.08005e-10	-1.11707
68052457	chr5:68052457:A:G	1.73211e-05	-1.08005e-10	-1.12267
68052714	chr5:68052714:T:C	2.38946e-05	-1.12995	0.329003
68052856	chr5:68052856:C:T	0.000517554	3.54197	-1.26746
68052897	chr5:68052897:C:T	1.60018e-05	-1.08005e-10	-1.2019
68052990	chr5:68052990:C:A	0.000414836	3.25363	-1.20034
68053268	chr5:68053268:A:G	3.8379e-05	-1.08005e-10	-0.327091
68053478	chr5:68053478:A:G	1.49489e-05	-1.08005e-10	-1.26996
68053607	chr5:68053607:G:A	1.49918e-05	-1.08005e-10	-1.26709
68053691	chr5:68053691:TAATC:T	3.01179e-05	-1.08005e-10	-0.569482
68053747	chr5:68053747:A:T	1.50372e-05	-1.08005e-10	-1.26408
68053907	chr5:68053907:C:T	0.000107273	0.700777	-2.92966e-10
68054096	chr5:68054096:C:G	2.06884e-05	-0.945026	-2.92966e-10
68054243	chr5:68054243:C:G	2.20513e-05	-0.881228	-2.92966e-10
68054310	chr5:68054310:G:A	1.62894e-05	-1.08005e-10	-1.18408
68055112	chr5:68055112:C:T	3.72351e-06	-1.52225	-1.13768
68055248	chr5:68055248:T:C	3.91371e-05	-1.08005e-10	-0.30753
68055353	chr5:68055353:A:G	1.71232e-05	-1.13417	-2.92966e-10
68055921	chr5:68055921:C:G	1.52646e-05	-1.08005e-10	-1.24906
68056030	chr5:68056030:ACTATT:A	1.71286e-05	-1.08005e-10	-1.13385
68056252	chr5:68056252:A:G	4.16503e-06	-1.28224	-1.26564
68056553	chr5:68056553:G:A	1.71173e-05	-1.08005e-10	-1.13451
68056658	chr5:68056658:TA:T	6.20736e-05	0.641621	-0.4879
68056680	chr5:68056680:A:T	1.98936e-05	-1.08005e-10	-0.984201
68056714	chr5:68056714:C:T	1.67268e-05	-1.08005e-10	-1.15759
68057134	chr5:68057134:A:G	1.50003e-05	-1.08005e-10	-1.26653
68057258	chr5:68057258:G:A	2.17493e-05	-1.08005e-10	-0.895019
68057495	chr5:68057495:T:C	6.09275e-05	1.09589	-0.960806
68057589	chr5:68057589:C:T	5.39329e-05	-1.08005e-10	0.0131393
68058082	chr5:68058082:A:G	1.63564e-05	-1.08005e-10	-1.17998
68058264	chr5:68058264:G:A	1.80992e-05	-1.08005e-10	-1.07874
68058512	chr5:68058512:T:C	1.58992e-05	-1.08005e-10	-1.20833
68058833	chr5:68058833:A:C	1.61149e-05	-1.08005e-10	-1.19486
68059330	chr5:68059330:A:G	1.71286e-05	-1.08005e-10	-1.13385
68059768	chr5:68059768:T:C	4.3618e-05	-1.08005e-10	-0.19913
68060180	chr5:68060180:T:C	2.13561e-05	-1.08005e-10	-0.913265
68060198	chr5:68060198:C:T	1.74253e-05	-1.08005e-10	-1.11667
68060328	chr5:68060328:A:G	1.19022e-05	-1.49788	-2.92966e-10
68060693	chr5:68060693:C:G	1.70368e-05	-1.08005e-10	-1.13922
68061002	chr5:68061002:G:A	1.87311e-05	-1.08005e-10	-1.04442
68061463	chr5:68061463:A:T	1.18502e-05	-1.50226	-2.92966e-10
68061508	chr5:68061508:G:T	1.75693e-05	-1.08005e-10	-1.10845
68061659	chr5:68061659:G:A	1.70361e-05	-1.08005e-10	-1.13927
68061875	chr5:68061875:C:T	1.85802e-05	-1.08005e-10	-1.0525
68061917	chr5:68061917:G:C	1.86232e-05	-1.08005e-10	-1.05019
68061967	chr5:68061967:A:G	6.21152e-05	1.14084	-0.986451
68062022	chr5:68062022:T:C	1.74435e-05	-1.08005e-10	-1.11563
68062153	chr5:68062153:T:C	1.65732e-05	-1.08005e-10	-1.16681
68062374	chr5:68062374:C:A	0.00010549	0.684015	-2.92966e-10
68062426	chr5:68062426:C:T	0.000132216	1.56948	-0.659646
68062511	chr5:68062511:T:C	1.7464e-05	-1.08005e-10	-1.11446
68062634	chr5:68062634:A:G	2.70726e-05	-1.08005e-10	-0.676077
68063136	chr5:68063136:T:C	2.70092e-05	-1.08005e-10	-0.678425
68063224	chr5:68063224:T:A	1.71055e-05	-1.08005e-10	-1.1352
68063487	chr5:68063487:G:A	1.51409e-05	-1.08005e-10	-1.2572
68063627	chr5:68063627:C:T	1.49596e-05	-1.08005e-10	-1.26925
68063643	chr5:68063643:T:C	2.36365e-05	-1.08005e-10	-0.811808
68063836	chr5:68063836:A:G	0.00029966	2.99816	-1.27011
68063938	chr5:68063938:C:T	0.000118692	-1.08005e-10	0.801932
68064012	chr5:68064012:T:C	1.69712e-05	-1.08005e-10	-1.14308
68064293	chr5:68064293:C:T	1.90313e-05	-1.08005e-10	-1.02851
68064298	chr5:68064298:C:T	1.55097e-05	-1.08005e-10	-1.23313
68064420	chr5:68064420:T:C	0.000310856	2.90494	-1.14021
68064422	chr5:68064422:C:G	0.000318908	2.81434	-1.02403
68064597	chr5:68064597:T:C	1.58733e-05	-1.08005e-10	-1.20996
68064773	chr5:68064773:G:C	1.74416e-05	-1.08005e-10	-1.11574
68064999	chr5:68064999:A:T	0.00024172	-1.08005e-10	1.51318
68065101	chr5:68065101:C:T	5.25944e-05	0.338227	-0.350219
68065145	chr5:68065145:C:T	9.96454e-05	1.60838	-0.981366
68065345	chr5:68065345:A:G	1.54018e-05	-1.08005e-10	-1.24012
68065534	chr5:68065534:T:C	1.67926e-05	-1.08005e-10	-1.15367
68065778	chr5:68065778:T:G	1.8979e-05	-1.08005e-10	-1.03127
68065953	chr5:68065953:A:G	1.98472e-05	-1.08005e-10	-0.986539
68066007	chr5:68066007:A:G	6.51177e-05	1.28935	-1.08776
68066686	chr5:68066686:C:T	3.9566e-05	-1.08005e-10	-0.296632
68066763	chr5:68066763:G:T	2.90733e-05	-1.19681	0.592028
68066791	chr5:68066791:AC:A	5.20562e-05	0.295101	-0.317377
68067211	chr5:68067211:T:C	1.74357e-05	-1.08005e-10	-1.11608
68067372	chr5:68067372:C:T	1.57007e-05	-1.08005e-10	-1.2209
68067578	chr5:68067578:T:C	1.71698e-05	-1.08005e-10	-1.13145
68068013	chr5:68068013:G:A	1.70206e-05	-1.08005e-10	-1.14017
68068491	chr5:68068491:T:C	1.74378e-05	-1.08005e-10	-1.11596
68068920	chr5:68068920:G:A	1.77781e-05	-1.08005e-10	-1.09663
68068942	chr5:68068942:T:C	3.44614e-05	-1.08005e-10	-0.43476
68068951	chr5:68068951:G:A	1.71308e-05	-1.08005e-10	-1.13372
68069397	chr5:68069397:A:G	1.7426e-05	-1.08005e-10	-1.11664
68069420	chr5:68069420:A:C	7.24269e-05	-1.08005e-10	0.307977
68069637	chr5:68069637:C:T	1.71043e-05	-1.08005e-10	-1.13527
68069730	chr5:68069730:A:G	1.76399e-05	-1.08005e-10	-1.10444
68069853	chr5:68069853:T:A	1.7063e-05	-1.08005e-10	-1.13769
68070002	chr5:68070002:C:T	2.04944e-05	-1.08005e-10	-0.954449
68071300	chr5:68071300:T:C	9.32619e-05	1.49812	-0.937308
68071803	chr5:68071803:T:G	1.92402e-05	-1.08005e-10	-1.0176
68072127	chr5:68072127:G:A	1.70907e-05	-1.08005e-10	-1.13606
68072166	chr5:68072166:G:A	0.000102997	-1.08005e-10	0.6601
68072539	chr5:68072539:C:T	2.10056e-05	-0.929813	-2.92966e-10
68072543	chr5:68072543:T:C	0.000177299	1.66679	-0.463552
68073054	chr5:68073054:T:C	1.75569e-05	-1.08005e-10	-1.10915
68073309	chr5:68073309:T:C	1.71308e-05	-1.08005e-10	-1.13372
68073747	chr5:68073747:G:A	1.71308e-05	-1.08005e-10	-1.13372
68074047	chr5:68074047:T:C	1.77663e-05	-1.08005e-10	-1.0973
68074954	chr5:68074954:G:C	1.52265e-05	-1.08005e-10	-1.25156
68075211	chr5:68075211:G:C	1.74654e-05	-1.08005e-10	-1.11438
68075412	chr5:68075412:A:G	1.75643e-05	-1.08005e-10	-1.10873
68075554	chr5:68075554:C:T	1.86053e-05	-1.08005e-10	-1.05115
68075775	chr5:68075775:C:T	3.67686e-05	-0.211172	-0.158784
68075976	chr5:68075976:T:C	1.26163e-05	-1.43961	-2.92966e-10
68076005	chr5:68076005:A:G	2.32581e-05	-1.08005e-10	-0.827946
68076579	chr5:68076579:C:T	1.86365e-05	-1.08005e-10	-1.04948
68076653	chr5:68076653:A:G	1.55575e-05	-1.08005e-10	-1.23006
68076990	chr5:68076990:T:C	1.50262e-05	-1.08005e-10	-1.2648
68076996	chr5:68076996:G:A	1.45538e-05	-0.350351	-0.946399
68077029	chr5:68077029:T:G	2.00779e-05	-1.08005e-10	-0.97498
68077515	chr5:68077515:T:C	1.68785e-05	-1.08005e-10	-1.14856
68077627	chr5:68077627:C:A	0.000195077	1.72754	-0.428753
68077844	chr5:68077844:A:G	1.77038e-05	-1.08005e-10	-1.10082
68078010	chr5:68078010:G:A	1.55852e-05	-1.08005e-10	-1.22828
68078162	chr5:68078162:TG:T	1.92692e-05	-1.08005e-10	-1.01609
68078345	chr5:68078345:T:A	1.78782e-05	-1.08005e-10	-1.09102
68078398	chr5:68078398:G:T	1.12788e-05	-1.55167	-2.92966e-10
68078513	chr5:68078513:T:C	1.91323e-05	-1.08005e-10	-1.02322
68078522	chr5:68078522:T:C	1.63496e-05	-1.08005e-10	-1.1804
68078542	chr5:68078542:C:T	1.74972e-05	-1.08005e-10	-1.11256
68078656	chr5:68078656:C:A	1.14475e-05	-1.53683	-2.92966e-10
68078752	chr5:68078752:C:A	1.5827e-05	-1.08005e-10	-1.21288
68078806	chr5:68078806:T:C	1.78591e-05	-1.08005e-10	-1.09209
68078815	chr5:68078815:A:G	1.78709e-05	-1.08005e-10	-1.09143
68079251	chr5:68079251:G:A	1.66439e-05	-1.08005e-10	-1.16256
68080039	chr5:68080039:T:C	3.08399e-05	-1.08005e-10	-0.545791
68080048	chr5:68080048:C:T	0.000156257	-1.08005e-10	1.0769
68080141	chr5:68080141:A:C	4.51538e-05	-1.08005e-10	-0.164526
68080249	chr5:68080249:C:T	3.32137e-06	-1.50364	-1.27058
68080330	chr5:68080330:C:T	5.67552e-06	-1.34001	-0.898429
68080429	chr5:68080429:G:A	1.7553e-05	-1.08005e-10	-1.10938
68080728	chr5:68080728:T:C	2.58944e-05	-0.720572	-2.92966e-10
68080852	chr5:68080852:C:T	1.54556e-05	-1.08005e-10	-1.23663
68080946	chr5:68080946:T:C	1.51958e-05	-1.08005e-10	-1.25358
68080956	chr5:68080956:C:G	1.69955e-05	-1.08005e-10	-1.14165
68080962	chr5:68080962:C:T	1.68238e-05	-1.08005e-10	-1.15181
68081632	chr5:68081632:T:C	4.52777e-05	-1.08005e-10	-0.161787
68082106	chr5:68082106:T:C	1.54932e-05	-1.08005e-10	-1.2342
68082332	chr5:68082332:A:G	2.52321e-05	-1.08005e-10	-0.746483
68082347	chr5:68082347:T:A	1.50458e-05	-1.08005e-10	-1.2635
68082555	chr5:68082555:A:G	0.000139091	-1.08005e-10	0.960528
68082633	chr5:68082633:G:A	1.53369e-05	-1.08005e-10	-1.24434
68082647	chr5:68082647:C:A	1.61658e-05	-1.08005e-10	-1.1917
68083260	chr5:68083260:T:A	2.97132e-05	-0.58301	-2.92966e-10
68083322	chr5:68083322:C:T	1.76288e-05	0.137545	-1.24261
68083622	chr5:68083622:TATA:T	1.64206e-05	-1.08005e-10	-1.17606
68084425	chr5:68084425:G:C	1.74048e-05	-1.08005e-10	-1.11785
68084906	chr5:68084906:C:T	2.0089e-05	-1.08005e-10	-0.974427
68084945	chr5:68084945:T:C	1.78716e-05	-1.08005e-10	-1.09139
68085393	chr5:68085393:G:C	0.000116169	1.21778	-0.437332
68085593	chr5:68085593:C:T	1.56675e-05	-1.08005e-10	-1.22301
68085701	chr5:68085701:A:G	2.42889e-05	-1.08005e-10	-0.784583
68085702	chr5:68085702:G:C	0.000336566	0.899479	0.944713
68086185	chr5:68086185:T:C	1.71561e-05	-1.08005e-10	-1.13225
68086220	chr5:68086220:T:C	5.49408e-05	-1.08005e-10	0.0316552
68086865	chr5:68086865:T:C	1.12864e-05	-1.551	-2.92966e-10
68087326	chr5:68087326:G:A	1.5552e-05	-1.08005e-10	-1.23041
68088102	chr5:68088102:C:T	1.60415e-05	-1.08005e-10	-1.19942
68088434	chr5:68088434:T:C	5.02422e-05	-1.08005e-10	-0.0577459
68088643	chr5:68088643:G:T	1.62447e-05	-1.08005e-10	-1.18683
68089346	chr5:68089346:TTTTTG:T	4.91248e-05	0.794947	-0.875184
68090361	chr5:68090361:C:T	1.95692e-05	-1.08005e-10	-1.00065
68090942	chr5:68090942:T:A	3.50766e-05	-1.08005e-10	-0.417066
68090943	chr5:68090943:C:T	0.000196111	2.38547	-1.08139
68091082	chr5:68091082:T:C	1.51513e-05	-1.08005e-10	-1.25651
68091189	chr5:68091189:T:C	5.83404e-05	-1.08005e-10	0.0916932
68091563	chr5:68091563:A:T	3.24526e-05	-0.297571	-0.19725
68091596	chr5:68091596:C:T	0.000140279	-1.08005e-10	0.96903
68091612	chr5:68091612:C:A	1.57457e-05	-1.08005e-10	-1.21803
68091647	chr5:68091647:G:A	1.16044e-05	-1.52321	-2.92966e-10
68091877	chr5:68091877:A:G	1.50371e-05	-1.08005e-10	-1.26408
68092693	chr5:68092693:C:T	2.00214e-05	-1.08005e-10	-0.9778
68092956	chr5:68092956:A:G	2.91555e-05	-1.08005e-10	-0.601957
68093078	chr5:68093078:C:G	5.26434e-05	-0.283428	0.272369
68093142	chr5:68093142:A:T	5.32974e-05	-0.268327	0.269614
68093450	chr5:68093450:T:A	1.63035e-05	-1.08005e-10	-1.18322
68094192	chr5:68094192:A:G	0.000134402	-1.08005e-10	0.926233
68094556	chr5:68094556:T:A	5.41459e-05	-0.234833	0.251914
68094771	chr5:68094771:G:A	1.53484e-05	-1.08005e-10	-1.24359
68094987	chr5:68094987:T:C	6.89083e-06	-1.53366	-0.510746
68095550	chr5:68095550:A:C	1.50537e-05	-1.08005e-10	-1.26298
68095948	chr5:68095948:C:A	5.44054e-05	-0.245752	0.267615
68096418	chr5:68096418:T:C	1.49424e-05	-1.08005e-10	-1.2704
68096982	chr5:68096982:G:A	2.76229e-05	-1.08005e-10	-0.655956
68096984	chr5:68096984:G:A	1.76275e-05	-1.08005e-10	-1.10514
68097086	chr5:68097086:T:C	2.5392e-05	-1.08005e-10	-0.740166
68097323	chr5:68097323:A:G	1.56769e-05	-1.08005e-10	-1.22241
68097352	chr5:68097352:C:G	1.64063e-05	-1.08005e-10	-1.17693
68097582	chr5:68097582:C:T	5.04904e-05	-0.210949	0.158131
68097652	chr5:68097652:T:A	1.54118e-05	-0.496146	-0.743322
68097839	chr5:68097839:G:A	3.01345e-05	-0.309058	-0.25987
68097957	chr5:68097957:T:C	1.66196e-05	-1.08005e-10	-1.16402
68098265	chr5:68098265:T:C	5.75942e-05	-0.189625	0.268447
68098313	chr5:68098313:A:G	1.8004e-05	-1.08005e-10	-1.08401
68099073	chr5:68099073:C:T	5.20047e-05	-1.08005e-10	-0.0232665
68099180	chr5:68099180:C:T	2.19348e-05	-0.886525	-2.92966e-10
68099181	chr5:68099181:G:A	4.76913e-05	-1.49193	1.38208
68099212	chr5:68099212:A:G	1.60198e-05	-0.469853	-0.730923
68099952	chr5:68099952:T:C	1.50974e-05	-1.08005e-10	-1.26008
68100799	chr5:68100799:T:C	1.28875e-05	-1.41834	-2.92966e-10
68100829	chr5:68100829:T:C	2.02248e-05	-1.08005e-10	-0.96769
68100961	chr5:68100961:G:A	0.000172869	-0.294248	1.47218
68101169	chr5:68101169:G:C	6.02772e-06	-1.55001	-0.628226
68101377	chr5:68101377:A:T	1.86101e-05	-0.016619	-1.03428
68101417	chr5:68101417:T:C	1.91744e-05	-1.08005e-10	-1.02102
68101876	chr5:68101876:A:G	6.05213e-06	-1.54101	-0.633176
68101925	chr5:68101925:T:C	1.72026e-05	-1.08005e-10	-1.12954
68102080	chr5:68102080:C:T	0.000241997	-0.16843	1.68276
68102098	chr5:68102098:A:G	1.71032e-05	-1.08005e-10	-1.13533
68102286	chr5:68102286:G:A	1.48932e-05	-0.412262	-0.861436
68102514	chr5:68102514:C:G	1.51039e-05	-1.08005e-10	-1.25965
68102566	chr5:68102566:A:G	1.49442e-05	-1.08005e-10	-1.27028
68102767	chr5:68102767:T:G	6.17945e-06	-1.54669	-0.606684
68103517	chr5:68103517:T:G	3.14289e-05	-1.08005e-10	-0.526874
68103924	chr5:68103924:A:G	5.53368e-06	-1.54783	-0.715917
68104635	chr5:68104635:A:G	5.86968e-05	-1.08005e-10	0.0977846
68104638	chr5:68104638:A:G	1.36346e-05	-0.508389	-0.853601
68104645	chr5:68104645:G:C	1.73876e-05	-1.08005e-10	-1.11884
68104762	chr5:68104762:C:T	2.35729e-05	-1.08005e-10	-0.814502
68104916	chr5:68104916:G:A	8.08482e-05	-1.08005e-10	0.417973
68104921	chr5:68104921:T:G	1.55159e-05	-1.08005e-10	-1.23273
68104990	chr5:68104990:T:C	1.15238e-05	-0.530219	-0.999965
68105096	chr5:68105096:G:A	2.02442e-05	-1.08005e-10	-0.966731
68105113	chr5:68105113:T:C	2.38353e-05	-1.08005e-10	-0.803432
68105245	chr5:68105245:T:C	4.38713e-06	-1.42453	-1.07139
68105513	chr5:68105513:A:G	3.95518e-05	-0.29699	-2.92966e-10
68105958	chr5:68105958:G:A	1.65283e-05	-1.08005e-10	-1.16952
68105999	chr5:68105999:G:A	1.74834e-05	-1.08005e-10	-1.11335
68106381	chr5:68106381:G:A	1.74865e-05	-1.08005e-10	-1.11317
68106408	chr5:68106408:C:T	1.6913e-05	-1.08005e-10	-1.14652
68106415	chr5:68106415:G:A	0.000169444	-0.288323	1.44624
68106969	chr5:68106969:C:T	8.89973e-06	-0.660914	-1.12767
68107263	chr5:68107263:T:C	1.73427e-05	-1.08005e-10	-1.12143
68107274	chr5:68107274:C:T	1.75478e-05	-1.08005e-10	-1.10967
68107280	chr5:68107280:C:A	6.41323e-06	-1.49219	-0.624044
68107304	chr5:68107304:A:G	1.74675e-05	-1.08005e-10	-1.11426
68107305	chr5:68107305:C:T	1.57048e-05	-1.08005e-10	-1.22063
68107678	chr5:68107678:G:A	8.09432e-06	-0.637093	-1.24635
68107836	chr5:68107836:G:A	6.84336e-05	-1.08005e-10	0.251263
68107862	chr5:68107862:G:C	1.76115e-05	-1.08005e-10	-1.10605
68108036	chr5:68108036:G:A	1.49755e-05	-1.08005e-10	-1.26818
68108107	chr5:68108107:T:G	1.75717e-05	-1.08005e-10	-1.10831
68108239	chr5:68108239:A:T	1.49658e-05	-1.08005e-10	-1.26883
68108820	chr5:68108820:G:C	4.28649e-06	-1.25198	-1.26715
68109871	chr5:68109871:G:C	1.5965e-05	-1.08005e-10	-1.2042
68109942	chr5:68109942:A:G	1.83718e-05	-1.08005e-10	-1.06379
68109958	chr5:68109958:A:C	7.22294e-05	-1.08005e-10	0.305247
68110061	chr5:68110061:A:G	1.49447e-05	-1.08005e-10	-1.27025
68110208	chr5:68110208:G:A	1.56375e-05	-1.08005e-10	-1.22493
68110370	chr5:68110370:G:A	6.63565e-05	-1.08005e-10	0.220442
68110377	chr5:68110377:C:G	1.4983e-05	-1.08005e-10	-1.26769
68110644	chr5:68110644:TA:T	2.01893e-05	-1.08005e-10	-0.969446
68111235	chr5:68111235:GA:G	1.63123e-05	-1.08005e-10	-1.18268
68111258	chr5:68111258:A:G	1.97485e-05	-1.08005e-10	-0.991524
68111463	chr5:68111463:C:T	1.95169e-05	-1.08005e-10	-1.00332
68111952	chr5:68111952:T:C	3.53033e-06	-1.48727	-1.22594
68112012	chr5:68112012:A:C	1.69053e-05	0.033825	-1.1808
68112114	chr5:68112114:A:G	1.3248e-05	-1.39075	-2.92966e-10
68112581	chr5:68112581:C:T	5.08434e-06	-1.53853	-0.809907
68113145	chr5:68113145:T:G	1.5026e-05	-1.26482	-2.92966e-10
68113246	chr5:68113246:A:C	1.09228e-05	-1.50696	-0.0767886
68113546	chr5:68113546:G:C	1.62398e-05	-1.18713	-2.92966e-10
68113613	chr5:68113613:A:C	0.000780614	3.95495	-1.26947
68114291	chr5:68114291:A:G	2.71489e-05	-1.08005e-10	-0.673266
68114477	chr5:68114477:A:G	5.95645e-05	0.11246	-2.92966e-10
68114613	chr5:68114613:T:A	2.10884e-05	-1.08005e-10	-0.925879
68115336	chr5:68115336:T:C	1.64567e-05	-1.08005e-10	-1.17387
68115623	chr5:68115623:C:T	1.50082e-05	-1.08005e-10	-1.266
68115733	chr5:68115733:A:G	2.76625e-05	-1.08005e-10	-0.654524
68115903	chr5:68115903:G:A	3.28356e-05	-0.483088	-2.92966e-10
68116375	chr5:68116375:T:C	0.000906991	4.05374	-1.21821
68116491	chr5:68116491:C:T	7.66734e-05	1.47094	-1.10598
68116601	chr5:68116601:C:A	8.15357e-05	1.49681	-1.07037
68116656	chr5:68116656:T:C	8.9217e-05	1.57822	-1.06175
68116760	chr5:68116760:G:C	8.01238e-05	1.4576	-1.04863
68116768	chr5:68116768:T:G	8.40281e-05	1.49551	-1.03896
68116969	chr5:68116969:G:A	8.25712e-05	1.54781	-1.10875
68117104	chr5:68117104:T:C	7.93438e-05	1.50659	-1.1074
68117315	chr5:68117315:C:T	7.74414e-05	1.47034	-1.09542
68117375	chr5:68117375:A:C	5.29474e-06	-1.55209	-0.755801
68117477	chr5:68117477:T:G	7.24044e-05	1.43284	-1.12517
68117671	chr5:68117671:G:A	1.22709e-05	-1.46737	-2.92966e-10
68117784	chr5:68117784:T:C	6.72988e-05	1.40393	-1.16939
68117850	chr5:68117850:A:C	1.36744e-05	-1.35908	-2.92966e-10
68118208	chr5:68118208:C:T	2.49676e-05	-1.08005e-10	-0.757023
68118453	chr5:68118453:A:G	7.13399e-05	1.44825	-1.1554
68118829	chr5:68118829:A:G	2.29477e-05	0.38719	-1.22857
68118905	chr5:68118905:T:C	6.69002e-05	1.41485	-1.18625
68118916	chr5:68118916:A:G	6.31475e-05	1.36225	-1.19138
68119031	chr5:68119031:G:A	7.24679e-05	1.48116	-1.17262
68119185	chr5:68119185:T:C	6.19909e-05	1.34539	-1.19301
68119199	chr5:68119199:C:G	5.94417e-05	1.29425	-1.18385
68119214	chr5:68119214:C:T	6.99553e-05	1.464	-1.19074
68119601	chr5:68119601:A:G	2.51789e-05	-1.08005e-10	-0.748593
68119748	chr5:68119748:T:C	8.90121e-05	-1.08005e-10	0.514172
68119886	chr5:68119886:C:T	6.55842e-05	1.40489	-1.19616
68120145	chr5:68120145:A:T	6.71035e-05	1.41003	-1.1784
68120217	chr5:68120217:A:G	0.00011299	0.752695	-2.92966e-10
68120258	chr5:68120258:A:C	6.25218e-05	1.35461	-1.1937
68120581	chr5:68120581:C:T	1.96113e-05	0.199621	-1.19812
68120819	chr5:68120819:C:T	1.60706e-05	-1.08005e-10	-1.19761
68121289	chr5:68121289:C:T	6.83685e-05	1.43346	-1.18315
68121349	chr5:68121349:AC:A	6.55463e-05	1.41045	-1.20229
68121452	chr5:68121452:C:A	6.70713e-05	1.41438	-1.18323
68121579	chr5:68121579:T:C	5.34081e-06	-1.55263	-0.746588
68121769	chr5:68121769:A:G	6.73112e-05	1.42598	-1.19125
68121832	chr5:68121832:A:G	1.34172e-05	-1.37806	-2.92966e-10
68122160	chr5:68122160:C:G	6.6696e-05	1.4309	-1.20535
68122187	chr5:68122187:G:A	6.6427e-05	1.40666	-1.18516
68122279	chr5:68122279:C:T	1.25877e-05	-1.44188	-2.92966e-10
68122284	chr5:68122284:T:C	1.59148e-05	-1.08005e-10	-1.20735
68122525	chr5:68122525:T:C	5.3691e-06	-1.55191	-0.742029
68122679	chr5:68122679:C:G	6.94764e-05	1.45154	-1.18516
68123017	chr5:68123017:C:A	6.97365e-05	1.45763	-1.1875
68123191	chr5:68123191:G:T	3.58589e-05	-1.08005e-10	-0.395009
68123311	chr5:68123311:G:A	1.85398e-05	-1.08005e-10	-1.05468
68123590	chr5:68123590:T:C	6.67829e-05	1.40992	-1.18307
68124723	chr5:68124723:A:C	6.74729e-05	1.42486	-1.18773
68124880	chr5:68124880:G:A	6.8849e-05	1.44271	-1.1854
68125022	chr5:68125022:C:T	1.80763e-05	-1.08	-2.92966e-10
68125158	chr5:68125158:G:A	1.96612e-05	-1.08005e-10	-0.995954
68125730	chr5:68125730:A:G	4.9615e-05	-1.08005e-10	-0.0703079
68125788	chr5:68125788:T:C	1.83937e-05	-1.08005e-10	-1.06259
68126111	chr5:68126111:C:G	2.35814e-05	-0.814141	-2.92966e-10
68126762	chr5:68126762:A:C	3.08435e-05	-1.08005e-10	-0.545674
68127164	chr5:68127164:G:A	7.03433e-05	1.47038	-1.19159
68127458	chr5:68127458:A:G	6.78402e-05	1.43604	-1.19349
68127505	chr5:68127505:G:A	6.82044e-05	1.4455	-1.19759
68127518	chr5:68127518:C:G	6.95938e-05	1.47256	-1.20449
68127525	chr5:68127525:G:T	6.82204e-05	1.45257	-1.20442
68127570	chr5:68127570:C:T	6.27349e-05	1.37097	-1.20666
68127610	chr5:68127610:T:C	6.25945e-05	1.36317	-1.20109
68127938	chr5:68127938:C:T	6.17139e-05	1.34833	-1.20042
68128020	chr5:68128020:T:TTCAGTCCCCAGTCC	5.38722e-05	-1.08005e-10	0.0120141
68128028	chr5:68128028:C:T	7.13918e-05	1.49199	-1.19841
68128293	chr5:68128293:C:CTG	3.00926e-05	0.48384	-1.05416
68128630	chr5:68128630:A:G	5.324e-06	-1.13429	-1.16809
68129481	chr5:68129481:G:C	2.52601e-05	-0.745375	-2.92966e-10
68129535	chr5:68129535:C:T	1.55598e-05	-1.08005e-10	-1.22991
68129547	chr5:68129547:C:T	0.000852762	3.0324	-0.25852
68129582	chr5:68129582:C:T	6.47804e-05	1.41404	-1.21764
68129642	chr5:68129642:C:T	6.84869e-05	1.47297	-1.22093
68129775	chr5:68129775:T:G	3.76358e-06	-1.47616	-1.17307
68130028	chr5:68130028:G:A	6.52568e-05	1.41902	-1.21529
68130047	chr5:68130047:G:A	6.5448e-05	1.42604	-1.21938
68130319	chr5:68130319:A:G	6.91291e-05	1.48225	-1.22087
68130746	chr5:68130746:G:A	6.46126e-05	1.38866	-1.19485
68130833	chr5:68130833:T:C	6.52915e-05	-1.08005e-10	0.204261
68131054	chr5:68131054:T:C	6.81445e-05	1.46095	-1.21392
68131345	chr5:68131345:C:T	1.60061e-05	-1.08005e-10	-1.20163
68132051	chr5:68132051:C:T	2.49811e-05	-0.75648	-2.92966e-10
68132072	chr5:68132072:G:A	3.88027e-06	-1.55038	-1.06832
68132349	chr5:68132349:G:A	5.39395e-06	-1.55174	-0.737585
68132394	chr5:68132394:G:A	6.19362e-05	0.151504	-2.92966e-10
68132463	chr5:68132463:A:T	6.51162e-05	1.41536	-1.21378
68132821	chr5:68132821:C:T	6.0629e-05	-1.08005e-10	0.130172
68133477	chr5:68133477:G:A	1.14296e-05	-1.5384	-2.92966e-10
68134142	chr5:68134142:C:T	1.52391e-05	-1.08005e-10	-1.25073
68134300	chr5:68134300:T:C	1.1797e-05	-1.50676	-2.92966e-10
68134384	chr5:68134384:AC:A	2.95778e-05	-1.08005e-10	-0.587578
68134507	chr5:68134507:C:T	6.21949e-05	1.39308	-1.23741
68134619	chr5:68134619:C:T	0.000521119	3.52108	-1.23971
68134881	chr5:68134881:G:C	6.57723e-05	1.45383	-1.24223
68134890	chr5:68134890:GAACT:G	2.01772e-05	-1.08005e-10	-0.970049
68135431	chr5:68135431:G:A	3.52118e-05	-0.413221	-2.92966e-10
68135770	chr5:68135770:T:A	3.35066e-05	0.804629	-1.26749
68136073	chr5:68136073:AC:A	5.85527e-05	1.23538	-1.14005
68136333	chr5:68136333:G:T	1.52671e-05	-1.08005e-10	-1.2489
68136412	chr5:68136412:TA:T	1.39311e-05	-1.34048	-2.92966e-10
68136578	chr5:68136578:T:C	2.09297e-05	-0.933434	-2.92966e-10
68136716	chr5:68136716:A:G	5.74805e-06	-1.29376	-0.931981
68136931	chr5:68136931:A:T	1.254e-05	-1.20386	-0.241818
68136963	chr5:68136963:T:C	4.10095e-05	0.963363	-1.22416
68137071	chr5:68137071:T:C	0.0121784	4.8902	0.542627
68137315	chr5:68137315:C:A	5.83946e-05	1.23535	-1.14272
68137360	chr5:68137360:A:G	1.23789e-05	-1.4586	-2.92966e-10
68137679	chr5:68137679:T:C	3.6579e-05	0.854145	-1.22927
68138352	chr5:68138352:T:C	1.56805e-05	-1.08005e-10	-1.22218
68138480	chr5:68138480:C:T	1.63061e-05	-1.08005e-10	-1.18306
68138489	chr5:68138489:G:A	1.89597e-05	-1.08005e-10	-1.03229
68138497	chr5:68138497:C:T	6.63569e-05	1.35503	-1.13458
68138614	chr5:68138614:C:T	6.15954e-05	1.2707	-1.12472
68138861	chr5:68138861:A:G	1.15406e-05	-0.435028	-1.0937
68138993	chr5:68138993:A:G	6.35283e-05	1.29676	-1.11987
68139034	chr5:68139034:G:A	0.000124384	-1.08005e-10	0.848769
68139083	chr5:68139083:G:A	0.000626291	2.46521	-2.92966e-10
68139111	chr5:68139111:T:C	1.5054e-05	-1.08005e-10	-1.26295
68139117	chr5:68139117:T:C	0.000493694	3.40549	-1.17817
68139388	chr5:68139388:T:A	1.26524e-05	-1.25368	-0.18307
68140344	chr5:68140344:A:G	1.31939e-05	-1.39485	-2.92966e-10
68140394	chr5:68140394:T:C	1.51659e-05	-1.08005e-10	-1.25555
68141424	chr5:68141424:C:A	5.6519e-05	1.16324	-1.10327
68141440	chr5:68141440:A:G	1.16778e-05	-1.51691	-2.92966e-10
68141531	chr5:68141531:T:C	5.52474e-05	1.14416	-1.10694
68142317	chr5:68142317:C:T	2.63052e-05	-1.08005e-10	-0.704834
68142611	chr5:68142611:G:A	5.54675e-05	1.13354	-1.09234
68142760	chr5:68142760:T:G	1.49443e-05	-1.08005e-10	-1.27027
68142822	chr5:68142822:G:A	5.65681e-05	1.17602	-1.11518
68142836	chr5:68142836:T:C	1.49497e-05	-1.08005e-10	-1.26991
68142877	chr5:68142877:A:G	9.77616e-06	-0.583138	-1.11152
68142901	chr5:68142901:A:T	3.36964e-05	0.400005	-0.857214
68142961	chr5:68142961:G:A	5.77006e-05	1.17345	-1.09279
68143096	chr5:68143096:T:C	0.0121283	4.93464	0.494048
68143231	chr5:68143231:A:G	3.36489e-05	0.400726	-0.859345
68143534	chr5:68143534:C:T	1.28483e-05	-1.42139	-2.92966e-10
68143663	chr5:68143663:C:T	5.51438e-05	1.14406	-1.10872
68143749	chr5:68143749:A:G	3.21541e-06	-1.53786	-1.26879
68143930	chr5:68143930:C:T	1.22584e-05	-1.46839	-2.92966e-10
68143973	chr5:68143973:G:A	1.25379e-05	-1.44585	-2.92966e-10
68144112	chr5:68144112:A:T	1.16393e-05	-1.52021	-2.92966e-10
68144159	chr5:68144159:G:A	4.55493e-06	-1.27699	-1.1814
68144239	chr5:68144239:G:A	0.00012507	-1.08005e-10	0.854274
68144345	chr5:68144345:C:T	1.65518e-05	-1.08005e-10	-1.1681
68144945	chr5:68144945:T:C	1.61225e-05	-1.08005e-10	-1.19439
68144956	chr5:68144956:A:G	1.25338e-05	-1.44617	-2.92966e-10
68145196	chr5:68145196:A:G	8.20256e-05	-1.08005e-10	0.43243
68145561	chr5:68145561:G:A	8.13136e-06	-1.11708	-0.76179
68145563	chr5:68145563:C:T	9.71414e-05	-1.08005e-10	0.601566
68145583	chr5:68145583:G:T	0.000132629	-1.08005e-10	0.912955
68145598	chr5:68145598:C:T	0.000352693	3.11794	-1.22694
68145625	chr5:68145625:T:C	6.55611e-06	-1.48621	-0.607997
68145759	chr5:68145759:C:T	1.32748e-05	-1.38874	-2.92966e-10
68145843	chr5:68145843:T:G	5.69866e-06	-1.53447	-0.699905
68145959	chr5:68145959:G:A	2.07631e-05	-1.08005e-10	-0.941424
68146103	chr5:68146103:G:A	6.56625e-06	-1.29274	-0.79992
68146224	chr5:68146224:G:A	1.52983e-05	-1.08005e-10	-1.24686
68146578	chr5:68146578:T:C	6.61076e-06	-1.44427	-0.641635
68146692	chr5:68146692:T:C	1.29276e-05	-1.41523	-2.92966e-10
68146795	chr5:68146795:G:T	6.6859e-06	-1.3133	-0.761303
68147110	chr5:68147110:A:C	1.52507e-05	-1.08005e-10	-1.24997
68147358	chr5:68147358:C:G	7.09585e-06	-1.23584	-0.779251
68147488	chr5:68147488:A:G	0.0243891	6.86034	-0.733051
68147565	chr5:68147565:T:TC	2.10909e-05	-1.08005e-10	-0.925761
68147586	chr5:68147586:G:T	1.15162e-05	-1.53084	-2.92966e-10
68147706	chr5:68147706:A:G	6.68462e-06	-1.26055	-0.81424
68147759	chr5:68147759:C:T	7.08244e-06	-1.37532	-0.641662
68147832	chr5:68147832:C:T	6.73727e-06	-1.24779	-0.819153
68147845	chr5:68147845:G:A	6.87653e-06	-1.26192	-0.784565
68148073	chr5:68148073:A:T	6.00848e-06	-1.52799	-0.653436
68148443	chr5:68148443:A:T	1.50686e-05	-1.08005e-10	-1.26199
68148585	chr5:68148585:T:C	1.13736e-05	-1.5433	-2.92966e-10
68148920	chr5:68148920:A:G	6.31698e-06	-1.30468	-0.826678
68149080	chr5:68149080:T:C	6.17331e-06	-1.47436	-0.680009
68149429	chr5:68149429:A:G	6.79942e-06	-1.45957	-0.598189
68149635	chr5:68149635:A:C	1.14915e-05	-1.533	-2.92966e-10
68149784	chr5:68149784:G:A	0.000104278	-1.08005e-10	0.672458
68149800	chr5:68149800:C:T	1.12745e-05	-1.55206	-2.92966e-10
68149893	chr5:68149893:A:G	0.0171289	6.54051	-0.766585
68150006	chr5:68150006:CATAT:C	2.4624e-05	-1.08005e-10	-0.770878
68150144	chr5:68150144:T:C	6.29736e-06	-1.47852	-0.65595
68150215	chr5:68150215:A:T	1.49487e-05	-1.08005e-10	-1.26998
68150266	chr5:68150266:C:A	1.64688e-05	-1.08005e-10	-1.17313
68150572	chr5:68150572:G:A	6.63312e-06	-1.28023	-0.802292
68150691	chr5:68150691:A:C	7.11845e-06	-1.2426	-0.769313
68150747	chr5:68150747:C:T	6.95027e-06	-1.25272	-0.7831
68150787	chr5:68150787:A:G	2.48312e-05	-1.28767	0.525172
68151194	chr5:68151194:C:T	3.79659e-06	-1.38258	-1.25792
68152360	chr5:68152360:A:G	2.07195e-05	-1.08005e-10	-0.943528
68152388	chr5:68152388:G:A	7.86931e-06	-1.46079	-0.450841
68152391	chr5:68152391:G:A	2.07291e-05	-1.08005e-10	-0.943064
68152431	chr5:68152431:A:C	2.07975e-05	-1.08005e-10	-0.939767
68152556	chr5:68152556:A:G	2.09907e-05	-1.08005e-10	-0.930519
68152752	chr5:68152752:C:T	8.68702e-06	-1.48672	-0.32605
68152944	chr5:68152944:T:A	0.0218341	6.70437	-0.687749
68152973	chr5:68152973:T:C	3.52949e-06	-1.46109	-1.25236
68153033	chr5:68153033:T:TA	2.15797e-05	-1.08005e-10	-0.902847
68153120	chr5:68153120:A:G	2.21889e-05	-1.08005e-10	-0.875006
68153285	chr5:68153285:A:G	1.11207e-05	-1.15986	-0.405936
68153371	chr5:68153371:A:G	2.15587e-05	-1.08005e-10	-0.903821
68153393	chr5:68153393:A:G	7.40529e-06	-1.47066	-0.50175
68153412	chr5:68153412:G:T	4.04277e-05	-1.08005e-10	-0.275086
68153420	chr5:68153420:G:A	2.91634e-05	-1.08005e-10	-0.601685
68153469	chr5:68153469:G:A	6.40831e-06	-1.26948	-0.84752
68153480	chr5:68153480:G:A	7.66735e-06	-1.21546	-0.722165
68153514	chr5:68153514:C:T	7.36516e-06	-1.25821	-0.719632
68153626	chr5:68153626:T:A	1.1485e-05	-1.53356	-2.92966e-10
68153716	chr5:68153716:A:G	7.50561e-06	-1.24136	-0.717588
68153879	chr5:68153879:A:C	6.28556e-06	-1.2711	-0.865241
68153901	chr5:68153901:T:C	6.36995e-06	-1.26338	-0.859632
68153950	chr5:68153950:C:T	1.45319e-05	-0.603331	-0.694925
68153965	chr5:68153965:C:T	4.33044e-06	-1.24573	-1.26321
68154145	chr5:68154145:A:G	1.44444e-05	-0.646633	-0.657658
68154522	chr5:68154522:T:C	7.84644e-06	-0.660363	-1.25418
68154527	chr5:68154527:A:C	1.48412e-05	-0.625691	-0.651504
68154537	chr5:68154537:C:T	1.18997e-05	-0.696043	-0.802044
68154542	chr5:68154542:T:G	1.82636e-05	-1.08005e-10	-1.06969
68154592	chr5:68154592:T:A	2.59068e-05	-1.08005e-10	-0.720095
68154751	chr5:68154751:G:A	0.00067796	1.91145	0.633039
68154761	chr5:68154761:G:A	6.6047e-05	-1.08005e-10	0.215766
68155058	chr5:68155058:T:C	4.30768e-06	-1.47592	-1.03828
68155082	chr5:68155082:C:A	0.000666725	1.9901	0.537673
68155089	chr5:68155089:A:G	0.000638784	1.97037	0.514591
68155158	chr5:68155158:A:G	7.83529e-06	-0.666412	-1.24955
68155221	chr5:68155221:AC:A	1.19095e-05	-1.49727	-2.92966e-10
68155471	chr5:68155471:A:G	0.000747753	1.99238	0.650094
68155550	chr5:68155550:C:T	0.000119062	0.40036	0.404687
68155595	chr5:68155595:C:T	0.000745868	1.9477	0.69225
68155873	chr5:68155873:G:A	0.000699507	1.99686	0.578917
68155928	chr5:68155928:A:G	0.000772095	2.02992	0.644588
68156037	chr5:68156037:G:A	1.13919e-05	-1.5417	-2.92966e-10
68156146	chr5:68156146:C:T	5.00853e-05	-1.08005e-10	-0.0608741
68156207	chr5:68156207:C:T	0.000736672	1.93738	0.690162
68156251	chr5:68156251:A:G	0.00079363	2.01972	0.682298
68156307	chr5:68156307:TCATGTTCA:T	0.000741648	1.95198	0.682298
68156487	chr5:68156487:A:G	0.000760756	1.96869	0.691025
68156498	chr5:68156498:G:A	3.00181e-05	0.49679	-1.06959
68156605	chr5:68156605:G:C	8.54154e-06	-0.561577	-1.26808
68156685	chr5:68156685:A:G	0.000800867	2.01391	0.697179
68157331	chr5:68157331:T:G	0.000811656	1.99777	0.726708
68157441	chr5:68157441:G:T	0.000783663	1.99305	0.696324
68157577	chr5:68157577:G:A	0.000160302	-1.08005e-10	1.10246
68157597	chr5:68157597:TTGA:T	8.5443e-06	-1.47301	-0.356327
68157643	chr5:68157643:T:G	0.0182709	6.54956	-0.711096
68157937	chr5:68157937:A:G	0.00148061	2.45936	0.866248
68158036	chr5:68158036:A:G	0.000765293	1.95586	0.709797
68158055	chr5:68158055:A:C	1.85518e-05	-1.08005e-10	-1.05403
68158113	chr5:68158113:T:C	0.000792805	1.99469	0.706284
68158141	chr5:68158141:T:C	0.000715574	1.98615	0.612334
68158322	chr5:68158322:C:T	0.000734532	1.95994	0.664695
68158477	chr5:68158477:T:A	0.000199153	1.31947	-2.92966e-10
68158596	chr5:68158596:C:CA	8.87346e-06	-0.55258	-1.23896
68158673	chr5:68158673:G:A	0.000301103	1.58498	0.147873
68158802	chr5:68158802:C:A	1.49485e-05	-1.08005e-10	-1.26999
68158876	chr5:68158876:C:T	0.000356139	1.50629	0.39443
68158987	chr5:68158987:A:G	0.000765788	2.07742	0.588881
68159091	chr5:68159091:G:A	1.16702e-05	-1.51756	-2.92966e-10
68159161	chr5:68159161:T:C	2.29569e-05	-1.08005e-10	-0.840984
68159179	chr5:68159179:A:T	0.00077483	2.08318	0.594858
68159530	chr5:68159530:T:A	0.00079045	2.0577	0.640306
68159627	chr5:68159627:TC:T	0.0205414	6.60352	-0.64792
68159663	chr5:68159663:G:T	1.51123e-05	-1.08005e-10	-1.25909
68159708	chr5:68159708:A:G	0.00163951	2.54738	0.880174
68159785	chr5:68159785:T:C	0.00173578	2.6172	0.867408
68159870	chr5:68159870:A:G	0.000727919	2.00337	0.612214
68159998	chr5:68159998:A:G	0.000879261	2.13734	0.667142
68160004	chr5:68160004:T:C	0.000846175	2.11252	0.653607
68160015	chr5:68160015:TG:T	0.000443659	1.72402	0.396438
68160135	chr5:68160135:A:G	0.00076775	1.99392	0.674948
68160172	chr5:68160172:T:A	0.000775797	2.04635	0.632936
68160200	chr5:68160200:A:G	1.49398e-05	-1.08005e-10	-1.27057
68160378	chr5:68160378:T:C	0.000667488	1.99764	0.531283
68160468	chr5:68160468:A:G	6.93946e-06	-1.36304	-0.674338
68160695	chr5:68160695:A:C	0.000604172	1.88839	0.540868
68160702	chr5:68160702:A:G	7.59116e-06	-0.7195	-1.22812
68160728	chr5:68160728:T:C	0.000953835	2.10173	0.784163
68161078	chr5:68161078:G:A	0.000626116	2.05321	0.411728
68161117	chr5:68161117:ATTGACC:A	0.00077989	2.05161	0.632944
68161299	chr5:68161299:C:G	0.000842244	1.44783	1.31364
68161332	chr5:68161332:G:A	4.3736e-06	-1.32096	-1.17806
68161477	chr5:68161477:T:C	0.000847847	2.04318	0.724915
68161511	chr5:68161511:A:C	0.000770276	2.05268	0.619465
68161597	chr5:68161597:A:G	0.000781206	2.04875	0.637492
68161694	chr5:68161694:C:T	0.000775614	2.04281	0.636248
68161905	chr5:68161905:T:C	0.000820625	2.05115	0.684311
68162049	chr5:68162049:C:T	0.00154519	2.49312	0.875179
68162252	chr5:68162252:C:T	8.42341e-05	-1.08005e-10	0.458999
68162441	chr5:68162441:A:G	0.000739762	2.10363	0.528097
68162576	chr5:68162576:G:T	0.000791488	2.04613	0.653187
68162702	chr5:68162702:T:C	0.000817589	2.0607	0.671058
68162855	chr5:68162855:A:G	0.00170107	2.53657	0.927842
68162931	chr5:68162931:C:T	1.51163e-05	-1.08005e-10	-1.25882
68162950	chr5:68162950:G:A	0.000727599	1.98198	0.63317
68163242	chr5:68163242:T:A	6.1098e-05	0.712316	-0.574438
68163474	chr5:68163474:T:C	1.16562e-05	-1.51876	-2.92966e-10
68163509	chr5:68163509:C:G	0.000782535	2.04931	0.638628
68163527	chr5:68163527:A:T	0.00110749	2.35195	0.683299
68163796	chr5:68163796:C:T	2.3859e-05	-0.80244	-2.92966e-10
68163833	chr5:68163833:A:G	1.7645e-05	-1.08005e-10	-1.10415
68164231	chr5:68164231:G:A	0.000743405	2.04469	0.59195
68164878	chr5:68164878:T:C	0.00036992	1.5115	0.427188
68164919	chr5:68164919:T:A	1.50144e-05	-1.08005e-10	-1.26559
68165034	chr5:68165034:G:C	0.000340635	1.49374	0.362471
68165060	chr5:68165060:T:C	0.000664423	2.0487	0.475622
68165387	chr5:68165387:G:T	1.01785e-05	-0.421305	-1.23302
68165402	chr5:68165402:T:C	0.000368449	1.52947	0.405236
68165707	chr5:68165707:G:A	0.000343716	1.51954	0.345671
68165826	chr5:68165826:G:A	0.00034411	1.51983	0.346533
68166291	chr5:68166291:C:T	0.000349329	1.52409	0.357327
68166354	chr5:68166354:A:T	0.000327967	1.48031	0.338005
68166756	chr5:68166756:T:C	0.000351139	1.52044	0.366143
68166757	chr5:68166757:G:A	7.94557e-05	-1.08005e-10	0.400598
68166765	chr5:68166765:C:A	0.000335466	1.51558	0.325335
68166767	chr5:68166767:A:G	0.000346508	1.51718	0.356129
68167117	chr5:68167117:G:A	1.03403e-05	-1.38115	-0.257399
68167380	chr5:68167380:T:C	0.000357552	1.55705	0.347625
68167403	chr5:68167403:G:A	5.3237e-06	-1.55126	-0.751171
68167506	chr5:68167506:G:A	0.000358856	1.47913	0.42919
68168377	chr5:68168377:C:T	1.47644e-05	-0.0140347	-1.26835
68168551	chr5:68168551:G:A	0.000378534	1.48164	0.480061
68168648	chr5:68168648:T:C	8.1496e-05	-1.08005e-10	0.425953
68168664	chr5:68168664:T:C	0.000215932	1.39176	0.00860628
68168665	chr5:68168665:G:A	0.00012644	-1.08005e-10	0.865166
68168756	chr5:68168756:A:G	7.82105e-05	-1.08005e-10	0.384803
68168792	chr5:68168792:T:C	4.85749e-05	-1.08005e-10	-0.0914937
68168911	chr5:68168911:C:T	8.05109e-05	-1.08005e-10	0.413792
68168916	chr5:68168916:T:C	1.54888e-05	-1.08005e-10	-1.23448
68168943	chr5:68168943:T:C	3.45827e-05	-0.431247	-2.92966e-10
68169242	chr5:68169242:A:T	1.22934e-05	-1.46554	-2.92966e-10
68169346	chr5:68169346:C:T	4.4777e-06	-1.31187	-1.16362
68169398	chr5:68169398:C:T	1.22488e-05	-1.46917	-2.92966e-10
68169482	chr5:68169482:A:G	1.14674e-05	-1.53509	-2.92966e-10
68169603	chr5:68169603:G:A	1.15213e-05	-1.5304	-2.92966e-10
68169651	chr5:68169651:T:C	1.31756e-05	-0.668759	-0.727473
68169821	chr5:68169821:A:G	1.17116e-05	-1.51402	-2.92966e-10
68169975	chr5:68169975:G:A	7.27381e-06	-0.737933	-1.25239
68170503	chr5:68170503:A:C	1.1691e-05	-1.51578	-2.92966e-10
68170587	chr5:68170587:G:A	4.73981e-05	-1.08005e-10	-0.116018
68170589	chr5:68170589:G:A	1.1722e-05	-1.51313	-2.92966e-10
68170619	chr5:68170619:G:A	0.000160024	1.85329	-0.752566
68170881	chr5:68170881:A:G	1.16753e-05	-1.51713	-2.92966e-10
68171239	chr5:68171239:C:T	3.74723e-05	-1.08005e-10	-0.350997
68171383	chr5:68171383:C:T	5.48075e-05	-1.08005e-10	0.0292264
68171519	chr5:68171519:T:C	5.48075e-05	-1.08005e-10	0.0292264
68171549	chr5:68171549:C:A	1.52018e-05	-1.08005e-10	-1.25319
68171661	chr5:68171661:G:A	4.75892e-05	-1.08005e-10	-0.111995
68172167	chr5:68172167:C:T	1.15347e-05	-1.52924	-2.92966e-10
68172193	chr5:68172193:T:C	3.85782e-06	-1.54778	-1.07671
68172200	chr5:68172200:T:C	1.15991e-05	-1.52367	-2.92966e-10
68172726	chr5:68172726:C:T	1.14121e-05	-1.53993	-2.92966e-10
68173102	chr5:68173102:T:A	1.16372e-05	-1.5204	-2.92966e-10
68173234	chr5:68173234:C:T	2.29513e-05	-1.27433	0.4331
68173412	chr5:68173412:C:CT	1.15901e-05	-1.52445	-2.92966e-10
68173470	chr5:68173470:A:T	7.15657e-06	-0.7433	-1.26327
68173509	chr5:68173509:T:C	5.10345e-05	-1.08005e-10	-0.0420985
68173643	chr5:68173643:T:C	1.15565e-05	-1.52735	-2.92966e-10
68173803	chr5:68173803:C:T	2.22735e-05	-1.08005e-10	-0.871203
68174023	chr5:68174023:C:A	1.12989e-05	-1.5499	-2.92966e-10
68174026	chr5:68174026:C:A	1.1453e-05	-1.53635	-2.92966e-10
68174104	chr5:68174104:G:C	1.16049e-05	-1.52318	-2.92966e-10
68174501	chr5:68174501:A:C	8.78322e-06	-0.620521	-1.18124
68174678	chr5:68174678:T:C	5.10536e-06	-1.19324	-1.15107
68174688	chr5:68174688:G:A	7.98412e-06	-0.715964	-1.18118
68174841	chr5:68174841:C:T	1.14081e-05	-1.54028	-2.92966e-10
68174887	chr5:68174887:T:A	1.1423e-05	-1.53898	-2.92966e-10
68175416	chr5:68175416:A:C	1.14043e-05	-1.54061	-2.92966e-10
68175487	chr5:68175487:C:T	1.15822e-05	-1.52513	-2.92966e-10
68175582	chr5:68175582:G:T	1.60066e-05	-1.08005e-10	-1.2016
68175816	chr5:68175816:T:C	1.15944e-05	-1.52407	-2.92966e-10
68177171	chr5:68177171:G:T	3.8466e-06	-1.50002	-1.12739
68177241	chr5:68177241:G:A	6.07198e-05	-1.08005e-10	0.131669
68177402	chr5:68177402:T:C	5.32457e-06	-1.15436	-1.14791
68177545	chr5:68177545:G:A	0.00159348	4.2355	-0.836427
68177678	chr5:68177678:A:G	5.51434e-05	-1.08005e-10	0.0353365
68177880	chr5:68177880:C:T	1.17633e-05	-1.50962	-2.92966e-10
68178126	chr5:68178126:T:C	5.22956e-06	-1.14488	-1.1754
68178502	chr5:68178502:A:G	1.13767e-05	-1.54304	-2.92966e-10
68178519	chr5:68178519:C:T	5.10044e-06	-1.16248	-1.18279
68178525	chr5:68178525:A:T	1.4952e-05	-1.08005e-10	-1.26976
68178578	chr5:68178578:G:T	1.13546e-05	-1.54498	-2.92966e-10
68178989	chr5:68178989:T:C	2.95511e-05	-1.08005e-10	-0.588478
68179316	chr5:68179316:G:A	5.03368e-06	-1.11596	-1.24249
68179377	chr5:68179377:G:A	3.16593e-06	-1.5516	-1.27055
68179452	chr5:68179452:G:A	1.1268e-05	-1.55264	-2.92966e-10
68179560	chr5:68179560:A:T	2.41407e-05	-1.08005e-10	-0.7907
68179597	chr5:68179597:C:T	1.13533e-05	-0.298422	-1.24667
68179637	chr5:68179637:T:C	4.41548e-06	-1.49791	-0.991577
68179833	chr5:68179833:A:C	0.00560515	5.51887	-0.862034
68180037	chr5:68180037:T:C	1.13578e-05	-1.5447	-2.92966e-10
68180124	chr5:68180124:A:G	0.000756968	3.59905	-0.944332
68180562	chr5:68180562:T:C	4.62094e-06	-1.31873	-1.12527
68180889	chr5:68180889:A:T	2.52942e-05	-1.08005e-10	-0.744025
68181304	chr5:68181304:T:C	3.17516e-06	-1.55152	-1.26772
68181370	chr5:68181370:T:C	3.1653e-06	-1.55203	-1.27032
68181406	chr5:68181406:C:T	3.35935e-06	-1.49501	-1.26785
68182562	chr5:68182562:A:C	1.71729e-05	-1.08005e-10	-1.13127
68182754	chr5:68182754:C:T	1.63779e-05	-1.08005e-10	-1.17867
68182808	chr5:68182808:C:T	4.61333e-06	-1.4051	-1.04056
68183162	chr5:68183162:C:A	2.18321e-05	-1.08005e-10	-0.891218
68183482	chr5:68183482:T:G	3.59962e-05	-1.08005e-10	-0.391188
68183503	chr5:68183503:T:A	1.61065e-05	-1.08005e-10	-1.19538
68183562	chr5:68183562:T:C	1.66492e-05	-1.08005e-10	-1.16224
68184055	chr5:68184055:G:A	1.05507e-05	-1.25178	-0.366627
68184062	chr5:68184062:T:C	7.21583e-05	-1.08005e-10	0.304262
68184447	chr5:68184447:C:G	7.04834e-05	0.280777	-2.92966e-10
68184633	chr5:68184633:T:A	3.43442e-05	-1.19823	0.760064
68184847	chr5:68184847:T:G	3.66184e-06	-1.46935	-1.20729
68185148	chr5:68185148:G:A	3.99503e-06	-1.50292	-1.08663
68185342	chr5:68185342:G:T	0.000647288	3.63511	-1.13692
68185372	chr5:68185372:C:T	1.18927e-05	-1.213	-0.285676
68185488	chr5:68185488:T:A	4.64628e-06	-1.5188	-0.919729
68185506	chr5:68185506:A:G	1.98918e-05	-0.984295	-2.92966e-10
68185675	chr5:68185675:G:A	1.97564e-05	-1.08005e-10	-0.991124
68185959	chr5:68185959:G:A	0.000310618	2.89375	-1.12979
68186259	chr5:68186259:G:A	5.88958e-05	1.36853	-1.26737
68186285	chr5:68186285:A:G	1.83537e-05	-1.08005e-10	-1.06477
68186562	chr5:68186562:A:C	1.68533e-05	-1.08005e-10	-1.15005
68186638	chr5:68186638:G:A	3.37371e-05	-1.08005e-10	-0.456002
68186696	chr5:68186696:C:T	0.000498495	3.41543	-1.17844
68187000	chr5:68187000:T:A	1.51314e-05	-0.0386446	-1.21918
68187242	chr5:68187242:G:T	2.23243e-05	0.337039	-1.20596
68187362	chr5:68187362:C:T	5.2214e-05	-1.08005e-10	-0.0192498
68187893	chr5:68187893:A:T	5.08141e-06	-1.3489	-1.00012
68187904	chr5:68187904:T:C	1.57287e-05	-0.107566	-1.11155
68187916	chr5:68187916:A:G	4.18041e-06	-1.30169	-1.24251
68188132	chr5:68188132:T:C	3.47248e-06	-1.53861	-1.19113
68189149	chr5:68189149:A:G	9.07531e-05	0.533542	-2.92966e-10
68189375	chr5:68189375:G:A	0.0022068	4.95761	-1.23291
68189580	chr5:68189580:G:C	1.6058e-05	-1.08005e-10	-1.1984
68189601	chr5:68189601:C:T	6.55718e-06	-1.32011	-0.773931
68189774	chr5:68189774:A:C	1.14231e-05	-1.53896	-2.92966e-10
68189909	chr5:68189909:G:C	1.14802e-05	-1.53397	-2.92966e-10
68190292	chr5:68190292:A:G	5.31058e-06	-1.5072	-0.797703
68190333	chr5:68190333:T:C	0.00180358	4.75818	-1.23525
68190636	chr5:68190636:T:C	1.52981e-05	-0.102388	-1.14448
68190710	chr5:68190710:A:G	2.39359e-05	-1.08005e-10	-0.799223
68190762	chr5:68190762:G:A	1.14103e-05	-1.54009	-2.92966e-10
68190940	chr5:68190940:T:C	1.5274e-05	-1.08005e-10	-1.24845
68190945	chr5:68190945:A:T	1.51777e-05	-1.08005e-10	-1.25477
68191311	chr5:68191311:G:T	1.13133e-05	-1.54863	-2.92966e-10
68191417	chr5:68191417:T:C	2.41702e-05	-1.08005e-10	-0.789481
68191485	chr5:68191485:T:C	1.55523e-05	-1.08005e-10	-1.23039
68191500	chr5:68191500:A:G	0.000116589	2.00747	-1.22341
68191849	chr5:68191849:A:G	0.000281147	2.71673	-1.05245
68192147	chr5:68192147:C:A	3.21213e-06	-1.54585	-1.26182
68192307	chr5:68192307:G:A	1.45634e-05	-1.29609	-2.92966e-10
68192355	chr5:68192355:A:G	1.14805e-05	-1.53395	-2.92966e-10
68192921	chr5:68192921:A:G	1.15369e-05	-1.52905	-2.92966e-10
68193512	chr5:68193512:A:G	0.00929541	5.53271	-0.370032
68193706	chr5:68193706:AAAC:A	1.64457e-05	-1.08005e-10	-1.17453
68193767	chr5:68193767:G:A	1.77969e-05	-1.08005e-10	-1.09557
68193895	chr5:68193895:T:G	1.20796e-05	-1.48308	-2.92966e-10
68195084	chr5:68195084:G:A	1.66336e-05	-1.08005e-10	-1.16317
68195188	chr5:68195188:A:T	1.67146e-05	-1.08005e-10	-1.15832
68195430	chr5:68195430:A:T	1.0288e-05	-0.745777	-0.897846
68196284	chr5:68196284:T:C	2.8539e-05	-0.623329	-2.92966e-10
68196315	chr5:68196315:G:T	2.13779e-05	-1.08005e-10	-0.912243
68196410	chr5:68196410:C:T	1.2309e-05	-1.46427	-2.92966e-10
68196434	chr5:68196434:C:G	4.91647e-06	-1.4791	-0.902912
68196824	chr5:68196824:C:G	1.423e-05	-0.473771	-0.845476
68197005	chr5:68197005:A:G	3.46345e-06	-1.54943	-1.18291
68197725	chr5:68197725:G:A	1.25595e-05	-1.44413	-2.92966e-10
68197779	chr5:68197779:G:C	0.000174383	-1.08005e-10	1.18665
68198035	chr5:68198035:T:G	4.84274e-06	-1.54424	-0.852878
68198057	chr5:68198057:T:A	7.92046e-05	0.397433	-2.92966e-10
68198133	chr5:68198133:G:A	5.03104e-06	-1.47162	-0.887352
68198242	chr5:68198242:A:T	4.89438e-06	-1.47666	-0.909848
68199129	chr5:68199129:C:T	1.45465e-05	-0.519488	-0.777763
68199582	chr5:68199582:A:G	4.94195e-06	-1.48958	-0.887258
68199992	chr5:68199992:T:C	2.11546e-05	-1.08005e-10	-0.922744
68200455	chr5:68200455:G:T	1.92578e-05	-1.08005e-10	-1.01668
68200530	chr5:68200530:A:G	3.76535e-05	-0.346174	-2.92966e-10
68201023	chr5:68201023:CT:C	5.74189e-05	-1.08005e-10	0.0757733
68201308	chr5:68201308:G:A	2.28624e-05	-1.08005e-10	-0.845105
68201475	chr5:68201475:CTACT:C	1.84295e-05	-1.08005e-10	-1.06065
68201544	chr5:68201544:G:C	3.88957e-05	0.953969	-1.26769
68201794	chr5:68201794:A:G	3.48792e-06	-1.4727	-1.2526
68202304	chr5:68202304:C:G	1.24108e-05	-1.45603	-2.92966e-10
68202361	chr5:68202361:A:G	2.6972e-05	0.579843	-1.25965
68202520	chr5:68202520:G:A	1.16543e-05	-1.51892	-2.92966e-10
68203124	chr5:68203124:C:T	1.13063e-05	-1.54924	-2.92966e-10
68203326	chr5:68203326:A:T	1.15091e-05	-1.53146	-2.92966e-10
68203359	chr5:68203359:C:T	2.30854e-05	-0.835401	-2.92966e-10
68203433	chr5:68203433:C:A	3.51994e-05	-0.41357	-2.92966e-10
68203624	chr5:68203624:G:A	9.73863e-05	-1.08005e-10	0.604085
68204045	chr5:68204045:A:G	5.95702e-05	-1.08005e-10	0.112555
68204052	chr5:68204052:T:C	9.74698e-05	-1.08005e-10	0.604942
68204055	chr5:68204055:T:C	1.50298e-05	-1.08005e-10	-1.26457
68204546	chr5:68204546:G:A	1.69141e-05	-1.08005e-10	-1.14645
68206052	chr5:68206052:T:G	5.60873e-05	0.843333	-0.791024
68206777	chr5:68206777:G:A	0.000110213	-1.08005e-10	0.727818
68206893	chr5:68206893:T:TTA	1.25598e-05	-1.4441	-2.92966e-10
68206946	chr5:68206946:A:G	5.19385e-06	-1.39982	-0.927302
68207723	chr5:68207723:G:A	8.00322e-06	-1.05419	-0.840567
68207911	chr5:68207911:C:T	5.36739e-05	1.04934	-1.04101
68207931	chr5:68207931:C:T	5.4304e-05	1.0651	-1.0451
68208242	chr5:68208242:G:A	2.33266e-05	-1.08005e-10	-0.825005
68208710	chr5:68208710:C:T	1.76371e-05	-1.08005e-10	-1.10459
68209391	chr5:68209391:A:G	8.07093e-05	1.18005	-0.763799
68209541	chr5:68209541:A:G	0.000329536	-1.08005e-10	1.82308
68209897	chr5:68209897:T:G	4.248e-06	-1.3069	-1.22125
68210104	chr5:68210104:G:A	3.49953e-06	-1.53354	-1.18844
68210174	chr5:68210174:A:G	6.71638e-05	1.29576	-1.06322
68210283	chr5:68210283:G:A	2.487e-05	-1.08005e-10	-0.760939
68210825	chr5:68210825:T:C	4.09162e-06	-1.33421	-1.23145
68210843	chr5:68210843:T:A	0.000589895	3.35416	-0.948813
68211369	chr5:68211369:G:C	7.37834e-06	-0.755304	-1.22075
68212006	chr5:68212006:G:A	4.22495e-06	-1.32125	-1.21235
68212144	chr5:68212144:T:C	6.89886e-05	-1.08005e-10	0.259341
68212219	chr5:68212219:T:C	2.16926e-05	-1.08005e-10	-0.897628
68212683	chr5:68212683:A:G	1.11298e-05	-0.297053	-1.26792
68213126	chr5:68213126:A:G	1.2291e-05	-1.46573	-2.92966e-10
68213134	chr5:68213134:C:T	9.9425e-05	-1.08005e-10	0.624803
68213888	chr5:68213888:T:C	1.86617e-05	-1.08005e-10	-1.04813
68213973	chr5:68213973:T:C	1.54783e-05	-0.0387203	-1.19644
68214246	chr5:68214246:T:C	1.1957e-05	-1.49329	-2.92966e-10
68214514	chr5:68214514:G:A	7.69757e-05	-1.08005e-10	0.36889
68214644	chr5:68214644:T:G	8.37202e-06	-0.742473	-1.10723
68214839	chr5:68214839:G:A	1.13045e-05	-1.5494	-2.92966e-10
68215102	chr5:68215102:G:A	6.08535e-05	1.11125	-0.97738
68215317	chr5:68215317:T:A	8.52475e-05	1.13356	-0.662605
68215578	chr5:68215578:C:T	9.18678e-05	-1.08005e-10	0.54575
68215659	chr5:68215659:G:A	9.92413e-05	-1.08005e-10	0.622954
68215878	chr5:68215878:G:C	8.63958e-05	-1.08005e-10	0.484339
68215897	chr5:68215897:G:A	1.51296e-05	-1.08005e-10	-1.25795
68216404	chr5:68216404:G:GTA	7.52475e-05	-1.08005e-10	0.346182
68218114	chr5:68218114:TTAAA:T	4.41609e-05	-0.18676	-2.92966e-10
68218681	chr5:68218681:G:A	0.00012082	1.84613	-1.02643
68219418	chr5:68219418:C:G	1.12968e-05	-1.55008	-2.92966e-10
68219459	chr5:68219459:G:C	0.000101029	-1.08005e-10	0.640807
68219568	chr5:68219568:T:C	1.71685e-05	-1.13152	-2.92966e-10
68219774	chr5:68219774:T:C	1.55131e-05	0.0130836	-1.246
68219863	chr5:68219863:G:A	1.62417e-05	-1.08005e-10	-1.18702
68220066	chr5:68220066:T:C	0.000137684	1.67127	-0.720914
68220202	chr5:68220202:A:G	0.0001007	-1.08005e-10	0.637547
68220687	chr5:68220687:C:T	2.20366e-05	-1.08005e-10	-0.881897
68220851	chr5:68220851:A:T	1.13465e-05	-1.54569	-2.92966e-10
68220905	chr5:68220905:G:A	5.67072e-06	-1.00122	-1.23806
68221274	chr5:68221274:C:T	5.62559e-05	-1.08005e-10	0.0553093
68221275	chr5:68221275:G:A	7.57579e-05	0.352942	-2.92966e-10
68221324	chr5:68221324:T:C	1.77877e-05	-1.09609	-2.92966e-10
68221474	chr5:68221474:T:A	0.000389454	-1.08005e-10	1.99014
68221735	chr5:68221735:C:T	5.01868e-05	1.20088	-1.25973
68221818	chr5:68221818:T:G	1.04674e-05	-0.357993	-1.26834
68222531	chr5:68222531:G:A	4.5017e-06	-1.4028	-1.06735
68223224	chr5:68223224:A:G	1.4941e-05	-1.08005e-10	-1.27049
68223360	chr5:68223360:G:C	1.46149e-05	-0.909304	-0.383258
68223444	chr5:68223444:C:T	4.30493e-06	-1.42234	-1.0925
68224062	chr5:68224062:C:G	1.28168e-05	-1.42384	-2.92966e-10
68224305	chr5:68224305:A:G	1.15433e-05	-1.5285	-2.92966e-10
68224338	chr5:68224338:C:T	1.12951e-05	-1.55023	-2.92966e-10
68224398	chr5:68224398:G:A	2.07267e-05	-0.0183346	-0.924845
68225691	chr5:68225691:C:T	6.982e-06	-0.769459	-1.26181
68225769	chr5:68225769:G:A	1.12958e-05	-1.55017	-2.92966e-10
68226396	chr5:68226396:A:G	1.58222e-05	-1.08005e-10	-1.21318
68226870	chr5:68226870:A:G	6.52307e-05	-1.08005e-10	0.203329
68227092	chr5:68227092:T:C	0.00010561	-1.08005e-10	0.685154
68227439	chr5:68227439:A:G	3.28519e-06	-1.54699	-1.23819
68227914	chr5:68227914:C:T	0.000113489	-1.08005e-10	0.757105
68228258	chr5:68228258:G:T	8.91993e-05	-1.08005e-10	0.516272
68228621	chr5:68228621:T:G	1.6654e-05	-1.16195	-2.92966e-10
68228952	chr5:68228952:ATGACAAT:A	7.65807e-05	-1.08005e-10	0.363745
68229525	chr5:68229525:A:AC	7.78505e-05	-1.08005e-10	0.380189
68229712	chr5:68229712:G:C	3.63439e-06	-1.54941	-1.13475
68229747	chr5:68229747:T:A	3.91667e-06	-1.34212	-1.26723
68229987	chr5:68229987:T:C	1.50613e-05	-1.08005e-10	-1.26247
68230170	chr5:68230170:G:A	5.12269e-05	-1.08005e-10	-0.0383369
68230195	chr5:68230195:C:T	1.12859e-05	-1.55105	-2.92966e-10
68230289	chr5:68230289:A:G	1.3977e-05	-1.33719	-2.92966e-10
68230371	chr5:68230371:T:C	5.38909e-05	-1.08005e-10	0.0123617
68230393	chr5:68230393:T:G	2.41489e-05	-0.790363	-2.92966e-10
68230485	chr5:68230485:A:C	1.11992e-05	-0.289997	-1.26876
68231498	chr5:68231498:A:C	4.41851e-06	-1.30015	-1.18865
68231789	chr5:68231789:C:T	3.67697e-05	-1.08005e-10	-0.369927
68231835	chr5:68231835:C:A	9.12818e-05	-1.08005e-10	0.539351
68232100	chr5:68232100:G:C	1.7243e-05	-1.08005e-10	-1.12719
68232241	chr5:68232241:C:G	2.1873e-05	-1.08005e-10	-0.889347
68232276	chr5:68232276:G:T	9.90495e-05	-1.08005e-10	0.621019
68232458	chr5:68232458:G:A	0.000125759	0.859765	-2.92966e-10
68232521	chr5:68232521:C:T	7.59e-05	0.354816	-2.92966e-10
68232527	chr5:68232527:C:T	3.34474e-05	-1.08005e-10	-0.464628
68232659	chr5:68232659:C:T	7.23506e-05	-1.08005e-10	0.306923
68233145	chr5:68233145:G:A	6.75572e-05	-1.08005e-10	0.238373
68233363	chr5:68233363:G:A	4.57735e-06	-1.33783	-1.11565
68233679	chr5:68233679:A:C	1.13067e-05	-1.54921	-2.92966e-10
68234540	chr5:68234540:A:G	2.17817e-05	-1.08005e-10	-0.893532
68234668	chr5:68234668:G:A	1.50482e-05	-1.08005e-10	-1.26334
68234738	chr5:68234738:G:T	1.14953e-05	-1.53267	-2.92966e-10
68234864	chr5:68234864:C:T	9.73347e-05	-1.08005e-10	0.603555
68235115	chr5:68235115:T:C	2.087e-05	-1.08005e-10	-0.936287
68235159	chr5:68235159:T:C	0.000656239	3.63864	-1.12671
68235381	chr5:68235381:T:C	8.62332e-06	-0.619712	-1.20042
68235679	chr5:68235679:TGC:T	1.50587e-05	-1.08005e-10	-1.26265
68235785	chr5:68235785:T:C	2.12113e-05	-1.08005e-10	-0.920067
68235841	chr5:68235841:A:G	3.41085e-06	-1.54419	-1.20345
68236203	chr5:68236203:C:T	1.81072e-05	-1.08005e-10	-1.07829
68236293	chr5:68236293:G:A	2.66711e-05	-1.08005e-10	-0.691019
68236482	chr5:68236482:C:T	3.76256e-06	-1.38992	-1.25959
68236987	chr5:68236987:G:C	4.46283e-06	-1.21118	-1.26764
68237554	chr5:68237554:G:A	5.22e-05	-1.08005e-10	-0.019519
68237671	chr5:68237671:A:T	1.56196e-05	-1.08005e-10	-1.22607
68238211	chr5:68238211:C:T	1.24222e-05	-0.31951	-1.13561
68238229	chr5:68238229:A:G	0.000128291	2.14463	-1.26493
68238601	chr5:68238601:A:G	1.9683e-05	-1.08005e-10	-0.994844
68238972	chr5:68238972:T:A	2.38013e-05	-0.80486	-2.92966e-10
68239171	chr5:68239171:T:A	0.000254255	-1.08005e-10	1.56374
68239378	chr5:68239378:A:G	1.76736e-05	-1.08005e-10	-1.10253
68239481	chr5:68239481:CA:C	2.52807e-05	-1.08005e-10	-0.744559
68239894	chr5:68239894:C:T	1.4118e-05	-1.32715	-2.92966e-10
68239961	chr5:68239961:C:T	0.000101851	0.648915	-2.92966e-10
68239982	chr5:68239982:A:C	3.04469e-05	-0.641021	0.0824042
68240121	chr5:68240121:T:C	1.90283e-05	-1.08005e-10	-1.02867
68240166	chr5:68240166:G:A	7.0603e-06	-0.864005	-1.15611
68241201	chr5:68241201:G:A	3.61843e-05	-1.08005e-10	-0.385977
68241244	chr5:68241244:T:A	2.36986e-05	-1.18336	0.374173
68241298	chr5:68241298:G:A	1.42885e-05	-1.31515	-2.92966e-10
68242273	chr5:68242273:T:C	4.98942e-06	-1.09941	-1.26787
68242466	chr5:68242466:TC:T	6.3189e-06	-1.41659	-0.714465
68243198	chr5:68243198:ATG:A	7.98226e-06	-0.636762	-1.26062
68243589	chr5:68243589:ATG:A	1.34097e-05	-1.37862	-2.92966e-10
68243931	chr5:68243931:C:A	1.81904e-05	-1.08005e-10	-1.07371
68244139	chr5:68244139:T:C	1.31831e-05	-1.06447	-0.331191
68244885	chr5:68244885:T:G	3.65634e-06	-1.41544	-1.2627
68245611	chr5:68245611:T:C	1.16263e-05	-1.52134	-2.92966e-10
68246190	chr5:68246190:A:G	1.83273e-05	-1.08005e-10	-1.06621
68246254	chr5:68246254:T:C	6.53018e-06	-1.55027	-0.547892
68246273	chr5:68246273:C:T	1.41791e-05	-1.32283	-2.92966e-10
68246461	chr5:68246461:C:T	1.58981e-05	-1.08005e-10	-1.2084
68246649	chr5:68246649:A:G	0.000404212	-1.08005e-10	2.02734
68246716	chr5:68246716:T:C	5.62406e-06	-1.54359	-0.703957
68247891	chr5:68247891:G:A	1.96648e-05	-0.995768	-2.92966e-10
68249925	chr5:68249925:T:C	6.15138e-06	-1.4714	-0.686523
68250173	chr5:68250173:G:A	7.17427e-06	-1.42786	-0.576241
68250441	chr5:68250441:A:G	2.663e-05	-1.08005e-10	-0.692561
68250578	chr5:68250578:A:G	5.72748e-05	0.817966	-0.744707
68251154	chr5:68251154:T:C	1.27031e-05	-1.43275	-2.92966e-10
68251222	chr5:68251222:T:C	1.69057e-05	-1.08005e-10	-1.14695
68251448	chr5:68251448:C:T	2.12066e-05	0.291504	-1.21179
68251983	chr5:68251983:C:T	2.57971e-05	-0.724339	-2.92966e-10
68252595	chr5:68252595:G:A	1.51221e-05	-1.08005e-10	-1.25845
68252614	chr5:68252614:C:T	4.75051e-06	-1.21717	-1.19918
68252726	chr5:68252726:G:A	1.81478e-05	-1.08005e-10	-1.07605
68252949	chr5:68252949:T:G	1.53308e-05	-1.08005e-10	-1.24474
68254099	chr5:68254099:G:A	6.45182e-06	-0.913626	-1.19661
68254341	chr5:68254341:G:A	5.00822e-05	-1.08005e-10	-0.0609355
68254848	chr5:68254848:T:A	2.56844e-05	-0.728717	-2.92966e-10
68255320	chr5:68255320:A:G	1.5467e-05	-1.08005e-10	-1.23589
68255515	chr5:68255515:A:C	1.68671e-05	-1.08005e-10	-1.14923
68255643	chr5:68255643:T:C	3.1448e-05	0.265885	-0.792149
68256047	chr5:68256047:G:C	1.21756e-05	-1.47516	-2.92966e-10
68256391	chr5:68256391:A:G	6.47512e-05	0.195951	-2.92966e-10
68256476	chr5:68256476:C:T	7.28536e-06	-0.805022	-1.18371
68256601	chr5:68256601:T:C	2.37016e-05	-1.08005e-10	-0.809059
68257050	chr5:68257050:T:G	1.53188e-05	-1.08005e-10	-1.24552
68257141	chr5:68257141:T:C	3.67169e-05	-0.0887105	-0.282653
68257188	chr5:68257188:G:A	0.000496153	3.49548	-1.2632
68257248	chr5:68257248:C:T	0.000109462	0.720974	-2.92966e-10
68257766	chr5:68257766:G:A	1.57757e-05	-1.08005e-10	-1.21613
68257808	chr5:68257808:A:G	1.02611e-05	-1.53787	-0.108363
68257943	chr5:68257943:A:C	2.46722e-05	0.450698	-1.21962
68257999	chr5:68257999:C:T	8.87356e-06	-0.754521	-1.037
68258195	chr5:68258195:A:G	5.30117e-05	1.26587	-1.26996
68258344	chr5:68258344:CTTTGAA:C	1.43454e-05	-1.31117	-2.92966e-10
68258357	chr5:68258357:G:T	1.75987e-05	-1.08005e-10	-1.10678
68258429	chr5:68258429:C:T	1.72366e-05	-1.08005e-10	-1.12757
68259098	chr5:68259098:C:T	6.2269e-06	-0.934057	-1.21167
68259362	chr5:68259362:G:A	1.29019e-05	-1.41723	-2.92966e-10
68259733	chr5:68259733:G:A	1.27126e-05	-1.43201	-2.92966e-10
68259930	chr5:68259930:A:G	1.29342e-05	-1.41473	-2.92966e-10
68260417	chr5:68260417:G:A	5.87688e-06	-1.17384	-1.02973
68260589	chr5:68260589:C:G	1.72359e-05	-1.08005e-10	-1.12761
68260798	chr5:68260798:A:G	1.28169e-05	-1.42384	-2.92966e-10
68261046	chr5:68261046:A:G	1.61159e-05	-1.08005e-10	-1.19479
68261264	chr5:68261264:C:A	7.37742e-06	-1.34839	-0.627784
68262254	chr5:68262254:C:A	6.425e-06	-1.38727	-0.727132
68262276	chr5:68262276:C:A	1.24633e-05	-1.45181	-2.92966e-10
68262591	chr5:68262591:ATCT:A	1.52198e-05	-1.08005e-10	-1.252
68262610	chr5:68262610:T:C	1.83769e-05	-1.0635	-2.92966e-10
68262630	chr5:68262630:T:C	1.65397e-05	-1.16883	-2.92966e-10
68262707	chr5:68262707:ATGTAGATG:A	2.25034e-05	-1.08005e-10	-0.860935
68263382	chr5:68263382:T:C	4.9462e-05	1.14899	-1.22238
68264290	chr5:68264290:C:T	1.59613e-05	-1.08005e-10	-1.20444
68264345	chr5:68264345:A:G	6.95464e-06	-1.40872	-0.626473
68264388	chr5:68264388:A:G	1.56356e-05	-1.08005e-10	-1.22505
68264499	chr5:68264499:C:T	5.04719e-05	1.20734	-1.26052
68264718	chr5:68264718:A:G	7.72087e-06	-1.29412	-0.636556
68264888	chr5:68264888:G:T	2.66021e-05	-0.165216	-0.528396
68265115	chr5:68265115:C:T	2.87151e-05	-0.118658	-0.498519
68265168	chr5:68265168:C:T	3.98104e-05	-0.164514	-0.125957
68265190	chr5:68265190:C:T	1.60248e-05	-1.08005e-10	-1.20047
68265232	chr5:68265232:C:CT	1.10431e-05	-0.627207	-0.94559
68265295	chr5:68265295:T:A	1.55466e-05	-1.08005e-10	-1.23076
68265379	chr5:68265379:TAACAAAACACCA:T	1.22924e-05	-0.520033	-0.945588
68265662	chr5:68265662:G:A	1.64281e-05	-1.08005e-10	-1.17561
68265863	chr5:68265863:T:C	1.77973e-05	-1.08005e-10	-1.09555
68266361	chr5:68266361:G:A	1.55752e-05	-1.08005e-10	-1.22892
68266522	chr5:68266522:G:T	7.32559e-06	-1.33986	-0.643367
68266575	chr5:68266575:T:C	1.2286e-05	-1.46614	-2.92966e-10
68266638	chr5:68266638:G:A	1.61732e-05	-1.08005e-10	-1.19125
68266938	chr5:68266938:T:G	7.52462e-06	-1.34772	-0.608701
68267088	chr5:68267088:G:A	1.60107e-05	-1.08005e-10	-1.20135
68267102	chr5:68267102:A:G	8.93781e-06	-1.20209	-0.582222
68267369	chr5:68267369:G:A	1.78021e-05	-1.08005e-10	-1.09528
68267399	chr5:68267399:T:A	0.00337777	5.21596	-1.06559
68267520	chr5:68267520:C:T	1.79416e-05	-1.08005e-10	-1.08748
68267561	chr5:68267561:A:G	2.50556e-05	-1.08005e-10	-0.753503
68267769	chr5:68267769:TGTG:T	3.41316e-05	0.472672	-0.917049
68268104	chr5:68268104:A:C	3.25646e-05	0.483392	-0.974767
68268189	chr5:68268189:T:C	1.7728e-05	-1.08005e-10	-1.09946
68268368	chr5:68268368:A:G	0.00424229	5.153	-0.774743
68268499	chr5:68268499:T:C	9.65721e-05	1.5109	-0.915212
68268555	chr5:68268555:G:A	0.000641837	3.75811	-1.26838
68268891	chr5:68268891:G:A	3.86456e-05	0.614407	-0.934574
68268903	chr5:68268903:C:T	1.73168e-05	-1.12292	-2.92966e-10
68269094	chr5:68269094:AG:A	1.55343e-05	-1.08005e-10	-1.23155
68270013	chr5:68270013:T:C	1.57532e-05	-1.08005e-10	-1.21756
68270365	chr5:68270365:A:G	4.76196e-05	1.15918	-1.27053
68271225	chr5:68271225:G:C	0.00041854	2.76298	-0.700814
68271248	chr5:68271248:A:C	2.37603e-05	-0.286812	-0.519771
68271585	chr5:68271585:AT:A	1.04336e-05	-0.785568	-0.844005
68271804	chr5:68271804:ATCTATG:A	9.89867e-06	-0.755402	-0.926798
68271887	chr5:68271887:T:C	6.02186e-05	1.38036	-1.25698
68272376	chr5:68272376:A:T	3.30727e-05	0.527197	-1.00309
68272412	chr5:68272412:C:G	3.84027e-05	0.307577	-0.634051
68272701	chr5:68272701:T:C	2.74956e-05	0.347715	-1.00829
68272900	chr5:68272900:A:G	8.93113e-06	-0.516725	-1.26833
68273042	chr5:68273042:C:T	1.51744e-05	-0.571447	-0.683546
68273192	chr5:68273192:C:G	1.7572e-05	-1.08005e-10	-1.1083
68273514	chr5:68273514:T:C	1.24575e-05	-1.45228	-2.92966e-10
68273651	chr5:68273651:A:G	0.00355333	4.91838	-0.717336
68273774	chr5:68273774:A:G	4.7764e-05	1.15708	-1.26541
68273918	chr5:68273918:G:A	0.000587341	3.67052	-1.26952
68274141	chr5:68274141:T:C	1.13708e-05	-1.54355	-2.92966e-10
68274529	chr5:68274529:C:T	1.74395e-05	-1.08005e-10	-1.11586
68274785	chr5:68274785:A:G	5.75472e-05	1.33652	-1.25852
68275002	chr5:68275002:G:A	6.19029e-05	1.40802	-1.25705
68275092	chr5:68275092:A:G	1.99728e-05	-1.08005e-10	-0.980231
68275200	chr5:68275200:A:G	4.58432e-05	1.05166	-1.20104
68275442	chr5:68275442:C:T	0.000338075	2.68825	-0.839589
68275943	chr5:68275943:T:C	9.61051e-06	-0.829507	-0.882237
68276040	chr5:68276040:T:G	0.000488514	2.78963	-0.572866
68276337	chr5:68276337:A:G	2.0171e-05	-1.08005e-10	-0.970353
68276339	chr5:68276339:C:T	1.12728e-05	-0.652859	-0.899348
68276543	chr5:68276543:A:T	1.16874e-05	-0.628743	-0.887346
68276951	chr5:68276951:G:A	2.43286e-05	-1.08005e-10	-0.782949
68277120	chr5:68277120:T:A	2.05392e-05	-1.08005e-10	-0.952263
68277138	chr5:68277138:C:T	1.60558e-05	-1.08005e-10	-1.19853
68277156	chr5:68277156:G:A	1.54323e-05	-1.08005e-10	-1.23814
68277214	chr5:68277214:G:A	3.42186e-05	0.828685	-1.27052
68277380	chr5:68277380:T:C	1.56283e-05	-1.08005e-10	-1.22552
68277455	chr5:68277455:T:C	1.5949e-05	-1.08005e-10	-1.2052
68277635	chr5:68277635:C:T	2.10619e-05	-0.808159	-0.118975
68278091	chr5:68278091:T:C	1.94978e-05	-0.361329	-0.642972
68278270	chr5:68278270:TC:T	1.5099e-05	-1.08005e-10	-1.25997
68278400	chr5:68278400:C:G	1.16715e-05	-1.51745	-2.92966e-10
68278735	chr5:68278735:T:A	1.7021e-05	-1.08005e-10	-1.14015
68278737	chr5:68278737:T:C	1.70129e-05	-1.08005e-10	-1.14063
68278738	chr5:68278738:G:A	1.70129e-05	-1.08005e-10	-1.14063
68278745	chr5:68278745:G:T	1.70296e-05	-1.08005e-10	-1.13965
68278750	chr5:68278750:A:G	1.70248e-05	-1.08005e-10	-1.13993
68278757	chr5:68278757:T:C	1.69929e-05	-1.08005e-10	-1.14181
68278758	chr5:68278758:G:A	1.70081e-05	-1.08005e-10	-1.14091
68278759	chr5:68278759:A:G	1.70724e-05	-1.08005e-10	-1.13714
68278769	chr5:68278769:G:A	1.70527e-05	-1.08005e-10	-1.13829
68278776	chr5:68278776:C:T	1.69263e-05	-1.08005e-10	-1.14573
68278888	chr5:68278888:C:T	2.08885e-05	-0.935403	-2.92966e-10
68278922	chr5:68278922:T:A	6.61498e-06	-1.55261	-0.53265
68278988	chr5:68278988:G:A	0.000153222	-1.08005e-10	1.05729
68279453	chr5:68279453:C:T	1.23831e-05	-1.45827	-2.92966e-10
68279720	chr5:68279720:T:C	2.28436e-05	-0.845928	-2.92966e-10
68279814	chr5:68279814:A:G	8.97188e-06	-0.524452	-1.25605
68280124	chr5:68280124:C:T	1.27172e-05	-1.43165	-2.92966e-10
68281223	chr5:68281223:G:A	7.42819e-06	-0.853349	-1.11597
68281864	chr5:68281864:A:T	1.57082e-05	-1.08005e-10	-1.22042
68282118	chr5:68282118:C:T	5.18492e-05	1.2431	-1.26936
68282426	chr5:68282426:C:T	2.53882e-05	-1.08005e-10	-0.740317
68282439	chr5:68282439:T:C	1.32184e-05	-0.725741	-0.667249
68282557	chr5:68282557:G:A	3.87707e-05	-1.08005e-10	-0.316936
68282811	chr5:68282811:C:T	3.90381e-05	-1.08005e-10	-0.310062
68282917	chr5:68282917:A:G	5.31828e-06	-1.18246	-1.12099
68282937	chr5:68282937:G:A	5.25919e-06	-1.19532	-1.11931
68283395	chr5:68283395:A:G	5.19112e-06	-1.07827	-1.24938
68283650	chr5:68283650:C:T	0.000755389	2.65263	-2.92966e-10
68283653	chr5:68283653:A:T	2.30244e-05	-1.08005e-10	-0.838048
68283748	chr5:68283748:C:T	7.94669e-06	-0.640317	-1.26153
68283877	chr5:68283877:A:G	1.85324e-05	-1.05508	-2.92966e-10
68284068	chr5:68284068:C:A	7.02479e-06	-1.36884	-0.656318
68284132	chr5:68284132:CCT:C	7.02702e-06	-1.36852	-0.656318
68284497	chr5:68284497:C:T	1.75185e-05	-1.08005e-10	-1.11134
68284862	chr5:68284862:TCTC:T	8.6774e-06	-0.656268	-1.15761
68285476	chr5:68285476:G:A	6.45445e-06	-0.840072	-1.26976
68286346	chr5:68286346:A:G	9.81314e-06	-0.525634	-1.16524
68287039	chr5:68287039:T:C	1.60138e-05	-1.08005e-10	-1.20115
68287043	chr5:68287043:T:C	9.24111e-06	-0.52606	-1.22488
68287858	chr5:68287858:TG:T	8.28286e-06	-0.601248	-1.25916
68287979	chr5:68287979:C:T	8.58808e-06	-1.08358	-0.740649
68288449	chr5:68288449:G:A	2.82215e-05	-1.08005e-10	-0.634515
68288496	chr5:68288496:G:A	1.64209e-05	-1.08005e-10	-1.17604
68288930	chr5:68288930:A:G	8.11822e-06	-0.623994	-1.2565
68289314	chr5:68289314:A:C	1.03319e-05	-0.368946	-1.27042
68289565	chr5:68289565:C:T	1.50083e-05	-1.08005e-10	-1.266
68289611	chr5:68289611:C:T	1.55458e-05	-1.08005e-10	-1.23081
68289909	chr5:68289909:GA:G	1.87499e-05	-1.04341	-2.92966e-10
68289961	chr5:68289961:A:G	1.98958e-05	-1.08005e-10	-0.984092
68290141	chr5:68290141:G:A	1.56264e-05	-1.08005e-10	-1.22564
68290261	chr5:68290261:T:G	0.000111656	-1.08005e-10	0.740826
68291430	chr5:68291430:A:T	1.58944e-05	-1.08005e-10	-1.20863
68291606	chr5:68291606:A:G	1.73551e-05	0.031031	-1.15175
68291751	chr5:68291751:A:G	1.59794e-05	-1.08005e-10	-1.2033
68292166	chr5:68292166:C:T	2.15209e-05	0.305555	-1.21113
68293210	chr5:68293210:G:A	2.60385e-05	-1.08005e-10	-0.715026
68293360	chr5:68293360:C:T	4.41147e-06	-1.23176	-1.25863
68294086	chr5:68294086:G:A	6.82455e-06	-0.786297	-1.26778
68294207	chr5:68294207:A:G	1.4982e-05	-1.08005e-10	-1.26775
68295086	chr5:68295086:A:G	2.6152e-05	-1.08005e-10	-0.710676
68296072	chr5:68296072:C:T	1.93542e-05	-1.08005e-10	-1.01169
68296453	chr5:68296453:G:A	5.3888e-06	-1.44993	-0.840348
68296619	chr5:68296619:C:CT	1.63031e-05	-1.08005e-10	-1.18325
68296702	chr5:68296702:T:C	1.51458e-05	-1.08005e-10	-1.25688
68296812	chr5:68296812:A:G	1.63416e-05	-1.08005e-10	-1.18089
68296850	chr5:68296850:A:G	1.49442e-05	-1.08005e-10	-1.27028
68297188	chr5:68297188:T:C	3.14344e-05	0.743222	-1.26992
68297535	chr5:68297535:T:C	1.49471e-05	-1.08005e-10	-1.27008
68298166	chr5:68298166:G:A	4.04357e-05	-0.274888	-2.92966e-10
68298475	chr5:68298475:C:T	1.96687e-05	-0.995572	-2.92966e-10
68298496	chr5:68298496:A:G	5.46151e-06	-1.40514	-0.871737
68298649	chr5:68298649:C:T	1.76886e-05	-1.08005e-10	-1.10168
68299168	chr5:68299168:G:C	1.51983e-05	-1.08005e-10	-1.25342
68299411	chr5:68299411:AATC:A	0.000268696	-1.08005e-10	1.61898
68299574	chr5:68299574:A:G	1.56817e-05	-1.08005e-10	-1.2221
68299681	chr5:68299681:A:C	1.25149e-05	-1.44768	-2.92966e-10
68299915	chr5:68299915:T:G	1.49431e-05	-1.08005e-10	-1.27035
68299957	chr5:68299957:T:C	1.52402e-05	-1.08005e-10	-1.25066
68300033	chr5:68300033:C:A	4.9542e-06	-1.47794	-0.896429
68300177	chr5:68300177:C:T	1.5705e-05	-1.08005e-10	-1.22062
68300260	chr5:68300260:G:A	1.05556e-05	-0.540757	-1.07718
68300302	chr5:68300302:C:T	1.49702e-05	-1.08005e-10	-1.26854
68300329	chr5:68300329:A:G	1.51955e-05	-1.08005e-10	-1.2536
68300378	chr5:68300378:C:T	1.13767e-05	-1.54303	-2.92966e-10
68301103	chr5:68301103:A:G	1.53644e-05	-1.08005e-10	-1.24255
68301105	chr5:68301105:C:T	3.9454e-06	-1.48313	-1.11892
68301178	chr5:68301178:G:A	1.62204e-05	-1.18833	-2.92966e-10
68301492	chr5:68301492:ATG:A	1.55358e-05	-1.08005e-10	-1.23146
68301502	chr5:68301502:A:G	9.71768e-06	-1.49222	-0.208431
68301525	chr5:68301525:A:C	1.43236e-05	-1.31269	-2.92966e-10
68302107	chr5:68302107:A:G	9.72697e-06	-0.657302	-1.0424
68302121	chr5:68302121:C:T	1.99346e-05	-1.08005e-10	-0.982142
68302146	chr5:68302146:G:A	1.13361e-05	-1.54661	-2.92966e-10
68302356	chr5:68302356:A:G	2.70489e-05	0.465612	-1.14257
68302861	chr5:68302861:G:A	1.12698e-05	-1.55248	-2.92966e-10
68303625	chr5:68303625:A:G	1.12713e-05	-1.55235	-2.92966e-10
68303700	chr5:68303700:A:G	1.53398e-05	-1.08005e-10	-1.24415
68303828	chr5:68303828:T:G	3.39999e-05	0.755362	-1.20361
68303849	chr5:68303849:AAAAAG:A	4.04033e-06	-1.36128	-1.217
68304087	chr5:68304087:C:T	1.509e-05	-1.08005e-10	-1.26057
68304195	chr5:68304195:G:A	1.65379e-05	-1.08005e-10	-1.16895
68304588	chr5:68304588:T:A	1.5009e-05	-1.08005e-10	-1.26595
68305650	chr5:68305650:G:A	6.95591e-05	0.267576	-2.92966e-10
68306248	chr5:68306248:A:AC	1.80657e-05	-1.08005e-10	-1.08059
68307161	chr5:68307161:T:C	1.93899e-05	-1.08005e-10	-1.00985
68307422	chr5:68307422:C:T	1.15452e-05	-1.52833	-2.92966e-10
68307434	chr5:68307434:AAC:A	1.83635e-05	-1.08005e-10	-1.06424
68307689	chr5:68307689:G:A	1.50374e-05	-1.08005e-10	-1.26406
68308538	chr5:68308538:G:C	4.52666e-05	-1.08005e-10	-0.162032
68308800	chr5:68308800:C:G	6.54855e-06	-0.858284	-1.23707
68309336	chr5:68309336:TA:T	1.83516e-05	-1.08005e-10	-1.06489
68309372	chr5:68309372:GGAGA:G	1.50875e-05	-1.08005e-10	-1.26073
68309530	chr5:68309530:A:C	6.12527e-06	-0.956734	-1.20544
68309715	chr5:68309715:A:T	1.70835e-05	-1.08005e-10	-1.13649
68310056	chr5:68310056:T:C	5.729e-06	-0.960057	-1.269
68310230	chr5:68310230:AG:A	1.72379e-05	-1.08005e-10	-1.12749
68310660	chr5:68310660:G:A	1.64846e-05	-1.08005e-10	-1.17217
68311109	chr5:68311109:C:G	1.8203e-05	-1.08005e-10	-1.07301
68311817	chr5:68311817:A:C	1.95865e-05	-1.08005e-10	-0.999759
68312289	chr5:68312289:C:T	1.50467e-05	-1.08005e-10	-1.26344
68312646	chr5:68312646:C:T	1.5008e-05	-1.08005e-10	-1.26601
68312678	chr5:68312678:A:G	1.91778e-05	-1.08005e-10	-1.02085
68312851	chr5:68312851:A:C	8.76789e-06	-0.675738	-1.12777
68312886	chr5:68312886:T:TAGAA	6.27455e-06	-0.872172	-1.26593
68312915	chr5:68312915:C:T	2.75932e-05	0.611079	-1.26811
68313205	chr5:68313205:C:T	1.25471e-05	-1.44511	-2.92966e-10
68313311	chr5:68313311:G:A	1.50204e-05	-1.08005e-10	-1.26519
68314429	chr5:68314429:C:T	5.9661e-06	-0.944431	-1.24408
68314451	chr5:68314451:T:C	1.13305e-05	-1.5471	-2.92966e-10
68314457	chr5:68314457:A:G	1.4982e-05	-1.08005e-10	-1.26775
68314520	chr5:68314520:C:A	6.04513e-06	-0.929592	-1.24576
68314901	chr5:68314901:C:A	4.18726e-06	-1.34171	-1.20084
68315567	chr5:68315567:C:T	1.60519e-05	-1.08005e-10	-1.19877
68315658	chr5:68315658:T:C	8.30691e-06	-0.848374	-1.00914
68316007	chr5:68316007:A:G	9.05726e-06	-0.656783	-1.11425
68316049	chr5:68316049:A:C	1.54442e-05	-1.08005e-10	-1.23737
68316657	chr5:68316657:T:C	1.54419e-05	-1.08005e-10	-1.23752
68316994	chr5:68316994:A:G	1.89454e-05	-1.08005e-10	-1.03304
68317689	chr5:68317689:C:T	1.84562e-05	-1.08005e-10	-1.0592
68317815	chr5:68317815:C:T	3.93803e-06	-1.35581	-1.24811
68317973	chr5:68317973:A:C	3.96818e-06	-1.46752	-1.12878
68318119	chr5:68318119:G:A	1.12862e-05	-1.55102	-2.92966e-10
68318215	chr5:68318215:G:T	1.6887e-05	-0.0308172	-1.11724
68318247	chr5:68318247:G:A	1.12955e-05	-1.55019	-2.92966e-10
68318318	chr5:68318318:C:T	1.94193e-05	-1.08005e-10	-1.00833
68318567	chr5:68318567:G:C	1.3299e-05	-0.19263	-1.19428
68319027	chr5:68319027:TAGCTCATA:T	1.49561e-05	-1.08005e-10	-1.26948
68319052	chr5:68319052:T:C	2.02919e-05	-1.08005e-10	-0.964381
68319099	chr5:68319099:T:C	3.54817e-05	-1.08005e-10	-0.405584
68319265	chr5:68319265:T:C	1.60886e-05	-1.08005e-10	-1.19649
68319700	chr5:68319700:T:C	3.1917e-06	-1.55072	-1.26333
68319903	chr5:68319903:A:C	4.20403e-06	-1.27082	-1.26773
68320529	chr5:68320529:G:A	1.51706e-05	-1.08005e-10	-1.25524
68320579	chr5:68320579:G:A	4.48107e-06	-1.20691	-1.26783
68320851	chr5:68320851:T:A	1.92352e-05	-1.08005e-10	-1.01786
68321382	chr5:68321382:CCCTTCCCTT:C	1.49827e-05	-1.08005e-10	-1.2677
68321607	chr5:68321607:T:C	1.5248e-05	-1.08005e-10	-1.25015
68321952	chr5:68321952:C:T	1.49436e-05	-1.08005e-10	-1.27032
68322261	chr5:68322261:C:A	3.9221e-06	-1.34111	-1.26686
68323014	chr5:68323014:A:T	1.89966e-05	-1.08005e-10	-1.03034
68323196	chr5:68323196:CAGAT:C	1.5395e-05	-1.08005e-10	-1.24056
68323338	chr5:68323338:A:G	1.12773e-05	-1.55181	-2.92966e-10
68323522	chr5:68323522:A:G	1.6549e-05	-1.08005e-10	-1.16827
68323941	chr5:68323941:A:G	1.52227e-05	-1.08005e-10	-1.25181
68324447	chr5:68324447:G:A	4.44177e-06	-1.2194	-1.26414
68324704	chr5:68324704:G:A	1.12733e-05	-1.55217	-2.92966e-10
68325035	chr5:68325035:G:A	8.15328e-06	-0.809748	-1.06643
68325517	chr5:68325517:GGAA:G	2.02657e-05	0.179645	-1.14531
68325850	chr5:68325850:A:C	1.33e-05	-1.53477	0.147932
68325851	chr5:68325851:A:C	1.89488e-05	-1.08005e-10	-1.03286
68326072	chr5:68326072:G:A	1.76169e-05	-1.08005e-10	-1.10574
68326121	chr5:68326121:G:A	1.12816e-05	-1.55143	-2.92966e-10
68327254	chr5:68327254:G:A	2.15131e-05	0.196792	-1.10273
68327372	chr5:68327372:C:T	4.61628e-06	-1.34384	-1.10118
68328243	chr5:68328243:C:T	2.08718e-05	-1.08005e-10	-0.9362
68328717	chr5:68328717:A:G	3.9815e-06	-1.4094	-1.18354
68329037	chr5:68329037:G:A	1.12683e-05	-1.55261	-2.92966e-10
68329046	chr5:68329046:G:C	1.1269e-05	-1.55254	-2.92966e-10
68329333	chr5:68329333:A:T	4.3128e-06	-1.25747	-1.25554
68329388	chr5:68329388:G:A	2.30143e-05	-0.838484	-2.92966e-10
68329554	chr5:68329554:A:G	1.29751e-05	-1.41157	-2.92966e-10
68330167	chr5:68330167:C:T	5.57875e-06	-1.11797	-1.13767
68330473	chr5:68330473:T:C	2.15071e-05	-1.08005e-10	-0.906215
68330646	chr5:68330646:A:G	1.49779e-05	-1.08005e-10	-1.26803
68330680	chr5:68330680:C:T	2.94271e-05	-1.08005e-10	-0.592683
68330830	chr5:68330830:G:C	3.62742e-06	-1.5397	-1.14638
68330840	chr5:68330840:T:A	2.19279e-05	-1.08005e-10	-0.886841
68331537	chr5:68331537:G:A	1.16915e-05	-1.51574	-2.92966e-10
68331903	chr5:68331903:G:A	1.79762e-05	-1.08005e-10	-1.08555
68331932	chr5:68331932:A:G	2.46844e-05	-1.08005e-10	-0.76843
68332061	chr5:68332061:C:T	1.99473e-05	-0.00783185	-0.973675
68332406	chr5:68332406:T:C	1.59307e-05	-1.08005e-10	-1.20635
68332431	chr5:68332431:A:G	3.45341e-05	-1.08005e-10	-0.432655
68333058	chr5:68333058:T:C	7.16483e-05	0.274916	0.0222527
68333231	chr5:68333231:G:T	4.9808e-06	-1.11874	-1.25027
68334257	chr5:68334257:G:A	1.27476e-05	-1.42926	-2.92966e-10
68334696	chr5:68334696:G:A	2.22526e-05	-1.08005e-10	-0.872144
68336875	chr5:68336875:A:G	3.88371e-05	0.267572	-0.582797
68337116	chr5:68337116:G:A	1.71243e-05	-1.08005e-10	-1.1341
68337571	chr5:68337571:C:T	2.75752e-05	-1.08005e-10	-0.657683
68337605	chr5:68337605:C:T	2.97041e-05	-0.583317	-2.92966e-10
68337670	chr5:68337670:T:G	1.47599e-05	-1.28268	-2.92966e-10
68339865	chr5:68339865:C:T	1.45908e-05	-1.29421	-2.92966e-10
68340229	chr5:68340229:T:C	7.81436e-05	1.17583	-0.791882
68340300	chr5:68340300:T:C	2.55881e-05	-1.08005e-10	-0.732474
68341934	chr5:68341934:A:G	1.77857e-05	-1.08005e-10	-1.09621
68342223	chr5:68342223:C:T	6.70854e-05	1.2026	-0.971238
68343001	chr5:68343001:A:G	4.66254e-06	-1.53508	-0.899961
68343187	chr5:68343187:G:C	2.53953e-05	-1.08005e-10	-0.740036
68343409	chr5:68343409:G:A	3.04391e-05	-1.08005e-10	-0.558871
68343668	chr5:68343668:A:G	2.99718e-05	-1.08005e-10	-0.574344
68343796	chr5:68343796:A:T	3.06574e-05	-1.08005e-10	-0.551728
68344021	chr5:68344021:C:G	1.9111e-05	-1.08005e-10	-1.02434
68344087	chr5:68344087:A:G	3.11683e-05	-0.737891	0.202692
68344314	chr5:68344314:A:G	2.63866e-05	-1.08005e-10	-0.701745
68344596	chr5:68344596:G:T	2.67426e-05	-1.5473	0.858959
68345140	chr5:68345140:A:T	3.23127e-05	-1.08005e-10	-0.499139
68345166	chr5:68345166:A:T	2.61461e-05	-1.08005e-10	-0.710903
68345400	chr5:68345400:T:G	1.53012e-05	-1.24667	-2.92966e-10
68345525	chr5:68345525:C:CA	3.14505e-05	-1.08005e-10	-0.526185
68346155	chr5:68346155:T:C	5.44701e-06	-1.55084	-0.728698
68346387	chr5:68346387:A:G	3.10286e-05	-1.08005e-10	-0.539693
68346448	chr5:68346448:T:C	1.72894e-05	-1.08005e-10	-1.12451
68346493	chr5:68346493:C:G	3.01019e-05	0.670708	-1.24072
68346746	chr5:68346746:T:C	1.76342e-05	-1.08005e-10	-1.10476
68346763	chr5:68346763:G:A	3.61192e-05	-1.08005e-10	-0.387777
68346960	chr5:68346960:C:A	8.79426e-06	-1.34903	-0.451468
68346962	chr5:68346962:A:G	3.4073e-05	-0.446096	-2.92966e-10
68347127	chr5:68347127:C:T	3.22392e-05	0.623022	-1.12444
68347202	chr5:68347202:T:C	1.52627e-05	-1.24919	-2.92966e-10
68347385	chr5:68347385:T:C	2.46109e-05	-1.08005e-10	-0.77141
68347429	chr5:68347429:A:G	1.99058e-05	-0.983589	-2.92966e-10
68347875	chr5:68347875:A:T	1.73059e-05	-1.08005e-10	-1.12356
68348094	chr5:68348094:T:C	3.4253e-05	-1.08005e-10	-0.440826
68348600	chr5:68348600:T:C	3.52338e-05	-1.08005e-10	-0.412595
68348690	chr5:68348690:G:A	3.60951e-05	-1.08005e-10	-0.388444
68348963	chr5:68348963:AG:A	3.43263e-05	-1.08005e-10	-0.43869
68348997	chr5:68348997:G:C	3.39236e-05	-1.08005e-10	-0.450491
68349028	chr5:68349028:T:C	3.36904e-05	-1.08005e-10	-0.457388
68349678	chr5:68349678:G:T	6.67569e-06	-1.47028	-0.605844
68349718	chr5:68349718:G:A	3.31664e-05	-1.08005e-10	-0.473063
68349902	chr5:68349902:T:G	1.991e-05	-1.08005e-10	-0.983377
68350070	chr5:68350070:T:G	1.43446e-05	-1.31123	-2.92966e-10
68350218	chr5:68350218:A:G	3.33256e-05	-1.08005e-10	-0.468274
68350257	chr5:68350257:T:C	1.50626e-05	-1.08005e-10	-1.26238
68350299	chr5:68350299:TTTAA:T	4.75665e-05	-1.08005e-10	-0.112472
68350307	chr5:68350307:T:G	3.33256e-05	-1.08005e-10	-0.468274
68350399	chr5:68350399:A:T	1.78707e-05	-1.08005e-10	-1.09144
68350410	chr5:68350410:G:A	3.33567e-05	-1.08005e-10	-0.467342
68350522	chr5:68350522:C:T	2.65367e-05	-1.08005e-10	-0.696071
68350541	chr5:68350541:T:G	1.81237e-05	-1.08005e-10	-1.07738
68350717	chr5:68350717:G:C	3.72985e-05	0.912772	-1.26842
68350737	chr5:68350737:A:G	4.86204e-06	-1.12367	-1.26948
68350802	chr5:68350802:C:T	3.53502e-05	-1.08005e-10	-0.409296
68350814	chr5:68350814:C:G	3.58123e-05	0.8728	-1.26911
68350866	chr5:68350866:A:G	2.81585e-05	0.607268	-1.24402
68351000	chr5:68351000:G:A	2.58351e-05	-1.08005e-10	-0.722869
68351060	chr5:68351060:G:A	0.000158511	-1.08005e-10	1.09122
68351132	chr5:68351132:C:T	1.58501e-05	-1.21143	-2.92966e-10
68352006	chr5:68352006:C:T	5.38401e-06	-1.07214	-1.21903
68352380	chr5:68352380:T:C	3.87792e-05	-1.52515	1.20844
68352483	chr5:68352483:T:G	1.53272e-05	-1.08005e-10	-1.24497
68352571	chr5:68352571:A:G	7.09933e-06	-1.50059	-0.514011
68352884	chr5:68352884:C:A	1.49415e-05	-1.08005e-10	-1.27046
68353184	chr5:68353184:T:C	1.71686e-05	-1.08005e-10	-1.13152
68353358	chr5:68353358:T:C	1.49415e-05	-1.08005e-10	-1.27046
68353599	chr5:68353599:T:C	1.49415e-05	-1.08005e-10	-1.27046
68353751	chr5:68353751:A:G	5.71846e-06	-1.53882	-0.69208
68353783	chr5:68353783:T:C	8.90394e-06	-1.52766	-0.260451
68353841	chr5:68353841:A:T	5.66622e-06	-1.54118	-0.698897
68354348	chr5:68354348:C:T	4.27954e-05	-1.08005e-10	-0.218171
68354401	chr5:68354401:C:T	1.15716e-05	-1.53401	0.007963
68354482	chr5:68354482:C:T	3.08846e-05	-0.544342	-2.92966e-10
68354525	chr5:68354525:G:A	1.14283e-05	-1.53851	-2.92966e-10
68354536	chr5:68354536:T:C	3.25865e-05	-1.52228	1.03158
68354781	chr5:68354781:C:T	1.66115e-05	-1.08005e-10	-1.1645
68354972	chr5:68354972:A:T	2.7724e-05	-1.38954	0.73724
68355078	chr5:68355078:G:A	1.49922e-05	-1.08005e-10	-1.26707
68355187	chr5:68355187:A:C	3.73413e-05	-1.52639	1.17189
68356234	chr5:68356234:G:A	5.79944e-06	-0.96344	-1.2534
68356343	chr5:68356343:T:C	4.43581e-05	-1.08005e-10	-0.182305
68356652	chr5:68356652:C:T	1.43082e-05	-1.31377	-2.92966e-10
68357126	chr5:68357126:C:T	2.63838e-05	-0.701852	-2.92966e-10
68357657	chr5:68357657:A:T	1.49424e-05	-1.08005e-10	-1.2704
68357658	chr5:68357658:T:C	1.15652e-05	-1.5266	-2.92966e-10
68357903	chr5:68357903:C:T	1.53318e-05	-1.08005e-10	-1.24467
68357954	chr5:68357954:A:C	5.34358e-06	-1.07324	-1.22547
68357994	chr5:68357994:C:T	1.49424e-05	-1.08005e-10	-1.2704
68359667	chr5:68359667:A:G	0.000138831	-1.0644	2.02305
68359808	chr5:68359808:T:C	1.84795e-05	-1.08005e-10	-1.05794
68360226	chr5:68360226:T:C	1.4942e-05	-1.08005e-10	-1.27043
68360404	chr5:68360404:G:A	1.49424e-05	-1.08005e-10	-1.2704
68360624	chr5:68360624:A:C	1.12691e-05	-1.55254	-2.92966e-10
68361079	chr5:68361079:G:A	4.2577e-06	-1.52978	-0.996095
68361793	chr5:68361793:G:A	1.55881e-05	-1.08005e-10	-1.22809
68361804	chr5:68361804:CAT:C	1.49456e-05	-1.08005e-10	-1.27019
68361832	chr5:68361832:A:C	4.44003e-06	-1.22071	-1.26323
68362950	chr5:68362950:G:A	1.14348e-05	-1.53794	-2.92966e-10
68362971	chr5:68362971:T:C	1.50895e-05	-1.08005e-10	-1.2606
68363670	chr5:68363670:C:G	2.98917e-05	-1.08005e-10	-0.57702
68363970	chr5:68363970:G:A	1.49497e-05	-1.08005e-10	-1.26991
68364812	chr5:68364812:G:A	8.38644e-06	-0.857433	-0.990552
68365060	chr5:68365060:T:C	7.23695e-06	-1.29698	-0.698419
68365120	chr5:68365120:G:C	4.34307e-06	-1.51423	-0.991791
68365336	chr5:68365336:C:T	6.21661e-05	-1.08005e-10	0.155209
68365706	chr5:68365706:G:A	1.49437e-05	-1.08005e-10	-1.27031
68365841	chr5:68365841:G:C	1.49802e-05	-1.08005e-10	-1.26787
68365881	chr5:68365881:G:A	4.59395e-06	-1.19819	-1.25167
68366011	chr5:68366011:T:C	1.87134e-05	-1.08005e-10	-1.04536
68366430	chr5:68366430:C:T	2.74411e-05	-1.08005e-10	-0.662559
68366599	chr5:68366599:A:G	1.13639e-05	-1.54416	-2.92966e-10
68366927	chr5:68366927:C:T	1.51452e-05	-1.08005e-10	-1.25691
68366953	chr5:68366953:A:T	6.95725e-06	-1.23088	-0.803938
68367583	chr5:68367583:A:T	3.40175e-06	-1.54376	-1.20656
68367746	chr5:68367746:G:A	1.5872e-05	-1.08005e-10	-1.21004
68367958	chr5:68367958:T:G	1.51268e-05	-1.08005e-10	-1.25813
68368614	chr5:68368614:G:A	1.49467e-05	-1.08005e-10	-1.27011
68369047	chr5:68369047:A:G	1.50347e-05	-1.08005e-10	-1.26424
68369399	chr5:68369399:G:T	4.33938e-06	-1.2993	-1.20757
68369482	chr5:68369482:T:C	4.85348e-06	-1.1372	-1.2577
68370360	chr5:68370360:C:T	1.71696e-05	-1.08005e-10	-1.13146
68370577	chr5:68370577:GC:G	1.66037e-05	-1.08005e-10	-1.16497
68370627	chr5:68370627:G:A	1.15307e-05	-1.52959	-2.92966e-10
68371535	chr5:68371535:G:A	1.63618e-05	-1.21636	0.0367036
68371828	chr5:68371828:G:C	5.72094e-05	-1.08005e-10	0.072117
68372090	chr5:68372090:G:T	1.50756e-05	-1.08005e-10	-1.26152
68372332	chr5:68372332:A:G	1.49399e-05	-1.08005e-10	-1.27056
68372612	chr5:68372612:T:C	1.60907e-05	-1.08005e-10	-1.19636
68372869	chr5:68372869:G:A	1.67151e-05	-1.08005e-10	-1.15829
68372887	chr5:68372887:T:C	1.13373e-05	-1.5465	-2.92966e-10
68372955	chr5:68372955:A:G	1.53023e-05	-1.54837	0.30177
68373033	chr5:68373033:G:A	1.71714e-05	-1.15562	0.0242601
68373403	chr5:68373403:C:T	1.50123e-05	-1.08005e-10	-1.26573
68373412	chr5:68373412:A:C	1.16094e-05	-1.52278	-2.92966e-10
68373690	chr5:68373690:GC:G	1.87512e-05	-1.11224	0.0689
68374142	chr5:68374142:T:C	1.4268e-05	-1.31658	-2.92966e-10
68374867	chr5:68374867:G:A	1.81851e-05	-1.08005e-10	-1.074
68375141	chr5:68375141:C:A	1.14988e-05	-1.53236	-2.92966e-10
68375232	chr5:68375232:A:G	1.49404e-05	-1.08005e-10	-1.27053
68375558	chr5:68375558:T:C	2.80589e-05	-1.08005e-10	-0.640296
68375762	chr5:68375762:G:A	2.88063e-05	-0.86222	0.248212
68375856	chr5:68375856:A:T	1.84707e-05	-1.08774	0.0293223
68376548	chr5:68376548:T:C	1.68182e-05	-1.08005e-10	-1.15214
68376700	chr5:68376700:T:C	2.15939e-05	-1.08005e-10	-0.902188
68376932	chr5:68376932:T:C	1.66561e-05	-1.18405	0.0222285
68377661	chr5:68377661:T:C	1.5699e-05	-1.08005e-10	-1.221
68377691	chr5:68377691:T:C	1.49658e-05	-1.08005e-10	-1.26883
68377807	chr5:68377807:A:G	6.10808e-06	-1.49066	-0.674327
68377978	chr5:68377978:A:G	2.81837e-05	-1.08005e-10	-0.635859
68378777	chr5:68378777:G:A	2.70758e-05	-0.675961	-2.92966e-10
68380513	chr5:68380513:G:A	1.01264e-05	-0.47421	-1.18525
68380562	chr5:68380562:C:T	6.51864e-06	-1.53165	-0.568286
68380585	chr5:68380585:A:T	1.08282e-05	-0.450887	-1.14156
68381237	chr5:68381237:G:A	1.50425e-05	-1.08005e-10	-1.26372
68381662	chr5:68381662:G:A	2.08013e-05	-1.08005e-10	-0.939587
68382031	chr5:68382031:C:T	1.83656e-05	-1.08005e-10	-1.06412
68382195	chr5:68382195:ATAT:A	1.95002e-05	-0.821007	-0.18317
68382341	chr5:68382341:A:T	2.18445e-05	-1.08005e-10	-0.890654
68382650	chr5:68382650:A:C	1.53258e-05	-1.08005e-10	-1.24507
68382676	chr5:68382676:G:A	3.36712e-06	-1.54991	-1.21063
68382678	chr5:68382678:A:G	4.51114e-06	-1.55255	-0.915498
68383149	chr5:68383149:C:T	1.4999e-05	-1.08005e-10	-1.26661
68383204	chr5:68383204:C:T	1.80945e-05	-1.07899	-2.92966e-10
68383237	chr5:68383237:T:G	1.87007e-05	-1.08005e-10	-1.04604
68384118	chr5:68384118:A:G	3.13952e-05	-1.08005e-10	-0.527944
68384446	chr5:68384446:C:A	2.03317e-05	-1.08005e-10	-0.962418
68384665	chr5:68384665:G:A	1.40904e-05	-1.32911	-2.92966e-10
68385076	chr5:68385076:G:A	1.55295e-05	-1.08005e-10	-1.23186
68385288	chr5:68385288:C:T	1.64479e-05	-1.08005e-10	-1.1744
68385329	chr5:68385329:G:A	1.83239e-05	-1.08005e-10	-1.06639
68385597	chr5:68385597:G:A	6.11274e-06	-1.5525	-0.611726
68385676	chr5:68385676:T:C	1.12847e-05	-1.55115	-2.92966e-10
68386417	chr5:68386417:T:C	1.13337e-05	-1.54682	-2.92966e-10
68386944	chr5:68386944:G:A	2.08063e-05	-1.17849	0.239145
68388068	chr5:68388068:G:T	1.49467e-05	-1.08005e-10	-1.27011
68388429	chr5:68388429:A:G	1.52681e-05	-1.20161	-0.0472285
68388723	chr5:68388723:C:T	1.50677e-05	-1.08005e-10	-1.26205
68388809	chr5:68388809:T:C	1.49634e-05	-1.08005e-10	-1.26899
68389251	chr5:68389251:A:G	1.53804e-05	-1.08005e-10	-1.2415
68389326	chr5:68389326:A:C	2.08783e-05	-1.08005e-10	-0.935892
68389746	chr5:68389746:G:A	1.65065e-05	-1.08005e-10	-1.17084
68390160	chr5:68390160:T:G	0.000130731	-0.988953	1.8875
68390792	chr5:68390792:C:G	2.49229e-05	-1.08005e-10	-0.758813
68390934	chr5:68390934:T:A	1.81975e-05	-1.08005e-10	-1.07331
68391145	chr5:68391145:C:T	2.65776e-05	-1.08005e-10	-0.69453
68391837	chr5:68391837:T:C	1.49725e-05	-1.15356	-0.114827
68391950	chr5:68391950:A:G	1.81098e-05	-1.07814	-2.92966e-10
68392140	chr5:68392140:A:G	3.24989e-05	-1.08005e-10	-0.493395
68392557	chr5:68392557:C:G	1.49401e-05	-1.08005e-10	-1.27055
68393321	chr5:68393321:A:AGTT	1.5671e-05	-1.08005e-10	-1.22279
68393428	chr5:68393428:G:C	1.51127e-05	-1.13458	-0.124485
68393856	chr5:68393856:C:T	1.53616e-05	-1.08005e-10	-1.24273
68394119	chr5:68394119:A:G	3.81339e-05	-1.08005e-10	-0.333498
68394364	chr5:68394364:T:C	1.04054e-05	-0.368916	-1.26336
68395340	chr5:68395340:T:C	1.70669e-05	-1.13746	-2.92966e-10
68395657	chr5:68395657:A:T	8.02921e-06	-0.628403	-1.26311
68396052	chr5:68396052:G:A	3.58748e-06	-1.55174	-1.14541
68396688	chr5:68396688:G:A	1.73644e-05	-1.08005e-10	-1.12018
68396876	chr5:68396876:T:C	1.70838e-05	-1.08005e-10	-1.13647
68396878	chr5:68396878:T:C	3.64043e-06	-1.4252	-1.2573
68396985	chr5:68396985:T:C	1.67103e-05	-1.08005e-10	-1.15858
68397270	chr5:68397270:A:G	7.08593e-06	-1.1534	-0.863092
68397498	chr5:68397498:C:G	1.50749e-05	-1.08005e-10	-1.26157
68398005	chr5:68398005:C:A	1.496e-05	-1.08005e-10	-1.26922
68398396	chr5:68398396:G:A	1.5956e-05	-1.08005e-10	-1.20477
68398416	chr5:68398416:A:G	1.91994e-05	-1.08005e-10	-1.01972
68398419	chr5:68398419:C:T	8.51178e-06	-1.23211	-0.601043
68398698	chr5:68398698:A:G	2.04822e-05	-1.08005e-10	-0.955044
68398919	chr5:68398919:T:C	1.89373e-05	-1.08005e-10	-1.03347
68398949	chr5:68398949:C:T	1.57913e-05	-1.21514	-2.92966e-10
68399025	chr5:68399025:G:A	2.1238e-05	-1.16249	0.243685
68399214	chr5:68399214:C:A	1.63289e-05	-1.08005e-10	-1.18167
68399329	chr5:68399329:T:A	1.49407e-05	-1.08005e-10	-1.27051
68400198	chr5:68400198:A:G	6.52851e-06	-1.33252	-0.765899
68400300	chr5:68400300:A:T	1.13566e-05	-1.54481	-2.92966e-10
68400343	chr5:68400343:G:T	1.58495e-05	-1.08005e-10	-1.21146
68400383	chr5:68400383:G:A	2.08701e-05	-1.08005e-10	-0.936285
68400422	chr5:68400422:A:G	2.12129e-05	-1.08005e-10	-0.91999
68400450	chr5:68400450:T:C	4.41991e-06	-1.22625	-1.26223
68400502	chr5:68400502:C:T	1.49786e-05	-1.08005e-10	-1.26798
68400517	chr5:68400517:T:C	4.31122e-06	-1.24411	-1.26927
68400836	chr5:68400836:A:T	7.33178e-06	-0.816801	-1.16558
68400854	chr5:68400854:T:C	1.82045e-05	-1.08005e-10	-1.07293
68401053	chr5:68401053:G:C	1.56792e-05	-1.08005e-10	-1.22227
68401382	chr5:68401382:T:C	2.15881e-05	-1.22872	0.326258
68401675	chr5:68401675:T:C	3.74803e-06	-1.50514	-1.14823
68401679	chr5:68401679:T:C	3.79168e-06	-1.44057	-1.20122
68401822	chr5:68401822:A:G	8.21718e-06	-0.665668	-1.20271
68402210	chr5:68402210:G:A	1.24854e-05	-1.23735	-0.212688
68402508	chr5:68402508:A:G	1.24226e-05	-1.45508	-2.92966e-10
68402627	chr5:68402627:C:T	1.53421e-05	-1.08005e-10	-1.244
68402685	chr5:68402685:C:T	1.326e-05	-1.15309	-0.236756
68403217	chr5:68403217:C:T	3.6991e-06	-1.46498	-1.20153
68403865	chr5:68403865:A:G	4.31368e-06	-1.2546	-1.25821
68403901	chr5:68403901:A:G	1.57169e-05	-1.08005e-10	-1.21986
68403978	chr5:68403978:TA:T	2.54615e-05	-1.08005e-10	-0.737431
68404332	chr5:68404332:A:G	1.73551e-05	-1.08005e-10	-1.12071
68405613	chr5:68405613:A:G	3.62383e-06	-1.48548	-1.20159
68406243	chr5:68406243:C:G	2.04787e-05	-1.17933	0.224119
68406250	chr5:68406250:T:G	1.56913e-05	-1.08005e-10	-1.2215
68406282	chr5:68406282:C:T	1.53096e-05	-1.08005e-10	-1.24612
68406377	chr5:68406377:GC:G	1.53468e-05	-1.08005e-10	-1.2437
68406560	chr5:68406560:A:G	3.56241e-06	-1.47763	-1.22654
68406877	chr5:68406877:C:T	1.63443e-05	-1.18072	-2.92966e-10
68406959	chr5:68406959:C:T	2.35231e-05	-1.08005e-10	-0.816618
68407263	chr5:68407263:A:G	2.07933e-05	-1.2617	0.321733
68407404	chr5:68407404:T:C	1.49946e-05	-1.08005e-10	-1.26691
68407490	chr5:68407490:T:A	7.22841e-06	-1.2127	-0.783885
68407590	chr5:68407590:A:G	1.8162e-05	-1.08005e-10	-1.07527
68407933	chr5:68407933:C:T	0.00013437	0.925994	-2.92966e-10
68407938	chr5:68407938:T:C	7.24124e-06	-1.26459	-0.730219
68409347	chr5:68409347:G:A	1.96039e-05	-1.08005e-10	-0.998875
68409603	chr5:68409603:T:C	1.73942e-05	-1.08005e-10	-1.11846
68410065	chr5:68410065:C:T	1.1431e-05	-1.53827	-2.92966e-10
68410463	chr5:68410463:C:T	3.78034e-06	-1.48201	-1.16278
68411043	chr5:68411043:C:T	1.12727e-05	-1.55222	-2.92966e-10
68411242	chr5:68411242:G:A	3.84555e-06	-1.36418	-1.26351
68411751	chr5:68411751:G:A	2.81671e-05	-1.08005e-10	-0.636445
68411877	chr5:68411877:G:A	6.39801e-06	-0.928484	-1.19013
68412034	chr5:68412034:G:A	6.5766e-06	-0.889502	-1.20158
68412114	chr5:68412114:C:T	1.69077e-05	-1.08005e-10	-1.14683
68412305	chr5:68412305:C:T	3.8964e-06	-1.37575	-1.2388
68412391	chr5:68412391:T:C	3.63873e-06	-1.43065	-1.25232
68412435	chr5:68412435:G:A	2.90571e-05	-1.08005e-10	-0.605337
68412684	chr5:68412684:C:T	3.3162e-06	-1.54662	-1.22916
68412953	chr5:68412953:C:A	1.5094e-05	-1.08005e-10	-1.26031
68413239	chr5:68413239:T:A	3.71045e-06	-1.55215	-1.1113
68413272	chr5:68413272:A:G	1.12697e-05	-1.55248	-2.92966e-10
68413487	chr5:68413487:C:A	4.38575e-06	-1.23467	-1.26157
68413492	chr5:68413492:C:A	1.50952e-05	-1.08005e-10	-1.26023
68413593	chr5:68413593:G:A	2.34788e-05	-1.08005e-10	-0.818503
68414217	chr5:68414217:G:T	3.86016e-06	-1.46114	-1.16275
68414504	chr5:68414504:C:A	1.59571e-05	-1.08005e-10	-1.2047
```
