## Supplementary material for "Characterization of shared and ancestry-specific signals driving complex traits using multi-ancestry fine-mapping": susiex_nc1.cs80.summary

```
# chr5:67414601-68414601
CS_ID	CS_LENGTH	CS_PURITY	MAX_PIP_SNP	BP	REF_ALLELE	ALT_ALLELE	REF_FRQ	BETA	SE	-LOG10P	MAX_PIP	POST-HOC_PROB_POP1	POST-HOC_PROB_POP2
1	47	1.22428e-06	chr5:67930574:A:C	67930574	C,C	A,A	1,1	inf,inf	inf,inf	5.40869,0.0631553	0.0845287	0.908776	0.272765
```
