## Supplementary material for "Characterization of shared and ancestry-specific signals driving complex traits using multi-ancestry fine-mapping": susiex_nc2.cs80.snp

```
BP	SNP	PIP(CS1)	LogBF(CS1,Pop1)	LogBF(CS1,Pop2)
67415084	chr5:67415084:T:G	3.83907e-05	-1.08005e-10	-0.658299
67415085	chr5:67415085:T:G	3.83907e-05	-1.08005e-10	-0.658299
67415756	chr5:67415756:T:A	1.66059e-05	-0.261067	-1.23529
67417176	chr5:67417176:C:T	4.43502e-05	-0.513998	-2.92966e-10
67417639	chr5:67417639:T:C	6.67441e-06	-1.42033	-0.987504
67418313	chr5:67418313:A:G	5.18683e-06	-1.5512	-1.10879
67418566	chr5:67418566:T:A	2.15731e-05	-1.08005e-10	-1.23467
67418730	chr5:67418730:A:C	1.70741e-05	-1.54164	0.0730892
67420316	chr5:67420316:C:T	3.87538e-05	0.466259	-1.11515
67420349	chr5:67420349:T:C	3.54264e-05	-1.08005e-10	-0.738658
67420778	chr5:67420778:G:A	8.89981e-06	-0.874512	-1.24557
67420872	chr5:67420872:C:T	3.81278e-05	-1.08005e-10	-0.665172
67421048	chr5:67421048:C:G	3.55838e-05	-1.08005e-10	-0.734223
67421497	chr5:67421497:C:T	0.00390944	-1.08005e-10	3.96504
67421902	chr5:67421902:T:C	5.32446e-05	-1.08005e-10	-0.331218
67422423	chr5:67422423:GAA:G	2.13642e-05	-1.08005e-10	-1.2444
67422644	chr5:67422644:G:A	8.5596e-06	-0.910232	-1.24883
67423530	chr5:67423530:T:C	7.3252e-06	-1.48641	-0.828382
67423985	chr5:67423985:T:C	2.13827e-05	-1.08005e-10	-1.24353
67424897	chr5:67424897:G:A	2.75979e-05	-0.336435	-0.65194
67425257	chr5:67425257:T:G	2.28049e-05	0.0791532	-1.25829
67425436	chr5:67425436:T:C	8.68604e-06	-0.936346	-1.20805
67425727	chr5:67425727:A:C	0.000320464	-1.08005e-10	1.46365
67425950	chr5:67425950:A:C	4.43647e-05	-1.08005e-10	-0.513671
67426247	chr5:67426247:G:T	4.54701e-05	0.721048	-1.21011
67426558	chr5:67426558:C:A	3.22472e-05	-1.08005e-10	-0.832683
67426642	chr5:67426642:C:T	4.75139e-05	0.8016	-1.24669
67426668	chr5:67426668:A:G	2.63525e-05	-0.596956	-0.437595
67426814	chr5:67426814:C:T	2.60821e-05	-1.08005e-10	-1.04487
67426924	chr5:67426924:T:C	5.67074e-05	-1.08005e-10	-0.26821
67427138	chr5:67427138:G:T	7.97147e-06	-0.984464	-1.24578
67427517	chr5:67427517:T:G	2.11502e-05	-0.174796	-1.07967
67427760	chr5:67427760:G:C	3.03721e-05	-1.08005e-10	-0.89259
67428340	chr5:67428340:T:C	2.15324e-05	-1.08005e-10	-1.23656
67428429	chr5:67428429:A:T	3.34735e-05	-1.08005e-10	-0.795361
67428445	chr5:67428445:G:A	8.71697e-06	-0.896535	-1.24431
67428662	chr5:67428662:G:A	8.1132e-06	-0.98549	-1.22713
67428678	chr5:67428678:A:T	2.18249e-05	-1.08005e-10	-1.22306
67428698	chr5:67428698:T:C	2.24425e-05	-0.183549	-1.01161
67428821	chr5:67428821:C:T	8.22384e-06	-0.994622	-1.20445
67428917	chr5:67428917:A:T	7.86134e-06	-1.0081	-1.23606
67428981	chr5:67428981:T:A	7.92102e-06	-1.00551	-1.23108
67429155	chr5:67429155:C:T	7.83189e-06	-1.0144	-1.23351
67429582	chr5:67429582:C:T	6.77088e-05	-1.08005e-10	-0.0908993
67429678	chr5:67429678:CT:C	1.0578e-05	-0.863497	-1.08384
67429909	chr5:67429909:C:G	4.47249e-06	-1.53759	-1.27058
67429986	chr5:67429986:G:A	7.60348e-06	-1.51536	-0.762148
67430128	chr5:67430128:G:A	2.10867e-05	-1.08005e-10	-1.25747
67430181	chr5:67430181:T:TC	6.25966e-06	-1.5302	-0.941793
67430464	chr5:67430464:C:T	2.32847e-05	-1.08005e-10	-1.15832
67430594	chr5:67430594:CT:C	7.42452e-06	-1.50783	-0.793493
67431015	chr5:67431015:G:A	2.13227e-05	-1.08005e-10	-1.24634
67431351	chr5:67431351:A:G	6.97563e-06	-1.49341	-0.870285
67431370	chr5:67431370:G:A	7.07578e-06	-1.48112	-0.868321
67431456	chr5:67431456:C:T	4.87838e-06	-1.47337	-1.24793
67431947	chr5:67431947:G:A	4.47947e-06	-1.53754	-1.26907
67432296	chr5:67432296:C:T	6.43699e-06	-1.53119	-0.912867
67432630	chr5:67432630:C:T	1.1269e-05	-0.615036	-1.26902
67432658	chr5:67432658:A:G	6.25574e-05	-1.08005e-10	-0.17003
67432791	chr5:67432791:C:T	6.11913e-06	-1.48409	-1.0106
67432922	chr5:67432922:C:A	7.77778e-06	-1.47761	-0.777229
67433355	chr5:67433355:A:G	3.39073e-05	-1.08005e-10	-0.782484
67433413	chr5:67433413:T:C	1.5826e-05	-1.54446	-2.92966e-10
67433790	chr5:67433790:C:T	1.81349e-05	-1.40828	-2.92966e-10
67435044	chr5:67435044:G:C	2.29348e-05	-1.17346	-2.92966e-10
67435500	chr5:67435500:CATT:C	7.79887e-05	0.0504494	-2.92966e-10
67435635	chr5:67435635:C:T	2.09068e-05	-1.08005e-10	-1.26604
67437349	chr5:67437349:G:A	0.000174923	-1.08005e-10	0.85823
67437410	chr5:67437410:G:A	4.31302e-05	0.0512558	-0.593147
67437589	chr5:67437589:G:A	3.17439e-05	-0.0248916	-0.823522
67437662	chr5:67437662:T:C	2.80322e-05	-1.08005e-10	-0.97276
67437719	chr5:67437719:G:A	3.63981e-05	-1.08005e-10	-0.711597
67437970	chr5:67437970:AAACG:A	1.60627e-05	-1.52962	-2.92966e-10
67438744	chr5:67438744:G:A	2.24428e-05	-0.481904	-0.713242
67439171	chr5:67439171:A:G	2.12484e-05	-1.08005e-10	-1.24983
67439328	chr5:67439328:C:T	3.19586e-05	-1.08005e-10	-0.841674
67439359	chr5:67439359:C:T	5.56399e-06	-1.53213	-1.05767
67439723	chr5:67439723:T:G	2.342e-05	-1.38857	0.236045
67439906	chr5:67439906:A:T	4.62385e-05	-1.08005e-10	-0.472303
67440184	chr5:67440184:A:AT	4.61529e-05	-1.08005e-10	-0.474155
67440683	chr5:67440683:T:C	6.17324e-06	-1.4067	-1.07919
67440782	chr5:67440782:C:T	6.83219e-05	-1.08005e-10	-0.0818844
67440869	chr5:67440869:T:G	1.89985e-05	-1.24999	-0.111766
67440951	chr5:67440951:A:G	2.08546e-05	-1.08005e-10	-1.26854
67441271	chr5:67441271:T:C	4.91336e-05	-1.08005e-10	-0.411572
67441368	chr5:67441368:C:T	7.91027e-06	-1.38198	-0.855968
67441763	chr5:67441763:C:T	7.90954e-06	-1.36277	-0.875275
67441974	chr5:67441974:C:T	1.56928e-05	-1.51914	-0.033777
67442136	chr5:67442136:C:A	2.26987e-05	-1.08005e-10	-1.18381
67442283	chr5:67442283:G:A	5.38784e-06	-1.47365	-1.14832
67442530	chr5:67442530:AAGTGTCTGTG:A	5.12845e-05	-1.08005e-10	-0.368727
67442583	chr5:67442583:A:C	2.20978e-05	-1.08005e-10	-1.21064
67442674	chr5:67442674:T:A	2.08322e-05	-1.08005e-10	-1.26961
67443510	chr5:67443510:T:C	1.38469e-05	-1.23857	-0.43948
67443554	chr5:67443554:G:A	1.88828e-05	-1.36786	-2.92966e-10
67443659	chr5:67443659:T:C	2.08127e-05	-1.08005e-10	-1.27055
67443783	chr5:67443783:AT:A	2.82343e-05	-1.08005e-10	-0.965578
67444877	chr5:67444877:A:G	2.91005e-05	-1.08005e-10	-0.935359
67445323	chr5:67445323:T:G	1.72981e-05	-1.22856	-0.226963
67445378	chr5:67445378:T:A	5.09838e-06	-1.48676	-1.19044
67445479	chr5:67445479:G:A	1.77093e-05	-1.18481	-0.247208
67445706	chr5:67445706:T:A	2.21323e-05	-1.08005e-10	-1.20908
67446104	chr5:67446104:C:T	2.18466e-05	-1.08005e-10	-1.22207
67446118	chr5:67446118:T:C	1.80468e-05	-1.19368	-0.21947
67446703	chr5:67446703:A:G	2.1733e-05	-1.08005e-10	-1.22728
67446728	chr5:67446728:T:A	0.000113934	-1.08005e-10	0.429506
67447035	chr5:67447035:T:C	2.09891e-05	-1.13988	-0.122234
67447414	chr5:67447414:CT:C	2.37073e-05	-1.08005e-10	-1.14033
67447518	chr5:67447518:G:A	2.09023e-05	-1.08005e-10	-1.26626
67447605	chr5:67447605:C:T	2.11601e-05	-1.08005e-10	-1.254
67447703	chr5:67447703:C:T	1.70456e-05	-1.2216	-0.248623
67447720	chr5:67447720:G:A	8.90693e-06	-1.20239	-0.916892
67447915	chr5:67447915:A:G	6.34293e-06	-1.37792	-1.08086
67448210	chr5:67448210:T:C	2.11144e-05	-1.08005e-10	-1.25616
67448319	chr5:67448319:C:T	2.09232e-05	-1.08005e-10	-1.26526
67448423	chr5:67448423:TAATTC:T	2.21071e-05	-1.08005e-10	-1.21022
67448937	chr5:67448937:T:A	5.20239e-06	-1.45091	-1.20609
67449743	chr5:67449743:G:T	2.19154e-05	-1.08005e-10	-1.21893
67449772	chr5:67449772:T:A	1.23698e-05	-1.41477	-0.376084
67450256	chr5:67450256:A:G	5.91005e-05	-1.08005e-10	-0.226875
67450369	chr5:67450369:G:A	1.80868e-05	-1.16703	-0.243907
67450384	chr5:67450384:A:G	2.43452e-05	-1.08005e-10	-1.11378
67451234	chr5:67451234:C:T	9.45864e-06	-1.30705	-0.752135
67451652	chr5:67451652:G:C	1.96664e-05	-1.17963	-0.147572
67452415	chr5:67452415:T:A	6.06012e-06	-1.41911	-1.08528
67452435	chr5:67452435:G:T	3.68154e-05	-1.08005e-10	-0.700198
67452562	chr5:67452562:G:A	6.66697e-06	-1.45108	-0.957873
67452637	chr5:67452637:G:A	2.47641e-05	-1.08005e-10	-1.09672
67452769	chr5:67452769:C:T	2.08201e-05	-1.08005e-10	-1.2702
67452850	chr5:67452850:A:G	6.73409e-06	-1.45866	-0.940273
67453189	chr5:67453189:G:A	2.1246e-05	-1.08005e-10	-1.24995
67453332	chr5:67453332:C:T	2.48992e-05	-1.08005e-10	-1.09128
67453351	chr5:67453351:A:G	3.15511e-05	-1.08005e-10	-0.854506
67454061	chr5:67454061:C:T	5.76231e-06	-1.44514	-1.10964
67454127	chr5:67454127:C:T	5.70598e-06	-1.39357	-1.17103
67454188	chr5:67454188:C:T	6.25665e-06	-1.54674	-0.925731
67454232	chr5:67454232:T:C	2.14494e-05	-1.08005e-10	-1.24042
67454275	chr5:67454275:T:C	5.67242e-06	-1.41549	-1.15501
67454388	chr5:67454388:A:G	1.65968e-05	-1.27465	-0.222258
67454731	chr5:67454731:G:T	2.09714e-05	-1.08005e-10	-1.26295
67456508	chr5:67456508:T:C	7.50242e-05	-1.08005e-10	0.0116962
67456678	chr5:67456678:G:T	2.08481e-05	-1.08005e-10	-1.26885
67456922	chr5:67456922:G:A	2.16942e-05	-1.08005e-10	-1.22907
67457001	chr5:67457001:G:A	6.53718e-06	-1.54601	-0.882594
67457382	chr5:67457382:G:C	2.92726e-05	-1.08005e-10	-0.929462
67457432	chr5:67457432:G:A	2.09125e-05	-1.08005e-10	-1.26577
67457892	chr5:67457892:T:C	4.69072e-06	-1.50598	-1.25455
67457935	chr5:67457935:T:C	2.27182e-05	-1.08005e-10	-1.18295
67458219	chr5:67458219:A:T	2.12549e-05	-1.08005e-10	-1.24953
67458397	chr5:67458397:G:A	2.01285e-05	-1.30398	-2.92966e-10
67458858	chr5:67458858:C:T	3.13989e-05	-0.859343	-2.92966e-10
67458972	chr5:67458972:ATG:A	9.7009e-06	-1.31714	-0.716753
67459430	chr5:67459430:C:A	2.09434e-05	-1.08005e-10	-1.26429
67459598	chr5:67459598:A:G	2.14085e-05	-1.08005e-10	-1.24233
67459890	chr5:67459890:G:A	8.06769e-05	-1.08005e-10	0.0843377
67460015	chr5:67460015:C:T	1.47768e-05	-1.31289	-0.300163
67460131	chr5:67460131:T:A	8.01866e-05	-1.08005e-10	0.0782411
67460430	chr5:67460430:T:C	2.1846e-05	-1.08005e-10	-1.2221
67460528	chr5:67460528:A:G	1.3731e-05	-1.19237	-0.494092
67460882	chr5:67460882:C:T	7.29488e-05	-1.08005e-10	-0.0163567
67461000	chr5:67461000:T:A	1.23507e-05	-1.32192	-0.470483
67461017	chr5:67461017:A:G	4.95779e-05	-1.08005e-10	-0.40257
67461032	chr5:67461032:A:G	2.36599e-05	-1.08005e-10	-1.14233
67461123	chr5:67461123:A:G	2.23949e-05	-1.08005e-10	-1.19728
67461534	chr5:67461534:T:A	4.49901e-06	-1.54045	-1.26181
67461607	chr5:67461607:T:C	2.5076e-05	-1.08005e-10	-1.0842
67462237	chr5:67462237:C:T	4.88609e-06	-1.54968	-1.17005
67462571	chr5:67462571:C:T	2.5899e-05	-1.08005e-10	-1.05191
67462764	chr5:67462764:G:C	4.99607e-06	-1.43548	-1.26199
67462808	chr5:67462808:C:T	5.25486e-06	-1.38401	-1.26295
67463027	chr5:67463027:A:G	5.1926e-06	-1.3992	-1.25968
67463172	chr5:67463172:ACCACT:A	5.72418e-06	-1.44811	-1.1133
67463257	chr5:67463257:T:G	4.45951e-06	-1.54735	-1.26373
67463819	chr5:67463819:A:C	5.74112e-05	-1.08005e-10	-0.255876
67463843	chr5:67463843:G:A	7.25716e-06	-1.20842	-1.1157
67464287	chr5:67464287:C:T	3.20819e-05	-1.08005e-10	-0.837823
67464568	chr5:67464568:G:A	5.35433e-06	-1.36114	-1.26707
67464578	chr5:67464578:A:G	7.75126e-05	-1.08005e-10	0.0443252
67465518	chr5:67465518:G:T	4.96201e-06	-1.43908	-1.26523
67465766	chr5:67465766:C:T	4.89141e-06	-1.49162	-1.22701
67466163	chr5:67466163:A:G	4.92422e-06	-1.44211	-1.26984
67466765	chr5:67466765:G:A	3.60314e-05	-1.08005e-10	-0.721723
67467241	chr5:67467241:C:G	4.6254e-06	-1.52784	-1.24672
67467340	chr5:67467340:G:C	2.13058e-05	-1.08005e-10	-1.24713
67467409	chr5:67467409:T:C	2.24455e-05	-1.08005e-10	-1.19502
67467599	chr5:67467599:T:G	3.12273e-05	-1.08005e-10	-0.864821
67467764	chr5:67467764:A:G	4.82783e-06	-1.54733	-1.18439
67467868	chr5:67467868:G:A	5.60586e-06	-1.31498	-1.26732
67467946	chr5:67467946:G:A	2.38614e-05	-1.08005e-10	-1.13385
67468149	chr5:67468149:T:C	5.66431e-06	-1.47202	-1.09991
67468232	chr5:67468232:A:C	4.9242e-06	-1.5504	-1.16155
67468248	chr5:67468248:A:C	4.88304e-06	-1.45171	-1.26864
67468752	chr5:67468752:C:T	2.31796e-05	-1.16284	-2.92966e-10
67469228	chr5:67469228:T:C	4.91486e-06	-1.44689	-1.26696
67469480	chr5:67469480:CT:C	4.57673e-06	-1.51638	-1.26875
67469504	chr5:67469504:C:T	2.15933e-05	-1.08005e-10	-1.23373
67469651	chr5:67469651:T:A	5.06718e-06	-1.43546	-1.24787
67469656	chr5:67469656:G:T	2.41934e-05	-1.08005e-10	-1.12003
67470185	chr5:67470185:C:T	5.09637e-06	-1.40919	-1.2684
67470420	chr5:67470420:T:C	2.66843e-05	-1.08005e-10	-1.02204
67470446	chr5:67470446:GTTAT:G	5.07583e-06	-1.41104	-1.27058
67470629	chr5:67470629:G:A	5.82836e-06	-1.49092	-1.05246
67471043	chr5:67471043:T:C	4.9629e-06	-1.43563	-1.26849
67471199	chr5:67471199:T:C	2.1793e-05	-1.08005e-10	-1.22453
67471410	chr5:67471410:A:G	3.13307e-05	-1.08005e-10	-0.861516
67471708	chr5:67471708:C:T	4.41447e-06	-1.55074	-1.27049
67471877	chr5:67471877:C:G	4.99965e-06	-1.42623	-1.27051
67472023	chr5:67472023:C:T	5.05972e-06	-1.41431	-1.2705
67472220	chr5:67472220:C:T	2.42133e-05	-1.08005e-10	-1.11921
67472297	chr5:67472297:C:T	4.94539e-06	-1.43732	-1.27034
67472312	chr5:67472312:C:T	4.97243e-06	-1.43182	-1.27039
67472479	chr5:67472479:C:T	2.39173e-05	-1.08005e-10	-1.13151
67473877	chr5:67473877:G:A	5.47517e-06	-1.3392	-1.26669
67474109	chr5:67474109:G:T	5.48933e-06	-1.33564	-1.26767
67474381	chr5:67474381:A:G	5.61028e-06	-1.31303	-1.26848
67474437	chr5:67474437:G:A	2.14522e-05	-1.08005e-10	-1.24029
67474658	chr5:67474658:T:C	4.68977e-06	-1.55114	-1.20959
67474873	chr5:67474873:C:T	5.62413e-06	-1.3156	-1.26345
67475053	chr5:67475053:A:G	7.26349e-05	-1.08005e-10	-0.0206695
67475241	chr5:67475241:G:A	3.94907e-05	-1.08005e-10	-0.630049
67475279	chr5:67475279:T:C	2.16522e-05	-1.23101	-2.92966e-10
67475738	chr5:67475738:A:C	2.27741e-05	-1.08005e-10	-1.18049
67475806	chr5:67475806:G:C	5.68594e-06	-1.2983	-1.26982
67475829	chr5:67475829:CT:C	2.26021e-05	-1.08005e-10	-1.18807
67476191	chr5:67476191:T:C	5.12166e-06	-1.40273	-1.2699
67476333	chr5:67476333:A:G	4.32141e-05	-1.08005e-10	-0.539948
67476698	chr5:67476698:G:A	2.23696e-05	-1.08005e-10	-1.19841
67477016	chr5:67477016:C:T	2.76039e-05	-1.08005e-10	-0.988159
67477398	chr5:67477398:G:A	2.11496e-05	-1.08005e-10	-1.25449
67477567	chr5:67477567:T:G	4.42807e-06	-1.55247	-1.26568
67477572	chr5:67477572:T:G	4.41721e-06	-1.55029	-1.27031
67477880	chr5:67477880:G:A	5.32934e-06	-1.49642	-1.13647
67478127	chr5:67478127:T:C	1.3242e-05	-0.752483	-0.970235
67478552	chr5:67478552:C:T	4.62753e-05	0.797806	-1.26931
67478596	chr5:67478596:G:A	5.0495e-06	-1.51686	-1.16997
67478676	chr5:67478676:C:T	5.43618e-06	-1.5175	-1.09554
67479625	chr5:67479625:C:T	6.19034e-05	-1.08005e-10	-0.18054
67479853	chr5:67479853:A:T	1.77251e-05	-1.43113	-2.92966e-10
67480281	chr5:67480281:T:C	2.46129e-05	-1.08005e-10	-1.10284
67480766	chr5:67480766:G:A	2.7511e-05	-0.0106899	-0.98084
67480858	chr5:67480858:G:A	3.49244e-05	-1.08005e-10	-0.752928
67481159	chr5:67481159:G:A	1.60252e-05	-1.53195	-2.92966e-10
67481202	chr5:67481202:C:T	2.75648e-05	-1.08005e-10	-0.989577
67481309	chr5:67481309:C:T	5.82524e-05	-1.08005e-10	-0.241329
67481554	chr5:67481554:CTCCTG:C	4.32238e-05	-1.08005e-10	-0.539723
67481578	chr5:67481578:G:T	2.1732e-05	-1.08005e-10	-1.22733
67481969	chr5:67481969:C:T	1.6229e-05	-1.51931	-2.92966e-10
67482438	chr5:67482438:C:T	1.61484e-05	-1.52429	-2.92966e-10
67482492	chr5:67482492:C:T	2.11905e-05	-1.08005e-10	-1.25256
67482988	chr5:67482988:T:G	2.82316e-05	-0.965674	-2.92966e-10
67483952	chr5:67483952:T:C	5.70328e-05	-1.08005e-10	-0.262488
67484762	chr5:67484762:C:T	5.89197e-06	-1.52278	-1.00975
67485870	chr5:67485870:A:T	6.94162e-05	-1.08005e-10	-0.0659946
67486362	chr5:67486362:C:T	2.75955e-05	-1.08005e-10	-0.988462
67486363	chr5:67486363:G:A	2.1601e-05	-1.08005e-10	-1.23337
67486452	chr5:67486452:C:T	5.24382e-06	-1.55247	-1.0966
67486478	chr5:67486478:T:G	7.14677e-06	-1.54937	-0.790082
67486707	chr5:67486707:G:A	4.90086e-06	-1.53754	-1.17916
67486711	chr5:67486711:G:A	5.1908e-06	-1.55026	-1.10896
67488242	chr5:67488242:G:A	6.55276e-05	-1.08005e-10	-0.123643
67488456	chr5:67488456:G:A	6.40359e-05	-1.08005e-10	-0.146672
67489024	chr5:67489024:G:A	2.16261e-05	-1.08005e-10	-1.23221
67489287	chr5:67489287:G:A	4.69835e-06	-1.5223	-1.2366
67489612	chr5:67489612:T:C	8.70908e-05	0.160837	-2.92966e-10
67490330	chr5:67490330:AAG:A	4.7896e-06	-1.54737	-1.19229
67490388	chr5:67490388:A:G	2.08763e-05	-1.08005e-10	-1.2675
67490675	chr5:67490675:A:G	2.12684e-05	-1.08005e-10	-1.24889
67490695	chr5:67490695:C:T	1.63103e-05	-1.51432	-2.92966e-10
67491000	chr5:67491000:T:C	6.1915e-06	-1.42968	-1.05326
67491115	chr5:67491115:C:T	4.85436e-06	-1.54922	-1.17701
67491589	chr5:67491589:G:A	5.67008e-06	-1.54679	-1.02412
67491918	chr5:67491918:A:G	2.40506e-05	-1.08005e-10	-1.12596
67492984	chr5:67492984:T:C	1.07276e-05	-1.5461	-0.387193
67493019	chr5:67493019:G:T	4.51134e-05	-1.08005e-10	-0.496936
67493374	chr5:67493374:C:T	7.57112e-06	-1.29158	-0.990195
67494341	chr5:67494341:T:C	4.12196e-05	-1.08005e-10	-0.587202
67495123	chr5:67495123:G:T	8.09027e-06	-1.42609	-0.789366
67496508	chr5:67496508:A:G	2.01081e-05	-1.55261	0.247619
67496728	chr5:67496728:A:G	7.13698e-06	-1.52999	-0.810837
67497387	chr5:67497387:A:G	2.08603e-05	-1.08005e-10	-1.26827
67497543	chr5:67497543:A:G	2.00473e-05	-0.295762	-1.01226
67497780	chr5:67497780:A:G	7.3053e-05	-0.0149292	-2.92966e-10
67497812	chr5:67497812:A:C	1.68201e-05	-1.48354	-2.92966e-10
67498246	chr5:67498246:A:G	5.44912e-06	-1.54191	-1.06875
67498260	chr5:67498260:A:C	1.66471e-05	-0.506659	-0.987221
67498560	chr5:67498560:A:G	1.62413e-05	-0.476585	-1.04197
67498804	chr5:67498804:A:G	8.25314e-06	-1.49965	-0.695875
67498986	chr5:67498986:A:G	2.61703e-05	-0.49389	-0.547601
67499241	chr5:67499241:T:A	1.80616e-05	-1.41232	-2.92966e-10
67499250	chr5:67499250:A:G	2.14778e-05	-1.08005e-10	-1.2391
67499368	chr5:67499368:A:G	1.68282e-05	-1.48306	-2.92966e-10
67499388	chr5:67499388:A:G	3.75317e-05	-1.08005e-10	-0.680929
67500043	chr5:67500043:C:T	1.60771e-05	-0.781811	-0.746907
67500620	chr5:67500620:A:C	1.72093e-05	-1.46066	-2.92966e-10
67501056	chr5:67501056:T:C	1.70976e-05	-1.46718	-2.92966e-10
67501205	chr5:67501205:T:C	5.89209e-06	-1.39648	-1.13603
67501336	chr5:67501336:A:G	1.62772e-05	-0.478696	-1.03765
67501439	chr5:67501439:C:T	4.22238e-05	-1.08005e-10	-0.56313
67501479	chr5:67501479:A:C	4.6917e-06	-1.5519	-1.20842
67501895	chr5:67501895:G:T	5.37778e-06	-1.35334	-1.2705
67502136	chr5:67502136:T:C	6.2603e-05	-1.08005e-10	-0.169301
67502266	chr5:67502266:G:T	1.71865e-05	-1.46199	-2.92966e-10
67502279	chr5:67502279:C:T	7.91e-06	-1.42483	-0.813161
67502305	chr5:67502305:A:AG	9.02828e-06	-1.21255	-0.8932
67503414	chr5:67503414:A:G	4.60289e-06	-1.52509	-1.25434
67503624	chr5:67503624:A:G	8.46261e-06	-1.01101	-1.15945
67503760	chr5:67503760:T:C	3.21556e-05	-0.83553	-2.92966e-10
67504780	chr5:67504780:G:A	2.08677e-05	-1.08005e-10	-1.26791
67504952	chr5:67504952:A:G	2.68707e-05	-1.08005e-10	-1.01508
67505154	chr5:67505154:T:C	1.06024e-05	-1.44299	-0.50204
67505238	chr5:67505238:GT:G	2.44334e-05	-1.11017	-2.92966e-10
67505383	chr5:67505383:A:G	5.13155e-06	-1.55104	-1.11966
67505664	chr5:67505664:C:T	0.000158074	-1.08005e-10	0.756949
67505946	chr5:67505946:T:C	2.53286e-05	-1.08005e-10	-1.07418
67507034	chr5:67507034:C:T	2.26723e-05	-1.08005e-10	-1.18497
67507192	chr5:67507192:G:A	2.53613e-05	-1.08005e-10	-1.07289
67507470	chr5:67507470:T:G	1.74498e-05	-1.44679	-2.92966e-10
67508098	chr5:67508098:A:C	4.74636e-05	0.0667873	-0.512938
67508213	chr5:67508213:C:T	2.15632e-05	-1.08005e-10	-1.23512
67509011	chr5:67509011:G:A	4.85661e-05	0.0626364	-0.485826
67509166	chr5:67509166:A:G	3.31275e-05	-1.08005e-10	-0.805751
67509239	chr5:67509239:CAG:C	0.000105354	0.351215	-2.92966e-10
67509400	chr5:67509400:A:T	1.66977e-05	-1.49084	-2.92966e-10
67509504	chr5:67509504:C:G	2.99856e-05	-1.08005e-10	-0.905396
67509604	chr5:67509604:C:T	9.64951e-06	-0.842368	-1.19684
67509788	chr5:67509788:A:G	5.86667e-05	-0.28885	0.0546086
67510369	chr5:67510369:T:C	1.65974e-05	-1.49687	-2.92966e-10
67510771	chr5:67510771:C:G	7.24623e-06	-1.20022	-1.12541
67510869	chr5:67510869:G:A	1.57203e-05	-1.55116	-2.92966e-10
67510924	chr5:67510924:A:T	0.000368553	-1.08005e-10	1.60347
67511214	chr5:67511214:C:T	7.29155e-05	0.758152	-0.774966
67511467	chr5:67511467:T:G	2.50582e-05	-1.08005e-10	-1.08491
67511505	chr5:67511505:C:A	1.80648e-05	-1.41215	-2.92966e-10
67512082	chr5:67512082:C:A	6.70831e-06	-1.23692	-1.16585
67512092	chr5:67512092:C:A	2.51148e-05	-1.08005e-10	-1.08266
67512507	chr5:67512507:G:A	1.65896e-05	-1.49734	-2.92966e-10
67512797	chr5:67512797:A:G	1.73089e-05	-1.45489	-2.92966e-10
67512927	chr5:67512927:G:A	2.08619e-05	-1.08005e-10	-1.26819
67513321	chr5:67513321:A:G	1.74565e-05	-1.4464	-2.92966e-10
67513943	chr5:67513943:G:A	2.28264e-05	-1.08005e-10	-1.1782
67514069	chr5:67514069:T:C	6.88041e-05	-0.358482	0.283631
67514491	chr5:67514491:T:A	5.87942e-05	-0.232071	-2.92966e-10
67514725	chr5:67514725:G:C	5.46221e-06	-1.43053	-1.17773
67514793	chr5:67514793:A:G	2.42479e-05	-1.08005e-10	-1.11778
67515033	chr5:67515033:A:G	4.48373e-06	-1.54548	-1.26018
67515042	chr5:67515042:T:C	6.52579e-06	-1.42034	-1.01001
67515069	chr5:67515069:A:G	4.377e-05	0.444926	-0.972092
67515072	chr5:67515072:A:G	4.28477e-05	0.430203	-0.978666
67516413	chr5:67516413:G:A	1.44237e-05	-0.913258	-0.723983
67516567	chr5:67516567:T:A	1.43756e-05	-0.995998	-0.644584
67516622	chr5:67516622:T:C	4.79743e-06	-1.46861	-1.26943
67517444	chr5:67517444:TA:T	0.000364498	2.68497	-1.09256
67517475	chr5:67517475:C:T	4.8034e-05	0.000561044	-0.434766
67517476	chr5:67517476:G:A	9.71899e-06	-0.920564	-1.11147
67518282	chr5:67518282:G:A	9.73412e-05	-0.0712695	0.343377
67518749	chr5:67518749:G:A	2.75613e-05	-1.08005e-10	-0.989704
67518759	chr5:67518759:G:A	5.97185e-06	-1.26779	-1.25127
67519196	chr5:67519196:T:C	2.56616e-05	-1.08005e-10	-1.06112
67519882	chr5:67519882:A:T	1.7555e-05	-0.320109	-1.12067
67520150	chr5:67520150:G:C	2.37397e-05	-1.08005e-10	-1.13896
67520398	chr5:67520398:C:T	5.11028e-06	-1.55139	-1.12348
67520547	chr5:67520547:G:T	2.68298e-05	-1.08005e-10	-1.0166
67520556	chr5:67520556:G:A	2.43461e-05	-1.08005e-10	-1.11374
67521462	chr5:67521462:C:T	8.10214e-05	0.0885987	-2.92966e-10
67521476	chr5:67521476:G:A	6.7139e-06	-1.47869	-0.923242
67521698	chr5:67521698:G:A	7.91762e-05	-1.08005e-10	0.0655611
67521736	chr5:67521736:G:A	2.72436e-05	-1.08005e-10	-1.0013
67521795	chr5:67521795:C:T	5.74647e-06	-1.51043	-1.0471
67522048	chr5:67522048:T:G	2.2305e-05	-1.08005e-10	-1.2013
67522515	chr5:67522515:G:A	2.59728e-05	-1.08005e-10	-1.04907
67522657	chr5:67522657:G:T	0.000205972	2.2273	-1.20568
67522711	chr5:67522711:C:CA	7.65628e-06	-1.05576	-1.21483
67522780	chr5:67522780:A:C	2.49583e-05	-1.08005e-10	-1.08891
67523563	chr5:67523563:A:G	6.95022e-06	-1.55191	-0.815433
67524173	chr5:67524173:CTCTT:C	0.000121632	1.25759	-0.762705
67524446	chr5:67524446:C:T	0.000104085	1.19637	-0.857278
67524820	chr5:67524820:T:C	1.7394e-05	-1.44999	-2.92966e-10
67524945	chr5:67524945:C:T	7.52733e-06	-1.53737	-0.750203
67525742	chr5:67525742:G:C	6.31045e-05	1.02916	-1.19048
67525751	chr5:67525751:C:T	1.75068e-05	-1.44352	-2.92966e-10
67526125	chr5:67526125:C:T	3.01018e-05	-1.08005e-10	-0.901529
67526174	chr5:67526174:C:T	6.36589e-05	-1.08005e-10	-0.152576
67526402	chr5:67526402:C:T	1.6597e-05	-1.49689	-2.92966e-10
67526427	chr5:67526427:C:T	4.58604e-06	-1.54391	-1.23919
67526616	chr5:67526616:T:A	9.39439e-05	0.825895	-0.589313
67527085	chr5:67527085:T:C	1.58295e-05	-1.54424	-2.92966e-10
67527292	chr5:67527292:C:T	2.55755e-05	-1.08005e-10	-1.06448
67527787	chr5:67527787:G:T	2.32586e-05	-1.08005e-10	-1.15944
67527883	chr5:67527883:A:G	5.22934e-05	-0.383497	0.0342533
67527978	chr5:67527978:G:T	1.62369e-05	-1.51883	-2.92966e-10
67528064	chr5:67528064:A:G	4.1716e-05	0.687829	-1.26306
67528138	chr5:67528138:A:G	6.84905e-06	-1.1328	-1.2492
67528339	chr5:67528339:G:A	2.09113e-05	-1.08005e-10	-1.26582
67528363	chr5:67528363:G:A	9.51692e-06	-0.784604	-1.26844
67529172	chr5:67529172:A:C	1.61867e-05	-1.52192	-2.92966e-10
67529821	chr5:67529821:C:A	3.48711e-05	-1.08005e-10	-0.754456
67529851	chr5:67529851:G:A	3.39427e-05	-1.08005e-10	-0.78144
67530046	chr5:67530046:G:A	2.13103e-05	-1.08005e-10	-1.24693
67530416	chr5:67530416:A:G	2.56286e-05	-1.08005e-10	-1.0624
67530467	chr5:67530467:C:T	4.53223e-05	0.772224	-1.26454
67530608	chr5:67530608:A:C	4.74952e-05	-1.08005e-10	-0.445486
67530976	chr5:67530976:T:C	3.63874e-05	-1.08005e-10	-0.711893
67531286	chr5:67531286:T:C	3.32713e-05	0.466651	-1.26807
67531651	chr5:67531651:A:G	2.64338e-05	-0.631645	-0.399827
67531779	chr5:67531779:A:G	3.11105e-05	0.389938	-1.25851
67532261	chr5:67532261:A:G	3.06113e-05	0.372448	-1.25719
67532485	chr5:67532485:G:T	5.33178e-05	-0.329845	-2.92966e-10
67533188	chr5:67533188:A:G	1.5715e-05	-1.5515	-2.92966e-10
67533291	chr5:67533291:T:C	8.69501e-05	0.0155305	0.143689
67533350	chr5:67533350:G:A	2.56486e-05	-1.08005e-10	-1.06163
67533450	chr5:67533450:A:G	3.26277e-05	-1.08005e-10	-0.820954
67533708	chr5:67533708:A:C	3.78907e-05	-0.677045	0.00563546
67533939	chr5:67533939:T:C	3.57236e-05	0.521593	-1.2519
67533983	chr5:67533983:AC:A	4.02339e-05	0.485314	-1.09672
67534154	chr5:67534154:A:AC	4.011e-05	-1.08005e-10	-0.61449
67534435	chr5:67534435:T:A	5.83397e-05	0.960949	-1.20078
67534618	chr5:67534618:A:G	4.00723e-05	0.537393	-1.15282
67534676	chr5:67534676:A:G	3.91043e-05	0.502997	-1.14288
67534957	chr5:67534957:T:C	3.57977e-05	0.529095	-1.25733
67535285	chr5:67535285:A:T	2.45041e-05	-1.08005e-10	-1.10728
67535911	chr5:67535911:T:A	2.86975e-05	-0.780465	-0.168839
67536339	chr5:67536339:G:A	2.12718e-05	-1.08005e-10	-1.24873
67536423	chr5:67536423:C:G	3.35392e-05	0.451187	-1.24459
67536514	chr5:67536514:G:A	2.29057e-05	-1.08005e-10	-1.17473
67536666	chr5:67536666:T:C	1.05493e-05	-0.705876	-1.24418
67536806	chr5:67536806:T:C	1.59811e-05	-1.53471	-2.92966e-10
67537339	chr5:67537339:A:G	5.82938e-05	-1.08005e-10	-0.240619
67537638	chr5:67537638:C:T	6.7346e-06	-1.55124	-0.847617
67538003	chr5:67538003:G:A	1.58123e-05	-1.54533	-2.92966e-10
67538169	chr5:67538169:A:G	1.57708e-05	-1.54795	-2.92966e-10
67538581	chr5:67538581:G:A	1.49394e-05	-0.342486	-1.25963
67538909	chr5:67538909:G:A	1.56386e-05	-0.304156	-1.25221
67539061	chr5:67539061:T:A	6.59123e-05	0.806079	-0.92387
67539133	chr5:67539133:T:C	6.67898e-06	-1.16385	-1.2433
67539318	chr5:67539318:C:T	0.000158018	1.97971	-1.22312
67539376	chr5:67539376:T:C	6.62043e-05	0.778177	-0.891546
67539458	chr5:67539458:T:C	3.82705e-05	-1.08005e-10	-0.661434
67539562	chr5:67539562:G:A	1.47876e-05	-0.346517	-1.26581
67539608	chr5:67539608:G:A	1.21803e-05	-0.536095	-1.2702
67539713	chr5:67539713:C:T	2.4597e-05	-1.08005e-10	-1.10349
67539988	chr5:67539988:G:C	6.85748e-05	1.08075	-1.15894
67540022	chr5:67540022:T:C	2.63182e-05	0.234482	-1.27034
67540132	chr5:67540132:A:C	9.33368e-06	-1.11326	-0.959225
67540133	chr5:67540133:A:G	5.22514e-05	-1.08005e-10	-0.350049
67541295	chr5:67541295:A:T	6.30101e-05	0.659298	-0.822118
67541681	chr5:67541681:T:A	3.95402e-05	-1.08005e-10	-0.628798
67541682	chr5:67541682:C:A	4.00472e-05	-1.08005e-10	-0.616057
67542084	chr5:67542084:C:T	5.23572e-05	-0.348025	-2.92966e-10
67542106	chr5:67542106:A:G	3.12788e-05	-1.08005e-10	-0.863174
67542500	chr5:67542500:A:G	3.13491e-05	-0.860931	-2.92966e-10
67542560	chr5:67542560:A:G	2.18681e-05	-1.08005e-10	-1.22108
67542733	chr5:67542733:A:G	3.79902e-05	0.444938	-1.11373
67543085	chr5:67543085:C:T	4.52834e-05	0.453293	-0.946467
67543517	chr5:67543517:C:T	4.3978e-05	0.420759	-0.943184
67543912	chr5:67543912:C:T	3.90381e-05	-1.08005e-10	-0.641575
67544225	chr5:67544225:A:G	3.08935e-05	0.314179	-1.18975
67544383	chr5:67544383:T:C	2.86284e-05	0.225106	-1.17682
67544395	chr5:67544395:G:A	2.18808e-05	-1.08005e-10	-1.2205
67544449	chr5:67544449:A:G	3.3726e-05	0.338867	-1.12671
67544507	chr5:67544507:C:A	2.83002e-05	0.215504	-1.17875
67544787	chr5:67544787:G:A	2.80517e-05	0.200669	-1.17273
67544876	chr5:67544876:T:C	2.97948e-05	0.263335	-1.17512
67545180	chr5:67545180:C:T	3.23056e-05	-1.08005e-10	-0.830873
67545183	chr5:67545183:T:C	3.21929e-05	0.336381	-1.17075
67546221	chr5:67546221:T:C	3.46422e-05	0.402791	-1.16383
67546592	chr5:67546592:T:A	9.27283e-06	-1.52698	-0.552043
67546857	chr5:67546857:G:A	0.000108276	1.60548	-1.22691
67547010	chr5:67547010:A:G	3.46565e-05	0.385217	-1.14585
67547018	chr5:67547018:T:G	3.47489e-05	0.378127	-1.13609
67547692	chr5:67547692:A:T	5.08938e-06	-1.51292	-1.16604
67547780	chr5:67547780:C:A	4.95976e-05	-1.08005e-10	-0.402171
67548239	chr5:67548239:T:C	2.71272e-05	-1.08005e-10	-1.00558
67548931	chr5:67548931:G:T	2.20183e-05	-1.08005e-10	-1.21424
67549126	chr5:67549126:C:T	3.7772e-05	-1.08005e-10	-0.674546
67549408	chr5:67549408:G:A	5.01476e-05	0.274325	-0.665468
67549663	chr5:67549663:T:C	5.78848e-06	-1.53563	-1.01462
67550367	chr5:67550367:A:G	3.73615e-05	0.439241	-1.12472
67550580	chr5:67550580:G:C	7.96917e-05	-1.08005e-10	0.0720505
67550890	chr5:67550890:T:C	3.97183e-05	0.643071	-1.26737
67550917	chr5:67550917:C:T	2.24792e-05	-1.08005e-10	-1.19352
67551557	chr5:67551557:A:G	8.29468e-06	-1.44799	-0.742513
67551592	chr5:67551592:T:G	6.62533e-05	1.01011	-1.12274
67552022	chr5:67552022:G:T	4.74614e-05	0.266815	-0.713012
67552201	chr5:67552201:A:G	3.47481e-05	-1.08005e-10	-0.757989
67552493	chr5:67552493:A:G	4.8955e-05	-0.415213	-2.92966e-10
67552563	chr5:67552563:T:C	7.7349e-05	-1.08005e-10	0.0422125
67552579	chr5:67552579:G:T	5.55775e-05	-1.08005e-10	-0.288337
67552713	chr5:67552713:G:A	0.000155604	1.70608	-0.964879
67553116	chr5:67553116:T:C	2.98416e-05	-1.08005e-10	-0.910212
67553244	chr5:67553244:C:T	0.000397126	2.04807	-0.369933
67553385	chr5:67553385:A:G	2.08214e-05	-1.08005e-10	-1.27014
67553883	chr5:67553883:A:T	1.62654e-05	-1.52912	0.0120417
67554240	chr5:67554240:C:CT	2.11053e-05	-1.08005e-10	-1.25659
67555075	chr5:67555075:C:T	4.12095e-05	-1.08005e-10	-0.587445
67555967	chr5:67555967:A:G	2.08248e-05	-1.08005e-10	-1.26997
67556288	chr5:67556288:AG:A	2.37155e-05	-1.08005e-10	-1.13999
67556456	chr5:67556456:G:T	5.47995e-05	-1.08005e-10	-0.302433
67556864	chr5:67556864:T:C	2.08184e-05	-1.08005e-10	-1.27028
67557097	chr5:67557097:C:T	2.08146e-05	-1.08005e-10	-1.27046
67558203	chr5:67558203:T:C	2.24233e-05	-1.19602	-2.92966e-10
67558342	chr5:67558342:A:G	4.44478e-05	0.0262366	-0.538035
67558366	chr5:67558366:C:G	4.21287e-05	0.702833	-1.26822
67558476	chr5:67558476:G:A	5.33309e-05	-0.329599	-2.92966e-10
67558494	chr5:67558494:A:T	2.16588e-05	-1.08005e-10	-1.2307
67558612	chr5:67558612:C:T	2.202e-05	-1.08005e-10	-1.21416
67559027	chr5:67559027:C:T	4.16797e-05	-1.08005e-10	-0.576101
67559093	chr5:67559093:C:T	2.21927e-05	-1.08005e-10	-1.20635
67559180	chr5:67559180:A:G	4.27264e-05	-1.08005e-10	-0.551298
67559266	chr5:67559266:T:A	3.83061e-05	-0.660507	-2.92966e-10
67559312	chr5:67559312:A:G	4.09991e-05	-1.08005e-10	-0.592565
67559902	chr5:67559902:T:C	7.7335e-05	-1.08005e-10	0.0420316
67560567	chr5:67560567:C:G	4.18787e-05	-1.08005e-10	-0.571337
67560694	chr5:67560694:T:C	2.5417e-05	-1.08005e-10	-1.0707
67560920	chr5:67560920:G:A	6.26572e-05	1.04398	-1.21241
67561310	chr5:67561310:G:A	7.99089e-05	0.979065	-0.904293
67561892	chr5:67561892:T:G	2.75805e-05	-1.08005e-10	-0.989004
67562286	chr5:67562286:G:A	3.49523e-05	-1.08005e-10	-0.75213
67562551	chr5:67562551:C:T	1.70322e-05	-1.47101	-2.92966e-10
67562659	chr5:67562659:A:G	1.58003e-05	-1.54608	-2.92966e-10
67562710	chr5:67562710:T:G	7.24439e-06	-1.14593	-1.17996
67563233	chr5:67563233:G:A	6.67333e-05	0.099262	-0.204672
67563317	chr5:67563317:TTAGA:T	2.26396e-05	-1.08005e-10	-1.18641
67563983	chr5:67563983:T:A	2.14785e-05	-1.08005e-10	-1.23906
67564461	chr5:67564461:G:A	1.16621e-05	-0.598998	-1.25077
67564553	chr5:67564553:T:A	2.16417e-05	-1.08005e-10	-1.23149
67564929	chr5:67564929:A:G	9.0336e-06	-0.895856	-1.20931
67565180	chr5:67565180:A:G	1.28134e-05	-0.516369	-1.23926
67565412	chr5:67565412:A:G	8.7717e-05	-1.05321	1.22121
67565703	chr5:67565703:A:C	2.78129e-05	-0.721232	-0.259384
67565889	chr5:67565889:C:T	2.56469e-05	-0.755787	-0.305904
67565933	chr5:67565933:T:C	3.11973e-05	-1.08005e-10	-0.865783
67566123	chr5:67566123:G:A	0.000129233	0.555503	-2.92966e-10
67566124	chr5:67566124:C:T	4.64962e-05	-1.08005e-10	-0.466745
67566264	chr5:67566264:G:T	3.40142e-05	-0.759755	-0.0195824
67566383	chr5:67566383:G:A	3.391e-05	-1.08005e-10	-0.782405
67566653	chr5:67566653:T:C	1.60406e-05	-1.53099	-2.92966e-10
67566684	chr5:67566684:A:T	7.28114e-06	-1.15245	-1.16838
67566916	chr5:67566916:T:A	1.57845e-05	-1.54708	-2.92966e-10
67566922	chr5:67566922:T:C	1.57062e-05	-1.55206	-2.92966e-10
67566983	chr5:67566983:G:A	2.59034e-05	-1.08005e-10	-1.05174
67567195	chr5:67567195:G:A	1.72494e-05	-1.45834	-2.92966e-10
67567360	chr5:67567360:T:C	1.59432e-05	-1.53708	-2.92966e-10
67567480	chr5:67567480:C:T	2.60716e-05	-1.08005e-10	-1.04527
67567572	chr5:67567572:T:C	7.80597e-05	1.05877	-1.00741
67567756	chr5:67567756:A:C	3.99338e-05	-1.08005e-10	-0.618893
67567878	chr5:67567878:A:T	8.0092e-05	1.0849	-1.00784
67568050	chr5:67568050:T:C	1.99243e-05	-1.31417	-2.92966e-10
67568092	chr5:67568092:A:T	2.25425e-05	-0.248344	-0.942368
67568116	chr5:67568116:G:A	7.51629e-05	-1.08005e-10	0.0135432
67568185	chr5:67568185:A:G	5.72297e-05	0.890437	-1.14948
67568251	chr5:67568251:C:G	2.79826e-05	-1.08005e-10	-0.974531
67568399	chr5:67568399:C:A	4.27429e-05	-0.820304	0.269392
67568438	chr5:67568438:G:A	2.56335e-05	0.139832	-1.20205
67568517	chr5:67568517:A:G	1.57114e-05	-1.55173	-2.92966e-10
67568630	chr5:67568630:A:G	4.52836e-06	-1.54897	-1.24679
67568965	chr5:67568965:G:A	7.34432e-05	-1.08005e-10	-0.00960241
67569518	chr5:67569518:T:C	5.82576e-05	-1.08005e-10	-0.241241
67569895	chr5:67569895:G:A	3.50337e-05	-0.583473	-0.166332
67570355	chr5:67570355:CA:C	2.33789e-05	-1.08005e-10	-1.15428
67570564	chr5:67570564:G:A	5.32444e-05	-1.08005e-10	-0.331223
67571286	chr5:67571286:C:T	5.25161e-05	-0.112116	-0.232879
67571562	chr5:67571562:T:G	2.08168e-05	-1.08005e-10	-1.27036
67572353	chr5:67572353:A:G	1.64073e-05	-1.50839	-2.92966e-10
67572386	chr5:67572386:T:G	7.64736e-06	-1.09243	-1.17932
67572418	chr5:67572418:A:G	2.09006e-05	-1.08005e-10	-1.26634
67572763	chr5:67572763:A:T	7.29036e-05	-1.08005e-10	-0.0169773
67573965	chr5:67573965:A:G	5.81187e-05	1.02244	-1.26607
67574462	chr5:67574462:A:G	7.48567e-05	-1.08005e-10	0.00946124
67574807	chr5:67574807:T:G	6.85882e-05	1.00685	-1.08484
67574910	chr5:67574910:C:T	3.92591e-05	-1.08005e-10	-0.63593
67575457	chr5:67575457:G:A	1.63073e-05	-1.5145	-2.92966e-10
67575899	chr5:67575899:T:C	5.3941e-06	-1.49235	-1.12846
67575971	chr5:67575971:C:A	3.25107e-05	-0.824545	-2.92966e-10
67576390	chr5:67576390:C:T	4.0741e-05	-1.08005e-10	-0.59888
67576409	chr5:67576409:A:G	2.73448e-05	-1.08005e-10	-0.997587
67576441	chr5:67576441:G:C	1.05738e-05	-0.716999	-1.23074
67576546	chr5:67576546:A:G	3.97293e-05	-1.08005e-10	-0.624027
67577029	chr5:67577029:T:C	9.58907e-06	-0.775063	-1.27043
67577351	chr5:67577351:C:A	1.58162e-05	-1.54508	-2.92966e-10
67577480	chr5:67577480:A:G	2.64624e-05	-1.08005e-10	-1.03039
67577526	chr5:67577526:A:G	6.38608e-05	-1.08005e-10	-0.149409
67577757	chr5:67577757:A:G	2.64844e-05	-1.08005e-10	-1.02956
67577843	chr5:67577843:T:C	9.35994e-06	-0.79934	-1.27034
67578015	chr5:67578015:G:A	0.00031381	1.77579	-0.333117
67578754	chr5:67578754:T:C	1.57462e-05	-1.54951	-2.92966e-10
67578852	chr5:67578852:A:G	3.75491e-05	-1.08005e-10	-0.680464
67579058	chr5:67579058:A:G	3.6543e-05	-0.77753	0.0699052
67579143	chr5:67579143:T:C	1.34427e-05	-1.48894	-0.218736
67579682	chr5:67579682:T:A	2.25634e-05	-1.08005e-10	-1.18979
67579808	chr5:67579808:G:A	9.17625e-05	1.48338	-1.27029
67579997	chr5:67579997:A:C	9.83469e-05	1.49267	-1.21029
67580105	chr5:67580105:C:T	3.97346e-05	-1.08005e-10	-0.623893
67580166	chr5:67580166:A:G	1.63322e-05	-1.51297	-2.92966e-10
67580185	chr5:67580185:G:A	3.56714e-05	-1.08005e-10	-0.731766
67580239	chr5:67580239:A:G	2.67528e-05	-1.08005e-10	-1.01948
67580583	chr5:67580583:C:T	1.58808e-05	-1.541	-2.92966e-10
67580789	chr5:67580789:G:A	0.000105678	1.62462	-1.27034
67580990	chr5:67580990:G:A	0.000107254	1.63934	-1.27025
67581103	chr5:67581103:G:A	0.000350406	1.83236	-0.279385
67581526	chr5:67581526:A:C	2.15953e-05	-1.08005e-10	-1.23364
67581723	chr5:67581723:T:C	2.45088e-05	-1.08005e-10	-1.10708
67581979	chr5:67581979:T:C	0.000181868	0.897166	-2.92966e-10
67582117	chr5:67582117:T:A	0.000359761	1.80695	-0.227629
67582659	chr5:67582659:G:A	3.35208e-05	0.293089	-1.08704
67583156	chr5:67583156:AAC:A	2.21284e-05	-1.08005e-10	-1.20925
67583315	chr5:67583315:C:A	5.33704e-05	0.859604	-1.18846
67583613	chr5:67583613:G:A	2.35424e-05	0.078651	-1.22596
67583675	chr5:67583675:C:T	3.90408e-05	-0.788458	0.146952
67584202	chr5:67584202:A:C	3.39019e-05	-0.782642	-2.92966e-10
67584337	chr5:67584337:T:A	1.65895e-05	-1.49734	-2.92966e-10
67584544	chr5:67584544:T:A	1.56986e-05	-1.55254	-2.92966e-10
67584585	chr5:67584585:T:C	3.99081e-05	-1.08005e-10	-0.619535
67584773	chr5:67584773:G:A	2.45552e-05	-1.08005e-10	-1.10519
67585113	chr5:67585113:G:C	5.82696e-05	-1.08005e-10	-0.241034
67585249	chr5:67585249:A:G	2.89855e-05	-1.08005e-10	-0.939319
67585336	chr5:67585336:C:A	4.41927e-06	-1.54986	-1.27028
67585363	chr5:67585363:A:T	1.56991e-05	-1.55251	-2.92966e-10
67585570	chr5:67585570:A:G	3.69691e-05	-1.08005e-10	-0.696033
67585755	chr5:67585755:A:G	2.54983e-05	-1.08005e-10	-1.0675
67585972	chr5:67585972:G:A	0.000130153	1.77508	-1.21248
67586015	chr5:67586015:A:G	0.000128322	1.77413	-1.2257
67586021	chr5:67586021:G:T	2.08264e-05	-1.08005e-10	-1.26989
67586177	chr5:67586177:A:G	7.36326e-06	-1.55266	-0.756956
67586266	chr5:67586266:C:T	3.45902e-05	-1.08005e-10	-0.762544
67586481	chr5:67586481:G:A	0.000456089	2.08583	-0.26926
67586670	chr5:67586670:C:A	1.58103e-05	-1.54545	-2.92966e-10
67586999	chr5:67586999:A:G	2.14594e-05	-1.08005e-10	-1.23995
67587224	chr5:67587224:A:G	2.08209e-05	-1.08005e-10	-1.27016
67587513	chr5:67587513:T:C	7.47024e-05	-1.08005e-10	0.00739688
67587526	chr5:67587526:A:T	2.35888e-05	-1.08005e-10	-1.14534
67587587	chr5:67587587:G:A	0.000203578	1.44583	-0.435897
67587924	chr5:67587924:G:A	4.18073e-05	-1.08005e-10	-0.573044
67588065	chr5:67588065:C:A	2.46179e-05	-1.08005e-10	-1.10264
67588296	chr5:67588296:T:C	7.61958e-06	-1.54269	-0.732698
67588836	chr5:67588836:C:T	0.000190115	1.32102	-0.379499
67588884	chr5:67588884:G:A	0.000193148	1.38805	-0.430713
67589253	chr5:67589253:T:C	2.42655e-05	-1.11706	-2.92966e-10
67589527	chr5:67589527:A:G	4.24163e-05	-0.769513	0.21093
67589536	chr5:67589536:G:GT	2.14665e-05	-1.08005e-10	-1.23962
67589681	chr5:67589681:C:G	0.000180412	1.21947	-0.330337
67589925	chr5:67589925:G:A	4.23499e-05	-1.08005e-10	-0.560148
67589926	chr5:67589926:C:A	4.21698e-05	-1.08005e-10	-0.564411
67590002	chr5:67590002:C:T	0.000173554	1.30771	-0.457343
67591748	chr5:67591748:C:T	4.35596e-05	-1.08005e-10	-0.531986
67591751	chr5:67591751:A:C	4.28915e-05	-1.08005e-10	-0.54744
67592099	chr5:67592099:C:T	2.61666e-05	-1.08005e-10	-1.04163
67592132	chr5:67592132:T:C	3.00748e-05	-0.992928	0.0905002
67592196	chr5:67592196:C:G	2.15622e-05	-1.08005e-10	-1.23517
67592764	chr5:67592764:C:T	2.37027e-05	-1.08005e-10	-1.14053
67592770	chr5:67592770:T:G	3.64699e-05	-0.131953	-0.577674
67592915	chr5:67592915:A:T	0.000164263	1.21865	-0.423292
67593000	chr5:67593000:T:C	1.57743e-05	-1.54774	-2.92966e-10
67593076	chr5:67593076:T:C	0.00027784	1.42394	-0.103005
67593214	chr5:67593214:T:G	1.59309e-05	-1.53786	-2.92966e-10
67593750	chr5:67593750:G:A	1.60414e-05	-1.53094	-2.92966e-10
67594566	chr5:67594566:TCC:T	3.21206e-05	-1.08005e-10	-0.836618
67594913	chr5:67594913:T:C	1.57733e-05	-1.5478	-2.92966e-10
67595125	chr5:67595125:G:A	2.08395e-05	-1.08005e-10	-1.26927
67595288	chr5:67595288:A:G	1.5843e-05	-1.54339	-2.92966e-10
67595357	chr5:67595357:GT:G	2.73607e-05	-1.08005e-10	-0.997009
67595520	chr5:67595520:C:T	2.32882e-05	-1.08005e-10	-1.15817
67595647	chr5:67595647:T:C	4.90251e-05	-1.08005e-10	-0.413782
67595918	chr5:67595918:T:C	2.23495e-05	-1.08005e-10	-1.19931
67595948	chr5:67595948:T:C	4.87581e-06	-1.45167	-1.27016
67596447	chr5:67596447:AT:A	2.3398e-05	-1.08005e-10	-1.15347
67596588	chr5:67596588:T:C	4.23973e-05	-0.559029	-2.92966e-10
67596677	chr5:67596677:G:A	8.19538e-06	-1.04883	-1.15371
67597224	chr5:67597224:AG:A	1.58846e-05	-0.272783	-1.26798
67597349	chr5:67597349:CT:C	2.16284e-05	-1.08005e-10	-1.23211
67597382	chr5:67597382:A:T	7.89588e-06	-1.03785	-1.20192
67597397	chr5:67597397:T:C	1.99214e-05	-0.819541	-0.494782
67597480	chr5:67597480:T:A	6.94949e-05	0.858961	-0.923822
67597596	chr5:67597596:G:A	2.08388e-05	-1.08005e-10	-1.2693
67598016	chr5:67598016:T:TC	2.32505e-05	-1.08005e-10	-1.15979
67598352	chr5:67598352:T:C	3.49884e-05	-1.08005e-10	-0.751098
67598359	chr5:67598359:C:T	8.31999e-06	-1.02958	-1.15787
67598567	chr5:67598567:G:A	4.17711e-05	-1.08005e-10	-0.573909
67598570	chr5:67598570:C:T	6.02077e-05	-1.08005e-10	-0.208314
67598856	chr5:67598856:G:A	1.60438e-05	-1.53079	-2.92966e-10
67598915	chr5:67598915:T:C	1.50733e-05	-1.51461	-0.0785756
67599521	chr5:67599521:G:A	1.61108e-05	-1.52662	-2.92966e-10
67599626	chr5:67599626:A:G	2.2205e-05	-1.08005e-10	-1.2058
67599894	chr5:67599894:C:G	4.1879e-05	0.689342	-1.26067
67599948	chr5:67599948:T:C	1.3775e-05	-0.801253	-0.882005
67600137	chr5:67600137:G:T	2.09017e-05	-1.08005e-10	-1.26628
67600365	chr5:67600365:G:A	1.41463e-05	-0.774482	-0.882178
67600441	chr5:67600441:A:G	2.25831e-05	-1.08005e-10	-1.18891
67600613	chr5:67600613:T:C	1.7248e-05	-1.45842	-2.92966e-10
67600619	chr5:67600619:G:A	2.08203e-05	-1.08005e-10	-1.27019
67601083	chr5:67601083:AT:A	1.03785e-05	-1.54506	-0.42132
67601117	chr5:67601117:A:G	9.15677e-06	-1.23148	-0.860142
67601323	chr5:67601323:C:T	9.65986e-06	-1.53201	-0.506125
67601365	chr5:67601365:G:C	4.02175e-05	0.655557	-1.26737
67601532	chr5:67601532:T:C	2.13769e-05	-1.08005e-10	-1.2438
67601636	chr5:67601636:T:C	2.88584e-05	-1.08005e-10	-0.943714
67601713	chr5:67601713:C:A	1.57126e-05	-1.55165	-2.92966e-10
67601748	chr5:67601748:C:T	3.67164e-05	0.129523	-0.832415
67601932	chr5:67601932:A:G	2.78844e-05	-1.08005e-10	-0.978046
67602234	chr5:67602234:A:G	1.34973e-05	-0.883044	-0.820582
67602315	chr5:67602315:C:T	4.65748e-05	-1.08005e-10	-0.465056
67602339	chr5:67602339:T:C	2.60346e-05	-1.08005e-10	-1.04669
67602451	chr5:67602451:T:A	0.000140417	-1.08005e-10	0.638499
67602721	chr5:67602721:A:T	2.50671e-05	0.106211	-1.19077
67602801	chr5:67602801:T:G	2.59807e-05	-1.04876	-2.92966e-10
67603118	chr5:67603118:G:A	2.47745e-05	-1.08005e-10	-1.0963
67603150	chr5:67603150:T:C	2.36368e-05	-1.08005e-10	-1.14331
67603153	chr5:67603153:C:T	1.58646e-05	-1.54202	-2.92966e-10
67603247	chr5:67603247:G:T	1.38935e-05	-1.24848	-0.426216
67603356	chr5:67603356:C:T	1.30937e-05	-1.24442	-0.489566
67603365	chr5:67603365:C:T	3.88548e-05	0.624258	-1.27054
67603375	chr5:67603375:C:T	5.16707e-06	-1.50705	-1.15676
67603580	chr5:67603580:G:A	2.35476e-05	0.0444505	-1.19154
67603881	chr5:67603881:G:A	3.96735e-05	-1.08005e-10	-0.625432
67603927	chr5:67603927:G:A	4.24652e-05	-1.08005e-10	-0.55743
67604337	chr5:67604337:C:T	2.08369e-05	-1.08005e-10	-1.26939
67604693	chr5:67604693:A:C	1.59677e-05	-1.53554	-2.92966e-10
67604903	chr5:67604903:T:G	3.64419e-05	-0.710396	-2.92966e-10
67605405	chr5:67605405:TCTC:T	5.79781e-05	-1.08005e-10	-0.24605
67606153	chr5:67606153:C:T	7.3744e-05	1.20575	-1.21127
67606235	chr5:67606235:T:C	7.11769e-05	1.18972	-1.23067
67606479	chr5:67606479:G:A	2.50997e-05	-1.08005e-10	-1.08326
67606551	chr5:67606551:A:G	1.50803e-05	-0.804172	-0.788556
67606677	chr5:67606677:G:C	0.000189523	0.99115	-0.052753
67606832	chr5:67606832:A:T	0.000200311	1.10222	-0.108461
67606935	chr5:67606935:A:G	2.082e-05	-1.08005e-10	-1.2702
67606936	chr5:67606936:T:A	1.61825e-05	-1.52218	-2.92966e-10
67606987	chr5:67606987:C:T	0.000147245	-1.08005e-10	0.685985
67606988	chr5:67606988:C:T	2.61695e-05	-1.08005e-10	-1.04152
67607235	chr5:67607235:C:T	3.53852e-05	-0.73982	-2.92966e-10
67607307	chr5:67607307:G:T	2.10468e-05	-1.08005e-10	-1.25937
67607392	chr5:67607392:C:T	4.02748e-05	0.318242	-0.928632
67607460	chr5:67607460:A:G	0.000196516	1.15074	-0.176111
67607558	chr5:67607558:A:T	0.000189664	1.13874	-0.1996
67607665	chr5:67607665:G:A	0.000178569	1.09753	-0.218673
67607682	chr5:67607682:T:TC	0.000196994	1.17606	-0.199
67607761	chr5:67607761:A:G	3.81166e-05	-1.08005e-10	-0.665466
67608008	chr5:67608008:T:G	1.57126e-05	-1.55165	-2.92966e-10
67608067	chr5:67608067:A:T	4.41699e-05	-1.08005e-10	-0.518071
67608156	chr5:67608156:T:G	4.06234e-05	-1.08005e-10	-0.60177
67608262	chr5:67608262:G:A	5.57013e-05	-1.08005e-10	-0.286112
67608346	chr5:67608346:T:G	4.21275e-05	-1.08005e-10	-0.565415
67608541	chr5:67608541:G:A	1.57162e-05	-1.55142	-2.92966e-10
67608627	chr5:67608627:C:A	2.27756e-05	-1.08005e-10	-1.18042
67608718	chr5:67608718:G:A	4.03105e-05	0.660366	-1.26987
67608747	chr5:67608747:A:G	0.000117	-1.08005e-10	0.456056
67608848	chr5:67608848:G:A	5.92728e-05	-1.08005e-10	-0.223964
67609118	chr5:67609118:G:A	2.26205e-05	-1.08005e-10	-1.18726
67609133	chr5:67609133:G:A	1.58968e-05	-1.54	-2.92966e-10
67609205	chr5:67609205:CT:C	4.14801e-05	0.689112	-1.27001
67609336	chr5:67609336:T:C	1.1857e-05	-0.85847	-0.974728
67609537	chr5:67609537:C:T	1.5856e-05	-1.54257	-2.92966e-10
67609784	chr5:67609784:C:T	2.11191e-05	-1.25594	-2.92966e-10
67609835	chr5:67609835:T:C	2.33213e-05	-1.08005e-10	-1.15675
67609863	chr5:67609863:A:G	2.08667e-05	-1.08005e-10	-1.26796
67609875	chr5:67609875:A:G	2.08783e-05	-1.08005e-10	-1.26741
67610007	chr5:67610007:G:A	2.64516e-05	-1.08005e-10	-1.0308
67610121	chr5:67610121:G:A	6.1572e-05	-1.08005e-10	-0.185908
67610236	chr5:67610236:G:A	1.52625e-05	-0.805929	-0.774789
67610673	chr5:67610673:G:A	1.38358e-05	-0.829334	-0.849523
67610755	chr5:67610755:A:G	4.60266e-05	-1.08005e-10	-0.476896
67610846	chr5:67610846:C:T	1.01061e-05	-1.15905	-0.833928
67610977	chr5:67610977:A:G	3.94964e-05	0.639139	-1.26904
67611202	chr5:67611202:C:A	4.51966e-05	-0.495094	-2.92966e-10
67611283	chr5:67611283:C:T	4.3444e-05	-1.08005e-10	-0.534643
67611323	chr5:67611323:G:C	3.47831e-05	-1.08005e-10	-0.756984
67611723	chr5:67611723:A:C	9.61358e-06	-1.55065	-0.492288
67611953	chr5:67611953:G:A	3.29514e-05	-1.08005e-10	-0.811081
67612086	chr5:67612086:G:A	2.43288e-05	-1.08005e-10	-1.11445
67612089	chr5:67612089:A:G	1.20023e-05	-0.716001	-1.10501
67612207	chr5:67612207:T:G	4.50416e-05	-1.08005e-10	-0.498529
67612209	chr5:67612209:T:G	1.16904e-05	-0.718691	-1.12866
67612340	chr5:67612340:C:T	1.02389e-05	-1.55167	-0.428256
67612490	chr5:67612490:C:T	1.60147e-05	-1.53261	-2.92966e-10
67612502	chr5:67612502:G:A	7.61359e-05	1.29334	-1.26694
67612558	chr5:67612558:G:A	7.34679e-05	1.25236	-1.26163
67612645	chr5:67612645:G:C	2.10326e-05	-0.747255	-0.512786
67612779	chr5:67612779:T:C	6.99551e-05	1.20847	-1.26673
67612893	chr5:67612893:A:G	6.24058e-05	1.0499	-1.22235
67612923	chr5:67612923:T:G	2.55706e-05	-1.08005e-10	-1.06467
67612999	chr5:67612999:A:T	5.55717e-05	-1.08005e-10	-0.288442
67613035	chr5:67613035:G:A	4.33469e-05	-1.08005e-10	-0.536881
67613431	chr5:67613431:C:G	5.53328e-05	-1.08005e-10	-0.292748
67613544	chr5:67613544:C:A	7.33812e-05	1.25869	-1.26914
67613616	chr5:67613616:A:G	2.32012e-05	-1.08005e-10	-1.16191
67613682	chr5:67613682:A:G	1.61038e-05	-1.52706	-2.92966e-10
67613857	chr5:67613857:A:T	4.10969e-05	-1.08005e-10	-0.590183
67613867	chr5:67613867:C:T	2.2781e-05	-1.08005e-10	-1.18019
67614024	chr5:67614024:A:G	6.64337e-05	1.15927	-1.26918
67614252	chr5:67614252:C:T	2.10687e-05	-1.17022	-0.0881069
67614478	chr5:67614478:C:T	2.35764e-05	-1.08005e-10	-1.14587
67614628	chr5:67614628:A:G	3.9262e-05	-1.08005e-10	-0.635859
67614641	chr5:67614641:G:A	3.7388e-05	-1.08005e-10	-0.684766
67614645	chr5:67614645:G:T	8.73832e-05	1.11194	-0.947756
67614809	chr5:67614809:A:G	2.14088e-05	-0.236476	-1.00584
67615658	chr5:67615658:G:A	3.3782e-05	-1.08005e-10	-0.786186
67615749	chr5:67615749:C:T	2.42546e-05	-1.08005e-10	-1.11751
67615778	chr5:67615778:A:G	8.79683e-05	1.42863	-1.25777
67615782	chr5:67615782:G:A	2.18517e-05	-1.08005e-10	-1.22183
67615803	chr5:67615803:C:T	1.92893e-05	-0.811973	-0.534593
67615866	chr5:67615866:C:A	5.22455e-05	-1.08005e-10	-0.350161
67615896	chr5:67615896:CA:C	0.000101531	1.57124	-1.25699
67615927	chr5:67615927:AT:A	2.26656e-05	-1.08005e-10	-1.18527
67616307	chr5:67616307:G:C	2.08586e-05	-1.08005e-10	-1.26835
67616309	chr5:67616309:C:T	5.07042e-05	0.890375	-1.27048
67616360	chr5:67616360:A:G	1.6197e-05	-1.52129	-2.92966e-10
67616405	chr5:67616405:C:T	1.2982e-05	-1.45413	-0.288421
67616486	chr5:67616486:A:G	2.57638e-05	-1.46224	0.405099
67616665	chr5:67616665:T:C	1.02988e-05	-0.731029	-1.24306
67616693	chr5:67616693:C:T	1.01322e-05	-0.741617	-1.24878
67616714	chr5:67616714:C:A	9.56512e-06	-1.55091	-0.497086
67616772	chr5:67616772:A:T	0.000171617	-1.08005e-10	0.839151
67616931	chr5:67616931:T:G	1.6832e-05	-1.48283	-2.92966e-10
67616960	chr5:67616960:T:C	8.52152e-06	-1.01516	-1.14836
67616987	chr5:67616987:T:G	1.6924e-05	-1.47738	-2.92966e-10
67617185	chr5:67617185:A:T	2.08282e-05	-1.08005e-10	-1.26981
67617190	chr5:67617190:A:G	2.94186e-05	0.337435	-1.26192
67617377	chr5:67617377:T:C	2.32057e-05	-1.08005e-10	-1.16172
67617715	chr5:67617715:A:T	1.7154e-05	-1.46388	-2.92966e-10
67617978	chr5:67617978:G:C	2.83659e-05	-1.08005e-10	-0.960926
67619061	chr5:67619061:A:C	1.68141e-05	-1.4839	-2.92966e-10
67619602	chr5:67619602:T:C	1.88529e-05	-0.288931	-1.08052
67619655	chr5:67619655:G:A	2.85974e-05	-1.08005e-10	-0.952799
67620690	chr5:67620690:T:C	2.08884e-05	-1.08005e-10	-1.26692
67620727	chr5:67620727:T:C	5.37857e-06	-1.47874	-1.14495
67620746	chr5:67620746:G:T	1.74145e-05	-1.44881	-2.92966e-10
67620826	chr5:67620826:A:G	2.40011e-05	-1.08005e-10	-1.12801
67620891	chr5:67620891:A:C	5.63432e-06	-1.49385	-1.08339
67621234	chr5:67621234:T:C	3.3349e-05	-1.08005e-10	-0.799087
67621245	chr5:67621245:T:C	1.92768e-05	-0.292578	-1.05463
67621384	chr5:67621384:T:C	1.62125e-05	-1.52033	-2.92966e-10
67621404	chr5:67621404:C:T	1.38887e-05	-0.567802	-1.10724
67621649	chr5:67621649:T:C	3.1418e-05	-1.08005e-10	-0.858734
67621672	chr5:67621672:A:G	1.7051e-05	-1.46991	-2.92966e-10
67621941	chr5:67621941:G:A	2.2323e-05	-1.08005e-10	-1.2005
67622431	chr5:67622431:G:A	2.36913e-05	-1.08005e-10	-1.14101
67622625	chr5:67622625:C:T	8.63222e-06	-0.916414	-1.2342
67622833	chr5:67622833:C:A	4.26598e-05	-1.08005e-10	-0.552859
67622874	chr5:67622874:G:A	2.08371e-05	-1.08005e-10	-1.26938
67623108	chr5:67623108:G:A	1.61841e-05	-1.52208	-2.92966e-10
67623142	chr5:67623142:G:A	2.68041e-05	-1.08005e-10	-1.01756
67624233	chr5:67624233:C:T	2.30473e-05	-1.08005e-10	-1.16857
67624412	chr5:67624412:C:T	2.13724e-05	-1.08005e-10	-1.24402
67624697	chr5:67624697:G:A	6.53078e-05	1.13989	-1.26689
67624960	chr5:67624960:C:T	5.60786e-05	0.973174	-1.25253
67625096	chr5:67625096:C:T	6.6365e-05	-1.08005e-10	-0.110946
67625240	chr5:67625240:G:T	5.25357e-05	-1.08005e-10	-0.344622
67625439	chr5:67625439:T:G	9.3051e-06	-0.806056	-1.2695
67625650	chr5:67625650:T:C	2.61428e-05	-0.133722	-0.908821
67625958	chr5:67625958:ACT:A	2.11453e-05	-1.08005e-10	-1.2547
67626063	chr5:67626063:A:G	5.54985e-05	-0.289759	-2.92966e-10
67626150	chr5:67626150:G:T	2.4613e-05	-1.08005e-10	-1.10284
67627053	chr5:67627053:G:A	2.19509e-05	-1.08005e-10	-1.21731
67627164	chr5:67627164:A:T	2.49667e-05	-1.08005e-10	-1.08857
67627249	chr5:67627249:A:C	1.99023e-05	-1.31528	-2.92966e-10
67627788	chr5:67627788:C:G	1.68748e-05	-1.48029	-2.92966e-10
67627908	chr5:67627908:C:T	2.18537e-05	-1.22175	-2.92966e-10
67627939	chr5:67627939:G:C	2.21583e-05	-1.08005e-10	-1.2079
67628097	chr5:67628097:T:C	5.00897e-06	-1.49008	-1.2048
67628098	chr5:67628098:T:TAAAGTCTTTA	5.64344e-05	-1.08005e-10	-0.273036
67628327	chr5:67628327:T:C	2.43273e-05	-1.08005e-10	-1.11452
67628380	chr5:67628380:A:G	2.21461e-05	-1.08005e-10	-1.20845
67628596	chr5:67628596:G:C	6.32307e-05	-1.08005e-10	-0.159325
67629026	chr5:67629026:A:G	2.59539e-05	-0.137572	-0.912222
67629360	chr5:67629360:G:A	4.06213e-05	-1.08005e-10	-0.601823
67629508	chr5:67629508:A:G	6.35178e-05	-1.08005e-10	-0.154794
67629635	chr5:67629635:G:A	0.000523366	-1.08005e-10	1.95417
67629719	chr5:67629719:G:A	1.63542e-05	-1.51163	-2.92966e-10
67629783	chr5:67629783:T:A	2.26565e-05	-1.08005e-10	-1.18567
67629914	chr5:67629914:C:T	2.55422e-05	-1.08005e-10	-1.06578
67629934	chr5:67629934:G:C	2.64115e-05	-1.08005e-10	-1.03232
67629994	chr5:67629994:A:C	2.74004e-05	-1.08005e-10	-0.995556
67630369	chr5:67630369:C:T	2.55856e-05	-1.08005e-10	-1.06408
67630602	chr5:67630602:T:C	1.67646e-05	-1.48685	-2.92966e-10
67630857	chr5:67630857:C:T	2.2179e-05	-1.08005e-10	-1.20697
67631042	chr5:67631042:C:T	4.4357e-05	-0.513845	-2.92966e-10
67631786	chr5:67631786:G:C	2.13488e-05	-1.08005e-10	-1.24512
67632010	chr5:67632010:C:T	3.25759e-05	-1.08005e-10	-0.822542
67632196	chr5:67632196:G:GA	5.28567e-06	-1.52018	-1.12093
67632494	chr5:67632494:C:T	2.10034e-05	-1.08005e-10	-1.26143
67632495	chr5:67632495:G:A	1.0644e-05	-0.865057	-1.07606
67632562	chr5:67632562:C:T	5.49017e-05	0.95458	-1.25515
67632612	chr5:67632612:G:A	4.94869e-06	-1.49594	-1.21105
67632681	chr5:67632681:G:A	3.93878e-05	-1.08005e-10	-0.63266
67632840	chr5:67632840:A:G	1.0252e-05	-1.48457	-0.494064
67632865	chr5:67632865:C:G	0.000136652	-1.08005e-10	0.61132
67633266	chr5:67633266:C:A	5.24495e-05	0.847146	-1.19341
67634007	chr5:67634007:G:A	2.33024e-05	-1.15756	-2.92966e-10
67634032	chr5:67634032:C:A	6.37188e-05	1.10927	-1.2609
67634386	chr5:67634386:G:T	4.21933e-05	-1.08005e-10	-0.563854
67634831	chr5:67634831:T:C	9.16693e-06	-0.823409	-1.2671
67635135	chr5:67635135:G:A	3.65348e-05	-1.08005e-10	-0.707849
67635289	chr5:67635289:C:A	9.15338e-06	-1.40538	-0.686609
67635485	chr5:67635485:C:T	1.70106e-05	-1.47228	-2.92966e-10
67635655	chr5:67635655:C:A	2.21461e-05	-1.08005e-10	-1.20845
67635679	chr5:67635679:C:G	5.59263e-06	-1.50904	-1.07562
67635711	chr5:67635711:T:C	5.47211e-05	0.923824	-1.22769
67636136	chr5:67636136:T:C	5.25142e-05	-1.08005e-10	-0.345031
67636154	chr5:67636154:G:A	2.08132e-05	-1.08005e-10	-1.27053
67636305	chr5:67636305:G:A	3.67826e-05	-1.08005e-10	-0.70109
67636357	chr5:67636357:T:C	2.21743e-05	-1.08005e-10	-1.20718
67636410	chr5:67636410:C:G	5.72204e-06	-1.48891	-1.07288
67636501	chr5:67636501:C:A	6.06083e-05	1.05965	-1.26133
67636901	chr5:67636901:T:G	2.21461e-05	-1.08005e-10	-1.20845
67637274	chr5:67637274:T:C	1.67095e-05	-1.49014	-2.92966e-10
67637367	chr5:67637367:C:T	1.08437e-05	-0.661777	-1.26075
67637679	chr5:67637679:G:A	1.70733e-05	-1.4686	-2.92966e-10
67638285	chr5:67638285:A:C	1.07878e-05	-1.45751	-0.470192
67638384	chr5:67638384:A:G	5.95356e-06	-1.31616	-1.20596
67638754	chr5:67638754:C:T	3.79887e-05	-0.668827	-2.92966e-10
67638908	chr5:67638908:C:G	3.4279e-05	-1.08005e-10	-0.771581
67639779	chr5:67639779:A:G	2.78747e-05	-1.08005e-10	-0.978394
67640192	chr5:67640192:C:A	2.11071e-05	-1.08005e-10	-1.25651
67640303	chr5:67640303:A:G	1.17083e-05	-0.59955	-1.24627
67640434	chr5:67640434:A:G	1.03479e-05	-0.888682	-1.08065
67640441	chr5:67640441:G:C	2.43019e-05	0.0475956	-1.16316
67640590	chr5:67640590:G:T	6.55427e-06	-1.55265	-0.87335
67640893	chr5:67640893:C:T	2.18201e-05	-1.08005e-10	-1.22329
67641039	chr5:67641039:C:T	2.10029e-05	-1.08005e-10	-1.26145
67641197	chr5:67641197:T:C	8.66896e-06	-1.34135	-0.805018
67641847	chr5:67641847:G:C	2.12378e-05	-1.08005e-10	-1.25033
67641871	chr5:67641871:G:C	1.57101e-05	-1.55181	-2.92966e-10
67641921	chr5:67641921:G:C	2.70473e-05	-0.666293	-0.342234
67642816	chr5:67642816:G:T	5.68796e-05	-1.08005e-10	-0.265178
67642954	chr5:67642954:C:A	2.26451e-05	0.0106128	-1.19678
67643265	chr5:67643265:C:T	1.0057e-05	-0.852611	-1.14524
67643614	chr5:67643614:T:C	2.20287e-05	-1.08005e-10	-1.21377
67643938	chr5:67643938:T:C	1.09399e-05	-0.681089	-1.23261
67644047	chr5:67644047:T:G	8.99444e-05	-1.08005e-10	0.193077
67644127	chr5:67644127:T:A	4.4961e-06	-1.5506	-1.2523
67644641	chr5:67644641:C:T	2.94404e-05	-1.08005e-10	-0.923746
67644692	chr5:67644692:T:G	5.21348e-05	0.910333	-1.26261
67644759	chr5:67644759:A:G	1.22008e-05	-0.565326	-1.23929
67645335	chr5:67645335:T:C	1.00208e-05	-0.746862	-1.25459
67645470	chr5:67645470:A:G	1.03524e-05	-0.715961	-1.25293
67645581	chr5:67645581:G:GTTAT	1.59135e-05	-1.53895	-2.92966e-10
67645620	chr5:67645620:T:C	8.37716e-05	-1.08005e-10	0.121979
67645626	chr5:67645626:C:T	2.53998e-05	-0.526361	-0.545014
67645816	chr5:67645816:C:T	2.45727e-05	-0.540855	-0.563623
67645822	chr5:67645822:A:C	1.02513e-05	-0.724163	-1.25455
67647750	chr5:67647750:C:T	6.49134e-06	-1.37414	-1.06151
67647794	chr5:67647794:G:A	5.24214e-05	0.923751	-1.27055
67648717	chr5:67648717:TCTC:T	1.5728e-05	-1.55067	-2.92966e-10
67649046	chr5:67649046:A:G	1.1859e-05	-0.604148	-1.22888
67649295	chr5:67649295:G:A	1.19309e-05	-0.609116	-1.21787
67649538	chr5:67649538:G:C	3.50545e-05	-1.08005e-10	-0.749212
67649649	chr5:67649649:A:G	3.90769e-05	-1.08005e-10	-0.640584
67649722	chr5:67649722:C:T	1.15547e-05	-0.630993	-1.22803
67649758	chr5:67649758:T:C	1.57522e-05	-1.54913	-2.92966e-10
67649771	chr5:67649771:C:T	1.2205e-05	-0.571645	-1.23263
67649794	chr5:67649794:A:G	1.28281e-05	-0.526975	-1.2275
67649899	chr5:67649899:T:C	2.17926e-05	-1.08005e-10	-1.22454
67649910	chr5:67649910:T:C	1.23085e-05	-0.572734	-1.22309
67649934	chr5:67649934:G:A	8.54024e-05	-1.08005e-10	0.141259
67649951	chr5:67649951:A:G	1.34245e-05	-0.482707	-1.22633
67649964	chr5:67649964:T:C	8.30658e-06	-1.00115	-1.18792
67649995	chr5:67649995:G:T	1.14974e-05	-0.63351	-1.23048
67650118	chr5:67650118:A:G	2.17759e-05	-1.08005e-10	-1.22531
67650359	chr5:67650359:A:G	1.24606e-05	-0.569444	-1.2141
67650382	chr5:67650382:T:C	1.19641e-05	-0.601132	-1.22307
67650556	chr5:67650556:C:G	1.16109e-05	-0.614756	-1.23942
67650763	chr5:67650763:T:G	6.97622e-06	-1.54221	-0.821395
67651097	chr5:67651097:A:G	3.80826e-05	0.602738	-1.2691
67651347	chr5:67651347:G:A	2.26708e-05	-1.08005e-10	-1.18504
67651431	chr5:67651431:C:T	4.02439e-05	0.53338	-1.14454
67651590	chr5:67651590:A:G	1.26591e-05	-0.543905	-1.22384
67651628	chr5:67651628:C:T	4.55025e-05	-1.08005e-10	-0.488348
67651714	chr5:67651714:T:C	4.26524e-05	-1.08005e-10	-0.553032
67652120	chr5:67652120:A:G	0.000445358	-1.08005e-10	1.79276
67652170	chr5:67652170:T:C	1.26442e-05	-0.535226	-1.23369
67652172	chr5:67652172:C:T	1.25569e-05	-0.541015	-1.23483
67652384	chr5:67652384:A:C	0.000364396	-1.08005e-10	1.59213
67652963	chr5:67652963:A:G	8.11391e-05	-1.08005e-10	0.0900504
67653178	chr5:67653178:A:G	1.21853e-05	-0.5775	-1.22838
67653238	chr5:67653238:A:G	1.67652e-05	-1.48681	-2.92966e-10
67653336	chr5:67653336:T:C	5.2837e-05	-1.08005e-10	-0.338903
67653430	chr5:67653430:C:T	1.32655e-05	-0.467338	-1.25361
67653542	chr5:67653542:C:T	1.38746e-05	-0.430669	-1.24538
67653674	chr5:67653674:C:T	6.88821e-06	-1.55138	-0.82492
67653680	chr5:67653680:G:A	1.59519e-05	-1.53654	-2.92966e-10
67653730	chr5:67653730:G:A	7.32503e-06	-1.1901	-1.12472
67653805	chr5:67653805:G:A	1.37296e-05	-0.454305	-1.23225
67654609	chr5:67654609:A:G	0.000363889	-1.08005e-10	1.59074
67654670	chr5:67654670:T:C	3.46635e-05	-1.08005e-10	-0.760427
67654934	chr5:67654934:A:G	2.16497e-05	-1.08005e-10	-1.23112
67655044	chr5:67655044:C:T	2.39401e-05	-1.08005e-10	-1.13056
67655254	chr5:67655254:T:G	1.62914e-05	-1.51548	-2.92966e-10
67655300	chr5:67655300:A:G	1.62503e-05	-1.518	-2.92966e-10
67655491	chr5:67655491:T:C	8.67016e-06	-1.15772	-0.988511
67655730	chr5:67655730:A:G	1.357e-05	-0.467763	-1.23049
67656020	chr5:67656020:T:C	1.29155e-05	-0.504694	-1.24299
67656484	chr5:67656484:G:A	3.34314e-05	-1.08005e-10	-0.796618
67656619	chr5:67656619:T:C	8.90034e-05	-1.08005e-10	0.182559
67656630	chr5:67656630:G:C	1.57046e-05	-1.55216	-2.92966e-10
67656680	chr5:67656680:C:T	2.16337e-05	-1.08005e-10	-1.23186
67656855	chr5:67656855:G:A	1.25978e-05	-0.540299	-1.2323
67657060	chr5:67657060:C:T	7.2954e-06	-1.19674	-1.12213
67657123	chr5:67657123:C:T	7.4882e-06	-1.16017	-1.13261
67657218	chr5:67657218:C:G	3.7851e-05	-1.08005e-10	-0.672457
67657294	chr5:67657294:G:A	1.24529e-05	-0.542654	-1.24151
67657832	chr5:67657832:A:G	1.31239e-05	-0.500059	-1.23162
67658259	chr5:67658259:G:A	1.302e-05	-0.4846	-1.25503
67658336	chr5:67658336:G:A	3.96046e-05	-1.08005e-10	-0.627169
67658474	chr5:67658474:A:T	8.96628e-05	-1.08005e-10	0.189941
67658660	chr5:67658660:T:C	1.47453e-05	-0.37353	-1.24166
67659282	chr5:67659282:G:A	1.33446e-05	-0.498669	-1.21634
67659369	chr5:67659369:A:T	1.41112e-05	-0.446901	-1.21225
67659623	chr5:67659623:A:C	1.56972e-05	-1.55263	-2.92966e-10
67659716	chr5:67659716:A:G	2.79338e-05	-0.295651	-0.680625
67659838	chr5:67659838:C:T	1.32712e-05	-0.482925	-1.23759
67659943	chr5:67659943:G:A	1.18658e-05	-0.997088	-0.835368
67660101	chr5:67660101:C:T	1.62032e-05	-1.52091	-2.92966e-10
67660190	chr5:67660190:T:A	1.34353e-05	-0.479428	-1.2288
67660208	chr5:67660208:T:C	2.02431e-05	-1.2983	-2.92966e-10
67660328	chr5:67660328:T:C	7.29157e-06	-1.08751	-1.23188
67660374	chr5:67660374:G:T	2.35811e-05	-1.08005e-10	-1.14567
67660665	chr5:67660665:A:G	2.18432e-05	-1.08005e-10	-1.22222
67660952	chr5:67660952:C:T	2.19683e-05	-1.08005e-10	-1.21652
67660985	chr5:67660985:G:T	1.30106e-05	-0.503375	-1.23698
67661019	chr5:67661019:C:T	2.12105e-05	-1.08005e-10	-1.25162
67661072	chr5:67661072:G:C	1.204e-05	-0.585887	-1.23199
67661094	chr5:67661094:A:G	1.23707e-05	-0.557549	-1.23323
67661237	chr5:67661237:G:A	4.44355e-06	-1.54899	-1.26567
67661629	chr5:67661629:T:G	1.59156e-05	-1.53882	-2.92966e-10
67661657	chr5:67661657:C:T	1.35843e-05	-0.460562	-1.23664
67662249	chr5:67662249:G:C	1.36091e-05	-0.461647	-1.23373
67663119	chr5:67663119:A:G	1.40783e-05	-0.433524	-1.22796
67663265	chr5:67663265:T:C	2.09483e-05	-1.08005e-10	-1.26406
67663429	chr5:67663429:T:G	1.32191e-05	-0.49065	-1.2338
67663434	chr5:67663434:G:T	1.28286e-05	-0.515447	-1.23899
67663559	chr5:67663559:C:T	1.35873e-05	-0.459517	-1.23746
67663783	chr5:67663783:C:G	6.3617e-06	-1.54647	-0.909354
67663877	chr5:67663877:G:T	2.10017e-05	-1.08005e-10	-1.26151
67664050	chr5:67664050:T:C	1.34337e-05	-0.470865	-1.23748
67664084	chr5:67664084:G:A	2.3054e-05	0.0982606	-1.26654
67664116	chr5:67664116:T:G	1.39399e-05	-0.436133	-1.23523
67664427	chr5:67664427:GT:G	2.05802e-05	-0.0355361	-1.24625
67664451	chr5:67664451:A:G	3.23426e-05	-1.08005e-10	-0.829731
67664629	chr5:67664629:C:G	2.28084e-05	-1.08005e-10	-1.17898
67664644	chr5:67664644:C:A	1.59501e-05	-1.53665	-2.92966e-10
67664787	chr5:67664787:C:A	9.76836e-06	-1.22859	-0.798374
67664826	chr5:67664826:C:G	1.82239e-05	-1.40338	-2.92966e-10
67664969	chr5:67664969:C:G	1.29235e-05	-0.513217	-1.23385
67665011	chr5:67665011:T:C	5.12701e-05	-1.08005e-10	-0.369006
67665030	chr5:67665030:G:C	2.63319e-05	-1.08005e-10	-1.03533
67665069	chr5:67665069:A:G	5.00791e-05	0.501375	-0.893885
67665291	chr5:67665291:A:G	1.90849e-05	-0.0872812	-1.26994
67665323	chr5:67665323:T:A	2.29445e-05	-1.08005e-10	-1.17304
67665324	chr5:67665324:C:G	2.35617e-05	-1.08005e-10	-1.14649
67665407	chr5:67665407:T:C	2.29517e-05	-1.08005e-10	-1.17272
67665598	chr5:67665598:C:G	5.90235e-05	-1.08005e-10	-0.228179
67665679	chr5:67665679:C:T	3.3798e-05	-0.766764	-0.0189484
67665999	chr5:67665999:A:C	1.61119e-05	-1.52656	-2.92966e-10
67666100	chr5:67666100:T:C	6.52253e-05	0.295816	-0.424084
67666198	chr5:67666198:C:T	1.15987e-05	-1.12195	-0.733271
67666722	chr5:67666722:C:T	2.29445e-05	-1.08005e-10	-1.17304
67667255	chr5:67667255:A:G	2.19774e-05	-1.08005e-10	-1.2161
67667313	chr5:67667313:C:T	1.30292e-05	-0.503556	-1.23537
67667385	chr5:67667385:G:T	1.3512e-05	-0.470453	-1.23209
67667661	chr5:67667661:T:G	3.10686e-05	0.395547	-1.26546
67668035	chr5:67668035:C:G	2.61226e-05	-1.04332	-2.92966e-10
67668184	chr5:67668184:C:T	3.79546e-05	0.582471	-1.2522
67668300	chr5:67668300:T:C	2.90866e-05	-1.08005e-10	-0.935837
67668459	chr5:67668459:G:C	2.29445e-05	-1.08005e-10	-1.17304
67668628	chr5:67668628:C:T	4.79139e-05	-1.08005e-10	-0.436708
67668724	chr5:67668724:C:T	2.18645e-05	-1.08005e-10	-1.22125
67669067	chr5:67669067:A:G	1.56973e-05	-1.55263	-2.92966e-10
67669078	chr5:67669078:G:A	4.68296e-05	-1.08005e-10	-0.459598
67669091	chr5:67669091:T:C	1.27936e-05	-0.525481	-1.23169
67669294	chr5:67669294:G:T	3.66437e-05	-1.08005e-10	-0.704874
67669629	chr5:67669629:C:T	1.27086e-05	-0.5326	-1.23123
67669656	chr5:67669656:C:T	3.43706e-05	0.184427	-0.953341
67669905	chr5:67669905:C:T	3.47751e-05	-1.08005e-10	-0.757212
67669969	chr5:67669969:G:A	3.5202e-05	-1.08005e-10	-0.745012
67670300	chr5:67670300:A:G	1.19225e-05	-0.583978	-1.24371
67670429	chr5:67670429:T:C	2.15732e-05	-1.08005e-10	-1.23466
67670522	chr5:67670522:T:C	1.15582e-05	-0.611367	-1.24736
67671065	chr5:67671065:G:A	2.17557e-05	-1.08005e-10	-1.22624
67671095	chr5:67671095:AT:A	7.41479e-06	-1.0375	-1.26513
67671704	chr5:67671704:C:T	5.66398e-06	-1.48487	-1.08712
67672026	chr5:67672026:A:G	1.38059e-05	-0.451398	-1.22962
67672059	chr5:67672059:A:C	1.38407e-05	-0.449257	-1.22925
67672159	chr5:67672159:A:G	1.95205e-05	-1.33465	-2.92966e-10
67672507	chr5:67672507:G:C	1.31638e-05	-0.495959	-1.23269
67672631	chr5:67672631:G:A	1.28301e-05	-0.519071	-1.23525
67673163	chr5:67673163:G:A	1.58252e-05	-1.54451	-2.92966e-10
67673184	chr5:67673184:C:T	6.86187e-05	-1.08005e-10	-0.0775498
67673252	chr5:67673252:A:T	2.29504e-05	-1.08005e-10	-1.17278
67673265	chr5:67673265:T:G	3.37572e-05	-1.08005e-10	-0.786922
67673279	chr5:67673279:A:G	2.36065e-05	-1.08005e-10	-1.14459
67673448	chr5:67673448:C:T	2.16921e-05	-1.08005e-10	-1.22917
67673569	chr5:67673569:TCA:T	6.43266e-05	-1.08005e-10	-0.142142
67673581	chr5:67673581:T:C	6.27216e-06	-1.29132	-1.17868
67673614	chr5:67673614:C:T	1.31021e-05	-0.497777	-1.23557
67673830	chr5:67673830:G:A	2.34327e-05	0.115681	-1.26767
67674011	chr5:67674011:A:G	1.2207e-05	-0.571461	-1.23264
67674109	chr5:67674109:A:G	2.08124e-05	-1.08005e-10	-1.27056
67674270	chr5:67674270:C:T	5.85141e-06	-1.54878	-0.990654
67674520	chr5:67674520:C:A	1.30406e-05	-0.512285	-1.22576
67675076	chr5:67675076:A:T	7.52402e-06	-1.08787	-1.20014
67675543	chr5:67675543:G:A	6.72057e-06	-1.24514	-1.1558
67675632	chr5:67675632:T:C	1.23684e-05	-0.542692	-1.24828
67675940	chr5:67675940:A:C	2.10627e-05	-1.08005e-10	-1.25861
67676051	chr5:67676051:A:G	2.79554e-05	-1.08005e-10	-0.975504
67676152	chr5:67676152:C:CAG	5.23676e-05	-1.08005e-10	-0.347826
67676236	chr5:67676236:C:T	1.34655e-05	-0.471188	-1.23479
67676423	chr5:67676423:A:T	1.3283e-05	-0.486455	-1.23318
67676425	chr5:67676425:C:T	9.32035e-06	-1.24394	-0.829976
67676991	chr5:67676991:C:A	1.64188e-05	-1.50769	-2.92966e-10
67677085	chr5:67677085:C:G	2.5394e-05	-1.08005e-10	-1.0716
67677364	chr5:67677364:C:T	2.11452e-05	-1.08005e-10	-1.2547
67677749	chr5:67677749:G:A	1.3278e-05	-0.477203	-1.2428
67677818	chr5:67677818:A:G	2.71236e-05	0.0313104	-1.03702
67678250	chr5:67678250:C:G	2.36068e-05	-1.08005e-10	-1.14458
67678624	chr5:67678624:T:C	2.453e-05	-1.08005e-10	-1.10622
67678786	chr5:67678786:A:T	1.32118e-05	-0.475585	-1.24942
67678803	chr5:67678803:C:T	1.30168e-05	-0.494785	-1.24509
67678872	chr5:67678872:C:T	2.24048e-05	-1.08005e-10	-1.19684
67679587	chr5:67679587:G:A	8.11309e-05	0.0899491	-2.92966e-10
67679606	chr5:67679606:C:T	4.7971e-05	-1.08005e-10	-0.435518
67680081	chr5:67680081:C:A	1.24617e-05	-0.548657	-1.2348
67680087	chr5:67680087:C:A	2.56907e-05	0.0828253	-1.14281
67680627	chr5:67680627:G:T	2.11645e-05	-1.25379	-2.92966e-10
67680893	chr5:67680893:T:C	1.30069e-05	-0.503591	-1.23704
67681249	chr5:67681249:C:T	9.87749e-06	-1.25491	-0.760948
67681297	chr5:67681297:TG:T	1.30891e-05	-0.483022	-1.25131
67681304	chr5:67681304:G:A	2.57011e-05	0.0835417	-1.14312
67681387	chr5:67681387:T:C	1.65557e-05	-1.49938	-2.92966e-10
67681434	chr5:67681434:C:T	3.05143e-05	-1.08005e-10	-0.887919
67681445	chr5:67681445:C:T	6.0975e-06	-1.30096	-1.19727
67681628	chr5:67681628:C:A	2.34649e-05	0.117056	-1.26767
67681755	chr5:67681755:C:T	2.63094e-05	0.10861	-1.1448
67682157	chr5:67682157:A:G	3.80837e-05	-1.08005e-10	-0.666329
67682431	chr5:67682431:T:C	5.98357e-06	-1.55257	-0.964527
67682449	chr5:67682449:G:T	2.80116e-05	-1.08005e-10	-0.973495
67682470	chr5:67682470:G:A	1.32139e-05	-0.494983	-1.22986
67682531	chr5:67682531:T:C	6.31627e-05	-1.08005e-10	-0.160401
67682540	chr5:67682540:C:T	1.69914e-05	-1.47341	-2.92966e-10
67682759	chr5:67682759:C:T	1.14792e-05	-1.03863	-0.82695
67682880	chr5:67682880:G:A	2.29363e-05	-1.08005e-10	-1.17339
67682925	chr5:67682925:C:T	6.10415e-06	-1.54485	-0.952295
67682990	chr5:67682990:T:C	1.70634e-05	-1.46918	-2.92966e-10
67683047	chr5:67683047:T:A	2.51495e-05	0.0695303	-1.15081
67683174	chr5:67683174:C:T	1.63525e-05	-1.51173	-2.92966e-10
67683233	chr5:67683233:C:T	6.2085e-06	-1.54187	-0.93833
67683251	chr5:67683251:C:T	1.7933e-05	-1.41947	-2.92966e-10
67683468	chr5:67683468:C:G	2.46091e-05	-0.0135687	-1.08943
67683475	chr5:67683475:C:T	2.10905e-05	-1.08005e-10	-1.25729
67683485	chr5:67683485:C:T	4.93794e-05	-1.08005e-10	-0.406582
67683810	chr5:67683810:A:G	2.46782e-05	0.160155	-1.26035
67684048	chr5:67684048:T:C	2.41144e-05	0.0146276	-1.13793
67684077	chr5:67684077:G:A	2.4827e-05	0.0401167	-1.1343
67684110	chr5:67684110:C:A	2.36274e-05	-1.14371	-2.92966e-10
67684158	chr5:67684158:ATGT:A	2.33389e-05	-1.08005e-10	-1.15599
67684539	chr5:67684539:G:C	2.10806e-05	-1.08005e-10	-1.25776
67684602	chr5:67684602:T:G	4.70454e-06	-1.55165	-1.20593
67684813	chr5:67684813:G:T	2.5906e-05	0.10188	-1.15352
67685764	chr5:67685764:C:T	1.57347e-05	-1.55024	-2.92966e-10
67686332	chr5:67686332:A:G	1.57868e-05	-1.54694	-2.92966e-10
67686376	chr5:67686376:C:T	1.44642e-05	-0.45874	-1.1757
67686756	chr5:67686756:TA:T	5.89955e-06	-1.54592	-0.985317
67687175	chr5:67687175:A:T	0.000154694	-1.08005e-10	0.735334
67687426	chr5:67687426:C:T	1.12786e-05	-1.02593	-0.857278
67687519	chr5:67687519:A:G	1.94951e-05	-1.33595	-2.92966e-10
67687684	chr5:67687684:T:A	1.25894e-05	-0.549496	-1.22376
67687975	chr5:67687975:C:T	1.32316e-05	-1.07855	-0.644951
67688158	chr5:67688158:A:G	0.00251108	-1.08005e-10	3.52236
67688425	chr5:67688425:G:T	7.7813e-06	-1.16103	-1.09336
67688508	chr5:67688508:T:C	6.2132e-06	-1.48697	-0.992468
67688515	chr5:67688515:C:T	5.87759e-06	-1.5499	-0.985071
67689245	chr5:67689245:C:T	7.54682e-06	-1.21733	-1.06766
67689616	chr5:67689616:C:T	2.10411e-05	-1.08005e-10	-1.25964
67689638	chr5:67689638:C:T	6.59031e-06	-1.54594	-0.874579
67689666	chr5:67689666:T:C	1.17118e-05	-0.608039	-1.23748
67689728	chr5:67689728:C:A	2.10432e-05	-1.08005e-10	-1.25954
67690027	chr5:67690027:CT:C	1.65063e-05	-1.50237	-2.92966e-10
67690032	chr5:67690032:T:C	6.0116e-06	-1.34954	-1.16289
67690301	chr5:67690301:T:C	2.3124e-05	-1.08005e-10	-1.16524
67690333	chr5:67690333:T:A	6.57653e-06	-1.50834	-0.914263
67690552	chr5:67690552:G:A	7.87904e-06	-1.23277	-1.00913
67690676	chr5:67690676:C:T	1.68342e-05	-1.4827	-2.92966e-10
67690917	chr5:67690917:G:A	2.32666e-05	-1.08005e-10	-1.1591
67690951	chr5:67690951:G:T	2.56655e-05	-1.06097	-2.92966e-10
67691251	chr5:67691251:G:A	1.85658e-05	-0.135577	-1.24922
67691320	chr5:67691320:A:C	6.3724e-06	-1.55001	-0.904126
67691429	chr5:67691429:T:C	2.29743e-05	-1.17174	-2.92966e-10
67691561	chr5:67691561:C:T	3.8932e-05	-1.08005e-10	-0.644297
67691573	chr5:67691573:T:C	1.60008e-05	-1.53347	-2.92966e-10
67691599	chr5:67691599:T:C	2.09055e-05	-0.0112863	-1.25482
67691957	chr5:67691957:C:T	6.47396e-06	-1.52132	-0.917011
67692293	chr5:67692293:G:A	6.72218e-06	-1.51407	-0.886628
67692576	chr5:67692576:A:T	3.43327e-05	0.252385	-1.0224
67692579	chr5:67692579:T:G	3.45653e-05	0.258457	-1.02172
67693197	chr5:67693197:A:C	1.59797e-05	-0.473201	-1.0616
67693686	chr5:67693686:G:A	1.23418e-05	-0.550353	-1.24277
67693718	chr5:67693718:A:C	1.62597e-05	-0.356378	-1.16105
67693991	chr5:67693991:GA:G	1.27245e-05	-0.514137	-1.24845
67694067	chr5:67694067:T:G	1.59004e-05	-1.53977	-2.92966e-10
67694076	chr5:67694076:C:T	9.27939e-06	-0.821463	-1.25686
67694176	chr5:67694176:G:A	6.82237e-06	-1.17878	-1.20713
67694257	chr5:67694257:G:A	8.03299e-05	0.0800266	-2.92966e-10
67694803	chr5:67694803:A:G	3.13739e-05	-0.860137	-2.92966e-10
67694847	chr5:67694847:T:C	3.92508e-05	-1.08005e-10	-0.636143
67695058	chr5:67695058:TG:T	7.25577e-05	-1.08005e-10	-0.0217329
67695187	chr5:67695187:A:G	6.56674e-06	-1.20609	-1.21801
67695303	chr5:67695303:A:G	0.000284534	2.09616	-0.751428
67695304	chr5:67695304:T:A	7.31773e-05	-1.08005e-10	-0.0132301
67695472	chr5:67695472:G:A	0.000333951	2.30676	-0.801881
67695954	chr5:67695954:C:G	2.01878e-05	-1.30104	-2.92966e-10
67695957	chr5:67695957:A:G	3.46269e-05	0.30605	-1.06753
67696002	chr5:67696002:A:G	0.000107123	1.26615	-0.89828
67696040	chr5:67696040:GA:G	4.64e-06	-1.52702	-1.24438
67696201	chr5:67696201:C:A	2.28158e-05	-0.0012213	-1.17744
67696312	chr5:67696312:A:T	0.00129285	3.92211	-1.06362
67696880	chr5:67696880:T:C	0.000406021	2.78955	-1.08926
67696934	chr5:67696934:AG:A	0.000270877	2.49626	-1.20071
67696958	chr5:67696958:G:A	2.09997e-05	-1.08005e-10	-1.26161
67696977	chr5:67696977:G:C	1.92645e-05	-0.140918	-1.20693
67697038	chr5:67697038:C:T	0.000572391	3.2715	-1.22779
67697394	chr5:67697394:G:A	0.000150923	1.89886	-1.18821
67697452	chr5:67697452:C:T	5.99284e-06	-1.25171	-1.26383
67697572	chr5:67697572:G:A	4.49378e-06	-1.54472	-1.2587
67697808	chr5:67697808:C:T	5.86528e-06	-1.271	-1.26607
67697845	chr5:67697845:A:G	1.41777e-05	-0.448766	-1.20568
67697868	chr5:67697868:G:A	0.000224596	2.28882	-1.18064
67697928	chr5:67697928:A:C	4.48369e-06	-1.5448	-1.26087
67697929	chr5:67697929:C:T	4.50771e-06	-1.53228	-1.26805
67698037	chr5:67698037:C:T	0.000450454	3.02978	-1.22564
67698061	chr5:67698061:A:G	4.49495e-06	-1.53504	-1.26812
67698080	chr5:67698080:G:A	8.82177e-05	-1.08005e-10	0.173692
67698181	chr5:67698181:A:G	2.95466e-05	-1.08005e-10	-0.920145
67698187	chr5:67698187:C:T	3.60742e-05	-1.08005e-10	-0.720536
67698247	chr5:67698247:G:A	4.51101e-06	-1.53494	-1.26465
67698281	chr5:67698281:C:T	7.76856e-05	1.31704	-1.27048
67698890	chr5:67698890:A:T	5.96814e-05	0.838686	-1.05578
67699037	chr5:67699037:T:A	4.48582e-06	-1.54982	-1.25538
67699108	chr5:67699108:G:A	2.76709e-05	-0.985732	-2.92966e-10
67699710	chr5:67699710:A:C	1.60563e-05	-1.53002	-2.92966e-10
67699739	chr5:67699739:T:C	2.43817e-05	-1.11228	-2.92966e-10
67699784	chr5:67699784:G:A	4.4683e-06	-1.54239	-1.26672
67699830	chr5:67699830:C:G	3.11175e-05	-1.08005e-10	-0.868346
67700075	chr5:67700075:C:T	2.48477e-05	-1.08005e-10	-1.09335
67700231	chr5:67700231:C:A	5.24239e-05	0.72667	-1.07342
67700476	chr5:67700476:A:G	3.71222e-05	0.48912	-1.18102
67700652	chr5:67700652:C:T	2.09326e-05	-1.08005e-10	-1.26481
67700856	chr5:67700856:G:A	2.24202e-05	-1.08005e-10	-1.19615
67701021	chr5:67701021:A:C	2.24384e-05	-1.08005e-10	-1.19534
67701525	chr5:67701525:C:A	2.13026e-05	-1.08005e-10	-1.24729
67701594	chr5:67701594:A:T	4.4467e-06	-1.54451	-1.26944
67701773	chr5:67701773:G:A	4.7935e-06	-1.53216	-1.20669
67702564	chr5:67702564:A:C	1.38573e-05	-0.559109	-1.1182
67702917	chr5:67702917:CATAAA:C	2.11355e-05	-1.08005e-10	-1.25516
67703032	chr5:67703032:C:T	2.25147e-05	-1.08005e-10	-1.19195
67703033	chr5:67703033:A:G	3.4243e-05	0.450357	-1.22299
67703429	chr5:67703429:C:T	4.4539e-06	-1.54683	-1.26551
67703925	chr5:67703925:A:C	2.90273e-05	-1.08005e-10	-0.937878
67703956	chr5:67703956:C:A	1.80146e-05	-1.41493	-2.92966e-10
67703959	chr5:67703959:C:G	6.99316e-05	1.21022	-1.26882
67704159	chr5:67704159:G:A	4.46829e-06	-1.54173	-1.26737
67704268	chr5:67704268:CT:C	5.97947e-05	-0.215197	-2.92966e-10
67704311	chr5:67704311:G:C	4.49313e-06	-1.53321	-1.27035
67704404	chr5:67704404:T:A	1.79303e-05	-1.41962	-2.92966e-10
67704697	chr5:67704697:C:G	2.62027e-05	-1.08005e-10	-1.04025
67705127	chr5:67705127:C:T	2.115e-05	-1.08005e-10	-1.25447
67705224	chr5:67705224:A:G	3.36444e-05	0.427159	-1.21743
67705235	chr5:67705235:G:A	2.13148e-05	-1.08005e-10	-1.24671
67705346	chr5:67705346:A:C	4.47311e-06	-1.54407	-1.26396
67705378	chr5:67705378:G:T	3.84246e-05	0.44385	-1.10127
67705397	chr5:67705397:G:A	2.31685e-05	-1.08005e-10	-1.16332
67705462	chr5:67705462:T:C	3.43599e-05	0.431262	-1.20049
67705476	chr5:67705476:C:G	4.90141e-05	-1.08005e-10	-0.414006
67706034	chr5:67706034:T:A	2.55108e-05	-0.325054	-0.741959
67706143	chr5:67706143:A:C	3.6766e-05	0.51323	-1.21477
67706205	chr5:67706205:T:C	3.3347e-05	0.415372	-1.21452
67706216	chr5:67706216:T:C	2.17115e-05	-1.08005e-10	-1.22827
67706319	chr5:67706319:T:C	6.71761e-05	1.16297	-1.26177
67706429	chr5:67706429:A:T	3.78663e-05	0.547051	-1.2191
67706431	chr5:67706431:G:T	4.42759e-06	-1.54782	-1.27043
67706557	chr5:67706557:T:C	3.95783e-05	0.493142	-1.12098
67706596	chr5:67706596:G:A	7.78054e-05	1.30722	-1.25912
67706643	chr5:67706643:G:A	4.38278e-05	0.597228	-1.12307
67706934	chr5:67706934:GA:G	3.88584e-05	0.543914	-1.1901
67707377	chr5:67707377:A:G	4.45371e-06	-1.54268	-1.2697
67707492	chr5:67707492:A:C	7.19932e-06	-1.32955	-1.00258
67707654	chr5:67707654:C:T	1.52817e-05	-0.318266	-1.2612
67707765	chr5:67707765:T:C	2.53828e-05	0.158666	-1.23071
67707997	chr5:67707997:G:A	8.28877e-06	-0.939641	-1.25157
67708072	chr5:67708072:GA:G	3.08933e-05	0.218304	-1.09388
67708449	chr5:67708449:G:A	1.59675e-05	-1.53556	-2.92966e-10
67708574	chr5:67708574:C:T	2.55263e-05	0.136196	-1.2026
67708781	chr5:67708781:G:A	2.59024e-05	0.16486	-1.21664
67708875	chr5:67708875:C:T	0.000101256	1.3113	-0.999764
67708934	chr5:67708934:A:G	2.54679e-05	0.161286	-1.22998
67708991	chr5:67708991:G:T	4.46828e-06	-1.54453	-1.26458
67709017	chr5:67709017:G:A	1.68909e-05	-1.47934	-2.92966e-10
67709311	chr5:67709311:G:A	2.01188e-05	-0.0361198	-1.26834
67709337	chr5:67709337:A:C	2.61148e-05	0.212301	-1.25591
67709366	chr5:67709366:A:G	4.48108e-06	-1.54838	-1.25787
67709499	chr5:67709499:A:G	2.36837e-05	0.099763	-1.24109
67710289	chr5:67710289:G:C	2.6213e-05	0.105091	-1.14495
67710401	chr5:67710401:C:T	8.6097e-06	-0.915507	-1.23772
67710563	chr5:67710563:G:A	3.86397e-05	-0.651835	-2.92966e-10
67710586	chr5:67710586:C:T	2.40153e-05	0.127652	-1.25507
67710594	chr5:67710594:A:G	2.34557e-05	0.104071	-1.25507
67711011	chr5:67711011:T:C	0.000188448	-1.08005e-10	0.932705
67711341	chr5:67711341:T:C	2.24675e-05	0.0516981	-1.24574
67711778	chr5:67711778:C:T	4.61258e-06	-1.54279	-1.23454
67712242	chr5:67712242:A:G	1.76961e-05	-0.191753	-1.24102
67712362	chr5:67712362:A:C	2.95899e-05	0.210959	-1.12964
67712586	chr5:67712586:A:G	4.45114e-05	-1.08005e-10	-0.51037
67712707	chr5:67712707:C:T	2.75637e-05	-1.08005e-10	-0.989617
67713089	chr5:67713089:C:T	6.76788e-06	-1.12338	-1.27055
67713635	chr5:67713635:AC:A	0.000987049	2.5886	-2.92966e-10
67713661	chr5:67713661:C:A	4.74031e-06	-1.48471	-1.2653
67713923	chr5:67713923:G:A	2.30256e-05	-1.08005e-10	-1.16951
67713969	chr5:67713969:C:T	4.58504e-06	-1.53491	-1.24841
67714064	chr5:67714064:C:A	2.15763e-05	-1.08005e-10	-1.23452
67714710	chr5:67714710:T:C	4.41335e-06	-1.55142	-1.27006
67715018	chr5:67715018:ATAGT:A	4.46652e-06	-1.5408	-1.2687
67715299	chr5:67715299:A:G	1.59966e-05	-1.53374	-2.92966e-10
67715324	chr5:67715324:G:A	4.83264e-06	-1.51964	-1.21108
67715409	chr5:67715409:T:C	1.61369e-05	-1.52501	-2.92966e-10
67715551	chr5:67715551:G:A	4.70583e-06	-1.55179	-1.20552
67715672	chr5:67715672:T:C	5.6491e-06	-1.41822	-1.1564
67715683	chr5:67715683:A:G	5.21399e-06	-1.44788	-1.20689
67715853	chr5:67715853:G:A	4.47021e-06	-1.54718	-1.2615
67716202	chr5:67716202:C:T	3.15958e-05	-1.08005e-10	-0.853089
67716278	chr5:67716278:T:G	4.83946e-06	-1.47025	-1.25906
67716325	chr5:67716325:C:G	4.58415e-06	-1.51295	-1.27055
67716327	chr5:67716327:A:T	4.63378e-06	-1.5056	-1.26714
67716348	chr5:67716348:A:G	2.57883e-05	0.0982104	-1.1544
67716367	chr5:67716367:A:G	2.31659e-05	-1.08005e-10	-1.16343
67716730	chr5:67716730:G:C	2.15153e-05	-1.08005e-10	-1.23735
67716846	chr5:67716846:C:T	0.000242276	-1.08005e-10	1.18396
67716969	chr5:67716969:A:G	2.50627e-05	0.103897	-1.18863
67716983	chr5:67716983:T:C	7.91378e-06	-1.34127	-0.896238
67717072	chr5:67717072:G:A	8.52472e-06	-1.27189	-0.891253
67717359	chr5:67717359:C:T	2.8847e-05	-1.08005e-10	-0.944108
67717631	chr5:67717631:A:G	1.75598e-05	-0.262741	-1.17776
67717648	chr5:67717648:TAAG:T	0.000115234	1.44121	-1.00036
67718546	chr5:67718546:G:A	4.67168e-06	-1.52006	-1.24453
67719386	chr5:67719386:G:T	1.24085e-05	-0.546358	-1.24137
67719474	chr5:67719474:A:G	9.39488e-06	-0.8013	-1.26465
67719709	chr5:67719709:G:A	2.30683e-05	-1.08005e-10	-1.16766
67719786	chr5:67719786:C:A	1.12704e-05	-0.616537	-1.2674
67720940	chr5:67720940:G:A	4.7138e-06	-1.49585	-1.25977
67721221	chr5:67721221:A:G	2.2593e-05	-0.031431	-1.15704
67721425	chr5:67721425:C:T	0.000167356	1.77798	-0.963969
67721552	chr5:67721552:T:C	1.55017e-05	-0.294583	-1.27058
67721861	chr5:67721861:A:G	2.44658e-05	-1.08005e-10	-1.10884
67721969	chr5:67721969:C:A	0.000132925	-1.08005e-10	0.583673
67722124	chr5:67722124:TA:T	2.14534e-05	-1.08005e-10	-1.24023
67722385	chr5:67722385:C:T	1.63233e-05	-0.243548	-1.26998
67722695	chr5:67722695:G:A	1.53464e-05	-0.324966	-1.25027
67722735	chr5:67722735:C:T	4.83669e-06	-1.47684	-1.25304
67722957	chr5:67722957:G:A	9.97279e-06	-0.937889	-1.06837
67723134	chr5:67723134:A:G	4.14244e-05	-1.08005e-10	-0.582244
67723412	chr5:67723412:C:G	1.09611e-05	-0.723857	-1.18791
67724097	chr5:67724097:G:T	2.08382e-05	-1.08005e-10	-1.26933
67724161	chr5:67724161:G:A	2.25372e-05	-1.08005e-10	-1.19095
67724847	chr5:67724847:A:C	2.30436e-05	-1.08005e-10	-1.16873
67725039	chr5:67725039:G:C	4.78101e-06	-1.49116	-1.2503
67725361	chr5:67725361:G:C	2.44503e-05	0.0381719	-1.14764
67725562	chr5:67725562:C:T	2.08188e-05	-1.08005e-10	-1.27026
67725785	chr5:67725785:G:A	2.12969e-05	-1.08005e-10	-1.24755
67725846	chr5:67725846:A:T	1.52186e-05	-0.314194	-1.2694
67725949	chr5:67725949:C:T	1.40718e-05	-0.392507	-1.26944
67726017	chr5:67726017:A:G	1.42443e-05	-0.38257	-1.26719
67727051	chr5:67727051:T:G	1.06098e-05	-0.673774	-1.27056
67727075	chr5:67727075:C:A	4.52712e-06	-1.55251	-1.24352
67727184	chr5:67727184:T:C	0.000144474	-1.08005e-10	0.666986
67727246	chr5:67727246:A:T	4.99365e-06	-1.46569	-1.23226
67727259	chr5:67727259:T:C	1.50636e-05	-0.418016	-1.17582
67727380	chr5:67727380:C:T	4.62608e-06	-1.50386	-1.27055
67727482	chr5:67727482:C:T	2.11361e-05	-1.08005e-10	-1.25513
67727838	chr5:67727838:G:A	1.90049e-05	-0.0931855	-1.26823
67728147	chr5:67728147:C:T	2.39062e-05	0.0466386	-1.17862
67728815	chr5:67728815:T:C	9.05649e-06	-0.837155	-1.26548
67728849	chr5:67728849:A:C	3.11316e-05	-1.08005e-10	-0.867893
67729262	chr5:67729262:A:C	9.31505e-06	-1.12959	-0.944896
67729380	chr5:67729380:C:T	4.86069e-06	-1.49155	-1.23338
67730195	chr5:67730195:T:C	2.08765e-05	-1.08005e-10	-1.26749
67730568	chr5:67730568:T:C	1.57774e-05	-1.54754	-2.92966e-10
67730751	chr5:67730751:T:C	1.69092e-05	-1.47826	-2.92966e-10
67730794	chr5:67730794:C:T	2.08727e-05	-1.08005e-10	-1.26767
67731290	chr5:67731290:G:T	1.77518e-05	-0.241989	-1.18764
67731406	chr5:67731406:T:C	1.47016e-05	-0.438837	-1.17932
67731829	chr5:67731829:A:G	4.67605e-05	-1.08005e-10	-0.461075
67732054	chr5:67732054:G:A	4.67802e-06	-1.49462	-1.26862
67732594	chr5:67732594:G:A	4.53678e-06	-1.52613	-1.26776
67732618	chr5:67732618:A:G	2.19622e-05	-1.08005e-10	-1.21679
67732942	chr5:67732942:TATC:T	1.58602e-05	-1.5423	-2.92966e-10
67733097	chr5:67733097:T:G	2.02162e-05	-0.105225	-1.19441
67733319	chr5:67733319:G:A	1.71428e-05	-0.337206	-1.12733
67733325	chr5:67733325:G:A	7.42103e-06	-1.5317	-0.770094
67733728	chr5:67733728:C:T	6.41448e-05	-0.448412	0.303439
67733740	chr5:67733740:C:T	2.94205e-05	-0.924422	-2.92966e-10
67734008	chr5:67734008:A:G	5.70358e-05	-1.08005e-10	-0.262436
67734901	chr5:67734901:T:C	1.33116e-05	-0.50537	-1.21211
67735292	chr5:67735292:C:T	1.66605e-05	-0.471133	-1.02194
67735441	chr5:67735441:C:T	2.38562e-05	-1.08005e-10	-1.13407
67735632	chr5:67735632:T:C	1.2528e-05	-1.54304	-0.235106
67735717	chr5:67735717:G:A	1.41507e-05	-0.98295	-0.673401
67735990	chr5:67735990:T:C	1.28017e-05	-1.55102	-0.205515
67736277	chr5:67736277:G:A	5.27031e-06	-1.51318	-1.13084
67736335	chr5:67736335:A:G	1.42214e-05	-1.01145	-0.639917
67736557	chr5:67736557:T:C	2.33787e-05	-0.233805	-0.920484
67736990	chr5:67736990:G:A	3.08003e-05	-1.08005e-10	-0.87859
67737214	chr5:67737214:T:C	2.82608e-05	-0.160058	-0.804582
67737314	chr5:67737314:G:A	8.3663e-06	-0.926483	-1.25542
67737806	chr5:67737806:C:T	2.22906e-05	-1.08005e-10	-1.20195
67738095	chr5:67738095:G:T	1.15606e-05	-1.55243	-0.306083
67738567	chr5:67738567:T:G	0.00119156	2.7769	-2.92966e-10
67739006	chr5:67739006:C:T	1.35753e-05	-1.5522	-0.145669
67739053	chr5:67739053:A:T	6.26512e-05	-1.08005e-10	-0.168532
67739058	chr5:67739058:T:A	3.41526e-05	-1.08005e-10	-0.775278
67739067	chr5:67739067:A:G	3.14202e-05	-1.08005e-10	-0.858665
67739203	chr5:67739203:G:A	2.25801e-05	-1.08005e-10	-1.18905
67739571	chr5:67739571:T:C	2.6505e-05	-1.08005e-10	-1.02878
67739592	chr5:67739592:A:G	5.40288e-06	-1.47267	-1.14651
67739630	chr5:67739630:G:T	2.12914e-05	-1.08005e-10	-1.24781
67739939	chr5:67739939:C:T	2.70096e-05	-1.00992	-2.92966e-10
67740027	chr5:67740027:T:C	2.30775e-05	-1.08005e-10	-1.16726
67740173	chr5:67740173:T:C	1.1734e-05	-1.55083	-0.292797
67740608	chr5:67740608:T:C	1.24018e-05	-0.884566	-0.903706
67740717	chr5:67740717:G:T	4.29077e-05	-1.08005e-10	-0.547065
67740722	chr5:67740722:G:A	4.59683e-05	-1.08005e-10	-0.478164
67741944	chr5:67741944:G:T	2.14558e-05	-1.08005e-10	-1.24012
67742767	chr5:67742767:C:T	7.16557e-06	-1.54958	-0.787249
67742996	chr5:67742996:C:T	3.64223e-05	-1.08005e-10	-0.710933
67743302	chr5:67743302:A:G	1.10273e-05	-1.55233	-0.353412
67743480	chr5:67743480:G:A	2.93983e-05	-1.08005e-10	-0.925179
67744072	chr5:67744072:C:G	2.15792e-05	-1.08005e-10	-1.23439
67744453	chr5:67744453:T:C	0.00030849	-1.08005e-10	1.42557
67744716	chr5:67744716:T:A	2.08949e-05	-1.08005e-10	-1.26661
67744848	chr5:67744848:C:T	2.22519e-05	-1.08005e-10	-1.20369
67744934	chr5:67744934:C:T	2.14934e-05	-1.08005e-10	-1.23837
67744967	chr5:67744967:T:G	1.14594e-05	-1.55237	-0.314931
67745075	chr5:67745075:A:T	1.97735e-05	-1.32177	-2.92966e-10
67745439	chr5:67745439:T:C	2.74745e-05	-1.08005e-10	-0.992855
67745566	chr5:67745566:T:G	4.725e-06	-1.49057	-1.26267
67745570	chr5:67745570:C:G	3.01637e-05	-1.08005e-10	-0.899474
67745684	chr5:67745684:C:T	1.16079e-05	-1.55265	-0.301784
67745911	chr5:67745911:T:C	2.42083e-05	-1.08005e-10	-1.11942
67745913	chr5:67745913:T:C	2.42083e-05	-1.08005e-10	-1.11942
67746071	chr5:67746071:C:T	1.02965e-05	-1.55237	-0.421946
67746539	chr5:67746539:ACCT:A	3.09138e-05	-1.08005e-10	-0.874911
67746638	chr5:67746638:T:C	3.06581e-05	-0.20078	-0.682439
67746665	chr5:67746665:T:C	2.11608e-05	-1.08005e-10	-1.25396
67747612	chr5:67747612:C:T	1.1499e-05	-0.650109	-1.21375
67747787	chr5:67747787:A:AACTC	2.44241e-05	-1.11054	-2.92966e-10
67748087	chr5:67748087:G:A	1.04572e-05	-1.55265	-0.406182
67748265	chr5:67748265:C:T	2.1134e-05	-1.08005e-10	-1.25523
67748314	chr5:67748314:A:G	1.30702e-05	-1.55264	-0.183137
67748516	chr5:67748516:G:A	4.78413e-06	-1.49185	-1.24896
67748947	chr5:67748947:T:G	2.08467e-05	-1.08005e-10	-1.26892
67748985	chr5:67748985:G:A	3.00565e-05	-1.08005e-10	-0.903037
67749206	chr5:67749206:G:C	1.19852e-05	-0.569604	-1.25283
67749323	chr5:67749323:C:T	2.12497e-05	-1.08005e-10	-1.24977
67750136	chr5:67750136:C:T	1.20664e-05	-1.55229	-0.263403
67750704	chr5:67750704:C:T	1.64972e-05	-1.10078	-0.402139
67751222	chr5:67751222:G:A	4.29508e-05	-0.54606	-2.92966e-10
67751751	chr5:67751751:G:A	3.30561e-05	-0.807909	-2.92966e-10
67751780	chr5:67751780:C:T	2.11713e-05	-1.08005e-10	-1.25347
67752079	chr5:67752079:G:A	1.14331e-05	-1.55252	-0.317081
67752142	chr5:67752142:C:T	1.19062e-05	-1.55266	-0.276399
67752220	chr5:67752220:TG:T	4.91757e-06	-1.47982	-1.23348
67752235	chr5:67752235:A:G	3.01389e-05	-0.23855	-0.661749
67752379	chr5:67752379:C:T	2.95045e-05	-0.244449	-0.677122
67752558	chr5:67752558:T:C	2.09285e-05	-1.08005e-10	-1.265
67752881	chr5:67752881:G:A	2.17691e-05	-1.08005e-10	-1.22562
67753310	chr5:67753310:A:G	3.06246e-05	-0.214571	-0.66974
67753420	chr5:67753420:T:C	2.19335e-05	-1.08005e-10	-1.2181
67753812	chr5:67753812:T:C	5.82458e-05	-1.08005e-10	-0.241443
67753957	chr5:67753957:G:T	1.11944e-05	-1.55261	-0.338086
67753976	chr5:67753976:C:T	1.75535e-05	-0.46432	-0.976541
67754022	chr5:67754022:G:A	4.87525e-06	-1.47041	-1.25154
67754498	chr5:67754498:A:T	3.05493e-05	-1.08005e-10	-0.886774
67754636	chr5:67754636:T:C	2.31955e-05	-1.08005e-10	-1.16216
67754645	chr5:67754645:G:A	1.1068e-05	-1.55197	-0.350083
67754718	chr5:67754718:A:C	2.33526e-05	-1.08005e-10	-1.1554
67754725	chr5:67754725:A:G	1.24718e-05	-0.567255	-1.21539
67754730	chr5:67754730:C:G	2.35057e-05	-1.08005e-10	-1.14887
67755125	chr5:67755125:C:A	1.67599e-05	-0.518804	-0.968323
67755321	chr5:67755321:C:A	5.87669e-06	-1.44532	-1.0898
67755584	chr5:67755584:G:T	2.26954e-05	-1.08005e-10	-1.18395
67756210	chr5:67756210:A:C	0.00013752	-1.08005e-10	0.617652
67756220	chr5:67756220:GTGAAA:G	0.000137144	-1.08005e-10	0.614915
67756226	chr5:67756226:A:ATT	0.000135619	-1.08005e-10	0.603732
67756228	chr5:67756228:G:C	0.000136763	-1.08005e-10	0.612136
67756232	chr5:67756232:A:T	0.00013558	-1.08005e-10	0.60345
67757512	chr5:67757512:G:A	2.53881e-05	-1.08005e-10	-1.07183
67757626	chr5:67757626:A:G	4.92942e-06	-1.49237	-1.21852
67757910	chr5:67757910:C:T	9.55544e-06	-1.16009	-0.888918
67757969	chr5:67757969:A:C	2.30204e-05	-1.08005e-10	-1.16973
67758278	chr5:67758278:C:G	2.14964e-05	-1.08005e-10	-1.23823
67758516	chr5:67758516:A:G	1.4593e-05	-0.413965	-1.21161
67758740	chr5:67758740:C:T	1.06416e-05	-1.55219	-0.389157
67758741	chr5:67758741:G:A	1.39615e-05	-0.62534	-1.04447
67759030	chr5:67759030:G:T	1.04176e-05	-1.55203	-0.410589
67759631	chr5:67759631:A:G	2.18131e-05	-1.08005e-10	-1.22361
67759643	chr5:67759643:C:A	4.58089e-05	-1.41605	0.93441
67759768	chr5:67759768:A:G	5.60667e-06	-1.44011	-1.14204
67760083	chr5:67760083:A:T	2.15047e-05	-1.08005e-10	-1.23785
67760251	chr5:67760251:T:C	4.91017e-06	-1.49529	-1.21951
67760351	chr5:67760351:C:T	5.40449e-06	-1.36472	-1.25416
67760454	chr5:67760454:G:T	1.58054e-05	-0.493742	-1.05202
67761193	chr5:67761193:G:A	1.61042e-05	-0.526043	-1.00099
67761309	chr5:67761309:C:T	2.22554e-05	-1.08005e-10	-1.20353
67761310	chr5:67761310:G:A	1.86301e-05	-0.390373	-0.990964
67761506	chr5:67761506:C:T	1.5697e-05	-1.55264	-2.92966e-10
67761530	chr5:67761530:G:A	1.07726e-05	-1.55168	-0.377423
67761671	chr5:67761671:G:A	1.01741e-05	-1.55233	-0.433935
67761767	chr5:67761767:A:G	4.92845e-06	-1.48362	-1.22747
67761769	chr5:67761769:C:T	1.11779e-05	-1.09002	-0.802161
67762084	chr5:67762084:A:G	2.74733e-05	-1.08005e-10	-0.9929
67762177	chr5:67762177:A:G	1.78918e-05	-1.42177	-2.92966e-10
67762218	chr5:67762218:G:A	2.64969e-05	-1.08005e-10	-1.02909
67762268	chr5:67762268:C:T	1.60691e-05	-0.554655	-0.974559
67762626	chr5:67762626:G:A	2.033e-05	-1.29402	-2.92966e-10
67762973	chr5:67762973:A:G	6.11871e-05	-1.08005e-10	-0.192179
67762991	chr5:67762991:C:G	5.55983e-06	-1.32711	-1.26344
67763120	chr5:67763120:T:C	1.06047e-05	-1.55238	-0.392438
67763262	chr5:67763262:A:C	2.34199e-05	-1.08005e-10	-1.15253
67763337	chr5:67763337:C:A	2.25595e-05	-1.08005e-10	-1.18996
67763410	chr5:67763410:A:G	2.44306e-05	-1.08005e-10	-1.11028
67763603	chr5:67763603:G:C	2.39897e-05	-0.393827	-0.734662
67763653	chr5:67763653:T:A	2.18491e-05	-1.08005e-10	-1.22196
67763813	chr5:67763813:T:G	1.57346e-05	-1.55025	-2.92966e-10
67764229	chr5:67764229:G:A	2.16016e-05	-1.08005e-10	-1.23335
67764375	chr5:67764375:A:G	2.19346e-05	-1.08005e-10	-1.21805
67764492	chr5:67764492:A:T	2.74321e-05	-1.08005e-10	-0.994401
67764506	chr5:67764506:G:A	1.70753e-05	-1.55223	0.0837503
67764632	chr5:67764632:A:G	2.20264e-05	-1.08005e-10	-1.21387
67764661	chr5:67764661:A:T	1.57383e-05	-0.802613	-0.747402
67764860	chr5:67764860:G:A	5.44223e-06	-1.34256	-1.26937
67764940	chr5:67764940:A:C	2.18758e-05	-1.08005e-10	-1.22073
67765576	chr5:67765576:A:G	5.42626e-05	-1.08005e-10	-0.31228
67765932	chr5:67765932:C:G	4.43979e-05	-1.43877	0.925848
67766063	chr5:67766063:C:T	1.36592e-05	-1.12769	-0.564008
67766775	chr5:67766775:A:G	2.2958e-05	-1.08005e-10	-1.17245
67766883	chr5:67766883:G:A	1.11931e-05	-0.678703	-1.21211
67767225	chr5:67767225:T:C	7.62693e-06	-1.54858	-0.725851
67767226	chr5:67767226:G:C	2.16515e-05	-1.08005e-10	-1.23104
67767622	chr5:67767622:G:A	2.3628e-05	-1.08005e-10	-1.14368
67767898	chr5:67767898:G:A	5.2181e-06	-1.38535	-1.26863
67767970	chr5:67767970:T:A	0.000506426	-1.08005e-10	1.92126
67768798	chr5:67768798:A:C	2.20217e-05	-1.08005e-10	-1.21409
67769376	chr5:67769376:C:T	9.79163e-06	-1.55186	-0.472729
67769944	chr5:67769944:C:A	5.3093e-06	-1.37507	-1.26159
67770030	chr5:67770030:C:T	2.22586e-05	-1.08005e-10	-1.20339
67770378	chr5:67770378:A:G	2.19931e-05	-1.08005e-10	-1.21539
67770765	chr5:67770765:C:T	4.74573e-05	-1.47456	1.02828
67770863	chr5:67770863:C:T	3.73619e-05	-1.08005e-10	-0.685464
67770871	chr5:67770871:C:T	1.60615e-05	-1.52969	-2.92966e-10
67771183	chr5:67771183:C:A	2.40067e-05	-0.417234	-0.710546
67771390	chr5:67771390:G:T	7.0929e-06	-1.41335	-0.933671
67771854	chr5:67771854:G:A	3.07265e-05	-1.08005e-10	-0.880991
67772503	chr5:67772503:C:T	2.19521e-05	-1.08005e-10	-1.21725
67772627	chr5:67772627:C:T	2.46365e-05	-1.08005e-10	-1.10189
67773216	chr5:67773216:T:C	2.2498e-05	0.0530229	-1.24571
67774330	chr5:67774330:G:A	2.63217e-05	-1.03572	-2.92966e-10
67774417	chr5:67774417:G:A	3.1036e-05	-1.08005e-10	-0.870967
67775418	chr5:67775418:T:C	1.6011e-05	-1.53284	-2.92966e-10
67775468	chr5:67775468:A:T	5.62066e-06	-1.33688	-1.24278
67776891	chr5:67776891:G:A	3.51462e-05	-1.08005e-10	-0.746599
67777051	chr5:67777051:C:T	2.10306e-05	-1.08005e-10	-1.26014
67778167	chr5:67778167:A:G	2.31122e-05	-1.08005e-10	-1.16575
67778748	chr5:67778748:C:T	6.19424e-06	-1.215	-1.2675
67779032	chr5:67779032:C:T	2.75246e-05	-1.08005e-10	-0.991034
67779132	chr5:67779132:C:T	2.76062e-05	-1.08005e-10	-0.988075
67779165	chr5:67779165:G:C	2.16793e-05	-1.08005e-10	-1.22976
67779568	chr5:67779568:G:C	2.09151e-05	-1.08005e-10	-1.26565
67779696	chr5:67779696:C:T	1.18624e-05	-0.96867	-0.864068
67779975	chr5:67779975:G:A	1.59205e-05	-1.53851	-2.92966e-10
67780604	chr5:67780604:C:G	2.82633e-05	-1.08005e-10	-0.964549
67780863	chr5:67780863:C:T	1.73762e-05	-1.45102	-2.92966e-10
67780953	chr5:67780953:C:T	2.37169e-05	-1.08005e-10	-1.13993
67781767	chr5:67781767:G:A	2.10473e-05	-1.08005e-10	-1.25934
67781779	chr5:67781779:A:G	2.32898e-05	-1.08005e-10	-1.1581
67782016	chr5:67782016:A:T	3.31492e-05	-1.08005e-10	-0.805095
67782030	chr5:67782030:T:C	3.41173e-05	-1.08005e-10	-0.77631
67782273	chr5:67782273:A:G	3.2065e-05	-0.83835	-2.92966e-10
67782347	chr5:67782347:G:T	7.40515e-05	-1.08005e-10	-0.00135347
67782473	chr5:67782473:T:G	6.05674e-05	-1.08005e-10	-0.202358
67782786	chr5:67782786:A:T	6.89601e-06	-1.11139	-1.26379
67783176	chr5:67783176:T:C	2.39015e-05	-1.08005e-10	-1.13217
67783294	chr5:67783294:A:T	2.0951e-05	-1.08005e-10	-1.26393
67783415	chr5:67783415:G:C	1.05232e-05	-0.996146	-0.956384
67783561	chr5:67783561:C:T	2.99015e-05	-1.08005e-10	-0.908205
67783953	chr5:67783953:C:A	2.11162e-05	-1.08005e-10	-1.25608
67784111	chr5:67784111:A:C	2.27424e-05	-1.08005e-10	-1.18188
67784362	chr5:67784362:C:T	2.09129e-05	-1.08005e-10	-1.26575
67784372	chr5:67784372:G:C	2.4005e-05	-1.08005e-10	-1.12785
67784451	chr5:67784451:A:T	2.23581e-05	-0.0847895	-1.11414
67784677	chr5:67784677:A:G	2.37691e-05	0.117886	-1.25562
67784790	chr5:67784790:C:T	2.65113e-05	-1.08005e-10	-1.02854
67784972	chr5:67784972:A:T	1.66075e-05	-1.49626	-2.92966e-10
67784994	chr5:67784994:T:A	5.81792e-06	-1.28717	-1.258
67785311	chr5:67785311:A:G	2.19021e-05	-1.08005e-10	-1.21953
67785453	chr5:67785453:A:T	1.52946e-05	-0.624007	-0.954605
67785487	chr5:67785487:A:T	0.00020284	-1.08005e-10	1.0063
67785538	chr5:67785538:C:T	5.44752e-05	-1.08005e-10	-0.308369
67786322	chr5:67786322:C:G	2.1692e-05	-1.08005e-10	-1.22917
67786723	chr5:67786723:T:C	4.68002e-05	-1.08005e-10	-0.460227
67786862	chr5:67786862:C:T	2.09548e-05	-1.08005e-10	-1.26375
67787052	chr5:67787052:G:C	6.91822e-06	-1.35276	-1.01919
67788213	chr5:67788213:C:T	7.0949e-05	-1.08005e-10	-0.0441538
67788644	chr5:67788644:A:G	4.96426e-06	-1.49859	-1.20526
67788698	chr5:67788698:A:G	5.49641e-06	-1.33195	-1.27007
67789257	chr5:67789257:T:A	8.08586e-05	-1.08005e-10	0.0865868
67789278	chr5:67789278:A:C	0.000543241	1.99144	-2.92966e-10
67789291	chr5:67789291:T:A	7.16278e-06	-1.47717	-0.860047
67789504	chr5:67789504:G:C	6.57602e-06	-1.26709	-1.15559
67789628	chr5:67789628:T:C	3.95803e-05	-1.08005e-10	-0.627782
67790032	chr5:67790032:G:A	1.59618e-05	-1.53592	-2.92966e-10
67790487	chr5:67790487:C:A	5.52348e-06	-1.43618	-1.16093
67790569	chr5:67790569:A:T	1.88694e-05	-1.36858	-2.92966e-10
67790719	chr5:67790719:C:T	6.46893e-06	-1.28052	-1.15858
67791659	chr5:67791659:G:A	5.65337e-05	-1.08005e-10	-0.271278
67791671	chr5:67791671:A:G	7.76666e-06	-1.53741	-0.718863
67791721	chr5:67791721:G:A	2.99931e-05	-0.905149	-2.92966e-10
67791757	chr5:67791757:G:C	1.58059e-05	-1.54573	-2.92966e-10
67791995	chr5:67791995:T:G	0.000501066	1.91062	-2.92966e-10
67792167	chr5:67792167:C:T	4.82889e-06	-1.50183	-1.22967
67792272	chr5:67792272:G:A	1.60377e-05	-1.53117	-2.92966e-10
67792478	chr5:67792478:T:G	7.67226e-06	-1.5411	-0.727404
67792742	chr5:67792742:T:G	2.1816e-05	-1.22347	-2.92966e-10
67792805	chr5:67792805:G:A	7.26742e-06	-1.2861	-1.03662
67792808	chr5:67792808:T:A	4.68016e-06	-1.51363	-1.24915
67793316	chr5:67793316:T:A	5.69078e-06	-1.40501	-1.16226
67793362	chr5:67793362:C:A	2.3651e-05	-1.08005e-10	-1.14271
67793946	chr5:67793946:A:G	0.00011432	-1.08005e-10	0.432883
67793951	chr5:67793951:A:G	4.99218e-06	-1.4671	-1.23114
67794300	chr5:67794300:A:T	2.44507e-05	-1.08005e-10	-1.10946
67794318	chr5:67794318:G:A	7.75798e-06	-1.03907	-1.21832
67794364	chr5:67794364:G:A	4.81542e-06	-1.46903	-1.26526
67795103	chr5:67795103:T:C	2.60141e-05	-1.08005e-10	-1.04747
67795175	chr5:67795175:T:C	5.19803e-06	-1.42549	-1.23234
67795297	chr5:67795297:C:G	7.74323e-06	-1.3259	-0.933391
67795751	chr5:67795751:G:A	2.21819e-05	-1.08005e-10	-1.20684
67796563	chr5:67796563:G:A	2.26308e-05	-0.23543	-0.951372
67796799	chr5:67796799:C:T	2.54187e-05	-1.08005e-10	-1.07063
67796993	chr5:67796993:TA:T	4.89487e-06	-1.48097	-1.23696
67797059	chr5:67797059:T:C	3.87122e-05	-1.08005e-10	-0.64996
67797111	chr5:67797111:G:A	6.86063e-06	-1.30298	-1.07734
67797443	chr5:67797443:T:C	5.97043e-05	-1.08005e-10	-0.216711
67797498	chr5:67797498:A:G	4.87334e-06	-1.4855	-1.23684
67797759	chr5:67797759:T:C	5.95757e-05	-1.08005e-10	-0.218867
67797810	chr5:67797810:G:T	2.56497e-05	-1.08005e-10	-1.06158
67797851	chr5:67797851:A:T	5.01835e-06	-1.4787	-1.21431
67797903	chr5:67797903:AG:A	2.19115e-05	-1.08005e-10	-1.2191
67798054	chr5:67798054:G:A	2.25009e-05	-1.08005e-10	-1.19256
67798218	chr5:67798218:C:CCAAA	6.15963e-05	-1.08005e-10	-0.185513
67798387	chr5:67798387:G:A	2.80475e-05	-1.08005e-10	-0.972216
67798763	chr5:67798763:A:G	9.93005e-05	-1.08005e-10	0.292036
67798854	chr5:67798854:C:A	2.28798e-05	-1.08005e-10	-1.17586
67798863	chr5:67798863:C:T	9.13221e-06	-1.41839	-0.675913
67799491	chr5:67799491:T:C	2.33864e-05	-1.08005e-10	-1.15396
67799562	chr5:67799562:A:G	2.89868e-05	-1.08005e-10	-0.939274
67799623	chr5:67799623:TTTTG:T	4.88671e-06	-1.53818	-1.18141
67800249	chr5:67800249:G:A	1.51226e-05	-1.35322	-0.236701
67800287	chr5:67800287:G:A	5.47729e-05	0.660018	-0.962938
67800360	chr5:67800360:G:A	1.41118e-05	-1.32502	-0.334077
67800380	chr5:67800380:A:G	1.30065e-05	-1.3916	-0.349066
67800952	chr5:67800952:C:T	7.0753e-06	-1.32811	-1.02139
67801068	chr5:67801068:A:G	7.64524e-05	-1.08005e-10	0.0305532
67801213	chr5:67801213:A:G	2.45275e-05	-1.08005e-10	-1.10632
67801231	chr5:67801231:A:G	0.000117091	-1.08005e-10	0.456836
67801310	chr5:67801310:A:ATAAG	2.81114e-05	-1.08005e-10	-0.96994
67801331	chr5:67801331:C:CA	2.97981e-05	-1.08005e-10	-0.91167
67801426	chr5:67801426:G:A	1.70481e-05	-0.657523	-0.812551
67801703	chr5:67801703:G:A	6.30094e-05	1.0904	-1.25324
67802363	chr5:67802363:A:G	2.23391e-05	-1.08005e-10	-1.19978
67802394	chr5:67802394:T:C	1.66467e-05	-1.15927	-0.334638
67802713	chr5:67802713:T:C	2.41667e-05	0.130537	-1.25168
67802819	chr5:67802819:T:A	9.99723e-06	-0.748659	-1.25515
67802824	chr5:67802824:A:G	1.01782e-05	-0.889351	-1.09652
67802886	chr5:67802886:A:C	2.33835e-05	-1.08005e-10	-1.15409
67803049	chr5:67803049:GAGTT:G	7.79869e-05	-0.612186	0.662613
67803236	chr5:67803236:GAGA:G	0.0011125	-0.880293	3.58855
67803545	chr5:67803545:T:A	2.49978e-05	-1.08005e-10	-1.08733
67803754	chr5:67803754:A:G	1.44576e-05	-1.30552	-0.32937
67803770	chr5:67803770:A:C	2.29878e-05	-1.08965	-0.0815042
67803814	chr5:67803814:G:A	1.52031e-05	-1.3087	-0.275918
67803848	chr5:67803848:G:T	1.23117e-05	-0.721411	-1.07415
67803855	chr5:67803855:C:T	1.37828e-05	-1.32459	-0.35811
67803887	chr5:67803887:G:A	6.86619e-06	-1.10964	-1.26987
67803970	chr5:67803970:C:T	3.06272e-05	-0.882534	-0.00169041
67804208	chr5:67804208:T:TG	2.04358e-05	-1.15892	-0.129913
67804209	chr5:67804209:A:T	2.04896e-05	-1.1583	-0.1279
67804428	chr5:67804428:A:G	1.97794e-05	-1.1804	-0.141071
67804514	chr5:67804514:G:GA	2.02595e-05	-1.17865	-0.118844
67804574	chr5:67804574:G:A	1.13897e-05	-1.54496	-0.328443
67804841	chr5:67804841:A:C	6.141e-05	-1.08005e-10	-0.188543
67804854	chr5:67804854:G:A	2.33163e-05	-1.11782	-0.0391408
67805293	chr5:67805293:G:A	3.31483e-05	-1.08005e-10	-0.805122
67805380	chr5:67805380:G:A	2.1393e-05	-1.08005e-10	-1.24305
67805618	chr5:67805618:T:C	4.20293e-05	-1.08005e-10	-0.567747
67806038	chr5:67806038:G:A	3.76883e-05	0.217219	-0.893984
67806331	chr5:67806331:A:G	3.24586e-05	-1.00065	0.174505
67806592	chr5:67806592:C:A	7.87056e-05	-1.08005e-10	0.0595991
67806602	chr5:67806602:C:G	4.06867e-05	-0.969974	0.369761
67806652	chr5:67806652:C:G	4.11457e-05	-0.951535	0.36254
67807832	chr5:67807832:C:T	1.47789e-05	-0.669366	-0.943546
67807861	chr5:67807861:A:G	4.09652e-05	-0.846609	0.253216
67807910	chr5:67807910:C:T	8.1583e-05	-1.08005e-10	0.0955059
67808214	chr5:67808214:A:G	4.05972e-05	-0.844412	0.241997
67808337	chr5:67808337:C:A	8.63045e-05	-1.08005e-10	0.151767
67808403	chr5:67808403:A:G	1.47129e-05	-0.650274	-0.967115
67808506	chr5:67808506:T:C	5.492e-06	-1.4367	-1.16613
67808784	chr5:67808784:A:G	1.27543e-05	-0.704422	-1.05582
67808842	chr5:67808842:A:T	1.25465e-05	-0.730593	-1.04608
67809010	chr5:67809010:G:A	1.26983e-05	-0.69789	-1.06675
67809029	chr5:67809029:G:A	1.29365e-05	-0.712333	-1.03373
67809041	chr5:67809041:G:C	6.02548e-06	-1.24827	-1.26185
67809322	chr5:67809322:C:T	1.24994e-05	-0.708819	-1.07162
67809351	chr5:67809351:C:T	1.22149e-05	-0.730416	-1.07304
67809371	chr5:67809371:A:C	5.3285e-06	-1.36667	-1.26638
67809373	chr5:67809373:C:T	1.29398e-05	-0.995296	-0.750513
67809410	chr5:67809410:AT:A	1.24264e-05	-0.717298	-1.06899
67809429	chr5:67809429:TG:T	0.000140732	0.640746	-2.92966e-10
67809749	chr5:67809749:G:A	3.24862e-05	-1.08005e-10	-0.825301
67809838	chr5:67809838:A:G	1.21134e-05	-0.718557	-1.09324
67809922	chr5:67809922:G:A	5.36531e-06	-1.35839	-1.26777
67810035	chr5:67810035:A:G	2.38361e-05	-1.08005e-10	-1.13491
67810424	chr5:67810424:A:C	2.8627e-05	-0.841386	-0.11038
67810475	chr5:67810475:G:T	2.32099e-05	-1.08005e-10	-1.16153
67810491	chr5:67810491:G:A	5.43195e-06	-1.3645	-1.24932
67810634	chr5:67810634:T:G	1.6267e-05	-1.51698	-2.92966e-10
67810752	chr5:67810752:T:C	1.30091e-05	-0.650604	-1.08986
67810776	chr5:67810776:T:C	3.53105e-05	-1.08005e-10	-0.741934
67810980	chr5:67810980:A:G	9.06383e-06	-1.55006	-0.551765
67811142	chr5:67811142:C:T	1.22122e-05	-0.729464	-1.07421
67811289	chr5:67811289:C:T	1.31478e-05	-0.712576	-1.01728
67811342	chr5:67811342:T:A	5.29506e-06	-1.38508	-1.25426
67811402	chr5:67811402:T:A	1.28033e-05	-0.690042	-1.06637
67811508	chr5:67811508:C:T	2.52544e-05	-1.08005e-10	-1.07711
67811620	chr5:67811620:T:C	1.21449e-05	-1.54385	-0.265355
67812189	chr5:67812189:A:G	4.88985e-05	-1.08005e-10	-0.416367
67812190	chr5:67812190:T:C	2.94964e-05	-1.54554	0.623694
67812230	chr5:67812230:T:C	2.1536e-05	-1.08005e-10	-1.23639
67812241	chr5:67812241:C:G	4.83943e-05	-1.08005e-10	-0.426734
67812305	chr5:67812305:T:G	2.10646e-05	-0.307618	-0.950902
67812528	chr5:67812528:C:T	1.84763e-05	-1.38963	-2.92966e-10
67812579	chr5:67812579:A:C	5.5433e-05	-1.08005e-10	-0.290941
67812634	chr5:67812634:C:A	5.52042e-05	-1.08005e-10	-0.295076
67812797	chr5:67812797:T:C	4.82756e-05	-1.08005e-10	-0.429189
67813138	chr5:67813138:T:C	3.48083e-05	-1.08005e-10	-0.756258
67813186	chr5:67813186:A:G	9.69337e-06	-1.55265	-0.482023
67813388	chr5:67813388:G:T	5.60301e-05	-1.08005e-10	-0.280226
67813645	chr5:67813645:A:G	2.08668e-05	-1.08005e-10	-1.26796
67813669	chr5:67813669:A:G	4.02728e-05	-1.08005e-10	-0.610438
67813820	chr5:67813820:AG:A	5.07584e-06	-1.41454	-1.26709
67813892	chr5:67813892:T:C	1.559e-05	-1.08206	-0.477428
67813908	chr5:67813908:T:A	0.000115331	-1.08005e-10	0.441694
67814204	chr5:67814204:C:A	7.89851e-05	0.0631444	-2.92966e-10
67814337	chr5:67814337:A:G	2.97865e-05	-1.08005e-10	-0.912059
67814390	chr5:67814390:G:A	0.000114258	-1.08005e-10	0.432343
67814592	chr5:67814592:T:G	1.21831e-05	-1.53259	-0.273476
67814655	chr5:67814655:AAGG:A	8.26791e-05	-1.31846	1.42731
67814889	chr5:67814889:C:T	8.24127e-06	-1.14444	-1.05252
67814900	chr5:67814900:CT:C	6.11785e-05	-1.33979	1.14747
67814964	chr5:67814964:T:C	3.1264e-05	-1.08005e-10	-0.863647
67815136	chr5:67815136:T:C	6.31767e-06	-1.42939	-1.03337
67815225	chr5:67815225:G:C	4.46086e-06	-1.55244	-1.25833
67815936	chr5:67815936:G:A	6.91549e-06	-1.20736	-1.16499
67816445	chr5:67816445:T:C	7.65312e-05	0.0315832	-2.92966e-10
67816836	chr5:67816836:C:T	2.15065e-05	-1.08005e-10	-1.23776
67816978	chr5:67816978:A:C	1.27282e-05	-0.951997	-0.810298
67817719	chr5:67817719:C:T	0.000217456	-1.08683	2.16271
67817819	chr5:67817819:C:T	1.3759e-05	-1.26871	-0.415705
67817852	chr5:67817852:T:C	2.67031e-05	-1.08005e-10	-1.02134
67817857	chr5:67817857:CT:C	1.69724e-05	-1.52634	0.0518081
67817913	chr5:67817913:G:C	2.11464e-05	-1.08005e-10	-1.25464
67818007	chr5:67818007:A:G	8.85896e-05	-0.992196	1.1701
67818118	chr5:67818118:G:C	2.92838e-05	-1.08005e-10	-0.92908
67818168	chr5:67818168:G:A	9.95127e-06	-1.05413	-0.954289
67818298	chr5:67818298:C:T	6.64645e-06	-1.26797	-1.14406
67818419	chr5:67818419:G:A	0.000106944	0.366192	-2.92966e-10
67818528	chr5:67818528:C:G	0.000243141	-1.02946	2.21698
67818568	chr5:67818568:G:A	2.28171e-05	-1.08005e-10	-1.1786
67818575	chr5:67818575:T:C	0.000228432	-0.890228	2.01535
67818961	chr5:67818961:G:A	1.14955e-05	-1.55262	-0.311535
67819024	chr5:67819024:A:G	2.57406e-05	-1.08005e-10	-1.05805
67819133	chr5:67819133:A:G	3.62894e-05	-0.800217	0.0856292
67819316	chr5:67819316:G:A	3.65926e-05	-1.08005e-10	-0.70627
67819342	chr5:67819342:G:A	1.48694e-05	-0.726608	-0.880203
67819462	chr5:67819462:T:G	2.70431e-05	-1.08005e-10	-1.00868
67819614	chr5:67819614:A:G	1.59908e-05	-1.5341	-2.92966e-10
67819744	chr5:67819744:G:A	0.000258242	-1.01104	2.25883
67819800	chr5:67819800:G:A	2.10326e-05	-1.08005e-10	-1.26004
67819831	chr5:67819831:G:C	4.66761e-05	-0.779302	0.316419
67819833	chr5:67819833:G:A	3.44414e-05	-1.08005e-10	-0.766856
67819868	chr5:67819868:G:C	2.57476e-05	-1.08005e-10	-1.05777
67819889	chr5:67819889:A:G	2.09823e-05	-1.08005e-10	-1.26244
67820381	chr5:67820381:A:G	5.38371e-05	-1.08005e-10	-0.320153
67820700	chr5:67820700:C:T	2.28858e-05	-0.764425	-0.411171
67821039	chr5:67821039:A:T	2.10967e-05	-1.08005e-10	-1.257
67821046	chr5:67821046:C:T	0.000225884	-0.955153	2.06906
67821048	chr5:67821048:G:A	0.000107617	-1.08005e-10	0.372465
67821173	chr5:67821173:C:T	2.18123e-05	-1.08005e-10	-1.22364
67821301	chr5:67821301:T:C	2.48426e-05	-1.08005e-10	-1.09356
67821321	chr5:67821321:G:A	9.54229e-06	-0.790304	-1.26008
67821339	chr5:67821339:G:A	0.000108692	-1.08005e-10	0.382405
67821648	chr5:67821648:A:T	2.24744e-05	-0.835675	-0.358063
67821854	chr5:67821854:A:T	6.27881e-05	-1.08005e-10	-0.16635
67821919	chr5:67821919:T:A	0.000208973	-1.12668	2.16277
67822589	chr5:67822589:G:C	7.39932e-05	-1.08005e-10	-0.00214138
67823469	chr5:67823469:T:C	6.83555e-05	-1.08005e-10	-0.0813933
67823896	chr5:67823896:T:C	1.82179e-05	-1.40371	-2.92966e-10
67824035	chr5:67824035:T:C	3.62629e-05	-0.783124	0.0678047
67824159	chr5:67824159:C:A	0.000115623	-1.08005e-10	0.444221
67824506	chr5:67824506:G:T	9.81836e-05	-0.96657	1.24729
67824887	chr5:67824887:C:T	6.60811e-06	-1.20789	-1.20993
67824995	chr5:67824995:T:C	2.17631e-05	-1.08005e-10	-1.2259
67825066	chr5:67825066:A:T	7.5848e-05	-1.08005e-10	0.0226162
67825081	chr5:67825081:G:A	1.39376e-05	-1.48442	-0.187104
67825339	chr5:67825339:G:A	5.6452e-06	-1.33139	-1.24391
67825373	chr5:67825373:C:T	2.12761e-05	-1.27099	0.0224647
67825421	chr5:67825421:A:G	6.86248e-05	-1.08005e-10	-0.0774602
67825422	chr5:67825422:G:C	4.61005e-05	-0.952657	0.477366
67825724	chr5:67825724:T:A	2.08861e-05	-1.26703	-2.92966e-10
67825995	chr5:67825995:C:T	2.22847e-05	-1.08005e-10	-1.20221
67826161	chr5:67826161:C:T	2.6258e-05	-1.08005e-10	-1.03815
67826405	chr5:67826405:C:T	2.2245e-05	-1.204	-2.92966e-10
67826519	chr5:67826519:G:A	2.32228e-05	-1.08005e-10	-1.16098
67826536	chr5:67826536:T:C	2.34086e-05	-1.08005e-10	-1.15301
67826899	chr5:67826899:C:T	0.000320301	-1.08005e-10	1.46315
67826940	chr5:67826940:C:T	2.35174e-05	-1.08005e-10	-1.14837
67827043	chr5:67827043:G:A	6.62391e-06	-1.30009	-1.11534
67827349	chr5:67827349:A:G	6.25542e-06	-1.45374	-1.01892
67827417	chr5:67827417:T:C	6.6877e-06	-1.30367	-1.10217
67827543	chr5:67827543:A:C	2.20574e-05	-1.08005e-10	-1.21247
67828021	chr5:67828021:A:C	4.3458e-05	-1.08005e-10	-0.534321
67828349	chr5:67828349:C:T	6.55004e-06	-1.45186	-0.974785
67828386	chr5:67828386:G:A	2.30732e-05	-1.08005e-10	-1.16744
67828791	chr5:67828791:G:A	2.53721e-05	-1.08005e-10	-1.07246
67828794	chr5:67828794:G:A	8.65824e-06	-1.00595	-1.14166
67829341	chr5:67829341:G:T	2.89307e-05	-1.08005e-10	-0.941212
67829537	chr5:67829537:G:A	2.89703e-05	-1.08005e-10	-0.939845
67829733	chr5:67829733:G:A	4.15543e-05	-1.08005e-10	-0.579114
67829793	chr5:67829793:A:G	6.82268e-06	-1.31202	-1.07384
67829821	chr5:67829821:G:C	4.95126e-06	-1.43856	-1.26792
67829966	chr5:67829966:C:T	2.50289e-05	-1.08005e-10	-1.08608
67829981	chr5:67829981:C:T	2.32626e-05	-1.15927	-2.92966e-10
67830130	chr5:67830130:C:T	7.32397e-06	-1.49945	-0.815517
67830180	chr5:67830180:C:T	7.23821e-06	-1.30054	-1.0262
67830299	chr5:67830299:C:T	2.18775e-05	-1.08005e-10	-1.22066
67830398	chr5:67830398:C:T	6.4835e-06	-1.30081	-1.13605
67830495	chr5:67830495:C:T	8.73096e-06	-1.00494	-1.13429
67830746	chr5:67830746:T:C	9.22064e-06	-0.960977	-1.12369
67830835	chr5:67830835:T:C	2.62128e-05	-0.44372	-0.596145
67830849	chr5:67830849:G:A	2.65202e-05	-1.08005e-10	-1.02821
67830904	chr5:67830904:C:T	2.09184e-05	-1.08005e-10	-1.26548
67830925	chr5:67830925:C:T	1.82688e-05	-0.740037	-0.660883
67831035	chr5:67831035:G:A	7.08712e-06	-1.2891	-1.05873
67831146	chr5:67831146:GAA:G	2.43924e-05	-1.08005e-10	-1.11184
67831487	chr5:67831487:T:A	2.18775e-05	-1.08005e-10	-1.22066
67831488	chr5:67831488:C:T	1.80347e-05	-0.719426	-0.694389
67831591	chr5:67831591:T:A	1.90574e-05	-1.35866	-2.92966e-10
67831887	chr5:67831887:G:A	1.88025e-05	-0.583139	-0.788988
67832359	chr5:67832359:G:A	7.3141e-06	-1.50165	-0.814665
67832396	chr5:67832396:C:T	2.88928e-05	-1.08005e-10	-0.942523
67832402	chr5:67832402:C:G	6.61391e-06	-1.30966	-1.10728
67832698	chr5:67832698:T:C	2.70054e-05	-1.08005e-10	-1.01008
67833236	chr5:67833236:C:T	3.39138e-05	-1.08005e-10	-0.782292
67833616	chr5:67833616:T:C	5.91346e-06	-1.31488	-1.214
67833809	chr5:67833809:C:T	9.54787e-05	-1.08005e-10	0.252789
67833875	chr5:67833875:T:C	6.69657e-06	-1.1447	-1.25982
67834198	chr5:67834198:G:T	0.000312802	-1.08005e-10	1.43946
67834517	chr5:67834517:A:C	6.72407e-06	-1.1387	-1.26172
67834788	chr5:67834788:A:G	5.80061e-06	-1.50064	-1.04751
67835036	chr5:67835036:C:G	2.15934e-05	-1.08005e-10	-1.23373
67835234	chr5:67835234:A:G	2.15075e-05	-1.08005e-10	-1.23771
67835367	chr5:67835367:T:C	3.39164e-05	0.0963857	-0.878601
67835482	chr5:67835482:G:A	7.51637e-06	-1.02079	-1.26824
67836073	chr5:67836073:G:A	5.23515e-06	-1.42958	-1.22114
67836253	chr5:67836253:C:T	2.20033e-05	-1.08005e-10	-1.21492
67836283	chr5:67836283:C:T	7.25818e-06	-1.39009	-0.933895
67836766	chr5:67836766:A:C	8.50527e-06	-1.52391	-0.641514
67836867	chr5:67836867:C:T	2.15815e-05	-1.08005e-10	-1.23428
67836965	chr5:67836965:C:A	5.43736e-06	-1.40125	-1.21157
67837230	chr5:67837230:A:G	5.76298e-06	-1.28543	-1.26923
67837497	chr5:67837497:G:A	1.28106e-05	-0.821839	-0.934004
67837554	chr5:67837554:G:A	2.23081e-05	-1.08005e-10	-1.20117
67837665	chr5:67837665:C:T	5.33305e-06	-1.42243	-1.20976
67837703	chr5:67837703:T:C	1.21003e-05	-1.54669	-0.266191
67837704	chr5:67837704:G:A	6.4325e-06	-1.17604	-1.26871
67837837	chr5:67837837:C:T	2.75809e-05	-1.08005e-10	-0.98899
67837856	chr5:67837856:T:C	3.53576e-05	-1.08005e-10	-0.740602
67837869	chr5:67837869:A:G	5.94434e-06	-1.25319	-1.27048
67837899	chr5:67837899:T:C	1.15062e-05	-1.54547	-0.317762
67838034	chr5:67838034:C:T	4.03025e-05	-0.609701	-2.92966e-10
67838245	chr5:67838245:T:C	6.40996e-06	-1.17867	-1.2696
67838253	chr5:67838253:C:T	6.21206e-06	-1.46608	-1.01354
67838270	chr5:67838270:C:T	1.25958e-05	-1.04819	-0.724558
67838538	chr5:67838538:G:T	5.78881e-06	-1.41457	-1.13561
67838568	chr5:67838568:A:C	2.20963e-05	-1.08005e-10	-1.2107
67838667	chr5:67838667:C:T	2.13506e-05	-1.08005e-10	-1.24503
67838700	chr5:67838700:T:C	6.25513e-06	-1.46289	-1.00983
67838704	chr5:67838704:A:G	3.8036e-05	-1.08005e-10	-0.667581
67838876	chr5:67838876:T:G	2.18944e-05	-1.08005e-10	-1.21988
67838925	chr5:67838925:C:T	0.000109274	1.6123	-1.22456
67838957	chr5:67838957:T:G	6.2564e-06	-1.4568	-1.01571
67839070	chr5:67839070:T:C	4.44052e-05	-1.08005e-10	-0.512758
67839188	chr5:67839188:T:C	4.52222e-05	-1.08005e-10	-0.494527
67839398	chr5:67839398:A:G	1.32546e-05	-0.68347	-1.0383
67839462	chr5:67839462:A:G	1.81812e-05	-1.06603	-0.339693
67839498	chr5:67839498:G:T	6.3332e-06	-1.1917	-1.26861
67839526	chr5:67839526:C:T	5.34087e-06	-1.40557	-1.22516
67839717	chr5:67839717:T:C	0.000341286	-1.08005e-10	1.52661
67839782	chr5:67839782:C:T	1.60293e-05	-1.5317	-2.92966e-10
67839879	chr5:67839879:C:T	1.59702e-05	-1.53539	-2.92966e-10
67839891	chr5:67839891:T:C	1.6052e-05	-1.53028	-2.92966e-10
67839892	chr5:67839892:C:T	1.59758e-05	-1.53504	-2.92966e-10
67839973	chr5:67839973:TC:T	2.12443e-05	-1.08005e-10	-1.25003
67840010	chr5:67840010:G:A	2.13165e-05	-1.08005e-10	-1.24663
67840280	chr5:67840280:A:AT	2.12936e-05	-1.08005e-10	-1.24771
67840405	chr5:67840405:G:T	2.15472e-05	-1.08005e-10	-1.23587
67840469	chr5:67840469:C:T	2.12782e-05	-1.08005e-10	-1.24843
67840499	chr5:67840499:C:T	1.46088e-05	-0.373617	-1.25087
67840590	chr5:67840590:T:C	1.24339e-05	-0.815045	-0.970642
67840923	chr5:67840923:T:C	2.74911e-05	-0.960823	-0.0314305
67840967	chr5:67840967:C:T	1.19512e-05	-1.54422	-0.281064
67840988	chr5:67840988:G:A	4.02824e-05	-0.610201	-2.92966e-10
67841133	chr5:67841133:CTGCT:C	1.1506e-05	-1.54413	-0.319118
67841432	chr5:67841432:T:C	2.63246e-05	-0.950697	-0.0849135
67841537	chr5:67841537:T:C	6.26415e-06	-1.20204	-1.26923
67841645	chr5:67841645:T:C	2.49083e-05	-1.08005e-10	-1.09091
67841856	chr5:67841856:G:A	1.63443e-05	-1.06012	-0.452114
67841899	chr5:67841899:C:T	2.61246e-05	-0.937716	-0.105521
67841955	chr5:67841955:A:C	5.18163e-06	-1.43497	-1.22603
67841977	chr5:67841977:G:A	2.19616e-05	-1.08005e-10	-1.21682
67842151	chr5:67842151:G:C	2.12115e-05	-1.08005e-10	-1.25157
67842303	chr5:67842303:TA:T	4.5378e-05	-1.08005e-10	-0.491087
67842482	chr5:67842482:A:G	9.09781e-06	-1.53409	-0.563993
67842504	chr5:67842504:T:A	2.19792e-05	-1.08005e-10	-1.21602
67842541	chr5:67842541:T:C	5.66773e-06	-1.35846	-1.21286
67842602	chr5:67842602:T:A	1.41669e-05	-0.799212	-0.855993
67842689	chr5:67842689:T:A	2.12198e-05	-1.08005e-10	-1.25118
67842721	chr5:67842721:C:T	2.20174e-05	-1.08005e-10	-1.21428
67842744	chr5:67842744:A:G	2.15207e-05	-1.08005e-10	-1.2371
67842908	chr5:67842908:C:T	2.08574e-05	-1.08005e-10	-1.26841
67842909	chr5:67842909:T:A	2.08561e-05	-1.08005e-10	-1.26847
67842944	chr5:67842944:G:A	2.77986e-05	-1.08005e-10	-0.981128
67843285	chr5:67843285:T:C	1.09812e-05	-1.54561	-0.364315
67843499	chr5:67843499:T:A	8.01846e-05	0.0782162	-2.92966e-10
67844082	chr5:67844082:TG:T	2.13791e-05	-1.08005e-10	-1.2437
67844204	chr5:67844204:T:C	1.07819e-05	-1.54323	-0.385011
67844794	chr5:67844794:A:C	2.13958e-05	-1.08005e-10	-1.24292
67844955	chr5:67844955:A:G	2.08822e-05	-1.08005e-10	-1.26722
67845002	chr5:67845002:CA:C	3.73827e-05	-1.08005e-10	-0.684908
67845052	chr5:67845052:A:G	2.1328e-05	-1.08005e-10	-1.2461
67845162	chr5:67845162:T:C	5.39935e-06	-1.40407	-1.21577
67845166	chr5:67845166:G:A	2.20083e-05	-1.08005e-10	-1.2147
67845295	chr5:67845295:T:A	1.05035e-05	-1.53895	-0.415448
67845970	chr5:67845970:C:A	6.45879e-06	-1.17186	-1.26882
67846423	chr5:67846423:T:C	2.12502e-05	-1.08005e-10	-1.24975
67846424	chr5:67846424:G:A	2.20174e-05	-1.08005e-10	-1.21428
67846451	chr5:67846451:T:C	6.85661e-06	-1.28863	-1.09227
67846468	chr5:67846468:G:A	1.05613e-05	-1.53553	-0.41338
67846470	chr5:67846470:A:G	6.97371e-06	-1.28172	-1.08224
67846672	chr5:67846672:A:G	5.20004e-06	-1.44057	-1.21688
67846805	chr5:67846805:A:G	1.05227e-05	-1.53056	-0.422018
67846857	chr5:67846857:C:T	6.01735e-06	-1.24103	-1.27044
67846920	chr5:67846920:TC:T	1.28973e-05	-1.01487	-0.734234
67847038	chr5:67847038:T:A	2.36408e-05	-1.08005e-10	-1.14314
67847107	chr5:67847107:T:C	1.07795e-05	-1.52821	-0.400259
67847108	chr5:67847108:G:A	5.02802e-05	-1.08005e-10	-0.388503
67847182	chr5:67847182:T:C	2.15814e-05	-1.08005e-10	-1.23428
67847212	chr5:67847212:C:T	6.34154e-06	-1.18874	-1.27025
67847563	chr5:67847563:A:G	5.26167e-06	-1.54219	-1.10348
67847712	chr5:67847712:T:C	2.08125e-05	-1.08005e-10	-1.27056
67848391	chr5:67848391:A:T	2.76318e-05	-0.848041	-0.139105
67848400	chr5:67848400:A:T	6.41857e-06	-1.17769	-1.26923
67848522	chr5:67848522:A:C	6.64856e-06	-1.14344	-1.26827
67848561	chr5:67848561:C:T	6.50178e-06	-1.1649	-1.26913
67848657	chr5:67848657:A:G	1.97366e-05	-1.32364	-2.92966e-10
67848691	chr5:67848691:T:C	2.15266e-05	-1.08005e-10	-1.23682
67848760	chr5:67848760:T:C	5.40215e-06	-1.41299	-1.20633
67849106	chr5:67849106:A:G	6.04129e-06	-1.54617	-0.961329
67849177	chr5:67849177:A:T	5.8875e-06	-1.26543	-1.26785
67849229	chr5:67849229:TATC:T	2.26623e-05	-1.08005e-10	-1.18541
67849233	chr5:67849233:A:G	1.30766e-05	-0.600784	-1.13451
67849286	chr5:67849286:C:T	2.91662e-05	-1.08005e-10	-0.933103
67849388	chr5:67849388:T:C	2.15917e-05	-1.08005e-10	-1.23381
67849397	chr5:67849397:C:T	2.20226e-05	-1.08005e-10	-1.21404
67849571	chr5:67849571:T:G	5.40332e-06	-1.41125	-1.20786
67849572	chr5:67849572:A:G	5.58873e-06	-1.41398	-1.17139
67849705	chr5:67849705:T:C	2.17623e-05	-1.08005e-10	-1.22594
67849838	chr5:67849838:G:C	5.86824e-06	-1.41089	-1.12567
67850322	chr5:67850322:A:T	5.30758e-06	-1.42711	-1.20987
67850434	chr5:67850434:T:C	2.08757e-05	-1.08005e-10	-1.26753
67850534	chr5:67850534:T:C	5.81241e-06	-1.27698	-1.26914
67851014	chr5:67851014:T:C	1.56996e-05	-1.55248	-2.92966e-10
67851045	chr5:67851045:C:T	4.67484e-06	-1.49872	-1.2652
67851240	chr5:67851240:C:G	2.08879e-05	-1.08005e-10	-1.26694
67851382	chr5:67851382:T:A	2.67901e-05	-0.855645	-0.162437
67851547	chr5:67851547:T:C	3.16902e-05	-1.08005e-10	-0.850108
67851809	chr5:67851809:G:T	3.93026e-05	-1.08005e-10	-0.634824
67851940	chr5:67851940:T:C	9.01112e-06	-1.31419	-0.793462
67852017	chr5:67852017:T:C	3.00068e-05	-0.822553	-0.0821369
67852042	chr5:67852042:A:G	3.40599e-05	-1.08005e-10	-0.777995
67852133	chr5:67852133:A:G	2.2664e-05	-1.08005e-10	-1.18534
67852162	chr5:67852162:C:T	5.76814e-06	-1.28438	-1.26939
67852279	chr5:67852279:T:A	1.11291e-05	-1.53087	-0.365682
67852405	chr5:67852405:CCTAA:C	1.62774e-05	-1.51634	-2.92966e-10
67852490	chr5:67852490:A:T	1.25445e-05	-1.53368	-0.243145
67852568	chr5:67852568:G:A	1.06622e-05	-1.52432	-0.415085
67852649	chr5:67852649:C:A	1.09769e-05	-1.52323	-0.387099
67852932	chr5:67852932:A:G	2.2969e-05	-1.08005e-10	-1.17197
67853026	chr5:67853026:C:T	8.56148e-05	-1.08005e-10	0.143743
67853116	chr5:67853116:G:A	5.95813e-06	-1.25597	-1.26539
67853285	chr5:67853285:A:T	1.72318e-05	-0.984092	-0.475264
67853817	chr5:67853817:C:T	0.000140416	0.638492	-2.92966e-10
67853908	chr5:67853908:G:A	1.92705e-05	-1.34754	-2.92966e-10
67853963	chr5:67853963:A:G	2.08571e-05	-1.08005e-10	-1.26842
67854133	chr5:67854133:T:G	2.41522e-05	-1.08005e-10	-1.12174
67854144	chr5:67854144:A:G	1.35484e-05	-0.542447	-1.1574
67854196	chr5:67854196:T:C	5.7552e-05	-0.253426	-2.92966e-10
67854283	chr5:67854283:G:A	2.16242e-05	-1.08005e-10	-1.2323
67854359	chr5:67854359:A:G	3.21689e-05	-1.08005e-10	-0.835116
67854468	chr5:67854468:T:C	3.31868e-05	-1.08005e-10	-0.803964
67854570	chr5:67854570:A:T	3.21497e-05	-1.08005e-10	-0.835711
67854878	chr5:67854878:T:C	2.08606e-05	-1.08005e-10	-1.26825
67854937	chr5:67854937:G:A	5.83979e-06	-1.27678	-1.26464
67855053	chr5:67855053:T:C	1.34591e-05	-0.720075	-0.986385
67855194	chr5:67855194:C:T	5.97287e-06	-1.52687	-0.992018
67855387	chr5:67855387:T:C	2.1377e-05	-1.08005e-10	-1.2438
67855785	chr5:67855785:A:G	2.22765e-05	-1.08005e-10	-1.20258
67855840	chr5:67855840:A:G	5.43654e-06	-1.49765	-1.11532
67855901	chr5:67855901:G:A	2.097e-05	-1.08005e-10	-1.26302
67856050	chr5:67856050:G:A	3.78612e-05	-1.08005e-10	-0.672189
67856142	chr5:67856142:G:A	2.0812e-05	-1.08005e-10	-1.27058
67856414	chr5:67856414:T:A	2.38141e-05	-1.08005e-10	-1.13584
67856465	chr5:67856465:G:A	2.08226e-05	-1.08005e-10	-1.27007
67856527	chr5:67856527:C:T	1.44827e-05	-0.704639	-0.928518
67857105	chr5:67857105:C:A	2.1788e-05	-1.08005e-10	-1.22476
67857245	chr5:67857245:C:T	2.08261e-05	-1.08005e-10	-1.26991
67857961	chr5:67857961:TAAAAC:T	2.18805e-05	-1.08005e-10	-1.22052
67858098	chr5:67858098:G:C	4.80883e-06	-1.518	-1.21766
67858819	chr5:67858819:A:G	3.00903e-05	-1.08005e-10	-0.901912
67859131	chr5:67859131:G:A	5.84773e-06	-1.55265	-0.987415
67859336	chr5:67859336:C:G	2.19462e-05	-1.08005e-10	-1.21752
67859348	chr5:67859348:T:A	2.75728e-05	-0.989285	-2.92966e-10
67859349	chr5:67859349:C:A	2.75873e-05	-0.988759	-2.92966e-10
67859358	chr5:67859358:G:A	4.91789e-06	-1.54949	-1.16375
67859410	chr5:67859410:C:T	2.97327e-05	-1.08005e-10	-0.913869
67859576	chr5:67859576:A:G	5.77963e-06	-1.46758	-1.08419
67859728	chr5:67859728:T:G	2.9266e-05	-1.08005e-10	-0.929688
67859748	chr5:67859748:T:A	2.3538e-05	-1.08005e-10	-1.1475
67859974	chr5:67859974:T:C	9.2403e-06	-1.11496	-0.967581
67860029	chr5:67860029:A:G	1.44066e-05	-0.719708	-0.918718
67860355	chr5:67860355:A:G	6.13141e-06	-1.23898	-1.25372
67860370	chr5:67860370:T:C	2.20243e-05	-1.08005e-10	-1.21397
67860377	chr5:67860377:T:C	2.157e-05	-1.08005e-10	-1.23481
67860449	chr5:67860449:G:A	5.89454e-06	-1.39211	-1.13998
67860513	chr5:67860513:A:G	1.66011e-05	-0.68462	-0.812027
67860576	chr5:67860576:C:T	5.30193e-06	-1.41016	-1.22788
67860657	chr5:67860657:A:G	8.86649e-06	-0.855578	-1.26826
67861187	chr5:67861187:A:C	4.8316e-06	-1.50473	-1.22621
67861472	chr5:67861472:T:C	3.29368e-05	-0.811524	-2.92966e-10
67862024	chr5:67862024:G:A	5.97722e-06	-1.25844	-1.25972
67862071	chr5:67862071:C:T	4.89628e-06	-1.49047	-1.22717
67862078	chr5:67862078:C:A	3.62273e-05	-1.08005e-10	-0.716302
67862321	chr5:67862321:A:C	3.3836e-05	-1.08005e-10	-0.784589
67862362	chr5:67862362:A:G	2.15787e-05	-1.08005e-10	-1.23441
67862555	chr5:67862555:A:C	2.15749e-05	-1.08005e-10	-1.23459
67862622	chr5:67862622:G:T	2.08201e-05	-1.08005e-10	-1.2702
67862658	chr5:67862658:T:C	3.19004e-05	-1.08005e-10	-0.843497
67862778	chr5:67862778:A:G	6.39105e-06	-1.18792	-1.2633
67862901	chr5:67862901:G:A	4.88004e-06	-1.54388	-1.17708
67863052	chr5:67863052:A:G	1.66361e-05	-0.663912	-0.830628
67863060	chr5:67863060:C:T	5.96374e-06	-1.37088	-1.14954
67863295	chr5:67863295:T:C	6.03996e-06	-1.25939	-1.24833
67863358	chr5:67863358:C:T	2.08157e-05	-1.08005e-10	-1.27041
67863540	chr5:67863540:C:G	1.2883e-05	-0.523272	-1.22694
67863579	chr5:67863579:T:C	6.65722e-06	-1.14564	-1.26477
67864106	chr5:67864106:T:C	1.56996e-05	-1.55248	-2.92966e-10
67864288	chr5:67864288:CAT:C	0.000106026	-1.08005e-10	0.357574
67864417	chr5:67864417:C:T	3.17228e-05	-1.08005e-10	-0.849078
67864537	chr5:67864537:T:C	7.01738e-06	-1.09335	-1.26437
67864541	chr5:67864541:G:A	6.46539e-06	-1.17983	-1.25982
67864692	chr5:67864692:T:G	2.81743e-05	-1.08005e-10	-0.967703
67864724	chr5:67864724:G:T	1.04143e-05	-1.07466	-0.888273
67864766	chr5:67864766:C:T	6.14418e-06	-1.2295	-1.26111
67865024	chr5:67865024:C:A	4.71691e-06	-1.52279	-1.23217
67865208	chr5:67865208:C:T	3.0845e-05	-1.08005e-10	-0.877139
67865248	chr5:67865248:A:G	2.15831e-05	-1.23421	-2.92966e-10
67865431	chr5:67865431:C:T	5.88189e-06	-1.51671	-1.01753
67865773	chr5:67865773:A:T	2.08375e-05	-1.08005e-10	-1.26936
67865978	chr5:67865978:G:A	1.6792e-05	-0.601659	-0.883554
67866213	chr5:67866213:T:G	0.000118408	-1.08005e-10	0.468018
67866344	chr5:67866344:C:T	1.71158e-05	-0.663506	-0.802606
67866488	chr5:67866488:T:C	6.01327e-06	-1.36908	-1.14307
67866657	chr5:67866657:A:G	5.26267e-06	-1.37563	-1.26985
67867094	chr5:67867094:GT:G	4.72843e-06	-1.49541	-1.25712
67867223	chr5:67867223:T:C	4.78021e-06	-1.52211	-1.21952
67867261	chr5:67867261:T:G	2.08127e-05	-1.08005e-10	-1.27055
67867277	chr5:67867277:T:C	2.19342e-05	-1.08005e-10	-1.21807
67867327	chr5:67867327:C:G	6.51746e-06	-1.16893	-1.2627
67867411	chr5:67867411:A:AG	6.133e-06	-1.23457	-1.25786
67867454	chr5:67867454:A:T	3.42681e-05	-1.08005e-10	-0.771901
67867480	chr5:67867480:T:A	4.76042e-06	-1.51699	-1.22878
67867699	chr5:67867699:C:T	4.78426e-06	-1.50964	-1.23114
67867790	chr5:67867790:G:A	6.12083e-06	-1.23533	-1.25908
67867961	chr5:67867961:T:C	6.44542e-06	-1.18245	-1.2603
67868060	chr5:67868060:A:G	6.79351e-06	-1.11961	-1.27053
67868172	chr5:67868172:T:G	4.73137e-06	-1.51455	-1.23735
67868185	chr5:67868185:T:C	4.71828e-06	-1.52083	-1.23384
67868210	chr5:67868210:A:G	4.73499e-06	-1.51569	-1.23545
67868290	chr5:67868290:T:C	2.20947e-05	-1.08005e-10	-1.21078
67868297	chr5:67868297:T:G	2.19292e-05	-1.08005e-10	-1.2183
67868298	chr5:67868298:T:C	2.19386e-05	-1.08005e-10	-1.21787
67868299	chr5:67868299:C:G	2.19149e-05	-1.08005e-10	-1.21895
67868302	chr5:67868302:T:A	2.16588e-05	-1.08005e-10	-1.2307
67868468	chr5:67868468:G:A	3.45616e-05	-0.0933178	-0.670055
67868592	chr5:67868592:G:A	1.36288e-05	-0.45262	-1.24131
67868778	chr5:67868778:T:C	9.73532e-06	-0.977267	-1.05309
67868820	chr5:67868820:G:A	2.0961e-05	-1.08005e-10	-1.26345
67868854	chr5:67868854:T:C	3.06373e-05	-1.08005e-10	-0.883897
67869354	chr5:67869354:C:T	3.28248e-05	-1.08005e-10	-0.81493
67869486	chr5:67869486:C:T	1.64294e-05	-0.644671	-0.86237
67869660	chr5:67869660:A:T	2.29818e-05	-1.08005e-10	-1.17141
67869679	chr5:67869679:T:A	3.17865e-05	-1.08005e-10	-0.847074
67869888	chr5:67869888:G:A	5.0903e-06	-1.50665	-1.17213
67870011	chr5:67870011:GCT:G	4.94792e-06	-1.51476	-1.19239
67870021	chr5:67870021:C:G	4.95449e-06	-1.51343	-1.19239
67870309	chr5:67870309:G:A	3.93514e-05	-1.08005e-10	-0.633583
67870627	chr5:67870627:A:G	3.09174e-05	-1.08005e-10	-0.874797
67870680	chr5:67870680:A:G	5.38673e-06	-1.35186	-1.27031
67870719	chr5:67870719:T:C	5.49859e-06	-1.33118	-1.27045
67870879	chr5:67870879:G:A	3.22459e-05	-1.08005e-10	-0.832725
67871423	chr5:67871423:G:GT	1.69814e-05	-0.777011	-0.696987
67871722	chr5:67871722:C:T	3.19901e-05	-1.08005e-10	-0.840689
67871893	chr5:67871893:A:G	6.57901e-06	-1.15658	-1.26565
67872418	chr5:67872418:T:A	5.26095e-06	-1.37584	-1.26996
67872462	chr5:67872462:C:T	2.80995e-05	-0.970365	-2.92966e-10
67873199	chr5:67873199:C:T	4.639e-06	-1.52058	-1.25104
67873548	chr5:67873548:C:G	2.13863e-05	-1.08005e-10	-1.24336
67873869	chr5:67873869:A:G	2.13989e-05	-1.08005e-10	-1.24278
67873905	chr5:67873905:A:T	6.18318e-06	-1.24441	-1.23988
67874110	chr5:67874110:A:G	9.48294e-06	-1.10476	-0.951862
67874120	chr5:67874120:A:G	4.82694e-06	-1.51724	-1.21466
67874162	chr5:67874162:T:C	4.81588e-06	-1.5233	-1.2109
67874250	chr5:67874250:T:C	2.14249e-05	-1.08005e-10	-1.24156
67874596	chr5:67874596:C:T	2.41974e-05	-1.08005e-10	-1.11987
67874628	chr5:67874628:A:G	4.90263e-06	-1.44996	-1.26638
67874674	chr5:67874674:C:T	2.24234e-05	-1.08005e-10	-1.19601
67874805	chr5:67874805:AC:A	1.07676e-05	-1.53625	-0.393323
67874885	chr5:67874885:T:C	2.06426e-05	-0.456795	-0.821964
67875063	chr5:67875063:T:A	0.000175899	-1.08005e-10	0.863797
67875247	chr5:67875247:A:G	2.60955e-05	-1.08005e-10	-1.04435
67875303	chr5:67875303:G:A	0.000174747	-1.08005e-10	0.857225
67875535	chr5:67875535:C:T	5.07837e-06	-1.54016	-1.14096
67875663	chr5:67875663:A:G	1.47687e-05	-0.713816	-0.89979
67875683	chr5:67875683:A:G	2.31315e-05	-1.08005e-10	-1.16492
67876065	chr5:67876065:C:T	3.37047e-05	-0.788476	-2.92966e-10
67876132	chr5:67876132:A:G	6.16685e-06	-1.33899	-1.14794
67876425	chr5:67876425:A:G	1.22369e-05	-1.26747	-0.534185
67877182	chr5:67877182:A:G	4.58389e-06	-1.51469	-1.26888
67877202	chr5:67877202:C:T	5.72505e-06	-1.50689	-1.05437
67877299	chr5:67877299:C:T	2.77305e-05	-1.08005e-10	-0.983581
67877410	chr5:67877410:C:T	5.94858e-05	-1.08005e-10	-0.220378
67877438	chr5:67877438:T:A	6.06673e-06	-1.24796	-1.25534
67878025	chr5:67878025:G:A	1.23755e-05	-1.49237	-0.29803
67878045	chr5:67878045:G:T	1.19549e-05	-1.51208	-0.312889
67878229	chr5:67878229:A:G	1.01885e-05	-0.990975	-0.99388
67878491	chr5:67878491:G:A	6.18919e-06	-1.22461	-1.2587
67879088	chr5:67879088:T:C	3.93919e-05	-1.08005e-10	-0.632554
67879179	chr5:67879179:T:C	1.40319e-05	-0.717547	-0.947238
67879619	chr5:67879619:G:A	2.23979e-05	-1.08005e-10	-1.19715
67879645	chr5:67879645:G:A	1.07845e-05	-1.09683	-0.831174
67879817	chr5:67879817:G:A	4.87513e-06	-1.55262	-1.16935
67881005	chr5:67881005:T:A	1.63867e-05	-1.47408	-0.0355652
67881165	chr5:67881165:C:T	6.09816e-06	-1.26326	-1.23487
67881776	chr5:67881776:G:A	1.47972e-05	-0.726658	-0.885022
67881920	chr5:67881920:A:G	2.18024e-05	-1.08005e-10	-1.2241
67882213	chr5:67882213:G:A	2.10017e-05	-1.08005e-10	-1.26151
67882234	chr5:67882234:C:T	1.52237e-05	-1.44392	-0.139341
67882760	chr5:67882760:T:G	5.95322e-06	-1.30432	-1.21786
67882801	chr5:67882801:C:T	4.85527e-06	-1.51188	-1.21417
67882911	chr5:67882911:T:A	2.56493e-05	-1.0616	-2.92966e-10
67883341	chr5:67883341:T:G	1.34224e-05	-1.18474	-0.524453
67883483	chr5:67883483:A:G	1.6636e-05	-1.46874	-0.0258053
67883507	chr5:67883507:A:G	9.33075e-06	-1.11394	-0.958865
67883579	chr5:67883579:T:C	3.51102e-05	-0.177417	-0.570205
67883973	chr5:67883973:T:C	1.4704e-05	-1.26636	-0.351633
67884275	chr5:67884275:T:C	1.68835e-05	-1.46296	-0.016821
67884606	chr5:67884606:T:G	2.18378e-05	-1.08005e-10	-1.22247
67885185	chr5:67885185:C:T	6.71675e-06	-1.14784	-1.25367
67885262	chr5:67885262:T:C	2.98973e-05	-1.08005e-10	-0.908345
67885601	chr5:67885601:AAAAC:A	7.16974e-06	-1.09615	-1.2401
67885756	chr5:67885756:G:A	1.17753e-05	-1.48805	-0.352055
67886179	chr5:67886179:G:A	3.16292e-05	-1.08005e-10	-0.852035
67886277	chr5:67886277:A:G	2.69233e-05	-1.08005e-10	-1.01312
67886295	chr5:67886295:C:A	2.77305e-05	-1.08005e-10	-0.983581
67886968	chr5:67886968:G:A	2.16726e-05	-0.433884	-0.796182
67887357	chr5:67887357:A:T	3.29588e-05	-1.08005e-10	-0.810857
67887699	chr5:67887699:A:G	1.92562e-05	-1.34828	-2.92966e-10
67887979	chr5:67887979:C:G	0.000244662	2.40784	-1.21407
67888540	chr5:67888540:C:A	2.65846e-05	-1.08005e-10	-1.02578
67889336	chr5:67889336:TA:T	3.03091e-05	-1.08005e-10	-0.894666
67889394	chr5:67889394:G:A	1.80265e-05	-1.46883	0.0545567
67889582	chr5:67889582:A:ATACC	5.09336e-05	-1.08005e-10	-0.375592
67889807	chr5:67889807:A:G	4.60506e-05	-1.08005e-10	-0.476375
67889812	chr5:67889812:C:G	3.00506e-05	-1.08005e-10	-0.903231
67890159	chr5:67890159:G:A	4.50198e-06	-1.5433	-1.2583
67890435	chr5:67890435:A:C	7.28319e-05	-1.08005e-10	-0.0179612
67890622	chr5:67890622:A:G	8.90851e-06	-1.17677	-0.942342
67891446	chr5:67891446:G:C	6.44557e-06	-1.53661	-0.906113
67891496	chr5:67891496:G:A	1.59423e-05	-1.53714	-2.92966e-10
67891734	chr5:67891734:A:G	1.63925e-05	-0.238794	-1.2705
67892285	chr5:67892285:A:G	4.52059e-05	-0.494887	-2.92966e-10
67893313	chr5:67893313:G:A	7.00144e-05	-1.08005e-10	-0.0574145
67893527	chr5:67893527:G:A	5.49632e-05	-1.08005e-10	-0.299452
67894600	chr5:67894600:C:T	2.08161e-05	-1.08005e-10	-1.27039
67895353	chr5:67895353:A:T	4.8685e-06	-1.473	-1.25033
67895359	chr5:67895359:G:A	1.57882e-05	-1.54685	-2.92966e-10
67895655	chr5:67895655:C:T	0.000260316	1.25578	-2.92966e-10
67896148	chr5:67896148:TC:T	4.38438e-05	-0.824832	0.299349
67896749	chr5:67896749:C:G	2.77353e-05	-0.745253	-0.238156
67897049	chr5:67897049:C:T	5.29294e-05	-1.08005e-10	-0.337156
67897623	chr5:67897623:G:A	4.60145e-06	-1.521	-1.25874
67897692	chr5:67897692:C:G	2.31271e-05	-0.00986275	-1.15525
67898079	chr5:67898079:G:A	4.91392e-05	-1.08005e-10	-0.411457
67898152	chr5:67898152:G:T	5.33337e-05	-0.170444	-0.159103
67898641	chr5:67898641:C:T	4.99481e-06	-1.45652	-1.2412
67898811	chr5:67898811:AAC:A	2.11452e-05	-1.08005e-10	-1.2547
67898812	chr5:67898812:AC:A	3.45528e-05	-1.08005e-10	-0.763626
67899447	chr5:67899447:A:G	2.39434e-05	-1.08005e-10	-1.13042
67899510	chr5:67899510:A:G	6.10081e-05	-1.08005e-10	-0.195108
67899662	chr5:67899662:A:G	2.15764e-05	-1.08005e-10	-1.23452
67900056	chr5:67900056:A:G	6.92214e-05	-1.08005e-10	-0.0688042
67900753	chr5:67900753:T:C	1.64822e-05	-1.50383	-2.92966e-10
67901135	chr5:67901135:C:A	4.85092e-05	-0.365151	-0.0592109
67901371	chr5:67901371:C:G	2.46739e-05	-1.08005e-10	-1.10037
67901582	chr5:67901582:G:A	0.000261413	1.25999	-2.92966e-10
67901946	chr5:67901946:C:A	2.1691e-05	-1.08005e-10	-1.22922
67902127	chr5:67902127:T:C	0.000114468	1.44291	-1.00873
67902308	chr5:67902308:G:A	2.57354e-05	-1.08005e-10	-1.05825
67902782	chr5:67902782:T:A	1.59953e-05	-1.53382	-2.92966e-10
67903501	chr5:67903501:C:A	2.46739e-05	-1.08005e-10	-1.10037
67903954	chr5:67903954:C:T	0.000304761	1.41341	-2.92966e-10
67904047	chr5:67904047:G:C	2.11901e-05	-1.08005e-10	-1.25258
67904242	chr5:67904242:C:A	0.00406021	3.97677	0.0261029
67904540	chr5:67904540:C:T	2.98972e-05	-1.08005e-10	-0.90835
67904934	chr5:67904934:G:C	0.00340644	3.95338	-0.126067
67904955	chr5:67904955:C:T	2.56627e-05	-1.08005e-10	-1.06108
67905228	chr5:67905228:A:G	2.92059e-05	-1.08005e-10	-0.931745
67905491	chr5:67905491:C:T	2.42547e-05	-1.08005e-10	-1.1175
67905580	chr5:67905580:C:G	2.65294e-05	-1.08005e-10	-1.02786
67905615	chr5:67905615:G:A	2.88371e-05	-1.08005e-10	-0.944452
67905943	chr5:67905943:AAAACT:A	7.78665e-05	-1.08005e-10	0.0488803
67906038	chr5:67906038:A:G	1.55556e-05	-0.688369	-0.873324
67906101	chr5:67906101:T:C	2.75785e-05	-1.08005e-10	-0.98908
67906393	chr5:67906393:G:A	7.82731e-05	0.74582	-0.691731
67906460	chr5:67906460:G:A	7.8601e-05	0.775276	-0.717006
67906639	chr5:67906639:G:T	2.76444e-05	-1.08005e-10	-0.986692
67906675	chr5:67906675:G:C	0.00449268	4.02616	0.0779296
67906881	chr5:67906881:AC:A	2.81618e-05	-1.08005e-10	-0.968149
67907025	chr5:67907025:T:C	2.46205e-05	-1.08005e-10	-1.10253
67907403	chr5:67907403:A:G	3.06305e-05	-1.08005e-10	-0.884118
67907962	chr5:67907962:A:G	0.101431	8.49132	-1.2703
67908521	chr5:67908521:C:T	2.17023e-05	-1.08005e-10	-1.2287
67909058	chr5:67909058:G:A	1.78797e-05	-0.533763	-0.888688
67909175	chr5:67909175:G:GA	3.48725e-05	0.500111	-1.25453
67909488	chr5:67909488:TCC:T	3.22391e-05	-0.832935	-2.92966e-10
67909815	chr5:67909815:C:T	4.80251e-05	-0.434392	-2.92966e-10
67909848	chr5:67909848:G:GGTTTTCTT	2.70544e-05	-1.08005e-10	-1.00826
67910157	chr5:67910157:A:T	2.10692e-05	-1.08005e-10	-1.2583
67910318	chr5:67910318:G:A	2.44126e-05	0.159382	-1.2704
67910567	chr5:67910567:T:C	2.09088e-05	-1.08005e-10	-1.26595
67910688	chr5:67910688:C:T	2.40172e-05	-1.08005e-10	-1.12735
67910866	chr5:67910866:A:G	2.29547e-05	-1.08005e-10	-1.17259
67911030	chr5:67911030:A:G	9.47069e-06	-0.892018	-1.1659
67911222	chr5:67911222:A:G	2.26552e-05	-1.08005e-10	-1.18572
67911410	chr5:67911410:C:G	2.08285e-05	-1.08005e-10	-1.26979
67911488	chr5:67911488:C:T	2.48174e-05	-1.08005e-10	-1.09457
67911638	chr5:67911638:G:A	2.08662e-05	-1.08005e-10	-1.26798
67911897	chr5:67911897:A:G	9.96776e-06	-1.4129	-0.593856
67912129	chr5:67912129:T:G	0.000545866	1.99626	-2.92966e-10
67912280	chr5:67912280:A:C	0.000121383	-1.08005e-10	0.492833
67912698	chr5:67912698:A:G	2.75973e-05	0.282186	-1.27058
67913011	chr5:67913011:G:A	2.50739e-05	-1.08429	-2.92966e-10
67913164	chr5:67913164:T:C	2.50061e-05	-1.08005e-10	-1.08699
67913467	chr5:67913467:T:C	2.48544e-05	-1.08005e-10	-1.09308
67914047	chr5:67914047:T:A	0.00181406	4.42089	-1.22368
67914075	chr5:67914075:G:A	2.84157e-05	-1.08005e-10	-0.959172
67914155	chr5:67914155:G:T	9.41052e-06	-0.936515	-1.12777
67914467	chr5:67914467:G:T	2.15309e-05	-1.08005e-10	-1.23663
67914558	chr5:67914558:A:G	2.93903e-05	-1.08005e-10	-0.925449
67914602	chr5:67914602:A:G	0.0915019	8.34852	-1.23052
67915032	chr5:67915032:G:A	2.11379e-05	-1.08005e-10	-1.25505
67915213	chr5:67915213:C:T	9.33285e-06	-0.9305	-1.14207
67915236	chr5:67915236:C:T	2.27797e-05	-1.08005e-10	-1.18025
67916633	chr5:67916633:T:C	2.52901e-05	-1.08005e-10	-1.0757
67916887	chr5:67916887:T:C	2.09757e-05	-1.08005e-10	-1.26275
67917039	chr5:67917039:G:A	2.67723e-05	-1.01875	-2.92966e-10
67918229	chr5:67918229:A:T	6.65054e-05	0.999761	-1.10859
67918342	chr5:67918342:C:T	2.10415e-05	-1.08005e-10	-1.25962
67918510	chr5:67918510:C:T	2.08321e-05	-1.08005e-10	-1.26962
67918560	chr5:67918560:A:T	2.95327e-05	0.349893	-1.27051
67918731	chr5:67918731:T:C	0.000125279	-1.08005e-10	0.524429
67919199	chr5:67919199:G:A	2.16006e-05	-1.08005e-10	-1.23339
67919244	chr5:67919244:C:G	2.71304e-05	-1.08005e-10	-1.00546
67919911	chr5:67919911:G:A	2.17658e-05	-1.08005e-10	-1.22578
67919916	chr5:67919916:T:C	2.29336e-05	-1.08005e-10	-1.17351
67919917	chr5:67919917:T:G	2.29615e-05	-1.08005e-10	-1.1723
67920838	chr5:67920838:A:T	2.56886e-05	-1.08005e-10	-1.06007
67921064	chr5:67921064:C:T	2.51281e-05	0.187398	-1.26953
67921111	chr5:67921111:G:A	2.3359e-05	-1.08005e-10	-1.15513
67921620	chr5:67921620:C:A	2.2336e-05	-1.08005e-10	-1.19991
67921788	chr5:67921788:T:C	0.000126003	-1.08005e-10	0.530188
67921827	chr5:67921827:G:A	2.31369e-05	-0.204575	-0.960109
67922302	chr5:67922302:AGATAAT:A	2.72746e-05	0.270077	-1.27024
67922388	chr5:67922388:T:C	4.15222e-05	0.654551	-1.23444
67923390	chr5:67923390:A:G	1.78781e-05	-1.42254	-2.92966e-10
67923649	chr5:67923649:T:C	0.000108798	-1.08005e-10	0.383378
67923858	chr5:67923858:G:T	2.53771e-05	0.197412	-1.26968
67923898	chr5:67923898:G:A	3.25055e-05	-1.08005e-10	-0.824705
67923933	chr5:67923933:G:A	6.66379e-06	-1.37345	-1.03597
67924009	chr5:67924009:G:C	2.0931e-05	-1.08005e-10	-1.26489
67924209	chr5:67924209:TTA:T	2.2458e-05	-1.08005e-10	-1.19447
67924350	chr5:67924350:G:A	2.56613e-05	-1.08005e-10	-1.06113
67924368	chr5:67924368:C:A	6.38642e-06	-1.41587	-1.03607
67924596	chr5:67924596:T:A	2.71045e-05	-1.08005e-10	-1.00642
67924826	chr5:67924826:C:T	2.10746e-05	-1.08005e-10	-1.25805
67924894	chr5:67924894:A:G	2.10899e-05	-1.08005e-10	-1.25732
67925107	chr5:67925107:A:G	0.101496	8.46854	-1.24689
67925255	chr5:67925255:G:A	2.09617e-05	-1.08005e-10	-1.26342
67925504	chr5:67925504:C:G	7.04925e-05	1.06001	-1.11062
67925601	chr5:67925601:C:T	2.10395e-05	-1.08005e-10	-1.25971
67926268	chr5:67926268:T:C	2.53058e-05	-1.07508	-2.92966e-10
67926354	chr5:67926354:C:T	2.63085e-05	0.23436	-1.27058
67926640	chr5:67926640:A:G	2.40879e-05	-1.08005e-10	-1.12441
67926678	chr5:67926678:A:G	2.08509e-05	-1.08005e-10	-1.26872
67926693	chr5:67926693:C:T	5.03706e-05	-0.0908217	-0.295885
67926815	chr5:67926815:T:TTTATTCTAATA	2.17479e-05	-1.08005e-10	-1.2266
67926960	chr5:67926960:T:C	0.000434956	1.76913	-2.92966e-10
67927187	chr5:67927187:G:C	2.08126e-05	-1.08005e-10	-1.27056
67927332	chr5:67927332:A:G	2.75312e-05	-1.08005e-10	-0.990795
67927420	chr5:67927420:A:G	2.43475e-05	0.154129	-1.26781
67927504	chr5:67927504:T:G	5.45321e-05	0.373091	-0.680417
67928018	chr5:67928018:A:G	3.69486e-05	-0.696587	-2.92966e-10
67928120	chr5:67928120:T:C	4.19712e-05	0.684458	-1.25359
67928263	chr5:67928263:G:A	0.0620354	7.98471	-1.25537
67928618	chr5:67928618:G:A	2.54086e-05	0.196038	-1.26706
67928849	chr5:67928849:C:T	2.10263e-05	-1.08005e-10	-1.26034
67928850	chr5:67928850:A:G	2.10833e-05	-1.08005e-10	-1.25764
67928978	chr5:67928978:C:T	1.36301e-05	-1.42171	-0.272127
67929046	chr5:67929046:A:C	1.32607e-05	-1.25474	-0.466573
67929122	chr5:67929122:C:T	3.55664e-05	0.510742	-1.24545
67929195	chr5:67929195:CA:C	2.57798e-05	-1.08005e-10	-1.05652
67929248	chr5:67929248:G:A	3.65327e-05	-0.633039	-0.0748695
67929605	chr5:67929605:A:T	1.43357e-05	-1.34583	-0.297534
67929617	chr5:67929617:A:G	2.12926e-05	-1.08005e-10	-1.24775
67929736	chr5:67929736:G:A	2.80743e-05	-1.08005e-10	-0.97126
67929786	chr5:67929786:A:G	6.16476e-06	-1.54403	-0.943238
67929952	chr5:67929952:A:C	2.32015e-05	-1.08005e-10	-1.1619
67930194	chr5:67930194:G:T	2.14015e-05	-1.08005e-10	-1.24265
67930263	chr5:67930263:C:T	2.55239e-05	-1.08005e-10	-1.0665
67930308	chr5:67930308:A:G	2.80677e-05	-1.08005e-10	-0.971495
67930574	chr5:67930574:A:C	0.103719	8.50017	-1.25685
67930879	chr5:67930879:C:A	2.5664e-05	0.208405	-1.26943
67931277	chr5:67931277:T:C	2.09774e-05	-1.08005e-10	-1.26267
67931331	chr5:67931331:A:T	9.53983e-05	1.48744	-1.23549
67931416	chr5:67931416:T:C	2.82379e-05	0.303118	-1.26857
67931465	chr5:67931465:A:C	0.0666888	8.05021	-1.24853
67931466	chr5:67931466:A:T	0.0680206	8.06985	-1.2484
67931467	chr5:67931467:A:G	0.0707985	8.10987	-1.24839
67931469	chr5:67931469:TAG:T	0.0722741	8.13064	-1.24853
67931516	chr5:67931516:A:G	2.10109e-05	-1.08005e-10	-1.26107
67931556	chr5:67931556:A:G	4.38043e-05	0.588634	-1.11502
67931622	chr5:67931622:A:C	3.92495e-05	0.619207	-1.25538
67931760	chr5:67931760:G:A	8.03883e-05	-1.08005e-10	0.0807536
67932041	chr5:67932041:G:A	0.000112889	-1.08005e-10	0.420293
67932114	chr5:67932114:G:C	4.57305e-05	0.780418	-1.26377
67932177	chr5:67932177:T:C	6.29335e-05	-1.08005e-10	-0.164037
67932650	chr5:67932650:G:C	1.07083e-05	-1.39349	-0.541605
67933008	chr5:67933008:G:A	7.62742e-05	1.1671	-1.13889
67933052	chr5:67933052:G:A	2.12771e-05	-1.08005e-10	-1.24848
67933106	chr5:67933106:C:A	2.90525e-05	0.333353	-1.27036
67933604	chr5:67933604:G:A	2.79761e-05	-1.08005e-10	-0.974765
67934191	chr5:67934191:C:T	2.18866e-05	-1.08005e-10	-1.22024
67934284	chr5:67934284:G:C	2.64068e-05	-1.08005e-10	-1.03249
67934297	chr5:67934297:A:C	1.76856e-05	-1.43337	-2.92966e-10
67934425	chr5:67934425:T:C	2.08588e-05	-1.08005e-10	-1.26834
67934697	chr5:67934697:T:C	4.23397e-05	0.700371	-1.26076
67934805	chr5:67934805:T:C	2.64068e-05	-1.08005e-10	-1.03249
67934862	chr5:67934862:G:A	2.86835e-05	0.319551	-1.26934
67935072	chr5:67935072:A:G	5.77664e-05	-0.249708	-2.92966e-10
67935116	chr5:67935116:C:T	2.10625e-05	-1.08005e-10	-1.25862
67935663	chr5:67935663:C:T	2.63779e-05	-1.08005e-10	-1.03359
67935703	chr5:67935703:A:T	2.63003e-05	0.232558	-1.26909
67935704	chr5:67935704:A:T	2.64392e-05	0.237855	-1.26912
67936035	chr5:67936035:G:A	5.65332e-05	0.355485	-0.626772
67936114	chr5:67936114:C:G	3.4947e-05	0.518175	-1.27046
67936161	chr5:67936161:C:T	4.47402e-06	-1.53997	-1.26786
67936471	chr5:67936471:G:C	2.1424e-05	-1.08005e-10	-1.2416
67936595	chr5:67936595:C:T	2.08646e-05	-1.08005e-10	-1.26806
67936827	chr5:67936827:T:C	2.13312e-05	-1.08005e-10	-1.24595
67936831	chr5:67936831:T:A	2.4663e-05	0.164557	-1.26537
67936937	chr5:67936937:A:T	2.94848e-05	-1.08005e-10	-0.92224
67937158	chr5:67937158:T:C	0.00209295	4.52032	-1.18011
67937529	chr5:67937529:A:C	8.22769e-05	0.801376	-0.697401
67937768	chr5:67937768:A:G	4.15e-05	-1.08005e-10	-0.580421
67937879	chr5:67937879:A:AAT	0.000115523	0.882366	-0.439007
67937900	chr5:67937900:T:C	2.76566e-05	0.254891	-1.24114
67937915	chr5:67937915:G:A	0.00185782	3.55194	-0.330896
67937927	chr5:67937927:A:G	7.81228e-05	1.29547	-1.2433
67938043	chr5:67938043:G:GT	7.92082e-05	1.305	-1.23903
67938058	chr5:67938058:C:A	3.4271e-05	0.126012	-0.897829
67938405	chr5:67938405:A:G	1.58147e-05	-1.16862	-0.376558
67938830	chr5:67938830:T:TAA	0.000137372	0.859923	-0.243348
67939031	chr5:67939031:A:T	1.67672e-05	-1.48669	-2.92966e-10
67939395	chr5:67939395:A:G	5.98758e-05	1.02351	-1.23735
67939551	chr5:67939551:A:G	2.10981e-05	-1.08005e-10	-1.25693
67939568	chr5:67939568:C:T	0.00017146	1.60854	-0.770304
67939748	chr5:67939748:C:G	9.6431e-06	-1.21115	-0.82872
67939836	chr5:67939836:A:T	0.000112774	1.68966	-1.27039
67940486	chr5:67940486:A:G	2.28592e-05	-1.08005e-10	-1.17676
67940875	chr5:67940875:T:C	5.94524e-05	-1.08005e-10	-0.22094
67941026	chr5:67941026:C:T	2.19154e-05	-1.08005e-10	-1.21892
67941301	chr5:67941301:AAC:A	2.27702e-05	-1.08005e-10	-1.18066
67941453	chr5:67941453:C:T	3.69449e-05	0.572581	-1.26927
67941676	chr5:67941676:C:T	1.56106e-05	-0.291514	-1.26665
67942160	chr5:67942160:G:A	1.24389e-05	-0.52144	-1.26385
67942267	chr5:67942267:A:G	0.00243111	4.40778	-0.917796
67942404	chr5:67942404:G:T	2.19154e-05	-1.08005e-10	-1.21892
67942595	chr5:67942595:T:C	3.8333e-05	0.609571	-1.26937
67942650	chr5:67942650:T:C	2.86495e-05	-0.470005	-0.480975
67942937	chr5:67942937:T:C	2.5566e-05	-1.08005e-10	-1.06485
67943011	chr5:67943011:C:T	3.67359e-05	0.555525	-1.25789
67943040	chr5:67943040:G:A	0.00233788	4.34509	-0.89421
67943525	chr5:67943525:T:C	0.000691786	2.66853	-0.435368
67944058	chr5:67944058:T:C	6.2152e-06	-1.42031	-1.05881
67945188	chr5:67945188:G:C	3.41813e-05	-1.08005e-10	-0.774435
67945227	chr5:67945227:A:T	4.10287e-05	-0.282475	-0.309367
67945346	chr5:67945346:G:A	1.72268e-05	-1.45965	-2.92966e-10
67945495	chr5:67945495:C:T	2.5059e-05	-1.08488	-2.92966e-10
67945995	chr5:67945995:A:G	2.43853e-05	-1.08005e-10	-1.11214
67947288	chr5:67947288:C:A	8.96967e-06	-1.1806	-0.931662
67947587	chr5:67947587:C:T	6.80313e-06	-1.27629	-1.11244
67947856	chr5:67947856:T:C	2.27837e-05	-1.08005e-10	-1.18007
67948418	chr5:67948418:G:A	2.43783e-05	-1.08005e-10	-1.11242
67948478	chr5:67948478:C:T	8.57076e-06	-1.32843	-0.829331
67948518	chr5:67948518:C:T	2.33941e-05	-1.08005e-10	-1.15363
67948687	chr5:67948687:A:G	7.24041e-06	-1.44452	-0.88192
67949369	chr5:67949369:C:A	2.13961e-05	-1.08005e-10	-1.24291
67949891	chr5:67949891:A:C	2.73101e-05	-1.08005e-10	-0.998858
67950151	chr5:67950151:T:C	6.17666e-06	-1.45829	-1.02705
67950174	chr5:67950174:T:C	2.74042e-05	0.225034	-1.22045
67950218	chr5:67950218:G:A	0.000822529	3.57537	-1.1691
67951189	chr5:67951189:A:G	2.95486e-05	-1.08005e-10	-0.920079
67951531	chr5:67951531:T:C	1.13637e-05	-1.01854	-0.857153
67951584	chr5:67951584:T:A	2.16752e-05	-1.08005e-10	-1.22994
67951843	chr5:67951843:T:C	2.44401e-05	-0.559965	-0.549923
67952147	chr5:67952147:G:A	1.13138e-05	-1.03351	-0.846575
67952496	chr5:67952496:C:T	2.09021e-05	-1.08005e-10	-1.26627
67952604	chr5:67952604:G:A	0.000629407	3.1852	-1.04654
67952863	chr5:67952863:G:A	1.38211e-05	-1.13301	-0.546907
67952879	chr5:67952879:A:G	0.000301337	1.40211	-2.92966e-10
67953178	chr5:67953178:T:G	2.42167e-05	-1.08005e-10	-1.11907
67953682	chr5:67953682:T:A	0.00248634	4.00876	-0.496305
67953791	chr5:67953791:T:G	0.000481546	3.14097	-1.27009
67953809	chr5:67953809:T:G	6.44467e-06	-1.44411	-0.998749
67954338	chr5:67954338:C:T	2.77657e-05	0.0732889	-1.0556
67954810	chr5:67954810:A:G	0.000194342	0.963507	-2.92966e-10
67955133	chr5:67955133:A:G	2.48904e-05	-1.08005e-10	-1.09163
67955157	chr5:67955157:T:A	2.64078e-05	-1.08005e-10	-1.03245
67955351	chr5:67955351:G:A	1.62168e-05	-1.52007	-2.92966e-10
67955682	chr5:67955682:T:G	1.97373e-05	-1.3236	-2.92966e-10
67956109	chr5:67956109:T:C	2.52421e-05	0.12018	-1.19778
67956117	chr5:67956117:A:C	2.65036e-05	-1.02884	-2.92966e-10
67956137	chr5:67956137:T:C	1.66984e-05	-1.4908	-2.92966e-10
67956360	chr5:67956360:A:T	8.12085e-06	-0.972223	-1.23946
67956800	chr5:67956800:A:G	2.17737e-05	-1.08005e-10	-1.22541
67956905	chr5:67956905:T:C	3.42962e-05	0.106322	-0.877403
67957237	chr5:67957237:T:C	0.00356252	4.28295	-0.41084
67957277	chr5:67957277:AC:A	6.67583e-06	-1.14813	-1.25949
67957595	chr5:67957595:A:T	0.00116886	3.68668	-0.929015
67957991	chr5:67957991:A:G	5.53747e-06	-1.34855	-1.24603
67958210	chr5:67958210:G:C	0.001934	3.72248	-0.461244
67958548	chr5:67958548:A:G	2.20387e-05	-1.08005e-10	-1.21332
67958613	chr5:67958613:G:A	2.18158e-05	-0.30827	-0.915211
67958735	chr5:67958735:CA:C	2.16789e-05	0.0162085	-1.24598
67959061	chr5:67959061:A:G	2.66181e-05	0.166228	-1.19075
67959514	chr5:67959514:G:A	0.00167832	3.55288	-0.433447
67959531	chr5:67959531:T:A	2.21134e-05	-1.08005e-10	-1.20993
67959534	chr5:67959534:C:T	2.40535e-05	0.0804659	-1.2063
67959677	chr5:67959677:C:T	2.64819e-05	0.189372	-1.21903
67959807	chr5:67959807:T:C	0.00010296	1.35712	-1.02889
67960741	chr5:67960741:T:C	0.00183038	4.46689	-1.26073
67961045	chr5:67961045:G:A	0.00168834	4.33658	-1.21119
67961964	chr5:67961964:A:G	0.00161612	4.34472	-1.26305
67962062	chr5:67962062:G:A	2.2221e-05	-1.08005e-10	-1.20508
67962162	chr5:67962162:A:C	3.91384e-05	-1.08005e-10	-0.639011
67962183	chr5:67962183:A:G	3.02962e-05	-1.08005e-10	-0.895093
67962193	chr5:67962193:GA:G	3.8403e-05	-1.08005e-10	-0.657979
67962267	chr5:67962267:A:T	4.22097e-05	-1.08005e-10	-0.563466
67962348	chr5:67962348:C:T	1.39886e-05	-0.48262	-1.18525
67962462	chr5:67962462:A:C	2.08525e-05	-1.08005e-10	-1.26864
67963454	chr5:67963454:A:G	0.000301437	2.52565	-1.12321
67963498	chr5:67963498:G:A	3.16668e-05	-1.08005e-10	-0.850848
67963520	chr5:67963520:C:T	0.00217799	4.57809	-1.19804
67964557	chr5:67964557:C:T	0.000376175	2.53321	-0.909271
67965321	chr5:67965321:T:C	1.88072e-05	-1.37188	-2.92966e-10
67965326	chr5:67965326:C:T	2.85076e-05	-1.08005e-10	-0.955944
67965559	chr5:67965559:G:A	0.00033458	2.46341	-0.956648
67965703	chr5:67965703:C:T	3.56359e-05	-1.08005e-10	-0.732761
67965735	chr5:67965735:G:A	0.00133855	4.1366	-1.24338
67965776	chr5:67965776:C:T	0.000234809	2.37996	-1.2273
67966161	chr5:67966161:T:C	3.97913e-05	-1.08005e-10	-0.622466
67966814	chr5:67966814:G:A	3.05102e-05	-1.08005e-10	-0.888054
67966819	chr5:67966819:G:T	0.000349506	2.50747	-0.957064
67967173	chr5:67967173:ATAT:A	3.00407e-05	-1.23819	0.334633
67967524	chr5:67967524:A:C	2.60685e-05	-1.08005e-10	-1.04539
67967746	chr5:67967746:TGTAC:T	4.18719e-05	-1.08005e-10	-0.571499
67968102	chr5:67968102:C:T	2.85076e-05	-1.08005e-10	-0.955944
67968229	chr5:67968229:C:T	0.000992586	3.86435	-1.27015
67968510	chr5:67968510:T:C	2.77621e-05	-1.08005e-10	-0.982443
67968755	chr5:67968755:C:A	0.0011248	3.9758	-1.25656
67968788	chr5:67968788:C:A	3.05762e-05	-1.08005e-10	-0.885893
67968920	chr5:67968920:A:G	0.000993724	3.86576	-1.27041
67969057	chr5:67969057:GC:G	3.41859e-05	-1.08005e-10	-0.774302
67969078	chr5:67969078:G:A	2.48002e-05	-1.08005e-10	-1.09526
67969930	chr5:67969930:T:C	1.55615e-05	-1.04852	-0.512799
67970266	chr5:67970266:G:A	2.32625e-05	-1.15927	-2.92966e-10
67970338	chr5:67970338:A:G	0.000944807	3.81482	-1.26995
67970379	chr5:67970379:G:A	8.26012e-05	-1.08005e-10	0.107909
67970703	chr5:67970703:T:G	4.68106e-05	-0.460005	-2.92966e-10
67970762	chr5:67970762:A:G	3.34232e-05	0.326802	-1.12367
67971202	chr5:67971202:T:C	2.92322e-05	-1.08005e-10	-0.930843
67971561	chr5:67971561:C:G	5.18186e-05	-1.08005e-10	-0.358366
67971897	chr5:67971897:T:A	3.05439e-05	-1.08005e-10	-0.88695
67971993	chr5:67971993:G:T	0.000383162	2.56922	-0.92688
67972013	chr5:67972013:A:G	2.44382e-05	-1.08005e-10	-1.10997
67972280	chr5:67972280:G:A	3.21856e-05	-1.08005e-10	-0.834595
67972457	chr5:67972457:C:T	1.10403e-05	-1.31144	-0.593124
67972487	chr5:67972487:G:A	2.69144e-05	-1.08005e-10	-1.01345
67972574	chr5:67972574:AG:A	2.51602e-05	-1.08005e-10	-1.08085
67972579	chr5:67972579:C:T	4.06562e-05	-1.08005e-10	-0.600962
67973621	chr5:67973621:T:C	2.65315e-05	-1.08005e-10	-1.02778
67973638	chr5:67973638:A:G	4.69483e-05	-1.08005e-10	-0.457067
67973929	chr5:67973929:T:C	2.41458e-05	-0.62415	-0.497854
67974054	chr5:67974054:A:G	2.24277e-05	-1.09013	-0.105686
67974229	chr5:67974229:T:C	1.69868e-05	-1.47368	-2.92966e-10
67974511	chr5:67974511:A:T	2.85136e-05	-1.08005e-10	-0.955735
67974777	chr5:67974777:A:T	0.0008869	3.59655	-1.11494
67975178	chr5:67975178:C:T	2.08763e-05	-1.08005e-10	-1.2675
67975412	chr5:67975412:C:G	0.000261884	2.48428	-1.22249
67976169	chr5:67976169:T:C	2.58001e-05	-1.08005e-10	-1.05573
67976228	chr5:67976228:T:C	0.000248771	2.48035	-1.26993
67976885	chr5:67976885:C:T	2.58129e-05	-1.08005e-10	-1.05524
67977346	chr5:67977346:C:A	0.000242517	2.44359	-1.25863
67977381	chr5:67977381:G:A	0.000277742	2.58518	-1.26461
67977399	chr5:67977399:T:C	2.56431e-05	-1.08005e-10	-1.06184
67977441	chr5:67977441:T:A	2.56354e-05	-1.08005e-10	-1.06214
67978045	chr5:67978045:A:T	2.76071e-05	-1.08005e-10	-0.988042
67978518	chr5:67978518:G:A	0.000489192	2.67543	-0.788794
67978624	chr5:67978624:C:G	3.05091e-05	0.368616	-1.2567
67978680	chr5:67978680:G:T	3.89388e-05	-1.08005e-10	-0.644125
67979450	chr5:67979450:A:C	3.28723e-05	-0.834992	0.0215076
67979460	chr5:67979460:C:T	0.000253668	2.4788	-1.24889
67979484	chr5:67979484:G:A	0.000284227	2.60986	-1.2662
67979528	chr5:67979528:G:A	0.000292679	2.62769	-1.25473
67979854	chr5:67979854:A:G	2.53874e-05	-1.08005e-10	-1.07186
67980797	chr5:67980797:A:G	0.000243748	2.46054	-1.27052
67981237	chr5:67981237:G:A	2.11293e-05	-1.08005e-10	-1.25546
67982094	chr5:67982094:T:C	2.11382e-05	-1.08005e-10	-1.25503
67982347	chr5:67982347:A:AT	2.12923e-05	-1.08005e-10	-1.24777
67982358	chr5:67982358:TGA:T	6.51508e-05	0.882773	-1.01218
67982646	chr5:67982646:C:T	2.17068e-05	-1.08005e-10	-1.22849
67983089	chr5:67983089:T:G	1.25826e-05	-0.99073	-0.783067
67983400	chr5:67983400:A:G	2.53607e-05	-1.08005e-10	-1.07292
67983552	chr5:67983552:T:C	0.000223037	2.36828	-1.26706
67983968	chr5:67983968:T:C	4.4007e-05	-1.08005e-10	-0.521766
67984467	chr5:67984467:G:A	0.00043641	2.56169	-0.789225
67984549	chr5:67984549:A:C	0.000448665	2.58965	-0.789491
67984595	chr5:67984595:TGGGGGTGA:T	3.11754e-05	0.174715	-1.0412
67984916	chr5:67984916:C:T	6.51315e-05	-1.08005e-10	-0.129707
67985017	chr5:67985017:G:A	3.2132e-05	-1.08005e-10	-0.836262
67985293	chr5:67985293:G:A	4.49437e-05	-1.08005e-10	-0.500704
67985897	chr5:67985897:G:A	2.10148e-05	-1.08005e-10	-1.26089
67986502	chr5:67986502:T:C	0.000267022	2.41505	-1.13383
67986662	chr5:67986662:G:C	0.000186988	2.15969	-1.23476
67987088	chr5:67987088:A:G	2.50836e-05	-1.08005e-10	-1.0839
67987767	chr5:67987767:C:T	2.50298e-05	-1.08005e-10	-1.08605
67987879	chr5:67987879:G:C	0.000282636	2.48118	-1.14313
67987902	chr5:67987902:C:T	4.14402e-05	-1.08005e-10	-0.581863
67987916	chr5:67987916:G:A	0.000335645	2.39555	-0.885609
67987957	chr5:67987957:G:A	2.50189e-05	-1.08005e-10	-1.08648
67988785	chr5:67988785:A:G	0.000321161	2.589	-1.12317
67988891	chr5:67988891:A:G	2.17273e-05	-1.08005e-10	-1.22755
67989025	chr5:67989025:G:A	0.000290814	2.31795	-0.951381
67989159	chr5:67989159:T:C	4.02486e-05	-1.08005e-10	-0.61104
67989949	chr5:67989949:G:C	2.4871e-05	-1.08005e-10	-1.09241
67990212	chr5:67990212:T:C	4.88685e-05	0.667716	-1.0847
67990533	chr5:67990533:T:C	5.06296e-05	-0.133857	-0.247721
67990830	chr5:67990830:A:G	7.08344e-06	-1.2262	-1.12215
67990960	chr5:67990960:T:C	9.3017e-06	-1.28368	-0.792233
67991014	chr5:67991014:C:T	0.000126456	-1.08005e-10	0.533779
67991045	chr5:67991045:T:C	2.10967e-05	-1.08005e-10	-1.257
67991150	chr5:67991150:C:T	2.89798e-05	-0.0754082	-0.864109
67991193	chr5:67991193:T:C	5.08238e-06	-1.41626	-1.26407
67991203	chr5:67991203:G:A	7.96873e-05	-1.08005e-10	0.0719958
67991211	chr5:67991211:T:C	9.07718e-06	-1.05524	-1.04512
67991244	chr5:67991244:G:A	2.40818e-05	-1.08005e-10	-1.12466
67991258	chr5:67991258:C:G	2.211e-05	-0.071329	-1.13875
67991264	chr5:67991264:C:T	1.3712e-05	-0.495687	-1.19216
67991370	chr5:67991370:G:A	2.43893e-05	-1.08005e-10	-1.11197
67991516	chr5:67991516:T:A	2.21358e-05	-1.08005e-10	-1.20892
67991818	chr5:67991818:A:G	7.49797e-06	-1.44798	-0.843507
67991943	chr5:67991943:G:C	8.44538e-06	-1.5455	-0.626992
67992382	chr5:67992382:C:T	0.000682097	1.28066	0.938397
67992449	chr5:67992449:C:G	2.27058e-05	-1.08005e-10	-1.1835
67992559	chr5:67992559:T:C	6.03579e-06	-1.54317	-0.965236
67992688	chr5:67992688:T:A	3.42737e-05	0.359055	-1.13079
67992864	chr5:67992864:G:A	1.74376e-05	-1.44749	-2.92966e-10
67992877	chr5:67992877:A:T	3.09637e-05	-1.08005e-10	-0.8733
67993601	chr5:67993601:G:A	2.08164e-05	-1.08005e-10	-1.27037
67993635	chr5:67993635:A:G	5.30346e-05	-1.08005e-10	-0.33517
67994456	chr5:67994456:C:T	9.46406e-06	-1.46504	-0.59357
67994750	chr5:67994750:G:A	2.81349e-05	-1.08005e-10	-0.969103
67994905	chr5:67994905:A:G	5.26292e-06	-1.54295	-1.10248
67995008	chr5:67995008:A:G	2.41004e-05	0.0895663	-1.21345
67995144	chr5:67995144:A:G	3.14568e-05	-0.138622	-0.718878
67995896	chr5:67995896:C:T	6.88994e-05	-1.08005e-10	-0.073468
67996054	chr5:67996054:T:C	1.58434e-05	-1.54336	-2.92966e-10
67996084	chr5:67996084:G:T	2.31209e-05	-1.08005e-10	-1.16538
67996223	chr5:67996223:C:T	3.18867e-05	-1.08005e-10	-0.843926
67996512	chr5:67996512:C:G	1.30269e-05	-1.2824	-0.456697
67996973	chr5:67996973:G:C	6.27709e-05	-1.08005e-10	-0.166623
67997103	chr5:67997103:G:A	1.5799e-05	-1.54617	-2.92966e-10
67997250	chr5:67997250:C:T	2.50726e-05	-1.08005e-10	-1.08434
67997402	chr5:67997402:A:G	3.28348e-05	-1.08005e-10	-0.814625
67997581	chr5:67997581:A:G	8.73641e-06	-1.17166	-0.966952
67998302	chr5:67998302:AG:A	9.9637e-06	-1.31157	-0.695591
67998344	chr5:67998344:T:C	9.86327e-06	-1.29817	-0.71913
67998423	chr5:67998423:AGCC:A	9.40557e-06	-1.3389	-0.725912
67998811	chr5:67998811:C:T	8.56147e-06	-1.19593	-0.962909
67999079	chr5:67999079:G:A	2.50918e-05	0.0130865	-1.09666
67999353	chr5:67999353:T:C	2.56014e-05	-1.08005e-10	-1.06347
67999585	chr5:67999585:T:C	2.54753e-05	-0.0917857	-0.976619
67999694	chr5:67999694:G:T	2.40616e-05	-0.533075	-0.59242
67999894	chr5:67999894:G:A	4.93232e-05	-1.08005e-10	-0.407721
68000070	chr5:68000070:C:T	3.18628e-05	-1.08005e-10	-0.844676
68000095	chr5:68000095:C:T	6.50149e-05	1.13089	-1.26238
68000962	chr5:68000962:A:G	7.4544e-05	0.592446	-0.587172
68001281	chr5:68001281:C:T	8.37376e-06	-1.50896	-0.672047
68001478	chr5:68001478:G:A	2.08138e-05	-1.08005e-10	-1.2705
68001656	chr5:68001656:T:C	0.000260923	2.3815	-1.12339
68001678	chr5:68001678:C:T	0.000108556	0.759002	-0.377853
68001933	chr5:68001933:T:C	2.71764e-05	-1.08005e-10	-1.00377
68002382	chr5:68002382:G:A	3.23658e-05	-1.08005e-10	-0.829011
68002581	chr5:68002581:G:C	5.41015e-05	-1.08005e-10	-0.315253
68002942	chr5:68002942:A:G	0.000248335	2.38501	-1.17635
68003559	chr5:68003559:C:T	0.000359959	2.7207	-1.14082
68003617	chr5:68003617:C:A	2.54817e-05	-1.08005e-10	-1.06815
68003761	chr5:68003761:C:T	2.55486e-05	-1.06553	-2.92966e-10
68003770	chr5:68003770:TC:T	1.97007e-05	-1.32546	-2.92966e-10
68004621	chr5:68004621:C:T	0.000197596	0.590292	0.389816
68004762	chr5:68004762:G:A	0.000170227	-0.0572718	0.888288
68004785	chr5:68004785:T:C	2.83041e-05	-1.08005e-10	-0.96311
68004866	chr5:68004866:A:G	8.03665e-05	-1.08005e-10	0.0804827
68004943	chr5:68004943:C:G	3.58601e-05	0.508203	-1.23469
68004948	chr5:68004948:G:A	5.74988e-05	1.01004	-1.26439
68004953	chr5:68004953:T:A	5.63627e-05	0.992688	-1.267
68004968	chr5:68004968:T:C	5.3178e-05	0.934538	-1.26701
68005210	chr5:68005210:G:A	6.09344e-05	1.07359	-1.26991
68005338	chr5:68005338:A:G	6.24756e-05	1.09581	-1.26715
68005369	chr5:68005369:A:G	6.23199e-05	1.09302	-1.26685
68005460	chr5:68005460:G:T	4.38443e-05	-1.08005e-10	-0.52547
68005555	chr5:68005555:A:C	6.04804e-05	1.06548	-1.26928
68005576	chr5:68005576:G:A	5.23701e-05	0.92232	-1.2701
68005684	chr5:68005684:C:T	5.77387e-05	1.01088	-1.26106
68005723	chr5:68005723:A:G	6.10466e-05	1.07247	-1.26695
68005797	chr5:68005797:A:C	6.72481e-05	1.16921	-1.26693
68005892	chr5:68005892:C:A	3.09843e-05	-1.08005e-10	-0.872635
68005921	chr5:68005921:A:G	3.52339e-05	0.476687	-1.22079
68005925	chr5:68005925:A:G	6.19552e-05	1.08733	-1.26703
68006008	chr5:68006008:A:G	5.06041e-05	-0.125521	-0.256562
68006120	chr5:68006120:C:T	0.0012614	4.05809	-1.22423
68006266	chr5:68006266:T:A	1.46898e-05	-1.47399	-0.144974
68006348	chr5:68006348:G:A	3.47933e-05	0.473391	-1.23008
68006402	chr5:68006402:C:T	6.41477e-05	1.12214	-1.26706
68006460	chr5:68006460:C:T	6.93035e-05	-1.16365	1.09603
68006550	chr5:68006550:G:T	6.26255e-05	1.0964	-1.26535
68006632	chr5:68006632:A:G	6.30695e-05	1.10506	-1.26693
68006646	chr5:68006646:C:A	0.0012814	4.08099	-1.2314
68006823	chr5:68006823:C:T	3.39813e-05	0.448497	-1.2288
68006898	chr5:68006898:A:G	2.38551e-05	-1.08005e-10	-1.13412
68006941	chr5:68006941:T:C	7.06513e-05	1.21811	-1.26647
68007100	chr5:68007100:T:C	0.00133473	4.12005	-1.22968
68007179	chr5:68007179:T:G	0.00134276	4.12693	-1.23056
68007457	chr5:68007457:G:A	0.00138715	-1.08005e-10	2.92889
68009100	chr5:68009100:A:G	8.95656e-06	-1.52168	-0.592044
68009528	chr5:68009528:T:G	5.25265e-05	-1.08005e-10	-0.344797
68009902	chr5:68009902:A:C	3.73567e-05	0.553406	-1.23901
68010034	chr5:68010034:G:A	0.00155756	4.12326	-1.0785
68010035	chr5:68010035:T:C	0.00136692	4.14603	-1.23183
68010270	chr5:68010270:C:A	0.00012472	-1.08005e-10	0.51996
68010276	chr5:68010276:A:T	0.0016522	4.3312	-1.22745
68010297	chr5:68010297:C:G	4.91857e-05	-1.08005e-10	-0.410511
68010591	chr5:68010591:T:G	3.3825e-05	0.476329	-1.26124
68010646	chr5:68010646:G:C	2.15781e-05	0.0351995	-1.26964
68010926	chr5:68010926:A:G	2.95824e-05	0.273565	-1.1925
68011234	chr5:68011234:A:C	1.86565e-05	-1.54468	0.164759
68011935	chr5:68011935:T:C	0.000132575	0.58103	-2.92966e-10
68012090	chr5:68012090:G:A	1.02973e-05	-0.859813	-1.11442
68012175	chr5:68012175:G:A	8.11954e-06	-1.16104	-1.0508
68012193	chr5:68012193:G:C	0.000259861	2.41678	-1.16275
68012221	chr5:68012221:C:T	1.66319e-05	-1.49479	-2.92966e-10
68012256	chr5:68012256:C:T	2.91864e-05	-1.08005e-10	-0.932413
68012384	chr5:68012384:A:T	6.19644e-06	-1.48404	-0.998104
68012449	chr5:68012449:G:A	8.23249e-06	-1.17392	-1.02411
68012453	chr5:68012453:T:C	8.21309e-06	-1.17787	-1.02252
68012478	chr5:68012478:T:C	6.38119e-05	-1.08005e-10	-0.150175
68012643	chr5:68012643:A:G	1.0989e-05	-0.957668	-0.95155
68012801	chr5:68012801:G:A	7.53982e-06	-1.13373	-1.15218
68012887	chr5:68012887:T:C	6.35831e-06	-1.37916	-1.07719
68012894	chr5:68012894:T:TGGA	6.98147e-06	-1.29751	-1.06535
68012923	chr5:68012923:AT:A	6.40896e-06	-1.37194	-1.07648
68013936	chr5:68013936:A:G	5.12572e-06	-1.40148	-1.27036
68013947	chr5:68013947:T:C	1.56313e-05	-1.49975	-0.0570909
68013990	chr5:68013990:A:G	4.14193e-05	-1.08005e-10	-0.582369
68014105	chr5:68014105:G:C	5.87411e-06	-1.36416	-1.1714
68014166	chr5:68014166:A:G	2.36442e-05	-1.08005e-10	-1.143
68014412	chr5:68014412:C:T	0.000377622	2.53009	-0.902307
68014482	chr5:68014482:A:G	2.10296e-05	-1.08005e-10	-1.26018
68014839	chr5:68014839:T:C	5.41807e-05	-0.313789	-2.92966e-10
68014998	chr5:68014998:T:C	1.96882e-05	-1.32609	-2.92966e-10
68015286	chr5:68015286:T:C	2.24844e-05	-1.08005e-10	-1.1933
68015362	chr5:68015362:T:G	4.20206e-05	0.510219	-1.07817
68015684	chr5:68015684:T:C	3.39135e-05	-1.08005e-10	-0.782301
68015888	chr5:68015888:G:A	4.71052e-05	-0.45373	-2.92966e-10
68016685	chr5:68016685:A:T	2.14909e-05	-1.08005e-10	-1.23849
68016760	chr5:68016760:C:T	0.000100827	-1.08005e-10	0.307289
68016895	chr5:68016895:G:A	2.46329e-05	-1.08005e-10	-1.10203
68016995	chr5:68016995:C:T	0.000140756	-1.08005e-10	0.640912
68017149	chr5:68017149:C:T	0.000174858	1.82644	-0.968577
68017358	chr5:68017358:T:C	6.44927e-05	-1.08005e-10	-0.139564
68017769	chr5:68017769:G:A	0.000233622	2.12528	-0.977695
68018083	chr5:68018083:G:A	0.000207556	2.012	-0.982709
68018131	chr5:68018131:A:T	1.07628e-05	-0.77999	-1.15003
68018500	chr5:68018500:A:T	3.25563e-05	-1.08005e-10	-0.823143
68018776	chr5:68018776:T:G	2.11649e-05	-1.08005e-10	-1.25377
68018889	chr5:68018889:A:T	2.16176e-05	-1.08005e-10	-1.23261
68019169	chr5:68019169:T:G	4.44109e-05	-1.08005e-10	-0.51263
68019593	chr5:68019593:T:C	5.84133e-06	-1.55128	-0.989879
68019597	chr5:68019597:A:G	5.86309e-06	-1.55228	-0.985155
68019831	chr5:68019831:C:A	5.58388e-05	0.352741	-0.636386
68019861	chr5:68019861:T:C	5.90696e-06	-1.54965	-0.980335
68020097	chr5:68020097:G:A	3.10543e-05	0.258744	-1.12912
68020156	chr5:68020156:A:G	2.11642e-05	-1.08005e-10	-1.2538
68020438	chr5:68020438:A:G	5.91536e-06	-1.55204	-0.976519
68020614	chr5:68020614:C:T	5.35683e-05	0.311229	-0.636386
68020630	chr5:68020630:C:T	3.46484e-05	-1.08005e-10	-0.760862
68021145	chr5:68021145:T:C	7.21463e-06	-1.14513	-1.18488
68021671	chr5:68021671:G:A	5.49934e-05	0.848126	-1.14703
68022086	chr5:68022086:T:C	7.07794e-06	-1.10253	-1.24661
68022180	chr5:68022180:T:C	2.6884e-05	-1.08005e-10	-1.01459
68022243	chr5:68022243:C:T	5.42392e-06	-1.43756	-1.17774
68022561	chr5:68022561:A:G	5.76746e-06	-1.40966	-1.14422
68023272	chr5:68023272:A:G	6.9724e-06	-1.53413	-0.830026
68023688	chr5:68023688:A:G	6.97954e-06	-1.11084	-1.25229
68023936	chr5:68023936:C:T	1.65006e-05	-1.54274	0.0400205
68023966	chr5:68023966:G:A	2.12176e-05	-1.08005e-10	-1.25128
68024035	chr5:68024035:G:A	2.54296e-05	-1.08005e-10	-1.0702
68024101	chr5:68024101:G:A	2.14707e-05	-1.08005e-10	-1.23943
68024397	chr5:68024397:C:G	5.52183e-05	0.290447	-0.585268
68025250	chr5:68025250:T:A	1.45309e-05	-0.996733	-0.633105
68025424	chr5:68025424:C:T	4.4138e-06	-1.55129	-1.27009
68025485	chr5:68025485:T:C	5.09941e-05	0.892596	-1.267
68025921	chr5:68025921:A:G	4.07924e-05	-1.08005e-10	-0.597619
68026061	chr5:68026061:C:G	4.89761e-05	-1.08005e-10	-0.414783
68026240	chr5:68026240:C:T	8.5558e-06	-0.950432	-1.20907
68026570	chr5:68026570:A:T	0.000106148	-1.08005e-10	0.358716
68026645	chr5:68026645:A:C	4.04052e-05	-1.08005e-10	-0.607156
68026982	chr5:68026982:A:G	2.16083e-05	-1.08005e-10	-1.23304
68027075	chr5:68027075:A:G	2.69051e-05	-1.08005e-10	-1.0138
68027125	chr5:68027125:G:C	3.28418e-05	-1.08005e-10	-0.814414
68027141	chr5:68027141:A:G	2.44387e-05	-1.08005e-10	-1.10995
68027523	chr5:68027523:G:A	8.58872e-05	0.578858	-0.431937
68027680	chr5:68027680:G:C	3.81824e-05	0.421873	-1.08561
68027724	chr5:68027724:G:A	3.28281e-05	0.270959	-1.08579
68027858	chr5:68027858:A:G	8.46606e-05	1.33701	-1.20448
68027983	chr5:68027983:G:A	3.59215e-05	0.378103	-1.10288
68028031	chr5:68028031:T:C	9.00858e-05	1.39969	-1.20504
68028461	chr5:68028461:A:G	9.06001e-05	1.42813	-1.22779
68028495	chr5:68028495:T:C	8.93135e-05	1.40382	-1.21778
68029113	chr5:68029113:A:G	5.55507e-06	-1.54848	-1.04293
68029230	chr5:68029230:G:T	1.02514e-05	-0.940214	-1.03849
68029292	chr5:68029292:G:C	0.000212068	2.29161	-1.24082
68029439	chr5:68029439:C:T	7.83989e-05	-1.08005e-10	0.0556944
68029656	chr5:68029656:T:C	0.000386136	2.54595	-0.895874
68029703	chr5:68029703:T:C	2.12692e-05	-1.08005e-10	-1.24886
68029762	chr5:68029762:G:A	9.85117e-05	-1.08005e-10	0.28406
68029778	chr5:68029778:G:A	5.8833e-05	-1.08005e-10	-0.231412
68029862	chr5:68029862:T:A	4.87363e-06	-1.48444	-1.23783
68030430	chr5:68030430:C:T	5.54653e-06	-1.38298	-1.20996
68030490	chr5:68030490:T:A	2.49537e-05	-1.08005e-10	-1.08909
68030622	chr5:68030622:C:T	2.93907e-05	-1.08005e-10	-0.925438
68030978	chr5:68030978:G:A	0.000220058	2.35834	-1.27056
68031000	chr5:68031000:T:G	2.1255e-05	-1.08005e-10	-1.24952
68031201	chr5:68031201:G:A	2.31918e-05	-1.08005e-10	-1.16232
68031205	chr5:68031205:A:G	2.18877e-05	-1.08005e-10	-1.22019
68031464	chr5:68031464:G:A	3.91387e-05	-1.04811	0.40911
68031772	chr5:68031772:A:G	0.000819427	3.65764	-1.25515
68031869	chr5:68031869:C:T	4.97995e-06	-1.521	-1.1797
68031999	chr5:68031999:A:T	8.52447e-06	-1.26443	-0.898743
68032181	chr5:68032181:T:C	2.32433e-05	-1.08005e-10	-1.1601
68032619	chr5:68032619:T:C	2.3205e-05	-1.08005e-10	-1.16175
68032644	chr5:68032644:A:G	2.37401e-05	-1.08005e-10	-1.13895
68032646	chr5:68032646:G:A	0.000141604	0.646922	-2.92966e-10
68032813	chr5:68032813:C:T	2.08356e-05	-1.08005e-10	-1.26945
68032924	chr5:68032924:C:T	9.2566e-06	-1.54641	-0.534367
68033033	chr5:68033033:T:C	2.3205e-05	-1.08005e-10	-1.16175
68033063	chr5:68033063:C:A	2.3205e-05	-1.08005e-10	-1.16175
68033528	chr5:68033528:G:A	2.23734e-05	-1.08005e-10	-1.19824
68033533	chr5:68033533:G:A	2.23734e-05	-1.08005e-10	-1.19824
68033622	chr5:68033622:C:T	2.3076e-05	-1.08005e-10	-1.16732
68033739	chr5:68033739:T:C	2.2361e-05	-1.08005e-10	-1.1988
68033976	chr5:68033976:T:C	2.2359e-05	-1.08005e-10	-1.19889
68034005	chr5:68034005:T:C	2.2906e-05	-1.33461	0.159893
68034468	chr5:68034468:A:G	2.23734e-05	-1.08005e-10	-1.19824
68034635	chr5:68034635:G:A	3.10869e-05	-1.08005e-10	-0.869327
68034828	chr5:68034828:C:T	2.23734e-05	-1.08005e-10	-1.19824
68034920	chr5:68034920:T:C	2.23734e-05	-1.08005e-10	-1.19824
68035066	chr5:68035066:T:G	1.80502e-05	-1.41296	-2.92966e-10
68035143	chr5:68035143:G:A	2.49984e-05	-1.08005e-10	-1.0873
68035269	chr5:68035269:A:T	0.000200875	-1.08005e-10	0.996568
68035543	chr5:68035543:G:A	3.06158e-05	-1.08005e-10	-0.884597
68035698	chr5:68035698:G:A	3.29091e-05	-1.08005e-10	-0.812367
68035906	chr5:68035906:C:G	2.49988e-05	-1.08005e-10	-1.08729
68036238	chr5:68036238:T:G	2.22293e-05	-1.08005e-10	-1.2047
68036733	chr5:68036733:C:A	4.81075e-06	-1.48741	-1.24785
68036800	chr5:68036800:A:G	2.17844e-05	-1.08005e-10	-1.22492
68037019	chr5:68037019:C:T	2.83826e-05	-1.08005e-10	-0.96034
68037054	chr5:68037054:A:G	2.23278e-05	-1.08005e-10	-1.20028
68037578	chr5:68037578:C:A	0.00131728	4.13241	-1.2552
68037611	chr5:68037611:G:A	0.00120584	4.032	-1.24318
68037825	chr5:68037825:GT:AT	8.96723e-05	-1.08005e-10	0.190047
68037871	chr5:68037871:A:G	2.80365e-05	-1.08005e-10	-0.972607
68037895	chr5:68037895:C:T	2.15645e-05	-1.08005e-10	-1.23507
68037896	chr5:68037896:G:A	5.26894e-05	-1.08005e-10	-0.341701
68037963	chr5:68037963:C:T	1.76505e-05	-1.43535	-2.92966e-10
68037968	chr5:68037968:C:T	2.31757e-05	-1.08005e-10	-1.16301
68038008	chr5:68038008:A:G	6.50119e-05	-1.08005e-10	-0.131544
68038514	chr5:68038514:G:T	1.37421e-05	-0.417755	-1.2679
68038874	chr5:68038874:A:G	2.15557e-05	-1.08005e-10	-1.23547
68039165	chr5:68039165:G:T	2.55478e-05	-1.08005e-10	-1.06556
68039283	chr5:68039283:G:A	2.33817e-05	-1.08005e-10	-1.15416
68039720	chr5:68039720:T:C	7.37379e-06	-1.20857	-1.09961
68039763	chr5:68039763:G:A	2.50126e-05	-1.08641	-0.000322306
68039830	chr5:68039830:T:C	2.43839e-05	-0.530548	-0.581644
68040031	chr5:68040031:A:C	2.45164e-05	-0.557305	-0.549466
68040448	chr5:68040448:C:T	0.00162699	4.2911	-1.20273
68040461	chr5:68040461:T:C	2.08934e-05	-1.08005e-10	-1.26668
68040833	chr5:68040833:C:T	7.35834e-06	-1.50566	-0.804622
68040860	chr5:68040860:C:A	1.97609e-05	-0.604054	-0.718357
68041033	chr5:68041033:A:G	7.34663e-06	-1.51086	-0.801013
68041100	chr5:68041100:A:C	2.1145e-05	-1.08005e-10	-1.25471
68041159	chr5:68041159:T:C	2.30898e-05	-1.08005e-10	-1.16672
68041379	chr5:68041379:G:T	2.71157e-05	-1.08005e-10	-1.006
68041425	chr5:68041425:A:T	2.57199e-05	-1.04021	-0.0186405
68041781	chr5:68041781:C:T	2.31796e-05	-1.08005e-10	-1.16284
68042725	chr5:68042725:C:T	2.09501e-05	-1.08005e-10	-1.26397
68042921	chr5:68042921:C:T	2.30986e-05	-1.08005e-10	-1.16634
68042922	chr5:68042922:C:T	2.13985e-05	-1.08005e-10	-1.2428
68043230	chr5:68043230:G:A	3.27241e-05	-1.08005e-10	-0.818003
68043556	chr5:68043556:C:CACT	2.14361e-05	-1.08005e-10	-1.24104
68043602	chr5:68043602:A:G	2.26468e-05	-1.08005e-10	-1.1861
68043742	chr5:68043742:G:A	2.15348e-05	-1.08005e-10	-1.23644
68043794	chr5:68043794:T:C	2.37948e-05	-1.08005e-10	-1.13665
68043899	chr5:68043899:T:C	2.25073e-05	-1.08005e-10	-1.19228
68044078	chr5:68044078:C:A	2.24595e-05	-1.08005e-10	-1.1944
68044089	chr5:68044089:T:C	0.00020881	2.28639	-1.25108
68044091	chr5:68044091:G:A	7.52387e-06	-1.21074	-1.0773
68044381	chr5:68044381:A:G	2.28755e-05	-1.08005e-10	-1.17605
68044400	chr5:68044400:T:A	2.13188e-05	-1.08005e-10	-1.24652
68044527	chr5:68044527:C:T	5.73078e-06	-1.31012	-1.25015
68044891	chr5:68044891:G:A	2.13936e-05	-1.08005e-10	-1.24302
68044994	chr5:68044994:T:C	2.16342e-05	-1.08005e-10	-1.23184
68045341	chr5:68045341:T:C	1.90292e-05	-1.36014	-2.92966e-10
68045382	chr5:68045382:T:C	5.30635e-05	-0.334626	-2.92966e-10
68045602	chr5:68045602:C:T	2.1397e-05	-1.08005e-10	-1.24286
68046404	chr5:68046404:G:A	0.000953467	3.82057	-1.26658
68046500	chr5:68046500:C:T	7.72117e-06	-1.17321	-1.08894
68046605	chr5:68046605:G:A	9.58249e-06	-1.34564	-0.700537
68046775	chr5:68046775:C:T	0.000311586	2.6983	-1.26274
68046970	chr5:68046970:G:A	2.4197e-05	-1.08005e-10	-1.11989
68046979	chr5:68046979:T:A	2.14962e-05	-1.08005e-10	-1.23824
68047134	chr5:68047134:T:C	9.48319e-06	-1.35253	-0.704067
68047173	chr5:68047173:A:G	2.73179e-05	-0.998572	-2.92966e-10
68047258	chr5:68047258:T:A	2.35104e-05	-1.08005e-10	-1.14867
68047375	chr5:68047375:A:G	2.08375e-05	-1.08005e-10	-1.26936
68047405	chr5:68047405:C:T	3.66091e-05	-1.08005e-10	-0.705819
68047563	chr5:68047563:A:G	2.53027e-05	-0.388151	-0.687052
68047862	chr5:68047862:G:A	3.11368e-05	-0.937823	0.0700976
68048196	chr5:68048196:G:A	0.000868898	-1.08005e-10	2.46111
68048344	chr5:68048344:T:C	2.16185e-05	-1.23257	-2.92966e-10
68048591	chr5:68048591:T:A	2.16273e-05	-1.23216	-2.92966e-10
68048784	chr5:68048784:A:C	0.000200851	0.996446	-2.92966e-10
68049158	chr5:68049158:G:C	2.40299e-05	-1.08005e-10	-1.12682
68049165	chr5:68049165:C:T	0.000410739	2.91666	-1.20482
68049343	chr5:68049343:C:T	2.25663e-05	-1.08005e-10	-1.18966
68049667	chr5:68049667:G:A	0.000826924	-1.08005e-10	2.4116
68049743	chr5:68049743:G:A	1.41813e-05	-0.765068	-0.889124
68050223	chr5:68050223:T:C	8.28901e-06	-1.15991	-1.03128
68050338	chr5:68050338:A:G	2.46736e-05	-1.08005e-10	-1.10038
68050653	chr5:68050653:G:A	0.0004651	3.08818	-1.25205
68050702	chr5:68050702:C:T	2.08925e-05	-1.08005e-10	-1.26672
68050879	chr5:68050879:G:A	2.12682e-05	-1.08005e-10	-1.2489
68050946	chr5:68050946:T:A	2.52193e-05	-1.39996	0.321452
68051186	chr5:68051186:A:T	0.000459056	3.09363	-1.27058
68051400	chr5:68051400:A:G	3.05322e-05	-1.54749	0.660154
68051439	chr5:68051439:T:C	0.000424038	2.99931	-1.25561
68051846	chr5:68051846:C:T	8.45263e-05	-1.08005e-10	0.130948
68052425	chr5:68052425:C:T	2.43015e-05	-1.08005e-10	-1.11557
68052457	chr5:68052457:A:G	2.41652e-05	-1.08005e-10	-1.1212
68052714	chr5:68052714:T:C	3.12093e-05	-1.2009	0.3355
68052856	chr5:68052856:C:T	0.000453649	3.07901	-1.2678
68052897	chr5:68052897:C:T	2.24263e-05	-1.08005e-10	-1.19588
68052990	chr5:68052990:C:A	0.000326551	2.68396	-1.20149
68053268	chr5:68053268:A:G	5.52651e-05	-1.08005e-10	-0.293973
68053478	chr5:68053478:A:G	2.08675e-05	-1.08005e-10	-1.26792
68053607	chr5:68053607:G:A	2.08596e-05	-1.08005e-10	-1.2683
68053691	chr5:68053691:TAATC:T	4.21073e-05	-1.08005e-10	-0.565893
68053747	chr5:68053747:A:T	2.09836e-05	-1.08005e-10	-1.26237
68053907	chr5:68053907:C:T	0.00017178	0.840099	-2.92966e-10
68054096	chr5:68054096:C:G	2.67812e-05	-1.01841	-2.92966e-10
68054243	chr5:68054243:C:G	2.84033e-05	-0.959611	-2.92966e-10
68054310	chr5:68054310:G:A	2.23633e-05	-1.08005e-10	-1.19869
68055112	chr5:68055112:C:T	5.26358e-06	-1.49051	-1.15479
68055248	chr5:68055248:T:C	4.6625e-05	-1.08005e-10	-0.463978
68055353	chr5:68055353:A:G	2.50897e-05	-1.08366	-2.92966e-10
68055921	chr5:68055921:C:G	2.11094e-05	-1.08005e-10	-1.2564
68056030	chr5:68056030:ACTATT:A	2.37975e-05	-1.08005e-10	-1.13653
68056252	chr5:68056252:A:G	6.52607e-06	-1.17497	-1.25534
68056553	chr5:68056553:G:A	2.37819e-05	-1.08005e-10	-1.13719
68056658	chr5:68056658:TA:T	5.96999e-05	0.223982	-0.440767
68056680	chr5:68056680:A:T	2.75952e-05	-1.08005e-10	-0.988472
68056714	chr5:68056714:C:T	2.32815e-05	-1.08005e-10	-1.15846
68057134	chr5:68057134:A:G	2.08488e-05	-1.08005e-10	-1.26882
68057258	chr5:68057258:G:A	3.0184e-05	-1.08005e-10	-0.898804
68057495	chr5:68057495:T:C	6.10499e-05	0.796306	-0.990729
68057589	chr5:68057589:C:T	8.51003e-05	-1.08005e-10	0.137716
68058082	chr5:68058082:A:G	2.28599e-05	-1.08005e-10	-1.17673
68058264	chr5:68058264:G:A	2.46433e-05	-1.08005e-10	-1.10161
68058512	chr5:68058512:T:C	2.22231e-05	-1.08005e-10	-1.20498
68058833	chr5:68058833:A:C	2.26489e-05	-1.08005e-10	-1.186
68059330	chr5:68059330:A:G	2.37975e-05	-1.08005e-10	-1.13653
68059768	chr5:68059768:T:C	5.01212e-05	-1.08005e-10	-0.391672
68060180	chr5:68060180:T:C	2.92918e-05	-1.08005e-10	-0.928808
68060198	chr5:68060198:C:T	2.42099e-05	-1.08005e-10	-1.11935
68060328	chr5:68060328:A:G	1.63861e-05	-1.50968	-2.92966e-10
68060693	chr5:68060693:C:G	2.3704e-05	-1.08005e-10	-1.14047
68061002	chr5:68061002:G:A	2.54537e-05	-1.08005e-10	-1.06925
68061463	chr5:68061463:A:T	1.6323e-05	-1.51354	-2.92966e-10
68061508	chr5:68061508:G:T	2.44085e-05	-1.08005e-10	-1.11118
68061659	chr5:68061659:G:A	2.3703e-05	-1.08005e-10	-1.14052
68061875	chr5:68061875:C:T	2.57876e-05	-1.08005e-10	-1.05622
68061917	chr5:68061917:G:C	2.61372e-05	-1.08005e-10	-1.04275
68061967	chr5:68061967:A:G	6.25251e-05	0.838065	-1.00861
68062022	chr5:68062022:T:C	2.42352e-05	-1.08005e-10	-1.11831
68062153	chr5:68062153:T:C	2.3061e-05	-1.08005e-10	-1.16797
68062374	chr5:68062374:C:A	0.000103066	0.329255	-2.92966e-10
68062426	chr5:68062426:C:T	0.000134742	1.21412	-0.61687
68062511	chr5:68062511:T:C	2.42634e-05	-1.08005e-10	-1.11714
68062634	chr5:68062634:A:G	3.75292e-05	-1.08005e-10	-0.680997
68063136	chr5:68063136:T:C	3.74422e-05	-1.08005e-10	-0.683316
68063224	chr5:68063224:T:A	2.55358e-05	-1.08005e-10	-1.06603
68063487	chr5:68063487:G:A	2.10175e-05	-1.08005e-10	-1.26076
68063627	chr5:68063627:C:T	2.08267e-05	-1.08005e-10	-1.26988
68063643	chr5:68063643:T:C	3.23522e-05	-1.08005e-10	-0.829434
68063836	chr5:68063836:A:G	0.000170602	2.10086	-1.26764
68063938	chr5:68063938:C:T	0.000175236	-1.08005e-10	0.860017
68064012	chr5:68064012:T:C	2.36087e-05	-1.08005e-10	-1.1445
68064293	chr5:68064293:C:T	2.57262e-05	-1.08005e-10	-1.05861
68064298	chr5:68064298:C:T	2.22393e-05	-1.08005e-10	-1.20426
68064420	chr5:68064420:T:C	0.000304379	2.53341	-1.12125
68064422	chr5:68064422:C:G	0.000316097	2.44793	-0.998
68064597	chr5:68064597:T:C	2.20752e-05	-1.08005e-10	-1.21166
68064773	chr5:68064773:G:C	2.42326e-05	-1.08005e-10	-1.11842
68064999	chr5:68064999:A:T	0.000354604	-1.08005e-10	1.56489
68065101	chr5:68065101:C:T	5.04653e-05	-0.0559037	-0.328926
68065145	chr5:68065145:C:T	9.76765e-05	1.27714	-1.00159
68065345	chr5:68065345:A:G	2.14538e-05	-1.08005e-10	-1.24021
68065534	chr5:68065534:T:C	2.33635e-05	-1.08005e-10	-1.15494
68065778	chr5:68065778:T:G	2.57711e-05	-1.08005e-10	-1.05686
68065953	chr5:68065953:A:G	2.6887e-05	-1.08005e-10	-1.01447
68066007	chr5:68066007:A:G	6.51744e-05	0.976071	-1.10512
68066686	chr5:68066686:C:T	5.75417e-05	-1.08005e-10	-0.253605
68066763	chr5:68066763:G:T	3.6801e-05	-1.26897	0.568384
68066791	chr5:68066791:AC:A	5.01751e-05	-0.0945004	-0.296095
68067211	chr5:68067211:T:C	2.42245e-05	-1.08005e-10	-1.11875
68067372	chr5:68067372:C:T	2.1733e-05	-1.08005e-10	-1.22728
68067578	chr5:68067578:T:C	2.38857e-05	-1.08005e-10	-1.13284
68068013	chr5:68068013:G:A	2.36607e-05	-1.08005e-10	-1.1423
68068491	chr5:68068491:T:C	2.42274e-05	-1.08005e-10	-1.11863
68068920	chr5:68068920:G:A	2.55122e-05	-1.08005e-10	-1.06696
68068942	chr5:68068942:T:C	4.78327e-05	-1.08005e-10	-0.438405
68068951	chr5:68068951:G:A	2.38318e-05	-1.08005e-10	-1.1351
68069397	chr5:68069397:A:G	2.4211e-05	-1.08005e-10	-1.11931
68069420	chr5:68069420:A:C	7.86827e-05	-1.08005e-10	0.0593083
68069637	chr5:68069637:C:T	2.37952e-05	-1.08005e-10	-1.13663
68069730	chr5:68069730:A:G	2.45056e-05	-1.08005e-10	-1.10721
68069853	chr5:68069853:T:A	2.37388e-05	-1.08005e-10	-1.139
68070002	chr5:68070002:C:T	3.10768e-05	-1.08005e-10	-0.869652
68071300	chr5:68071300:T:C	9.1842e-05	1.17334	-0.959389
68071803	chr5:68071803:T:G	2.61118e-05	-1.08005e-10	-1.04373
68072127	chr5:68072127:G:A	2.39828e-05	-1.08005e-10	-1.12878
68072166	chr5:68072166:G:A	0.000151869	-1.08005e-10	0.716906
68072539	chr5:68072539:C:T	2.00921e-05	-1.30579	-2.92966e-10
68072543	chr5:68072543:T:C	0.000180637	1.30604	-0.415662
68073054	chr5:68073054:T:C	2.43911e-05	-1.08005e-10	-1.1119
68073309	chr5:68073309:T:C	2.38318e-05	-1.08005e-10	-1.1351
68073747	chr5:68073747:G:A	2.38318e-05	-1.08005e-10	-1.1351
68074047	chr5:68074047:T:C	2.46794e-05	-1.08005e-10	-1.10015
68074954	chr5:68074954:G:C	2.11284e-05	-1.08005e-10	-1.25549
68075211	chr5:68075211:G:C	2.42657e-05	-1.08005e-10	-1.11705
68075412	chr5:68075412:A:G	2.47156e-05	-1.08005e-10	-1.09868
68075554	chr5:68075554:C:T	2.52856e-05	-1.08005e-10	-1.07588
68075775	chr5:68075775:C:T	3.61906e-05	-0.580943	-0.136371
68075976	chr5:68075976:T:C	1.73953e-05	-1.44991	-2.92966e-10
68076005	chr5:68076005:A:G	3.60429e-05	-1.08005e-10	-0.721404
68076579	chr5:68076579:C:T	2.53337e-05	-1.08005e-10	-1.07398
68076653	chr5:68076653:A:G	2.15475e-05	-1.08005e-10	-1.23586
68076990	chr5:68076990:T:C	2.10524e-05	-1.08005e-10	-1.2591
68076996	chr5:68076996:G:A	1.53121e-05	-0.64815	-0.929321
68077029	chr5:68077029:T:G	2.75722e-05	-1.08005e-10	-0.989307
68077515	chr5:68077515:T:C	2.34825e-05	-1.08005e-10	-1.14986
68077627	chr5:68077627:C:A	0.000198381	1.36382	-0.379745
68077844	chr5:68077844:A:G	2.4625e-05	-1.08005e-10	-1.10235
68078010	chr5:68078010:G:A	2.17129e-05	-1.08005e-10	-1.22821
68078162	chr5:68078162:TG:T	2.61413e-05	-1.08005e-10	-1.0426
68078345	chr5:68078345:T:A	2.48079e-05	-1.08005e-10	-1.09495
68078398	chr5:68078398:G:T	1.56984e-05	-1.55256	-2.92966e-10
68078513	chr5:68078513:T:C	2.59657e-05	-1.08005e-10	-1.04934
68078522	chr5:68078522:T:C	2.29573e-05	-1.08005e-10	-1.17248
68078542	chr5:68078542:C:T	2.42852e-05	-1.08005e-10	-1.11625
68078656	chr5:68078656:C:A	1.58243e-05	-1.54457	-2.92966e-10
68078752	chr5:68078752:C:A	2.20502e-05	-1.08005e-10	-1.21279
68078806	chr5:68078806:T:C	2.47816e-05	-1.08005e-10	-1.09601
68078815	chr5:68078815:A:G	2.47979e-05	-1.08005e-10	-1.09536
68079251	chr5:68079251:G:A	2.27848e-05	-1.08005e-10	-1.18002
68080039	chr5:68080039:T:C	4.26824e-05	-1.08005e-10	-0.552329
68080048	chr5:68080048:C:T	0.000231814	-1.08005e-10	1.13982
68080141	chr5:68080141:A:C	5.56914e-05	-1.08005e-10	-0.28629
68080249	chr5:68080249:C:T	4.59149e-06	-1.5123	-1.26961
68080330	chr5:68080330:C:T	7.57176e-06	-1.35218	-0.929507
68080429	chr5:68080429:G:A	2.42163e-05	-1.08005e-10	-1.11909
68080728	chr5:68080728:T:C	3.76199e-05	-0.678582	-2.92966e-10
68080852	chr5:68080852:C:T	2.17129e-05	-1.08005e-10	-1.22821
68080946	chr5:68080946:T:C	2.09972e-05	-1.08005e-10	-1.26173
68080956	chr5:68080956:C:G	2.40434e-05	-1.08005e-10	-1.12625
68080962	chr5:68080962:C:T	2.36514e-05	-1.08005e-10	-1.14269
68081632	chr5:68081632:T:C	5.17667e-05	-1.08005e-10	-0.359367
68082106	chr5:68082106:T:C	2.17944e-05	-1.08005e-10	-1.22446
68082332	chr5:68082332:A:G	3.87342e-05	-1.08005e-10	-0.649391
68082347	chr5:68082347:T:A	2.09143e-05	-1.08005e-10	-1.26568
68082555	chr5:68082555:A:G	0.000207326	-1.08005e-10	1.02818
68082633	chr5:68082633:G:A	2.13464e-05	-1.08005e-10	-1.24523
68082647	chr5:68082647:C:A	2.2838e-05	-1.08005e-10	-1.17769
68083260	chr5:68083260:T:A	3.18035e-05	-0.846539	-2.92966e-10
68083322	chr5:68083322:C:T	3.07229e-05	0.34559	-1.2267
68083622	chr5:68083622:TATA:T	2.25171e-05	-1.08005e-10	-1.19184
68084425	chr5:68084425:G:C	2.4519e-05	-1.08005e-10	-1.10667
68084906	chr5:68084906:C:T	2.73978e-05	-1.08005e-10	-0.995653
68084945	chr5:68084945:T:C	2.50794e-05	-1.08005e-10	-1.08407
68085393	chr5:68085393:G:C	0.000113739	0.829222	-0.40143
68085593	chr5:68085593:C:T	2.20647e-05	-1.08005e-10	-1.21214
68085701	chr5:68085701:A:G	3.71521e-05	-1.08005e-10	-0.691094
68085702	chr5:68085702:G:C	0.000311772	0.545296	0.890862
68086185	chr5:68086185:T:C	2.40233e-05	-1.08005e-10	-1.12709
68086220	chr5:68086220:T:C	6.20383e-05	-1.08005e-10	-0.178363
68086865	chr5:68086865:T:C	1.56968e-05	-1.55266	-2.92966e-10
68087326	chr5:68087326:G:A	2.18835e-05	-1.08005e-10	-1.22038
68088102	chr5:68088102:C:T	2.32679e-05	-1.08005e-10	-1.15904
68088434	chr5:68088434:T:C	5.71947e-05	-1.08005e-10	-0.259653
68088643	chr5:68088643:G:T	2.23959e-05	-1.08005e-10	-1.19724
68089346	chr5:68089346:TTTTTG:T	4.83141e-05	0.478978	-0.90737
68090361	chr5:68090361:C:T	2.66845e-05	-1.08005e-10	-1.02203
68090942	chr5:68090942:T:A	4.87895e-05	-1.08005e-10	-0.418601
68090943	chr5:68090943:C:T	0.000103106	1.44895	-1.1193
68091082	chr5:68091082:T:C	2.12001e-05	-1.08005e-10	-1.25211
68091189	chr5:68091189:T:C	6.55192e-05	-1.08005e-10	-0.123772
68091563	chr5:68091563:A:T	3.82416e-05	-0.507055	-0.155136
68091596	chr5:68091596:C:T	0.000209375	-1.08005e-10	1.03801
68091612	chr5:68091612:C:A	2.20783e-05	-1.08005e-10	-1.21152
68091647	chr5:68091647:G:A	1.64809e-05	-1.50391	-2.92966e-10
68091877	chr5:68091877:A:G	2.09384e-05	-1.08005e-10	-1.26453
68092693	chr5:68092693:C:T	2.72535e-05	-1.08005e-10	-1.00093
68092956	chr5:68092956:A:G	4.53715e-05	-1.08005e-10	-0.49123
68093078	chr5:68093078:C:G	6.66824e-05	-0.498569	0.392395
68093142	chr5:68093142:A:T	6.74196e-05	-0.484714	0.389535
68093450	chr5:68093450:T:A	2.22607e-05	-1.08005e-10	-1.20329
68094192	chr5:68094192:A:G	0.000200271	-1.08005e-10	0.993557
68094556	chr5:68094556:T:A	6.82628e-05	-0.454123	0.371372
68094771	chr5:68094771:G:A	2.12472e-05	-1.08005e-10	-1.24989
68094987	chr5:68094987:T:C	9.7507e-06	-1.55262	-0.476159
68095550	chr5:68095550:A:C	2.09712e-05	-1.08005e-10	-1.26297
68095948	chr5:68095948:C:A	6.87202e-05	-0.463936	0.387865
68096418	chr5:68096418:T:C	2.08409e-05	-1.08005e-10	-1.2692
68096982	chr5:68096982:G:A	4.27912e-05	-1.08005e-10	-0.549781
68096984	chr5:68096984:G:A	2.43125e-05	-1.08005e-10	-1.11513
68097086	chr5:68097086:T:C	3.90858e-05	-1.08005e-10	-0.640356
68097323	chr5:68097323:A:G	2.20767e-05	-1.08005e-10	-1.21159
68097352	chr5:68097352:C:G	2.24989e-05	-1.08005e-10	-1.19265
68097582	chr5:68097582:C:T	6.19373e-05	-0.433258	0.253266
68097652	chr5:68097652:T:A	1.76631e-05	-0.670009	-0.764626
68097839	chr5:68097839:G:A	4.70032e-05	-0.208837	-0.247062
68097957	chr5:68097957:T:C	2.29714e-05	-1.08005e-10	-1.17186
68098265	chr5:68098265:T:C	7.07687e-05	-0.413607	0.366909
68098313	chr5:68098313:A:G	2.50857e-05	-1.08005e-10	-1.08382
68099073	chr5:68099073:C:T	5.89834e-05	-1.08005e-10	-0.228859
68099180	chr5:68099180:C:T	2.95237e-05	-0.920921	-2.92966e-10
68099181	chr5:68099181:G:A	6.20779e-05	-1.50918	1.33145
68099212	chr5:68099212:A:G	1.83167e-05	-0.645991	-0.752308
68099952	chr5:68099952:T:C	2.10203e-05	-1.08005e-10	-1.26062
68100799	chr5:68100799:T:C	1.85553e-05	-1.38536	-2.92966e-10
68100829	chr5:68100829:T:C	2.75479e-05	-1.08005e-10	-0.990189
68100961	chr5:68100961:G:A	0.000186686	-0.506336	1.42965
68101169	chr5:68101169:G:C	8.74579e-06	-1.546	-0.591538
68101377	chr5:68101377:A:T	3.01533e-05	0.154045	-1.05386
68101417	chr5:68101417:T:C	2.61726e-05	-1.08005e-10	-1.0414
68101876	chr5:68101876:A:G	8.64963e-06	-1.55193	-0.596672
68101925	chr5:68101925:T:C	2.37517e-05	-1.08005e-10	-1.13846
68102080	chr5:68102080:C:T	0.000255519	-0.38952	1.6267
68102098	chr5:68102098:A:G	2.36216e-05	-1.08005e-10	-1.14396
68102286	chr5:68102286:G:A	2.35645e-05	-0.254748	-0.891626
68102514	chr5:68102514:C:G	2.10291e-05	-1.08005e-10	-1.26021
68102566	chr5:68102566:A:G	2.0837e-05	-1.08005e-10	-1.26938
68102767	chr5:68102767:T:G	8.91181e-06	-1.54937	-0.569363
68103517	chr5:68103517:T:G	4.35552e-05	-1.08005e-10	-0.532085
68103924	chr5:68103924:A:G	7.96889e-06	-1.54842	-0.682152
68104635	chr5:68104635:A:G	6.48075e-05	-1.08005e-10	-0.134694
68104638	chr5:68104638:A:G	1.56257e-05	-0.689316	-0.86788
68104645	chr5:68104645:G:C	2.3999e-05	-1.08005e-10	-1.1281
68104762	chr5:68104762:C:T	2.92701e-05	-1.08005e-10	-0.929548
68104916	chr5:68104916:G:A	0.000119707	-1.08005e-10	0.478934
68104921	chr5:68104921:T:G	2.15122e-05	-1.08005e-10	-1.2375
68104990	chr5:68104990:T:C	1.33229e-05	-0.701713	-1.01492
68105096	chr5:68105096:G:A	2.75732e-05	-1.08005e-10	-0.98927
68105113	chr5:68105113:T:C	3.649e-05	-1.08005e-10	-0.709076
68105245	chr5:68105245:T:C	6.02756e-06	-1.4229	-1.08687
68105513	chr5:68105513:A:G	4.07075e-05	-0.599703	-2.92966e-10
68105958	chr5:68105958:G:A	2.27199e-05	-1.08005e-10	-1.18288
68105999	chr5:68105999:G:A	2.43551e-05	-1.08005e-10	-1.11337
68106381	chr5:68106381:G:A	2.43592e-05	-1.08005e-10	-1.1132
68106408	chr5:68106408:C:T	2.3139e-05	-1.08005e-10	-1.1646
68106415	chr5:68106415:G:A	0.000182879	-0.501276	1.40398
68106969	chr5:68106969:C:T	1.04689e-05	-0.822012	-1.13569
68107263	chr5:68107263:T:C	2.41576e-05	-1.08005e-10	-1.12151
68107274	chr5:68107274:C:T	2.40795e-05	-1.08005e-10	-1.12476
68107280	chr5:68107280:C:A	8.83639e-06	-1.54015	-0.587087
68107304	chr5:68107304:A:G	2.43329e-05	-1.08005e-10	-1.11429
68107305	chr5:68107305:C:T	2.17195e-05	-1.08005e-10	-1.2279
68107678	chr5:68107678:G:A	1.34853e-05	-0.473499	-1.23102
68107836	chr5:68107836:G:A	0.000100604	-1.08005e-10	0.305074
68107862	chr5:68107862:G:C	2.45316e-05	-1.08005e-10	-1.10615
68108036	chr5:68108036:G:A	2.0907e-05	-1.08005e-10	-1.26603
68108107	chr5:68108107:T:G	2.44781e-05	-1.08005e-10	-1.10833
68108239	chr5:68108239:A:T	2.0822e-05	-1.08005e-10	-1.2701
68108820	chr5:68108820:G:C	6.62796e-06	-1.14751	-1.26731
68109871	chr5:68109871:G:C	2.20259e-05	-1.08005e-10	-1.21389
68109942	chr5:68109942:A:G	2.55919e-05	-1.08005e-10	-1.06384
68109958	chr5:68109958:A:C	0.000106741	-1.08005e-10	0.364287
68110061	chr5:68110061:A:G	2.0812e-05	-1.08005e-10	-1.27059
68110208	chr5:68110208:G:A	2.18658e-05	-1.08005e-10	-1.22119
68110370	chr5:68110370:G:A	9.74869e-05	-1.08005e-10	0.273604
68110377	chr5:68110377:C:G	2.11294e-05	-1.08005e-10	-1.25545
68110644	chr5:68110644:TA:T	2.7502e-05	-1.08005e-10	-0.991856
68111235	chr5:68111235:GA:G	2.23132e-05	-1.08005e-10	-1.20094
68111258	chr5:68111258:A:G	2.70285e-05	-1.08005e-10	-1.00922
68111463	chr5:68111463:C:T	2.7211e-05	-1.08005e-10	-1.00249
68111952	chr5:68111952:T:C	4.85693e-06	-1.47853	-1.24718
68112012	chr5:68112012:A:C	1.31738e-05	-0.514112	-1.21377
68112114	chr5:68112114:A:G	1.76449e-05	-1.43567	-2.92966e-10
68112581	chr5:68112581:C:T	6.96313e-06	-1.55222	-0.813264
68113145	chr5:68113145:T:G	2.20124e-05	-1.21451	-2.92966e-10
68113246	chr5:68113246:A:C	2.31014e-05	-1.46901	0.302788
68113546	chr5:68113546:G:C	2.55438e-05	-1.06572	-2.92966e-10
68113613	chr5:68113613:A:C	8.94865e-05	1.44204	-1.25407
68114291	chr5:68114291:A:G	3.73729e-05	-1.08005e-10	-0.685169
68114477	chr5:68114477:A:G	3.74869e-05	-0.682124	-2.92966e-10
68114613	chr5:68114613:T:A	3.27608e-05	-1.08005e-10	-0.816882
68115336	chr5:68115336:T:C	2.15942e-05	-1.08005e-10	-1.23369
68115623	chr5:68115623:C:T	2.08798e-05	-1.08005e-10	-1.26733
68115733	chr5:68115733:A:G	3.72719e-05	-1.08005e-10	-0.687876
68115903	chr5:68115903:G:A	4.2318e-05	-0.560903	-2.92966e-10
68116375	chr5:68116375:T:C	9.21621e-05	1.48412	-1.26668
68116491	chr5:68116491:C:T	2.0807e-05	-0.0614263	-1.2094
68116601	chr5:68116601:C:A	2.16567e-05	-0.0436378	-1.18716
68116656	chr5:68116656:T:C	2.31065e-05	0.0154792	-1.18148
68116760	chr5:68116760:G:C	2.14025e-05	-0.0697212	-1.17289
68116768	chr5:68116768:T:G	2.21215e-05	-0.0431283	-1.16644
68116969	chr5:68116969:G:A	2.19177e-05	-0.00762773	-1.21119
68117104	chr5:68117104:T:C	2.13432e-05	-0.035042	-1.21034
68117315	chr5:68117315:C:T	2.09423e-05	-0.0612971	-1.20305
68117375	chr5:68117375:A:C	6.97849e-06	-1.5478	-0.815486
68117477	chr5:68117477:T:G	1.9998e-05	-0.0881485	-1.22233
68117671	chr5:68117671:G:A	1.65684e-05	-1.49862	-2.92966e-10
68117784	chr5:68117784:T:C	1.91917e-05	-0.107463	-1.24417
68117850	chr5:68117850:A:C	2.07778e-05	-1.27223	-2.92966e-10
68118208	chr5:68118208:C:T	3.5415e-05	-1.08005e-10	-0.738978
68118453	chr5:68118453:A:G	1.99277e-05	-0.0771717	-1.23683
68118829	chr5:68118829:A:G	1.22372e-05	-0.58322	-1.21841
68118905	chr5:68118905:T:C	1.91549e-05	-0.10095	-1.25261
68118916	chr5:68118916:A:G	1.84204e-05	-0.13771	-1.25495
68119031	chr5:68119031:G:A	2.02041e-05	-0.0541521	-1.24608
68119185	chr5:68119185:T:C	1.81946e-05	-0.14929	-1.2557
68119199	chr5:68119199:C:G	1.76382e-05	-0.184513	-1.25153
68119214	chr5:68119214:C:T	1.97873e-05	-0.066371	-1.2547
68119601	chr5:68119601:A:G	3.57232e-05	-1.08005e-10	-0.730315
68119748	chr5:68119748:T:C	0.00011954	-1.08005e-10	0.477539
68119886	chr5:68119886:C:T	1.89414e-05	-0.107729	-1.25704
68120145	chr5:68120145:A:T	1.91602e-05	-0.104364	-1.24892
68120217	chr5:68120217:A:G	7.37557e-05	-0.0053566	-2.92966e-10
68120258	chr5:68120258:A:C	1.83088e-05	-0.142757	-1.25598
68120581	chr5:68120581:C:T	1.10866e-05	-0.714172	-1.18621
68120819	chr5:68120819:C:T	2.12947e-05	-1.08005e-10	-1.24766
68121289	chr5:68121289:C:T	1.94345e-05	-0.0878718	-1.25119
68121349	chr5:68121349:AC:A	1.89848e-05	-0.102862	-1.25962
68121452	chr5:68121452:C:A	1.91748e-05	-0.101277	-1.25124
68121579	chr5:68121579:T:C	7.01626e-06	-1.55065	-0.807233
68121769	chr5:68121769:A:G	1.9261e-05	-0.0931146	-1.25492
68121832	chr5:68121832:A:G	1.78887e-05	-1.42194	-2.92966e-10
68122160	chr5:68122160:C:G	1.9216e-05	-0.0896851	-1.26068
68122187	chr5:68122187:G:A	1.90552e-05	-0.106631	-1.25214
68122279	chr5:68122279:C:T	1.66988e-05	-1.49078	-2.92966e-10
68122284	chr5:68122284:T:C	2.14029e-05	-1.08005e-10	-1.24259
68122525	chr5:68122525:T:C	7.03489e-06	-1.55228	-0.802955
68122679	chr5:68122679:C:G	1.96645e-05	-0.0751585	-1.25214
68123017	chr5:68123017:C:A	1.97267e-05	-0.0709164	-1.25323
68123191	chr5:68123191:G:T	5.00416e-05	-1.08005e-10	-0.393261
68123311	chr5:68123311:G:A	2.55865e-05	-1.08005e-10	-1.06405
68123590	chr5:68123590:T:C	1.91193e-05	-0.104249	-1.25117
68124723	chr5:68124723:A:C	1.92799e-05	-0.0937349	-1.25332
68124880	chr5:68124880:G:A	1.95409e-05	-0.0813518	-1.25225
68125022	chr5:68125022:C:T	2.37204e-05	-1.13978	-2.92966e-10
68125158	chr5:68125158:G:A	2.71015e-05	-1.08005e-10	-1.00653
68125730	chr5:68125730:A:G	5.07972e-05	-1.08005e-10	-0.378273
68125788	chr5:68125788:T:C	2.58093e-05	-1.08005e-10	-1.05538
68126111	chr5:68126111:C:G	3.00764e-05	-0.902372	-2.92966e-10
68126762	chr5:68126762:A:C	4.30233e-05	-1.08005e-10	-0.544372
68127164	chr5:68127164:G:A	1.98468e-05	-0.0630001	-1.25507
68127458	chr5:68127458:A:G	1.93578e-05	-0.0870968	-1.25592
68127505	chr5:68127505:G:A	1.94521e-05	-0.0804857	-1.25768
68127518	chr5:68127518:C:G	1.97691e-05	-0.0615232	-1.26047
68127525	chr5:68127525:G:T	1.94937e-05	-0.0755794	-1.26045
68127570	chr5:68127570:C:T	1.84e-05	-0.132452	-1.26131
68127610	chr5:68127610:T:C	1.83352e-05	-0.138172	-1.25912
68127938	chr5:68127938:C:T	1.81514e-05	-0.14851	-1.25886
68128020	chr5:68128020:T:TTCAGTCCCCAGTCC	7.37892e-05	-1.08005e-10	-0.00490205
68128028	chr5:68128028:C:T	2.00857e-05	-0.0480843	-1.25802
68128293	chr5:68128293:C:CTG	1.58443e-05	-0.511655	-1.03165
68128630	chr5:68128630:A:G	9.41454e-06	-0.962027	-1.10183
68129481	chr5:68129481:G:C	3.19823e-05	-0.840931	-2.92966e-10
68129535	chr5:68129535:C:T	2.16046e-05	-1.08005e-10	-1.23321
68129547	chr5:68129547:C:T	0.000597079	2.34954	-0.263604
68129582	chr5:68129582:C:T	1.88833e-05	-0.102624	-1.26521
68129642	chr5:68129642:C:T	1.96578e-05	-0.061421	-1.26622
68129775	chr5:68129775:T:G	4.96746e-06	-1.53168	-1.17153
68130028	chr5:68130028:G:A	1.89662e-05	-0.0990602	-1.2644
68130047	chr5:68130047:G:A	1.90328e-05	-0.094234	-1.26572
68130319	chr5:68130319:A:G	1.97897e-05	-0.0547858	-1.26616
68130746	chr5:68130746:G:A	1.87144e-05	-0.120302	-1.25652
68130833	chr5:68130833:T:C	6.43637e-05	-1.08005e-10	-0.141565
68131054	chr5:68131054:T:C	1.95486e-05	-0.0692801	-1.26393
68131345	chr5:68131345:C:T	2.16461e-05	-1.08005e-10	-1.23129
68132051	chr5:68132051:C:T	3.17054e-05	-0.849629	-2.92966e-10
68132072	chr5:68132072:G:A	5.20462e-06	-1.55265	-1.10391
68132349	chr5:68132349:G:A	7.06731e-06	-1.55239	-0.798243
68132394	chr5:68132394:G:A	3.8551e-05	-0.654132	-2.92966e-10
68132463	chr5:68132463:A:T	1.89444e-05	-0.100697	-1.26391
68132821	chr5:68132821:C:T	6.04639e-05	-1.08005e-10	-0.204069
68133477	chr5:68133477:G:A	1.57553e-05	-1.54894	-2.92966e-10
68134142	chr5:68134142:C:T	2.08783e-05	-1.08005e-10	-1.26741
68134300	chr5:68134300:T:C	1.61705e-05	-1.52293	-2.92966e-10
68134384	chr5:68134384:AC:A	4.20646e-05	-1.08005e-10	-0.566908
68134507	chr5:68134507:C:T	1.85178e-05	-0.117445	-1.26994
68134619	chr5:68134619:C:T	3.02948e-05	0.202189	-1.09733
68134881	chr5:68134881:G:C	1.93135e-05	-0.0748644	-1.27045
68134890	chr5:68134890:GAACT:G	2.48852e-05	-1.08005e-10	-1.09184
68135431	chr5:68135431:G:A	2.70458e-05	-1.00858	-2.92966e-10
68135770	chr5:68135770:T:A	1.25715e-05	-0.504489	-1.27019
68136073	chr5:68136073:AC:A	1.71805e-05	-0.229398	-1.23294
68136333	chr5:68136333:G:T	2.12017e-05	-1.08005e-10	-1.25203
68136412	chr5:68136412:TA:T	2.09859e-05	-1.26226	-2.92966e-10
68136578	chr5:68136578:T:C	3.0902e-05	-0.875295	-2.92966e-10
68136716	chr5:68136716:A:G	7.35118e-06	-1.38453	-0.926729
68136931	chr5:68136931:A:T	1.5148e-05	-1.25561	-0.33263
68136963	chr5:68136963:T:C	1.77396e-05	-0.219526	-1.21079
68137071	chr5:68137071:T:C	0.000452307	1.78976	0.0184844
68137315	chr5:68137315:C:A	1.70305e-05	-0.236084	-1.23502
68137360	chr5:68137360:A:G	1.82671e-05	-1.40102	-2.92966e-10
68137679	chr5:68137679:T:C	1.62939e-05	-0.298808	-1.21651
68138352	chr5:68138352:T:C	2.17343e-05	-1.08005e-10	-1.22722
68138480	chr5:68138480:C:T	2.53169e-05	-1.08005e-10	-1.07464
68138489	chr5:68138489:G:A	2.38331e-05	-1.08005e-10	-1.13504
68138497	chr5:68138497:C:T	1.85784e-05	-0.153284	-1.23083
68138614	chr5:68138614:C:T	1.76234e-05	-0.211464	-1.22542
68138861	chr5:68138861:A:G	1.74063e-05	-0.427773	-1.02151
68138993	chr5:68138993:A:G	1.79907e-05	-0.193518	-1.22274
68139034	chr5:68139034:G:A	0.000112195	-1.08005e-10	0.414125
68139083	chr5:68139083:G:A	0.000144503	0.667183	-2.92966e-10
68139111	chr5:68139111:T:C	2.0958e-05	-1.08005e-10	-1.26359
68139117	chr5:68139117:T:C	5.43901e-05	0.946125	-1.25606
68139388	chr5:68139388:T:A	1.52973e-05	-1.30193	-0.276508
68140344	chr5:68140344:A:G	1.7637e-05	-1.43611	-2.92966e-10
68140394	chr5:68140394:T:C	2.10703e-05	-1.08005e-10	-1.25825
68141424	chr5:68141424:C:A	1.65637e-05	-0.285727	-1.21317
68141440	chr5:68141440:A:G	1.65914e-05	-1.49723	-2.92966e-10
68141531	chr5:68141531:T:C	1.63128e-05	-0.29884	-1.21533
68142317	chr5:68142317:C:T	3.74974e-05	-1.08005e-10	-0.681845
68142611	chr5:68142611:G:A	1.63347e-05	-0.306161	-1.20666
68142760	chr5:68142760:T:G	2.1031e-05	-1.08005e-10	-1.26012
68142822	chr5:68142822:G:A	1.65923e-05	-0.277183	-1.21999
68142836	chr5:68142836:T:C	2.08797e-05	-1.08005e-10	-1.26734
68142877	chr5:68142877:A:G	1.15145e-05	-0.678927	-1.18358
68142901	chr5:68142901:A:T	1.76021e-05	-0.62234	-0.815758
68142961	chr5:68142961:G:A	1.67801e-05	-0.278968	-1.20695
68143096	chr5:68143096:T:C	0.000448597	1.8212	-0.0211861
68143231	chr5:68143231:A:G	1.75718e-05	-0.621828	-0.817989
68143534	chr5:68143534:C:T	1.72314e-05	-1.45938	-2.92966e-10
68143663	chr5:68143663:C:T	1.63003e-05	-0.298594	-1.21634
68143749	chr5:68143749:A:G	4.41285e-06	-1.55252	-1.26908
68143930	chr5:68143930:C:T	1.8044e-05	-1.4133	-2.92966e-10
68143973	chr5:68143973:G:A	1.85689e-05	-1.38463	-2.92966e-10
68144112	chr5:68144112:A:T	1.58961e-05	-1.54004	-2.92966e-10
68144159	chr5:68144159:G:A	7.80964e-06	-1.13309	-1.11767
68144239	chr5:68144239:G:A	0.00011274	-1.08005e-10	0.418973
68144345	chr5:68144345:C:T	2.58831e-05	-1.08005e-10	-1.05253
68144945	chr5:68144945:T:C	2.5385e-05	-1.08005e-10	-1.07196
68144956	chr5:68144956:A:G	1.85617e-05	-1.38502	-2.92966e-10
68145196	chr5:68145196:A:G	0.000109405	-1.08005e-10	0.388945
68145561	chr5:68145561:G:A	1.00421e-05	-1.17441	-0.824921
68145563	chr5:68145563:C:T	0.000129289	-1.08005e-10	0.555937
68145583	chr5:68145583:G:T	0.000189517	-1.08005e-10	0.938362
68145598	chr5:68145598:C:T	3.28641e-05	0.455808	-1.26954
68145625	chr5:68145625:T:C	9.58844e-06	-1.54484	-0.500721
68145759	chr5:68145759:C:T	1.72946e-05	-1.45572	-2.92966e-10
68145843	chr5:68145843:T:G	6.07428e-06	-1.55262	-0.949436
68145959	chr5:68145959:G:A	2.83924e-05	-1.08005e-10	-0.959995
68146103	chr5:68146103:G:A	6.45081e-06	-1.4451	-0.996806
68146224	chr5:68146224:G:A	2.13543e-05	-1.08005e-10	-1.24486
68146578	chr5:68146578:T:C	8.59111e-06	-1.48729	-0.668093
68146692	chr5:68146692:T:C	1.73036e-05	-1.4552	-2.92966e-10
68146795	chr5:68146795:G:T	6.55421e-06	-1.45816	-0.967849
68147110	chr5:68147110:A:C	2.1292e-05	-1.08005e-10	-1.24778
68147358	chr5:68147358:C:G	6.79756e-06	-1.40779	-0.981765
68147488	chr5:68147488:A:G	0.000150512	1.78166	-1.07373
68147565	chr5:68147565:T:TC	2.94873e-05	-1.08005e-10	-0.922156
68147586	chr5:68147586:G:T	1.57977e-05	-1.54625	-2.92966e-10
68147706	chr5:68147706:A:G	6.51231e-06	-1.42408	-1.00834
68147759	chr5:68147759:C:T	9.10758e-06	-1.43193	-0.665082
68147832	chr5:68147832:C:T	6.54392e-06	-1.41552	-1.01206
68147845	chr5:68147845:G:A	6.65528e-06	-1.42497	-0.985735
68148073	chr5:68148073:A:T	6.27943e-06	-1.55187	-0.916967
68148443	chr5:68148443:A:T	2.10734e-05	-1.08005e-10	-1.2581
68148585	chr5:68148585:T:C	1.57103e-05	-1.5518	-2.92966e-10
68148920	chr5:68148920:A:G	6.26801e-06	-1.4529	-1.01776
68149080	chr5:68149080:T:C	8.08743e-06	-1.51018	-0.705621
68149429	chr5:68149429:A:G	8.8603e-06	-1.49913	-0.6254
68149635	chr5:68149635:A:C	1.57804e-05	-1.54735	-2.92966e-10
68149784	chr5:68149784:G:A	8.82868e-05	-1.08005e-10	0.174475
68149800	chr5:68149800:C:T	1.57252e-05	-1.55085	-2.92966e-10
68149893	chr5:68149893:A:G	0.000120775	1.58169	-1.09387
68150006	chr5:68150006:CATAT:C	3.39565e-05	-1.08005e-10	-0.781033
68150144	chr5:68150144:T:C	8.25507e-06	-1.51322	-0.682069
68150215	chr5:68150215:A:T	2.08129e-05	-1.08005e-10	-1.27054
68150266	chr5:68150266:C:A	2.28359e-05	-1.08005e-10	-1.17778
68150572	chr5:68150572:G:A	6.49097e-06	-1.43679	-0.998913
68150691	chr5:68150691:A:C	6.8213e-06	-1.41203	-0.974034
68150747	chr5:68150747:C:T	6.7038e-06	-1.41878	-0.984657
68150787	chr5:68150787:A:G	3.11474e-05	-1.35961	0.492225
68151194	chr5:68151194:C:T	4.89175e-06	-1.46194	-1.25663
68152360	chr5:68152360:A:G	2.83345e-05	-1.08005e-10	-0.962033
68152388	chr5:68152388:G:A	1.02224e-05	-1.5	-0.481532
68152391	chr5:68152391:G:A	2.83473e-05	-1.08005e-10	-0.961583
68152431	chr5:68152431:A:C	2.84377e-05	-1.08005e-10	-0.9584
68152556	chr5:68152556:A:G	2.86955e-05	-1.08005e-10	-0.949376
68152752	chr5:68152752:C:T	1.13394e-05	-1.5191	-0.358732
68152944	chr5:68152944:T:A	0.000140498	1.68508	-1.046
68152973	chr5:68152973:T:C	5.01086e-06	-1.47372	-1.22079
68153033	chr5:68153033:T:TA	2.9477e-05	-1.08005e-10	-0.922504
68153120	chr5:68153120:A:G	3.02864e-05	-1.08005e-10	-0.895418
68153285	chr5:68153285:A:G	9.70525e-06	-1.35539	-0.67806
68153371	chr5:68153371:A:G	2.94491e-05	-1.08005e-10	-0.923452
68153393	chr5:68153393:A:G	9.65429e-06	-1.50736	-0.531349
68153412	chr5:68153412:G:T	5.67496e-05	-1.08005e-10	-0.267466
68153420	chr5:68153420:G:A	3.98514e-05	-1.08005e-10	-0.620957
68153469	chr5:68153469:G:A	6.322e-06	-1.42926	-1.03282
68153480	chr5:68153480:G:A	7.20634e-06	-1.39362	-0.937537
68153514	chr5:68153514:C:T	7.01697e-06	-1.42252	-0.935261
68153626	chr5:68153626:T:A	1.57757e-05	-1.54764	-2.92966e-10
68153716	chr5:68153716:A:G	7.1053e-06	-1.4113	-0.933973
68153879	chr5:68153879:A:C	6.23279e-06	-1.43025	-1.04604
68153901	chr5:68153901:T:C	6.2906e-06	-1.42527	-1.04179
68153950	chr5:68153950:C:T	1.08284e-05	-1.00449	-0.91945
68153965	chr5:68153965:C:T	5.74303e-06	-1.29228	-1.26585
68154145	chr5:68154145:A:G	1.07926e-05	-1.03739	-0.889866
68154522	chr5:68154522:T:C	5.86627e-06	-1.30215	-1.23475
68154527	chr5:68154527:A:C	1.10155e-05	-1.02143	-0.88538
68154537	chr5:68154537:C:T	9.31704e-06	-1.073	-1.00127
68154542	chr5:68154542:T:G	2.51998e-05	-1.08005e-10	-1.07928
68154592	chr5:68154592:T:A	3.57063e-05	-1.08005e-10	-0.730787
68154751	chr5:68154751:G:A	0.000209147	0.95451	0.0824107
68154761	chr5:68154761:G:A	5.71721e-05	-1.08005e-10	-0.260048
68155058	chr5:68155058:T:C	5.70903e-06	-1.52495	-1.03912
68155082	chr5:68155082:C:A	0.000206441	1.02148	0.00241549
68155089	chr5:68155089:A:G	0.000199058	1.00465	-0.0171732
68155158	chr5:68155158:A:G	5.8875e-06	-1.30521	-1.22808
68155221	chr5:68155221:AC:A	1.62687e-05	-1.51687	-2.92966e-10
68155471	chr5:68155471:A:G	0.000227306	1.02341	0.0967778
68155550	chr5:68155550:C:T	6.47442e-05	-0.046645	-0.0890261
68155595	chr5:68155595:C:T	0.000226683	0.985051	0.132388
68155873	chr5:68155873:G:A	0.000214955	1.02745	0.0368628
68155928	chr5:68155928:A:G	0.000233655	1.05559	0.0921401
68156037	chr5:68156037:G:A	1.57623e-05	-1.5485	-2.92966e-10
68156146	chr5:68156146:C:T	7.03868e-05	-1.08005e-10	-0.0521095
68156207	chr5:68156207:C:T	0.000224609	0.977533	0.130712
68156251	chr5:68156251:A:G	0.00023912	1.04697	0.123885
68156307	chr5:68156307:TCATGTTCA:T	0.000225685	0.989139	0.123885
68156487	chr5:68156487:A:G	0.000230576	1.00324	0.131225
68156498	chr5:68156498:G:A	1.06692e-05	-0.739318	-1.19943
68156605	chr5:68156605:G:C	5.98869e-06	-1.24582	-1.27042
68156685	chr5:68156685:A:G	0.000240894	1.04195	0.136292
68157331	chr5:68157331:T:G	0.000243609	1.02802	0.161436
68157441	chr5:68157441:G:T	0.000236476	1.024	0.135734
68157577	chr5:68157577:G:A	0.000128116	-1.08005e-10	0.546818
68157597	chr5:68157597:TTGA:T	1.10818e-05	-1.5094	-0.391404
68157643	chr5:68157643:T:G	0.000125635	1.58749	-1.06022
68157937	chr5:68157937:A:G	0.00041736	1.43076	0.297077
68158036	chr5:68158036:A:G	0.000231722	0.99229	0.147133
68158055	chr5:68158055:A:C	2.55874e-05	-1.08005e-10	-1.06401
68158113	chr5:68158113:T:C	0.000238823	1.02538	0.144224
68158141	chr5:68158141:T:C	0.000218724	1.01686	0.0648383
68158322	chr5:68158322:C:T	0.000223832	0.995775	0.109007
68158477	chr5:68158477:T:A	9.70334e-05	0.26894	-2.92966e-10
68158596	chr5:68158596:C:CA	6.35552e-06	-1.24323	-1.21356
68158673	chr5:68158673:G:A	0.00010741	0.681071	-0.310537
68158802	chr5:68158802:C:A	2.08511e-05	-1.08005e-10	-1.26871
68158876	chr5:68158876:C:T	0.000122413	0.617862	-0.116574
68158987	chr5:68158987:A:G	0.000232121	1.09603	0.0451184
68159091	chr5:68159091:G:A	1.59069e-05	-1.53936	-2.92966e-10
68159161	chr5:68159161:T:C	3.11107e-05	-1.08005e-10	-0.868562
68159179	chr5:68159179:A:T	0.000234152	1.09969	0.0501623
68159530	chr5:68159530:T:A	0.000238041	1.07793	0.0883993
68159627	chr5:68159627:TC:T	0.000135632	1.62471	-1.02088
68159663	chr5:68159663:G:T	2.09878e-05	-1.08005e-10	-1.26217
68159708	chr5:68159708:A:G	0.000452442	1.50366	0.304885
68159785	chr5:68159785:T:C	0.000475498	1.56427	0.293973
68159870	chr5:68159870:A:G	0.000221953	1.0316	0.0647527
68159998	chr5:68159998:A:G	0.000261448	1.14823	0.111892
68160004	chr5:68160004:T:C	0.000254983	1.13226	0.102828
68160015	chr5:68160015:TG:T	0.000163345	0.853724	-0.0639752
68160135	chr5:68160135:A:G	0.000232104	1.02356	0.117506
68160172	chr5:68160172:T:A	0.000234264	1.06826	0.0820745
68160200	chr5:68160200:A:G	2.08149e-05	-1.08005e-10	-1.27045
68160378	chr5:68160378:T:C	0.000206322	1.02671	-0.00338954
68160468	chr5:68160468:A:G	8.9124e-06	-1.42204	-0.696627
68160695	chr5:68160695:A:C	0.000189488	0.933589	0.00461984
68160702	chr5:68160702:A:G	5.89883e-06	-1.33212	-1.19924
68160728	chr5:68160728:T:C	0.000278124	1.1128	0.209155
68161078	chr5:68161078:G:A	0.000194805	1.07171	-0.105825
68161117	chr5:68161117:ATTGACC:A	0.000235308	1.07273	0.0820537
68161299	chr5:68161299:C:G	0.000260909	0.569224	0.688833
68161332	chr5:68161332:G:A	7.53173e-06	-1.11265	-1.17434
68161477	chr5:68161477:T:C	0.000252511	1.06555	0.159791
68161511	chr5:68161511:A:C	0.000232888	1.07369	0.0707535
68161597	chr5:68161597:A:G	0.000235651	1.07031	0.085925
68161694	chr5:68161694:C:T	0.000234212	1.06524	0.0848757
68161905	chr5:68161905:T:C	0.000245648	1.07236	0.125428
68162049	chr5:68162049:C:T	0.0004299	1.45694	0.300495
68162252	chr5:68162252:C:T	0.000118091	-1.08005e-10	0.465343
68162441	chr5:68162441:A:G	0.000225242	1.11718	-0.00612139
68162576	chr5:68162576:G:T	0.000238257	1.06808	0.0991554
68162702	chr5:68162702:T:C	0.000244908	1.08049	0.114282
68162855	chr5:68162855:A:G	0.00046683	1.49426	0.345586
68162931	chr5:68162931:C:T	2.10419e-05	-1.08005e-10	-1.2596
68162950	chr5:68162950:G:A	0.000222058	1.01451	0.082309
68163242	chr5:68163242:T:A	1.50512e-05	-0.676308	-0.91835
68163474	chr5:68163474:T:C	1.59932e-05	-1.53395	-2.92966e-10
68163509	chr5:68163509:C:G	0.000235993	1.07081	0.0868827
68163527	chr5:68163527:A:T	0.000317562	1.32964	0.124919
68163796	chr5:68163796:C:T	2.77054e-05	-0.984489	-2.92966e-10
68163833	chr5:68163833:A:G	2.46012e-05	-1.08005e-10	-1.10332
68164231	chr5:68164231:G:A	0.000226	1.06686	0.0475626
68164878	chr5:68164878:T:C	0.000126046	0.619894	-0.089365
68164919	chr5:68164919:T:A	2.10407e-05	-1.08005e-10	-1.25966
68165034	chr5:68165034:G:C	0.000117892	0.606154	-0.142504
68165060	chr5:68165060:T:C	0.000205187	1.0687	-0.050894
68165387	chr5:68165387:G:T	6.51711e-06	-1.23954	-1.19214
68165402	chr5:68165402:T:C	0.000125834	0.636274	-0.107423
68165707	chr5:68165707:G:A	0.000118725	0.627917	-0.157225
68165826	chr5:68165826:G:A	0.000118955	0.628142	-0.15551
68166291	chr5:68166291:C:T	0.000120341	0.631764	-0.147547
68166354	chr5:68166354:A:T	0.000114132	0.594859	-0.163617
68166756	chr5:68166756:T:C	0.000120852	0.628656	-0.140201
68166757	chr5:68166757:G:A	6.69444e-05	-1.08005e-10	-0.102253
68166765	chr5:68166765:C:A	0.000116419	0.624682	-0.173605
68166767	chr5:68166767:A:G	0.000119532	0.626023	-0.148555
68167117	chr5:68167117:G:A	1.3275e-05	-1.43681	-0.283424
68167380	chr5:68167380:T:C	0.000122755	0.659678	-0.155598
68167403	chr5:68167403:G:A	7.60385e-06	-1.52988	-0.747581
68167506	chr5:68167506:G:A	0.000123009	0.593873	-0.0877293
68168377	chr5:68168377:C:T	7.71217e-06	-0.993043	-1.27027
68168551	chr5:68168551:G:A	0.00012882	0.597162	-0.0448576
68168648	chr5:68168648:T:C	6.81098e-05	-1.08005e-10	-0.0849943
68168664	chr5:68168664:T:C	8.52252e-05	0.541672	-0.402489
68168665	chr5:68168665:G:A	9.89842e-05	-1.08005e-10	0.288845
68168756	chr5:68168756:A:G	6.57897e-05	-1.08005e-10	-0.119652
68168792	chr5:68168792:T:C	6.82621e-05	-1.08005e-10	-0.0827606
68168911	chr5:68168911:C:T	6.73416e-05	-1.08005e-10	-0.0963372
68168916	chr5:68168916:T:C	2.16689e-05	-1.08005e-10	-1.23023
68168943	chr5:68168943:T:C	5.29525e-05	-0.33672	-2.92966e-10
68169242	chr5:68169242:A:T	1.65135e-05	-1.50193	-2.92966e-10
68169346	chr5:68169346:C:T	5.6217e-06	-1.40247	-1.17701
68169398	chr5:68169398:C:T	1.6468e-05	-1.5047	-2.92966e-10
68169482	chr5:68169482:A:G	1.57791e-05	-1.54743	-2.92966e-10
68169603	chr5:68169603:G:A	1.58014e-05	-1.54602	-2.92966e-10
68169651	chr5:68169651:T:C	9.98866e-06	-1.07598	-0.928689
68169821	chr5:68169821:A:G	1.59613e-05	-1.53595	-2.92966e-10
68169975	chr5:68169975:G:A	5.65583e-06	-1.34121	-1.23221
68170503	chr5:68170503:A:C	1.59429e-05	-1.5371	-2.92966e-10
68170587	chr5:68170587:G:A	6.66139e-05	-1.08005e-10	-0.107201
68170589	chr5:68170589:G:A	1.59706e-05	-1.53537	-2.92966e-10
68170619	chr5:68170619:G:A	1.40937e-05	-0.588098	-1.07229
68170881	chr5:68170881:A:G	1.59289e-05	-1.53798	-2.92966e-10
68171239	chr5:68171239:C:T	5.17685e-05	-1.08005e-10	-0.359334
68171383	chr5:68171383:C:T	7.70497e-05	-1.08005e-10	0.0383358
68171519	chr5:68171519:T:C	7.70497e-05	-1.08005e-10	0.0383358
68171549	chr5:68171549:C:A	2.11325e-05	-1.08005e-10	-1.2553
68171661	chr5:68171661:G:A	6.68631e-05	-1.08005e-10	-0.103468
68172167	chr5:68172167:C:T	1.58126e-05	-1.54531	-2.92966e-10
68172193	chr5:68172193:T:C	5.46649e-06	-1.39906	-1.20842
68172200	chr5:68172200:T:C	1.5864e-05	-1.54206	-2.92966e-10
68172726	chr5:68172726:C:T	1.5729e-05	-1.55061	-2.92966e-10
68173102	chr5:68173102:T:A	1.58956e-05	-1.54007	-2.92966e-10
68173234	chr5:68173234:C:T	2.88654e-05	-1.34585	0.402379
68173412	chr5:68173412:C:CT	1.58562e-05	-1.54255	-2.92966e-10
68173470	chr5:68173470:A:T	7.05425e-06	-1.09121	-1.26128
68173509	chr5:68173509:T:C	7.17257e-05	-1.08005e-10	-0.0332659
68173643	chr5:68173643:T:C	1.58292e-05	-1.54426	-2.92966e-10
68173803	chr5:68173803:C:T	3.08285e-05	-1.08005e-10	-0.877676
68174023	chr5:68174023:C:A	1.57004e-05	-1.55243	-2.92966e-10
68174026	chr5:68174026:C:A	1.57552e-05	-1.54895	-2.92966e-10
68174104	chr5:68174104:G:C	1.58703e-05	-1.54167	-2.92966e-10
68174501	chr5:68174501:A:C	8.23529e-06	-1.02325	-1.17444
68174678	chr5:68174678:T:C	6.44261e-06	-1.29194	-1.15124
68174688	chr5:68174688:G:A	7.8526e-06	-1.06996	-1.17531
68174841	chr5:68174841:C:T	1.57269e-05	-1.55074	-2.92966e-10
68174887	chr5:68174887:T:A	1.57348e-05	-1.55024	-2.92966e-10
68175416	chr5:68175416:A:C	1.57249e-05	-1.55087	-2.92966e-10
68175487	chr5:68175487:C:T	1.58509e-05	-1.54289	-2.92966e-10
68175582	chr5:68175582:G:T	2.21605e-05	-1.08005e-10	-1.2078
68175816	chr5:68175816:T:C	1.58605e-05	-1.54229	-2.92966e-10
68177171	chr5:68177171:G:T	5.12232e-06	-1.54854	-1.12396
68177241	chr5:68177241:G:A	8.47716e-05	-1.08005e-10	0.133845
68177402	chr5:68177402:T:C	5.94934e-06	-1.38166	-1.14118
68177545	chr5:68177545:G:A	3.59167e-05	0.403086	-1.128
68177678	chr5:68177678:A:G	7.66613e-05	-1.08005e-10	0.0332821
68177880	chr5:68177880:C:T	1.68793e-05	-1.48003	-2.92966e-10
68178126	chr5:68178126:T:C	5.8217e-06	-1.37495	-1.16957
68178502	chr5:68178502:A:G	1.57117e-05	-1.55171	-2.92966e-10
68178519	chr5:68178519:C:T	5.7171e-06	-1.38545	-1.17721
68178525	chr5:68178525:A:T	2.1196e-05	-1.08005e-10	-1.2523
68178578	chr5:68178578:G:T	1.57034e-05	-1.55224	-2.92966e-10
68178989	chr5:68178989:T:C	3.63588e-05	-1.08005e-10	-0.71268
68179316	chr5:68179316:G:A	5.76451e-06	-1.30816	-1.24624
68179377	chr5:68179377:G:A	4.49607e-06	-1.53232	-1.27059
68179452	chr5:68179452:G:A	1.57684e-05	-1.54811	-2.92966e-10
68179560	chr5:68179560:A:T	3.36386e-05	-1.08005e-10	-0.790441
68179597	chr5:68179597:C:T	7.26486e-06	-1.06269	-1.26038
68179637	chr5:68179637:T:C	5.90053e-06	-1.53794	-0.993134
68179833	chr5:68179833:A:C	0.000195814	2.03705	-1.06599
68180037	chr5:68180037:T:C	1.59742e-05	-1.53514	-2.92966e-10
68180124	chr5:68180124:A:G	2.37116e-05	0.0444485	-1.1846
68180562	chr5:68180562:T:C	5.60534e-06	-1.46624	-1.11616
68180889	chr5:68180889:A:T	3.49478e-05	-1.08005e-10	-0.752259
68181304	chr5:68181304:T:C	4.44148e-06	-1.54703	-1.2681
68181370	chr5:68181370:T:C	4.43891e-06	-1.54559	-1.27011
68181406	chr5:68181406:C:T	5.07365e-06	-1.43077	-1.25129
68182562	chr5:68182562:A:C	2.38391e-05	-1.08005e-10	-1.13479
68182754	chr5:68182754:C:T	2.30592e-05	-1.08005e-10	-1.16805
68182808	chr5:68182808:C:T	5.17866e-06	-1.48623	-1.17534
68183162	chr5:68183162:C:A	3.04113e-05	-1.08005e-10	-0.891302
68183482	chr5:68183482:T:G	5.64928e-05	-1.08005e-10	-0.272002
68183503	chr5:68183503:T:A	2.24596e-05	-1.08005e-10	-1.1944
68183562	chr5:68183562:T:C	2.31866e-05	-1.08005e-10	-1.16254
68184055	chr5:68184055:G:A	1.32873e-05	-1.32664	-0.392662
68184062	chr5:68184062:T:C	0.000100787	-1.08005e-10	0.306898
68184447	chr5:68184447:C:G	8.6981e-05	0.159575	-2.92966e-10
68184633	chr5:68184633:T:A	4.26494e-05	-1.2796	0.726496
68184847	chr5:68184847:T:G	5.34763e-06	-1.46993	-1.15953
68185148	chr5:68185148:G:A	4.75231e-06	-1.54341	-1.20407
68185342	chr5:68185342:G:T	2.28971e-05	0.0870158	-1.26212
68185372	chr5:68185372:C:T	1.48789e-05	-1.29301	-0.313161
68185488	chr5:68185488:T:A	6.2854e-06	-1.54694	-0.920942
68185506	chr5:68185506:A:G	2.46206e-05	-1.10253	-2.92966e-10
68185675	chr5:68185675:G:A	2.7279e-05	-1.08005e-10	-0.999998
68185959	chr5:68185959:G:A	1.55786e-05	-0.299782	-1.26044
68186259	chr5:68186259:G:A	1.35314e-05	-0.460937	-1.24017
68186285	chr5:68186285:A:G	2.5518e-05	-1.08005e-10	-1.06673
68186562	chr5:68186562:A:C	2.33549e-05	-1.08005e-10	-1.15531
68186638	chr5:68186638:G:A	4.70642e-05	-1.08005e-10	-0.454602
68186696	chr5:68186696:C:T	2.10997e-05	0.0126003	-1.26946
68187000	chr5:68187000:T:A	8.06047e-06	-1.10433	-1.11481
68187242	chr5:68187242:G:T	1.14537e-05	-0.691077	-1.17672
68187362	chr5:68187362:C:T	7.03063e-05	-1.08005e-10	-0.0532528
68187893	chr5:68187893:A:T	7.00828e-06	-1.24116	-1.11787
68187904	chr5:68187904:T:C	9.56133e-06	-0.979425	-1.06896
68187916	chr5:68187916:A:G	6.36394e-06	-1.18513	-1.27034
68188132	chr5:68188132:T:C	4.80947e-06	-1.55054	-1.18499
68189149	chr5:68189149:A:G	0.000106027	0.357579	-2.92966e-10
68189375	chr5:68189375:G:A	0.000121856	1.76171	-1.26499
68189580	chr5:68189580:G:C	2.22228e-05	-1.08005e-10	-1.20499
68189601	chr5:68189601:C:T	7.87283e-06	-1.45337	-0.789325
68189774	chr5:68189774:A:C	1.62227e-05	-1.5197	-2.92966e-10
68189909	chr5:68189909:G:C	1.63454e-05	-1.51217	-2.92966e-10
68190292	chr5:68190292:A:G	7.07513e-06	-1.53378	-0.815745
68190333	chr5:68190333:T:C	0.000102258	1.58728	-1.26589
68190636	chr5:68190636:T:C	9.21371e-06	-0.979427	-1.106
68190710	chr5:68190710:A:G	3.28688e-05	-1.08005e-10	-0.81359
68190762	chr5:68190762:G:A	1.61942e-05	-1.52146	-2.92966e-10
68190940	chr5:68190940:T:C	2.28612e-05	-1.08005e-10	-1.17668
68190945	chr5:68190945:A:T	2.11832e-05	-1.08005e-10	-1.25291
68191311	chr5:68191311:G:T	1.5955e-05	-1.53634	-2.92966e-10
68191417	chr5:68191417:T:C	3.33941e-05	-1.08005e-10	-0.797735
68191485	chr5:68191485:T:C	2.1561e-05	-1.08005e-10	-1.23523
68191500	chr5:68191500:A:G	2.00171e-05	-0.119148	-1.19038
68191849	chr5:68191849:A:G	8.40553e-05	1.12481	-0.999445
68192147	chr5:68192147:C:A	6.68273e-06	-1.13796	-1.26863
68192307	chr5:68192307:G:A	1.9708e-05	-1.32509	-2.92966e-10
68192355	chr5:68192355:A:G	1.63459e-05	-1.51214	-2.92966e-10
68192921	chr5:68192921:A:G	1.64635e-05	-1.50497	-2.92966e-10
68193512	chr5:68193512:A:G	0.000621147	2.35991	-0.234454
68193706	chr5:68193706:AAAC:A	2.27356e-05	-1.08005e-10	-1.18218
68193767	chr5:68193767:G:A	2.27505e-05	-1.08005e-10	-1.18153
68193895	chr5:68193895:T:G	1.7428e-05	-1.44804	-2.92966e-10
68195084	chr5:68195084:G:A	2.30655e-05	-1.08005e-10	-1.16778
68195188	chr5:68195188:A:T	2.17794e-05	-1.08005e-10	-1.22515
68195430	chr5:68195430:A:T	1.27959e-05	-0.854645	-0.902347
68196284	chr5:68196284:T:C	4.33248e-05	-0.53739	-2.92966e-10
68196315	chr5:68196315:G:T	2.90171e-05	-1.08005e-10	-0.938229
68196410	chr5:68196410:C:T	1.78294e-05	-1.42526	-2.92966e-10
68196434	chr5:68196434:C:G	7.22413e-06	-1.402	-0.926688
68196824	chr5:68196824:C:G	3.55835e-05	0.194308	-0.92854
68197005	chr5:68197005:A:G	5.0146e-06	-1.51431	-1.17945
68197725	chr5:68197725:G:A	1.82605e-05	-1.40137	-2.92966e-10
68197779	chr5:68197779:G:C	0.000274639	-1.08005e-10	1.30934
68198035	chr5:68198035:T:G	5.89571e-06	-1.55223	-0.979661
68198057	chr5:68198057:T:A	9.38422e-05	0.235499	-2.92966e-10
68198133	chr5:68198133:G:A	7.41232e-06	-1.39156	-0.911414
68198242	chr5:68198242:A:T	7.20116e-06	-1.39869	-0.93318
68199129	chr5:68199129:C:T	3.67012e-05	0.163263	-0.866569
68199582	chr5:68199582:A:G	7.22399e-06	-1.41729	-0.91142
68199992	chr5:68199992:T:C	3.38537e-05	-1.08005e-10	-0.784066
68200455	chr5:68200455:G:T	2.65714e-05	-1.08005e-10	-1.02628
68200530	chr5:68200530:A:G	4.8029e-05	-0.434311	-2.92966e-10
68201023	chr5:68201023:CT:C	5.94867e-05	-1.08005e-10	-0.220362
68201308	chr5:68201308:G:A	3.14364e-05	-1.08005e-10	-0.858147
68201475	chr5:68201475:CTACT:C	2.33586e-05	-1.08005e-10	-1.15515
68201544	chr5:68201544:G:C	2.11117e-05	0.0132898	-1.26958
68201794	chr5:68201794:A:G	8.06833e-06	-0.964446	-1.25372
68202304	chr5:68202304:C:G	1.77927e-05	-1.42733	-2.92966e-10
68202361	chr5:68202361:A:G	1.5713e-05	-0.28546	-1.26617
68202520	chr5:68202520:G:A	1.65067e-05	-1.50235	-2.92966e-10
68203124	chr5:68203124:C:T	1.58702e-05	-1.54167	-2.92966e-10
68203326	chr5:68203326:A:T	1.57159e-05	-1.55144	-2.92966e-10
68203359	chr5:68203359:C:T	2.93713e-05	-0.926097	-2.92966e-10
68203433	chr5:68203433:C:A	2.30231e-05	-1.16962	-2.92966e-10
68203624	chr5:68203624:G:A	9.70766e-05	-1.08005e-10	0.269385
68204045	chr5:68204045:A:G	6.41258e-05	-1.08005e-10	-0.145269
68204052	chr5:68204052:T:C	9.71533e-05	-1.08005e-10	0.270175
68204055	chr5:68204055:T:C	2.09478e-05	-1.08005e-10	-1.26408
68204546	chr5:68204546:G:A	2.37635e-05	-1.08005e-10	-1.13797
68206052	chr5:68206052:T:G	6.42548e-05	0.641904	-0.785162
68206777	chr5:68206777:G:A	0.000108614	-1.08005e-10	0.381686
68206893	chr5:68206893:T:TTA	1.69642e-05	-1.47501	-2.92966e-10
68206946	chr5:68206946:A:G	7.2216e-06	-1.44048	-0.888559
68207723	chr5:68207723:G:A	9.20982e-06	-1.24347	-0.842371
68207911	chr5:68207911:C:T	2.62238e-05	0.0784148	-1.11786
68207931	chr5:68207931:C:T	2.64668e-05	0.090964	-1.12119
68208242	chr5:68208242:G:A	3.77236e-05	-1.08005e-10	-0.675829
68208710	chr5:68208710:C:T	2.47403e-05	-1.08005e-10	-1.09768
68209391	chr5:68209391:A:G	3.98749e-05	0.19644	-0.816807
68209541	chr5:68209541:A:G	0.00045812	-1.08005e-10	1.82102
68209897	chr5:68209897:T:G	5.11492e-06	-1.45747	-1.21648
68210104	chr5:68210104:G:A	4.92484e-06	-1.48417	-1.22765
68210174	chr5:68210174:A:G	3.13411e-05	0.274379	-1.13556
68210283	chr5:68210283:G:A	3.49187e-05	-1.08005e-10	-0.753092
68210825	chr5:68210825:T:C	4.97878e-06	-1.4736	-1.22733
68210843	chr5:68210843:T:A	7.81117e-05	0.881697	-0.829672
68211369	chr5:68211369:G:C	9.38958e-06	-0.848041	-1.21847
68212006	chr5:68212006:G:A	5.11766e-06	-1.46603	-1.20739
68212144	chr5:68212144:T:C	7.19118e-05	-1.08005e-10	-0.0306743
68212219	chr5:68212219:T:C	3.02409e-05	-1.08005e-10	-0.896919
68212683	chr5:68212683:A:G	7.75469e-06	-0.992139	-1.26568
68213126	chr5:68213126:A:G	1.76028e-05	-1.43806	-2.92966e-10
68213134	chr5:68213134:C:T	9.8916e-05	-1.08005e-10	0.288157
68213888	chr5:68213888:T:C	2.90597e-05	-1.08005e-10	-0.936763
68213973	chr5:68213973:T:C	9.74554e-06	-0.821034	-1.20827
68214246	chr5:68214246:T:C	1.6098e-05	-1.52742	-2.92966e-10
68214514	chr5:68214514:G:A	7.88444e-05	-1.08005e-10	0.0613611
68214644	chr5:68214644:T:G	1.06063e-05	-0.835908	-1.10876
68214839	chr5:68214839:G:A	1.56975e-05	-1.55262	-2.92966e-10
68215102	chr5:68215102:G:A	2.90895e-05	0.131327	-1.06707
68215317	chr5:68215317:T:A	4.2419e-05	0.163168	-0.721686
68215578	chr5:68215578:C:T	9.20894e-05	-1.08005e-10	0.216645
68215659	chr5:68215659:G:A	9.875e-05	-1.08005e-10	0.286476
68215878	chr5:68215878:G:C	8.78024e-05	-1.08005e-10	0.168974
68215897	chr5:68215897:G:A	2.10926e-05	-1.08005e-10	-1.25719
68216404	chr5:68216404:G:GTA	0.000104695	-1.08005e-10	0.344939
68218114	chr5:68218114:TTAAA:T	5.05444e-05	-0.383263	-2.92966e-10
68218681	chr5:68218681:G:A	5.03794e-05	0.718528	-1.10506
68219418	chr5:68219418:C:G	1.56968e-05	-1.55266	-2.92966e-10
68219459	chr5:68219459:G:C	0.000100362	-1.08005e-10	0.302668
68219568	chr5:68219568:T:C	2.23572e-05	-1.19896	-2.92966e-10
68219774	chr5:68219774:T:C	9.83189e-06	-0.779547	-1.24094
68219863	chr5:68219863:G:A	2.23322e-05	-1.08005e-10	-1.20009
68220066	chr5:68220066:T:C	6.15982e-05	0.591048	-0.77653
68220202	chr5:68220202:A:G	0.000100084	-1.08005e-10	0.299896
68220687	chr5:68220687:C:T	3.0336e-05	-1.08005e-10	-0.89378
68220851	chr5:68220851:A:T	1.5721e-05	-1.55112	-2.92966e-10
68220905	chr5:68220905:G:A	7.30829e-06	-1.07809	-1.23902
68221274	chr5:68221274:C:T	8.58086e-05	-1.08005e-10	0.146005
68221275	chr5:68221275:G:A	3.89856e-05	-0.642922	-2.92966e-10
68221324	chr5:68221324:T:C	2.30993e-05	-1.16631	-2.92966e-10
68221474	chr5:68221474:T:A	0.000468007	-1.08005e-10	1.84237
68221735	chr5:68221735:C:T	2.52592e-05	0.19343	-1.27035
68221818	chr5:68221818:T:G	7.57849e-06	-1.01444	-1.26636
68222531	chr5:68222531:G:A	5.55435e-06	-1.51102	-1.08051
68223224	chr5:68223224:A:G	2.08141e-05	-1.08005e-10	-1.27048
68223360	chr5:68223360:G:C	1.86409e-05	-0.991212	-0.389543
68223444	chr5:68223444:C:T	5.36682e-06	-1.52108	-1.1048
68224062	chr5:68224062:C:G	1.83289e-05	-1.39764	-2.92966e-10
68224305	chr5:68224305:A:G	1.64126e-05	-1.50807	-2.92966e-10
68224338	chr5:68224338:C:T	1.56968e-05	-1.55265	-2.92966e-10
68224398	chr5:68224398:G:A	1.34605e-05	-0.796965	-0.909388
68225691	chr5:68225691:C:T	8.8714e-06	-0.861224	-1.26206
68225769	chr5:68225769:G:A	1.56968e-05	-1.55266	-2.92966e-10
68226396	chr5:68226396:A:G	2.35733e-05	-1.08005e-10	-1.146
68226870	chr5:68226870:A:G	8.96193e-05	-1.08005e-10	0.189456
68227092	chr5:68227092:T:C	0.000104505	-1.08005e-10	0.343118
68227439	chr5:68227439:A:G	4.54939e-06	-1.54723	-1.2439
68227914	chr5:68227914:C:T	0.0001115	-1.08005e-10	0.40791
68228258	chr5:68228258:G:T	0.000124085	-1.08005e-10	0.51485
68228621	chr5:68228621:T:G	2.17642e-05	-1.22585	-2.92966e-10
68228952	chr5:68228952:ATGACAAT:A	7.84545e-05	-1.08005e-10	0.0564046
68229525	chr5:68229525:A:AC	7.96562e-05	-1.08005e-10	0.0716047
68229712	chr5:68229712:G:C	5.15984e-06	-1.51886	-1.14635
68229747	chr5:68229747:T:A	5.994e-06	-1.24515	-1.2702
68229987	chr5:68229987:T:C	2.16115e-05	-1.08005e-10	-1.23289
68230170	chr5:68230170:G:A	5.38187e-05	-1.08005e-10	-0.320493
68230195	chr5:68230195:C:T	1.56984e-05	-1.55256	-2.92966e-10
68230289	chr5:68230289:A:G	1.85894e-05	-1.38352	-2.92966e-10
68230371	chr5:68230371:T:C	5.62614e-05	-1.08005e-10	-0.276106
68230393	chr5:68230393:T:G	3.56616e-05	-0.73204	-2.92966e-10
68230485	chr5:68230485:A:C	8.97004e-06	-0.841911	-1.27031
68231498	chr5:68231498:A:C	4.98132e-06	-1.51899	-1.18143
68231789	chr5:68231789:C:T	5.12037e-05	-1.08005e-10	-0.370303
68231835	chr5:68231835:C:A	9.16081e-05	-1.08005e-10	0.211404
68232100	chr5:68232100:G:C	2.4178e-05	-1.08005e-10	-1.12067
68232241	chr5:68232241:C:G	3.04902e-05	-1.08005e-10	-0.88871
68232276	chr5:68232276:G:T	9.86394e-05	-1.08005e-10	0.285356
68232458	chr5:68232458:G:A	5.16857e-05	-0.360934	-2.92966e-10
68232521	chr5:68232521:C:T	5.28341e-05	-0.338958	-2.92966e-10
68232527	chr5:68232527:C:T	4.75388e-05	-1.08005e-10	-0.444569
68232659	chr5:68232659:C:T	7.53947e-05	-1.08005e-10	0.0166218
68233145	chr5:68233145:G:A	7.09587e-05	-1.08005e-10	-0.0440167
68233363	chr5:68233363:G:A	5.30695e-06	-1.53185	-1.10525
68233679	chr5:68233679:A:C	1.5698e-05	-1.55258	-2.92966e-10
68234540	chr5:68234540:A:G	2.81086e-05	-1.08005e-10	-0.97004
68234668	chr5:68234668:G:A	2.08199e-05	-1.08005e-10	-1.27021
68234738	chr5:68234738:G:T	1.58157e-05	-1.54511	-2.92966e-10
68234864	chr5:68234864:C:T	0.000145578	-1.08005e-10	0.674598
68235115	chr5:68235115:T:C	2.72727e-05	-1.08005e-10	-1.00023
68235159	chr5:68235159:T:C	8.02716e-05	1.22604	-1.14674
68235381	chr5:68235381:T:C	1.01626e-05	-0.790588	-1.19682
68235679	chr5:68235679:TGC:T	2.08177e-05	-1.08005e-10	-1.27031
68235785	chr5:68235785:T:C	2.93042e-05	-1.08005e-10	-0.928383
68235841	chr5:68235841:A:G	4.82856e-06	-1.53108	-1.20049
68236203	chr5:68236203:C:T	2.50696e-05	-1.08005e-10	-1.08446
68236293	chr5:68236293:G:A	3.744e-05	-1.08005e-10	-0.683376
68236482	chr5:68236482:C:T	4.70689e-06	-1.4963	-1.26079
68236987	chr5:68236987:G:C	5.20723e-06	-1.38767	-1.2684
68237554	chr5:68237554:G:A	7.25788e-05	-1.08005e-10	-0.0214421
68237671	chr5:68237671:A:T	2.12282e-05	-1.08005e-10	-1.25078
68238211	chr5:68238211:C:T	9.55874e-06	-0.890053	-1.15861
68238229	chr5:68238229:A:G	4.49734e-05	0.766656	-1.2667
68238601	chr5:68238601:A:G	2.57161e-05	-1.08005e-10	-1.059
68238972	chr5:68238972:T:A	2.80985e-05	-0.970398	-2.92966e-10
68239171	chr5:68239171:T:A	0.000383332	-1.08005e-10	1.64279
68239378	chr5:68239378:A:G	2.44217e-05	-1.08005e-10	-1.11064
68239481	chr5:68239481:CA:C	3.41482e-05	-1.08005e-10	-0.775406
68239894	chr5:68239894:C:T	1.88773e-05	-1.36815	-2.92966e-10
68239961	chr5:68239961:C:T	5.8371e-05	-0.239295	-2.92966e-10
68239982	chr5:68239982:A:C	5.84564e-05	-0.368912	0.131078
68240121	chr5:68240121:T:C	2.62602e-05	-1.08005e-10	-1.03806
68240166	chr5:68240166:G:A	1.21678e-05	-0.620315	-1.18701
68241201	chr5:68241201:G:A	5.17331e-05	-1.08005e-10	-0.360017
68241244	chr5:68241244:T:A	2.93852e-05	-1.31404	0.388414
68241298	chr5:68241298:G:A	2.07668e-05	-1.27276	-2.92966e-10
68242273	chr5:68242273:T:C	6.49383e-06	-1.1681	-1.26716
68242466	chr5:68242466:TC:T	9.22186e-06	-1.31713	-0.767404
68243198	chr5:68243198:ATG:A	9.90857e-06	-0.755734	-1.25698
68243589	chr5:68243589:ATG:A	1.95822e-05	-1.33149	-2.92966e-10
68243931	chr5:68243931:C:A	2.56234e-05	-1.08005e-10	-1.06261
68244139	chr5:68244139:T:C	1.73098e-05	-1.07789	-0.37695
68244885	chr5:68244885:T:G	5.65778e-06	-1.31487	-1.25821
68245611	chr5:68245611:T:C	1.66208e-05	-1.49546	-2.92966e-10
68246190	chr5:68246190:A:G	2.50321e-05	-1.08005e-10	-1.08596
68246254	chr5:68246254:T:C	8.94973e-06	-1.55263	-0.561861
68246273	chr5:68246273:C:T	2.04917e-05	-1.2861	-2.92966e-10
68246461	chr5:68246461:C:T	2.24294e-05	-1.08005e-10	-1.19574
68246649	chr5:68246649:A:G	0.000632294	-1.08005e-10	2.14324
68246716	chr5:68246716:T:C	7.6841e-06	-1.55094	-0.716017
68247891	chr5:68247891:G:A	2.83731e-05	-0.960674	-2.92966e-10
68249925	chr5:68249925:T:C	8.21983e-06	-1.49961	-0.699955
68250173	chr5:68250173:G:A	9.51286e-06	-1.46215	-0.591324
68250441	chr5:68250441:A:G	3.64688e-05	-1.08005e-10	-0.709657
68250578	chr5:68250578:A:G	7.42164e-05	0.786127	-0.785257
68251154	chr5:68251154:T:C	1.70201e-05	-1.47172	-2.92966e-10
68251222	chr5:68251222:T:C	2.37818e-05	-1.08005e-10	-1.1372
68251448	chr5:68251448:C:T	3.18685e-05	0.38001	-1.22451
68251983	chr5:68251983:C:T	3.27551e-05	-0.817056	-2.92966e-10
68252595	chr5:68252595:G:A	2.09678e-05	-1.08005e-10	-1.26313
68252614	chr5:68252614:C:T	5.75118e-06	-1.35098	-1.20573
68252726	chr5:68252726:G:A	2.57899e-05	-1.08005e-10	-1.05613
68252949	chr5:68252949:T:G	2.13809e-05	-1.08005e-10	-1.24362
68254099	chr5:68254099:G:A	9.60158e-06	-0.83486	-1.20933
68254341	chr5:68254341:G:A	6.60239e-05	-1.08005e-10	-0.116098
68254848	chr5:68254848:T:A	3.20466e-05	-0.838924	-2.92966e-10
68255320	chr5:68255320:A:G	2.15357e-05	-1.08005e-10	-1.2364
68255515	chr5:68255515:A:C	2.34736e-05	-1.08005e-10	-1.15024
68255643	chr5:68255643:T:C	2.49615e-05	-0.256494	-0.832287
68256047	chr5:68256047:G:C	1.6731e-05	-1.48885	-2.92966e-10
68256391	chr5:68256391:A:G	7.85423e-05	0.0575222	-2.92966e-10
68256476	chr5:68256476:C:T	1.39737e-05	-0.467119	-1.20182
68256601	chr5:68256601:T:C	3.28188e-05	-1.08005e-10	-0.815112
68257050	chr5:68257050:T:G	2.13311e-05	-1.08005e-10	-1.24595
68257141	chr5:68257141:T:C	3.02421e-05	-0.550257	-0.346621
68257188	chr5:68257188:G:A	0.000501902	3.16972	-1.25743
68257248	chr5:68257248:C:T	0.000135516	0.602975	-2.92966e-10
68257766	chr5:68257766:G:A	2.19591e-05	-1.08005e-10	-1.21693
68257808	chr5:68257808:A:G	1.47924e-05	-1.49251	-0.11949
68257943	chr5:68257943:A:C	3.58082e-05	0.481515	-1.20945
68257999	chr5:68257999:C:T	1.34499e-05	-0.654138	-1.053
68258195	chr5:68258195:A:G	5.21407e-05	0.918414	-1.27058
68258344	chr5:68258344:CTTTGAA:C	2.10417e-05	-1.25961	-2.92966e-10
68258357	chr5:68258357:G:T	2.44427e-05	-1.08005e-10	-1.10978
68258429	chr5:68258429:C:T	2.39939e-05	-1.08005e-10	-1.12832
68259098	chr5:68259098:C:T	9.22959e-06	-0.860433	-1.22327
68259362	chr5:68259362:G:A	1.84226e-05	-1.39254	-2.92966e-10
68259733	chr5:68259733:G:A	1.81284e-05	-1.40863	-2.92966e-10
68259930	chr5:68259930:A:G	1.84735e-05	-1.38978	-2.92966e-10
68260417	chr5:68260417:G:A	7.69946e-06	-1.22932	-1.03565
68260589	chr5:68260589:C:G	2.39929e-05	-1.08005e-10	-1.12836
68260798	chr5:68260798:A:G	1.82904e-05	-1.39974	-2.92966e-10
68261046	chr5:68261046:A:G	2.24368e-05	-1.08005e-10	-1.19541
68261264	chr5:68261264:C:A	1.0778e-05	-1.318	-0.610606
68262254	chr5:68262254:C:A	9.34723e-06	-1.35976	-0.711272
68262276	chr5:68262276:C:A	1.77438e-05	-1.43008	-2.92966e-10
68262591	chr5:68262591:ATCT:A	2.12928e-05	-1.08005e-10	-1.24775
68262610	chr5:68262610:T:C	2.27759e-05	-1.18041	-2.92966e-10
68262630	chr5:68262630:T:C	2.39454e-05	-1.13034	-2.92966e-10
68262707	chr5:68262707:ATGTAGATG:A	3.21251e-05	-1.08005e-10	-0.836478
68263382	chr5:68263382:T:C	7.62296e-05	1.2431	-1.21546
68264290	chr5:68264290:C:T	2.2399e-05	-1.08005e-10	-1.1971
68264345	chr5:68264345:A:G	1.01128e-05	-1.38305	-0.60926
68264388	chr5:68264388:A:G	2.16086e-05	-1.08005e-10	-1.23302
68264499	chr5:68264499:C:T	7.76186e-05	1.3023	-1.25661
68264718	chr5:68264718:A:G	1.13152e-05	-1.26046	-0.619504
68264888	chr5:68264888:G:T	2.25718e-05	-0.614512	-0.5749
68265115	chr5:68265115:C:T	2.41256e-05	-0.576896	-0.545946
68265168	chr5:68265168:C:T	3.27705e-05	-0.613006	-0.203581
68265190	chr5:68265190:C:T	2.23108e-05	-1.08005e-10	-1.20104
68265232	chr5:68265232:C:CT	1.73783e-05	-0.490768	-0.960123
68265295	chr5:68265295:T:A	2.1693e-05	-1.08005e-10	-1.22913
68265379	chr5:68265379:TAACAAAACACCA:T	1.94849e-05	-0.376355	-0.960121
68265662	chr5:68265662:G:A	2.30871e-05	-1.08005e-10	-1.16684
68265863	chr5:68265863:T:C	2.52746e-05	-1.08005e-10	-1.07632
68266361	chr5:68266361:G:A	2.18629e-05	-1.08005e-10	-1.22132
68266522	chr5:68266522:G:T	1.07076e-05	-1.30887	-0.626285
68266575	chr5:68266575:T:C	1.74616e-05	-1.44611	-2.92966e-10
68266638	chr5:68266638:G:A	2.27127e-05	-1.08005e-10	-1.18319
68266938	chr5:68266938:T:G	1.09999e-05	-1.31727	-0.590965
68267088	chr5:68267088:G:A	2.24466e-05	-1.08005e-10	-1.19498
68267102	chr5:68267102:A:G	1.16249e-05	-1.25475	-0.598212
68267369	chr5:68267369:G:A	2.52789e-05	-1.08005e-10	-1.07615
68267399	chr5:68267399:T:A	0.00283503	4.73275	-1.08906
68267520	chr5:68267520:C:T	2.54872e-05	-1.08005e-10	-1.06794
68267561	chr5:68267561:A:G	3.4824e-05	-1.08005e-10	-0.755808
68267769	chr5:68267769:TGTG:T	3.09095e-05	0.0852461	-0.960298
68268104	chr5:68268104:A:C	2.95697e-05	0.0948037	-1.01417
68268189	chr5:68268189:T:C	2.46834e-05	-1.08005e-10	-1.09998
68268368	chr5:68268368:A:G	0.00333982	4.63452	-0.826965
68268499	chr5:68268499:T:C	7.91779e-05	1.00164	-0.936059
68268555	chr5:68268555:G:A	0.000684771	3.48772	-1.26475
68268891	chr5:68268891:G:A	3.41612e-05	0.201643	-0.976667
68268903	chr5:68268903:C:T	2.67666e-05	-1.01896	-2.92966e-10
68269094	chr5:68269094:AG:A	2.14803e-05	-1.08005e-10	-1.23898
68270013	chr5:68270013:T:C	2.20937e-05	-1.08005e-10	-1.21082
68270365	chr5:68270365:A:G	7.30276e-05	1.25505	-1.27033
68271225	chr5:68271225:G:C	0.000316421	2.20351	-0.752554
68271248	chr5:68271248:A:C	2.06526e-05	-0.711873	-0.566402
68271585	chr5:68271585:AT:A	9.83775e-06	-1.12871	-0.891175
68271804	chr5:68271804:ATCTATG:A	9.57874e-06	-1.07769	-0.968877
68271887	chr5:68271887:T:C	9.26773e-05	1.47775	-1.25474
68272376	chr5:68272376:A:T	2.96906e-05	0.125161	-1.04044
68272412	chr5:68272412:C:G	5.04021e-05	0.226979	-0.613061
68272701	chr5:68272701:T:C	2.54256e-05	-0.0250833	-1.04527
68272900	chr5:68272900:A:G	1.47081e-05	-0.350911	-1.26681
68273042	chr5:68273042:C:T	2.10575e-05	-0.567899	-0.690958
68273192	chr5:68273192:C:G	2.36195e-05	-1.08005e-10	-1.14404
68273514	chr5:68273514:T:C	1.77293e-05	-1.4309	-2.92966e-10
68273651	chr5:68273651:A:G	0.00282723	4.41062	-0.769682
68273774	chr5:68273774:A:G	7.43037e-05	1.26603	-1.26398
68273918	chr5:68273918:G:A	0.00062651	3.40078	-1.26673
68274141	chr5:68274141:T:C	1.57154e-05	-1.55147	-2.92966e-10
68274529	chr5:68274529:C:T	2.47335e-05	-1.08005e-10	-1.09796
68274785	chr5:68274785:A:G	8.84655e-05	1.43291	-1.25641
68275002	chr5:68275002:G:A	9.53267e-05	1.50601	-1.25481
68275092	chr5:68275092:A:G	2.71837e-05	-1.08005e-10	-1.0035
68275200	chr5:68275200:A:G	7.05488e-05	1.14171	-1.19152
68275442	chr5:68275442:C:T	0.000258122	2.13193	-0.884608
68275943	chr5:68275943:T:C	9.50777e-06	-1.12877	-0.925239
68276040	chr5:68276040:T:G	0.000366454	2.22819	-0.63043
68276337	chr5:68276337:A:G	2.86242e-05	-1.08005e-10	-0.951863
68276339	chr5:68276339:C:T	1.06508e-05	-0.998986	-0.941497
68276543	chr5:68276543:A:T	1.09832e-05	-0.97955	-0.930198
68276951	chr5:68276951:G:A	3.34727e-05	-1.08005e-10	-0.795385
68277120	chr5:68277120:T:A	2.65956e-05	-1.08005e-10	-1.02537
68277138	chr5:68277138:C:T	2.25407e-05	-1.08005e-10	-1.19079
68277156	chr5:68277156:G:A	2.16142e-05	-1.08005e-10	-1.23277
68277214	chr5:68277214:G:A	5.19347e-05	0.91385	-1.26998
68277380	chr5:68277380:T:C	2.19086e-05	-1.08005e-10	-1.21924
68277455	chr5:68277455:T:C	2.23843e-05	-1.08005e-10	-1.19776
68277635	chr5:68277635:C:T	2.73632e-05	-0.853393	-0.143523
68278091	chr5:68278091:T:C	2.65737e-05	-0.374112	-0.652081
68278270	chr5:68278270:TC:T	2.1069e-05	-1.08005e-10	-1.25831
68278400	chr5:68278400:C:G	1.64764e-05	-1.50418	-2.92966e-10
68278735	chr5:68278735:T:A	2.3871e-05	-1.08005e-10	-1.13345
68278737	chr5:68278737:T:C	2.38598e-05	-1.08005e-10	-1.13392
68278738	chr5:68278738:G:A	2.38596e-05	-1.08005e-10	-1.13393
68278745	chr5:68278745:G:T	2.38837e-05	-1.08005e-10	-1.13292
68278750	chr5:68278750:A:G	2.38764e-05	-1.08005e-10	-1.13322
68278757	chr5:68278757:T:C	2.38308e-05	-1.08005e-10	-1.13514
68278758	chr5:68278758:G:A	2.38527e-05	-1.08005e-10	-1.13422
68278759	chr5:68278759:A:G	2.39446e-05	-1.08005e-10	-1.13037
68278769	chr5:68278769:G:A	2.39167e-05	-1.08005e-10	-1.13154
68278776	chr5:68278776:C:T	2.3735e-05	-1.08005e-10	-1.13916
68278888	chr5:68278888:C:T	3.16653e-05	-0.850892	-2.92966e-10
68278922	chr5:68278922:T:A	8.73791e-06	-1.53911	-0.599332
68278988	chr5:68278988:G:A	0.000193843	-1.08005e-10	0.960936
68279453	chr5:68279453:C:T	1.67125e-05	-1.48996	-2.92966e-10
68279720	chr5:68279720:T:C	2.76634e-05	-0.986004	-2.92966e-10
68279814	chr5:68279814:A:G	1.58419e-05	-0.284736	-1.25872
68280124	chr5:68280124:C:T	1.70873e-05	-1.46778	-2.92966e-10
68281223	chr5:68281223:G:A	1.27e-05	-0.657606	-1.10691
68281864	chr5:68281864:A:T	2.19069e-05	-1.08005e-10	-1.21931
68282118	chr5:68282118:C:T	5.42031e-05	0.957209	-1.27059
68282426	chr5:68282426:C:T	3.55814e-05	-1.08005e-10	-0.734292
68282439	chr5:68282439:T:C	1.26825e-05	-1.06333	-0.702561
68282557	chr5:68282557:G:A	5.35639e-05	-1.08005e-10	-0.32524
68282811	chr5:68282811:C:T	5.41662e-05	-1.08005e-10	-0.314059
68282917	chr5:68282917:A:G	6.86025e-06	-1.24229	-1.13808
68282937	chr5:68282937:G:A	6.7892e-06	-1.25428	-1.1365
68283395	chr5:68283395:A:G	6.80985e-06	-1.14657	-1.24118
68283650	chr5:68283650:C:T	0.000345036	1.53753	-2.92966e-10
68283653	chr5:68283653:A:T	3.3016e-05	-1.08005e-10	-0.809124
68283748	chr5:68283748:C:T	1.39013e-05	-0.414317	-1.25982
68283877	chr5:68283877:A:G	2.41713e-05	-1.12095	-2.92966e-10
68284068	chr5:68284068:C:A	1.08525e-05	-1.27385	-0.647874
68284132	chr5:68284132:CCT:C	1.08554e-05	-1.27357	-0.647874
68284497	chr5:68284497:C:T	2.48542e-05	-1.08005e-10	-1.09309
68284862	chr5:68284862:TCTC:T	1.52528e-05	-0.432761	-1.14859
68285476	chr5:68285476:G:A	6.34974e-06	-1.18716	-1.27054
68286346	chr5:68286346:A:G	1.75193e-05	-0.286256	-1.15656
68287039	chr5:68287039:T:C	2.22859e-05	-1.08005e-10	-1.20216
68287043	chr5:68287043:T:C	1.64409e-05	-0.285977	-1.22037
68287858	chr5:68287858:TG:T	1.45734e-05	-0.370233	-1.25669
68287979	chr5:68287979:C:T	1.02946e-05	-1.22583	-0.748664
68288449	chr5:68288449:G:A	3.7768e-05	-1.08005e-10	-0.674652
68288496	chr5:68288496:G:A	2.28369e-05	-1.08005e-10	-1.17774
68288930	chr5:68288930:A:G	1.44757e-05	-0.376039	-1.2576
68289314	chr5:68289314:A:C	1.89662e-05	-0.0928857	-1.27057
68289565	chr5:68289565:C:T	2.09544e-05	-1.08005e-10	-1.26377
68289611	chr5:68289611:C:T	2.13922e-05	-1.08005e-10	-1.24309
68289909	chr5:68289909:GA:G	2.42108e-05	-1.11931	-2.92966e-10
68289961	chr5:68289961:A:G	2.72824e-05	-1.08005e-10	-0.999874
68290141	chr5:68290141:G:A	2.17441e-05	-1.08005e-10	-1.22677
68290261	chr5:68290261:T:G	0.000140881	-1.08005e-10	0.641798
68291430	chr5:68291430:A:T	2.22197e-05	-1.08005e-10	-1.20514
68291606	chr5:68291606:A:G	2.72642e-05	0.167951	-1.16849
68291751	chr5:68291751:A:G	2.23422e-05	-1.08005e-10	-1.19964
68292166	chr5:68292166:C:T	3.52614e-05	0.488079	-1.2314
68293210	chr5:68293210:G:A	3.47302e-05	-1.08005e-10	-0.758506
68293360	chr5:68293360:C:T	6.2175e-06	-1.21328	-1.26547
68294086	chr5:68294086:G:A	1.05451e-05	-0.680036	-1.27042
68294207	chr5:68294207:A:G	2.08631e-05	-1.08005e-10	-1.26813
68295086	chr5:68295086:A:G	3.63926e-05	-1.08005e-10	-0.711751
68296072	chr5:68296072:C:T	2.61097e-05	-1.08005e-10	-1.04381
68296453	chr5:68296453:G:A	6.96198e-06	-1.51605	-0.849606
68296619	chr5:68296619:C:CT	2.30937e-05	-1.08005e-10	-1.16656
68296702	chr5:68296702:T:C	2.10814e-05	-1.08005e-10	-1.25773
68296812	chr5:68296812:A:G	2.31531e-05	-1.08005e-10	-1.16399
68296850	chr5:68296850:A:G	2.08238e-05	-1.08005e-10	-1.27002
68297188	chr5:68297188:T:C	5.40937e-05	0.949381	-1.26478
68297535	chr5:68297535:T:C	2.08132e-05	-1.08005e-10	-1.27053
68298166	chr5:68298166:G:A	6.01973e-05	-0.208488	-2.92966e-10
68298475	chr5:68298475:C:T	2.51772e-05	-1.08018	-2.92966e-10
68298496	chr5:68298496:A:G	8.34605e-06	-1.31193	-0.872398
68298649	chr5:68298649:C:T	2.49592e-05	-1.08005e-10	-1.08887
68299168	chr5:68299168:G:C	2.11288e-05	-1.08005e-10	-1.25548
68299411	chr5:68299411:AATC:A	0.000393258	-1.08005e-10	1.66835
68299574	chr5:68299574:A:G	2.18158e-05	-1.08005e-10	-1.22348
68299681	chr5:68299681:A:C	1.78531e-05	-1.42394	-2.92966e-10
68299915	chr5:68299915:T:G	2.08122e-05	-1.08005e-10	-1.27057
68299957	chr5:68299957:T:C	2.11092e-05	-1.08005e-10	-1.2564
68300033	chr5:68300033:C:A	6.48894e-06	-1.53162	-0.9044
68300177	chr5:68300177:C:T	2.19496e-05	-1.08005e-10	-1.21737
68300260	chr5:68300260:G:A	1.46969e-05	-0.50368	-1.1148
68300302	chr5:68300302:C:T	2.08184e-05	-1.08005e-10	-1.27028
68300329	chr5:68300329:A:G	2.12929e-05	-1.08005e-10	-1.24774
68300378	chr5:68300378:C:T	1.59712e-05	-1.53533	-2.92966e-10
68301103	chr5:68301103:A:G	2.1456e-05	-1.08005e-10	-1.24011
68301105	chr5:68301105:C:T	5.19946e-06	-1.53422	-1.12333
68301178	chr5:68301178:G:A	2.12049e-05	-1.25188	-2.92966e-10
68301492	chr5:68301492:ATG:A	2.14735e-05	-1.08005e-10	-1.2393
68301502	chr5:68301502:A:G	1.40672e-05	-1.44369	-0.218576
68301525	chr5:68301525:A:C	2.40912e-05	-1.12427	-2.92966e-10
68302107	chr5:68302107:A:G	1.6278e-05	-0.429913	-1.08639
68302121	chr5:68302121:C:T	2.70086e-05	-1.08005e-10	-1.00996
68302146	chr5:68302146:G:A	1.57681e-05	-1.54812	-2.92966e-10
68302356	chr5:68302356:A:G	4.21262e-05	0.609583	-1.17503
68302861	chr5:68302861:G:A	1.57035e-05	-1.55223	-2.92966e-10
68303625	chr5:68303625:A:G	1.57364e-05	-1.55014	-2.92966e-10
68303700	chr5:68303700:A:G	2.12385e-05	-1.08005e-10	-1.2503
68303828	chr5:68303828:T:G	5.52223e-05	0.93094	-1.22569
68303849	chr5:68303849:AAAAAG:A	6.24984e-06	-1.25604	-1.21752
68304087	chr5:68304087:C:T	2.09458e-05	-1.08005e-10	-1.26418
68304195	chr5:68304195:G:A	2.30852e-05	-1.08005e-10	-1.16692
68304588	chr5:68304588:T:A	2.086e-05	-1.08005e-10	-1.26828
68305650	chr5:68305650:G:A	8.79754e-05	0.170943	-2.92966e-10
68306248	chr5:68306248:A:AC	2.47546e-05	-1.08005e-10	-1.09711
68307161	chr5:68307161:T:C	2.67099e-05	-1.08005e-10	-1.02108
68307422	chr5:68307422:C:T	1.62378e-05	-1.51877	-2.92966e-10
68307434	chr5:68307434:AAC:A	2.50606e-05	-1.08005e-10	-1.08482
68307689	chr5:68307689:G:A	2.09134e-05	-1.08005e-10	-1.26572
68308538	chr5:68308538:G:C	5.53029e-05	-1.08005e-10	-0.293289
68308800	chr5:68308800:C:G	1.17566e-05	-0.613631	-1.22807
68309336	chr5:68309336:TA:T	2.53144e-05	-1.08005e-10	-1.07474
68309372	chr5:68309372:GGAGA:G	2.09441e-05	-1.08005e-10	-1.26426
68309530	chr5:68309530:A:C	9.36431e-06	-0.869652	-1.19956
68309715	chr5:68309715:A:T	2.37448e-05	-1.08005e-10	-1.13875
68310056	chr5:68310056:T:C	8.77218e-06	-0.863951	-1.27058
68310230	chr5:68310230:AG:A	2.3421e-05	-1.08005e-10	-1.15248
68310660	chr5:68310660:G:A	2.31874e-05	-1.08005e-10	-1.16251
68311109	chr5:68311109:C:G	2.51141e-05	-1.08005e-10	-1.08269
68311817	chr5:68311817:A:C	2.69827e-05	-1.08005e-10	-1.01092
68312289	chr5:68312289:C:T	2.08995e-05	-1.08005e-10	-1.26639
68312646	chr5:68312646:C:T	2.08597e-05	-1.08005e-10	-1.26829
68312678	chr5:68312678:A:G	2.64276e-05	-1.08005e-10	-1.0317
68312851	chr5:68312851:A:C	1.0665e-05	-0.80626	-1.13289
68312886	chr5:68312886:T:TAGAA	1.08823e-05	-0.654653	-1.26433
68312915	chr5:68312915:C:T	4.55093e-05	0.782387	-1.27059
68313205	chr5:68313205:C:T	1.77672e-05	-1.42876	-2.92966e-10
68313311	chr5:68313311:G:A	2.08733e-05	-1.08005e-10	-1.26765
68314429	chr5:68314429:C:T	1.05734e-05	-0.714363	-1.23341
68314451	chr5:68314451:T:C	1.58797e-05	-1.54107	-2.92966e-10
68314457	chr5:68314457:A:G	2.09435e-05	-1.08005e-10	-1.26429
68314520	chr5:68314520:C:A	1.07345e-05	-0.697244	-1.23541
68314901	chr5:68314901:C:A	6.50942e-06	-1.23161	-1.20125
68315567	chr5:68315567:C:T	2.22655e-05	-1.08005e-10	-1.20308
68315658	chr5:68315658:T:C	1.48619e-05	-0.609262	-0.998051
68316007	chr5:68316007:A:G	1.10005e-05	-0.788664	-1.11951
68316049	chr5:68316049:A:C	2.15862e-05	-1.08005e-10	-1.23406
68316657	chr5:68316657:T:C	2.15829e-05	-1.08005e-10	-1.23421
68316994	chr5:68316994:A:G	2.6111e-05	-1.08005e-10	-1.04376
68317689	chr5:68317689:C:T	2.54523e-05	-1.08005e-10	-1.06931
68317815	chr5:68317815:C:T	6.41244e-06	-1.20974	-1.23814
68317973	chr5:68317973:A:C	5.20687e-06	-1.52655	-1.12959
68318119	chr5:68318119:G:A	1.58405e-05	-1.54355	-2.92966e-10
68318215	chr5:68318215:G:T	2.66254e-05	0.127954	-1.1522
68318247	chr5:68318247:G:A	1.58044e-05	-1.54582	-2.92966e-10
68318318	chr5:68318318:C:T	2.82368e-05	-1.08005e-10	-0.965487
68318567	chr5:68318567:G:C	2.10137e-05	-0.0420952	-1.21884
68319027	chr5:68319027:TAGCTCATA:T	2.08162e-05	-1.08005e-10	-1.27039
68319052	chr5:68319052:T:C	2.79263e-05	-1.08005e-10	-0.976544
68319099	chr5:68319099:T:C	4.40385e-05	-1.08005e-10	-0.521051
68319265	chr5:68319265:T:C	2.22078e-05	-1.08005e-10	-1.20567
68319700	chr5:68319700:T:C	4.5489e-06	-1.52764	-1.26359
68319903	chr5:68319903:A:C	6.83522e-06	-1.11759	-1.26644
68320529	chr5:68320529:G:A	2.11422e-05	-1.08005e-10	-1.25484
68320579	chr5:68320579:G:A	7.42836e-06	-1.03428	-1.26653
68320851	chr5:68320851:T:A	2.65008e-05	-1.08005e-10	-1.02894
68321382	chr5:68321382:CCCTTCCCTT:C	2.08369e-05	-1.08005e-10	-1.26939
68321607	chr5:68321607:T:C	2.12981e-05	-1.08005e-10	-1.2475
68321952	chr5:68321952:C:T	2.08381e-05	-1.08005e-10	-1.26933
68322261	chr5:68322261:C:A	6.38439e-06	-1.18978	-1.26248
68323014	chr5:68323014:A:T	2.61793e-05	-1.08005e-10	-1.04115
68323196	chr5:68323196:CAGAT:C	2.13856e-05	-1.08005e-10	-1.2434
68323338	chr5:68323338:A:G	1.5697e-05	-1.55264	-2.92966e-10
68323522	chr5:68323522:A:G	2.27937e-05	-1.08005e-10	-1.17963
68323941	chr5:68323941:A:G	2.12611e-05	-1.08005e-10	-1.24924
68324447	chr5:68324447:G:A	7.44063e-06	-1.03769	-1.26147
68324704	chr5:68324704:G:A	1.57442e-05	-1.54965	-2.92966e-10
68325035	chr5:68325035:G:A	9.98874e-06	-0.930923	-1.07373
68325517	chr5:68325517:GGAA:G	3.2185e-05	0.3436	-1.17822
68325850	chr5:68325850:A:C	1.86706e-05	-1.54266	0.163492
68325851	chr5:68325851:A:C	2.61145e-05	-1.08005e-10	-1.04363
68326072	chr5:68326072:G:A	2.44833e-05	-1.08005e-10	-1.10813
68326121	chr5:68326121:G:A	1.57698e-05	-1.54802	-2.92966e-10
68327254	chr5:68327254:G:A	3.39059e-05	0.356326	-1.13885
68327372	chr5:68327372:C:T	6.50568e-06	-1.2859	-1.14754
68328243	chr5:68328243:C:T	2.85962e-05	-1.08005e-10	-0.95284
68328717	chr5:68328717:A:G	6.14267e-06	-1.29003	-1.20082
68329037	chr5:68329037:G:A	1.57092e-05	-1.55187	-2.92966e-10
68329046	chr5:68329046:G:C	1.57201e-05	-1.55117	-2.92966e-10
68329333	chr5:68329333:A:T	5.28155e-06	-1.38967	-1.25223
68329388	chr5:68329388:G:A	2.91618e-05	-0.933256	-2.92966e-10
68329554	chr5:68329554:A:G	1.84711e-05	-1.38991	-2.92966e-10
68330167	chr5:68330167:C:T	7.8536e-06	-1.06658	-1.17856
68330473	chr5:68330473:T:C	2.90182e-05	-1.08005e-10	-0.938191
68330646	chr5:68330646:A:G	2.08822e-05	-1.08005e-10	-1.26722
68330680	chr5:68330680:C:T	3.98467e-05	-1.08005e-10	-0.621074
68330830	chr5:68330830:G:C	5.45885e-06	-1.48273	-1.12615
68330840	chr5:68330840:T:A	3.057e-05	-1.08005e-10	-0.886095
68331537	chr5:68331537:G:A	1.64747e-05	-1.50429	-2.92966e-10
68331903	chr5:68331903:G:A	2.56373e-05	-1.08005e-10	-1.06207
68331932	chr5:68331932:A:G	3.6356e-05	-1.08005e-10	-0.712755
68332061	chr5:68332061:C:T	2.14495e-05	-0.241869	-0.998546
68332406	chr5:68332406:T:C	2.24981e-05	-1.08005e-10	-1.19268
68332431	chr5:68332431:A:G	4.64814e-05	-1.08005e-10	-0.467064
68333058	chr5:68333058:T:C	0.00010505	0.295525	0.0527952
68333231	chr5:68333231:G:T	6.48272e-06	-1.18547	-1.2515
68334257	chr5:68334257:G:A	1.6559e-05	-1.49919	-2.92966e-10
68334696	chr5:68334696:G:A	3.25997e-05	-1.08005e-10	-0.821811
68336875	chr5:68336875:A:G	5.36393e-05	0.276671	-0.600504
68337116	chr5:68337116:G:A	2.42952e-05	-1.08005e-10	-1.11584
68337571	chr5:68337571:C:T	3.70079e-05	-1.08005e-10	-0.694984
68337605	chr5:68337605:C:T	3.48151e-05	-0.756063	-2.92966e-10
68337670	chr5:68337670:T:G	1.99345e-05	-1.31366	-2.92966e-10
68339865	chr5:68339865:C:T	2.07442e-05	-1.27385	-2.92966e-10
68340229	chr5:68340229:T:C	7.87438e-05	0.875289	-0.815205
68340300	chr5:68340300:T:C	3.77489e-05	-1.08005e-10	-0.675159
68341934	chr5:68341934:A:G	2.5498e-05	-1.08005e-10	-1.06751
68342223	chr5:68342223:C:T	6.78396e-05	0.899983	-0.988951
68343001	chr5:68343001:A:G	6.73478e-06	-1.50784	-0.890985
68343187	chr5:68343187:G:C	3.74473e-05	-1.08005e-10	-0.683179
68343409	chr5:68343409:G:A	3.99984e-05	-1.08005e-10	-0.617276
68343668	chr5:68343668:A:G	3.94088e-05	-1.08005e-10	-0.632126
68343796	chr5:68343796:A:T	4.02863e-05	-1.08005e-10	-0.610102
68344021	chr5:68344021:C:G	2.60413e-05	-1.08005e-10	-1.04643
68344087	chr5:68344087:A:G	3.84698e-05	-0.896185	0.239944
68344314	chr5:68344314:A:G	3.48084e-05	-1.08005e-10	-0.756257
68344596	chr5:68344596:G:T	3.60964e-05	-1.55256	0.832636
68345140	chr5:68345140:A:T	4.23532e-05	-1.08005e-10	-0.560071
68345166	chr5:68345166:A:T	3.45583e-05	-1.08005e-10	-0.763468
68345400	chr5:68345400:T:G	2.17648e-05	-1.22582	-2.92966e-10
68345525	chr5:68345525:C:CA	4.12712e-05	-1.08005e-10	-0.585951
68346155	chr5:68346155:T:C	7.6595e-06	-1.55106	-0.719111
68346387	chr5:68346387:A:G	4.07391e-05	-1.08005e-10	-0.598927
68346448	chr5:68346448:T:C	2.37355e-05	-1.08005e-10	-1.13914
68346493	chr5:68346493:C:G	3.20899e-05	0.401406	-1.23898
68346746	chr5:68346746:T:C	2.50621e-05	-1.08005e-10	-1.08476
68346763	chr5:68346763:G:A	4.89245e-05	-1.08005e-10	-0.415836
68346960	chr5:68346960:C:A	1.18945e-05	-1.39924	-0.430798
68346962	chr5:68346962:A:G	4.13343e-05	-0.584423	-2.92966e-10
68347127	chr5:68347127:C:T	3.55163e-05	0.369741	-1.10586
68347202	chr5:68347202:T:C	2.17064e-05	-1.22851	-2.92966e-10
68347385	chr5:68347385:T:C	3.62417e-05	-1.08005e-10	-0.715906
68347429	chr5:68347429:A:G	2.91773e-05	-0.932725	-2.92966e-10
68347875	chr5:68347875:A:T	2.37588e-05	-1.08005e-10	-1.13816
68348094	chr5:68348094:T:C	4.47778e-05	-1.08005e-10	-0.504402
68348600	chr5:68348600:T:C	4.60264e-05	-1.08005e-10	-0.476899
68348690	chr5:68348690:G:A	4.71097e-05	-1.08005e-10	-0.453636
68348963	chr5:68348963:AG:A	4.48877e-05	-1.08005e-10	-0.501952
68348997	chr5:68348997:G:C	4.43814e-05	-1.08005e-10	-0.513294
68349028	chr5:68349028:T:C	4.40869e-05	-1.08005e-10	-0.519952
68349678	chr5:68349678:G:T	9.42023e-06	-1.43742	-0.625836
68349718	chr5:68349718:G:A	4.34292e-05	-1.08005e-10	-0.534982
68349902	chr5:68349902:T:G	2.70427e-05	-1.08005e-10	-1.0087
68350070	chr5:68350070:T:G	2.04854e-05	-1.2864	-2.92966e-10
68350218	chr5:68350218:A:G	4.36286e-05	-1.08005e-10	-0.530403
68350257	chr5:68350257:T:C	2.11056e-05	-1.08005e-10	-1.25658
68350299	chr5:68350299:TTTAA:T	6.36626e-05	-1.08005e-10	-0.152518
68350307	chr5:68350307:T:G	4.36286e-05	-1.08005e-10	-0.530403
68350399	chr5:68350399:A:T	2.46586e-05	-1.08005e-10	-1.10099
68350410	chr5:68350410:G:A	4.36666e-05	-1.08005e-10	-0.529532
68350522	chr5:68350522:C:T	3.92438e-05	-1.08005e-10	-0.63632
68350541	chr5:68350541:T:G	2.51845e-05	-1.08005e-10	-1.07989
68350717	chr5:68350717:G:C	3.95702e-05	0.63925	-1.26729
68350737	chr5:68350737:A:G	6.63543e-06	-1.14393	-1.26976
68350802	chr5:68350802:C:T	4.61657e-05	-1.08005e-10	-0.473877
68350814	chr5:68350814:C:G	3.8075e-05	0.601613	-1.26817
68350866	chr5:68350866:A:G	2.67824e-05	0.228861	-1.24723
68351000	chr5:68351000:G:A	3.42551e-05	-1.08005e-10	-0.772279
68351060	chr5:68351060:G:A	0.000219932	-1.08005e-10	1.0872
68351132	chr5:68351132:C:T	2.12172e-05	-1.2513	-2.92966e-10
68352006	chr5:68352006:C:T	7.6175e-06	-1.05169	-1.22398
68352380	chr5:68352380:T:C	5.26172e-05	-1.53073	1.18766
68352483	chr5:68352483:T:G	2.10105e-05	-1.08005e-10	-1.26109
68352571	chr5:68352571:A:G	9.68362e-06	-1.49199	-0.543684
68352884	chr5:68352884:C:A	2.08917e-05	-1.08005e-10	-1.26676
68353184	chr5:68353184:T:C	2.39078e-05	-1.08005e-10	-1.13191
68353358	chr5:68353358:T:C	2.08917e-05	-1.08005e-10	-1.26676
68353599	chr5:68353599:T:C	2.08919e-05	-1.08005e-10	-1.26675
68353751	chr5:68353751:A:G	8.15912e-06	-1.53551	-0.67147
68353783	chr5:68353783:T:C	1.26591e-05	-1.52321	-0.244529
68353841	chr5:68353841:A:T	8.08153e-06	-1.53815	-0.678383
68354348	chr5:68354348:C:T	6.00808e-05	-1.08005e-10	-0.210424
68354401	chr5:68354401:C:T	1.53528e-05	-1.54281	-0.0320068
68354482	chr5:68354482:C:T	3.84027e-05	-0.657986	-2.92966e-10
68354525	chr5:68354525:G:A	1.57712e-05	-1.54793	-2.92966e-10
68354536	chr5:68354536:T:C	4.43221e-05	-1.52856	1.01393
68354781	chr5:68354781:C:T	2.31255e-05	-1.08005e-10	-1.16518
68354972	chr5:68354972:A:T	3.85831e-05	-1.37386	0.720558
68355078	chr5:68355078:G:A	2.09263e-05	-1.08005e-10	-1.26511
68355187	chr5:68355187:A:C	5.06055e-05	-1.53213	1.15008
68356234	chr5:68356234:G:A	7.43703e-06	-1.05317	-1.24647
68356343	chr5:68356343:T:C	6.23203e-05	-1.08005e-10	-0.173828
68356652	chr5:68356652:C:T	2.06494e-05	-1.27843	-2.92966e-10
68357126	chr5:68357126:C:T	3.54112e-05	-0.739086	-2.92966e-10
68357657	chr5:68357657:A:T	2.08439e-05	-1.08005e-10	-1.26905
68357658	chr5:68357658:T:C	1.58927e-05	-1.54026	-2.92966e-10
68357903	chr5:68357903:C:T	2.13904e-05	-1.08005e-10	-1.24317
68357954	chr5:68357954:A:C	6.94696e-06	-1.15309	-1.21472
68357994	chr5:68357994:C:T	2.0844e-05	-1.08005e-10	-1.26905
68359667	chr5:68359667:A:G	0.000187371	-1.13243	2.05941
68359808	chr5:68359808:T:C	2.55649e-05	-1.08005e-10	-1.06489
68360226	chr5:68360226:T:C	2.08421e-05	-1.08005e-10	-1.26914
68360404	chr5:68360404:G:A	2.0844e-05	-1.08005e-10	-1.26905
68360624	chr5:68360624:A:C	1.57956e-05	-1.54638	-2.92966e-10
68361079	chr5:68361079:G:A	5.87328e-06	-1.52449	-1.01122
68361793	chr5:68361793:G:A	2.14208e-05	-1.08005e-10	-1.24175
68361804	chr5:68361804:CAT:C	2.08551e-05	-1.08005e-10	-1.26852
68361832	chr5:68361832:A:C	6.1646e-06	-1.22111	-1.26618
68362950	chr5:68362950:G:A	1.57789e-05	-1.54744	-2.92966e-10
68362971	chr5:68362971:T:C	2.08662e-05	-1.08005e-10	-1.26798
68363670	chr5:68363670:C:G	4.43194e-05	-1.08005e-10	-0.514693
68363970	chr5:68363970:G:A	2.08161e-05	-1.08005e-10	-1.27039
68364812	chr5:68364812:G:A	1.06264e-05	-0.946085	-0.996688
68365060	chr5:68365060:T:C	1.0243e-05	-1.3406	-0.638921
68365120	chr5:68365120:G:C	5.99389e-06	-1.50764	-1.00773
68365336	chr5:68365336:C:T	7.88245e-05	-1.08005e-10	0.0611091
68365706	chr5:68365706:G:A	2.08589e-05	-1.08005e-10	-1.26833
68365841	chr5:68365841:G:C	2.08204e-05	-1.08005e-10	-1.27018
68365881	chr5:68365881:G:A	5.96263e-06	-1.27149	-1.24911
68366011	chr5:68366011:T:C	2.44633e-05	-1.08005e-10	-1.10894
68366430	chr5:68366430:C:T	3.8515e-05	-1.08005e-10	-0.655068
68366599	chr5:68366599:A:G	1.57261e-05	-1.55079	-2.92966e-10
68366927	chr5:68366927:C:T	2.10581e-05	-1.08005e-10	-1.25883
68366953	chr5:68366953:A:T	9.26418e-06	-1.30354	-0.776414
68367583	chr5:68367583:A:T	4.69455e-06	-1.55057	-1.20914
68367746	chr5:68367746:G:A	2.16425e-05	-1.08005e-10	-1.23145
68367958	chr5:68367958:T:G	2.09518e-05	-1.08005e-10	-1.26389
68368614	chr5:68368614:G:A	2.08585e-05	-1.08005e-10	-1.26836
68369047	chr5:68369047:A:G	2.10435e-05	-1.08005e-10	-1.25952
68369399	chr5:68369399:G:T	5.96088e-06	-1.30444	-1.21646
68369482	chr5:68369482:T:C	6.75781e-06	-1.14224	-1.25318
68370360	chr5:68370360:C:T	2.40906e-05	-1.08005e-10	-1.12429
68370577	chr5:68370577:GC:G	2.31694e-05	-1.08005e-10	-1.16328
68370627	chr5:68370627:G:A	1.57434e-05	-1.5497	-2.92966e-10
68371535	chr5:68371535:G:A	2.09415e-05	-1.2853	0.0209147
68371828	chr5:68371828:G:C	7.76223e-05	-1.08005e-10	0.0457403
68372090	chr5:68372090:G:T	2.11157e-05	-1.08005e-10	-1.2561
68372332	chr5:68372332:A:G	2.08131e-05	-1.08005e-10	-1.27053
68372612	chr5:68372612:T:C	2.24433e-05	-1.08005e-10	-1.19512
68372869	chr5:68372869:G:A	2.33125e-05	-1.08005e-10	-1.15712
68372887	chr5:68372887:T:C	1.5861e-05	-1.54225	-2.92966e-10
68372955	chr5:68372955:A:G	2.18342e-05	-1.55264	0.330002
68373033	chr5:68373033:G:A	2.18497e-05	-1.23101	0.00908268
68373403	chr5:68373403:C:T	2.09063e-05	-1.08005e-10	-1.26606
68373412	chr5:68373412:A:C	1.60695e-05	-1.52919	-2.92966e-10
68373690	chr5:68373690:GC:G	2.37535e-05	-1.19184	0.053453
68374142	chr5:68374142:T:C	1.72182e-05	-1.46015	-2.92966e-10
68374867	chr5:68374867:G:A	2.68561e-05	-1.08005e-10	-1.01562
68375141	chr5:68375141:C:A	1.57141e-05	-1.55155	-2.92966e-10
68375232	chr5:68375232:A:G	2.0812e-05	-1.08005e-10	-1.27059
68375558	chr5:68375558:T:C	3.98448e-05	-1.08005e-10	-0.621124
68375762	chr5:68375762:G:A	3.34096e-05	-0.971809	0.174539
68375856	chr5:68375856:A:T	2.3355e-05	-1.16941	0.014108
68376548	chr5:68376548:T:C	2.38381e-05	-1.08005e-10	-1.13483
68376700	chr5:68376700:T:C	2.98147e-05	-1.08005e-10	-0.911114
68376932	chr5:68376932:T:C	2.12581e-05	-1.25643	0.00705455
68377661	chr5:68377661:T:C	2.18931e-05	-1.08005e-10	-1.21994
68377691	chr5:68377691:T:C	2.08373e-05	-1.08005e-10	-1.26937
68377807	chr5:68377807:A:G	8.50555e-06	-1.45025	-0.715146
68377978	chr5:68377978:A:G	4.00239e-05	-1.08005e-10	-0.616638
68378777	chr5:68378777:G:A	3.50719e-05	-0.748715	-2.92966e-10
68380513	chr5:68380513:G:A	1.07004e-05	-0.757571	-1.17826
68380562	chr5:68380562:C:T	8.90778e-06	-1.50656	-0.612627
68380585	chr5:68380585:A:T	1.14269e-05	-0.736972	-1.13317
68381237	chr5:68381237:G:A	2.09496e-05	-1.08005e-10	-1.264
68381662	chr5:68381662:G:A	3.11298e-05	-1.08005e-10	-0.86795
68382031	chr5:68382031:C:T	2.55804e-05	-1.08005e-10	-1.06429
68382195	chr5:68382195:ATAT:A	2.2853e-05	-0.932833	-0.244201
68382341	chr5:68382341:A:T	3.02363e-05	-1.08005e-10	-0.897071
68382650	chr5:68382650:A:C	2.14135e-05	-1.08005e-10	-1.24209
68382676	chr5:68382676:G:A	4.68419e-06	-1.54843	-1.21349
68382678	chr5:68382678:A:G	6.12021e-06	-1.55025	-0.944265
68383149	chr5:68383149:C:T	2.09127e-05	-1.08005e-10	-1.26576
68383204	chr5:68383204:C:T	2.72037e-05	-1.00276	-2.92966e-10
68383237	chr5:68383237:T:G	2.59837e-05	-1.08005e-10	-1.04864
68384118	chr5:68384118:A:G	4.4651e-05	-1.08005e-10	-0.507237
68384446	chr5:68384446:C:A	2.81533e-05	-1.08005e-10	-0.968449
68384665	chr5:68384665:G:A	1.95713e-05	-1.33205	-2.92966e-10
68385076	chr5:68385076:G:A	2.1595e-05	-1.08005e-10	-1.23365
68385288	chr5:68385288:C:T	2.2816e-05	-1.08005e-10	-1.17865
68385329	chr5:68385329:G:A	2.70565e-05	-1.08005e-10	-1.00819
68385597	chr5:68385597:G:A	8.27709e-06	-1.54777	-0.644858
68385676	chr5:68385676:T:C	1.57063e-05	-1.55205	-2.92966e-10
68386417	chr5:68386417:T:C	1.59114e-05	-1.53908	-2.92966e-10
68386944	chr5:68386944:G:A	2.65594e-05	-1.25129	0.224556
68388068	chr5:68388068:G:T	2.08203e-05	-1.08005e-10	-1.27019
68388429	chr5:68388429:A:G	1.95324e-05	-1.27181	-0.0622264
68388723	chr5:68388723:C:T	2.09472e-05	-1.08005e-10	-1.26411
68388809	chr5:68388809:T:C	2.08519e-05	-1.08005e-10	-1.26867
68389251	chr5:68389251:A:G	2.14021e-05	-1.08005e-10	-1.24263
68389326	chr5:68389326:A:C	2.84655e-05	-1.08005e-10	-0.957423
68389746	chr5:68389746:G:A	2.27417e-05	-1.08005e-10	-1.18191
68390160	chr5:68390160:T:G	0.000159086	-1.10395	1.86728
68390792	chr5:68390792:C:G	3.54445e-05	-1.08005e-10	-0.738146
68390934	chr5:68390934:T:A	2.50892e-05	-1.08005e-10	-1.08368
68391145	chr5:68391145:C:T	3.78438e-05	-1.08005e-10	-0.672648
68391837	chr5:68391837:T:C	1.80559e-05	-1.23471	-0.177936
68391950	chr5:68391950:A:G	2.30583e-05	-1.16809	-2.92966e-10
68392140	chr5:68392140:A:G	4.62193e-05	-1.08005e-10	-0.472718
68392557	chr5:68392557:C:G	2.0815e-05	-1.08005e-10	-1.27044
68393321	chr5:68393321:A:AGTT	2.15082e-05	-1.08005e-10	-1.23768
68393428	chr5:68393428:G:C	1.92068e-05	-1.21192	-0.138929
68393856	chr5:68393856:C:T	2.13761e-05	-1.08005e-10	-1.24384
68394119	chr5:68394119:A:G	5.43832e-05	-1.08005e-10	-0.310059
68394364	chr5:68394364:T:C	1.07702e-05	-0.670188	-1.25915
68395340	chr5:68395340:T:C	2.24751e-05	-1.19371	-2.92966e-10
68395657	chr5:68395657:A:T	8.68366e-06	-0.878756	-1.26592
68396052	chr5:68396052:G:A	4.99219e-06	-1.53531	-1.16293
68396688	chr5:68396688:G:A	2.32645e-05	-1.08005e-10	-1.15919
68396876	chr5:68396876:T:C	2.45233e-05	-1.08005e-10	-1.10649
68396878	chr5:68396878:T:C	4.90033e-06	-1.46103	-1.25578
68396985	chr5:68396985:T:C	2.39293e-05	-1.08005e-10	-1.13101
68397270	chr5:68397270:A:G	1.04379e-05	-1.08537	-0.875301
68397498	chr5:68397498:C:G	2.09512e-05	-1.08005e-10	-1.26392
68398005	chr5:68398005:C:A	2.08533e-05	-1.08005e-10	-1.2686
68398396	chr5:68398396:G:A	2.21984e-05	-1.08005e-10	-1.20609
68398416	chr5:68398416:A:G	2.78491e-05	-1.08005e-10	-0.979315
68398419	chr5:68398419:C:T	1.13484e-05	-1.26984	-0.607193
68398698	chr5:68398698:A:G	2.8647e-05	-1.08005e-10	-0.951068
68398919	chr5:68398919:T:C	2.74404e-05	-1.08005e-10	-0.994098
68398949	chr5:68398949:C:T	2.10457e-05	-1.25942	-2.92966e-10
68399025	chr5:68399025:G:A	2.69923e-05	-1.23729	0.226726
68399214	chr5:68399214:C:A	2.33315e-05	-1.08005e-10	-1.15631
68399329	chr5:68399329:T:A	2.08209e-05	-1.08005e-10	-1.27016
68400198	chr5:68400198:A:G	9.47359e-06	-1.28133	-0.776274
68400300	chr5:68400300:A:T	1.58885e-05	-1.54052	-2.92966e-10
68400343	chr5:68400343:G:T	2.2067e-05	-1.08005e-10	-1.21203
68400383	chr5:68400383:G:A	2.91877e-05	-1.08005e-10	-0.932368
68400422	chr5:68400422:A:G	3.02919e-05	-1.08005e-10	-0.895235
68400450	chr5:68400450:T:C	6.10058e-06	-1.23189	-1.26584
68400502	chr5:68400502:C:T	2.0858e-05	-1.08005e-10	-1.26838
68400517	chr5:68400517:T:C	5.96421e-06	-1.24992	-1.27042
68400836	chr5:68400836:A:T	9.82871e-06	-0.854545	-1.16626
68400854	chr5:68400854:T:C	2.53946e-05	-1.08005e-10	-1.07158
68401053	chr5:68401053:G:C	2.18297e-05	-1.08005e-10	-1.22284
68401382	chr5:68401382:T:C	2.76113e-05	-1.29623	0.308343
68401675	chr5:68401675:T:C	5.28876e-06	-1.49627	-1.14426
68401679	chr5:68401679:T:C	5.19981e-06	-1.46082	-1.19667
68401822	chr5:68401822:A:G	1.09476e-05	-0.709315	-1.20368
68402210	chr5:68402210:G:A	1.65622e-05	-1.26833	-0.23066
68402508	chr5:68402508:A:G	1.71316e-05	-1.46519	-2.92966e-10
68402627	chr5:68402627:C:T	2.13613e-05	-1.08005e-10	-1.24454
68402685	chr5:68402685:C:T	1.69878e-05	-1.22843	-0.245194
68403217	chr5:68403217:C:T	5.08666e-06	-1.48246	-1.19704
68403865	chr5:68403865:A:G	6.07974e-06	-1.23912	-1.26203
68403901	chr5:68403901:A:G	2.18552e-05	-1.08005e-10	-1.22168
68403978	chr5:68403978:TA:T	3.54875e-05	-1.08005e-10	-0.736934
68404332	chr5:68404332:A:G	2.41775e-05	-1.08005e-10	-1.12069
68405613	chr5:68405613:A:G	4.99203e-06	-1.5012	-1.19707
68406243	chr5:68406243:C:G	2.60653e-05	-1.2523	0.206788
68406250	chr5:68406250:T:G	2.16804e-05	-1.08005e-10	-1.22971
68406282	chr5:68406282:C:T	2.13164e-05	-1.08005e-10	-1.24664
68406377	chr5:68406377:GC:G	2.11599e-05	-1.08005e-10	-1.25401
68406560	chr5:68406560:A:G	4.89738e-06	-1.49436	-1.22306
68406877	chr5:68406877:C:T	2.39395e-05	-1.13059	-2.92966e-10
68406959	chr5:68406959:C:T	3.28119e-05	-1.08005e-10	-0.815324
68407263	chr5:68407263:A:G	2.66954e-05	-1.32547	0.303849
68407404	chr5:68407404:T:C	2.08586e-05	-1.08005e-10	-1.26835
68407490	chr5:68407490:T:A	1.057e-05	-1.14967	-0.798426
68407590	chr5:68407590:A:G	2.53301e-05	-1.08005e-10	-1.07412
68407933	chr5:68407933:C:T	0.000104281	0.340976	-2.92966e-10
68407938	chr5:68407938:T:C	1.05678e-05	-1.20567	-0.742627
68409347	chr5:68409347:G:A	2.73408e-05	-1.08005e-10	-0.997735
68409603	chr5:68409603:T:C	2.42426e-05	-1.08005e-10	-1.11801
68410065	chr5:68410065:C:T	1.5816e-05	-1.54509	-2.92966e-10
68410463	chr5:68410463:C:T	5.30735e-06	-1.5035	-1.13352
68411043	chr5:68411043:C:T	1.56989e-05	-1.55253	-2.92966e-10
68411242	chr5:68411242:G:A	5.61759e-06	-1.31177	-1.26845
68411751	chr5:68411751:G:A	3.95114e-05	-1.08005e-10	-0.629524
68411877	chr5:68411877:G:A	8.78372e-06	-0.935404	-1.19781
68412034	chr5:68412034:G:A	9.37541e-06	-0.894612	-1.17341
68412114	chr5:68412114:C:T	2.34843e-05	-1.08005e-10	-1.14978
68412305	chr5:68412305:C:T	5.66236e-06	-1.32132	-1.25095
68412391	chr5:68412391:T:C	5.26078e-06	-1.38468	-1.26115
68412435	chr5:68412435:G:A	4.01151e-05	-1.08005e-10	-0.614362
68412684	chr5:68412684:C:T	4.65705e-06	-1.5417	-1.22603
68412953	chr5:68412953:C:A	2.10177e-05	-1.08005e-10	-1.26075
68413239	chr5:68413239:T:A	5.21387e-06	-1.55029	-1.1045
68413272	chr5:68413272:A:G	1.57156e-05	-1.55146	-2.92966e-10
68413487	chr5:68413487:C:A	6.48966e-06	-1.17328	-1.26262
68413492	chr5:68413492:C:A	2.10193e-05	-1.08005e-10	-1.26067
68413593	chr5:68413593:G:A	3.5112e-05	-1.08005e-10	-0.747572
68414217	chr5:68414217:G:T	5.30572e-06	-1.49091	-1.14642
68414504	chr5:68414504:C:A	2.24654e-05	-1.08005e-10	-1.19414
```
