## Supplementary material for "Characterization of shared and ancestry-specific signals driving complex traits using multi-ancestry fine-mapping": susiex_nc3.cs80.cs

```
CS_ID	SNP	BP	REF_ALLELE	ALT_ALLELE	REF_FRQ	BETA	SE	-LOG10P	CS_PIP	OVRL_PIP
1	chr5:67930574:A:C	67930574	C,C	A,A	1,1	inf,inf	inf,inf	5.40869,0.0631553	0.104281	0.104281
1	chr5:67925107:A:G	67925107	G,G	A,A	1,1	inf,inf	inf,inf	5.39413,0.0850366	0.102106	0.102106
1	chr5:67907962:A:G	67907962	G,G	A,A	1,1	inf,-inf	inf,inf	5.4029,0.0114418	0.101919	0.101919
1	chr5:67914602:A:G	67914602	G,G	A,A	1,1	inf,inf	inf,inf	5.33504,0.11378	0.0921639	0.0921639
1	chr5:67931469:TAG:T	67931469	T,T	TAG,TAG	1,1	inf,-inf	inf,inf	5.23081,0.0854695	0.0726015	0.0726015
1	chr5:67931467:A:G	67931467	G,G	A,A	1,1	inf,-inf	inf,inf	5.22088,0.0857705	0.0711271	0.0711271
1	chr5:67931466:A:T	67931466	T,T	A,A	1,1	inf,-inf	inf,inf	5.20178,0.0857467	0.0683516	0.0683516
1	chr5:67931465:A:C	67931465	C,C	A,A	1,1	inf,-inf	inf,inf	5.19236,0.0854695	0.0670188	0.0670188
1	chr5:67928263:G:A	67928263	A,A	G,G	1,1	inf,-inf	inf,inf	5.16085,0.0704477	0.0623978	0.0623978
1	chr5:67906675:G:C	67906675	C,C	G,G	1,1	-inf,-inf	inf,inf	3.15205,1.08808	0.00448964	0.00448964
1	chr5:67904242:C:A	67904242	A,A	C,C	1,1	-inf,-inf	inf,inf	3.1278,1.05731	0.00406214	0.00406214
1	chr5:67957237:T:C	67957237	C,C	T,T	1,1	-inf,-inf	inf,inf	3.28018,0.772017	0.00365171	0.00365171
1	chr5:67904934:G:C	67904934	C,C	G,G	1,1	-inf,-inf	inf,inf	3.1166,0.965848	0.00341721	0.00341721
1	chr5:67421497:C:T	67421497	NA,T	NA,C	NA,1	NA,inf	NA,inf	NA,3.20286	0.00335507	0.00335507
1	chr5:67953682:T:A	67953682	A,A	T,T	1,1	-inf,-inf	inf,inf	3.14368,0.71729	0.00255908	0.00255908
1	chr5:67942267:A:G	67942267	G,G	A,A	1,1	-inf,-inf	inf,inf	3.3405,0.424787	0.00250614	0.00250614
1	chr5:67943040:G:A	67943040	A,A	G,G	1,1	-inf,-inf	inf,inf	3.30873,0.442239	0.00241447	0.00241447
1	chr5:68268368:A:G	68268368	G,G	A,A	1,1	-inf,inf	inf,inf	3.74688,0.523627	0.00234168	0.00234168
1	chr5:67688158:A:G	67688158	NA,G	NA,A	NA,1	NA,-inf	NA,inf	NA,2.94106	0.00228807	0.00228807
1	chr5:67963520:C:T	67963520	T,T	C,C	1,1	inf,-inf	inf,inf	3.48254,0.167683	0.00219641	0.00219641
1	chr5:67937158:T:C	67937158	C,C	T,T	1,1	-inf,-inf	inf,inf	3.45248,0.195512	0.00211652	0.00211652
1	chr5:68267399:T:A	68267399	A,A	T,T	1,1	-inf,inf	inf,inf	3.77731,0.296969	0.00201991	0.00201991
1	chr5:67958210:G:C	67958210	C,C	G,G	1,1	-inf,-inf	inf,inf	3.0075,0.740003	0.00199043	0.00199043
1	chr5:68273651:A:G	68273651	G,G	A,A	1,1	-inf,inf	inf,inf	3.63333,0.563684	0.00199039	0.00199039
1	chr5:67937915:G:A	67937915	A,A	G,G	1,1	-inf,-inf	inf,inf	2.92243,0.838963	0.0018778	0.0018778
1	chr5:67914047:T:A	67914047	A,A	T,T	1,1	inf,-inf	inf,inf	3.50924,0.124897	0.00186716	0.00186716
1	chr5:67960741:T:C	67960741	C,C	T,T	1,1	inf,-inf	inf,inf	3.42984,0.0579182	0.00185425	0.00185425
1	chr5:67959514:G:A	67959514	A,A	G,G	1,1	-inf,-inf	inf,inf	2.92554,0.757478	0.00172868	0.00172868
1	chr5:67961045:G:A	67961045	A,A	G,G	1,1	inf,-inf	inf,inf	3.36524,0.150317	0.00170684	0.00170684
1	chr5:68010276:A:T	68010276	T,T	A,A	1,1	-inf,-inf	inf,inf	3.38708,0.123281	0.00166618	0.00166618
1	chr5:67961964:A:G	67961964	G,G	A,A	1,1	inf,-inf	inf,inf	3.36918,0.051286	0.00164221	0.00164221
1	chr5:68010034:G:A	68010034	A,A	G,G	1,1	-inf,inf	inf,inf	3.29068,0.285327	0.0015892	0.0015892
1	chr5:68007457:G:A	68007457	NA,A	NA,G	NA,1	NA,inf	NA,inf	NA,2.61593	0.00142824	0.00142824
1	chr5:68010035:T:C	68010035	C,C	T,T	1,1	-inf,-inf	inf,inf	3.29782,0.116281	0.00137921	0.00137921
```
