## Supplementary material for "Characterization of shared and ancestry-specific signals driving complex traits using multi-ancestry fine-mapping": susiex_nc3.cs80.snp

```
BP	SNP	PIP(CS1)	LogBF(CS1,Pop1)	LogBF(CS1,Pop2)
67415084	chr5:67415084:T:G	4.20901e-05	-1.08005e-10	-0.670025
67415085	chr5:67415085:T:G	4.20901e-05	-1.08005e-10	-0.670025
67415756	chr5:67415756:T:A	1.8218e-05	-0.265919	-1.24151
67417176	chr5:67417176:C:T	4.88028e-05	-0.522049	-2.92966e-10
67417639	chr5:67417639:T:C	7.32528e-06	-1.42076	-0.997746
67418313	chr5:67418313:A:G	5.80845e-06	-1.55117	-1.09935
67418566	chr5:67418566:T:A	2.38595e-05	-1.08005e-10	-1.23765
67418730	chr5:67418730:A:C	1.85289e-05	-1.54167	0.0511592
67420316	chr5:67420316:C:T	4.25199e-05	0.448821	-1.10869
67420349	chr5:67420349:T:C	3.93809e-05	-1.08005e-10	-0.736556
67420778	chr5:67420778:G:A	9.84153e-06	-0.876258	-1.24697
67420872	chr5:67420872:C:T	4.21413e-05	-1.08005e-10	-0.668808
67421048	chr5:67421048:C:G	3.95562e-05	-1.08005e-10	-0.732114
67421497	chr5:67421497:C:T	0.00335507	-1.08005e-10	3.70839
67421902	chr5:67421902:T:C	5.86203e-05	-1.08005e-10	-0.338755
67422423	chr5:67422423:GAA:G	2.37107e-05	-1.08005e-10	-1.24391
67422644	chr5:67422644:G:A	9.46722e-06	-0.911897	-1.25011
67423530	chr5:67423530:T:C	8.01717e-06	-1.48613	-0.842118
67423985	chr5:67423985:T:C	2.37106e-05	-1.08005e-10	-1.24391
67424897	chr5:67424897:G:A	2.95236e-05	-0.342382	-0.682263
67425257	chr5:67425257:T:G	2.52027e-05	0.0741118	-1.257
67425436	chr5:67425436:T:C	9.59792e-06	-0.937978	-1.21031
67425727	chr5:67425727:A:C	0.000306707	-1.08005e-10	1.31606
67425950	chr5:67425950:A:C	4.9409e-05	-1.08005e-10	-0.509704
67426247	chr5:67426247:G:T	4.97214e-05	0.702955	-1.20636
67426558	chr5:67426558:C:A	3.56438e-05	-1.08005e-10	-0.836262
67426642	chr5:67426642:C:T	5.18618e-05	0.783082	-1.24434
67426668	chr5:67426668:A:G	2.79167e-05	-0.602652	-0.477961
67426814	chr5:67426814:C:T	2.88539e-05	-1.08005e-10	-1.04759
67426924	chr5:67426924:T:C	6.11381e-05	-1.08005e-10	-0.296702
67427138	chr5:67427138:G:T	8.81809e-06	-0.985936	-1.24709
67427517	chr5:67427517:T:G	2.34976e-05	-0.179288	-1.07365
67427760	chr5:67427760:G:C	3.36521e-05	-1.08005e-10	-0.893762
67428340	chr5:67428340:T:C	2.39883e-05	-1.08005e-10	-1.23227
67428429	chr5:67428429:A:T	3.72083e-05	-1.08005e-10	-0.793306
67428445	chr5:67428445:G:A	9.64163e-06	-0.898111	-1.24564
67428662	chr5:67428662:G:A	8.97175e-06	-0.986912	-1.22884
67428678	chr5:67428678:A:T	2.43329e-05	-1.08005e-10	-1.21801
67428698	chr5:67428698:T:C	2.49352e-05	-0.189017	-1.00454
67428821	chr5:67428821:C:T	9.09059e-06	-0.996009	-1.20659
67428917	chr5:67428917:A:T	8.69485e-06	-1.00949	-1.23761
67428981	chr5:67428981:T:A	8.7602e-06	-1.00691	-1.23271
67429155	chr5:67429155:C:T	8.66274e-06	-1.01574	-1.23507
67429582	chr5:67429582:C:T	7.28349e-05	-1.08005e-10	-0.121641
67429678	chr5:67429678:CT:C	1.15948e-05	-0.867713	-1.09156
67429909	chr5:67429909:C:G	4.95664e-06	-1.53891	-1.2702
67429986	chr5:67429986:G:A	8.31713e-06	-1.51569	-0.77583
67430128	chr5:67430128:G:A	2.33904e-05	-1.08005e-10	-1.25751
67430181	chr5:67430181:T:TC	7.02741e-06	-1.52989	-0.93013
67430464	chr5:67430464:C:T	2.56494e-05	-1.08005e-10	-1.16532
67430594	chr5:67430594:CT:C	8.12471e-06	-1.50819	-0.806735
67431015	chr5:67431015:G:A	2.36342e-05	-1.08005e-10	-1.24714
67431351	chr5:67431351:A:G	7.63949e-06	-1.49313	-0.883372
67431370	chr5:67431370:G:A	7.74911e-06	-1.48082	-0.88144
67431456	chr5:67431456:C:T	5.43826e-06	-1.47417	-1.2422
67431947	chr5:67431947:G:A	4.95637e-06	-1.53883	-1.27033
67432296	chr5:67432296:C:T	7.29111e-06	-1.53158	-0.891602
67432630	chr5:67432630:C:T	1.21701e-05	-0.64251	-1.26834
67432658	chr5:67432658:A:G	6.73148e-05	-1.08005e-10	-0.200456
67432791	chr5:67432791:C:T	6.72036e-06	-1.48386	-1.02083
67432922	chr5:67432922:C:A	8.53842e-06	-1.47735	-0.787914
67433355	chr5:67433355:A:G	3.6135e-05	-1.08005e-10	-0.822574
67433413	chr5:67433413:T:C	1.75729e-05	-1.54348	-2.92966e-10
67433790	chr5:67433790:C:T	1.98921e-05	-1.41952	-2.92966e-10
67435044	chr5:67435044:G:C	2.54761e-05	-1.1721	-2.92966e-10
67435500	chr5:67435500:CATT:C	8.59898e-05	0.0443918	-2.92966e-10
67435635	chr5:67435635:C:T	2.31839e-05	-1.08005e-10	-1.26638
67437349	chr5:67437349:G:A	0.000175105	-1.08005e-10	0.755549
67437410	chr5:67437410:G:A	4.63365e-05	0.0446386	-0.618544
67437589	chr5:67437589:G:A	3.41515e-05	-0.0322012	-0.84683
67437662	chr5:67437662:T:C	3.01555e-05	-1.08005e-10	-1.00347
67437719	chr5:67437719:G:A	4.04815e-05	-1.08005e-10	-0.708991
67437970	chr5:67437970:AAACG:A	1.78641e-05	-1.52705	-2.92966e-10
67438744	chr5:67438744:G:A	2.39277e-05	-0.500895	-0.733905
67439171	chr5:67439171:A:G	2.35868e-05	-1.08005e-10	-1.24915
67439328	chr5:67439328:C:T	3.39813e-05	-1.08005e-10	-0.884026
67439359	chr5:67439359:C:T	6.11117e-06	-1.53049	-1.06923
67439723	chr5:67439723:T:G	2.45167e-05	-1.38153	0.171045
67439906	chr5:67439906:A:T	5.04874e-05	-1.08005e-10	-0.488112
67440184	chr5:67440184:A:AT	4.99033e-05	-1.08005e-10	-0.49975
67440683	chr5:67440683:T:C	6.80277e-06	-1.39889	-1.09362
67440782	chr5:67440782:C:T	7.40685e-05	-1.08005e-10	-0.104847
67440869	chr5:67440869:T:G	1.99059e-05	-1.24115	-0.177675
67440951	chr5:67440951:A:G	2.31562e-05	-1.08005e-10	-1.26757
67441271	chr5:67441271:T:C	5.34281e-05	-1.08005e-10	-0.4315
67441368	chr5:67441368:C:T	8.58362e-06	-1.37439	-0.885588
67441763	chr5:67441763:C:T	8.59257e-06	-1.3548	-0.904134
67441974	chr5:67441974:C:T	1.82505e-05	-1.52048	0.0148319
67442136	chr5:67442136:C:A	2.5332e-05	-1.08005e-10	-1.17777
67442283	chr5:67442283:G:A	5.93367e-06	-1.47147	-1.15772
67442530	chr5:67442530:AAGTGTCTGTG:A	5.57849e-05	-1.08005e-10	-0.388334
67442583	chr5:67442583:A:C	2.46327e-05	-1.08005e-10	-1.20576
67442674	chr5:67442674:T:A	2.31127e-05	-1.08005e-10	-1.26945
67443510	chr5:67443510:T:C	1.46675e-05	-1.22958	-0.494622
67443554	chr5:67443554:G:A	2.10876e-05	-1.36115	-2.92966e-10
67443659	chr5:67443659:T:C	2.3087e-05	-1.08005e-10	-1.27057
67443783	chr5:67443783:AT:A	3.02162e-05	-1.08005e-10	-1.00146
67444877	chr5:67444877:A:G	3.20045e-05	-1.08005e-10	-0.943961
67445323	chr5:67445323:T:G	1.81913e-05	-1.21942	-0.28947
67445378	chr5:67445378:T:A	5.62338e-06	-1.48409	-1.19882
67445479	chr5:67445479:G:A	1.86445e-05	-1.17508	-0.309203
67445706	chr5:67445706:T:A	2.44962e-05	-1.08005e-10	-1.21132
67446104	chr5:67446104:C:T	2.42094e-05	-1.08005e-10	-1.2231
67446118	chr5:67446118:T:C	1.89951e-05	-1.18403	-0.281632
67446703	chr5:67446703:A:G	2.42132e-05	-1.08005e-10	-1.22294
67446728	chr5:67446728:T:A	0.000123077	-1.08005e-10	0.402973
67447035	chr5:67447035:T:C	2.22537e-05	-1.12855	-0.178781
67447414	chr5:67447414:CT:C	2.64948e-05	-1.08005e-10	-1.13289
67447518	chr5:67447518:G:A	2.31735e-05	-1.08005e-10	-1.26683
67447605	chr5:67447605:C:T	2.3536e-05	-1.08005e-10	-1.25131
67447703	chr5:67447703:C:T	1.79412e-05	-1.21229	-0.310451
67447720	chr5:67447720:G:A	9.68314e-06	-1.19197	-0.94748
67447915	chr5:67447915:A:G	6.93486e-06	-1.36892	-1.10436
67448210	chr5:67448210:T:C	2.33983e-05	-1.08005e-10	-1.25717
67448319	chr5:67448319:C:T	2.31951e-05	-1.08005e-10	-1.26589
67448423	chr5:67448423:TAATTC:T	2.44688e-05	-1.08005e-10	-1.21244
67448937	chr5:67448937:T:A	5.74518e-06	-1.44852	-1.21295
67449743	chr5:67449743:G:T	2.42595e-05	-1.08005e-10	-1.22103
67449772	chr5:67449772:T:A	1.32275e-05	-1.41143	-0.41611
67450256	chr5:67450256:A:G	6.41818e-05	-1.08005e-10	-0.248118
67450369	chr5:67450369:G:A	1.9035e-05	-1.15701	-0.306554
67450384	chr5:67450384:A:G	2.66404e-05	-1.08005e-10	-1.12741
67451234	chr5:67451234:C:T	1.03999e-05	-1.29806	-0.769979
67451652	chr5:67451652:G:C	2.06138e-05	-1.16979	-0.214083
67452415	chr5:67452415:T:A	6.6764e-06	-1.41198	-1.09928
67452435	chr5:67452435:G:T	3.91696e-05	-1.08005e-10	-0.741935
67452562	chr5:67452562:G:A	7.31431e-06	-1.44466	-0.975345
67452637	chr5:67452637:G:A	2.74003e-05	-1.08005e-10	-1.09928
67452769	chr5:67452769:C:T	2.31003e-05	-1.08005e-10	-1.26999
67452850	chr5:67452850:A:G	7.38248e-06	-1.45246	-0.958262
67453189	chr5:67453189:G:A	2.35521e-05	-1.08005e-10	-1.25062
67453332	chr5:67453332:C:T	2.75982e-05	-1.08005e-10	-1.09209
67453351	chr5:67453351:A:G	3.35548e-05	-1.08005e-10	-0.896656
67454061	chr5:67454061:C:T	6.33229e-06	-1.44265	-1.12153
67454127	chr5:67454127:C:T	6.31638e-06	-1.38601	-1.18068
67454188	chr5:67454188:C:T	6.8193e-06	-1.54671	-0.943365
67454232	chr5:67454232:T:C	2.37692e-05	-1.08005e-10	-1.24145
67454275	chr5:67454275:T:C	6.27014e-06	-1.40847	-1.16557
67454388	chr5:67454388:A:G	1.74495e-05	-1.2667	-0.283823
67454731	chr5:67454731:G:T	2.32448e-05	-1.08005e-10	-1.26376
67456508	chr5:67456508:T:C	8.13098e-05	-1.08005e-10	-0.0115699
67456678	chr5:67456678:G:T	2.31476e-05	-1.08005e-10	-1.26794
67456922	chr5:67456922:G:A	2.4042e-05	-1.08005e-10	-1.23004
67457001	chr5:67457001:G:A	7.11773e-06	-1.54597	-0.901281
67457382	chr5:67457382:G:C	3.12597e-05	-1.08005e-10	-0.967506
67457432	chr5:67457432:G:A	2.31855e-05	-1.08005e-10	-1.26631
67457892	chr5:67457892:T:C	5.1985e-06	-1.50361	-1.25785
67457935	chr5:67457935:T:C	2.51319e-05	-1.08005e-10	-1.1857
67458219	chr5:67458219:A:T	2.3543e-05	-1.08005e-10	-1.25101
67458397	chr5:67458397:G:A	2.24654e-05	-1.29786	-2.92966e-10
67458858	chr5:67458858:C:T	3.50906e-05	-0.851905	-2.92966e-10
67458972	chr5:67458972:ATG:A	1.05114e-05	-1.30837	-0.749002
67459430	chr5:67459430:C:A	2.327e-05	-1.08005e-10	-1.26267
67459598	chr5:67459598:A:G	2.37294e-05	-1.08005e-10	-1.24312
67459890	chr5:67459890:G:A	8.73936e-05	-1.08005e-10	0.0605858
67460015	chr5:67460015:C:T	1.55778e-05	-1.30542	-0.358576
67460131	chr5:67460131:T:A	8.68535e-05	-1.08005e-10	0.0543861
67460430	chr5:67460430:T:C	2.42088e-05	-1.08005e-10	-1.22312
67460528	chr5:67460528:A:G	1.45944e-05	-1.18284	-0.546352
67460882	chr5:67460882:C:T	7.90533e-05	-1.08005e-10	-0.0397142
67461000	chr5:67461000:T:A	1.3091e-05	-1.31455	-0.523364
67461017	chr5:67461017:A:G	5.24213e-05	-1.08005e-10	-0.450523
67461032	chr5:67461032:A:G	2.62461e-05	-1.08005e-10	-1.14232
67461123	chr5:67461123:A:G	2.44519e-05	-1.08005e-10	-1.21313
67461534	chr5:67461534:T:A	4.99202e-06	-1.5371	-1.2649
67461607	chr5:67461607:T:C	2.78065e-05	-1.08005e-10	-1.08457
67462237	chr5:67462237:C:T	5.44699e-06	-1.54798	-1.1668
67462571	chr5:67462571:C:T	2.86479e-05	-1.08005e-10	-1.05476
67462764	chr5:67462764:G:C	5.59541e-06	-1.42865	-1.25924
67462808	chr5:67462808:C:T	5.86398e-06	-1.37584	-1.26517
67463027	chr5:67463027:A:G	5.78956e-06	-1.39142	-1.26236
67463172	chr5:67463172:ACCACT:A	6.29617e-06	-1.45206	-1.11784
67463257	chr5:67463257:T:G	4.95871e-06	-1.54731	-1.26138
67463819	chr5:67463819:A:C	6.22579e-05	-1.08005e-10	-0.278552
67463843	chr5:67463843:G:A	7.91987e-06	-1.21834	-1.12213
67464287	chr5:67464287:C:T	3.54378e-05	-1.08005e-10	-0.842059
67464568	chr5:67464568:G:A	5.9849e-06	-1.35208	-1.26852
67464578	chr5:67464578:A:G	8.62417e-05	-1.08005e-10	0.0473171
67465518	chr5:67465518:G:T	5.52278e-06	-1.43314	-1.26781
67465766	chr5:67465766:C:T	5.42111e-06	-1.48663	-1.2329
67466163	chr5:67466163:A:G	5.50433e-06	-1.43542	-1.26888
67466765	chr5:67466765:G:A	4.01545e-05	-1.08005e-10	-0.717103
67467241	chr5:67467241:C:G	5.12663e-06	-1.52304	-1.25234
67467340	chr5:67467340:G:C	2.36186e-05	-1.08005e-10	-1.2478
67467409	chr5:67467409:T:C	2.50394e-05	-1.08005e-10	-1.18938
67467599	chr5:67467599:T:G	3.32242e-05	-1.08005e-10	-0.906557
67467764	chr5:67467764:A:G	5.41096e-06	-1.54488	-1.17653
67467868	chr5:67467868:G:A	6.29276e-06	-1.30492	-1.26552
67467946	chr5:67467946:G:A	2.63732e-05	-1.08005e-10	-1.13749
67468149	chr5:67468149:T:C	6.22508e-06	-1.47551	-1.10574
67468232	chr5:67468232:A:C	5.52135e-06	-1.54858	-1.15263
67468248	chr5:67468248:A:C	5.459e-06	-1.44535	-1.26722
67468752	chr5:67468752:C:T	2.54757e-05	-1.17211	-2.92966e-10
67469228	chr5:67469228:T:C	5.49787e-06	-1.44039	-1.26509
67469480	chr5:67469480:CT:C	5.09654e-06	-1.51131	-1.26996
67469504	chr5:67469504:C:T	2.39329e-05	-1.08005e-10	-1.23458
67469651	chr5:67469651:T:A	5.64058e-06	-1.4287	-1.25115
67469656	chr5:67469656:G:T	2.68584e-05	-1.08005e-10	-1.11926
67470185	chr5:67470185:C:T	5.70474e-06	-1.40163	-1.26691
67470420	chr5:67470420:T:C	2.95078e-05	-1.08005e-10	-1.02518
67470446	chr5:67470446:GTTAT:G	5.67432e-06	-1.40354	-1.27034
67470629	chr5:67470629:G:A	6.41147e-06	-1.49385	-1.0579
67471043	chr5:67471043:T:C	5.55109e-06	-1.42881	-1.26703
67471199	chr5:67471199:T:C	2.41096e-05	-1.08005e-10	-1.22723
67471410	chr5:67471410:A:G	3.33281e-05	-1.08005e-10	-0.903437
67471708	chr5:67471708:C:T	4.89669e-06	-1.55071	-1.27057
67471877	chr5:67471877:C:G	5.58536e-06	-1.41913	-1.27056
67472023	chr5:67472023:C:T	5.65711e-06	-1.40688	-1.27004
67472220	chr5:67472220:C:T	2.68806e-05	-1.08005e-10	-1.11843
67472297	chr5:67472297:C:T	5.52678e-06	-1.43053	-1.2697
67472312	chr5:67472312:C:T	5.55764e-06	-1.42486	-1.2698
67472479	chr5:67472479:C:T	2.63751e-05	-1.08005e-10	-1.13741
67473877	chr5:67473877:G:A	6.14386e-06	-1.32964	-1.26474
67474109	chr5:67474109:G:T	6.15877e-06	-1.326	-1.26596
67474381	chr5:67474381:A:G	6.29601e-06	-1.30292	-1.267
67474437	chr5:67474437:G:A	2.37785e-05	-1.08005e-10	-1.24106
67474658	chr5:67474658:T:C	5.19571e-06	-1.5511	-1.2109
67474873	chr5:67474873:C:T	6.31808e-06	-1.30553	-1.26089
67475053	chr5:67475053:A:G	7.87142e-05	-1.08005e-10	-0.044013
67475241	chr5:67475241:G:A	4.36062e-05	-1.08005e-10	-0.634637
67475279	chr5:67475279:T:C	2.40398e-05	-1.23013	-2.92966e-10
67475738	chr5:67475738:A:C	2.52093e-05	-1.08005e-10	-1.18262
67475806	chr5:67475806:G:C	6.37957e-06	-1.28789	-1.26884
67475829	chr5:67475829:CT:C	2.49999e-05	-1.08005e-10	-1.19097
67476191	chr5:67476191:T:C	5.73084e-06	-1.39499	-1.26899
67476333	chr5:67476333:A:G	4.7061e-05	-1.08005e-10	-0.558393
67476698	chr5:67476698:G:A	2.49516e-05	-1.08005e-10	-1.1929
67477016	chr5:67477016:C:T	3.0521e-05	-1.08005e-10	-0.991423
67477398	chr5:67477398:G:A	2.34394e-05	-1.08005e-10	-1.25542
67477567	chr5:67477567:T:G	4.90255e-06	-1.55261	-1.26747
67477572	chr5:67477572:T:G	4.89384e-06	-1.55128	-1.27058
67477880	chr5:67477880:G:A	5.87142e-06	-1.49576	-1.14398
67478127	chr5:67478127:T:C	1.51261e-05	-0.741664	-0.951753
67478552	chr5:67478552:C:T	4.80386e-05	0.731107	-1.26894
67478596	chr5:67478596:G:A	5.54617e-06	-1.52506	-1.17167
67478676	chr5:67478676:C:T	5.94806e-06	-1.52576	-1.10102
67479625	chr5:67479625:C:T	6.41916e-05	-1.08005e-10	-0.247964
67479853	chr5:67479853:A:T	1.9616e-05	-1.43349	-2.92966e-10
67480281	chr5:67480281:T:C	2.72027e-05	-1.08005e-10	-1.10652
67480766	chr5:67480766:G:A	2.81677e-05	-0.0604691	-1.01119
67480858	chr5:67480858:G:A	3.85911e-05	-1.08005e-10	-0.756814
67481159	chr5:67481159:G:A	1.77266e-05	-1.53477	-2.92966e-10
67481202	chr5:67481202:C:T	3.0481e-05	-1.08005e-10	-0.992732
67481309	chr5:67481309:C:T	6.05259e-05	-1.08005e-10	-0.306766
67481554	chr5:67481554:CTCCTG:C	4.53744e-05	-1.08005e-10	-0.594889
67481578	chr5:67481578:G:T	2.4019e-05	-1.08005e-10	-1.23099
67481969	chr5:67481969:C:T	1.80405e-05	-1.51722	-2.92966e-10
67482438	chr5:67482438:C:T	1.78689e-05	-1.52678	-2.92966e-10
67482492	chr5:67482492:C:T	2.35745e-05	-1.08005e-10	-1.24967
67482988	chr5:67482988:T:G	3.07479e-05	-0.984015	-2.92966e-10
67483952	chr5:67483952:T:C	5.92961e-05	-1.08005e-10	-0.327293
67484762	chr5:67484762:C:T	6.47403e-06	-1.53017	-1.01187
67485870	chr5:67485870:A:T	7.17379e-05	-1.08005e-10	-0.136818
67486362	chr5:67486362:C:T	3.05118e-05	-1.08005e-10	-0.991722
67486363	chr5:67486363:G:A	2.3938e-05	-1.08005e-10	-1.23437
67486452	chr5:67486452:C:T	5.7269e-06	-1.55257	-1.11209
67486478	chr5:67486478:T:G	8.07254e-06	-1.54717	-0.774199
67486707	chr5:67486707:G:A	5.49611e-06	-1.53311	-1.17269
67486711	chr5:67486711:G:A	5.82653e-06	-1.54819	-1.09923
67488242	chr5:67488242:G:A	6.78386e-05	-1.08005e-10	-0.192705
67488456	chr5:67488456:G:A	7.1184e-05	-1.08005e-10	-0.144568
67489024	chr5:67489024:G:A	2.39656e-05	-1.08005e-10	-1.23322
67489287	chr5:67489287:G:A	5.15909e-06	-1.53025	-1.23882
67489612	chr5:67489612:T:C	9.388e-05	0.132181	-2.92966e-10
67490330	chr5:67490330:AAG:A	5.3343e-06	-1.54934	-1.18634
67490388	chr5:67490388:A:G	2.31534e-05	-1.08005e-10	-1.2677
67490675	chr5:67490675:A:G	2.36669e-05	-1.08005e-10	-1.24576
67490695	chr5:67490695:C:T	1.81123e-05	-1.51324	-2.92966e-10
67491000	chr5:67491000:T:C	6.71731e-06	-1.43436	-1.07079
67491115	chr5:67491115:C:T	5.4125e-06	-1.55085	-1.17027
67491589	chr5:67491589:G:A	6.34478e-06	-1.54902	-1.01318
67491918	chr5:67491918:A:G	2.65961e-05	-1.08005e-10	-1.12907
67492984	chr5:67492984:T:C	1.18049e-05	-1.54313	-0.398188
67493019	chr5:67493019:G:T	4.73415e-05	-1.08005e-10	-0.552448
67493374	chr5:67493374:C:T	8.59827e-06	-1.28275	-0.975525
67494341	chr5:67494341:T:C	4.33487e-05	-1.08005e-10	-0.640561
67495123	chr5:67495123:G:T	9.05835e-06	-1.43762	-0.768529
67496508	chr5:67496508:A:G	2.13413e-05	-1.55249	0.203301
67496728	chr5:67496728:A:G	7.73708e-06	-1.52962	-0.834189
67497387	chr5:67497387:A:G	2.31179e-05	-1.08005e-10	-1.26923
67497543	chr5:67497543:A:G	1.99953e-05	-0.385571	-1.02877
67497780	chr5:67497780:A:G	7.90007e-05	-0.0403795	-2.92966e-10
67497812	chr5:67497812:A:C	1.8679e-05	-1.48243	-2.92966e-10
67498246	chr5:67498246:A:G	5.9576e-06	-1.54	-1.08517
67498260	chr5:67498260:A:C	1.67104e-05	-0.58913	-1.00468
67498560	chr5:67498560:A:G	1.63172e-05	-0.560192	-1.05742
67498804	chr5:67498804:A:G	8.85392e-06	-1.50653	-0.72245
67498986	chr5:67498986:A:G	2.6426e-05	-0.544051	-0.591437
67499241	chr5:67499241:T:A	2.01102e-05	-1.40861	-2.92966e-10
67499250	chr5:67499250:A:G	2.38066e-05	-1.08005e-10	-1.23987
67499368	chr5:67499368:A:G	1.86888e-05	-1.48191	-2.92966e-10
67499388	chr5:67499388:A:G	4.13897e-05	-1.08005e-10	-0.686805
67500043	chr5:67500043:C:T	1.68302e-05	-0.826546	-0.760115
67500620	chr5:67500620:A:C	1.91153e-05	-1.45935	-2.92966e-10
67501056	chr5:67501056:T:C	1.89901e-05	-1.46592	-2.92966e-10
67501205	chr5:67501205:T:C	6.4755e-06	-1.39188	-1.14993
67501336	chr5:67501336:A:G	1.63481e-05	-0.562245	-1.05348
67501439	chr5:67501439:C:T	4.62708e-05	-1.08005e-10	-0.575325
67501479	chr5:67501479:A:C	5.14157e-06	-1.55238	-1.2201
67501895	chr5:67501895:G:T	5.93883e-06	-1.35788	-1.27044
67502136	chr5:67502136:T:C	6.86718e-05	-1.08005e-10	-0.180498
67502266	chr5:67502266:G:T	1.90897e-05	-1.46069	-2.92966e-10
67502279	chr5:67502279:C:T	8.47259e-06	-1.43562	-0.837381
67502305	chr5:67502305:A:AG	1.02057e-05	-1.20856	-0.87833
67503414	chr5:67503414:A:G	5.08856e-06	-1.52435	-1.2585
67503624	chr5:67503624:A:G	9.11374e-06	-1.04159	-1.15846
67503760	chr5:67503760:T:C	3.53789e-05	-0.843722	-2.92966e-10
67504780	chr5:67504780:G:A	2.31801e-05	-1.08005e-10	-1.26654
67504952	chr5:67504952:A:G	2.95491e-05	-1.08005e-10	-1.02378
67505154	chr5:67505154:T:C	1.14021e-05	-1.44903	-0.527013
67505238	chr5:67505238:GT:G	2.70146e-05	-1.11346	-2.92966e-10
67505383	chr5:67505383:A:G	5.76858e-06	-1.55129	-1.10612
67505664	chr5:67505664:C:T	0.000164905	-1.08005e-10	0.695535
67505946	chr5:67505946:T:C	2.79275e-05	-1.08005e-10	-1.08022
67507034	chr5:67507034:C:T	2.5112e-05	-1.08005e-10	-1.18649
67507192	chr5:67507192:G:A	2.8122e-05	-1.08005e-10	-1.07328
67507470	chr5:67507470:T:G	1.93809e-05	-1.44555	-2.92966e-10
67508098	chr5:67508098:A:C	5.08512e-05	0.0342357	-0.515169
67508213	chr5:67508213:C:T	2.38952e-05	-1.08005e-10	-1.23616
67509011	chr5:67509011:G:A	5.20389e-05	0.0301089	-0.487955
67509166	chr5:67509166:A:G	3.59128e-05	-1.08005e-10	-0.828742
67509239	chr5:67509239:CAG:C	0.000112222	0.310643	-2.92966e-10
67509400	chr5:67509400:A:T	1.85891e-05	-1.48726	-2.92966e-10
67509504	chr5:67509504:C:G	3.27451e-05	-1.08005e-10	-0.921083
67509604	chr5:67509604:C:T	1.04736e-05	-0.870842	-1.19014
67509788	chr5:67509788:A:G	6.06371e-05	-0.347584	0.0426548
67510369	chr5:67510369:T:C	1.83788e-05	-1.49864	-2.92966e-10
67510771	chr5:67510771:C:G	7.80315e-06	-1.22246	-1.13285
67510869	chr5:67510869:G:A	1.74366e-05	-1.55126	-2.92966e-10
67510924	chr5:67510924:A:T	0.000356755	-1.08005e-10	1.46721
67511214	chr5:67511214:C:T	6.81472e-05	0.622232	-0.810399
67511467	chr5:67511467:T:G	2.72987e-05	-1.08005e-10	-1.103
67511505	chr5:67511505:C:A	2.01368e-05	-1.40729	-2.92966e-10
67512082	chr5:67512082:C:A	7.31621e-06	-1.24849	-1.17125
67512092	chr5:67512092:C:A	2.77742e-05	-1.08005e-10	-1.08573
67512507	chr5:67512507:G:A	1.83715e-05	-1.49904	-2.92966e-10
67512797	chr5:67512797:A:G	1.91569e-05	-1.45717	-2.92966e-10
67512927	chr5:67512927:G:A	2.31228e-05	-1.08005e-10	-1.26902
67513321	chr5:67513321:A:G	1.93184e-05	-1.44878	-2.92966e-10
67513943	chr5:67513943:G:A	2.5137e-05	-1.08005e-10	-1.1855
67514069	chr5:67514069:T:C	7.02165e-05	-0.421137	0.262884
67514491	chr5:67514491:T:A	6.41923e-05	-0.247954	-2.92966e-10
67514725	chr5:67514725:G:C	5.945e-06	-1.44369	-1.1836
67514793	chr5:67514793:A:G	2.66535e-05	-1.08005e-10	-1.12692
67515033	chr5:67515033:A:G	4.97469e-06	-1.5475	-1.25797
67515042	chr5:67515042:T:C	7.06564e-06	-1.43817	-1.01643
67515069	chr5:67515069:A:G	4.2165e-05	0.318639	-0.986887
67515072	chr5:67515072:A:G	4.13027e-05	0.304405	-0.993314
67516413	chr5:67516413:G:A	1.51243e-05	-0.933237	-0.760299
67516567	chr5:67516567:T:A	1.50575e-05	-1.01459	-0.683371
67516622	chr5:67516622:T:C	5.28342e-06	-1.47657	-1.26869
67517444	chr5:67517444:TA:T	0.000329565	2.48349	-1.09555
67517475	chr5:67517475:C:T	5.06367e-05	-0.0419009	-0.443259
67517476	chr5:67517476:G:A	1.04609e-05	-0.943079	-1.11911
67518282	chr5:67518282:G:A	9.86647e-05	-0.140551	0.322442
67518749	chr5:67518749:G:A	3.03533e-05	-1.08005e-10	-0.996933
67518759	chr5:67518759:G:A	6.51297e-06	-1.28189	-1.25415
67519196	chr5:67519196:T:C	2.83737e-05	-1.08005e-10	-1.06437
67519882	chr5:67519882:A:T	1.77474e-05	-0.398196	-1.1354
67520150	chr5:67520150:G:C	2.59294e-05	-1.08005e-10	-1.15446
67520398	chr5:67520398:C:T	5.62016e-06	-1.55157	-1.1319
67520547	chr5:67520547:G:T	2.95455e-05	-1.08005e-10	-1.0239
67520556	chr5:67520556:G:A	2.68897e-05	-1.08005e-10	-1.1181
67521462	chr5:67521462:C:T	9.05898e-05	0.0965046	-2.92966e-10
67521476	chr5:67521476:G:A	7.34289e-06	-1.48114	-0.934965
67521698	chr5:67521698:G:A	8.53857e-05	-1.08005e-10	0.0373424
67521736	chr5:67521736:G:A	2.9975e-05	-1.08005e-10	-1.00947
67521795	chr5:67521795:C:T	6.30923e-06	-1.51231	-1.05552
67522048	chr5:67522048:T:G	2.46926e-05	-1.08005e-10	-1.20333
67522515	chr5:67522515:G:A	2.87324e-05	-1.08005e-10	-1.05181
67522657	chr5:67522657:G:T	0.000187963	2.03455	-1.20815
67522711	chr5:67522711:C:CA	8.28739e-06	-1.07577	-1.21934
67522780	chr5:67522780:A:C	2.76018e-05	-1.08005e-10	-1.09196
67523563	chr5:67523563:A:G	7.58357e-06	-1.55142	-0.832428
67524173	chr5:67524173:CTCTT:C	0.000112498	1.09156	-0.778457
67524446	chr5:67524446:C:T	9.74566e-05	1.04609	-0.876522
67524820	chr5:67524820:T:C	1.92536e-05	-1.45214	-2.92966e-10
67524945	chr5:67524945:C:T	8.25546e-06	-1.53617	-0.762796
67525742	chr5:67525742:G:C	5.97648e-05	0.868331	-1.18775
67525751	chr5:67525751:C:T	1.93777e-05	-1.44571	-2.92966e-10
67526125	chr5:67526125:C:T	3.32673e-05	-1.08005e-10	-0.905262
67526174	chr5:67526174:C:T	6.9456e-05	-1.08005e-10	-0.169143
67526402	chr5:67526402:C:T	1.83799e-05	-1.49858	-2.92966e-10
67526427	chr5:67526427:C:T	5.07168e-06	-1.54435	-1.24181
67526616	chr5:67526616:T:A	8.84402e-05	0.685325	-0.612834
67527085	chr5:67527085:T:C	1.75487e-05	-1.54486	-2.92966e-10
67527292	chr5:67527292:C:T	2.82962e-05	-1.08005e-10	-1.06711
67527787	chr5:67527787:G:T	2.57726e-05	-1.08005e-10	-1.16052
67527883	chr5:67527883:A:G	5.3514e-05	-0.445699	0.0158057
67527978	chr5:67527978:G:T	1.79879e-05	-1.52014	-2.92966e-10
67528064	chr5:67528064:A:G	3.91041e-05	0.520902	-1.26451
67528138	chr5:67528138:A:G	7.46562e-06	-1.15082	-1.24871
67528339	chr5:67528339:G:A	2.3192e-05	-1.08005e-10	-1.26603
67528363	chr5:67528363:G:A	1.01752e-05	-0.820821	-1.26906
67529172	chr5:67529172:A:C	1.79335e-05	-1.52317	-2.92966e-10
67529821	chr5:67529821:C:A	3.80588e-05	-1.08005e-10	-0.770705
67529851	chr5:67529851:G:A	3.71782e-05	-1.08005e-10	-0.794113
67530046	chr5:67530046:G:A	2.35647e-05	-1.08005e-10	-1.25009
67530416	chr5:67530416:A:G	2.83667e-05	-1.08005e-10	-1.06462
67530467	chr5:67530467:C:T	4.23449e-05	0.601901	-1.26589
67530608	chr5:67530608:A:C	5.10789e-05	-1.08005e-10	-0.476466
67530976	chr5:67530976:T:C	3.93048e-05	-1.08005e-10	-0.738489
67531286	chr5:67531286:T:C	3.14832e-05	0.308509	-1.26889
67531651	chr5:67531651:A:G	2.81961e-05	-0.665468	-0.405184
67531779	chr5:67531779:A:G	2.9496e-05	0.234872	-1.26045
67532261	chr5:67532261:A:G	2.90383e-05	0.218043	-1.25926
67532485	chr5:67532485:G:T	5.73323e-05	-0.360973	-2.92966e-10
67533188	chr5:67533188:A:G	1.74291e-05	-1.55169	-2.92966e-10
67533291	chr5:67533291:T:C	8.0345e-05	-0.101123	0.0776161
67533350	chr5:67533350:G:A	2.83334e-05	-1.08005e-10	-1.0658
67533450	chr5:67533450:A:G	3.54553e-05	-1.08005e-10	-0.841565
67533708	chr5:67533708:A:C	3.80516e-05	-0.697525	-0.0733691
67533939	chr5:67533939:T:C	3.368e-05	0.361272	-1.2542
67533983	chr5:67533983:AC:A	3.77998e-05	0.326462	-1.104
67534154	chr5:67534154:A:AC	4.32306e-05	-1.08005e-10	-0.643289
67534435	chr5:67534435:T:A	5.40963e-05	0.786552	-1.20562
67534618	chr5:67534618:A:G	3.76196e-05	0.376556	-1.15887
67534676	chr5:67534676:A:G	3.67475e-05	0.343426	-1.14919
67534957	chr5:67534957:T:C	3.37536e-05	0.368529	-1.25928
67535285	chr5:67535285:A:T	2.68289e-05	-1.08005e-10	-1.12036
67535911	chr5:67535911:T:A	2.97416e-05	-0.831892	-0.185397
67536339	chr5:67536339:G:A	2.34817e-05	-1.08005e-10	-1.25362
67536423	chr5:67536423:C:G	3.16986e-05	0.293931	-1.2475
67536514	chr5:67536514:G:A	2.53313e-05	-1.08005e-10	-1.1778
67536666	chr5:67536666:T:C	1.11025e-05	-0.755606	-1.24706
67536806	chr5:67536806:T:C	1.7711e-05	-1.53565	-2.92966e-10
67537339	chr5:67537339:A:G	6.40038e-05	-1.08005e-10	-0.250895
67537638	chr5:67537638:C:T	7.48629e-06	-1.55143	-0.845338
67538003	chr5:67538003:G:A	1.75302e-05	-1.54591	-2.92966e-10
67538169	chr5:67538169:A:G	1.74998e-05	-1.54765	-2.92966e-10
67538581	chr5:67538581:G:A	1.54934e-05	-0.408063	-1.26136
67538909	chr5:67538909:G:A	1.61926e-05	-0.370795	-1.25449
67539061	chr5:67539061:T:A	6.18881e-05	0.653508	-0.938016
67539133	chr5:67539133:T:C	7.20101e-06	-1.18842	-1.2472
67539318	chr5:67539318:C:T	0.000141057	1.76818	-1.22885
67539376	chr5:67539376:T:C	6.21794e-05	0.626486	-0.906298
67539458	chr5:67539458:T:C	4.12918e-05	-1.08005e-10	-0.689174
67539562	chr5:67539562:G:A	1.53824e-05	-0.411875	-1.26474
67539608	chr5:67539608:G:A	1.27255e-05	-0.596371	-1.26986
67539713	chr5:67539713:C:T	2.71296e-05	-1.08005e-10	-1.10921
67539988	chr5:67539988:G:C	6.4223e-05	0.919293	-1.16677
67540022	chr5:67540022:T:C	2.51673e-05	0.0856636	-1.26996
67540132	chr5:67540132:A:C	1.01928e-05	-1.14312	-0.94504
67540133	chr5:67540133:A:G	5.60115e-05	-1.08005e-10	-0.384281
67541295	chr5:67541295:A:T	5.93268e-05	0.511296	-0.838072
67541681	chr5:67541681:T:A	4.26139e-05	-1.08005e-10	-0.657656
67541682	chr5:67541682:C:A	4.31485e-05	-1.08005e-10	-0.64519
67542084	chr5:67542084:C:T	5.63113e-05	-0.378941	-2.92966e-10
67542106	chr5:67542106:A:G	3.36848e-05	-1.08005e-10	-0.892789
67542500	chr5:67542500:A:G	3.5498e-05	-0.840362	-2.92966e-10
67542560	chr5:67542560:A:G	2.4198e-05	-1.08005e-10	-1.22357
67542733	chr5:67542733:A:G	3.57287e-05	0.287347	-1.12123
67543085	chr5:67543085:C:T	4.29827e-05	0.312297	-0.961337
67543517	chr5:67543517:C:T	4.17882e-05	0.280914	-0.958135
67543912	chr5:67543912:C:T	4.21605e-05	-1.08005e-10	-0.668353
67544225	chr5:67544225:A:G	2.92726e-05	0.162006	-1.19519
67544383	chr5:67544383:T:C	2.72166e-05	0.0766757	-1.18269
67544395	chr5:67544395:G:A	2.41487e-05	-1.08005e-10	-1.22561
67544449	chr5:67544449:A:G	3.1871e-05	0.185699	-1.13384
67544507	chr5:67544507:C:A	2.69177e-05	0.0675045	-1.18456
67544787	chr5:67544787:G:A	2.67006e-05	0.0536002	-1.17875
67544876	chr5:67544876:T:C	2.82778e-05	0.113285	-1.18105
67545180	chr5:67545180:C:T	3.47536e-05	-1.08005e-10	-0.861553
67545183	chr5:67545183:T:C	3.04713e-05	0.18342	-1.17647
67546221	chr5:67546221:T:C	3.26981e-05	0.247122	-1.16964
67546592	chr5:67546592:T:A	1.0071e-05	-1.52459	-0.575585
67546857	chr5:67546857:G:A	9.78176e-05	1.40506	-1.23179
67547010	chr5:67547010:A:G	3.27e-05	0.230044	-1.1525
67547018	chr5:67547018:T:G	3.27881e-05	0.223242	-1.14301
67547692	chr5:67547692:A:T	5.61718e-06	-1.51711	-1.1669
67547780	chr5:67547780:C:A	5.46746e-05	-1.08005e-10	-0.408438
67548239	chr5:67548239:T:C	2.94526e-05	-1.08005e-10	-1.02706
67548931	chr5:67548931:G:T	2.42962e-05	-1.08005e-10	-1.21952
67549126	chr5:67549126:C:T	4.04104e-05	-1.08005e-10	-0.71075
67549408	chr5:67549408:G:A	4.83416e-05	0.160238	-0.691782
67549663	chr5:67549663:T:C	6.43477e-06	-1.53289	-1.01523
67550367	chr5:67550367:A:G	3.51535e-05	0.281815	-1.13193
67550580	chr5:67550580:G:C	8.71606e-05	-1.08005e-10	0.0579153
67550890	chr5:67550890:T:C	3.7302e-05	0.477477	-1.26827
67550917	chr5:67550917:C:T	2.47807e-05	-1.08005e-10	-1.19977
67551557	chr5:67551557:A:G	8.98014e-06	-1.46388	-0.750942
67551592	chr5:67551592:T:G	6.078e-05	0.831689	-1.13426
67552022	chr5:67552022:G:T	4.58171e-05	0.153034	-0.738212
67552201	chr5:67552201:A:G	3.77823e-05	-1.08005e-10	-0.777997
67552493	chr5:67552493:A:G	5.27143e-05	-0.44495	-2.92966e-10
67552563	chr5:67552563:T:C	8.17767e-05	-1.08005e-10	-0.00584423
67552579	chr5:67552579:G:T	5.92413e-05	-1.08005e-10	-0.328218
67552713	chr5:67552713:G:A	0.000138278	1.50186	-0.982428
67553116	chr5:67553116:T:C	3.25019e-05	-1.08005e-10	-0.928537
67553244	chr5:67553244:C:T	0.000338058	1.83221	-0.418833
67553385	chr5:67553385:A:G	2.30902e-05	-1.08005e-10	-1.27043
67553883	chr5:67553883:A:T	1.78442e-05	-1.53021	0.00205211
67554240	chr5:67554240:C:CT	2.33981e-05	-1.08005e-10	-1.25718
67555075	chr5:67555075:C:T	4.43756e-05	-1.08005e-10	-0.617147
67555967	chr5:67555967:A:G	2.30918e-05	-1.08005e-10	-1.27036
67556288	chr5:67556288:AG:A	2.60686e-05	-1.08005e-10	-1.1491
67556456	chr5:67556456:G:T	6.04465e-05	-1.08005e-10	-0.308078
67556864	chr5:67556864:T:C	2.30917e-05	-1.08005e-10	-1.27036
67557097	chr5:67557097:C:T	2.30883e-05	-1.08005e-10	-1.27051
67558203	chr5:67558203:T:C	2.51135e-05	-1.18643	-2.92966e-10
67558342	chr5:67558342:A:G	4.14608e-05	-0.11371	-0.571379
67558366	chr5:67558366:C:G	3.94921e-05	0.535256	-1.26899
67558476	chr5:67558476:G:A	5.73436e-05	-0.360776	-2.92966e-10
67558494	chr5:67558494:A:T	2.39352e-05	-1.08005e-10	-1.23449
67558612	chr5:67558612:C:T	2.43065e-05	-1.08005e-10	-1.21909
67559027	chr5:67559027:C:T	4.44508e-05	-1.08005e-10	-0.615453
67559093	chr5:67559093:C:T	2.44889e-05	-1.08005e-10	-1.21162
67559180	chr5:67559180:A:G	4.59787e-05	-1.08005e-10	-0.581659
67559266	chr5:67559266:T:A	4.27939e-05	-0.653442	-2.92966e-10
67559312	chr5:67559312:A:G	4.3742e-05	-1.08005e-10	-0.631527
67559902	chr5:67559902:T:C	8.36231e-05	-1.08005e-10	0.0164833
67560567	chr5:67560567:C:G	4.50803e-05	-1.08005e-10	-0.601392
67560694	chr5:67560694:T:C	2.80137e-05	-1.08005e-10	-1.07714
67560920	chr5:67560920:G:A	5.93022e-05	0.882738	-1.20993
67561310	chr5:67561310:G:A	7.26993e-05	0.801043	-0.924548
67561892	chr5:67561892:T:G	2.98859e-05	-1.08005e-10	-1.01245
67562286	chr5:67562286:G:A	3.78735e-05	-1.08005e-10	-0.775585
67562551	chr5:67562551:C:T	1.86517e-05	-1.4839	-2.92966e-10
67562659	chr5:67562659:A:G	1.75175e-05	-1.54663	-2.92966e-10
67562710	chr5:67562710:T:G	7.84352e-06	-1.16409	-1.18606
67563233	chr5:67563233:G:A	6.2109e-05	-0.0288617	-0.252084
67563317	chr5:67563317:TTAGA:T	2.50763e-05	-1.08005e-10	-1.18791
67563983	chr5:67563983:T:A	2.37802e-05	-1.08005e-10	-1.24098
67564461	chr5:67564461:G:A	1.24329e-05	-0.633717	-1.25577
67564553	chr5:67564553:T:A	2.39557e-05	-1.08005e-10	-1.23363
67564929	chr5:67564929:A:G	9.66904e-06	-0.927106	-1.2138
67565180	chr5:67565180:A:G	1.33595e-05	-0.575434	-1.24217
67565412	chr5:67565412:A:G	9.10947e-05	-1.08477	1.18683
67565703	chr5:67565703:A:C	2.96446e-05	-0.753189	-0.267366
67565889	chr5:67565889:C:T	2.73612e-05	-0.787049	-0.313662
67565933	chr5:67565933:T:C	3.38811e-05	-1.08005e-10	-0.886978
67566123	chr5:67566123:G:A	0.000137259	0.512034	-2.92966e-10
67566124	chr5:67566124:C:T	4.94439e-05	-1.08005e-10	-0.508997
67566264	chr5:67566264:G:T	3.62502e-05	-0.790932	-0.0284605
67566383	chr5:67566383:G:A	3.67654e-05	-1.08005e-10	-0.805281
67566653	chr5:67566653:T:C	1.7775e-05	-1.53204	-2.92966e-10
67566684	chr5:67566684:A:T	7.88182e-06	-1.17043	-1.17485
67566916	chr5:67566916:T:A	1.75155e-05	-1.54675	-2.92966e-10
67566922	chr5:67566922:T:C	1.74219e-05	-1.55211	-2.92966e-10
67566983	chr5:67566983:G:A	2.82685e-05	-1.08005e-10	-1.06809
67567195	chr5:67567195:G:A	1.91283e-05	-1.45867	-2.92966e-10
67567360	chr5:67567360:T:C	1.76717e-05	-1.53787	-2.92966e-10
67567480	chr5:67567480:C:T	2.84429e-05	-1.08005e-10	-1.06194
67567572	chr5:67567572:T:C	7.40304e-05	0.897115	-1.00248
67567756	chr5:67567756:A:C	4.26406e-05	-1.08005e-10	-0.657029
67567878	chr5:67567878:A:T	7.58946e-05	0.922419	-1.00291
67568050	chr5:67568050:T:C	2.18569e-05	-1.32532	-2.92966e-10
67568092	chr5:67568092:A:T	2.2641e-05	-0.343565	-0.946509
67568116	chr5:67568116:G:A	7.79254e-05	-1.08005e-10	-0.0540852
67568185	chr5:67568185:A:G	5.44757e-05	0.734148	-1.14623
67568251	chr5:67568251:C:G	3.09225e-05	-1.08005e-10	-0.978353
67568399	chr5:67568399:C:A	4.42616e-05	-0.870217	0.250497
67568438	chr5:67568438:G:A	2.54452e-05	0.0297383	-1.20305
67568517	chr5:67568517:A:G	1.74256e-05	-1.5519	-2.92966e-10
67568630	chr5:67568630:A:G	5.06447e-06	-1.54601	-1.24158
67568965	chr5:67568965:G:A	7.80827e-05	-1.08005e-10	-0.0520681
67569518	chr5:67569518:T:C	6.34681e-05	-1.08005e-10	-0.259299
67569895	chr5:67569895:G:A	3.72298e-05	-0.618171	-0.174555
67570355	chr5:67570355:CA:C	2.58466e-05	-1.08005e-10	-1.15766
67570564	chr5:67570564:G:A	5.70601e-05	-1.08005e-10	-0.365731
67571286	chr5:67571286:C:T	4.9386e-05	-0.231491	-0.278679
67571562	chr5:67571562:T:G	2.30882e-05	-1.08005e-10	-1.27051
67572353	chr5:67572353:A:G	1.82494e-05	-1.50571	-2.92966e-10
67572386	chr5:67572386:T:G	8.26953e-06	-1.11181	-1.18545
67572418	chr5:67572418:A:G	2.31586e-05	-1.08005e-10	-1.26747
67572763	chr5:67572763:A:T	7.75412e-05	-1.08005e-10	-0.0590271
67573965	chr5:67573965:A:G	5.38545e-05	0.842645	-1.26619
67574462	chr5:67574462:A:G	7.95811e-05	-1.08005e-10	-0.0330597
67574807	chr5:67574807:T:G	6.51051e-05	0.846731	-1.08057
67574910	chr5:67574910:C:T	4.19385e-05	-1.08005e-10	-0.673633
67575457	chr5:67575457:G:A	1.81348e-05	-1.51201	-2.92966e-10
67575899	chr5:67575899:T:C	6.01767e-06	-1.48838	-1.12675
67575971	chr5:67575971:C:A	3.48511e-05	-0.858752	-2.92966e-10
67576390	chr5:67576390:C:T	4.38868e-05	-1.08005e-10	-0.628223
67576409	chr5:67576409:A:G	2.97842e-05	-1.08005e-10	-1.01586
67576441	chr5:67576441:G:C	1.12734e-05	-0.749437	-1.23795
67576546	chr5:67576546:A:G	4.30285e-05	-1.08005e-10	-0.647973
67577029	chr5:67577029:T:C	1.00998e-05	-0.826749	-1.27057
67577351	chr5:67577351:C:A	1.75344e-05	-1.54567	-2.92966e-10
67577480	chr5:67577480:A:G	2.88436e-05	-1.08005e-10	-1.04795
67577526	chr5:67577526:A:G	6.80698e-05	-1.08005e-10	-0.189302
67577757	chr5:67577757:A:G	2.91713e-05	-1.08005e-10	-1.03665
67577843	chr5:67577843:T:C	9.87574e-06	-0.850195	-1.26956
67578015	chr5:67578015:G:A	0.000268477	1.56815	-0.385219
67578754	chr5:67578754:T:C	1.74776e-05	-1.54891	-2.92966e-10
67578852	chr5:67578852:A:G	4.01709e-05	-1.08005e-10	-0.716695
67579058	chr5:67579058:A:G	3.79187e-05	-0.829022	0.0546301
67579143	chr5:67579143:T:C	1.40771e-05	-1.48774	-0.277543
67579682	chr5:67579682:T:A	2.48699e-05	-1.08005e-10	-1.19618
67579808	chr5:67579808:G:A	8.29212e-05	1.27831	-1.27026
67579997	chr5:67579997:A:C	8.89596e-05	1.29461	-1.21626
67580105	chr5:67580105:C:T	4.28138e-05	-1.08005e-10	-0.652977
67580166	chr5:67580166:A:G	1.81633e-05	-1.51043	-2.92966e-10
67580185	chr5:67580185:G:A	3.82292e-05	-1.08005e-10	-0.766236
67580239	chr5:67580239:A:G	2.91619e-05	-1.08005e-10	-1.03697
67580583	chr5:67580583:C:T	1.75986e-05	-1.54201	-2.92966e-10
67580789	chr5:67580789:G:A	9.50329e-05	1.41475	-1.27036
67580990	chr5:67580990:G:A	9.64054e-05	1.42901	-1.27028
67581103	chr5:67581103:G:A	0.00029881	1.62296	-0.332987
67581526	chr5:67581526:A:C	2.38985e-05	-1.08005e-10	-1.23602
67581723	chr5:67581723:T:C	2.7034e-05	-1.08005e-10	-1.11274
67581979	chr5:67581979:T:C	0.000176631	0.764227	-2.92966e-10
67582117	chr5:67582117:T:A	0.000307008	1.59806	-0.28102
67582659	chr5:67582659:G:A	3.27958e-05	0.170527	-1.09006
67583156	chr5:67583156:AAC:A	2.45295e-05	-1.08005e-10	-1.20996
67583315	chr5:67583315:C:A	5.08212e-05	0.704191	-1.18571
67583613	chr5:67583613:G:A	2.34268e-05	-0.0291679	-1.22679
67583675	chr5:67583675:C:T	4.0411e-05	-0.839506	0.12877
67584202	chr5:67584202:A:C	3.67936e-05	-0.804512	-2.92966e-10
67584337	chr5:67584337:T:A	1.83296e-05	-1.50132	-2.92966e-10
67584544	chr5:67584544:T:A	1.74167e-05	-1.55241	-2.92966e-10
67584585	chr5:67584585:T:C	4.26156e-05	-1.08005e-10	-0.657615
67584773	chr5:67584773:G:A	2.69761e-05	-1.08005e-10	-1.11488
67585113	chr5:67585113:G:C	6.35133e-05	-1.08005e-10	-0.258587
67585249	chr5:67585249:A:G	3.22442e-05	-1.08005e-10	-0.936498
67585336	chr5:67585336:C:A	4.91704e-06	-1.54766	-1.26947
67585363	chr5:67585363:A:T	1.74174e-05	-1.55237	-2.92966e-10
67585570	chr5:67585570:A:G	3.95658e-05	-1.08005e-10	-0.731872
67585755	chr5:67585755:A:G	2.79618e-05	-1.08005e-10	-1.079
67585972	chr5:67585972:G:A	0.000116409	1.56114	-1.21387
67586015	chr5:67586015:A:G	0.000114803	1.56024	-1.22686
67586021	chr5:67586021:G:T	2.3093e-05	-1.08005e-10	-1.27031
67586177	chr5:67586177:A:G	8.10047e-06	-1.55202	-0.765895
67586266	chr5:67586266:C:T	3.7403e-05	-1.08005e-10	-0.788085
67586481	chr5:67586481:G:A	0.000385969	1.86909	-0.323169
67586670	chr5:67586670:C:A	1.75278e-05	-1.54605	-2.92966e-10
67586999	chr5:67586999:A:G	2.37598e-05	-1.08005e-10	-1.24184
67587224	chr5:67587224:A:G	2.3103e-05	-1.08005e-10	-1.26988
67587513	chr5:67587513:T:C	7.80653e-05	-1.08005e-10	-0.0522909
67587526	chr5:67587526:A:T	2.60761e-05	-1.08005e-10	-1.14882
67587587	chr5:67587587:G:A	0.000176167	1.24723	-0.485636
67587924	chr5:67587924:G:A	4.45869e-05	-1.08005e-10	-0.612396
67588065	chr5:67588065:C:A	2.71812e-05	-1.08005e-10	-1.10731
67588296	chr5:67588296:T:C	8.21248e-06	-1.54661	-0.757575
67588836	chr5:67588836:C:T	0.000164938	1.12669	-0.430953
67588884	chr5:67588884:G:A	0.000167446	1.19143	-0.480601
67589253	chr5:67589253:T:C	2.674e-05	-1.12368	-2.92966e-10
67589527	chr5:67589527:A:G	4.39839e-05	-0.821273	0.195259
67589536	chr5:67589536:G:GT	2.37674e-05	-1.08005e-10	-1.24152
67589681	chr5:67589681:C:G	0.000156956	1.02921	-0.383081
67589925	chr5:67589925:G:A	4.51471e-05	-1.08005e-10	-0.59991
67589926	chr5:67589926:C:A	4.49605e-05	-1.08005e-10	-0.604052
67590002	chr5:67590002:C:T	0.000150983	1.11383	-0.506497
67591748	chr5:67591748:C:T	4.63971e-05	-1.08005e-10	-0.5726
67591751	chr5:67591751:A:C	4.57073e-05	-1.08005e-10	-0.587578
67592099	chr5:67592099:C:T	2.85441e-05	-1.08005e-10	-1.05839
67592132	chr5:67592132:T:C	3.22501e-05	-1.00841	0.0720996
67592196	chr5:67592196:C:G	2.38702e-05	-1.08005e-10	-1.23721
67592764	chr5:67592764:C:T	2.60832e-05	-1.08005e-10	-1.14855
67592770	chr5:67592770:T:G	3.42971e-05	-0.264723	-0.610053
67592915	chr5:67592915:A:T	0.000143214	1.02785	-0.473345
67593000	chr5:67593000:T:C	1.74898e-05	-1.54822	-2.92966e-10
67593076	chr5:67593076:T:C	0.000235769	1.21808	-0.165069
67593214	chr5:67593214:T:G	1.76563e-05	-1.53874	-2.92966e-10
67593750	chr5:67593750:G:A	1.7828e-05	-1.52907	-2.92966e-10
67594566	chr5:67594566:TCC:T	3.48464e-05	-1.08005e-10	-0.858887
67594913	chr5:67594913:T:C	1.74888e-05	-1.54827	-2.92966e-10
67595125	chr5:67595125:G:A	2.31132e-05	-1.08005e-10	-1.26943
67595288	chr5:67595288:A:G	1.75625e-05	-1.54407	-2.92966e-10
67595357	chr5:67595357:GT:G	2.98235e-05	-1.08005e-10	-1.01454
67595520	chr5:67595520:C:T	2.55345e-05	-1.08005e-10	-1.16981
67595647	chr5:67595647:T:C	5.25174e-05	-1.08005e-10	-0.448693
67595918	chr5:67595918:T:C	2.46111e-05	-1.08005e-10	-1.20664
67595948	chr5:67595948:T:C	5.46782e-06	-1.44041	-1.27054
67596447	chr5:67596447:AT:A	2.58966e-05	-1.08005e-10	-1.15573
67596588	chr5:67596588:T:C	4.62984e-05	-0.574729	-2.92966e-10
67596677	chr5:67596677:G:A	8.84774e-06	-1.069	-1.16068
67597224	chr5:67597224:AG:A	1.58892e-05	-0.376066	-1.26813
67597349	chr5:67597349:CT:C	2.39072e-05	-1.08005e-10	-1.23566
67597382	chr5:67597382:A:T	8.53723e-06	-1.05822	-1.20718
67597397	chr5:67597397:T:C	2.07766e-05	-0.869498	-0.506511
67597480	chr5:67597480:T:A	6.27482e-05	0.681469	-0.952176
67597596	chr5:67597596:G:A	2.31087e-05	-1.08005e-10	-1.26963
67598016	chr5:67598016:T:TC	2.5739e-05	-1.08005e-10	-1.16183
67598352	chr5:67598352:T:C	3.89465e-05	-1.08005e-10	-0.747648
67598359	chr5:67598359:C:T	8.87206e-06	-1.06121	-1.16572
67598567	chr5:67598567:G:A	4.6059e-05	-1.08005e-10	-0.579915
67598570	chr5:67598570:C:T	6.28196e-05	-1.08005e-10	-0.26957
67598856	chr5:67598856:G:A	1.77781e-05	-1.53187	-2.92966e-10
67598915	chr5:67598915:T:C	1.5711e-05	-1.51364	-0.141836
67599521	chr5:67599521:G:A	1.78505e-05	-1.52781	-2.92966e-10
67599626	chr5:67599626:A:G	2.45999e-05	-1.08005e-10	-1.20709
67599894	chr5:67599894:C:G	3.93668e-05	0.521823	-1.25874
67599948	chr5:67599948:T:C	1.47664e-05	-0.831767	-0.885717
67600137	chr5:67600137:G:T	2.31397e-05	-1.08005e-10	-1.26829
67600365	chr5:67600365:G:A	1.51566e-05	-0.805507	-0.885894
67600441	chr5:67600441:A:G	2.49853e-05	-1.08005e-10	-1.19155
67600613	chr5:67600613:T:C	1.90322e-05	-1.46371	-2.92966e-10
67600619	chr5:67600619:G:A	2.30919e-05	-1.08005e-10	-1.27036
67601083	chr5:67601083:AT:A	1.08607e-05	-1.54523	-0.479461
67601117	chr5:67601117:A:G	9.65837e-06	-1.24495	-0.897063
67601323	chr5:67601323:C:T	1.02294e-05	-1.53123	-0.553339
67601365	chr5:67601365:G:C	3.77487e-05	0.489412	-1.2683
67601532	chr5:67601532:T:C	2.35825e-05	-1.08005e-10	-1.24933
67601636	chr5:67601636:T:C	3.13496e-05	-1.08005e-10	-0.964634
67601713	chr5:67601713:C:A	1.74266e-05	-1.55184	-2.92966e-10
67601748	chr5:67601748:C:T	3.48952e-05	-0.00223908	-0.855249
67601932	chr5:67601932:A:G	3.0859e-05	-1.08005e-10	-0.980407
67602234	chr5:67602234:A:G	1.44914e-05	-0.911746	-0.824537
67602315	chr5:67602315:C:T	5.12861e-05	-1.08005e-10	-0.472417
67602339	chr5:67602339:T:C	2.8736e-05	-1.08005e-10	-1.05169
67602451	chr5:67602451:T:A	0.000142633	-1.08005e-10	0.550437
67602721	chr5:67602721:A:T	2.41608e-05	-0.0312371	-1.19387
67602801	chr5:67602801:T:G	2.86402e-05	-1.05502	-2.92966e-10
67603118	chr5:67603118:G:A	2.72297e-05	-1.08005e-10	-1.10553
67603150	chr5:67603150:T:C	2.60407e-05	-1.08005e-10	-1.15018
67603153	chr5:67603153:C:T	1.7586e-05	-1.54273	-2.92966e-10
67603247	chr5:67603247:G:T	1.43758e-05	-1.26165	-0.48264
67603356	chr5:67603356:C:T	1.35754e-05	-1.25771	-0.543864
67603365	chr5:67603365:C:T	3.65544e-05	0.459334	-1.27037
67603375	chr5:67603375:C:T	5.70201e-06	-1.51152	-1.15749
67603580	chr5:67603580:G:A	2.27573e-05	-0.0903002	-1.19465
67603881	chr5:67603881:G:A	4.23649e-05	-1.08005e-10	-0.663518
67603927	chr5:67603927:G:A	4.52559e-05	-1.08005e-10	-0.597503
67604337	chr5:67604337:C:T	2.30933e-05	-1.08005e-10	-1.27029
67604693	chr5:67604693:A:C	1.76961e-05	-1.53649	-2.92966e-10
67604903	chr5:67604903:T:G	4.06979e-05	-0.70366	-2.92966e-10
67605405	chr5:67605405:TCTC:T	6.18557e-05	-1.08005e-10	-0.285033
67606153	chr5:67606153:C:T	6.6725e-05	1.00967	-1.21892
67606235	chr5:67606235:T:C	6.45328e-05	0.994255	-1.23692
67606479	chr5:67606479:G:A	2.77129e-05	-1.08005e-10	-1.08794
67606551	chr5:67606551:A:G	1.61616e-05	-0.834516	-0.792685
67606677	chr5:67606677:G:C	0.000164304	0.822457	-0.130572
67606832	chr5:67606832:A:T	0.00017332	0.929752	-0.184447
67606935	chr5:67606935:A:G	2.30933e-05	-1.08005e-10	-1.27029
67606936	chr5:67606936:T:A	1.79836e-05	-1.52038	-2.92966e-10
67606987	chr5:67606987:C:T	0.000149557	-1.08005e-10	0.597839
67606988	chr5:67606988:C:T	2.8843e-05	-1.08005e-10	-1.04797
67607235	chr5:67607235:C:T	3.94742e-05	-0.734189	-2.92966e-10
67607307	chr5:67607307:G:T	2.33236e-05	-1.08005e-10	-1.26037
67607392	chr5:67607392:C:T	3.74806e-05	0.164996	-0.951009
67607460	chr5:67607460:A:G	0.000170149	0.976706	-0.249871
67607558	chr5:67607558:A:T	0.000164413	0.965113	-0.27257
67607665	chr5:67607665:G:A	0.000155157	0.925488	-0.290887
67607682	chr5:67607682:T:TC	0.000170562	1.00121	-0.271954
67607761	chr5:67607761:A:G	4.07512e-05	-1.08005e-10	-0.70235
67608008	chr5:67608008:T:G	1.74266e-05	-1.55184	-2.92966e-10
67608067	chr5:67608067:A:T	4.70225e-05	-1.08005e-10	-0.559211
67608156	chr5:67608156:T:G	4.33504e-05	-1.08005e-10	-0.640522
67608262	chr5:67608262:G:A	5.94732e-05	-1.08005e-10	-0.324311
67608346	chr5:67608346:T:G	4.49084e-05	-1.08005e-10	-0.605212
67608541	chr5:67608541:G:A	1.74303e-05	-1.55163	-2.92966e-10
67608627	chr5:67608627:C:A	2.50574e-05	-1.08005e-10	-1.18867
67608718	chr5:67608718:G:A	3.78484e-05	0.49402	-1.27027
67608747	chr5:67608747:A:G	0.000119346	-1.08005e-10	0.372189
67608848	chr5:67608848:G:A	6.32108e-05	-1.08005e-10	-0.263362
67609118	chr5:67609118:G:A	2.48949e-05	-1.08005e-10	-1.19518
67609133	chr5:67609133:G:A	1.76205e-05	-1.54077	-2.92966e-10
67609205	chr5:67609205:CT:C	3.89053e-05	0.521622	-1.27033
67609336	chr5:67609336:T:C	1.27343e-05	-0.887445	-0.978089
67609537	chr5:67609537:C:T	1.76005e-05	-1.54191	-2.92966e-10
67609784	chr5:67609784:C:T	2.3151e-05	-1.2678	-2.92966e-10
67609835	chr5:67609835:T:C	2.58129e-05	-1.08005e-10	-1.15896
67609863	chr5:67609863:A:G	2.3145e-05	-1.08005e-10	-1.26806
67609875	chr5:67609875:A:G	2.31577e-05	-1.08005e-10	-1.26751
67610007	chr5:67610007:G:A	2.90592e-05	-1.08005e-10	-1.0405
67610121	chr5:67610121:G:A	6.5663e-05	-1.08005e-10	-0.225301
67610236	chr5:67610236:G:A	1.63599e-05	-0.836055	-0.77895
67610673	chr5:67610673:G:A	1.48426e-05	-0.858985	-0.853352
67610755	chr5:67610755:A:G	4.9424e-05	-1.08005e-10	-0.5094
67610846	chr5:67610846:C:T	1.07017e-05	-1.1737	-0.865736
67610977	chr5:67610977:A:G	3.71098e-05	0.473707	-1.26966
67611202	chr5:67611202:C:A	4.87106e-05	-0.523939	-2.92966e-10
67611283	chr5:67611283:C:T	4.62802e-05	-1.08005e-10	-0.575122
67611323	chr5:67611323:G:C	3.73089e-05	-1.08005e-10	-0.790606
67611723	chr5:67611723:A:C	1.01626e-05	-1.55076	-0.54037
67611953	chr5:67611953:G:A	3.62386e-05	-1.08005e-10	-0.819713
67612086	chr5:67612086:G:A	2.68317e-05	-1.08005e-10	-1.12025
67612089	chr5:67612089:A:G	1.27366e-05	-0.748399	-1.11696
67612207	chr5:67612207:T:G	4.79332e-05	-1.08005e-10	-0.540029
67612209	chr5:67612209:T:G	1.24099e-05	-0.751025	-1.14032
67612340	chr5:67612340:C:T	1.0802e-05	-1.55173	-0.478375
67612490	chr5:67612490:C:T	1.77466e-05	-1.53364	-2.92966e-10
67612502	chr5:67612502:G:A	6.92241e-05	1.094	-1.26648
67612558	chr5:67612558:G:A	6.69134e-05	1.0545	-1.26094
67612645	chr5:67612645:G:C	2.24926e-05	-0.77875	-0.517899
67612779	chr5:67612779:T:C	6.38058e-05	1.01215	-1.26614
67612893	chr5:67612893:A:G	5.7736e-05	0.867104	-1.22106
67612923	chr5:67612923:T:G	2.80798e-05	-1.08005e-10	-1.07479
67612999	chr5:67612999:A:T	5.93915e-05	-1.08005e-10	-0.325686
67613035	chr5:67613035:G:A	4.61814e-05	-1.08005e-10	-0.57726
67613431	chr5:67613431:C:G	5.91405e-05	-1.08005e-10	-0.32992
67613544	chr5:67613544:C:A	6.67506e-05	1.05998	-1.26885
67613616	chr5:67613616:A:G	2.56117e-05	-1.08005e-10	-1.16679
67613682	chr5:67613682:A:G	1.7827e-05	-1.52912	-2.92966e-10
67613857	chr5:67613857:A:T	4.38516e-05	-1.08005e-10	-0.629024
67613867	chr5:67613867:C:T	2.51891e-05	-1.08005e-10	-1.18343
67614024	chr5:67614024:A:G	6.0699e-05	0.964904	-1.26881
67614252	chr5:67614252:C:T	2.17511e-05	-1.18574	-0.144433
67614478	chr5:67614478:C:T	2.60279e-05	-1.08005e-10	-1.15067
67614628	chr5:67614628:A:G	4.19466e-05	-1.08005e-10	-0.673439
67614641	chr5:67614641:G:A	4.16267e-05	-1.08005e-10	-0.681095
67614645	chr5:67614645:G:T	7.93754e-05	0.91951	-0.955158
67614809	chr5:67614809:A:G	2.07866e-05	-0.345534	-1.02999
67615658	chr5:67615658:G:A	3.64035e-05	-1.08005e-10	-0.815172
67615749	chr5:67615749:C:T	2.64878e-05	-1.08005e-10	-1.13315
67615778	chr5:67615778:A:G	7.92736e-05	1.22371	-1.26065
67615782	chr5:67615782:G:A	2.41645e-05	-1.08005e-10	-1.22495
67615803	chr5:67615803:C:T	2.06537e-05	-0.842102	-0.539842
67615866	chr5:67615866:C:A	5.69651e-05	-1.08005e-10	-0.367398
67615896	chr5:67615896:CA:C	9.1329e-05	1.36062	-1.25599
67615927	chr5:67615927:AT:A	2.51201e-05	-1.08005e-10	-1.18617
67616307	chr5:67616307:G:C	2.31069e-05	-1.08005e-10	-1.2697
67616309	chr5:67616309:C:T	4.7282e-05	0.71656	-1.27027
67616360	chr5:67616360:A:G	1.7937e-05	-1.52297	-2.92966e-10
67616405	chr5:67616405:C:T	1.42386e-05	-1.45143	-0.302452
67616486	chr5:67616486:A:G	2.73844e-05	-1.47197	0.372102
67616665	chr5:67616665:T:C	1.10619e-05	-0.761185	-1.24515
67616693	chr5:67616693:C:T	1.08848e-05	-0.771833	-1.25064
67616714	chr5:67616714:C:A	1.00724e-05	-1.55114	-0.548903
67616772	chr5:67616772:A:T	0.000172449	-1.08005e-10	0.740263
67616931	chr5:67616931:T:G	1.86241e-05	-1.48538	-2.92966e-10
67616960	chr5:67616960:T:C	9.20496e-06	-1.03504	-1.15505
67616987	chr5:67616987:T:G	1.8685e-05	-1.48211	-2.92966e-10
67617185	chr5:67617185:A:T	2.3088e-05	-1.08005e-10	-1.27052
67617190	chr5:67617190:A:G	2.80754e-05	0.188404	-1.26335
67617377	chr5:67617377:T:C	2.56411e-05	-1.08005e-10	-1.16564
67617715	chr5:67617715:A:T	1.89855e-05	-1.46616	-2.92966e-10
67617978	chr5:67617978:G:C	3.14014e-05	-1.08005e-10	-0.962986
67619061	chr5:67619061:A:C	1.86042e-05	-1.48645	-2.92966e-10
67619602	chr5:67619602:T:C	1.83891e-05	-0.397083	-1.101
67619655	chr5:67619655:G:A	3.12279e-05	-1.08005e-10	-0.968524
67620690	chr5:67620690:T:C	2.31291e-05	-1.08005e-10	-1.26874
67620727	chr5:67620727:T:C	5.92183e-06	-1.4848	-1.14639
67620746	chr5:67620746:G:T	1.90518e-05	-1.46267	-2.92966e-10
67620826	chr5:67620826:A:G	2.64839e-05	-1.08005e-10	-1.1333
67620891	chr5:67620891:A:C	6.30926e-06	-1.49157	-1.07625
67621234	chr5:67621234:T:C	3.58213e-05	-1.08005e-10	-0.831295
67621245	chr5:67621245:T:C	1.87794e-05	-0.400561	-1.07652
67621384	chr5:67621384:T:C	1.79535e-05	-1.52205	-2.92966e-10
67621404	chr5:67621404:C:T	1.48562e-05	-0.601424	-1.11
67621649	chr5:67621649:T:C	3.3834e-05	-1.08005e-10	-0.88837
67621672	chr5:67621672:A:G	1.88614e-05	-1.47272	-2.92966e-10
67621941	chr5:67621941:G:A	2.46052e-05	-1.08005e-10	-1.20688
67622431	chr5:67622431:G:A	2.60512e-05	-1.08005e-10	-1.14977
67622625	chr5:67622625:C:T	9.32858e-06	-0.938766	-1.23799
67622833	chr5:67622833:C:A	4.58934e-05	-1.08005e-10	-0.583515
67622874	chr5:67622874:G:A	2.31498e-05	-1.08005e-10	-1.26785
67623108	chr5:67623108:G:A	1.78733e-05	-1.52653	-2.92966e-10
67623142	chr5:67623142:G:A	2.91965e-05	-1.08005e-10	-1.03579
67624233	chr5:67624233:C:T	2.53526e-05	-1.08005e-10	-1.17696
67624412	chr5:67624412:C:T	2.36864e-05	-1.08005e-10	-1.24494
67624697	chr5:67624697:G:A	6.02644e-05	0.956834	-1.26793
67624960	chr5:67624960:C:T	5.22439e-05	0.795935	-1.24985
67625096	chr5:67625096:C:T	7.28478e-05	-1.08005e-10	-0.121464
67625240	chr5:67625240:G:T	5.77932e-05	-1.08005e-10	-0.352966
67625439	chr5:67625439:T:G	1.00321e-05	-0.834174	-1.26987
67625650	chr5:67625650:T:C	2.50829e-05	-0.250136	-0.937516
67625958	chr5:67625958:ACT:A	2.34411e-05	-1.08005e-10	-1.25535
67626063	chr5:67626063:A:G	6.07178e-05	-0.3036	-2.92966e-10
67626150	chr5:67626150:G:T	2.71495e-05	-1.08005e-10	-1.10848
67627053	chr5:67627053:G:A	2.42822e-05	-1.08005e-10	-1.22009
67627164	chr5:67627164:A:T	2.72595e-05	-1.08005e-10	-1.10444
67627249	chr5:67627249:A:C	2.21969e-05	-1.30988	-2.92966e-10
67627788	chr5:67627788:C:G	1.86702e-05	-1.48291	-2.92966e-10
67627908	chr5:67627908:C:T	2.39877e-05	-1.23229	-2.92966e-10
67627939	chr5:67627939:G:C	2.44331e-05	-1.08005e-10	-1.2139
67628097	chr5:67628097:T:C	5.51938e-06	-1.49565	-1.20592
67628098	chr5:67628098:T:TAAAGTCTTTA	6.1281e-05	-1.08005e-10	-0.294368
67628327	chr5:67628327:T:C	2.70859e-05	-1.08005e-10	-1.11082
67628380	chr5:67628380:A:G	2.44202e-05	-1.08005e-10	-1.21442
67628596	chr5:67628596:G:C	6.7402e-05	-1.08005e-10	-0.199161
67629026	chr5:67629026:A:G	2.49116e-05	-0.253741	-0.940763
67629360	chr5:67629360:G:A	4.37483e-05	-1.08005e-10	-0.631383
67629508	chr5:67629508:A:G	6.88917e-05	-1.08005e-10	-0.1773
67629635	chr5:67629635:G:A	0.000510352	-1.08005e-10	1.82526
67629719	chr5:67629719:G:A	1.81064e-05	-1.51357	-2.92966e-10
67629783	chr5:67629783:T:A	2.50433e-05	-1.08005e-10	-1.18923
67629914	chr5:67629914:C:T	2.78753e-05	-1.08005e-10	-1.0821
67629934	chr5:67629934:G:C	2.90915e-05	-1.08005e-10	-1.03939
67629994	chr5:67629994:A:C	3.01648e-05	-1.08005e-10	-1.00316
67630369	chr5:67630369:C:T	2.792e-05	-1.08005e-10	-1.08049
67630602	chr5:67630602:T:C	1.85506e-05	-1.48933	-2.92966e-10
67630857	chr5:67630857:C:T	2.44546e-05	-1.08005e-10	-1.21302
67631042	chr5:67631042:C:T	4.782e-05	-0.542393	-2.92966e-10
67631786	chr5:67631786:G:C	2.37025e-05	-1.08005e-10	-1.24426
67632010	chr5:67632010:C:T	3.50366e-05	-1.08005e-10	-0.853443
67632196	chr5:67632196:G:GA	5.88199e-06	-1.51507	-1.12287
67632494	chr5:67632494:C:T	2.32875e-05	-1.08005e-10	-1.26192
67632495	chr5:67632495:G:A	1.14287e-05	-0.89297	-1.08074
67632562	chr5:67632562:C:T	5.11842e-05	0.778255	-1.25266
67632612	chr5:67632612:G:A	5.45799e-06	-1.50061	-1.21214
67632681	chr5:67632681:G:A	4.24615e-05	-1.08005e-10	-0.661239
67632840	chr5:67632840:A:G	1.12808e-05	-1.48174	-0.504989
67632865	chr5:67632865:C:G	0.000144866	-1.08005e-10	0.565975
67633266	chr5:67633266:C:A	4.87835e-05	0.673172	-1.19562
67634007	chr5:67634007:G:A	2.61507e-05	-1.14596	-2.92966e-10
67634032	chr5:67634032:C:A	5.90177e-05	0.92691	-1.25891
67634386	chr5:67634386:G:T	4.54024e-05	-1.08005e-10	-0.594273
67634831	chr5:67634831:T:C	9.88318e-06	-0.851202	-1.2678
67635135	chr5:67635135:G:A	4.04175e-05	-1.08005e-10	-0.710573
67635289	chr5:67635289:C:A	9.99952e-06	-1.39992	-0.707381
67635485	chr5:67635485:C:T	1.88177e-05	-1.47504	-2.92966e-10
67635655	chr5:67635655:C:A	2.44202e-05	-1.08005e-10	-1.21442
67635679	chr5:67635679:C:G	6.2537e-06	-1.50669	-1.06998
67635711	chr5:67635711:T:C	5.11374e-05	0.748333	-1.22365
67636136	chr5:67636136:T:C	5.77552e-05	-1.08005e-10	-0.353623
67636154	chr5:67636154:G:A	2.3089e-05	-1.08005e-10	-1.27048
67636305	chr5:67636305:G:A	3.97385e-05	-1.08005e-10	-0.727517
67636357	chr5:67636357:T:C	2.44497e-05	-1.08005e-10	-1.21322
67636410	chr5:67636410:C:G	6.40238e-06	-1.48606	-1.0671
67636501	chr5:67636501:C:A	5.62329e-05	0.879043	-1.25938
67636901	chr5:67636901:T:G	2.44202e-05	-1.08005e-10	-1.21442
67637274	chr5:67637274:T:C	1.8491e-05	-1.49255	-2.92966e-10
67637367	chr5:67637367:C:T	1.16422e-05	-0.693239	-1.26196
67637679	chr5:67637679:G:A	1.8886e-05	-1.47142	-2.92966e-10
67638285	chr5:67638285:A:C	1.18728e-05	-1.45418	-0.481406
67638384	chr5:67638384:A:G	6.537e-06	-1.32784	-1.20452
67638754	chr5:67638754:C:T	4.08412e-05	-0.700145	-2.92966e-10
67638908	chr5:67638908:C:G	3.67898e-05	-1.08005e-10	-0.804617
67639779	chr5:67639779:A:G	3.06817e-05	-1.08005e-10	-0.98617
67640192	chr5:67640192:C:A	2.34291e-05	-1.08005e-10	-1.25586
67640303	chr5:67640303:A:G	1.25732e-05	-0.630099	-1.24817
67640434	chr5:67640434:A:G	1.1174e-05	-0.910116	-1.08613
67640441	chr5:67640441:G:C	2.36003e-05	-0.0830065	-1.16557
67640590	chr5:67640590:G:T	7.26428e-06	-1.55261	-0.874258
67640893	chr5:67640893:C:T	2.40802e-05	-1.08005e-10	-1.22845
67641039	chr5:67641039:C:T	2.33104e-05	-1.08005e-10	-1.26094
67641197	chr5:67641197:T:C	9.50706e-06	-1.33483	-0.82297
67641847	chr5:67641847:G:C	2.35768e-05	-1.08005e-10	-1.24958
67641871	chr5:67641871:G:C	1.74313e-05	-1.55157	-2.92966e-10
67641921	chr5:67641921:G:C	2.87218e-05	-0.700294	-0.351887
67642816	chr5:67642816:G:T	6.27421e-05	-1.08005e-10	-0.270804
67642954	chr5:67642954:C:A	2.21523e-05	-0.120503	-1.19139
67643265	chr5:67643265:C:T	1.01916e-05	-0.93411	-1.15416
67643614	chr5:67643614:T:C	2.42306e-05	-1.08005e-10	-1.22222
67643938	chr5:67643938:T:C	1.18176e-05	-0.706414	-1.23384
67644047	chr5:67644047:T:G	9.91777e-05	-1.08005e-10	0.187076
67644127	chr5:67644127:T:A	4.99118e-06	-1.55062	-1.25154
67644641	chr5:67644641:C:T	3.25688e-05	-1.08005e-10	-0.926483
67644692	chr5:67644692:T:G	4.86437e-05	0.735421	-1.26074
67644759	chr5:67644759:A:G	1.30819e-05	-0.597172	-1.24143
67645335	chr5:67645335:T:C	1.07917e-05	-0.774941	-1.25612
67645470	chr5:67645470:A:G	1.1142e-05	-0.744583	-1.25453
67645581	chr5:67645581:G:GTTAT	1.76399e-05	-1.53967	-2.92966e-10
67645620	chr5:67645620:T:C	8.90522e-05	-1.08005e-10	0.0793855
67645626	chr5:67645626:C:T	2.69319e-05	-0.562899	-0.553625
67645816	chr5:67645816:C:T	2.60699e-05	-0.577074	-0.571981
67645822	chr5:67645822:A:C	1.10349e-05	-0.752694	-1.25608
67647750	chr5:67647750:C:T	7.18105e-06	-1.36817	-1.07022
67647794	chr5:67647794:G:A	4.87962e-05	0.748386	-1.27057
67648717	chr5:67648717:TCTC:T	1.74531e-05	-1.55032	-2.92966e-10
67649046	chr5:67649046:A:G	1.26878e-05	-0.637817	-1.23138
67649295	chr5:67649295:G:A	1.27617e-05	-0.642712	-1.22068
67649538	chr5:67649538:G:C	3.76068e-05	-1.08005e-10	-0.782651
67649649	chr5:67649649:A:G	4.29252e-05	-1.08005e-10	-0.650378
67649722	chr5:67649722:C:T	1.23677e-05	-0.664195	-1.23056
67649758	chr5:67649758:T:C	1.74817e-05	-1.54868	-2.92966e-10
67649771	chr5:67649771:C:T	1.30516e-05	-0.605924	-1.235
67649794	chr5:67649794:A:G	1.37052e-05	-0.562031	-1.23003
67649899	chr5:67649899:T:C	2.40517e-05	-1.08005e-10	-1.22963
67649910	chr5:67649910:T:C	1.31591e-05	-0.60697	-1.22576
67649934	chr5:67649934:G:A	9.044e-05	-1.08005e-10	0.0948498
67649951	chr5:67649951:A:G	1.43311e-05	-0.518512	-1.2289
67649964	chr5:67649964:T:C	8.98979e-06	-1.02023	-1.19352
67649995	chr5:67649995:G:T	1.23083e-05	-0.666661	-1.23291
67650118	chr5:67650118:A:G	2.40346e-05	-1.08005e-10	-1.23034
67650359	chr5:67650359:A:G	1.33173e-05	-0.603767	-1.217
67650382	chr5:67650382:T:C	1.2793e-05	-0.635205	-1.22574
67650556	chr5:67650556:C:G	1.24384e-05	-0.64746	-1.24159
67650763	chr5:67650763:T:G	7.73853e-06	-1.54228	-0.821343
67651097	chr5:67651097:A:G	3.58826e-05	0.440173	-1.26976
67651347	chr5:67651347:G:A	2.49724e-05	-1.08005e-10	-1.19206
67651431	chr5:67651431:C:T	3.77652e-05	0.373445	-1.15189
67651590	chr5:67651590:A:G	1.35263e-05	-0.57871	-1.22649
67651628	chr5:67651628:C:T	5.0212e-05	-1.08005e-10	-0.493583
67651714	chr5:67651714:T:C	4.68167e-05	-1.08005e-10	-0.563597
67652120	chr5:67652120:A:G	0.000468293	-1.08005e-10	1.73926
67652170	chr5:67652170:T:C	1.3513e-05	-0.570139	-1.23605
67652172	chr5:67652172:C:T	1.34204e-05	-0.575907	-1.23716
67652384	chr5:67652384:A:C	0.0003837	-1.08005e-10	1.54003
67652963	chr5:67652963:A:G	8.59978e-05	-1.08005e-10	0.0444854
67653178	chr5:67653178:A:G	1.303e-05	-0.611672	-1.23091
67653238	chr5:67653238:A:G	1.85642e-05	-1.4886	-2.92966e-10
67653336	chr5:67653336:T:C	5.79041e-05	-1.08005e-10	-0.351048
67653430	chr5:67653430:C:T	1.41704e-05	-0.503473	-1.2552
67653542	chr5:67653542:C:T	1.48084e-05	-0.467296	-1.24734
67653674	chr5:67653674:C:T	7.63539e-06	-1.55139	-0.825658
67653680	chr5:67653680:G:A	1.77116e-05	-1.53562	-2.92966e-10
67653730	chr5:67653730:G:A	8.10498e-06	-1.1829	-1.13446
67653805	chr5:67653805:G:A	1.46524e-05	-0.490574	-1.23466
67654609	chr5:67654609:A:G	0.000383172	-1.08005e-10	1.53865
67654670	chr5:67654670:T:C	3.76816e-05	-1.08005e-10	-0.780665
67654934	chr5:67654934:A:G	2.40393e-05	-1.08005e-10	-1.23015
67655044	chr5:67655044:C:T	2.64511e-05	-1.08005e-10	-1.13454
67655254	chr5:67655254:T:G	1.80964e-05	-1.51413	-2.92966e-10
67655300	chr5:67655300:A:G	1.80499e-05	-1.51669	-2.92966e-10
67655491	chr5:67655491:T:C	9.55825e-06	-1.15028	-1.00215
67655730	chr5:67655730:A:G	1.44844e-05	-0.503811	-1.23295
67656020	chr5:67656020:T:C	1.37997e-05	-0.540161	-1.24503
67656484	chr5:67656484:G:A	3.6989e-05	-1.08005e-10	-0.799216
67656619	chr5:67656619:T:C	9.42122e-05	-1.08005e-10	0.135712
67656630	chr5:67656630:G:C	1.74246e-05	-1.55196	-2.92966e-10
67656680	chr5:67656680:C:T	2.38866e-05	-1.08005e-10	-1.23652
67656855	chr5:67656855:G:A	1.34634e-05	-0.575153	-1.23471
67657060	chr5:67657060:C:T	8.07062e-06	-1.18962	-1.13198
67657123	chr5:67657123:C:T	8.29006e-06	-1.15268	-1.1421
67657218	chr5:67657218:C:G	4.14274e-05	-1.08005e-10	-0.685895
67657294	chr5:67657294:G:A	1.33139e-05	-0.577394	-1.24364
67657832	chr5:67657832:A:G	1.40157e-05	-0.535596	-1.23406
67658259	chr5:67658259:G:A	1.39129e-05	-0.520444	-1.25658
67658336	chr5:67658336:G:A	4.35035e-05	-1.08005e-10	-0.636994
67658474	chr5:67658474:A:T	9.48831e-05	-1.08005e-10	0.142809
67658660	chr5:67658660:T:C	1.5719e-05	-0.411414	-1.24355
67659282	chr5:67659282:G:A	1.42432e-05	-0.534605	-1.21895
67659369	chr5:67659369:A:T	1.50469e-05	-0.483692	-1.21498
67659623	chr5:67659623:A:C	1.74143e-05	-1.55255	-2.92966e-10
67659716	chr5:67659716:A:G	2.95979e-05	-0.335354	-0.686779
67659838	chr5:67659838:C:T	1.41696e-05	-0.519091	-1.23965
67659943	chr5:67659943:G:A	1.20973e-05	-1.06827	-0.848591
67660101	chr5:67660101:C:T	1.79968e-05	-1.51964	-2.92966e-10
67660190	chr5:67660190:T:A	1.43403e-05	-0.51565	-1.23111
67660208	chr5:67660208:T:C	2.23863e-05	-1.30139	-2.92966e-10
67660328	chr5:67660328:T:C	7.91913e-06	-1.10492	-1.23563
67660374	chr5:67660374:G:T	2.59339e-05	-1.08005e-10	-1.15429
67660665	chr5:67660665:A:G	2.42019e-05	-1.08005e-10	-1.2234
67660952	chr5:67660952:C:T	2.42342e-05	-1.08005e-10	-1.22207
67660985	chr5:67660985:G:T	1.38951e-05	-0.539255	-1.23904
67661019	chr5:67661019:C:T	2.35465e-05	-1.08005e-10	-1.25086
67661072	chr5:67661072:G:C	1.28751e-05	-0.62029	-1.23425
67661094	chr5:67661094:A:G	1.32233e-05	-0.592454	-1.23541
67661237	chr5:67661237:G:A	4.93174e-06	-1.54901	-1.26514
67661629	chr5:67661629:T:G	1.767e-05	-1.53797	-2.92966e-10
67661657	chr5:67661657:C:T	1.44972e-05	-0.497159	-1.23872
67662249	chr5:67662249:G:C	1.45227e-05	-0.498233	-1.23589
67663119	chr5:67663119:A:G	1.50144e-05	-0.470541	-1.23029
67663265	chr5:67663265:T:C	2.32293e-05	-1.08005e-10	-1.26442
67663429	chr5:67663429:T:G	1.41133e-05	-0.526744	-1.23598
67663434	chr5:67663434:G:T	1.37044e-05	-0.551112	-1.241
67663559	chr5:67663559:C:T	1.45007e-05	-0.496094	-1.23955
67663783	chr5:67663783:C:G	7.05372e-06	-1.54651	-0.909774
67663877	chr5:67663877:G:T	2.33095e-05	-1.08005e-10	-1.26098
67664050	chr5:67664050:T:C	1.43403e-05	-0.507222	-1.23954
67664084	chr5:67664084:G:A	2.25401e-05	-0.0287825	-1.26576
67664116	chr5:67664116:T:G	1.48708e-05	-0.473078	-1.23736
67664427	chr5:67664427:GT:G	2.02434e-05	-0.157221	-1.24479
67664451	chr5:67664451:A:G	3.58162e-05	-1.08005e-10	-0.831436
67664629	chr5:67664629:C:G	2.51178e-05	-1.08005e-10	-1.18626
67664644	chr5:67664644:C:A	1.77096e-05	-1.53573	-2.92966e-10
67664787	chr5:67664787:C:A	1.07896e-05	-1.2216	-0.809657
67664826	chr5:67664826:C:G	2.01482e-05	-1.40672	-2.92966e-10
67664969	chr5:67664969:C:G	1.38042e-05	-0.548845	-1.23602
67665011	chr5:67665011:T:C	5.6394e-05	-1.08005e-10	-0.377474
67665030	chr5:67665030:G:C	2.89668e-05	-1.08005e-10	-1.04369
67665069	chr5:67665069:A:G	4.68143e-05	0.343533	-0.907182
67665291	chr5:67665291:A:G	1.87391e-05	-0.209104	-1.27012
67665323	chr5:67665323:T:A	2.53642e-05	-1.08005e-10	-1.1765
67665324	chr5:67665324:C:G	2.60349e-05	-1.08005e-10	-1.1504
67665407	chr5:67665407:T:C	2.53727e-05	-1.08005e-10	-1.17616
67665598	chr5:67665598:C:G	6.46898e-05	-1.08005e-10	-0.240234
67665679	chr5:67665679:C:T	3.26843e-05	-0.841161	-0.0817828
67665999	chr5:67665999:A:C	1.79021e-05	-1.52492	-2.92966e-10
67666100	chr5:67666100:T:C	6.04635e-05	0.155553	-0.46335
67666198	chr5:67666198:C:T	1.27485e-05	-1.12195	-0.742467
67666722	chr5:67666722:C:T	2.53642e-05	-1.08005e-10	-1.1765
67667255	chr5:67667255:A:G	2.42437e-05	-1.08005e-10	-1.22168
67667313	chr5:67667313:C:T	1.3915e-05	-0.539378	-1.23749
67667385	chr5:67667385:G:T	1.44207e-05	-0.506863	-1.23431
67667661	chr5:67667661:T:G	2.95322e-05	0.241942	-1.2663
67668035	chr5:67668035:C:G	2.87546e-05	-1.05104	-2.92966e-10
67668184	chr5:67668184:C:T	3.58532e-05	0.420219	-1.25062
67668300	chr5:67668300:T:C	3.22313e-05	-1.08005e-10	-0.9369
67668459	chr5:67668459:G:C	2.53642e-05	-1.08005e-10	-1.1765
67668628	chr5:67668628:C:T	5.25698e-05	-1.08005e-10	-0.447696
67668724	chr5:67668724:C:T	2.4127e-05	-1.08005e-10	-1.22651
67669067	chr5:67669067:A:G	1.74165e-05	-1.55242	-2.92966e-10
67669078	chr5:67669078:G:A	5.23708e-05	-1.08005e-10	-0.451488
67669091	chr5:67669091:T:C	1.36677e-05	-0.560904	-1.23389
67669294	chr5:67669294:G:T	3.95246e-05	-1.08005e-10	-0.732914
67669629	chr5:67669629:C:T	1.35781e-05	-0.567925	-1.23345
67669656	chr5:67669656:C:T	3.25388e-05	0.0534541	-0.980858
67669905	chr5:67669905:C:T	3.73255e-05	-1.08005e-10	-0.790159
67669969	chr5:67669969:G:A	3.8651e-05	-1.08005e-10	-0.755265
67670300	chr5:67670300:A:G	1.27557e-05	-0.618335	-1.24552
67670429	chr5:67670429:T:C	2.37731e-05	-1.08005e-10	-1.24128
67670522	chr5:67670522:T:C	1.23731e-05	-0.645276	-1.24903
67671065	chr5:67671065:G:A	2.40786e-05	-1.08005e-10	-1.22852
67671095	chr5:67671095:AT:A	8.09096e-06	-1.0544	-1.26469
67671704	chr5:67671704:C:T	6.31452e-06	-1.4777	-1.08928
67672026	chr5:67672026:A:G	1.47293e-05	-0.488118	-1.23188
67672059	chr5:67672059:A:C	1.47655e-05	-0.486022	-1.23152
67672159	chr5:67672159:A:G	2.17553e-05	-1.32998	-2.92966e-10
67672507	chr5:67672507:G:C	1.40558e-05	-0.531924	-1.23488
67672631	chr5:67672631:G:A	1.37073e-05	-0.554547	-1.23736
67673163	chr5:67673163:G:A	1.75665e-05	-1.54384	-2.92966e-10
67673184	chr5:67673184:C:T	7.32109e-05	-1.08005e-10	-0.116493
67673252	chr5:67673252:A:T	2.53706e-05	-1.08005e-10	-1.17624
67673265	chr5:67673265:T:G	3.62663e-05	-1.08005e-10	-0.818949
67673279	chr5:67673279:A:G	2.59609e-05	-1.08005e-10	-1.15325
67673448	chr5:67673448:C:T	2.40921e-05	-1.08005e-10	-1.22795
67673569	chr5:67673569:TCA:T	6.86013e-05	-1.08005e-10	-0.181525
67673581	chr5:67673581:T:C	6.94692e-06	-1.28527	-1.18627
67673614	chr5:67673614:C:T	1.39914e-05	-0.533705	-1.23769
67673830	chr5:67673830:G:A	2.28604e-05	-0.0121658	-1.26827
67674011	chr5:67674011:A:G	1.30515e-05	-0.606097	-1.23484
67674109	chr5:67674109:A:G	2.30867e-05	-1.08005e-10	-1.27058
67674270	chr5:67674270:C:T	6.48678e-06	-1.5488	-0.991273
67674520	chr5:67674520:C:A	1.3925e-05	-0.548003	-1.22815
67675076	chr5:67675076:A:T	8.15972e-06	-1.10532	-1.20531
67675543	chr5:67675543:G:A	7.4374e-06	-1.23859	-1.16472
67675632	chr5:67675632:T:C	1.32248e-05	-0.577816	-1.24993
67675940	chr5:67675940:A:C	2.33778e-05	-1.08005e-10	-1.25805
67676051	chr5:67676051:A:G	3.0549e-05	-1.08005e-10	-0.990505
67676152	chr5:67676152:C:CAG	5.58035e-05	-1.08005e-10	-0.388
67676236	chr5:67676236:C:T	1.43723e-05	-0.507599	-1.23693
67676423	chr5:67676423:A:T	1.41803e-05	-0.522625	-1.23536
67676425	chr5:67676425:C:T	1.02971e-05	-1.23714	-0.840836
67676991	chr5:67676991:C:A	1.81299e-05	-1.51227	-2.92966e-10
67677085	chr5:67677085:C:G	2.7992e-05	-1.08005e-10	-1.07792
67677364	chr5:67677364:C:T	2.34735e-05	-1.08005e-10	-1.25396
67677749	chr5:67677749:G:A	1.41778e-05	-0.513481	-1.24468
67677818	chr5:67677818:A:G	2.59673e-05	-0.0927648	-1.06023
67678250	chr5:67678250:C:G	2.59611e-05	-1.08005e-10	-1.15324
67678624	chr5:67678624:T:C	2.69341e-05	-1.08005e-10	-1.11644
67678786	chr5:67678786:A:T	1.41095e-05	-0.511945	-1.25104
67678803	chr5:67678803:C:T	1.39049e-05	-0.530705	-1.24689
67678872	chr5:67678872:C:T	2.46975e-05	-1.08005e-10	-1.20314
67679587	chr5:67679587:G:A	8.63541e-05	0.0486192	-2.92966e-10
67679606	chr5:67679606:C:T	5.27764e-05	-1.08005e-10	-0.443772
67680081	chr5:67680081:C:A	1.33186e-05	-0.583756	-1.23692
67680087	chr5:67680087:C:A	2.48074e-05	-0.0542675	-1.14443
67680627	chr5:67680627:G:T	2.33986e-05	-1.25716	-2.92966e-10
67680893	chr5:67680893:T:C	1.38928e-05	-0.539361	-1.2391
67681249	chr5:67681249:C:T	1.09068e-05	-1.2482	-0.772248
67681297	chr5:67681297:TG:T	1.39812e-05	-0.519256	-1.25287
67681304	chr5:67681304:G:A	2.48261e-05	-0.0535643	-1.14438
67681387	chr5:67681387:T:C	1.84755e-05	-1.49339	-2.92966e-10
67681434	chr5:67681434:C:T	3.36717e-05	-1.08005e-10	-0.893178
67681445	chr5:67681445:C:T	6.75548e-06	-1.29504	-1.20445
67681628	chr5:67681628:C:A	2.29151e-05	-0.0109169	-1.26712
67681755	chr5:67681755:C:T	2.53869e-05	-0.0295441	-1.14606
67682157	chr5:67682157:A:G	4.06575e-05	-1.08005e-10	-0.704653
67682431	chr5:67682431:T:C	6.63451e-06	-1.55253	-0.965025
67682449	chr5:67682449:G:T	3.11518e-05	-1.08005e-10	-0.970966
67682470	chr5:67682470:G:A	1.4108e-05	-0.530976	-1.23212
67682531	chr5:67682531:T:C	6.92144e-05	-1.08005e-10	-0.172628
67682540	chr5:67682540:C:T	1.88133e-05	-1.47527	-2.92966e-10
67682759	chr5:67682759:C:T	1.17259e-05	-1.107	-0.841035
67682880	chr5:67682880:G:A	2.53553e-05	-1.08005e-10	-1.17685
67682925	chr5:67682925:C:T	6.76801e-06	-1.5449	-0.952728
67682990	chr5:67682990:T:C	1.88077e-05	-1.47557	-2.92966e-10
67683047	chr5:67683047:T:A	2.43006e-05	-0.0669266	-1.15241
67683174	chr5:67683174:C:T	1.8177e-05	-1.50968	-2.92966e-10
67683233	chr5:67683233:C:T	6.88328e-06	-1.54194	-0.938805
67683251	chr5:67683251:C:T	2.00117e-05	-1.41352	-2.92966e-10
67683468	chr5:67683468:C:G	2.38555e-05	-0.14654	-1.09128
67683475	chr5:67683475:C:T	2.33676e-05	-1.08005e-10	-1.25848
67683485	chr5:67683485:C:T	5.41746e-05	-1.08005e-10	-0.417624
67683810	chr5:67683810:A:G	2.40735e-05	0.0306206	-1.25935
67684048	chr5:67684048:T:C	2.33557e-05	-0.119429	-1.13956
67684077	chr5:67684077:G:A	2.40183e-05	-0.0950492	-1.13597
67684110	chr5:67684110:C:A	2.63129e-05	-1.13978	-2.92966e-10
67684158	chr5:67684158:ATGT:A	2.56786e-05	-1.08005e-10	-1.16418
67684539	chr5:67684539:G:C	2.33982e-05	-1.08005e-10	-1.25718
67684602	chr5:67684602:T:G	5.22479e-06	-1.5514	-1.20502
67684813	chr5:67684813:G:T	2.49967e-05	-0.0360321	-1.15506
67685764	chr5:67685764:C:T	1.74684e-05	-1.54944	-2.92966e-10
67686332	chr5:67686332:A:G	1.75044e-05	-1.54739	-2.92966e-10
67686376	chr5:67686376:C:T	1.55565e-05	-0.485466	-1.17989
67686756	chr5:67686756:TA:T	6.5407e-06	-1.54597	-0.985823
67687175	chr5:67687175:A:T	0.000159602	-1.08005e-10	0.662845
67687426	chr5:67687426:C:T	1.22336e-05	-1.04161	-0.864043
67687519	chr5:67687519:A:G	2.14195e-05	-1.34554	-2.92966e-10
67687684	chr5:67687684:T:A	1.34513e-05	-0.584535	-1.22623
67687975	chr5:67687975:C:T	1.34914e-05	-1.14405	-0.663736
67688158	chr5:67688158:A:G	0.00228807	-1.08005e-10	3.32563
67688425	chr5:67688425:G:T	8.60314e-06	-1.15366	-1.10405
67688508	chr5:67688508:T:C	6.87739e-06	-1.48522	-0.996382
67688515	chr5:67688515:C:T	6.52545e-06	-1.54973	-0.9844
67689245	chr5:67689245:C:T	8.33323e-06	-1.21049	-1.0791
67689616	chr5:67689616:C:T	2.33534e-05	-1.08005e-10	-1.2591
67689638	chr5:67689638:C:T	7.31691e-06	-1.54576	-0.873888
67689666	chr5:67689666:T:C	1.2528e-05	-0.642298	-1.23957
67689728	chr5:67689728:C:A	2.33557e-05	-1.08005e-10	-1.25899
67690027	chr5:67690027:CT:C	1.83508e-05	-1.50016	-2.92966e-10
67690032	chr5:67690032:T:C	6.54997e-06	-1.36105	-1.16933
67690301	chr5:67690301:T:C	2.56712e-05	-1.08005e-10	-1.16447
67690333	chr5:67690333:T:A	7.30326e-06	-1.50797	-0.91355
67690552	chr5:67690552:G:A	8.72197e-06	-1.22594	-1.01805
67690676	chr5:67690676:C:T	1.8563e-05	-1.48867	-2.92966e-10
67690917	chr5:67690917:G:A	2.57175e-05	-1.08005e-10	-1.16266
67690951	chr5:67690951:G:T	2.88908e-05	-1.04631	-2.92966e-10
67691251	chr5:67691251:G:A	1.83482e-05	-0.25244	-1.24786
67691320	chr5:67691320:A:C	7.07497e-06	-1.54984	-0.903429
67691429	chr5:67691429:T:C	2.58154e-05	-1.15886	-2.92966e-10
67691561	chr5:67691561:C:T	4.15385e-05	-1.08005e-10	-0.683216
67691573	chr5:67691573:T:C	1.77672e-05	-1.53248	-2.92966e-10
67691599	chr5:67691599:T:C	2.05403e-05	-0.13382	-1.25363
67691957	chr5:67691957:C:T	7.18882e-06	-1.521	-0.916313
67692293	chr5:67692293:G:A	7.4655e-06	-1.51372	-0.885821
67692576	chr5:67692576:A:T	3.2509e-05	0.104687	-1.03301
67692579	chr5:67692579:T:G	3.27208e-05	0.11052	-1.03234
67693197	chr5:67693197:A:C	1.6331e-05	-0.553821	-1.06295
67693686	chr5:67693686:G:A	1.31934e-05	-0.585428	-1.24469
67693718	chr5:67693718:A:C	1.65883e-05	-0.442531	-1.15861
67693991	chr5:67693991:GA:G	1.35961e-05	-0.54992	-1.25013
67694067	chr5:67694067:T:G	1.76523e-05	-1.53897	-2.92966e-10
67694076	chr5:67694076:C:T	1.01111e-05	-0.840425	-1.25578
67694176	chr5:67694176:G:A	7.46676e-06	-1.19335	-1.20603
67694257	chr5:67694257:G:A	8.59961e-05	0.0444657	-2.92966e-10
67694803	chr5:67694803:A:G	3.36655e-05	-0.893364	-2.92966e-10
67694847	chr5:67694847:T:C	4.18813e-05	-1.08005e-10	-0.674996
67695058	chr5:67695058:TG:T	7.94775e-05	-1.08005e-10	-0.0343626
67695187	chr5:67695187:A:G	7.27849e-06	-1.20098	-1.22393
67695303	chr5:67695303:A:G	0.000252241	1.91114	-0.790592
67695304	chr5:67695304:T:A	8.02172e-05	-1.08005e-10	-0.0250991
67695472	chr5:67695472:G:A	0.000295101	2.11638	-0.838897
67695954	chr5:67695954:C:G	2.23195e-05	-1.30437	-2.92966e-10
67695957	chr5:67695957:A:G	3.27303e-05	0.154166	-1.0757
67696002	chr5:67696002:A:G	9.77134e-05	1.08175	-0.909546
67696040	chr5:67696040:GA:G	5.11308e-06	-1.53085	-1.24719
67696201	chr5:67696201:C:A	2.40641e-05	-0.0388549	-1.19026
67696312	chr5:67696312:A:T	0.00106241	3.64134	-1.08288
67696880	chr5:67696880:T:C	0.000350308	2.54953	-1.10055
67696934	chr5:67696934:AG:A	0.000239214	2.26803	-1.20051
67696958	chr5:67696958:G:A	2.33047e-05	-1.08005e-10	-1.26118
67696977	chr5:67696977:G:C	2.03905e-05	-0.176788	-1.21798
67697038	chr5:67697038:C:T	0.000488768	3.00951	-1.22746
67697394	chr5:67697394:G:A	0.000142195	1.74055	-1.19319
67697452	chr5:67697452:C:T	6.68571e-06	-1.24451	-1.26536
67697572	chr5:67697572:G:A	4.98426e-06	-1.5423	-1.26125
67697808	chr5:67697808:C:T	6.54666e-06	-1.26368	-1.26721
67697845	chr5:67697845:A:G	1.49546e-05	-0.495918	-1.2089
67697868	chr5:67697868:G:A	0.000208652	2.11688	-1.18605
67697928	chr5:67697928:A:C	4.97711e-06	-1.5424	-1.26258
67697929	chr5:67697929:C:T	5.01403e-06	-1.52853	-1.26907
67698037	chr5:67698037:C:T	0.000387991	2.77656	-1.22542
67698061	chr5:67698061:A:G	4.99859e-06	-1.53155	-1.26913
67698080	chr5:67698080:G:A	9.63235e-05	-1.08005e-10	0.157876
67698181	chr5:67698181:A:G	3.2272e-05	-1.08005e-10	-0.935637
67698187	chr5:67698187:C:T	3.98085e-05	-1.08005e-10	-0.725757
67698247	chr5:67698247:G:A	5.01342e-06	-1.53144	-1.26628
67698281	chr5:67698281:C:T	7.16198e-05	1.13186	-1.27033
67698890	chr5:67698890:A:T	5.60851e-05	0.694258	-1.07723
67699037	chr5:67699037:T:A	4.97303e-06	-1.5483	-1.25751
67699108	chr5:67699108:G:A	2.99975e-05	-1.00872	-2.92966e-10
67699710	chr5:67699710:A:C	1.77924e-05	-1.53106	-2.92966e-10
67699739	chr5:67699739:T:C	2.73364e-05	-1.10162	-2.92966e-10
67699784	chr5:67699784:G:A	4.96386e-06	-1.53967	-1.26798
67699830	chr5:67699830:C:G	3.39497e-05	-1.08005e-10	-0.884957
67700075	chr5:67700075:C:T	2.73969e-05	-1.08005e-10	-1.09941
67700231	chr5:67700231:C:A	4.94885e-05	0.585728	-1.09383
67700476	chr5:67700476:A:G	3.50248e-05	0.331763	-1.18554
67700652	chr5:67700652:C:T	2.31576e-05	-1.08005e-10	-1.26751
67700856	chr5:67700856:G:A	2.4707e-05	-1.08005e-10	-1.20275
67701021	chr5:67701021:A:C	2.48882e-05	-1.08005e-10	-1.19544
67701525	chr5:67701525:C:A	2.34772e-05	-1.08005e-10	-1.25381
67701594	chr5:67701594:A:T	4.94163e-06	-1.54207	-1.27007
67701773	chr5:67701773:G:A	5.3036e-06	-1.52842	-1.21303
67702564	chr5:67702564:A:C	1.53016e-05	-0.553335	-1.12854
67702917	chr5:67702917:CATAAA:C	2.33515e-05	-1.08005e-10	-1.25917
67703032	chr5:67703032:C:T	2.48057e-05	-1.08005e-10	-1.19876
67703033	chr5:67703033:A:G	3.30091e-05	0.318403	-1.23146
67703429	chr5:67703429:C:T	4.94496e-06	-1.54474	-1.26673
67703925	chr5:67703925:A:C	3.15335e-05	-1.08005e-10	-0.958788
67703956	chr5:67703956:C:A	2.00559e-05	-1.41131	-2.92966e-10
67703959	chr5:67703959:C:G	6.47215e-05	1.02856	-1.2683
67704159	chr5:67704159:G:A	4.96483e-06	-1.53894	-1.26851
67704268	chr5:67704268:CT:C	6.52664e-05	-0.231359	-2.92966e-10
67704311	chr5:67704311:G:C	5.00136e-06	-1.52956	-1.27057
67704404	chr5:67704404:T:A	1.98099e-05	-1.42366	-2.92966e-10
67704697	chr5:67704697:C:G	2.85755e-05	-1.08005e-10	-1.05729
67705127	chr5:67705127:C:T	2.33645e-05	-1.08005e-10	-1.25862
67705224	chr5:67705224:A:G	3.2438e-05	0.295862	-1.22637
67705235	chr5:67705235:G:A	2.3504e-05	-1.08005e-10	-1.25266
67705346	chr5:67705346:A:C	4.96726e-06	-1.54159	-1.26537
67705378	chr5:67705378:G:T	3.6701e-05	0.311936	-1.11897
67705397	chr5:67705397:G:A	2.57598e-05	-1.08005e-10	-1.16102
67705462	chr5:67705462:T:C	3.3084e-05	0.299942	-1.21073
67705476	chr5:67705476:C:G	5.37137e-05	-1.08005e-10	-0.426169
67706034	chr5:67706034:T:A	2.79854e-05	-0.318548	-0.759606
67706143	chr5:67706143:A:C	3.53371e-05	0.379075	-1.22398
67706205	chr5:67706205:T:C	3.21564e-05	0.28451	-1.22374
67706216	chr5:67706216:T:C	2.38652e-05	-1.08005e-10	-1.23742
67706319	chr5:67706319:T:C	6.2311e-05	0.98295	-1.26065
67706429	chr5:67706429:A:T	3.63624e-05	0.411626	-1.22793
67706431	chr5:67706431:G:T	4.92019e-06	-1.54591	-1.27058
67706557	chr5:67706557:T:C	3.77797e-05	0.359564	-1.13763
67706596	chr5:67706596:G:A	7.18373e-05	1.12242	-1.25785
67706643	chr5:67706643:G:A	4.16963e-05	0.460173	-1.1396
67706934	chr5:67706934:GA:G	3.7236e-05	0.408652	-1.20121
67707377	chr5:67707377:A:G	4.95131e-06	-1.54002	-1.27017
67707492	chr5:67707492:A:C	7.77542e-06	-1.33569	-1.02318
67707654	chr5:67707654:C:T	1.61019e-05	-0.368442	-1.26246
67707765	chr5:67707765:T:C	2.47944e-05	0.0390945	-1.23831
67707997	chr5:67707997:G:A	8.88942e-06	-0.971518	-1.25346
67708072	chr5:67708072:GA:G	2.97673e-05	0.096572	-1.113
67708449	chr5:67708449:G:A	1.76967e-05	-1.53646	-2.92966e-10
67708574	chr5:67708574:C:T	2.48868e-05	0.0171557	-1.21266
67708781	chr5:67708781:G:A	2.52602e-05	0.0449081	-1.22552
67708875	chr5:67708875:C:T	9.24552e-05	1.12664	-1.00975
67708934	chr5:67708934:A:G	2.48716e-05	0.0415386	-1.23765
67708991	chr5:67708991:G:T	4.96201e-06	-1.54211	-1.26592
67709017	chr5:67709017:G:A	1.87888e-05	-1.47658	-2.92966e-10
67709311	chr5:67709311:G:A	1.9535e-05	-0.168802	-1.26883
67709337	chr5:67709337:A:C	2.55397e-05	0.0907535	-1.26036
67709366	chr5:67709366:A:G	4.96975e-06	-1.54658	-1.25988
67709499	chr5:67709499:A:G	2.32087e-05	-0.017753	-1.24756
67710289	chr5:67710289:G:C	2.54632e-05	-0.0127003	-1.1599
67710401	chr5:67710401:C:T	9.22166e-06	-0.948069	-1.24021
67710563	chr5:67710563:G:A	4.41767e-05	-0.621638	-2.92966e-10
67710586	chr5:67710586:C:T	2.35548e-05	0.00914511	-1.25965
67710594	chr5:67710594:A:G	2.3026e-05	-0.0135581	-1.25965
67711011	chr5:67711011:T:C	0.000188621	-1.08005e-10	0.829904
67711341	chr5:67711341:T:C	2.20714e-05	-0.0639174	-1.25163
67711778	chr5:67711778:C:T	5.10753e-06	-1.54015	-1.23897
67712242	chr5:67712242:A:G	1.72856e-05	-0.317154	-1.24281
67712362	chr5:67712362:A:C	2.85845e-05	0.0895939	-1.14657
67712586	chr5:67712586:A:G	4.88588e-05	-1.08005e-10	-0.520901
67712707	chr5:67712707:C:T	3.04247e-05	-1.08005e-10	-0.994581
67713089	chr5:67713089:C:T	7.57511e-06	-1.11439	-1.27058
67713635	chr5:67713635:AC:A	0.00100202	2.49994	-2.92966e-10
67713661	chr5:67713661:C:A	5.22564e-06	-1.49282	-1.26344
67713923	chr5:67713923:G:A	2.55992e-05	-1.08005e-10	-1.16728
67713969	chr5:67713969:C:T	5.086e-06	-1.53146	-1.25189
67714064	chr5:67714064:C:A	2.37859e-05	-1.08005e-10	-1.24075
67714710	chr5:67714710:T:C	4.89923e-06	-1.55036	-1.2704
67715018	chr5:67715018:ATAGT:A	4.96476e-06	-1.53793	-1.26955
67715299	chr5:67715299:A:G	1.77281e-05	-1.53469	-2.92966e-10
67715324	chr5:67715324:G:A	5.31019e-06	-1.51874	-1.22147
67715409	chr5:67715409:T:C	1.78799e-05	-1.52616	-2.92966e-10
67715551	chr5:67715551:G:A	5.20134e-06	-1.55088	-1.21004
67715672	chr5:67715672:T:C	6.15871e-06	-1.41724	-1.17473
67715683	chr5:67715683:A:G	5.73332e-06	-1.44619	-1.21735
67715853	chr5:67715853:G:A	4.94282e-06	-1.54879	-1.26311
67716202	chr5:67716202:C:T	3.47113e-05	-1.08005e-10	-0.862773
67716278	chr5:67716278:T:G	5.3463e-06	-1.46919	-1.26425
67716325	chr5:67716325:C:G	5.06209e-06	-1.51748	-1.27058
67716327	chr5:67716327:A:T	5.11012e-06	-1.51054	-1.26808
67716348	chr5:67716348:A:G	2.51084e-05	-0.0171314	-1.1695
67716367	chr5:67716367:A:G	2.57488e-05	-1.08005e-10	-1.16145
67716730	chr5:67716730:G:C	2.38571e-05	-1.08005e-10	-1.23775
67716846	chr5:67716846:C:T	0.000241984	-1.08005e-10	1.07903
67716969	chr5:67716969:A:G	2.44573e-05	-0.0116803	-1.20123
67716983	chr5:67716983:T:C	8.6054e-06	-1.34684	-0.910611
67717072	chr5:67717072:G:A	9.26177e-06	-1.27832	-0.905625
67717359	chr5:67717359:C:T	3.23911e-05	-1.08005e-10	-0.931952
67717631	chr5:67717631:A:G	1.94736e-05	-0.255018	-1.18576
67717648	chr5:67717648:TAAG:T	0.000105053	1.25634	-1.01172
67718546	chr5:67718546:G:A	5.14452e-06	-1.51927	-1.25264
67719386	chr5:67719386:G:T	1.39146e-05	-0.542856	-1.23404
67719474	chr5:67719474:A:G	1.01015e-05	-0.833216	-1.26394
67719709	chr5:67719709:G:A	2.55363e-05	-1.08005e-10	-1.16974
67719786	chr5:67719786:C:A	1.25755e-05	-0.613363	-1.26472
67720940	chr5:67720940:G:A	5.19204e-06	-1.5012	-1.26151
67721221	chr5:67721221:A:G	2.50112e-05	-0.0246035	-1.16591
67721425	chr5:67721425:C:T	0.000150932	1.58306	-0.976069
67721552	chr5:67721552:T:C	1.72649e-05	-0.290884	-1.27028
67721861	chr5:67721861:A:G	2.65381e-05	-1.08005e-10	-1.13125
67721969	chr5:67721969:C:A	0.000142434	-1.08005e-10	0.549039
67722124	chr5:67722124:TA:T	2.39965e-05	-1.08005e-10	-1.23193
67722385	chr5:67722385:C:T	1.81963e-05	-0.240066	-1.26855
67722695	chr5:67722695:G:A	1.69966e-05	-0.321198	-1.25562
67722735	chr5:67722735:C:T	5.32081e-06	-1.48307	-1.25514
67722957	chr5:67722957:G:A	1.08405e-05	-0.947508	-1.07904
67723134	chr5:67723134:A:G	4.56306e-05	-1.08005e-10	-0.589258
67723412	chr5:67723412:C:G	1.20446e-05	-0.720857	-1.20037
67724097	chr5:67724097:G:T	2.31081e-05	-1.08005e-10	-1.26966
67724161	chr5:67724161:G:A	2.50802e-05	-1.08005e-10	-1.18776
67724847	chr5:67724847:A:C	2.53688e-05	-1.08005e-10	-1.17632
67725039	chr5:67725039:G:C	5.26182e-06	-1.49676	-1.2526
67725361	chr5:67725361:G:C	2.71995e-05	0.0453211	-1.15196
67725562	chr5:67725562:C:T	2.3094e-05	-1.08005e-10	-1.27027
67725785	chr5:67725785:G:A	2.35301e-05	-1.08005e-10	-1.25156
67725846	chr5:67725846:A:T	1.69771e-05	-0.310401	-1.26757
67725949	chr5:67725949:C:T	1.56958e-05	-0.388806	-1.26764
67726017	chr5:67726017:A:G	1.59047e-05	-0.378836	-1.26439
67727051	chr5:67727051:T:G	1.13264e-05	-0.712216	-1.27048
67727075	chr5:67727075:C:A	4.98071e-06	-1.55251	-1.25176
67727184	chr5:67727184:T:C	0.000154707	-1.08005e-10	0.631699
67727246	chr5:67727246:A:T	5.5431e-06	-1.46115	-1.23613
67727259	chr5:67727259:T:C	1.63345e-05	-0.432043	-1.18452
67727380	chr5:67727380:C:T	5.17044e-06	-1.49631	-1.27057
67727482	chr5:67727482:C:T	2.34634e-05	-1.08005e-10	-1.25439
67727838	chr5:67727838:G:A	2.02326e-05	-0.134587	-1.26795
67728147	chr5:67728147:C:T	2.33501e-05	-0.0670624	-1.19217
67728815	chr5:67728815:T:C	1.01914e-05	-0.820707	-1.26759
67728849	chr5:67728849:A:C	3.41308e-05	-1.08005e-10	-0.879638
67729262	chr5:67729262:A:C	1.01121e-05	-1.13756	-0.958536
67729380	chr5:67729380:C:T	5.34536e-06	-1.49704	-1.23657
67730195	chr5:67730195:T:C	2.31459e-05	-1.08005e-10	-1.26802
67730568	chr5:67730568:T:C	1.74931e-05	-1.54803	-2.92966e-10
67730751	chr5:67730751:T:C	1.88385e-05	-1.47393	-2.92966e-10
67730794	chr5:67730794:C:T	2.31608e-05	-1.08005e-10	-1.26738
67731290	chr5:67731290:G:T	1.75781e-05	-0.342702	-1.20048
67731406	chr5:67731406:T:C	1.59567e-05	-0.452286	-1.18767
67731829	chr5:67731829:A:G	5.12057e-05	-1.08005e-10	-0.473985
67732054	chr5:67732054:G:A	5.17873e-06	-1.49928	-1.266
67732594	chr5:67732594:G:A	5.03224e-06	-1.52922	-1.26476
67732618	chr5:67732618:A:G	2.44181e-05	-1.08005e-10	-1.21451
67732942	chr5:67732942:TATC:T	1.75806e-05	-1.54304	-2.92966e-10
67733097	chr5:67733097:T:G	1.99104e-05	-0.211668	-1.20693
67733319	chr5:67733319:G:A	1.81648e-05	-0.373753	-1.1366
67733325	chr5:67733325:G:A	8.24748e-06	-1.53462	-0.765304
67733728	chr5:67733728:C:T	6.54179e-05	-0.462143	0.233102
67733740	chr5:67733740:C:T	3.20628e-05	-0.942139	-2.92966e-10
67734008	chr5:67734008:A:G	6.30701e-05	-1.08005e-10	-0.26559
67734901	chr5:67734901:T:C	1.49402e-05	-0.487702	-1.21808
67735292	chr5:67735292:C:T	1.75928e-05	-0.501186	-1.04116
67735441	chr5:67735441:C:T	2.63827e-05	-1.08005e-10	-1.13713
67735632	chr5:67735632:T:C	1.37963e-05	-1.53901	-0.246426
67735717	chr5:67735717:G:A	1.48429e-05	-1.00376	-0.708555
67735990	chr5:67735990:T:C	1.40645e-05	-1.54914	-0.217041
67736277	chr5:67736277:G:A	5.90429e-06	-1.52168	-1.11248
67736335	chr5:67736335:A:G	1.49113e-05	-1.03169	-0.67603
67736557	chr5:67736557:T:C	2.45232e-05	-0.26731	-0.942908
67736990	chr5:67736990:G:A	3.38691e-05	-1.08005e-10	-0.887335
67737214	chr5:67737214:T:C	2.95153e-05	-0.194477	-0.830449
67737314	chr5:67737314:G:A	9.38203e-06	-0.912668	-1.25837
67737806	chr5:67737806:C:T	2.44307e-05	-1.08005e-10	-1.214
67738095	chr5:67738095:G:T	1.26799e-05	-1.5526	-0.317219
67738567	chr5:67738567:T:G	0.00113138	2.62136	-2.92966e-10
67739006	chr5:67739006:C:T	1.48752e-05	-1.55261	-0.157533
67739053	chr5:67739053:A:T	6.86639e-05	-1.08005e-10	-0.180614
67739058	chr5:67739058:T:A	3.77574e-05	-1.08005e-10	-0.778655
67739067	chr5:67739067:A:G	3.46823e-05	-1.08005e-10	-0.863607
67739203	chr5:67739203:G:A	2.46756e-05	-1.08005e-10	-1.20402
67739571	chr5:67739571:T:C	2.91957e-05	-1.08005e-10	-1.03582
67739592	chr5:67739592:A:G	5.80783e-06	-1.48502	-1.16561
67739630	chr5:67739630:G:T	2.35686e-05	-1.08005e-10	-1.24992
67739939	chr5:67739939:C:T	2.97629e-05	-1.01657	-2.92966e-10
67740027	chr5:67740027:T:C	2.55946e-05	-1.08005e-10	-1.16745
67740173	chr5:67740173:T:C	1.28927e-05	-1.54885	-0.304318
67740608	chr5:67740608:T:C	1.31146e-05	-0.907166	-0.928945
67740717	chr5:67740717:G:T	4.70088e-05	-1.08005e-10	-0.559501
67740722	chr5:67740722:G:A	5.03413e-05	-1.08005e-10	-0.491012
67741944	chr5:67741944:G:T	2.38492e-05	-1.08005e-10	-1.23809
67742767	chr5:67742767:C:T	7.94967e-06	-1.54712	-0.789585
67742996	chr5:67742996:C:T	4.027e-05	-1.08005e-10	-0.71423
67743302	chr5:67743302:A:G	1.21147e-05	-1.55127	-0.364146
67743480	chr5:67743480:G:A	3.26311e-05	-1.08005e-10	-0.924572
67744072	chr5:67744072:C:G	2.37333e-05	-1.08005e-10	-1.24296
67744453	chr5:67744453:T:C	0.000309609	-1.08005e-10	1.32547
67744716	chr5:67744716:T:A	2.31631e-05	-1.08005e-10	-1.26727
67744848	chr5:67744848:C:T	2.4618e-05	-1.08005e-10	-1.20636
67744934	chr5:67744934:C:T	2.38921e-05	-1.08005e-10	-1.23629
67744967	chr5:67744967:T:G	1.25679e-05	-1.55261	-0.326077
67745075	chr5:67745075:A:T	2.20575e-05	-1.31618	-2.92966e-10
67745439	chr5:67745439:T:C	3.02339e-05	-1.08005e-10	-1.00087
67745566	chr5:67745566:T:G	5.1652e-06	-1.50138	-1.26652
67745570	chr5:67745570:C:G	3.3293e-05	-1.08005e-10	-0.904489
67745684	chr5:67745684:C:T	1.27428e-05	-1.55213	-0.312741
67745911	chr5:67745911:T:C	2.6702e-05	-1.08005e-10	-1.1251
67745913	chr5:67745913:T:C	2.6702e-05	-1.08005e-10	-1.1251
67746071	chr5:67746071:C:T	1.13251e-05	-1.55261	-0.430197
67746539	chr5:67746539:ACCT:A	3.41165e-05	-1.08005e-10	-0.880056
67746638	chr5:67746638:T:C	3.19406e-05	-0.234585	-0.711373
67746665	chr5:67746665:T:C	2.34315e-05	-1.08005e-10	-1.25576
67747612	chr5:67747612:C:T	1.28898e-05	-0.63377	-1.21963
67747787	chr5:67747787:A:AACTC	2.6931e-05	-1.11656	-2.92966e-10
67748087	chr5:67748087:G:A	1.14797e-05	-1.55214	-0.41712
67748265	chr5:67748265:C:T	2.34789e-05	-1.08005e-10	-1.25373
67748314	chr5:67748314:A:G	1.43357e-05	-1.55241	-0.194674
67748516	chr5:67748516:G:A	5.21521e-06	-1.50252	-1.25573
67748947	chr5:67748947:T:G	2.31675e-05	-1.08005e-10	-1.26709
67748985	chr5:67748985:G:A	3.26169e-05	-1.08005e-10	-0.925007
67749206	chr5:67749206:G:C	1.34812e-05	-0.552487	-1.25605
67749323	chr5:67749323:C:T	2.36121e-05	-1.08005e-10	-1.24808
67750136	chr5:67750136:C:T	1.3235e-05	-1.55262	-0.274355
67750704	chr5:67750704:C:T	1.74038e-05	-1.11951	-0.433642
67751222	chr5:67751222:G:A	4.70366e-05	-0.55891	-2.92966e-10
67751751	chr5:67751751:G:A	3.63907e-05	-0.815523	-2.92966e-10
67751780	chr5:67751780:C:T	2.35178e-05	-1.08005e-10	-1.25208
67752079	chr5:67752079:G:A	1.2548e-05	-1.55257	-0.327706
67752142	chr5:67752142:C:T	1.30711e-05	-1.55223	-0.287209
67752220	chr5:67752220:TG:T	5.44042e-06	-1.49155	-1.22443
67752235	chr5:67752235:A:G	3.13965e-05	-0.271918	-0.691222
67752379	chr5:67752379:C:T	3.07505e-05	-0.277742	-0.706189
67752558	chr5:67752558:T:C	2.31975e-05	-1.08005e-10	-1.26579
67752881	chr5:67752881:G:A	2.4209e-05	-1.08005e-10	-1.22311
67753310	chr5:67753310:A:G	3.1891e-05	-0.248255	-0.699258
67753420	chr5:67753420:T:C	2.43954e-05	-1.08005e-10	-1.21544
67753812	chr5:67753812:T:C	6.2149e-05	-1.08005e-10	-0.280302
67753957	chr5:67753957:G:T	1.22885e-05	-1.55248	-0.348696
67753976	chr5:67753976:C:T	1.85023e-05	-0.494362	-0.997581
67754022	chr5:67754022:G:A	5.30753e-06	-1.48285	-1.25786
67754498	chr5:67754498:A:T	3.37326e-05	-1.08005e-10	-0.891372
67754636	chr5:67754636:T:C	2.56829e-05	-1.08005e-10	-1.16401
67754645	chr5:67754645:G:A	1.21399e-05	-1.55256	-0.360779
67754718	chr5:67754718:A:C	2.58106e-05	-1.08005e-10	-1.15905
67754725	chr5:67754725:A:G	1.3994e-05	-0.550024	-1.22119
67754730	chr5:67754730:C:G	2.59972e-05	-1.08005e-10	-1.15185
67755125	chr5:67755125:C:A	1.76739e-05	-0.548092	-0.989654
67755321	chr5:67755321:C:A	6.29014e-06	-1.45968	-1.11117
67755584	chr5:67755584:G:T	2.51739e-05	-1.08005e-10	-1.18403
67756210	chr5:67756210:A:C	0.000144707	-1.08005e-10	0.564872
67756220	chr5:67756220:GTGAAA:G	0.000144323	-1.08005e-10	0.56222
67756226	chr5:67756226:A:ATT	0.000142743	-1.08005e-10	0.551208
67756228	chr5:67756228:G:C	0.000143927	-1.08005e-10	0.559471
67756232	chr5:67756232:A:T	0.000142701	-1.08005e-10	0.550917
67757512	chr5:67757512:G:A	2.7887e-05	-1.08005e-10	-1.08167
67757626	chr5:67757626:A:G	5.35194e-06	-1.50291	-1.22947
67757910	chr5:67757910:C:T	1.01506e-05	-1.17808	-0.914225
67757969	chr5:67757969:A:C	2.54511e-05	-1.08005e-10	-1.17308
67758278	chr5:67758278:C:G	2.36541e-05	-1.08005e-10	-1.2463
67758516	chr5:67758516:A:G	1.63911e-05	-0.395492	-1.21761
67758740	chr5:67758740:C:T	1.1719e-05	-1.55104	-0.397581
67758741	chr5:67758741:G:A	1.48117e-05	-0.652693	-1.06173
67759030	chr5:67759030:G:T	1.14533e-05	-1.55257	-0.418993
67759631	chr5:67759631:A:G	2.42582e-05	-1.08005e-10	-1.22108
67759643	chr5:67759643:C:A	4.69294e-05	-1.42178	0.860586
67759768	chr5:67759768:A:G	6.00819e-06	-1.45478	-1.16193
67760083	chr5:67760083:A:T	2.36607e-05	-1.08005e-10	-1.24602
67760251	chr5:67760251:T:C	5.33303e-06	-1.50557	-1.23035
67760351	chr5:67760351:C:T	5.93975e-06	-1.37374	-1.25443
67760454	chr5:67760454:G:T	1.67422e-05	-0.522993	-1.06891
67761193	chr5:67761193:G:A	1.70344e-05	-0.554805	-1.0198
67761309	chr5:67761309:C:T	2.46194e-05	-1.08005e-10	-1.2063
67761310	chr5:67761310:G:A	1.96609e-05	-0.421077	-1.01013
67761506	chr5:67761506:C:T	1.74131e-05	-1.55262	-2.92966e-10
67761530	chr5:67761530:G:A	1.18401e-05	-1.55244	-0.385903
67761671	chr5:67761671:G:A	1.11815e-05	-1.55262	-0.442957
67761767	chr5:67761767:A:G	5.35218e-06	-1.49495	-1.23738
67761769	chr5:67761769:C:T	1.18234e-05	-1.10959	-0.830162
67762084	chr5:67762084:A:G	3.0346e-05	-1.08005e-10	-0.997172
67762177	chr5:67762177:A:G	1.98944e-05	-1.4194	-2.92966e-10
67762218	chr5:67762218:G:A	2.91758e-05	-1.08005e-10	-1.0365
67762268	chr5:67762268:C:T	1.69888e-05	-0.583014	-0.99427
67762626	chr5:67762626:G:A	2.27661e-05	-1.28457	-2.92966e-10
67762973	chr5:67762973:A:G	6.7327e-05	-1.08005e-10	-0.200275
67762991	chr5:67762991:C:G	6.10607e-06	-1.33693	-1.26362
67763120	chr5:67763120:T:C	1.16764e-05	-1.5514	-0.400869
67763262	chr5:67763262:A:C	2.58841e-05	-1.08005e-10	-1.15621
67763337	chr5:67763337:C:A	2.49491e-05	-1.08005e-10	-1.193
67763410	chr5:67763410:A:G	2.69873e-05	-1.08005e-10	-1.11447
67763603	chr5:67763603:G:C	2.51399e-05	-0.424755	-0.760624
67763653	chr5:67763653:T:A	2.41946e-05	-1.08005e-10	-1.22371
67763813	chr5:67763813:T:G	1.74581e-05	-1.55003	-2.92966e-10
67764229	chr5:67764229:G:A	2.40161e-05	-1.08005e-10	-1.23111
67764375	chr5:67764375:A:G	2.42764e-05	-1.08005e-10	-1.22033
67764492	chr5:67764492:A:T	3.03007e-05	-1.08005e-10	-0.998664
67764506	chr5:67764506:G:A	1.87115e-05	-1.55261	0.0719135
67764632	chr5:67764632:A:G	2.43872e-05	-1.08005e-10	-1.21578
67764661	chr5:67764661:A:T	1.68307e-05	-0.82726	-0.759374
67764860	chr5:67764860:G:A	5.97922e-06	-1.3521	-1.26944
67764940	chr5:67764940:A:C	2.40174e-05	-1.08005e-10	-1.23106
67765576	chr5:67765576:A:G	5.98856e-05	-1.08005e-10	-0.317401
67765932	chr5:67765932:C:G	4.55302e-05	-1.44398	0.852523
67766063	chr5:67766063:C:T	1.44957e-05	-1.14556	-0.59043
67766775	chr5:67766775:A:G	2.53847e-05	-1.08005e-10	-1.17569
67766883	chr5:67766883:G:A	1.25432e-05	-0.662578	-1.21808
67767225	chr5:67767225:T:C	8.27173e-06	-1.54582	-0.751173
67767226	chr5:67767226:G:C	2.39649e-05	-1.08005e-10	-1.23325
67767622	chr5:67767622:G:A	2.61152e-05	-1.08005e-10	-1.14732
67767898	chr5:67767898:G:A	5.67978e-06	-1.40297	-1.26995
67767970	chr5:67767970:T:A	0.00048529	-1.08005e-10	1.77491
67768798	chr5:67768798:A:C	2.43688e-05	-1.08005e-10	-1.21653
67769376	chr5:67769376:C:T	1.07597e-05	-1.55251	-0.481516
67769944	chr5:67769944:C:A	5.83708e-06	-1.38381	-1.2618
67770030	chr5:67770030:C:T	2.43943e-05	-1.08005e-10	-1.21549
67770378	chr5:67770378:A:G	2.43816e-05	-1.08005e-10	-1.21601
67770765	chr5:67770765:C:T	4.86302e-05	-1.47885	0.953254
67770863	chr5:67770863:C:T	4.1189e-05	-1.08005e-10	-0.691667
67770871	chr5:67770871:C:T	1.77782e-05	-1.53186	-2.92966e-10
67771183	chr5:67771183:C:A	2.50919e-05	-0.448051	-0.739239
67771390	chr5:67771390:G:T	7.44621e-06	-1.42963	-0.972505
67771854	chr5:67771854:G:A	3.40024e-05	-1.08005e-10	-0.883407
67772503	chr5:67772503:C:T	2.42109e-05	-1.08005e-10	-1.22304
67772627	chr5:67772627:C:T	2.74594e-05	-1.08005e-10	-1.09713
67773216	chr5:67773216:T:C	2.33588e-05	-0.0147643	-1.2441
67774330	chr5:67774330:G:A	2.90161e-05	-1.04199	-2.92966e-10
67774417	chr5:67774417:G:A	3.43829e-05	-1.08005e-10	-0.872279
67775418	chr5:67775418:T:C	1.7763e-05	-1.53272	-2.92966e-10
67775468	chr5:67775468:A:T	6.12201e-06	-1.35838	-1.23957
67776891	chr5:67776891:G:A	3.88028e-05	-1.08005e-10	-0.751345
67777051	chr5:67777051:C:T	2.33156e-05	-1.08005e-10	-1.26071
67778167	chr5:67778167:A:G	2.57762e-05	-1.08005e-10	-1.16038
67778748	chr5:67778748:C:T	6.78698e-06	-1.22737	-1.26746
67779032	chr5:67779032:C:T	3.02287e-05	-1.08005e-10	-1.00105
67779132	chr5:67779132:C:T	3.03118e-05	-1.08005e-10	-0.998301
67779165	chr5:67779165:G:C	2.40301e-05	-1.08005e-10	-1.23053
67779568	chr5:67779568:G:C	2.32286e-05	-1.08005e-10	-1.26445
67779696	chr5:67779696:C:T	1.26996e-05	-0.988956	-0.879311
67779975	chr5:67779975:G:A	1.76485e-05	-1.53918	-2.92966e-10
67780604	chr5:67780604:C:G	3.12649e-05	-1.08005e-10	-0.967341
67780863	chr5:67780863:C:T	1.91615e-05	-1.45693	-2.92966e-10
67780953	chr5:67780953:C:T	2.59006e-05	-1.08005e-10	-1.15557
67781767	chr5:67781767:G:A	2.32848e-05	-1.08005e-10	-1.26204
67781779	chr5:67781779:A:G	2.57482e-05	-1.08005e-10	-1.16147
67782016	chr5:67782016:A:T	3.66796e-05	-1.08005e-10	-0.807616
67782030	chr5:67782030:T:C	3.77737e-05	-1.08005e-10	-0.778225
67782273	chr5:67782273:A:G	3.53061e-05	-0.845782	-2.92966e-10
67782347	chr5:67782347:G:T	7.81374e-05	-1.08005e-10	-0.0513682
67782473	chr5:67782473:T:G	6.41882e-05	-1.08005e-10	-0.248017
67782786	chr5:67782786:A:T	7.65112e-06	-1.10953	-1.26545
67783176	chr5:67783176:T:C	2.64066e-05	-1.08005e-10	-1.13622
67783294	chr5:67783294:A:T	2.32243e-05	-1.08005e-10	-1.26464
67783415	chr5:67783415:G:C	1.12917e-05	-1.01601	-0.969756
67783561	chr5:67783561:C:T	3.31116e-05	-1.08005e-10	-0.909952
67783953	chr5:67783953:C:A	2.34258e-05	-1.08005e-10	-1.256
67784111	chr5:67784111:A:C	2.52698e-05	-1.08005e-10	-1.18023
67784362	chr5:67784362:C:T	2.32091e-05	-1.08005e-10	-1.26529
67784372	chr5:67784372:G:C	2.63841e-05	-1.08005e-10	-1.13708
67784451	chr5:67784451:A:T	2.37244e-05	-0.118159	-1.12518
67784677	chr5:67784677:A:G	2.46318e-05	0.0485598	-1.25436
67784790	chr5:67784790:C:T	2.90181e-05	-1.08005e-10	-1.04192
67784972	chr5:67784972:A:T	1.83307e-05	-1.50126	-2.92966e-10
67784994	chr5:67784994:T:A	6.26831e-06	-1.31133	-1.263
67785311	chr5:67785311:A:G	2.42338e-05	-1.08005e-10	-1.22209
67785453	chr5:67785453:A:T	1.70203e-05	-0.606313	-0.969119
67785487	chr5:67785487:A:T	0.00020241	-1.08005e-10	0.900456
67785538	chr5:67785538:C:T	5.84235e-05	-1.08005e-10	-0.342118
67786322	chr5:67786322:C:G	2.39427e-05	-1.08005e-10	-1.23417
67786723	chr5:67786723:T:C	4.98989e-05	-1.08005e-10	-0.499838
67786862	chr5:67786862:C:T	2.32577e-05	-1.08005e-10	-1.2632
67787052	chr5:67787052:G:C	7.74209e-06	-1.33793	-1.02524
67788213	chr5:67788213:C:T	7.81724e-05	-1.08005e-10	-0.0509201
67788644	chr5:67788644:A:G	5.48423e-06	-1.50529	-1.20267
67788698	chr5:67788698:A:G	5.98233e-06	-1.35044	-1.27058
67789257	chr5:67789257:T:A	8.67605e-05	-1.08005e-10	0.0533146
67789278	chr5:67789278:A:C	0.000524803	1.85319	-2.92966e-10
67789291	chr5:67789291:T:A	7.84901e-06	-1.47221	-0.877238
67789504	chr5:67789504:G:C	7.13055e-06	-1.2807	-1.16475
67789628	chr5:67789628:T:C	4.35465e-05	-1.08005e-10	-0.636008
67790032	chr5:67790032:G:A	1.77104e-05	-1.53568	-2.92966e-10
67790487	chr5:67790487:C:A	6.11884e-06	-1.45113	-1.14733
67790569	chr5:67790569:A:T	2.09882e-05	-1.36588	-2.92966e-10
67790719	chr5:67790719:C:T	7.01932e-06	-1.29356	-1.16761
67791659	chr5:67791659:G:A	6.17561e-05	-1.08005e-10	-0.286643
67791671	chr5:67791671:A:G	8.52425e-06	-1.53356	-0.733362
67791721	chr5:67791721:G:A	3.37598e-05	-0.890566	-2.92966e-10
67791757	chr5:67791757:G:C	1.75113e-05	-1.54699	-2.92966e-10
67791995	chr5:67791995:T:G	0.000484847	1.774	-2.92966e-10
67792167	chr5:67792167:C:T	5.35042e-06	-1.51142	-1.22124
67792272	chr5:67792272:G:A	1.77899e-05	-1.53121	-2.92966e-10
67792478	chr5:67792478:T:G	8.41717e-06	-1.53772	-0.741848
67792742	chr5:67792742:T:G	2.41693e-05	-1.22475	-2.92966e-10
67792805	chr5:67792805:G:A	8.03305e-06	-1.27666	-1.04961
67792808	chr5:67792808:T:A	5.18084e-06	-1.52196	-1.24291
67793316	chr5:67793316:T:A	6.29259e-06	-1.42167	-1.1488
67793362	chr5:67793362:C:A	2.63411e-05	-1.08005e-10	-1.13871
67793946	chr5:67793946:A:G	0.000118189	-1.08005e-10	0.362446
67793951	chr5:67793951:A:G	5.51431e-06	-1.4796	-1.22289
67794300	chr5:67794300:A:T	2.71463e-05	-1.08005e-10	-1.10859
67794318	chr5:67794318:G:A	8.43422e-06	-1.06434	-1.2132
67794364	chr5:67794364:G:A	5.29439e-06	-1.48135	-1.26184
67795103	chr5:67795103:T:C	2.85216e-05	-1.08005e-10	-1.05917
67795175	chr5:67795175:T:C	5.63911e-06	-1.44072	-1.23939
67795297	chr5:67795297:C:G	8.3867e-06	-1.34014	-0.943046
67795751	chr5:67795751:G:A	2.45325e-05	-1.08005e-10	-1.20984
67796563	chr5:67796563:G:A	2.43235e-05	-0.262189	-0.956206
67796799	chr5:67796799:C:T	2.80521e-05	-1.08005e-10	-1.07577
67796993	chr5:67796993:TA:T	5.40949e-06	-1.49235	-1.22933
67797059	chr5:67797059:T:C	4.25691e-05	-1.08005e-10	-0.658709
67797111	chr5:67797111:G:A	7.58873e-06	-1.29393	-1.08924
67797443	chr5:67797443:T:C	6.34559e-05	-1.08005e-10	-0.259491
67797498	chr5:67797498:A:G	5.38775e-06	-1.49645	-1.22926
67797759	chr5:67797759:T:C	6.33249e-05	-1.08005e-10	-0.261558
67797810	chr5:67797810:G:T	2.86816e-05	-1.08005e-10	-1.05358
67797851	chr5:67797851:A:T	5.55668e-06	-1.49027	-1.20456
67797903	chr5:67797903:AG:A	2.43802e-05	-1.08005e-10	-1.21606
67798054	chr5:67798054:G:A	2.50541e-05	-1.08005e-10	-1.1888
67798218	chr5:67798218:C:CCAAA	6.54252e-05	-1.08005e-10	-0.228929
67798387	chr5:67798387:G:A	3.14115e-05	-1.08005e-10	-0.962662
67798763	chr5:67798763:A:G	0.000106422	-1.08005e-10	0.257579
67798854	chr5:67798854:C:A	2.55536e-05	-1.08005e-10	-1.16906
67798863	chr5:67798863:C:T	1.01777e-05	-1.4274	-0.662231
67799491	chr5:67799491:T:C	2.59601e-05	-1.08005e-10	-1.15328
67799562	chr5:67799562:A:G	3.23297e-05	-1.08005e-10	-0.93385
67799623	chr5:67799623:TTTTG:T	5.38972e-06	-1.5361	-1.18924
67800249	chr5:67800249:G:A	1.63457e-05	-1.36488	-0.250996
67800287	chr5:67800287:G:A	5.57433e-05	0.57628	-0.96536
67800360	chr5:67800360:G:A	1.52512e-05	-1.33762	-0.347565
67800380	chr5:67800380:A:G	1.41787e-05	-1.40226	-0.355833
67800952	chr5:67800952:C:T	7.80519e-06	-1.32009	-1.03496
67801068	chr5:67801068:A:G	8.3977e-05	-1.08005e-10	0.0207057
67801213	chr5:67801213:A:G	2.70697e-05	-1.08005e-10	-1.11142
67801231	chr5:67801231:A:G	0.00012717	-1.08005e-10	0.43569
67801310	chr5:67801310:A:ATAAG	3.10655e-05	-1.08005e-10	-0.973739
67801331	chr5:67801331:C:CA	3.30571e-05	-1.08005e-10	-0.9116
67801426	chr5:67801426:G:A	1.83965e-05	-0.683122	-0.814553
67801703	chr5:67801703:G:A	6.58159e-05	1.03563	-1.2586
67802363	chr5:67802363:A:G	2.47472e-05	-1.08005e-10	-1.20113
67802394	chr5:67802394:T:C	1.7716e-05	-1.1616	-0.373764
67802713	chr5:67802713:T:C	2.56813e-05	0.0913173	-1.25539
67802819	chr5:67802819:T:A	1.10709e-05	-0.748037	-1.25748
67802824	chr5:67802824:A:G	1.14385e-05	-0.883786	-1.08906
67802886	chr5:67802886:A:C	2.58328e-05	-1.08005e-10	-1.15819
67803049	chr5:67803049:GAGTT:G	8.46864e-05	-0.605781	0.634899
67803236	chr5:67803236:GAGA:G	0.0010783	-0.882572	3.45588
67803545	chr5:67803545:T:A	2.72473e-05	-1.08005e-10	-1.10488
67803754	chr5:67803754:A:G	1.50704e-05	-1.3156	-0.3815
67803770	chr5:67803770:A:C	2.37592e-05	-1.10309	-0.138774
67803814	chr5:67803814:G:A	1.66831e-05	-1.31406	-0.281378
67803848	chr5:67803848:G:T	1.32319e-05	-0.741308	-1.0859
67803855	chr5:67803855:C:T	1.51428e-05	-1.32962	-0.362693
67803887	chr5:67803887:G:A	7.50617e-06	-1.12477	-1.26934
67803970	chr5:67803970:C:T	3.14492e-05	-0.898576	-0.0628877
67804208	chr5:67804208:T:TG	2.11604e-05	-1.17109	-0.186614
67804209	chr5:67804209:A:T	2.12151e-05	-1.17047	-0.184652
67804428	chr5:67804428:A:G	2.04943e-05	-1.1922	-0.197494
67804514	chr5:67804514:G:GA	2.09789e-05	-1.19047	-0.175851
67804574	chr5:67804574:G:A	1.21084e-05	-1.54489	-0.371046
67804841	chr5:67804841:A:C	6.74741e-05	-1.08005e-10	-0.198093
67804854	chr5:67804854:G:A	2.40754e-05	-1.1306	-0.098043
67805293	chr5:67805293:G:A	3.73585e-05	-1.08005e-10	-0.789275
67805380	chr5:67805380:G:A	2.37164e-05	-1.08005e-10	-1.24367
67805618	chr5:67805618:T:C	4.70292e-05	-1.08005e-10	-0.559068
67806038	chr5:67806038:G:A	3.95349e-05	0.180428	-0.91308
67806331	chr5:67806331:A:G	3.30583e-05	-1.02072	0.109155
67806592	chr5:67806592:C:A	8.58538e-05	-1.08005e-10	0.042809
67806602	chr5:67806602:C:G	4.11564e-05	-0.990579	0.298121
67806652	chr5:67806652:C:G	4.16125e-05	-0.972475	0.291039
67807832	chr5:67807832:C:T	1.57009e-05	-0.696611	-0.959509
67807861	chr5:67807861:A:G	4.14555e-05	-0.86933	0.184114
67807910	chr5:67807910:C:T	8.90136e-05	-1.08005e-10	0.0789521
67808214	chr5:67808214:A:G	4.10934e-05	-0.867162	0.173173
67808337	chr5:67808337:C:A	9.41337e-05	-1.08005e-10	0.13488
67808403	chr5:67808403:A:G	1.56391e-05	-0.677771	-0.982291
67808506	chr5:67808506:T:C	6.05652e-06	-1.44093	-1.16777
67808784	chr5:67808784:A:G	1.36002e-05	-0.731049	-1.0687
67808842	chr5:67808842:A:T	1.33807e-05	-0.756781	-1.05924
67809010	chr5:67809010:G:A	1.35435e-05	-0.724646	-1.07929
67809029	chr5:67809029:G:A	1.37867e-05	-0.73885	-1.04728
67809041	chr5:67809041:G:C	6.56518e-06	-1.2646	-1.26346
67809322	chr5:67809322:C:T	1.33349e-05	-0.735391	-1.08406
67809351	chr5:67809351:C:T	1.30362e-05	-0.75666	-1.08544
67809371	chr5:67809371:A:C	5.84479e-06	-1.37903	-1.26525
67809373	chr5:67809373:C:T	1.39959e-05	-1.01156	-0.759513
67809410	chr5:67809410:AT:A	1.32574e-05	-0.743716	-1.08157
67809429	chr5:67809429:TG:T	0.000153549	0.624181	-2.92966e-10
67809749	chr5:67809749:G:A	3.59166e-05	-1.08005e-10	-0.828638
67809838	chr5:67809838:A:G	1.29335e-05	-0.744978	-1.10504
67809922	chr5:67809922:G:A	5.88232e-06	-1.37104	-1.26684
67810035	chr5:67810035:A:G	2.64049e-05	-1.08005e-10	-1.13629
67810424	chr5:67810424:A:C	2.92121e-05	-0.864203	-0.171049
67810475	chr5:67810475:G:T	2.57627e-05	-1.08005e-10	-1.16091
67810491	chr5:67810491:G:A	6.01006e-06	-1.36738	-1.24902
67810634	chr5:67810634:T:G	1.8092e-05	-1.51437	-2.92966e-10
67810752	chr5:67810752:T:C	1.3874e-05	-0.678126	-1.10169
67810776	chr5:67810776:T:C	3.91701e-05	-1.08005e-10	-0.741923
67810980	chr5:67810980:A:G	9.71955e-06	-1.54998	-0.585716
67811142	chr5:67811142:C:T	1.30353e-05	-0.755669	-1.0865
67811289	chr5:67811289:C:T	1.40059e-05	-0.73909	-1.03127
67811342	chr5:67811342:T:A	5.85928e-06	-1.38777	-1.25404
67811402	chr5:67811402:T:A	1.36528e-05	-0.716899	-1.07899
67811508	chr5:67811508:C:T	2.76815e-05	-1.08005e-10	-1.08907
67811620	chr5:67811620:T:C	1.28863e-05	-1.54373	-0.309942
67812189	chr5:67812189:A:G	5.35196e-05	-1.08005e-10	-0.429789
67812190	chr5:67812190:T:C	3.06602e-05	-1.54558	0.558712
67812230	chr5:67812230:T:C	2.38699e-05	-1.08005e-10	-1.23722
67812241	chr5:67812241:C:G	5.29749e-05	-1.08005e-10	-0.440018
67812305	chr5:67812305:T:G	2.22648e-05	-0.337795	-0.969036
67812528	chr5:67812528:C:T	2.03508e-05	-1.39672	-2.92966e-10
67812579	chr5:67812579:A:C	5.85714e-05	-1.08005e-10	-0.339591
67812634	chr5:67812634:C:A	6.03268e-05	-1.08005e-10	-0.310061
67812797	chr5:67812797:T:C	5.28462e-05	-1.08005e-10	-0.442451
67813138	chr5:67813138:T:C	3.82178e-05	-1.08005e-10	-0.766535
67813186	chr5:67813186:A:G	1.03403e-05	-1.55261	-0.521181
67813388	chr5:67813388:G:T	5.9368e-05	-1.08005e-10	-0.326081
67813645	chr5:67813645:A:G	2.31428e-05	-1.08005e-10	-1.26815
67813669	chr5:67813669:A:G	4.27756e-05	-1.08005e-10	-0.653869
67813820	chr5:67813820:AG:A	5.57012e-06	-1.42519	-1.26723
67813892	chr5:67813892:T:C	1.69171e-05	-1.10212	-0.479398
67813908	chr5:67813908:T:A	0.000118812	-1.08005e-10	0.367709
67814204	chr5:67814204:C:A	8.63005e-05	0.0479982	-2.92966e-10
67814337	chr5:67814337:A:G	3.27602e-05	-1.08005e-10	-0.920623
67814390	chr5:67814390:G:A	0.000124659	-1.08005e-10	0.415747
67814592	chr5:67814592:T:G	1.32892e-05	-1.53328	-0.289599
67814655	chr5:67814655:AAGG:A	8.4686e-05	-1.32269	1.35181
67814889	chr5:67814889:C:T	8.86241e-06	-1.15887	-1.06915
67814900	chr5:67814900:CT:C	6.23775e-05	-1.34382	1.06719
67814964	chr5:67814964:T:C	3.4217e-05	-1.08005e-10	-0.877114
67815136	chr5:67815136:T:C	7.01022e-06	-1.43239	-1.03008
67815225	chr5:67815225:G:C	4.93659e-06	-1.55218	-1.26098
67815936	chr5:67815936:G:A	7.50218e-06	-1.21983	-1.17481
67816445	chr5:67816445:T:C	8.31985e-05	0.0113924	-2.92966e-10
67816836	chr5:67816836:C:T	2.38289e-05	-1.08005e-10	-1.23894
67816978	chr5:67816978:A:C	1.38784e-05	-0.969678	-0.809823
67817719	chr5:67817719:C:T	0.000211388	-1.10244	2.0463
67817819	chr5:67817819:C:T	1.4565e-05	-1.26826	-0.462954
67817852	chr5:67817852:T:C	2.95983e-05	-1.08005e-10	-1.02212
67817857	chr5:67817857:CT:C	1.75947e-05	-1.52641	-0.015831
67817913	chr5:67817913:G:C	2.34348e-05	-1.08005e-10	-1.25561
67818007	chr5:67818007:A:G	8.83701e-05	-1.00924	1.08094
67818118	chr5:67818118:G:C	3.21081e-05	-1.08005e-10	-0.940729
67818168	chr5:67818168:G:A	1.08778e-05	-1.07031	-0.952803
67818298	chr5:67818298:C:T	7.2087e-06	-1.27939	-1.15515
67818419	chr5:67818419:G:A	0.000115132	0.336243	-2.92966e-10
67818528	chr5:67818528:C:G	0.000235881	-1.04613	2.09962
67818568	chr5:67818568:G:A	2.52716e-05	-1.08005e-10	-1.18015
67818575	chr5:67818575:T:C	0.000221834	-0.909064	1.90116
67818961	chr5:67818961:G:A	1.24744e-05	-1.5526	-0.333559
67819024	chr5:67819024:A:G	2.84952e-05	-1.08005e-10	-1.0601
67819133	chr5:67819133:A:G	3.76929e-05	-0.820256	0.0398901
67819316	chr5:67819316:G:A	3.98616e-05	-1.08005e-10	-0.724424
67819342	chr5:67819342:G:A	1.62044e-05	-0.727145	-0.897407
67819462	chr5:67819462:T:G	2.96632e-05	-1.08005e-10	-1.01993
67819614	chr5:67819614:A:G	1.77515e-05	-1.53337	-2.92966e-10
67819744	chr5:67819744:G:A	0.000250245	-1.02802	2.14062
67819800	chr5:67819800:G:A	2.33158e-05	-1.08005e-10	-1.26071
67819831	chr5:67819831:G:C	4.83104e-05	-0.799601	0.267411
67819833	chr5:67819833:G:A	3.75927e-05	-1.08005e-10	-0.783028
67819868	chr5:67819868:G:C	2.83067e-05	-1.08005e-10	-1.06674
67819889	chr5:67819889:A:G	2.32598e-05	-1.08005e-10	-1.26311
67820381	chr5:67820381:A:G	5.72803e-05	-1.08005e-10	-0.361879
67820700	chr5:67820700:C:T	2.46023e-05	-0.765031	-0.441965
67821039	chr5:67821039:A:T	2.33849e-05	-1.08005e-10	-1.25775
67821046	chr5:67821046:C:T	0.000219923	-0.972844	1.95628
67821048	chr5:67821048:G:A	0.000112163	-1.08005e-10	0.310113
67821173	chr5:67821173:C:T	2.42136e-05	-1.08005e-10	-1.22292
67821301	chr5:67821301:T:C	2.70317e-05	-1.08005e-10	-1.11282
67821321	chr5:67821321:G:A	1.03602e-05	-0.811339	-1.26052
67821339	chr5:67821339:G:A	0.000116872	-1.08005e-10	0.351244
67821648	chr5:67821648:A:T	2.41404e-05	-0.836203	-0.389748
67821854	chr5:67821854:A:T	6.65851e-05	-1.08005e-10	-0.211356
67821919	chr5:67821919:T:A	0.000203258	-1.14136	2.046
67822589	chr5:67822589:G:C	7.9539e-05	-1.08005e-10	-0.0335896
67823469	chr5:67823469:T:C	7.3306e-05	-1.08005e-10	-0.115195
67823896	chr5:67823896:T:C	2.02363e-05	-1.40236	-2.92966e-10
67824035	chr5:67824035:T:C	3.76792e-05	-0.802996	0.0222669
67824159	chr5:67824159:C:A	0.00012034	-1.08005e-10	0.380489
67824506	chr5:67824506:G:T	9.77312e-05	-0.984208	1.15659
67824887	chr5:67824887:C:T	7.19947e-06	-1.21834	-1.21749
67824995	chr5:67824995:T:C	2.4159e-05	-1.08005e-10	-1.22518
67825066	chr5:67825066:A:T	8.17996e-05	-1.08005e-10	-0.00556432
67825081	chr5:67825081:G:A	1.48015e-05	-1.48548	-0.229625
67825339	chr5:67825339:G:A	6.25088e-06	-1.33125	-1.24586
67825373	chr5:67825373:C:T	2.25907e-05	-1.26785	-0.0244522
67825421	chr5:67825421:A:G	7.61651e-05	-1.08005e-10	-0.0769329
67825422	chr5:67825422:G:C	4.74378e-05	-0.952864	0.402448
67825724	chr5:67825724:T:A	2.32381e-05	-1.26404	-2.92966e-10
67825995	chr5:67825995:C:T	2.46874e-05	-1.08005e-10	-1.20354
67826161	chr5:67826161:C:T	2.90757e-05	-1.08005e-10	-1.03993
67826405	chr5:67826405:C:T	2.49373e-05	-1.19347	-2.92966e-10
67826519	chr5:67826519:G:A	2.57471e-05	-1.08005e-10	-1.16151
67826536	chr5:67826536:T:C	2.60196e-05	-1.08005e-10	-1.15099
67826899	chr5:67826899:C:T	0.00033365	-1.08005e-10	1.40025
67826940	chr5:67826940:C:T	2.60367e-05	-1.08005e-10	-1.15033
67827043	chr5:67827043:G:A	7.20191e-06	-1.30487	-1.13062
67827349	chr5:67827349:A:G	6.93701e-06	-1.45555	-1.01741
67827417	chr5:67827417:T:C	7.26704e-06	-1.30836	-1.11813
67827543	chr5:67827543:A:C	2.44378e-05	-1.08005e-10	-1.21371
67828021	chr5:67828021:A:C	4.65441e-05	-1.08005e-10	-0.569436
67828349	chr5:67828349:C:T	7.26443e-06	-1.45369	-0.973163
67828386	chr5:67828386:G:A	2.56552e-05	-1.08005e-10	-1.16509
67828791	chr5:67828791:G:A	2.78295e-05	-1.08005e-10	-1.08374
67828794	chr5:67828794:G:A	9.5465e-06	-1.01334	-1.14032
67829341	chr5:67829341:G:T	3.18011e-05	-1.08005e-10	-0.950335
67829537	chr5:67829537:G:A	3.18443e-05	-1.08005e-10	-0.948979
67829733	chr5:67829733:G:A	4.45515e-05	-1.08005e-10	-0.613192
67829793	chr5:67829793:A:G	7.40509e-06	-1.31662	-1.09105
67829821	chr5:67829821:G:C	5.44748e-06	-1.44611	-1.26857
67829966	chr5:67829966:C:T	2.76902e-05	-1.08005e-10	-1.08876
67829981	chr5:67829981:C:T	2.5803e-05	-1.15935	-2.92966e-10
67830130	chr5:67830130:C:T	7.95745e-06	-1.50363	-0.8321
67830180	chr5:67830180:C:T	7.92245e-06	-1.31078	-1.02935
67830299	chr5:67830299:C:T	2.42911e-05	-1.08005e-10	-1.21973
67830398	chr5:67830398:C:T	7.05675e-06	-1.3056	-1.15025
67830495	chr5:67830495:C:T	9.62668e-06	-1.01237	-1.13293
67830746	chr5:67830746:T:C	1.0164e-05	-0.968705	-1.12228
67830835	chr5:67830835:T:C	2.83763e-05	-0.448955	-0.615326
67830849	chr5:67830849:G:A	2.93708e-05	-1.08005e-10	-1.02984
67830904	chr5:67830904:C:T	2.32132e-05	-1.08005e-10	-1.26511
67830925	chr5:67830925:C:T	1.95722e-05	-0.757616	-0.678109
67831035	chr5:67831035:G:A	7.68442e-06	-1.294	-1.07664
67831146	chr5:67831146:GAA:G	2.69692e-05	-1.08005e-10	-1.11514
67831487	chr5:67831487:T:A	2.42911e-05	-1.08005e-10	-1.21973
67831488	chr5:67831488:C:T	1.94321e-05	-0.737863	-0.705047
67831591	chr5:67831591:T:A	2.11705e-05	-1.35723	-2.92966e-10
67831887	chr5:67831887:G:A	2.02481e-05	-0.603087	-0.798689
67832359	chr5:67832359:G:A	7.94735e-06	-1.50574	-0.831263
67832396	chr5:67832396:C:T	3.1758e-05	-1.08005e-10	-0.951691
67832402	chr5:67832402:C:G	7.18931e-06	-1.31433	-1.12291
67832698	chr5:67832698:T:C	2.9907e-05	-1.08005e-10	-1.01174
67833236	chr5:67833236:C:T	3.66957e-05	-1.08005e-10	-0.807177
67833616	chr5:67833616:T:C	6.52989e-06	-1.31746	-1.21599
67833809	chr5:67833809:C:T	0.000101156	-1.08005e-10	0.20683
67833875	chr5:67833875:T:C	7.40254e-06	-1.149	-1.25901
67834198	chr5:67834198:G:T	0.00032593	-1.08005e-10	1.37685
67834517	chr5:67834517:A:C	7.4207e-06	-1.14526	-1.2603
67834788	chr5:67834788:A:G	6.37074e-06	-1.50264	-1.05548
67835036	chr5:67835036:C:G	2.39879e-05	-1.08005e-10	-1.23229
67835234	chr5:67835234:A:G	2.38368e-05	-1.08005e-10	-1.23861
67835367	chr5:67835367:T:C	3.63931e-05	0.0689774	-0.884436
67835482	chr5:67835482:G:A	8.22203e-06	-1.03528	-1.26774
67836073	chr5:67836073:G:A	5.73894e-06	-1.43306	-1.22951
67836253	chr5:67836253:C:T	2.43972e-05	-1.08005e-10	-1.21537
67836283	chr5:67836283:C:T	7.87673e-06	-1.39885	-0.947072
67836766	chr5:67836766:A:C	9.33069e-06	-1.52216	-0.654365
67836867	chr5:67836867:C:T	2.39195e-05	-1.08005e-10	-1.23514
67836965	chr5:67836965:C:A	5.95361e-06	-1.40513	-1.22071
67837230	chr5:67837230:A:G	6.37087e-06	-1.28916	-1.26894
67837497	chr5:67837497:G:A	1.38001e-05	-0.838469	-0.946694
67837554	chr5:67837554:G:A	2.47329e-05	-1.08005e-10	-1.2017
67837665	chr5:67837665:C:T	5.84028e-06	-1.426	-1.21906
67837703	chr5:67837703:T:C	1.30848e-05	-1.5462	-0.292184
67837704	chr5:67837704:G:A	7.09582e-06	-1.18232	-1.26801
67837837	chr5:67837837:C:T	3.05882e-05	-1.08005e-10	-0.989222
67837856	chr5:67837856:T:C	3.91517e-05	-1.08005e-10	-0.742392
67837869	chr5:67837869:A:G	6.56774e-06	-1.25712	-1.27054
67837899	chr5:67837899:T:C	1.24517e-05	-1.54493	-0.343052
67838034	chr5:67838034:C:T	4.48081e-05	-0.607448	-2.92966e-10
67838245	chr5:67838245:T:C	7.06987e-06	-1.18492	-1.26907
67838253	chr5:67838253:C:T	6.7157e-06	-1.47282	-1.03257
67838270	chr5:67838270:C:T	1.36914e-05	-1.05182	-0.741251
67838538	chr5:67838538:G:T	6.30815e-06	-1.41824	-1.14976
67838568	chr5:67838568:A:C	2.45495e-05	-1.08005e-10	-1.20914
67838667	chr5:67838667:C:T	2.36664e-05	-1.08005e-10	-1.24578
67838700	chr5:67838700:T:C	6.76037e-06	-1.46976	-1.029
67838704	chr5:67838704:A:G	4.21691e-05	-1.08005e-10	-0.668149
67838876	chr5:67838876:T:G	2.4323e-05	-1.08005e-10	-1.21841
67838925	chr5:67838925:C:T	0.000115715	1.56975	-1.22845
67838957	chr5:67838957:T:G	6.76172e-06	-1.46391	-1.03465
67839070	chr5:67839070:T:C	4.91712e-05	-1.08005e-10	-0.514529
67839188	chr5:67839188:T:C	5.0071e-05	-1.08005e-10	-0.496396
67839398	chr5:67839398:A:G	1.43444e-05	-0.702879	-1.0436
67839462	chr5:67839462:A:G	1.92236e-05	-1.06905	-0.38465
67839498	chr5:67839498:G:T	6.9873e-06	-1.19784	-1.2679
67839526	chr5:67839526:C:T	5.85506e-06	-1.40937	-1.23316
67839717	chr5:67839717:T:C	0.000355165	-1.08005e-10	1.46274
67839782	chr5:67839782:C:T	1.7874e-05	-1.52649	-2.92966e-10
67839879	chr5:67839879:C:T	1.78002e-05	-1.53063	-2.92966e-10
67839891	chr5:67839891:T:C	1.79024e-05	-1.5249	-2.92966e-10
67839892	chr5:67839892:C:T	1.78072e-05	-1.53023	-2.92966e-10
67839973	chr5:67839973:TC:T	2.35503e-05	-1.08005e-10	-1.2507
67840010	chr5:67840010:G:A	2.36293e-05	-1.08005e-10	-1.24735
67840280	chr5:67840280:A:AT	2.36043e-05	-1.08005e-10	-1.24841
67840405	chr5:67840405:G:T	2.38812e-05	-1.08005e-10	-1.23674
67840469	chr5:67840469:C:T	2.35866e-05	-1.08005e-10	-1.24916
67840499	chr5:67840499:C:T	1.57141e-05	-0.407207	-1.24807
67840590	chr5:67840590:T:C	1.34052e-05	-0.831563	-0.982629
67840923	chr5:67840923:T:C	2.89387e-05	-0.963832	-0.0808259
67840967	chr5:67840967:C:T	1.29275e-05	-1.54362	-0.306863
67840988	chr5:67840988:G:A	4.37587e-05	-0.631147	-2.92966e-10
67841133	chr5:67841133:CTGCT:C	1.24512e-05	-1.54353	-0.34449
67841432	chr5:67841432:T:C	2.77443e-05	-0.953636	-0.13317
67841537	chr5:67841537:T:C	6.91107e-06	-1.20808	-1.26863
67841645	chr5:67841645:T:C	2.75885e-05	-1.08005e-10	-1.09244
67841856	chr5:67841856:G:A	1.7731e-05	-1.06346	-0.471065
67841899	chr5:67841899:C:T	2.75435e-05	-0.940679	-0.15339
67841955	chr5:67841955:A:C	5.6833e-06	-1.43835	-1.23395
67841977	chr5:67841977:G:A	2.43971e-05	-1.08005e-10	-1.21537
67842151	chr5:67842151:G:C	2.35146e-05	-1.08005e-10	-1.25221
67842303	chr5:67842303:TA:T	5.0246e-05	-1.08005e-10	-0.492906
67842482	chr5:67842482:A:G	9.89677e-06	-1.53323	-0.584399
67842504	chr5:67842504:T:A	2.43694e-05	-1.08005e-10	-1.21651
67842541	chr5:67842541:T:C	6.20375e-06	-1.36274	-1.22194
67842602	chr5:67842602:T:A	1.52379e-05	-0.816007	-0.870043
67842689	chr5:67842689:T:A	2.35603e-05	-1.08005e-10	-1.25027
67842721	chr5:67842721:C:T	2.44121e-05	-1.08005e-10	-1.21476
67842744	chr5:67842744:A:G	2.38311e-05	-1.08005e-10	-1.23884
67842908	chr5:67842908:C:T	2.31316e-05	-1.08005e-10	-1.26864
67842909	chr5:67842909:T:A	2.31302e-05	-1.08005e-10	-1.2687
67842944	chr5:67842944:G:A	3.03312e-05	-1.08005e-10	-0.99766
67843285	chr5:67843285:T:C	1.18927e-05	-1.54508	-0.388834
67843499	chr5:67843499:T:A	8.80043e-05	0.0675489	-2.92966e-10
67844082	chr5:67844082:TG:T	2.36985e-05	-1.08005e-10	-1.24442
67844204	chr5:67844204:T:C	1.16815e-05	-1.54262	-0.40921
67844794	chr5:67844794:A:C	2.37165e-05	-1.08005e-10	-1.24366
67844955	chr5:67844955:A:G	2.31535e-05	-1.08005e-10	-1.26769
67845002	chr5:67845002:CA:C	4.07508e-05	-1.08005e-10	-0.70236
67845052	chr5:67845052:A:G	2.3643e-05	-1.08005e-10	-1.24677
67845162	chr5:67845162:T:C	5.91424e-06	-1.40787	-1.2246
67845166	chr5:67845166:G:A	2.4447e-05	-1.08005e-10	-1.21333
67845295	chr5:67845295:T:A	1.13871e-05	-1.53821	-0.439146
67845970	chr5:67845970:C:A	7.12498e-06	-1.17811	-1.26812
67846423	chr5:67846423:T:C	2.35582e-05	-1.08005e-10	-1.25036
67846424	chr5:67846424:G:A	2.44573e-05	-1.08005e-10	-1.21291
67846451	chr5:67846451:T:C	7.52994e-06	-1.29437	-1.09658
67846468	chr5:67846468:G:A	1.14504e-05	-1.53471	-0.437096
67846470	chr5:67846470:A:G	7.65706e-06	-1.28752	-1.08668
67846672	chr5:67846672:A:G	5.69938e-06	-1.44386	-1.22562
67846805	chr5:67846805:A:G	1.1411e-05	-1.52964	-0.445623
67846857	chr5:67846857:C:T	6.6481e-06	-1.24499	-1.27051
67846920	chr5:67846920:TC:T	1.40197e-05	-1.01854	-0.750829
67847038	chr5:67847038:T:A	2.61374e-05	-1.08005e-10	-1.14647
67847107	chr5:67847107:T:C	1.16856e-05	-1.52724	-0.424238
67847108	chr5:67847108:G:A	5.55369e-05	-1.08005e-10	-0.392788
67847182	chr5:67847182:T:C	2.39696e-05	-1.08005e-10	-1.23305
67847212	chr5:67847212:C:T	6.99346e-06	-1.19495	-1.26991
67847563	chr5:67847563:A:G	5.90762e-06	-1.54119	-1.09241
67847712	chr5:67847712:T:C	2.30866e-05	-1.08005e-10	-1.27058
67848391	chr5:67848391:A:T	2.91424e-05	-0.851473	-0.186169
67848400	chr5:67848400:A:T	7.08041e-06	-1.1839	-1.2686
67848522	chr5:67848522:A:C	7.33311e-06	-1.14996	-1.26748
67848561	chr5:67848561:C:T	7.17153e-06	-1.17123	-1.26849
67848657	chr5:67848657:A:G	2.19273e-05	-1.3221	-2.92966e-10
67848691	chr5:67848691:T:C	2.38609e-05	-1.08005e-10	-1.23759
67848760	chr5:67848760:T:C	5.91342e-06	-1.41669	-1.21592
67849106	chr5:67849106:A:G	6.69349e-06	-1.5457	-0.963
67849177	chr5:67849177:A:T	6.50341e-06	-1.26929	-1.26822
67849229	chr5:67849229:TATC:T	2.50715e-05	-1.08005e-10	-1.18811
67849233	chr5:67849233:A:G	1.41271e-05	-0.621358	-1.14038
67849286	chr5:67849286:C:T	3.19462e-05	-1.08005e-10	-0.945783
67849388	chr5:67849388:T:C	2.39322e-05	-1.08005e-10	-1.23461
67849397	chr5:67849397:C:T	2.44632e-05	-1.08005e-10	-1.21267
67849571	chr5:67849571:T:G	5.91532e-06	-1.41496	-1.21733
67849572	chr5:67849572:A:G	6.10337e-06	-1.41771	-1.18329
67849705	chr5:67849705:T:C	2.42311e-05	-1.08005e-10	-1.2222
67849838	chr5:67849838:G:C	6.39101e-06	-1.41462	-1.14033
67850322	chr5:67850322:A:T	5.81272e-06	-1.43061	-1.21918
67850434	chr5:67850434:T:C	2.31468e-05	-1.08005e-10	-1.26798
67850534	chr5:67850534:T:C	6.42177e-06	-1.28074	-1.2694
67851014	chr5:67851014:T:C	1.74178e-05	-1.55234	-2.92966e-10
67851045	chr5:67851045:C:T	5.15094e-06	-1.50402	-1.26663
67851240	chr5:67851240:C:G	2.31778e-05	-1.08005e-10	-1.26664
67851382	chr5:67851382:T:A	2.82647e-05	-0.859039	-0.209185
67851547	chr5:67851547:T:C	3.43287e-05	-1.08005e-10	-0.873856
67851809	chr5:67851809:G:T	4.33929e-05	-1.08005e-10	-0.639541
67851940	chr5:67851940:T:C	9.7655e-06	-1.3218	-0.809179
67852017	chr5:67852017:T:C	3.16032e-05	-0.825969	-0.130611
67852042	chr5:67852042:A:G	3.71185e-05	-1.08005e-10	-0.795721
67852133	chr5:67852133:A:G	2.50733e-05	-1.08005e-10	-1.18803
67852162	chr5:67852162:C:T	6.37339e-06	-1.28808	-1.26963
67852279	chr5:67852279:T:A	1.20595e-05	-1.52995	-0.390028
67852405	chr5:67852405:CCTAA:C	1.79796e-05	-1.5206	-2.92966e-10
67852490	chr5:67852490:A:T	1.35474e-05	-1.5328	-0.270837
67852568	chr5:67852568:G:A	1.15635e-05	-1.52329	-0.438691
67852649	chr5:67852649:C:A	1.19001e-05	-1.52217	-0.411126
67852932	chr5:67852932:A:G	2.54455e-05	-1.08005e-10	-1.1733
67853026	chr5:67853026:C:T	9.08678e-05	-1.08005e-10	0.0995687
67853116	chr5:67853116:G:A	6.58034e-06	-1.25985	-1.2659
67853285	chr5:67853285:A:T	1.86917e-05	-0.98782	-0.493936
67853817	chr5:67853817:C:T	0.00015104	0.60771	-2.92966e-10
67853908	chr5:67853908:G:A	2.14124e-05	-1.34587	-2.92966e-10
67853963	chr5:67853963:A:G	2.31279e-05	-1.08005e-10	-1.2688
67854133	chr5:67854133:T:G	2.66957e-05	-1.08005e-10	-1.12533
67854144	chr5:67854144:A:G	1.46376e-05	-0.56338	-1.16286
67854196	chr5:67854196:T:C	6.29959e-05	-0.266767	-2.92966e-10
67854283	chr5:67854283:G:A	2.3968e-05	-1.08005e-10	-1.23312
67854359	chr5:67854359:A:G	3.4829e-05	-1.08005e-10	-0.859388
67854468	chr5:67854468:T:C	3.67575e-05	-1.08005e-10	-0.805493
67854570	chr5:67854570:A:T	3.48089e-05	-1.08005e-10	-0.859962
67854878	chr5:67854878:T:C	2.31314e-05	-1.08005e-10	-1.26864
67854937	chr5:67854937:G:A	6.44988e-06	-1.28057	-1.26521
67855053	chr5:67855053:T:C	1.45022e-05	-0.737683	-0.997855
67855194	chr5:67855194:C:T	6.62133e-06	-1.52601	-0.993531
67855387	chr5:67855387:T:C	2.36974e-05	-1.08005e-10	-1.24447
67855785	chr5:67855785:A:G	2.47518e-05	-1.08005e-10	-1.20094
67855840	chr5:67855840:A:G	5.98648e-06	-1.50016	-1.12017
67855901	chr5:67855901:G:A	2.32514e-05	-1.08005e-10	-1.26347
67856050	chr5:67856050:G:A	4.08173e-05	-1.08005e-10	-0.700731
67856142	chr5:67856142:G:A	2.30874e-05	-1.08005e-10	-1.27055
67856414	chr5:67856414:T:A	2.63841e-05	-1.08005e-10	-1.13707
67856465	chr5:67856465:G:A	2.30944e-05	-1.08005e-10	-1.27024
67856527	chr5:67856527:C:T	1.5583e-05	-0.722578	-0.941079
67857105	chr5:67857105:C:A	2.41991e-05	-1.08005e-10	-1.22352
67857245	chr5:67857245:C:T	2.30992e-05	-1.08005e-10	-1.27004
67857961	chr5:67857961:TAAAAC:T	2.43029e-05	-1.08005e-10	-1.21924
67858098	chr5:67858098:G:C	5.29773e-06	-1.52223	-1.22033
67858819	chr5:67858819:A:G	3.25516e-05	-1.08005e-10	-0.927011
67859131	chr5:67859131:G:A	6.42043e-06	-1.55242	-0.99793
67859336	chr5:67859336:C:G	2.43355e-05	-1.08005e-10	-1.2179
67859348	chr5:67859348:T:A	2.99222e-05	-1.01124	-2.92966e-10
67859349	chr5:67859349:C:A	2.99376e-05	-1.01072	-2.92966e-10
67859358	chr5:67859358:G:A	5.50651e-06	-1.54891	-1.15499
67859410	chr5:67859410:C:T	3.29429e-05	-1.08005e-10	-0.91506
67859576	chr5:67859576:A:G	6.30625e-06	-1.47389	-1.09441
67859728	chr5:67859728:T:G	3.23982e-05	-1.08005e-10	-0.931734
67859748	chr5:67859748:T:A	2.60726e-05	-1.08005e-10	-1.14895
67859974	chr5:67859974:T:C	9.97753e-06	-1.12234	-0.987162
67860029	chr5:67860029:A:G	1.55716e-05	-0.738904	-0.925482
67860355	chr5:67860355:A:G	6.76758e-06	-1.24297	-1.25472
67860370	chr5:67860370:T:C	2.44218e-05	-1.08005e-10	-1.21436
67860377	chr5:67860377:T:C	2.38975e-05	-1.08005e-10	-1.23606
67860449	chr5:67860449:G:A	6.42311e-06	-1.39607	-1.15387
67860513	chr5:67860513:A:G	1.78267e-05	-0.702851	-0.826288
67860576	chr5:67860576:C:T	5.81471e-06	-1.41388	-1.23556
67860657	chr5:67860657:A:G	9.66302e-06	-0.872652	-1.26888
67861187	chr5:67861187:A:C	5.31997e-06	-1.50972	-1.22865
67861472	chr5:67861472:T:C	3.61598e-05	-0.821889	-2.92966e-10
67862024	chr5:67862024:G:A	6.5996e-06	-1.2623	-1.26053
67862071	chr5:67862071:C:T	5.38746e-06	-1.49618	-1.22958
67862078	chr5:67862078:C:A	4.01488e-05	-1.08005e-10	-0.717244
67862321	chr5:67862321:A:C	3.73228e-05	-1.08005e-10	-0.790233
67862362	chr5:67862362:A:G	2.39068e-05	-1.08005e-10	-1.23567
67862555	chr5:67862555:A:C	2.39249e-05	-1.08005e-10	-1.23492
67862622	chr5:67862622:G:T	2.30965e-05	-1.08005e-10	-1.27015
67862658	chr5:67862658:T:C	3.45421e-05	-1.08005e-10	-0.867658
67862778	chr5:67862778:A:G	7.05732e-06	-1.19411	-1.26166
67862901	chr5:67862901:G:A	5.46303e-06	-1.54297	-1.16887
67863052	chr5:67863052:A:G	1.78638e-05	-0.68244	-0.844622
67863060	chr5:67863060:C:T	6.50042e-06	-1.37511	-1.16286
67863295	chr5:67863295:T:C	6.66744e-06	-1.26311	-1.24949
67863358	chr5:67863358:C:T	2.30885e-05	-1.08005e-10	-1.2705
67863540	chr5:67863540:C:G	1.39386e-05	-0.544869	-1.2303
67863579	chr5:67863579:T:C	7.34772e-06	-1.15214	-1.2633
67864106	chr5:67864106:T:C	1.74227e-05	-1.55206	-2.92966e-10
67864288	chr5:67864288:CAT:C	0.000112156	-1.08005e-10	0.310055
67864417	chr5:67864417:C:T	3.43562e-05	-1.08005e-10	-0.873055
67864537	chr5:67864537:T:C	7.75671e-06	-1.09566	-1.26562
67864541	chr5:67864541:G:A	7.14088e-06	-1.18616	-1.25784
67864692	chr5:67864692:T:G	3.07244e-05	-1.08005e-10	-0.984778
67864724	chr5:67864724:G:T	1.12148e-05	-1.08231	-0.910297
67864766	chr5:67864766:C:T	6.78297e-06	-1.23356	-1.26186
67865024	chr5:67865024:C:A	5.20035e-06	-1.52668	-1.23443
67865208	chr5:67865208:C:T	3.3337e-05	-1.08005e-10	-0.903168
67865248	chr5:67865248:A:G	2.39352e-05	-1.23449	-2.92966e-10
67865431	chr5:67865431:C:T	6.44993e-06	-1.51816	-1.0276
67865773	chr5:67865773:A:T	2.31221e-05	-1.08005e-10	-1.26905
67865978	chr5:67865978:G:A	1.80355e-05	-0.620776	-0.89672
67866213	chr5:67866213:T:G	0.000124988	-1.08005e-10	0.41838
67866344	chr5:67866344:C:T	1.83704e-05	-0.682058	-0.817039
67866488	chr5:67866488:T:C	6.55175e-06	-1.37332	-1.15679
67866657	chr5:67866657:A:G	5.85083e-06	-1.37292	-1.27034
67867094	chr5:67867094:GT:G	5.20446e-06	-1.50087	-1.25945
67867223	chr5:67867223:T:C	5.26827e-06	-1.52602	-1.22212
67867261	chr5:67867261:T:G	2.30866e-05	-1.08005e-10	-1.27058
67867277	chr5:67867277:T:C	2.43664e-05	-1.08005e-10	-1.21663
67867327	chr5:67867327:C:G	7.19636e-06	-1.17527	-1.261
67867411	chr5:67867411:A:AG	6.77009e-06	-1.2386	-1.25872
67867454	chr5:67867454:A:T	3.70332e-05	-1.08005e-10	-0.798022
67867480	chr5:67867480:T:A	5.24585e-06	-1.52126	-1.23114
67867699	chr5:67867699:C:T	5.2702e-06	-1.51434	-1.23342
67867790	chr5:67867790:G:A	6.75699e-06	-1.23935	-1.25991
67867961	chr5:67867961:T:C	7.11931e-06	-1.18867	-1.25836
67868060	chr5:67868060:A:G	7.48699e-06	-1.12631	-1.27036
67868172	chr5:67868172:T:G	5.21428e-06	-1.51898	-1.23946
67868185	chr5:67868185:T:C	5.20135e-06	-1.52486	-1.23605
67868210	chr5:67868210:A:G	5.21842e-06	-1.52003	-1.23761
67868290	chr5:67868290:T:C	2.44993e-05	-1.08005e-10	-1.21119
67868297	chr5:67868297:T:G	2.44412e-05	-1.08005e-10	-1.21357
67868298	chr5:67868298:T:C	2.44521e-05	-1.08005e-10	-1.21312
67868299	chr5:67868299:C:G	2.44247e-05	-1.08005e-10	-1.21424
67868302	chr5:67868302:T:A	2.41257e-05	-1.08005e-10	-1.22656
67868468	chr5:67868468:G:A	3.64227e-05	-0.11681	-0.697836
67868592	chr5:67868592:G:A	1.47485e-05	-0.474636	-1.24406
67868778	chr5:67868778:T:C	1.05911e-05	-0.978975	-1.07085
67868820	chr5:67868820:G:A	2.3241e-05	-1.08005e-10	-1.26392
67868854	chr5:67868854:T:C	3.32146e-05	-1.08005e-10	-0.906847
67869354	chr5:67869354:C:T	3.5516e-05	-1.08005e-10	-0.839854
67869486	chr5:67869486:C:T	1.76476e-05	-0.663329	-0.875906
67869660	chr5:67869660:A:T	2.55698e-05	-1.08005e-10	-1.16842
67869679	chr5:67869679:T:A	3.51382e-05	-1.08005e-10	-0.850549
67869888	chr5:67869888:G:A	5.6011e-06	-1.51152	-1.17535
67870011	chr5:67870011:GCT:G	5.447e-06	-1.51916	-1.19561
67870021	chr5:67870021:C:G	5.4538e-06	-1.51791	-1.19561
67870309	chr5:67870309:G:A	4.21235e-05	-1.08005e-10	-0.669232
67870627	chr5:67870627:A:G	3.34124e-05	-1.08005e-10	-0.90091
67870680	chr5:67870680:A:G	5.99145e-06	-1.34894	-1.27056
67870719	chr5:67870719:T:C	6.11742e-06	-1.32811	-1.27058
67870879	chr5:67870879:G:A	3.49071e-05	-1.08005e-10	-0.857147
67871423	chr5:67871423:G:GT	1.79712e-05	-0.795561	-0.725506
67871722	chr5:67871722:C:T	3.4638e-05	-1.08005e-10	-0.864885
67871893	chr5:67871893:A:G	7.26141e-06	-1.16298	-1.26428
67872418	chr5:67872418:T:A	5.84924e-06	-1.37313	-1.2704
67872462	chr5:67872462:C:T	3.07827e-05	-0.982885	-2.92966e-10
67873199	chr5:67873199:C:T	5.1171e-06	-1.52461	-1.25264
67873548	chr5:67873548:C:G	2.37461e-05	-1.08005e-10	-1.24242
67873869	chr5:67873869:A:G	2.37603e-05	-1.08005e-10	-1.24182
67873905	chr5:67873905:A:T	6.84035e-06	-1.25004	-1.23695
67874110	chr5:67874110:A:G	1.03284e-05	-1.11202	-0.962913
67874120	chr5:67874120:A:G	5.31494e-06	-1.52147	-1.21785
67874162	chr5:67874162:T:C	5.30424e-06	-1.52713	-1.2142
67874250	chr5:67874250:T:C	2.37395e-05	-1.08005e-10	-1.2427
67874596	chr5:67874596:C:T	2.67882e-05	-1.08005e-10	-1.12188
67874628	chr5:67874628:A:G	5.3915e-06	-1.45738	-1.26764
67874674	chr5:67874674:C:T	2.48542e-05	-1.08005e-10	-1.19681
67874805	chr5:67874805:AC:A	1.15856e-05	-1.53687	-0.4232
67874885	chr5:67874885:T:C	2.21643e-05	-0.478021	-0.833333
67875063	chr5:67875063:T:A	0.000184684	-1.08005e-10	0.808811
67875247	chr5:67875247:A:G	2.88016e-05	-1.08005e-10	-1.04941
67875303	chr5:67875303:G:A	0.000183493	-1.08005e-10	0.802339
67875535	chr5:67875535:C:T	5.63361e-06	-1.53967	-1.14142
67875663	chr5:67875663:A:G	1.58839e-05	-0.731852	-0.912681
67875683	chr5:67875683:A:G	2.56177e-05	-1.08005e-10	-1.16655
67876065	chr5:67876065:C:T	3.72041e-05	-0.793419	-2.92966e-10
67876132	chr5:67876132:A:G	6.71863e-06	-1.34357	-1.16139
67876425	chr5:67876425:A:G	1.32444e-05	-1.27556	-0.550706
67877182	chr5:67877182:A:G	5.05863e-06	-1.51911	-1.26963
67877202	chr5:67877202:C:T	6.211e-06	-1.51174	-1.07177
67877299	chr5:67877299:C:T	3.04028e-05	-1.08005e-10	-0.995303
67877410	chr5:67877410:C:T	6.60027e-05	-1.08005e-10	-0.220142
67877438	chr5:67877438:T:A	6.70006e-06	-1.2504	-1.25732
67878025	chr5:67878025:G:A	1.31965e-05	-1.48814	-0.341744
67878045	chr5:67878045:G:T	1.27433e-05	-1.50859	-0.356233
67878229	chr5:67878229:A:G	1.10977e-05	-0.99904	-1.00406
67878491	chr5:67878491:G:A	6.83541e-06	-1.22725	-1.26046
67879088	chr5:67879088:T:C	4.2166e-05	-1.08005e-10	-0.668223
67879179	chr5:67879179:T:C	1.51055e-05	-0.735473	-0.959303
67879619	chr5:67879619:G:A	2.48885e-05	-1.08005e-10	-1.19543
67879645	chr5:67879645:G:A	1.17253e-05	-1.10421	-0.843881
67879817	chr5:67879817:G:A	5.45255e-06	-1.55261	-1.16114
67881005	chr5:67881005:T:A	1.7375e-05	-1.46926	-0.0855407
67881165	chr5:67881165:C:T	6.68094e-06	-1.26866	-1.24192
67881776	chr5:67881776:G:A	1.59133e-05	-0.744548	-0.89813
67881920	chr5:67881920:A:G	2.41774e-05	-1.08005e-10	-1.22442
67882213	chr5:67882213:G:A	2.32988e-05	-1.08005e-10	-1.26144
67882234	chr5:67882234:C:T	1.62882e-05	-1.43799	-0.181404
67882760	chr5:67882760:T:G	6.5152e-06	-1.30919	-1.2265
67882801	chr5:67882801:C:T	5.34734e-06	-1.51647	-1.21677
67882911	chr5:67882911:T:A	2.84389e-05	-1.06208	-2.92966e-10
67883341	chr5:67883341:T:G	1.45489e-05	-1.19386	-0.538461
67883483	chr5:67883483:A:G	1.76399e-05	-1.46384	-0.0758346
67883507	chr5:67883507:A:G	1.01483e-05	-1.12295	-0.969577
67883579	chr5:67883579:T:C	3.69443e-05	-0.200466	-0.599959
67883973	chr5:67883973:T:C	1.58841e-05	-1.27437	-0.370142
67884275	chr5:67884275:T:C	1.7902e-05	-1.45789	-0.0670328
67884606	chr5:67884606:T:G	2.41898e-05	-1.08005e-10	-1.22391
67885185	chr5:67885185:C:T	7.4145e-06	-1.15064	-1.25576
67885262	chr5:67885262:T:C	3.26768e-05	-1.08005e-10	-0.923172
67885601	chr5:67885601:AAAAC:A	7.92253e-06	-1.10296	-1.23716
67885756	chr5:67885756:G:A	1.26344e-05	-1.48357	-0.389841
67886179	chr5:67886179:G:A	3.48512e-05	-1.08005e-10	-0.858748
67886277	chr5:67886277:A:G	2.94795e-05	-1.08005e-10	-1.02614
67886295	chr5:67886295:C:A	3.04028e-05	-1.08005e-10	-0.995303
67886968	chr5:67886968:G:A	2.32663e-05	-0.455258	-0.807574
67887357	chr5:67887357:A:T	3.59458e-05	-1.08005e-10	-0.827825
67887699	chr5:67887699:A:G	2.14108e-05	-1.34594	-2.92966e-10
67887979	chr5:67887979:C:G	0.000249911	2.33177	-1.2205
67888540	chr5:67888540:C:A	2.91782e-05	-1.08005e-10	-1.03641
67889336	chr5:67889336:TA:T	3.31042e-05	-1.08005e-10	-0.910177
67889394	chr5:67889394:G:A	1.90788e-05	-1.46389	0.00262841
67889582	chr5:67889582:A:ATACC	5.64958e-05	-1.08005e-10	-0.375671
67889807	chr5:67889807:A:G	4.91209e-05	-1.08005e-10	-0.515553
67889812	chr5:67889812:C:G	3.28282e-05	-1.08005e-10	-0.918549
67890159	chr5:67890159:G:A	5.00164e-06	-1.54324	-1.25683
67890435	chr5:67890435:A:C	8.08223e-05	-1.08005e-10	-0.0175834
67890622	chr5:67890622:A:G	9.61507e-06	-1.1891	-0.957402
67891446	chr5:67891446:G:C	7.17299e-06	-1.53652	-0.902999
67891496	chr5:67891496:G:A	1.77021e-05	-1.53615	-2.92966e-10
67891734	chr5:67891734:A:G	1.77578e-05	-0.262742	-1.27027
67892285	chr5:67892285:A:G	4.95071e-05	-0.50772	-2.92966e-10
67893313	chr5:67893313:G:A	7.71875e-05	-1.08005e-10	-0.0635995
67893527	chr5:67893527:G:A	5.95458e-05	-1.08005e-10	-0.323091
67894600	chr5:67894600:C:T	2.30933e-05	-1.08005e-10	-1.27029
67895353	chr5:67895353:A:T	5.37359e-06	-1.47798	-1.25036
67895359	chr5:67895359:G:A	1.75179e-05	-1.54661	-2.92966e-10
67895655	chr5:67895655:C:T	0.000272387	1.19739	-2.92966e-10
67896148	chr5:67896148:TC:T	4.55706e-05	-0.841463	0.25089
67896749	chr5:67896749:C:G	2.92355e-05	-0.763413	-0.27104
67897049	chr5:67897049:C:T	5.64828e-05	-1.08005e-10	-0.375901
67897623	chr5:67897623:G:A	5.11292e-06	-1.51876	-1.25931
67897692	chr5:67897692:C:G	2.47463e-05	-0.0438851	-1.15728
67898079	chr5:67898079:G:A	5.22957e-05	-1.08005e-10	-0.452923
67898152	chr5:67898152:G:T	5.49322e-05	-0.195364	-0.208373
67898641	chr5:67898641:C:T	5.53915e-06	-1.45574	-1.24226
67898811	chr5:67898811:AAC:A	2.33958e-05	-1.08005e-10	-1.25728
67898812	chr5:67898812:AC:A	3.85397e-05	-1.08005e-10	-0.758147
67899447	chr5:67899447:A:G	2.64582e-05	-1.08005e-10	-1.13427
67899510	chr5:67899510:A:G	6.67598e-05	-1.08005e-10	-0.208735
67899662	chr5:67899662:A:G	2.3947e-05	-1.08005e-10	-1.23399
67900056	chr5:67900056:A:G	7.56847e-05	-1.08005e-10	-0.083261
67900753	chr5:67900753:T:C	1.8232e-05	-1.50666	-2.92966e-10
67901135	chr5:67901135:C:A	5.34025e-05	-0.360815	-0.0711641
67901371	chr5:67901371:C:G	2.73628e-05	-1.08005e-10	-1.10065
67901582	chr5:67901582:G:A	0.00027239	1.1974	-2.92966e-10
67901946	chr5:67901946:C:A	2.40374e-05	-1.08005e-10	-1.23023
67902127	chr5:67902127:T:C	0.000122383	1.42167	-1.02435
67902308	chr5:67902308:G:A	2.8377e-05	-1.08005e-10	-1.06426
67902782	chr5:67902782:T:A	1.77128e-05	-1.53555	-2.92966e-10
67903501	chr5:67903501:C:A	2.73628e-05	-1.08005e-10	-1.10065
67903954	chr5:67903954:C:T	0.00032978	1.38859	-2.92966e-10
67904047	chr5:67904047:G:C	2.35831e-05	-1.08005e-10	-1.24931
67904242	chr5:67904242:C:A	0.00406214	3.91341	-0.0137841
67904540	chr5:67904540:C:T	3.25514e-05	-1.08005e-10	-0.927016
67904934	chr5:67904934:G:C	0.00341721	3.89037	-0.16363
67904955	chr5:67904955:C:T	2.802e-05	-1.08005e-10	-1.07692
67905228	chr5:67905228:A:G	3.17044e-05	-1.08005e-10	-0.953381
67905491	chr5:67905491:C:T	2.69892e-05	-1.08005e-10	-1.1144
67905580	chr5:67905580:C:G	2.89309e-05	-1.08005e-10	-1.04492
67905615	chr5:67905615:G:A	3.13186e-05	-1.08005e-10	-0.965623
67905943	chr5:67905943:AAAACT:A	8.59609e-05	-1.08005e-10	0.0440552
67906038	chr5:67906038:A:G	1.63373e-05	-0.714592	-0.901792
67906101	chr5:67906101:T:C	3.03814e-05	-1.08005e-10	-0.996007
67906393	chr5:67906393:G:A	8.25484e-05	0.715053	-0.711506
67906460	chr5:67906460:G:A	8.29043e-05	0.744237	-0.736387
67906639	chr5:67906639:G:T	3.04627e-05	-1.08005e-10	-0.993334
67906675	chr5:67906675:G:C	0.00448964	3.96263	0.0370623
67906881	chr5:67906881:AC:A	3.11018e-05	-1.08005e-10	-0.97257
67907025	chr5:67907025:T:C	2.73037e-05	-1.08005e-10	-1.10282
67907403	chr5:67907403:A:G	3.39221e-05	-1.08005e-10	-0.88577
67907962	chr5:67907962:A:G	0.101919	8.39258	-1.27048
67908521	chr5:67908521:C:T	2.40498e-05	-1.08005e-10	-1.22971
67909058	chr5:67909058:G:A	1.99901e-05	-0.529689	-0.884908
67909175	chr5:67909175:G:GA	3.78542e-05	0.480007	-1.2561
67909488	chr5:67909488:TCC:T	3.54097e-05	-0.84285	-2.92966e-10
67909815	chr5:67909815:C:T	5.39056e-05	-0.422602	-2.92966e-10
67909848	chr5:67909848:G:GGTTTTCTT	2.98224e-05	-1.08005e-10	-1.01458
67910157	chr5:67910157:A:T	2.33217e-05	-1.08005e-10	-1.26045
67910318	chr5:67910318:G:A	2.66077e-05	0.141084	-1.26972
67910567	chr5:67910567:T:C	2.31641e-05	-1.08005e-10	-1.26723
67910688	chr5:67910688:C:T	2.65954e-05	-1.08005e-10	-1.1291
67910866	chr5:67910866:A:G	2.52608e-05	-1.08005e-10	-1.18058
67911030	chr5:67911030:A:G	1.01497e-05	-0.915672	-1.17672
67911222	chr5:67911222:A:G	2.51e-05	-1.08005e-10	-1.18697
67911410	chr5:67911410:C:G	2.31186e-05	-1.08005e-10	-1.2692
67911488	chr5:67911488:C:T	2.74721e-05	-1.08005e-10	-1.09667
67911638	chr5:67911638:G:A	2.31536e-05	-1.08005e-10	-1.26769
67911897	chr5:67911897:A:G	1.09993e-05	-1.4123	-0.599704
67912129	chr5:67912129:T:G	0.000582765	1.95795	-2.92966e-10
67912280	chr5:67912280:A:C	0.000128343	-1.08005e-10	0.444872
67912698	chr5:67912698:A:G	3.00634e-05	0.263874	-1.2704
67913011	chr5:67913011:G:A	2.75977e-05	-1.0921	-2.92966e-10
67913164	chr5:67913164:T:C	2.72777e-05	-1.08005e-10	-1.10377
67913467	chr5:67913467:T:C	2.71199e-05	-1.08005e-10	-1.10957
67914047	chr5:67914047:T:A	0.00186716	4.34969	-1.22736
67914075	chr5:67914075:G:A	3.12924e-05	-1.08005e-10	-0.966462
67914155	chr5:67914155:G:T	1.00794e-05	-0.958904	-1.14044
67914467	chr5:67914467:G:T	2.3778e-05	-1.08005e-10	-1.24108
67914558	chr5:67914558:A:G	3.27542e-05	-1.08005e-10	-0.920805
67914602	chr5:67914602:A:G	0.0921639	8.2499	-1.22842
67915032	chr5:67915032:G:A	2.34756e-05	-1.08005e-10	-1.25387
67915213	chr5:67915213:C:T	1.00023e-05	-0.952905	-1.15411
67915236	chr5:67915236:C:T	2.49953e-05	-1.08005e-10	-1.19115
67916633	chr5:67916633:T:C	2.81613e-05	-1.08005e-10	-1.07189
67916887	chr5:67916887:T:C	2.32758e-05	-1.08005e-10	-1.26242
67917039	chr5:67917039:G:A	2.96241e-05	-1.02125	-2.92966e-10
67918229	chr5:67918229:A:T	7.17831e-05	0.977993	-1.11418
67918342	chr5:67918342:C:T	2.33006e-05	-1.08005e-10	-1.26136
67918510	chr5:67918510:C:T	2.3111e-05	-1.08005e-10	-1.26953
67918560	chr5:67918560:A:T	3.21514e-05	0.331155	-1.27054
67918731	chr5:67918731:T:C	0.000132405	-1.08005e-10	0.476028
67919199	chr5:67919199:G:A	2.37981e-05	-1.08005e-10	-1.24023
67919244	chr5:67919244:C:G	2.99043e-05	-1.08005e-10	-1.01183
67919911	chr5:67919911:G:A	2.41191e-05	-1.08005e-10	-1.22683
67919916	chr5:67919916:T:C	2.54646e-05	-1.08005e-10	-1.17255
67919917	chr5:67919917:T:G	2.54957e-05	-1.08005e-10	-1.17133
67920838	chr5:67920838:A:T	2.7987e-05	-1.08005e-10	-1.0781
67921064	chr5:67921064:C:T	2.74198e-05	0.169686	-1.26826
67921111	chr5:67921111:G:A	2.55921e-05	-1.08005e-10	-1.16755
67921620	chr5:67921620:C:A	2.47521e-05	-1.08005e-10	-1.20092
67921788	chr5:67921788:T:C	0.00013316	-1.08005e-10	0.481712
67921827	chr5:67921827:G:A	2.48298e-05	-0.224284	-0.973509
67922302	chr5:67922302:AGATAAT:A	2.97327e-05	0.251809	-1.2694
67922388	chr5:67922388:T:C	4.50164e-05	0.634219	-1.23703
67923390	chr5:67923390:A:G	1.98543e-05	-1.42142	-2.92966e-10
67923649	chr5:67923649:T:C	0.00011522	-1.08005e-10	0.337008
67923858	chr5:67923858:G:T	2.76832e-05	0.179478	-1.26849
67923898	chr5:67923898:G:A	3.60344e-05	-1.08005e-10	-0.825362
67923933	chr5:67923933:G:A	7.3752e-06	-1.37289	-1.03883
67924009	chr5:67924009:G:C	2.31784e-05	-1.08005e-10	-1.26662
67924209	chr5:67924209:TTA:T	2.46639e-05	-1.08005e-10	-1.2045
67924350	chr5:67924350:G:A	2.8402e-05	-1.08005e-10	-1.06338
67924368	chr5:67924368:C:A	7.06778e-06	-1.41536	-1.03893
67924596	chr5:67924596:T:A	2.98772e-05	-1.08005e-10	-1.01274
67924826	chr5:67924826:C:T	2.3289e-05	-1.08005e-10	-1.26186
67924894	chr5:67924894:A:G	2.34072e-05	-1.08005e-10	-1.25679
67925107	chr5:67925107:A:G	0.102106	8.36913	-1.2452
67925255	chr5:67925255:G:A	2.32089e-05	-1.08005e-10	-1.2653
67925504	chr5:67925504:C:G	7.60603e-05	1.03792	-1.11623
67925601	chr5:67925601:C:T	2.32567e-05	-1.08005e-10	-1.26324
67926268	chr5:67926268:T:C	2.80497e-05	-1.07586	-2.92966e-10
67926354	chr5:67926354:C:T	2.86674e-05	0.216201	-1.27028
67926640	chr5:67926640:A:G	2.65872e-05	-1.08005e-10	-1.12941
67926678	chr5:67926678:A:G	2.31215e-05	-1.08005e-10	-1.26907
67926693	chr5:67926693:C:T	5.45376e-05	-0.0852148	-0.325732
67926815	chr5:67926815:T:TTTATTCTAATA	2.41284e-05	-1.08005e-10	-1.22645
67926960	chr5:67926960:T:C	0.00046058	1.72265	-2.92966e-10
67927187	chr5:67927187:G:C	2.30869e-05	-1.08005e-10	-1.27057
67927332	chr5:67927332:A:G	3.07151e-05	-1.08005e-10	-0.985081
67927420	chr5:67927420:A:G	2.65859e-05	0.136457	-1.26591
67927504	chr5:67927504:T:G	5.73451e-05	0.345488	-0.706238
67928018	chr5:67928018:A:G	4.01511e-05	-0.717187	-2.92966e-10
67928120	chr5:67928120:T:C	4.55339e-05	0.663976	-1.25536
67928263	chr5:67928263:G:A	0.0623978	7.88873	-1.25729
67928618	chr5:67928618:G:A	2.77424e-05	0.178084	-1.26496
67928849	chr5:67928849:C:T	2.32402e-05	-1.08005e-10	-1.26395
67928850	chr5:67928850:A:G	2.32917e-05	-1.08005e-10	-1.26174
67928978	chr5:67928978:C:T	1.50159e-05	-1.42126	-0.279463
67929046	chr5:67929046:A:C	1.46224e-05	-1.25442	-0.472862
67929122	chr5:67929122:C:T	3.8533e-05	0.491113	-1.24944
67929195	chr5:67929195:CA:C	2.85559e-05	-1.08005e-10	-1.05797
67929248	chr5:67929248:G:A	3.92582e-05	-0.641521	-0.0981552
67929605	chr5:67929605:A:T	1.57955e-05	-1.34527	-0.304846
67929617	chr5:67929617:A:G	2.34937e-05	-1.08005e-10	-1.2531
67929736	chr5:67929736:G:A	3.10348e-05	-1.08005e-10	-0.974728
67929786	chr5:67929786:A:G	6.7412e-06	-1.54542	-0.956183
67929952	chr5:67929952:A:C	2.58166e-05	-1.08005e-10	-1.15882
67930194	chr5:67930194:G:T	2.36026e-05	-1.08005e-10	-1.24848
67930263	chr5:67930263:C:T	2.80001e-05	-1.08005e-10	-1.07763
67930308	chr5:67930308:A:G	3.14798e-05	-1.08005e-10	-0.960491
67930574	chr5:67930574:A:C	0.104281	8.40055	-1.25554
67930879	chr5:67930879:C:A	2.79979e-05	0.190399	-1.26811
67931277	chr5:67931277:T:C	2.32777e-05	-1.08005e-10	-1.26234
67931331	chr5:67931331:A:T	0.000102126	1.45689	-1.24052
67931416	chr5:67931416:T:C	3.08019e-05	0.284642	-1.2669
67931465	chr5:67931465:A:C	0.0670188	7.95375	-1.25086
67931466	chr5:67931466:A:T	0.0683516	7.97331	-1.25073
67931467	chr5:67931467:A:G	0.0711271	8.01311	-1.25072
67931469	chr5:67931469:TAG:T	0.0726015	8.03376	-1.25086
67931516	chr5:67931516:A:G	2.32306e-05	-1.08005e-10	-1.26437
67931556	chr5:67931556:A:G	4.84399e-05	0.598785	-1.1283
67931622	chr5:67931622:A:C	4.25945e-05	0.599002	-1.25711
67931760	chr5:67931760:G:A	8.80636e-05	-1.08005e-10	0.0682228
67932041	chr5:67932041:G:A	0.000125173	-1.08005e-10	0.419861
67932114	chr5:67932114:G:C	4.96216e-05	0.75949	-1.2649
67932177	chr5:67932177:T:C	6.73635e-05	-1.08005e-10	-0.199733
67932650	chr5:67932650:G:C	1.18145e-05	-1.39283	-0.547674
67933008	chr5:67933008:G:A	8.23062e-05	1.14462	-1.14401
67933052	chr5:67933052:G:A	2.34733e-05	-1.08005e-10	-1.25397
67933106	chr5:67933106:C:A	3.16276e-05	0.314778	-1.27058
67933604	chr5:67933604:G:A	3.11647e-05	-1.08005e-10	-0.97055
67934191	chr5:67934191:C:T	2.4256e-05	-1.08005e-10	-1.22117
67934284	chr5:67934284:G:C	2.91181e-05	-1.08005e-10	-1.03848
67934297	chr5:67934297:A:C	1.95747e-05	-1.4356	-2.92966e-10
67934425	chr5:67934425:T:C	2.31231e-05	-1.08005e-10	-1.269
67934697	chr5:67934697:T:C	4.59486e-05	0.679829	-1.26214
67934805	chr5:67934805:T:C	2.91181e-05	-1.08005e-10	-1.03848
67934862	chr5:67934862:G:A	3.12767e-05	0.301017	-1.26798
67935072	chr5:67935072:A:G	6.3006e-05	-0.266607	-2.92966e-10
67935116	chr5:67935116:C:T	2.33517e-05	-1.08005e-10	-1.25917
67935663	chr5:67935663:C:T	2.90867e-05	-1.08005e-10	-1.03956
67935703	chr5:67935703:A:T	2.86929e-05	0.214441	-1.26763
67935704	chr5:67935704:A:T	2.88434e-05	0.21971	-1.26767
67936035	chr5:67936035:G:A	5.93928e-05	0.327938	-0.653603
67936114	chr5:67936114:C:G	3.80107e-05	0.498307	-1.27028
67936161	chr5:67936161:C:T	4.96721e-06	-1.53955	-1.26743
67936471	chr5:67936471:G:C	2.38038e-05	-1.08005e-10	-1.23999
67936595	chr5:67936595:C:T	2.31095e-05	-1.08005e-10	-1.26959
67936827	chr5:67936827:T:C	2.36767e-05	-1.08005e-10	-1.24534
67936831	chr5:67936831:T:A	2.69496e-05	0.146928	-1.2628
67936937	chr5:67936937:A:T	3.26846e-05	-1.08005e-10	-0.922933
67937158	chr5:67937158:T:C	0.00211652	4.43702	-1.18933
67937529	chr5:67937529:A:C	8.90294e-05	0.787903	-0.708772
67937768	chr5:67937768:A:G	4.47569e-05	-1.08005e-10	-0.608591
67937879	chr5:67937879:A:AAT	0.000124647	0.868569	-0.452923
67937900	chr5:67937900:T:C	3.03103e-05	0.237073	-1.23542
67937915	chr5:67937915:G:A	0.0018778	3.4926	-0.364577
67937927	chr5:67937927:A:G	8.48387e-05	1.26997	-1.23905
67938043	chr5:67938043:G:GT	8.60423e-05	1.27946	-1.23446
67938058	chr5:67938058:C:A	3.75806e-05	0.128731	-0.912081
67938405	chr5:67938405:A:G	1.70994e-05	-1.16761	-0.403183
67938830	chr5:67938830:T:TAA	0.000148081	0.84631	-0.258386
67939031	chr5:67939031:A:T	1.86185e-05	-1.48568	-2.92966e-10
67939395	chr5:67939395:A:G	6.49274e-05	0.994726	-1.23129
67939551	chr5:67939551:A:G	2.3435e-05	-1.08005e-10	-1.25561
67939568	chr5:67939568:C:T	0.000184246	1.58238	-0.775942
67939748	chr5:67939748:C:G	1.07371e-05	-1.21162	-0.824514
67939836	chr5:67939836:A:T	0.000121218	1.65834	-1.27058
67940486	chr5:67940486:A:G	2.53531e-05	-1.08005e-10	-1.17694
67940875	chr5:67940875:T:C	6.60908e-05	-1.08005e-10	-0.218807
67941026	chr5:67941026:C:T	2.4245e-05	-1.08005e-10	-1.22162
67941301	chr5:67941301:AAC:A	2.51497e-05	-1.08005e-10	-1.18499
67941453	chr5:67941453:C:T	3.99939e-05	0.546841	-1.26795
67941676	chr5:67941676:C:T	1.70707e-05	-0.307348	-1.26512
67942160	chr5:67942160:G:A	1.36559e-05	-0.529545	-1.26612
67942267	chr5:67942267:A:G	0.00250614	4.34432	-0.927657
67942404	chr5:67942404:G:T	2.4245e-05	-1.08005e-10	-1.22162
67942595	chr5:67942595:T:C	4.14879e-05	0.583668	-1.2681
67942650	chr5:67942650:T:C	2.99508e-05	-0.489118	-0.521163
67942937	chr5:67942937:T:C	2.82416e-05	-1.08005e-10	-1.06904
67943011	chr5:67943011:C:T	3.95858e-05	0.529814	-1.26118
67943040	chr5:67943040:G:A	0.00241447	4.28315	-0.903755
67943525	chr5:67943525:T:C	0.000691249	2.60872	-0.480058
67944058	chr5:67944058:T:C	6.77542e-06	-1.42357	-1.07296
67945188	chr5:67945188:G:C	3.72627e-05	-1.08005e-10	-0.791845
67945227	chr5:67945227:A:T	4.35692e-05	-0.305024	-0.330463
67945346	chr5:67945346:G:A	1.91981e-05	-1.45502	-2.92966e-10
67945495	chr5:67945495:C:T	2.77053e-05	-1.08821	-2.92966e-10
67945995	chr5:67945995:A:G	2.69801e-05	-1.08005e-10	-1.11474
67947288	chr5:67947288:C:A	9.88501e-06	-1.18159	-0.937231
67947587	chr5:67947587:C:T	7.41962e-06	-1.28097	-1.12474
67947856	chr5:67947856:T:C	2.53541e-05	-1.08005e-10	-1.1769
67948418	chr5:67948418:G:A	2.68818e-05	-1.08005e-10	-1.11839
67948478	chr5:67948478:C:T	9.27223e-06	-1.33271	-0.850104
67948518	chr5:67948518:C:T	2.60748e-05	-1.08005e-10	-1.14887
67948687	chr5:67948687:A:G	7.85772e-06	-1.44741	-0.900928
67949369	chr5:67949369:C:A	2.3722e-05	-1.08005e-10	-1.24343
67949891	chr5:67949891:A:C	3.05611e-05	-1.08005e-10	-0.990109
67950151	chr5:67950151:T:C	6.72862e-06	-1.461	-1.04246
67950174	chr5:67950174:T:C	2.96069e-05	0.204474	-1.2263
67950218	chr5:67950218:G:A	0.000857986	3.51791	-1.17316
67951189	chr5:67951189:A:G	3.24727e-05	-1.08005e-10	-0.929436
67951531	chr5:67951531:T:C	1.25151e-05	-1.02037	-0.862525
67951584	chr5:67951584:T:A	2.39923e-05	-1.08005e-10	-1.2321
67951843	chr5:67951843:T:C	2.65914e-05	-0.551174	-0.578074
67952147	chr5:67952147:G:A	1.24587e-05	-1.03534	-0.852074
67952496	chr5:67952496:C:T	2.32052e-05	-1.08005e-10	-1.26546
67952604	chr5:67952604:G:A	0.000659252	3.13012	-1.04885
67952863	chr5:67952863:G:A	1.52108e-05	-1.13196	-0.555873
67952879	chr5:67952879:A:G	0.000314158	1.34006	-2.92966e-10
67953178	chr5:67953178:T:G	2.67049e-05	-1.08005e-10	-1.12499
67953682	chr5:67953682:T:A	0.00255908	3.94856	-0.510992
67953791	chr5:67953791:T:G	0.000505858	3.0866	-1.27018
67953809	chr5:67953809:T:G	7.00042e-06	-1.44702	-1.01684
67954338	chr5:67954338:C:T	2.99583e-05	0.0530367	-1.06307
67954810	chr5:67954810:A:G	0.000210634	0.940284	-2.92966e-10
67955133	chr5:67955133:A:G	2.74931e-05	-1.08005e-10	-1.0959
67955157	chr5:67955157:T:A	2.90773e-05	-1.08005e-10	-1.03988
67955351	chr5:67955351:G:A	1.80342e-05	-1.51757	-2.92966e-10
67955682	chr5:67955682:T:G	2.18697e-05	-1.32474	-2.92966e-10
67956109	chr5:67956109:T:C	2.72849e-05	0.0983603	-1.20186
67956117	chr5:67956117:A:C	2.89379e-05	-1.04468	-2.92966e-10
67956137	chr5:67956137:T:C	1.85212e-05	-1.49092	-2.92966e-10
67956360	chr5:67956360:A:T	8.87882e-06	-0.981472	-1.2447
67956800	chr5:67956800:A:G	2.4151e-05	-1.08005e-10	-1.22551
67956905	chr5:67956905:T:C	3.69681e-05	0.0838094	-0.883591
67957237	chr5:67957237:T:C	0.00365171	4.2196	-0.426489
67957277	chr5:67957277:AC:A	7.33568e-06	-1.15467	-1.26242
67957595	chr5:67957595:A:T	0.00121495	3.62791	-0.935282
67957991	chr5:67957991:A:G	6.15342e-06	-1.34698	-1.24585
67958210	chr5:67958210:G:C	0.00199043	3.66254	-0.476267
67958548	chr5:67958548:A:G	2.42593e-05	-1.08005e-10	-1.22104
67958613	chr5:67958613:G:A	2.36756e-05	-0.331339	-0.914052
67958735	chr5:67958735:CA:C	2.34945e-05	-0.00469231	-1.24838
67959061	chr5:67959061:A:G	2.87584e-05	0.144438	-1.19535
67959514	chr5:67959514:G:A	0.00172868	3.49382	-0.448546
67959531	chr5:67959531:T:A	2.44936e-05	-1.08005e-10	-1.21142
67959534	chr5:67959534:C:T	2.60114e-05	0.0591132	-1.21041
67959677	chr5:67959677:C:T	2.86546e-05	0.168007	-1.22253
67959807	chr5:67959807:T:C	0.000109538	1.32725	-1.04082
67960741	chr5:67960741:T:C	0.00185425	4.37867	-1.26327
67961045	chr5:67961045:G:A	0.00170684	4.25091	-1.21835
67961964	chr5:67961964:A:G	0.00164221	4.25916	-1.2652
67962062	chr5:67962062:G:A	2.46053e-05	-1.08005e-10	-1.20687
67962162	chr5:67962162:A:C	4.25e-05	-1.08005e-10	-0.660332
67962183	chr5:67962183:A:G	3.34561e-05	-1.08005e-10	-0.899602
67962193	chr5:67962193:GA:G	4.17151e-05	-1.08005e-10	-0.678974
67962267	chr5:67962267:A:T	4.83738e-05	-1.08005e-10	-0.530879
67962348	chr5:67962348:C:T	1.50721e-05	-0.499972	-1.19702
67962462	chr5:67962462:A:C	2.31297e-05	-1.08005e-10	-1.26872
67963454	chr5:67963454:A:G	0.000312678	2.47014	-1.1348
67963498	chr5:67963498:G:A	3.47713e-05	-1.08005e-10	-0.861044
67963520	chr5:67963520:C:T	0.00219641	4.49075	-1.20601
67964557	chr5:67964557:C:T	0.000386063	2.47774	-0.931571
67965321	chr5:67965321:T:C	2.08362e-05	-1.37314	-2.92966e-10
67965326	chr5:67965326:C:T	3.13448e-05	-1.08005e-10	-0.964788
67965559	chr5:67965559:G:A	0.00034381	2.40793	-0.977672
67965703	chr5:67965703:C:T	3.99542e-05	-1.08005e-10	-0.722103
67965735	chr5:67965735:G:A	0.0013586	4.05125	-1.24687
67965776	chr5:67965776:C:T	0.000245091	2.32526	-1.23347
67966161	chr5:67966161:T:C	4.54826e-05	-1.08005e-10	-0.592508
67966814	chr5:67966814:G:A	3.37575e-05	-1.08005e-10	-0.890633
67966819	chr5:67966819:G:T	0.000359038	2.45167	-0.978083
67967173	chr5:67967173:ATAT:A	3.10052e-05	-1.25671	0.28103
67967524	chr5:67967524:A:C	2.8873e-05	-1.08005e-10	-1.04693
67967746	chr5:67967746:TGTAC:T	4.54166e-05	-1.08005e-10	-0.593959
67968102	chr5:67968102:C:T	3.13448e-05	-1.08005e-10	-0.964788
67968229	chr5:67968229:C:T	0.00101402	3.78151	-1.26967
67968510	chr5:67968510:T:C	3.03859e-05	-1.08005e-10	-0.995859
67968755	chr5:67968755:C:A	0.0011445	3.892	-1.25911
67968788	chr5:67968788:C:A	3.38303e-05	-1.08005e-10	-0.88848
67968920	chr5:67968920:A:G	0.00101503	3.7829	-1.27007
67969057	chr5:67969057:GC:G	3.72225e-05	-1.08005e-10	-0.792922
67969078	chr5:67969078:G:A	2.7304e-05	-1.08005e-10	-1.1028
67969930	chr5:67969930:T:C	1.6864e-05	-1.05486	-0.529793
67970266	chr5:67970266:G:A	2.57335e-05	-1.16204	-2.92966e-10
67970338	chr5:67970338:A:G	0.000965584	3.73228	-1.26938
67970379	chr5:67970379:G:A	9.07487e-05	-1.08005e-10	0.0982577
67970703	chr5:67970703:T:G	5.14627e-05	-0.468979	-2.92966e-10
67970762	chr5:67970762:A:G	3.5754e-05	0.299345	-1.13252
67971202	chr5:67971202:T:C	3.21178e-05	-1.08005e-10	-0.940425
67971561	chr5:67971561:C:G	5.75495e-05	-1.08005e-10	-0.35719
67971897	chr5:67971897:T:A	3.37948e-05	-1.08005e-10	-0.88953
67971993	chr5:67971993:G:T	0.000393193	2.51317	-0.948704
67972013	chr5:67972013:A:G	2.70334e-05	-1.08005e-10	-1.11276
67972280	chr5:67972280:G:A	3.50142e-05	-1.08005e-10	-0.854084
67972457	chr5:67972457:C:T	1.16664e-05	-1.31722	-0.635906
67972487	chr5:67972487:G:A	3.00829e-05	-1.08005e-10	-1.00588
67972574	chr5:67972574:AG:A	2.8078e-05	-1.08005e-10	-1.07485
67972579	chr5:67972579:C:T	4.65012e-05	-1.08005e-10	-0.570358
67973621	chr5:67973621:T:C	2.9185e-05	-1.08005e-10	-1.03618
67973638	chr5:67973638:A:G	5.2137e-05	-1.08005e-10	-0.455962
67973929	chr5:67973929:T:C	2.65947e-05	-0.632239	-0.496886
67974054	chr5:67974054:A:G	2.41751e-05	-1.09595	-0.128566
67974229	chr5:67974229:T:C	1.88614e-05	-1.47272	-2.92966e-10
67974511	chr5:67974511:A:T	3.13513e-05	-1.08005e-10	-0.964581
67974777	chr5:67974777:A:T	0.00089491	3.51622	-1.12933
67975178	chr5:67975178:C:T	2.31408e-05	-1.08005e-10	-1.26824
67975412	chr5:67975412:C:G	0.000273942	2.42913	-1.22605
67976169	chr5:67976169:T:C	2.83118e-05	-1.08005e-10	-1.06656
67976228	chr5:67976228:T:C	0.000261175	2.42504	-1.26969
67976885	chr5:67976885:C:T	2.85928e-05	-1.08005e-10	-1.05668
67977346	chr5:67977346:C:A	0.000254194	2.38862	-1.26036
67977381	chr5:67977381:G:A	0.000291498	2.52903	-1.26383
67977399	chr5:67977399:T:C	2.82616e-05	-1.08005e-10	-1.06833
67977441	chr5:67977441:T:A	2.82533e-05	-1.08005e-10	-1.06863
67978045	chr5:67978045:A:T	3.05285e-05	-1.08005e-10	-0.991175
67978518	chr5:67978518:G:A	0.000499625	2.61845	-0.814424
67978624	chr5:67978624:C:G	3.29027e-05	0.34071	-1.25699
67978680	chr5:67978680:G:T	4.30584e-05	-1.08005e-10	-0.647279
67979450	chr5:67979450:A:C	3.42137e-05	-0.851819	-0.0253913
67979460	chr5:67979460:C:T	0.000265717	2.42383	-1.25124
67979484	chr5:67979484:G:A	0.000298195	2.55344	-1.26553
67979528	chr5:67979528:G:A	0.000307185	2.57113	-1.25352
67979854	chr5:67979854:A:G	2.79841e-05	-1.08005e-10	-1.0782
67980797	chr5:67980797:A:G	0.000255885	2.40548	-1.27059
67981237	chr5:67981237:G:A	2.33902e-05	-1.08005e-10	-1.25752
67982094	chr5:67982094:T:C	2.33994e-05	-1.08005e-10	-1.25713
67982347	chr5:67982347:A:AT	2.36546e-05	-1.08005e-10	-1.24628
67982358	chr5:67982358:TGA:T	6.88538e-05	0.84638	-1.02423
67982646	chr5:67982646:C:T	2.39948e-05	-1.08005e-10	-1.232
67983089	chr5:67983089:T:G	1.37342e-05	-0.982891	-0.807055
67983400	chr5:67983400:A:G	2.79551e-05	-1.08005e-10	-1.07924
67983552	chr5:67983552:T:C	0.00023409	2.31383	-1.26797
67983968	chr5:67983968:T:C	5.05939e-05	-1.08005e-10	-0.486006
67984467	chr5:67984467:G:A	0.000446173	2.50571	-0.814841
67984549	chr5:67984549:A:C	0.000458596	2.53342	-0.815088
67984595	chr5:67984595:TGGGGGTGA:T	3.33277e-05	0.148302	-1.05175
67984916	chr5:67984916:C:T	7.52775e-05	-1.08005e-10	-0.0886554
67985017	chr5:67985017:G:A	3.52016e-05	-1.08005e-10	-0.848746
67985293	chr5:67985293:G:A	4.97003e-05	-1.08005e-10	-0.503827
67985897	chr5:67985897:G:A	2.32861e-05	-1.08005e-10	-1.26198
67986502	chr5:67986502:T:C	0.000281522	2.36186	-1.13149
67986662	chr5:67986662:G:C	0.000196158	2.10877	-1.23968
67987088	chr5:67987088:A:G	2.76605e-05	-1.08005e-10	-1.08983
67987767	chr5:67987767:C:T	2.7602e-05	-1.08005e-10	-1.09195
67987879	chr5:67987879:G:C	0.00029822	2.4275	-1.13951
67987902	chr5:67987902:C:T	4.5683e-05	-1.08005e-10	-0.588111
67987916	chr5:67987916:G:A	0.000344644	2.3412	-0.908528
67987957	chr5:67987957:G:A	2.75903e-05	-1.08005e-10	-1.09237
67988785	chr5:67988785:A:G	0.000338621	2.53433	-1.11929
67988891	chr5:67988891:A:G	2.39629e-05	-1.08005e-10	-1.23333
67989025	chr5:67989025:G:A	0.000297897	2.25674	-0.969824
67989159	chr5:67989159:T:C	4.43802e-05	-1.08005e-10	-0.617043
67989949	chr5:67989949:G:C	2.71886e-05	-1.08005e-10	-1.10704
67990212	chr5:67990212:T:C	5.33171e-05	0.648627	-1.08221
67990533	chr5:67990533:T:C	5.30156e-05	-0.144057	-0.295194
67990830	chr5:67990830:A:G	7.84698e-06	-1.23514	-1.11457
67990960	chr5:67990960:T:C	1.03207e-05	-1.28164	-0.794041
67991014	chr5:67991014:C:T	0.000138086	-1.08005e-10	0.518043
67991045	chr5:67991045:T:C	2.34301e-05	-1.08005e-10	-1.25582
67991150	chr5:67991150:C:T	3.14221e-05	-0.103778	-0.858549
67991193	chr5:67991193:T:C	5.61539e-06	-1.41974	-1.26458
67991203	chr5:67991203:G:A	8.78846e-05	-1.08005e-10	0.0661877
67991211	chr5:67991211:T:C	9.87632e-06	-1.062	-1.0577
67991244	chr5:67991244:G:A	2.68876e-05	-1.08005e-10	-1.11817
67991258	chr5:67991258:C:G	2.36825e-05	-0.096443	-1.14866
67991264	chr5:67991264:C:T	1.485e-05	-0.517012	-1.19483
67991370	chr5:67991370:G:A	2.69567e-05	-1.08005e-10	-1.11561
67991516	chr5:67991516:T:A	2.46138e-05	-1.08005e-10	-1.20653
67991818	chr5:67991818:A:G	8.2508e-06	-1.45015	-0.84938
67991943	chr5:67991943:G:C	9.24109e-06	-1.54559	-0.640585
67992382	chr5:67992382:C:T	0.000666911	1.24923	0.843595
67992449	chr5:67992449:C:G	2.52826e-05	-1.08005e-10	-1.17972
67992559	chr5:67992559:T:C	6.639e-06	-1.54365	-0.973227
67992688	chr5:67992688:T:A	3.71252e-05	0.347234	-1.14277
67992864	chr5:67992864:G:A	1.93917e-05	-1.44499	-2.92966e-10
67992877	chr5:67992877:A:T	3.43643e-05	-1.08005e-10	-0.872819
67993601	chr5:67993601:G:A	2.30897e-05	-1.08005e-10	-1.27045
67993635	chr5:67993635:A:G	5.84756e-05	-1.08005e-10	-0.341226
67994456	chr5:67994456:C:T	1.0315e-05	-1.46655	-0.609689
67994750	chr5:67994750:G:A	3.23662e-05	-1.08005e-10	-0.932723
67994905	chr5:67994905:A:G	5.75506e-06	-1.54072	-1.11904
67995008	chr5:67995008:A:G	2.62448e-05	0.0787064	-1.22108
67995144	chr5:67995144:A:G	3.42223e-05	-0.146323	-0.730635
67995896	chr5:67995896:C:T	7.67595e-05	-1.08005e-10	-0.0691593
67996054	chr5:67996054:T:C	1.75885e-05	-1.54259	-2.92966e-10
67996084	chr5:67996084:G:T	2.57278e-05	-1.08005e-10	-1.16227
67996223	chr5:67996223:C:T	3.52459e-05	-1.08005e-10	-0.847487
67996512	chr5:67996512:C:G	1.41702e-05	-1.28618	-0.472515
67996973	chr5:67996973:G:C	6.89686e-05	-1.08005e-10	-0.176185
67997103	chr5:67997103:G:A	1.75371e-05	-1.54552	-2.92966e-10
67997250	chr5:67997250:C:T	2.73205e-05	-1.08005e-10	-1.1022
67997402	chr5:67997402:A:G	3.68272e-05	-1.08005e-10	-0.803599
67997581	chr5:67997581:A:G	9.55186e-06	-1.17617	-0.976934
67998302	chr5:67998302:AG:A	1.06612e-05	-1.31595	-0.727271
67998344	chr5:67998344:T:C	1.05595e-05	-1.30266	-0.750155
67998423	chr5:67998423:AGCC:A	1.00753e-05	-1.343	-0.75674
67998811	chr5:67998811:C:T	9.36137e-06	-1.2002	-0.97304
67999079	chr5:67999079:G:A	2.69281e-05	-0.00966716	-1.107
67999353	chr5:67999353:T:C	2.83036e-05	-1.08005e-10	-1.06685
67999585	chr5:67999585:T:C	2.75264e-05	-0.116886	-0.977806
67999694	chr5:67999694:G:T	2.50308e-05	-0.562492	-0.627237
67999894	chr5:67999894:G:A	5.47101e-05	-1.08005e-10	-0.407788
68000070	chr5:68000070:C:T	3.42385e-05	-1.08005e-10	-0.876486
68000095	chr5:68000095:C:T	6.94062e-05	1.09523	-1.26509
68000962	chr5:68000962:A:G	8.18108e-05	0.583104	-0.588531
68001281	chr5:68001281:C:T	8.9587e-06	-1.50719	-0.710024
68001478	chr5:68001478:G:A	2.3088e-05	-1.08005e-10	-1.27052
68001656	chr5:68001656:T:C	0.000271359	2.31648	-1.12287
68001678	chr5:68001678:C:T	0.000119128	0.74872	-0.378357
68001933	chr5:68001933:T:C	3.01271e-05	-1.08005e-10	-1.00441
68002382	chr5:68002382:G:A	3.59008e-05	-1.08005e-10	-0.829077
68002581	chr5:68002581:G:C	5.95524e-05	-1.08005e-10	-0.322981
68002942	chr5:68002942:A:G	0.000258108	2.31937	-1.17583
68003559	chr5:68003559:C:T	0.000373097	2.6523	-1.14029
68003617	chr5:68003617:C:A	2.83275e-05	-1.08005e-10	-1.066
68003761	chr5:68003761:C:T	2.79232e-05	-1.08038	-2.92966e-10
68003770	chr5:68003770:TC:T	2.19463e-05	-1.32124	-2.92966e-10
68004621	chr5:68004621:C:T	0.000215443	0.579684	0.383174
68004762	chr5:68004762:G:A	0.000177656	-0.0719316	0.841944
68004785	chr5:68004785:T:C	3.13958e-05	-1.08005e-10	-0.963164
68004866	chr5:68004866:A:G	8.96395e-05	-1.08005e-10	0.0859598
68004943	chr5:68004943:C:G	3.81642e-05	0.467027	-1.23497
68004948	chr5:68004948:G:A	6.14276e-05	0.974713	-1.26669
68004953	chr5:68004953:T:A	6.02601e-05	0.957524	-1.26869
68004968	chr5:68004968:T:C	5.68786e-05	0.899781	-1.2687
68005210	chr5:68005210:G:A	6.5296e-05	1.03787	-1.26878
68005338	chr5:68005338:A:G	6.67513e-05	1.05994	-1.2688
68005369	chr5:68005369:A:G	6.65732e-05	1.05705	-1.26859
68005460	chr5:68005460:G:T	4.82777e-05	-1.08005e-10	-0.532868
68005555	chr5:68005555:A:C	6.46775e-05	1.02977	-1.27019
68005576	chr5:68005576:G:A	5.60826e-05	0.887542	-1.27055
68005684	chr5:68005684:C:T	6.16527e-05	0.975685	-1.264
68005723	chr5:68005723:A:G	6.52311e-05	1.03676	-1.26866
68005797	chr5:68005797:A:C	7.18074e-05	1.1328	-1.26864
68005892	chr5:68005892:C:A	3.42491e-05	-1.08005e-10	-0.876177
68005921	chr5:68005921:A:G	3.75063e-05	0.435794	-1.22112
68005925	chr5:68005925:A:G	6.61934e-05	1.05146	-1.26871
68006008	chr5:68006008:A:G	5.53047e-05	-0.137656	-0.259323
68006120	chr5:68006120:C:T	0.00127316	3.96799	-1.22856
68006266	chr5:68006266:T:A	1.56124e-05	-1.47984	-0.181931
68006348	chr5:68006348:G:A	3.70424e-05	0.432607	-1.23038
68006402	chr5:68006402:C:T	6.85196e-05	1.08603	-1.26874
68006460	chr5:68006460:C:T	7.10546e-05	-1.17841	1.03202
68006550	chr5:68006550:G:T	6.68793e-05	1.0605	-1.26745
68006632	chr5:68006632:A:G	6.73748e-05	1.06908	-1.26865
68006646	chr5:68006646:C:A	0.00129358	3.99072	-1.23538
68006823	chr5:68006823:C:T	3.61846e-05	0.407904	-1.22911
68006898	chr5:68006898:A:G	2.63852e-05	-1.08005e-10	-1.13703
68006941	chr5:68006941:T:C	7.54153e-05	1.18147	-1.2683
68007100	chr5:68007100:T:C	0.00134698	4.02954	-1.23375
68007179	chr5:68007179:T:G	0.00135503	4.03633	-1.23459
68007457	chr5:68007457:G:A	0.00142824	-1.08005e-10	2.85436
68009100	chr5:68009100:A:G	9.75148e-06	-1.52059	-0.611827
68009528	chr5:68009528:T:G	5.83312e-05	-1.08005e-10	-0.3437
68009902	chr5:68009902:A:C	3.97355e-05	0.511684	-1.23928
68010034	chr5:68010034:G:A	0.0015892	4.03392	-1.07277
68010035	chr5:68010035:T:C	0.00137921	4.05521	-1.23579
68010270	chr5:68010270:C:A	0.000135761	-1.08005e-10	0.501062
68010276	chr5:68010276:A:T	0.00166618	4.24009	-1.23164
68010297	chr5:68010297:C:G	5.41821e-05	-1.08005e-10	-0.417487
68010591	chr5:68010591:T:G	3.60474e-05	0.436317	-1.26132
68010646	chr5:68010646:G:C	2.31702e-05	0.00271464	-1.26968
68010926	chr5:68010926:A:G	3.13524e-05	0.233707	-1.19825
68011234	chr5:68011234:A:C	1.97283e-05	-1.54499	0.117207
68011935	chr5:68011935:T:C	0.000141162	0.540074	-2.92966e-10
68012090	chr5:68012090:G:A	1.1222e-05	-0.883951	-1.10801
68012175	chr5:68012175:G:A	8.88554e-06	-1.17897	-1.04644
68012193	chr5:68012193:G:C	0.000268158	2.34441	-1.16267
68012221	chr5:68012221:C:T	1.84372e-05	-1.49546	-2.92966e-10
68012256	chr5:68012256:C:T	3.21379e-05	-1.08005e-10	-0.9398
68012384	chr5:68012384:A:T	6.96042e-06	-1.48079	-0.988807
68012449	chr5:68012449:G:A	9.02593e-06	-1.19161	-1.01812
68012453	chr5:68012453:T:C	9.00572e-06	-1.19547	-1.01651
68012478	chr5:68012478:T:C	7.05377e-05	-1.08005e-10	-0.153689
68012643	chr5:68012643:A:G	1.21964e-05	-0.950677	-0.958018
68012801	chr5:68012801:G:A	8.26629e-06	-1.15223	-1.14542
68012887	chr5:68012887:T:C	7.00504e-06	-1.39134	-1.07187
68012894	chr5:68012894:T:TGGA	7.67359e-06	-1.3122	-1.05985
68012923	chr5:68012923:AT:A	7.05935e-06	-1.38433	-1.07115
68013936	chr5:68013936:A:G	5.65152e-06	-1.40758	-1.27033
68013947	chr5:68013947:T:C	1.65985e-05	-1.50499	-0.0955332
68013990	chr5:68013990:A:G	4.49285e-05	-1.08005e-10	-0.604765
68014105	chr5:68014105:G:C	6.49865e-06	-1.37561	-1.16263
68014166	chr5:68014166:A:G	2.62266e-05	-1.08005e-10	-1.14306
68014412	chr5:68014412:C:T	0.000341644	2.33833	-0.914393
68014482	chr5:68014482:A:G	2.33452e-05	-1.08005e-10	-1.25945
68014839	chr5:68014839:T:C	6.03374e-05	-0.309884	-2.92966e-10
68014998	chr5:68014998:T:C	2.1687e-05	-1.33312	-2.92966e-10
68015286	chr5:68015286:T:C	2.48646e-05	-1.08005e-10	-1.19639
68015362	chr5:68015362:T:G	4.08731e-05	0.371123	-1.07049
68015684	chr5:68015684:T:C	3.76805e-05	-1.08005e-10	-0.780694
68015888	chr5:68015888:G:A	5.11494e-05	-0.475087	-2.92966e-10
68016685	chr5:68016685:A:T	2.38307e-05	-1.08005e-10	-1.23886
68016760	chr5:68016760:C:T	0.000107237	-1.08005e-10	0.265206
68016895	chr5:68016895:G:A	2.7416e-05	-1.08005e-10	-1.09871
68016995	chr5:68016995:C:T	0.00013563	-1.08005e-10	0.500096
68017149	chr5:68017149:C:T	0.000167036	1.67635	-0.967975
68017358	chr5:68017358:T:C	7.0856e-05	-1.08005e-10	-0.149187
68017769	chr5:68017769:G:A	0.000221767	1.96878	-0.976996
68018083	chr5:68018083:G:A	0.000197485	1.85795	-0.982124
68018131	chr5:68018131:A:T	1.1154e-05	-0.837159	-1.16088
68018500	chr5:68018500:A:T	3.61552e-05	-1.08005e-10	-0.822017
68018776	chr5:68018776:T:G	2.3466e-05	-1.08005e-10	-1.25428
68018889	chr5:68018889:A:T	2.39856e-05	-1.08005e-10	-1.23238
68019169	chr5:68019169:T:G	4.95602e-05	-1.08005e-10	-0.506648
68019593	chr5:68019593:T:C	6.366e-06	-1.55091	-1.00795
68019597	chr5:68019597:A:G	6.38825e-06	-1.55206	-1.00331
68019831	chr5:68019831:C:A	5.5192e-05	0.219498	-0.618517
68019861	chr5:68019861:T:C	6.43687e-06	-1.54914	-0.998658
68020097	chr5:68020097:G:A	3.02618e-05	0.129207	-1.12916
68020156	chr5:68020156:A:G	2.34233e-05	-1.08005e-10	-1.25611
68020438	chr5:68020438:A:G	6.44355e-06	-1.55178	-0.994977
68020614	chr5:68020614:C:T	5.30258e-05	0.179459	-0.618517
68020630	chr5:68020630:C:T	3.82214e-05	-1.08005e-10	-0.766441
68021145	chr5:68021145:T:C	7.98164e-06	-1.15804	-1.17466
68021671	chr5:68021671:G:A	5.30689e-05	0.721809	-1.16005
68022086	chr5:68022086:T:C	7.77634e-06	-1.1169	-1.24185
68022180	chr5:68022180:T:C	2.98307e-05	-1.08005e-10	-1.0143
68022243	chr5:68022243:C:T	5.98369e-06	-1.44148	-1.17931
68022561	chr5:68022561:A:G	6.35743e-06	-1.41411	-1.1461
68023272	chr5:68023272:A:G	7.61713e-06	-1.53298	-0.846457
68023688	chr5:68023688:A:G	7.66359e-06	-1.12504	-1.24832
68023936	chr5:68023936:C:T	1.80489e-05	-1.54066	0.0239101
68023966	chr5:68023966:G:A	2.35261e-05	-1.08005e-10	-1.25173
68024035	chr5:68024035:G:A	2.79813e-05	-1.08005e-10	-1.0783
68024101	chr5:68024101:G:A	2.38364e-05	-1.08005e-10	-1.23862
68024397	chr5:68024397:C:G	5.47419e-05	0.159399	-0.566605
68025250	chr5:68025250:T:A	1.60293e-05	-1.00826	-0.627157
68025424	chr5:68025424:C:T	4.89784e-06	-1.55058	-1.27046
68025485	chr5:68025485:T:C	4.89036e-05	0.74783	-1.26781
68025921	chr5:68025921:A:G	4.27342e-05	-1.08005e-10	-0.654837
68026061	chr5:68026061:C:G	5.412e-05	-1.08005e-10	-0.418632
68026240	chr5:68026240:C:T	9.47544e-06	-0.949972	-1.21116
68026570	chr5:68026570:A:T	0.000103443	-1.08005e-10	0.229181
68026645	chr5:68026645:A:C	4.23469e-05	-1.08005e-10	-0.663941
68026982	chr5:68026982:A:G	2.39595e-05	-1.08005e-10	-1.23347
68027075	chr5:68027075:A:G	2.98541e-05	-1.08005e-10	-1.01352
68027125	chr5:68027125:G:C	3.59299e-05	-1.08005e-10	-0.828267
68027141	chr5:68027141:A:G	2.67401e-05	-1.08005e-10	-1.12367
68027523	chr5:68027523:G:A	9.24995e-05	0.524465	-0.407098
68027680	chr5:68027680:G:C	3.72247e-05	0.285049	-1.07791
68027724	chr5:68027724:G:A	3.21797e-05	0.139592	-1.07809
68027858	chr5:68027858:A:G	7.92387e-05	1.17719	-1.21456
68027983	chr5:68027983:G:A	3.50465e-05	0.242682	-1.09584
68028031	chr5:68028031:T:C	8.4173e-05	1.23812	-1.21508
68028461	chr5:68028461:A:G	8.47518e-05	1.26572	-1.23583
68028495	chr5:68028495:T:C	8.35285e-05	1.2421	-1.22675
68029113	chr5:68029113:A:G	6.11662e-06	-1.54785	-1.05097
68029230	chr5:68029230:G:T	1.14508e-05	-0.91761	-1.05417
68029292	chr5:68029292:G:C	0.000183067	2.0363	-1.23629
68029439	chr5:68029439:C:T	7.77375e-05	-1.08005e-10	-0.0564985
68029656	chr5:68029656:T:C	0.000325852	2.27569	-0.899079
68029703	chr5:68029703:T:C	2.35727e-05	-1.08005e-10	-1.24975
68029762	chr5:68029762:G:A	0.000105505	-1.08005e-10	0.24892
68029778	chr5:68029778:G:A	6.32476e-05	-1.08005e-10	-0.262779
68029862	chr5:68029862:T:A	5.45684e-06	-1.47895	-1.23402
68030430	chr5:68030430:C:T	6.19183e-06	-1.3818	-1.2048
68030490	chr5:68030490:T:A	2.76355e-05	-1.08005e-10	-1.09074
68030622	chr5:68030622:C:T	3.25153e-05	-1.08005e-10	-0.928125
68030978	chr5:68030978:G:A	0.000187111	2.09216	-1.2703
68031000	chr5:68031000:T:G	2.35574e-05	-1.08005e-10	-1.2504
68031201	chr5:68031201:G:A	2.57227e-05	-1.08005e-10	-1.16246
68031205	chr5:68031205:A:G	2.43821e-05	-1.08005e-10	-1.21599
68031464	chr5:68031464:G:A	4.32371e-05	-1.0445	0.401363
68031772	chr5:68031772:A:G	0.000764131	3.48701	-1.25811
68031869	chr5:68031869:C:T	5.52758e-06	-1.51957	-1.18052
68031999	chr5:68031999:A:T	9.62645e-06	-1.26292	-0.882403
68032181	chr5:68032181:T:C	2.57798e-05	-1.08005e-10	-1.16024
68032619	chr5:68032619:T:C	2.57373e-05	-1.08005e-10	-1.16189
68032644	chr5:68032644:A:G	2.6364e-05	-1.08005e-10	-1.13784
68032646	chr5:68032646:G:A	0.000150197	0.602112	-2.92966e-10
68032813	chr5:68032813:C:T	2.30986e-05	-1.08005e-10	-1.27007
68032924	chr5:68032924:C:T	1.04214e-05	-1.54737	-0.518612
68033033	chr5:68033033:T:C	2.57373e-05	-1.08005e-10	-1.16189
68033063	chr5:68033063:C:A	2.57373e-05	-1.08005e-10	-1.16189
68033528	chr5:68033528:G:A	2.48158e-05	-1.08005e-10	-1.19836
68033533	chr5:68033533:G:A	2.48158e-05	-1.08005e-10	-1.19836
68033622	chr5:68033622:C:T	2.56233e-05	-1.08005e-10	-1.16634
68033739	chr5:68033739:T:C	2.48021e-05	-1.08005e-10	-1.19891
68033976	chr5:68033976:T:C	2.47999e-05	-1.08005e-10	-1.199
68034005	chr5:68034005:T:C	2.5379e-05	-1.32941	0.153497
68034468	chr5:68034468:A:G	2.48158e-05	-1.08005e-10	-1.19836
68034635	chr5:68034635:G:A	3.44175e-05	-1.08005e-10	-0.871273
68034828	chr5:68034828:C:T	2.48158e-05	-1.08005e-10	-1.19836
68034920	chr5:68034920:T:C	2.48158e-05	-1.08005e-10	-1.19836
68035066	chr5:68035066:T:G	2.01097e-05	-1.40864	-2.92966e-10
68035143	chr5:68035143:G:A	2.76847e-05	-1.08005e-10	-1.08896
68035269	chr5:68035269:A:T	0.000214807	-1.08005e-10	0.959905
68035543	chr5:68035543:G:A	3.38949e-05	-1.08005e-10	-0.886571
68035698	chr5:68035698:G:A	3.64256e-05	-1.08005e-10	-0.814564
68035906	chr5:68035906:C:G	2.76852e-05	-1.08005e-10	-1.08894
68036238	chr5:68036238:T:G	2.4636e-05	-1.08005e-10	-1.20563
68036733	chr5:68036733:C:A	5.32702e-06	-1.48812	-1.24892
68036800	chr5:68036800:A:G	2.38339e-05	-1.08005e-10	-1.23873
68037019	chr5:68037019:C:T	3.19109e-05	-1.08005e-10	-0.946888
68037054	chr5:68037054:A:G	2.47708e-05	-1.08005e-10	-1.20017
68037578	chr5:68037578:C:A	0.00106382	3.81183	-1.25205
68037611	chr5:68037611:G:A	0.000977696	3.71437	-1.23901
68037825	chr5:68037825:GT:AT	9.66029e-05	-1.08005e-10	0.160772
68037871	chr5:68037871:A:G	3.10007e-05	-1.08005e-10	-0.975827
68037895	chr5:68037895:C:T	2.38908e-05	-1.08005e-10	-1.23634
68037896	chr5:68037896:G:A	5.31554e-05	-1.08005e-10	-0.436618
68037963	chr5:68037963:C:T	1.9403e-05	-1.44441	-2.92966e-10
68037968	chr5:68037968:C:T	2.56975e-05	-1.08005e-10	-1.16344
68038008	chr5:68038008:A:G	7.03005e-05	-1.08005e-10	-0.157057
68038514	chr5:68038514:G:T	1.47748e-05	-0.450251	-1.26666
68038874	chr5:68038874:A:G	2.38424e-05	-1.08005e-10	-1.23837
68039165	chr5:68039165:G:T	2.83228e-05	-1.08005e-10	-1.06617
68039283	chr5:68039283:G:A	2.59164e-05	-1.08005e-10	-1.15496
68039720	chr5:68039720:T:C	7.97028e-06	-1.23462	-1.09949
68039763	chr5:68039763:G:A	2.76782e-05	-1.08202	-0.00717398
68039830	chr5:68039830:T:C	2.74453e-05	-0.543901	-0.553742
68040031	chr5:68040031:A:C	2.76145e-05	-0.570521	-0.520975
68040448	chr5:68040448:C:T	0.00131219	3.96593	-1.19631
68040461	chr5:68040461:T:C	2.31763e-05	-1.08005e-10	-1.26671
68040833	chr5:68040833:C:T	8.14019e-06	-1.50397	-0.80905
68040860	chr5:68040860:C:A	2.21238e-05	-0.616765	-0.69642
68041033	chr5:68041033:A:G	8.12631e-06	-1.50926	-0.80547
68041100	chr5:68041100:A:C	2.34343e-05	-1.08005e-10	-1.25564
68041159	chr5:68041159:T:C	2.56213e-05	-1.08005e-10	-1.16641
68041379	chr5:68041379:G:T	3.00431e-05	-1.08005e-10	-1.0072
68041425	chr5:68041425:A:T	2.84686e-05	-1.0355	-0.0255345
68041781	chr5:68041781:C:T	2.57182e-05	-1.08005e-10	-1.16264
68042725	chr5:68042725:C:T	2.32476e-05	-1.08005e-10	-1.26363
68042921	chr5:68042921:C:T	2.56128e-05	-1.08005e-10	-1.16674
68042922	chr5:68042922:C:T	2.37076e-05	-1.08005e-10	-1.24404
68043230	chr5:68043230:G:A	3.60639e-05	-1.08005e-10	-0.824543
68043556	chr5:68043556:C:CACT	2.37689e-05	-1.08005e-10	-1.24146
68043602	chr5:68043602:A:G	2.51301e-05	-1.08005e-10	-1.18577
68043742	chr5:68043742:G:A	2.38542e-05	-1.08005e-10	-1.23788
68043794	chr5:68043794:T:C	2.63771e-05	-1.08005e-10	-1.13734
68043899	chr5:68043899:T:C	2.4975e-05	-1.08005e-10	-1.19196
68044078	chr5:68044078:C:A	2.49224e-05	-1.08005e-10	-1.19407
68044089	chr5:68044089:T:C	0.000182409	2.051	-1.25459
68044091	chr5:68044091:G:A	8.14728e-06	-1.25361	-1.05855
68044381	chr5:68044381:A:G	2.5382e-05	-1.08005e-10	-1.1758
68044400	chr5:68044400:T:A	2.364e-05	-1.08005e-10	-1.2469
68044527	chr5:68044527:C:T	6.1724e-06	-1.34591	-1.24384
68044891	chr5:68044891:G:A	2.37023e-05	-1.08005e-10	-1.24426
68044994	chr5:68044994:T:C	2.40051e-05	-1.08005e-10	-1.23157
68045341	chr5:68045341:T:C	2.12107e-05	-1.35533	-2.92966e-10
68045382	chr5:68045382:T:C	5.75808e-05	-0.356647	-2.92966e-10
68045602	chr5:68045602:C:T	2.3706e-05	-1.08005e-10	-1.24411
68046404	chr5:68046404:G:A	0.000776545	3.5099	-1.26488
68046500	chr5:68046500:C:T	8.6846e-06	-1.17065	-1.07763
68046605	chr5:68046605:G:A	1.06372e-05	-1.33688	-0.708596
68046775	chr5:68046775:C:T	0.000301189	2.56336	-1.26546
68046970	chr5:68046970:G:A	2.68156e-05	-1.08005e-10	-1.12085
68046979	chr5:68046979:T:A	2.38135e-05	-1.08005e-10	-1.23958
68047134	chr5:68047134:T:C	1.05256e-05	-1.34393	-0.712098
68047173	chr5:68047173:A:G	2.92931e-05	-1.03248	-2.92966e-10
68047258	chr5:68047258:T:A	2.60589e-05	-1.08005e-10	-1.14948
68047375	chr5:68047375:A:G	2.31016e-05	-1.08005e-10	-1.26994
68047405	chr5:68047405:C:T	4.03434e-05	-1.08005e-10	-0.712409
68047563	chr5:68047563:A:G	2.8394e-05	-0.401512	-0.662146
68047862	chr5:68047862:G:A	3.45844e-05	-0.93093	0.0644961
68048196	chr5:68048196:G:A	0.000886622	-1.08005e-10	2.37758
68048344	chr5:68048344:T:C	2.37871e-05	-1.24069	-2.92966e-10
68048591	chr5:68048591:T:A	2.37967e-05	-1.24029	-2.92966e-10
68048784	chr5:68048784:A:C	0.000201823	0.897552	-2.92966e-10
68049158	chr5:68049158:G:C	2.66309e-05	-1.08005e-10	-1.12776
68049165	chr5:68049165:C:T	0.000393524	2.77284	-1.20754
68049343	chr5:68049343:C:T	2.50981e-05	-1.08005e-10	-1.18704
68049667	chr5:68049667:G:A	0.00084427	-1.08005e-10	2.32864
68049743	chr5:68049743:G:A	1.57926e-05	-0.740609	-0.909688
68050223	chr5:68050223:T:C	9.33857e-06	-1.15728	-1.01841
68050338	chr5:68050338:A:G	2.7343e-05	-1.08005e-10	-1.10138
68050653	chr5:68050653:G:A	0.000383992	2.79596	-1.25517
68050702	chr5:68050702:C:T	2.31505e-05	-1.08005e-10	-1.26782
68050879	chr5:68050879:G:A	2.35668e-05	-1.08005e-10	-1.25
68050946	chr5:68050946:T:A	2.77257e-05	-1.39243	0.304956
68051186	chr5:68051186:A:T	0.000380235	2.80146	-1.27051
68051400	chr5:68051400:A:G	3.4312e-05	-1.54876	0.674413
68051439	chr5:68051439:T:C	0.000351278	2.71015	-1.25841
68051846	chr5:68051846:C:T	9.21317e-05	-1.08005e-10	0.113382
68052425	chr5:68052425:C:T	2.69316e-05	-1.08005e-10	-1.11654
68052457	chr5:68052457:A:G	2.6781e-05	-1.08005e-10	-1.12215
68052714	chr5:68052714:T:C	3.45072e-05	-1.18967	0.321001
68052856	chr5:68052856:C:T	0.000375522	2.78741	-1.26893
68052897	chr5:68052897:C:T	2.4862e-05	-1.08005e-10	-1.1965
68052990	chr5:68052990:C:A	0.000314111	2.54414	-1.20423
68053268	chr5:68053268:A:G	6.02434e-05	-1.08005e-10	-0.311444
68053478	chr5:68053478:A:G	2.31531e-05	-1.08005e-10	-1.26771
68053607	chr5:68053607:G:A	2.31414e-05	-1.08005e-10	-1.26821
68053691	chr5:68053691:TAATC:T	4.65661e-05	-1.08005e-10	-0.568963
68053747	chr5:68053747:A:T	2.32736e-05	-1.08005e-10	-1.26252
68053907	chr5:68053907:C:T	0.000183103	0.80021	-2.92966e-10
68054096	chr5:68054096:C:G	2.962e-05	-1.02139	-2.92966e-10
68054243	chr5:68054243:C:G	3.1403e-05	-0.962934	-2.92966e-10
68054310	chr5:68054310:G:A	2.47527e-05	-1.08005e-10	-1.2009
68055112	chr5:68055112:C:T	5.71381e-06	-1.49987	-1.16708
68055248	chr5:68055248:T:C	4.70122e-05	-1.08005e-10	-0.559429
68055353	chr5:68055353:A:G	2.73809e-05	-1.09999	-2.92966e-10
68055921	chr5:68055921:C:G	2.33998e-05	-1.08005e-10	-1.25711
68056030	chr5:68056030:ACTATT:A	2.64085e-05	-1.08005e-10	-1.13615
68056252	chr5:68056252:A:G	7.29756e-06	-1.16712	-1.25518
68056553	chr5:68056553:G:A	2.63912e-05	-1.08005e-10	-1.1368
68056658	chr5:68056658:TA:T	5.98417e-05	0.113037	-0.431171
68056680	chr5:68056680:A:T	3.04819e-05	-1.08005e-10	-0.992702
68056714	chr5:68056714:C:T	2.57928e-05	-1.08005e-10	-1.15974
68057134	chr5:68057134:A:G	2.31213e-05	-1.08005e-10	-1.26908
68057258	chr5:68057258:G:A	3.30709e-05	-1.08005e-10	-0.911184
68057495	chr5:68057495:T:C	5.95961e-05	0.678218	-1.00046
68057589	chr5:68057589:C:T	9.3297e-05	-1.08005e-10	0.125951
68058082	chr5:68058082:A:G	2.53978e-05	-1.08005e-10	-1.17517
68058264	chr5:68058264:G:A	2.72388e-05	-1.08005e-10	-1.1052
68058512	chr5:68058512:T:C	2.46622e-05	-1.08005e-10	-1.20456
68058833	chr5:68058833:A:C	2.51542e-05	-1.08005e-10	-1.18481
68059330	chr5:68059330:A:G	2.64085e-05	-1.08005e-10	-1.13615
68059768	chr5:68059768:T:C	5.00978e-05	-1.08005e-10	-0.49586
68060180	chr5:68060180:T:C	3.24966e-05	-1.08005e-10	-0.928701
68060198	chr5:68060198:C:T	2.68676e-05	-1.08005e-10	-1.11892
68060328	chr5:68060328:A:G	1.81428e-05	-1.51156	-2.92966e-10
68060693	chr5:68060693:C:G	2.6259e-05	-1.08005e-10	-1.14183
68061002	chr5:68061002:G:A	2.81267e-05	-1.08005e-10	-1.07312
68061463	chr5:68061463:A:T	1.80746e-05	-1.51533	-2.92966e-10
68061508	chr5:68061508:G:T	2.70884e-05	-1.08005e-10	-1.11073
68061659	chr5:68061659:G:A	2.62578e-05	-1.08005e-10	-1.14187
68061875	chr5:68061875:C:T	2.84993e-05	-1.08005e-10	-1.05996
68061917	chr5:68061917:G:C	2.88314e-05	-1.08005e-10	-1.04837
68061967	chr5:68061967:A:G	6.10683e-05	0.719204	-1.01705
68062022	chr5:68062022:T:C	2.68958e-05	-1.08005e-10	-1.11786
68062153	chr5:68062153:T:C	2.561e-05	-1.08005e-10	-1.16685
68062374	chr5:68062374:C:A	0.000109775	0.288592	-2.92966e-10
68062426	chr5:68062426:C:T	0.00013084	1.07381	-0.609671
68062511	chr5:68062511:T:C	2.69272e-05	-1.08005e-10	-1.1167
68062634	chr5:68062634:A:G	4.14489e-05	-1.08005e-10	-0.685375
68063136	chr5:68063136:T:C	4.13533e-05	-1.08005e-10	-0.687686
68063224	chr5:68063224:T:A	2.89761e-05	-1.08005e-10	-1.04337
68063487	chr5:68063487:G:A	2.33039e-05	-1.08005e-10	-1.26122
68063627	chr5:68063627:C:T	2.31061e-05	-1.08005e-10	-1.26974
68063643	chr5:68063643:T:C	3.58923e-05	-1.08005e-10	-0.829314
68063836	chr5:68063836:A:G	0.000165164	1.96376	-1.26666
68063938	chr5:68063938:C:T	0.000185968	-1.08005e-10	0.815737
68064012	chr5:68064012:T:C	2.61524e-05	-1.08005e-10	-1.1459
68064293	chr5:68064293:C:T	2.82171e-05	-1.08005e-10	-1.06991
68064298	chr5:68064298:C:T	2.49768e-05	-1.08005e-10	-1.19189
68064420	chr5:68064420:T:C	0.000265274	2.29081	-1.11988
68064422	chr5:68064422:C:G	0.000276395	2.20782	-0.995827
68064597	chr5:68064597:T:C	2.44953e-05	-1.08005e-10	-1.21136
68064773	chr5:68064773:G:C	2.68929e-05	-1.08005e-10	-1.11797
68064999	chr5:68064999:A:T	0.000378312	-1.08005e-10	1.52588
68065101	chr5:68065101:C:T	4.90777e-05	-0.163306	-0.353126
68065145	chr5:68065145:C:T	9.42777e-05	1.14797	-1.01156
68065345	chr5:68065345:A:G	2.38036e-05	-1.08005e-10	-1.24
68065534	chr5:68065534:T:C	2.58827e-05	-1.08005e-10	-1.15626
68065778	chr5:68065778:T:G	2.84721e-05	-1.08005e-10	-1.06091
68065953	chr5:68065953:A:G	2.96936e-05	-1.08005e-10	-1.01891
68066007	chr5:68066007:A:G	6.35913e-05	0.854494	-1.11186
68066686	chr5:68066686:C:T	6.34471e-05	-1.08005e-10	-0.259629
68066763	chr5:68066763:G:T	3.97199e-05	-1.26263	0.534651
68066791	chr5:68066791:AC:A	4.88404e-05	-0.200489	-0.32079
68067211	chr5:68067211:T:C	2.6884e-05	-1.08005e-10	-1.11831
68067372	chr5:68067372:C:T	2.40543e-05	-1.08005e-10	-1.22952
68067578	chr5:68067578:T:C	2.6458e-05	-1.08005e-10	-1.13428
68068013	chr5:68068013:G:A	2.62584e-05	-1.08005e-10	-1.14185
68068491	chr5:68068491:T:C	2.68871e-05	-1.08005e-10	-1.11819
68068920	chr5:68068920:G:A	2.86076e-05	-1.08005e-10	-1.05617
68068942	chr5:68068942:T:C	5.26343e-05	-1.08005e-10	-0.446469
68068951	chr5:68068951:G:A	2.63986e-05	-1.08005e-10	-1.13652
68069397	chr5:68069397:A:G	2.6869e-05	-1.08005e-10	-1.11887
68069420	chr5:68069420:A:C	7.60844e-05	-1.08005e-10	-0.0779929
68069637	chr5:68069637:C:T	2.63583e-05	-1.08005e-10	-1.13805
68069730	chr5:68069730:A:G	2.71963e-05	-1.08005e-10	-1.10675
68069853	chr5:68069853:T:A	2.62962e-05	-1.08005e-10	-1.14041
68070002	chr5:68070002:C:T	3.54516e-05	-1.08005e-10	-0.84167
68071300	chr5:68071300:T:C	8.87956e-05	1.04672	-0.97022
68071803	chr5:68071803:T:G	2.88455e-05	-1.08005e-10	-1.04788
68072127	chr5:68072127:G:A	2.66085e-05	-1.08005e-10	-1.1286
68072166	chr5:68072166:G:A	0.000161447	-1.08005e-10	0.674342
68072539	chr5:68072539:C:T	2.16858e-05	-1.33318	-2.92966e-10
68072543	chr5:68072543:T:C	0.000174831	1.16313	-0.409145
68073054	chr5:68073054:T:C	2.70694e-05	-1.08005e-10	-1.11143
68073309	chr5:68073309:T:C	2.63986e-05	-1.08005e-10	-1.13652
68073747	chr5:68073747:G:A	2.63986e-05	-1.08005e-10	-1.13652
68074047	chr5:68074047:T:C	2.73873e-05	-1.08005e-10	-1.09976
68074954	chr5:68074954:G:C	2.34058e-05	-1.08005e-10	-1.25685
68075211	chr5:68075211:G:C	2.69299e-05	-1.08005e-10	-1.1166
68075412	chr5:68075412:A:G	2.74695e-05	-1.08005e-10	-1.09676
68075554	chr5:68075554:C:T	2.79405e-05	-1.08005e-10	-1.07976
68075775	chr5:68075775:C:T	3.57343e-05	-0.666708	-0.167017
68075976	chr5:68075976:T:C	1.91515e-05	-1.45745	-2.92966e-10
68076005	chr5:68076005:A:G	4.13143e-05	-1.08005e-10	-0.688629
68076579	chr5:68076579:C:T	2.79958e-05	-1.08005e-10	-1.07778
68076653	chr5:68076653:A:G	2.38535e-05	-1.08005e-10	-1.2379
68076990	chr5:68076990:T:C	2.33609e-05	-1.08005e-10	-1.25877
68076996	chr5:68076996:G:A	1.55884e-05	-0.724218	-0.939093
68077029	chr5:68077029:T:G	3.05871e-05	-1.08005e-10	-0.989259
68077515	chr5:68077515:T:C	2.60139e-05	-1.08005e-10	-1.15121
68077627	chr5:68077627:C:A	0.000191757	1.21948	-0.37309
68077844	chr5:68077844:A:G	2.72729e-05	-1.08005e-10	-1.10394
68078010	chr5:68078010:G:A	2.42056e-05	-1.08005e-10	-1.22325
68078162	chr5:68078162:TG:T	2.88758e-05	-1.08005e-10	-1.04683
68078345	chr5:68078345:T:A	2.75258e-05	-1.08005e-10	-1.09471
68078398	chr5:68078398:G:T	1.74132e-05	-1.55261	-2.92966e-10
68078513	chr5:68078513:T:C	2.86837e-05	-1.08005e-10	-1.05351
68078522	chr5:68078522:T:C	2.55068e-05	-1.08005e-10	-1.17089
68078542	chr5:68078542:C:T	2.69466e-05	-1.08005e-10	-1.11598
68078656	chr5:68078656:C:A	1.75448e-05	-1.54508	-2.92966e-10
68078752	chr5:68078752:C:A	2.44374e-05	-1.08005e-10	-1.21372
68078806	chr5:68078806:T:C	2.74967e-05	-1.08005e-10	-1.09577
68078815	chr5:68078815:A:G	2.75147e-05	-1.08005e-10	-1.09512
68079251	chr5:68079251:G:A	2.52102e-05	-1.08005e-10	-1.18259
68080039	chr5:68080039:T:C	4.744e-05	-1.08005e-10	-0.550372
68080048	chr5:68080048:C:T	0.000245677	-1.08005e-10	1.09418
68080141	chr5:68080141:A:C	5.72926e-05	-1.08005e-10	-0.361666
68080249	chr5:68080249:C:T	5.06955e-06	-1.5182	-1.26839
68080330	chr5:68080330:C:T	8.17617e-06	-1.35782	-0.950794
68080429	chr5:68080429:G:A	2.68474e-05	-1.08005e-10	-1.11967
68080728	chr5:68080728:T:C	4.06182e-05	-0.70562	-2.92966e-10
68080852	chr5:68080852:C:T	2.41302e-05	-1.08005e-10	-1.22637
68080946	chr5:68080946:T:C	2.32682e-05	-1.08005e-10	-1.26275
68080956	chr5:68080956:C:G	2.67549e-05	-1.08005e-10	-1.12312
68080962	chr5:68080962:C:T	2.62856e-05	-1.08005e-10	-1.14082
68081632	chr5:68081632:T:C	5.16076e-05	-1.08005e-10	-0.466168
68082106	chr5:68082106:T:C	2.4212e-05	-1.08005e-10	-1.22299
68082332	chr5:68082332:A:G	4.26682e-05	-1.08005e-10	-0.656383
68082347	chr5:68082347:T:A	2.31881e-05	-1.08005e-10	-1.2662
68082555	chr5:68082555:A:G	0.000217461	-1.08005e-10	0.972181
68082633	chr5:68082633:G:A	2.36635e-05	-1.08005e-10	-1.2459
68082647	chr5:68082647:C:A	2.53852e-05	-1.08005e-10	-1.17567
68083260	chr5:68083260:T:A	3.43969e-05	-0.871871	-2.92966e-10
68083322	chr5:68083322:C:T	3.47012e-05	0.3635	-1.22656
68083622	chr5:68083622:TATA:T	2.49135e-05	-1.08005e-10	-1.19443
68084425	chr5:68084425:G:C	2.72669e-05	-1.08005e-10	-1.10416
68084906	chr5:68084906:C:T	3.02458e-05	-1.08005e-10	-1.00048
68084945	chr5:68084945:T:C	2.77851e-05	-1.08005e-10	-1.08534
68085393	chr5:68085393:G:C	0.000110577	0.698218	-0.402347
68085593	chr5:68085593:C:T	2.45147e-05	-1.08005e-10	-1.21056
68085701	chr5:68085701:A:G	4.0935e-05	-1.08005e-10	-0.69785
68085702	chr5:68085702:G:C	0.000285053	0.427153	0.815685
68086185	chr5:68086185:T:C	2.65123e-05	-1.08005e-10	-1.13223
68086220	chr5:68086220:T:C	6.14538e-05	-1.08005e-10	-0.291551
68086865	chr5:68086865:T:C	1.74138e-05	-1.55258	-2.92966e-10
68087326	chr5:68087326:G:A	2.43117e-05	-1.08005e-10	-1.21888
68088102	chr5:68088102:C:T	2.64306e-05	-1.08005e-10	-1.13531
68088434	chr5:68088434:T:C	5.68889e-05	-1.08005e-10	-0.368736
68088643	chr5:68088643:G:T	2.48036e-05	-1.08005e-10	-1.19885
68089346	chr5:68089346:TTTTTG:T	4.74313e-05	0.36942	-0.919974
68090361	chr5:68090361:C:T	2.94684e-05	-1.08005e-10	-1.02652
68090942	chr5:68090942:T:A	5.3845e-05	-1.08005e-10	-0.423727
68090943	chr5:68090943:C:T	9.95374e-05	1.31636	-1.12566
68091082	chr5:68091082:T:C	2.35328e-05	-1.08005e-10	-1.25144
68091189	chr5:68091189:T:C	6.47027e-05	-1.08005e-10	-0.240033
68091563	chr5:68091563:A:T	3.98216e-05	-0.577341	-0.148087
68091596	chr5:68091596:C:T	0.000219664	-1.08005e-10	0.982263
68091612	chr5:68091612:C:A	2.45147e-05	-1.08005e-10	-1.21056
68091647	chr5:68091647:G:A	1.83167e-05	-1.50202	-2.92966e-10
68091877	chr5:68091877:A:G	2.32197e-05	-1.08005e-10	-1.26484
68092693	chr5:68092693:C:T	3.00756e-05	-1.08005e-10	-1.00612
68092956	chr5:68092956:A:G	4.99317e-05	-1.08005e-10	-0.499182
68093078	chr5:68093078:C:G	6.95053e-05	-0.568894	0.40046
68093142	chr5:68093142:A:T	7.02398e-05	-0.555514	0.397593
68093450	chr5:68093450:T:A	2.46483e-05	-1.08005e-10	-1.20513
68094192	chr5:68094192:A:G	0.00021019	-1.08005e-10	0.938177
68094556	chr5:68094556:T:A	7.10399e-05	-0.525974	0.37938
68094771	chr5:68094771:G:A	2.35289e-05	-1.08005e-10	-1.25161
68094987	chr5:68094987:T:C	1.06431e-05	-1.552	-0.49293
68095550	chr5:68095550:A:C	2.32625e-05	-1.08005e-10	-1.26299
68095948	chr5:68095948:C:A	7.15493e-05	-0.535483	0.396032
68096418	chr5:68096418:T:C	2.31299e-05	-1.08005e-10	-1.26871
68096982	chr5:68096982:G:A	4.71065e-05	-1.08005e-10	-0.557427
68096984	chr5:68096984:G:A	2.69801e-05	-1.08005e-10	-1.11474
68097086	chr5:68097086:T:C	4.30442e-05	-1.08005e-10	-0.64761
68097323	chr5:68097323:A:G	2.4528e-05	-1.08005e-10	-1.21002
68097352	chr5:68097352:C:G	2.48938e-05	-1.08005e-10	-1.19522
68097582	chr5:68097582:C:T	6.41393e-05	-0.506188	0.257409
68097652	chr5:68097652:T:A	1.82777e-05	-0.72651	-0.777646
68097839	chr5:68097839:G:A	5.34177e-05	-0.191465	-0.24023
68097957	chr5:68097957:T:C	2.54902e-05	-1.08005e-10	-1.17154
68098265	chr5:68098265:T:C	7.32384e-05	-0.487197	0.37108
68098313	chr5:68098313:A:G	2.76673e-05	-1.08005e-10	-1.08959
68099073	chr5:68099073:C:T	5.85584e-05	-1.08005e-10	-0.339812
68099180	chr5:68099180:C:T	3.33938e-05	-0.901467	-2.92966e-10
68099181	chr5:68099181:G:A	6.44961e-05	-1.52079	1.27756
68099212	chr5:68099212:A:G	1.89363e-05	-0.703288	-0.765469
68099952	chr5:68099952:T:C	2.33086e-05	-1.08005e-10	-1.26101
68100799	chr5:68100799:T:C	2.05282e-05	-1.38804	-2.92966e-10
68100829	chr5:68100829:T:C	3.04171e-05	-1.08005e-10	-0.994831
68100961	chr5:68100961:G:A	0.000176714	-0.57434	1.33904
68101169	chr5:68101169:G:C	9.63017e-06	-1.53983	-0.605104
68101377	chr5:68101377:A:T	3.33903e-05	0.163058	-1.06463
68101417	chr5:68101417:T:C	2.89113e-05	-1.08005e-10	-1.0456
68101876	chr5:68101876:A:G	9.48966e-06	-1.54923	-0.610405
68101925	chr5:68101925:T:C	2.63625e-05	-1.08005e-10	-1.13789
68102080	chr5:68102080:C:T	0.00024115	-0.461086	1.53667
68102098	chr5:68102098:A:G	2.62181e-05	-1.08005e-10	-1.14339
68102286	chr5:68102286:G:A	2.59537e-05	-0.247929	-0.905594
68102514	chr5:68102514:C:G	2.33181e-05	-1.08005e-10	-1.26061
68102566	chr5:68102566:A:G	2.31226e-05	-1.08005e-10	-1.26902
68102767	chr5:68102767:T:G	9.79261e-06	-1.5448	-0.583413
68103517	chr5:68103517:T:G	4.83857e-05	-1.08005e-10	-0.530632
68103924	chr5:68103924:A:G	8.77186e-06	-1.54335	-0.694942
68104635	chr5:68104635:A:G	6.32614e-05	-1.08005e-10	-0.262561
68104638	chr5:68104638:A:G	1.61542e-05	-0.746105	-0.881552
68104645	chr5:68104645:G:C	2.66376e-05	-1.08005e-10	-1.12751
68104762	chr5:68104762:C:T	3.05882e-05	-1.08005e-10	-0.989221
68104916	chr5:68104916:G:A	0.000126637	-1.08005e-10	0.431491
68104921	chr5:68104921:T:G	2.38705e-05	-1.08005e-10	-1.23719
68104990	chr5:68104990:T:C	1.38609e-05	-0.758022	-1.02274
68105096	chr5:68105096:G:A	3.04454e-05	-1.08005e-10	-0.993902
68105113	chr5:68105113:T:C	4.0205e-05	-1.08005e-10	-0.715846
68105245	chr5:68105245:T:C	6.57519e-06	-1.42687	-1.09967
68105513	chr5:68105513:A:G	4.38528e-05	-0.628999	-2.92966e-10
68105958	chr5:68105958:G:A	2.51038e-05	-1.08005e-10	-1.18682
68105999	chr5:68105999:G:A	2.68719e-05	-1.08005e-10	-1.11876
68106381	chr5:68106381:G:A	2.68763e-05	-1.08005e-10	-1.11859
68106408	chr5:68106408:C:T	2.55933e-05	-1.08005e-10	-1.16751
68106415	chr5:68106415:G:A	0.000173199	-0.569221	1.31382
68106969	chr5:68106969:C:T	1.09573e-05	-0.874191	-1.14164
68107263	chr5:68107263:T:C	2.66568e-05	-1.08005e-10	-1.12679
68107274	chr5:68107274:C:T	2.65408e-05	-1.08005e-10	-1.13115
68107280	chr5:68107280:C:A	9.6113e-06	-1.54611	-0.600786
68107304	chr5:68107304:A:G	2.68478e-05	-1.08005e-10	-1.11965
68107305	chr5:68107305:C:T	2.40394e-05	-1.08005e-10	-1.23014
68107678	chr5:68107678:G:A	1.51537e-05	-0.460683	-1.23091
68107836	chr5:68107836:G:A	0.000106767	-1.08005e-10	0.260812
68107862	chr5:68107862:G:C	2.7063e-05	-1.08005e-10	-1.11167
68108036	chr5:68108036:G:A	2.32066e-05	-1.08005e-10	-1.2654
68108107	chr5:68108107:T:G	2.70053e-05	-1.08005e-10	-1.1138
68108239	chr5:68108239:A:T	2.31006e-05	-1.08005e-10	-1.26998
68108820	chr5:68108820:G:C	7.27807e-06	-1.15883	-1.26614
68109871	chr5:68109871:G:C	2.43217e-05	-1.08005e-10	-1.21847
68109942	chr5:68109942:A:G	2.82128e-05	-1.08005e-10	-1.07006
68109958	chr5:68109958:A:C	0.000113083	-1.08005e-10	0.318286
68110061	chr5:68110061:A:G	2.30869e-05	-1.08005e-10	-1.27057
68110208	chr5:68110208:G:A	2.42431e-05	-1.08005e-10	-1.22171
68110370	chr5:68110370:G:A	0.000103495	-1.08005e-10	0.229689
68110377	chr5:68110377:C:G	2.34212e-05	-1.08005e-10	-1.2562
68110644	chr5:68110644:TA:T	3.03674e-05	-1.08005e-10	-0.996468
68111235	chr5:68111235:GA:G	2.47061e-05	-1.08005e-10	-1.20279
68111258	chr5:68111258:A:G	2.97831e-05	-1.08005e-10	-1.0159
68111463	chr5:68111463:C:T	2.99968e-05	-1.08005e-10	-1.00874
68111952	chr5:68111952:T:C	5.37602e-06	-1.47993	-1.24795
68112012	chr5:68112012:A:C	1.40064e-05	-0.554471	-1.21586
68112114	chr5:68112114:A:G	1.94998e-05	-1.43943	-2.92966e-10
68112581	chr5:68112581:C:T	7.53519e-06	-1.55222	-0.838034
68113145	chr5:68113145:T:G	2.43744e-05	-1.2163	-2.92966e-10
68113246	chr5:68113246:A:C	2.61511e-05	-1.45954	0.313592
68113546	chr5:68113546:G:C	2.84257e-05	-1.06254	-2.92966e-10
68113613	chr5:68113613:A:C	8.59642e-05	1.29892	-1.25482
68114291	chr5:68114291:A:G	4.15737e-05	-1.08005e-10	-0.68237
68114477	chr5:68114477:A:G	3.99311e-05	-0.722682	-2.92966e-10
68114613	chr5:68114613:T:A	3.83589e-05	-1.08005e-10	-0.762851
68115336	chr5:68115336:T:C	2.35449e-05	-1.08005e-10	-1.25093
68115623	chr5:68115623:C:T	2.31552e-05	-1.08005e-10	-1.26762
68115733	chr5:68115733:A:G	4.1144e-05	-1.08005e-10	-0.692759
68115903	chr5:68115903:G:A	4.58516e-05	-0.584426	-2.92966e-10
68116375	chr5:68116375:T:C	8.84562e-05	1.33896	-1.26629
68116491	chr5:68116491:C:T	2.08077e-05	-0.163853	-1.21066
68116601	chr5:68116601:C:A	2.16326e-05	-0.146898	-1.18874
68116656	chr5:68116656:T:C	2.30335e-05	-0.0897602	-1.18313
68116760	chr5:68116760:G:C	2.1397e-05	-0.17199	-1.1746
68116768	chr5:68116768:T:G	2.20942e-05	-0.146323	-1.1682
68116969	chr5:68116969:G:A	2.18715e-05	-0.112137	-1.21251
68117104	chr5:68117104:T:C	2.13172e-05	-0.138647	-1.21167
68117315	chr5:68117315:C:T	2.09339e-05	-0.164018	-1.20445
68117375	chr5:68117375:A:C	7.80241e-06	-1.5478	-0.807607
68117477	chr5:68117477:T:G	2.00177e-05	-0.189913	-1.22331
68117671	chr5:68117671:G:A	1.82733e-05	-1.50439	-2.92966e-10
68117784	chr5:68117784:T:C	1.92286e-05	-0.208568	-1.24487
68117850	chr5:68117850:A:C	2.30597e-05	-1.27175	-2.92966e-10
68118208	chr5:68118208:C:T	3.88801e-05	-1.08005e-10	-0.749353
68118453	chr5:68118453:A:G	1.99457e-05	-0.179212	-1.23761
68118829	chr5:68118829:A:G	1.25599e-05	-0.652461	-1.22686
68118905	chr5:68118905:T:C	1.91916e-05	-0.202191	-1.25318
68118916	chr5:68118916:A:G	1.84807e-05	-0.237636	-1.25547
68119031	chr5:68119031:G:A	2.02083e-05	-0.157008	-1.24673
68119185	chr5:68119185:T:C	1.82622e-05	-0.248792	-1.25621
68119199	chr5:68119199:C:G	1.7726e-05	-0.282688	-1.25212
68119214	chr5:68119214:C:T	1.98015e-05	-0.168844	-1.25523
68119601	chr5:68119601:A:G	3.92214e-05	-1.08005e-10	-0.740613
68119748	chr5:68119748:T:C	0.000129893	-1.08005e-10	0.456875
68119886	chr5:68119886:C:T	1.89842e-05	-0.208706	-1.25752
68120145	chr5:68120145:A:T	1.91985e-05	-0.205466	-1.24954
68120217	chr5:68120217:A:G	7.6904e-05	-0.0672787	-2.92966e-10
68120258	chr5:68120258:A:C	1.83729e-05	-0.242465	-1.25649
68120581	chr5:68120581:C:T	1.14116e-05	-0.778479	-1.19673
68120819	chr5:68120819:C:T	2.33174e-05	-1.08005e-10	-1.26064
68121289	chr5:68121289:C:T	1.94633e-05	-0.189525	-1.25178
68121349	chr5:68121349:AC:A	1.90278e-05	-0.203874	-1.26006
68121452	chr5:68121452:C:A	1.9212e-05	-0.202469	-1.25183
68121579	chr5:68121579:T:C	7.84509e-06	-1.55063	-0.799315
68121769	chr5:68121769:A:G	1.92938e-05	-0.194604	-1.25545
68121832	chr5:68121832:A:G	1.97523e-05	-1.42657	-2.92966e-10
68122160	chr5:68122160:C:G	1.92486e-05	-0.191299	-1.2611
68122187	chr5:68122187:G:A	1.90959e-05	-0.207642	-1.25272
68122279	chr5:68122279:C:T	1.85103e-05	-1.49151	-2.92966e-10
68122284	chr5:68122284:T:C	2.35133e-05	-1.08005e-10	-1.25227
68122525	chr5:68122525:T:C	7.86594e-06	-1.55225	-0.795048
68122679	chr5:68122679:C:G	1.96846e-05	-0.177282	-1.25272
68123017	chr5:68123017:C:A	1.97438e-05	-0.173212	-1.25378
68123191	chr5:68123191:G:T	5.47331e-05	-1.08005e-10	-0.407367
68123311	chr5:68123311:G:A	2.83952e-05	-1.08005e-10	-1.06362
68123590	chr5:68123590:T:C	1.91585e-05	-0.205331	-1.25176
68124723	chr5:68124723:A:C	1.93124e-05	-0.195219	-1.25387
68124880	chr5:68124880:G:A	1.95653e-05	-0.183254	-1.25283
68125022	chr5:68125022:C:T	2.64995e-05	-1.13271	-2.92966e-10
68125158	chr5:68125158:G:A	3.00781e-05	-1.08005e-10	-1.00604
68125730	chr5:68125730:A:G	4.88946e-05	-1.08005e-10	-0.52017
68125788	chr5:68125788:T:C	2.85788e-05	-1.08005e-10	-1.05717
68126111	chr5:68126111:C:G	3.28367e-05	-0.918291	-2.92966e-10
68126762	chr5:68126762:A:C	4.71197e-05	-1.08005e-10	-0.557145
68127164	chr5:68127164:G:A	1.98556e-05	-0.165757	-1.25559
68127458	chr5:68127458:A:G	1.93831e-05	-0.189002	-1.25643
68127505	chr5:68127505:G:A	1.94732e-05	-0.182638	-1.25816
68127518	chr5:68127518:C:G	1.97789e-05	-0.16433	-1.26089
68127525	chr5:68127525:G:T	1.9513e-05	-0.177892	-1.26087
68127570	chr5:68127570:C:T	1.84561e-05	-0.232728	-1.26171
68127610	chr5:68127610:T:C	1.83936e-05	-0.23826	-1.25957
68127938	chr5:68127938:C:T	1.82162e-05	-0.248215	-1.25931
68128020	chr5:68128020:T:TTCAGTCCCCAGTCC	8.22232e-05	-1.08005e-10	-0.000399159
68128028	chr5:68128028:C:T	2.0085e-05	-0.151372	-1.25849
68128293	chr5:68128293:C:CTG	1.60484e-05	-0.582176	-1.05205
68128630	chr5:68128630:A:G	1.07135e-05	-0.9606	-1.07773
68129481	chr5:68129481:G:C	3.48668e-05	-0.858302	-2.92966e-10
68129535	chr5:68129535:C:T	2.39838e-05	-1.08005e-10	-1.23246
68129547	chr5:68129547:C:T	0.000566677	2.23093	-0.300977
68129582	chr5:68129582:C:T	1.89222e-05	-0.203973	-1.26553
68129642	chr5:68129642:C:T	1.967e-05	-0.164236	-1.2665
68129775	chr5:68129775:T:G	5.45276e-06	-1.53414	-1.17957
68130028	chr5:68130028:G:A	1.90025e-05	-0.200544	-1.26472
68130047	chr5:68130047:G:A	1.90667e-05	-0.19589	-1.266
68130319	chr5:68130319:A:G	1.97976e-05	-0.157838	-1.26644
68130746	chr5:68130746:G:A	1.87616e-05	-0.220998	-1.25702
68130833	chr5:68130833:T:C	6.07936e-05	-1.08005e-10	-0.302352
68131054	chr5:68131054:T:C	1.95651e-05	-0.171822	-1.26427
68131345	chr5:68131345:C:T	2.40047e-05	-1.08005e-10	-1.23159
68132051	chr5:68132051:C:T	3.45804e-05	-0.866548	-2.92966e-10
68132072	chr5:68132072:G:A	5.79918e-06	-1.55261	-1.09951
68132349	chr5:68132349:G:A	7.90368e-06	-1.55236	-0.790146
68132394	chr5:68132394:G:A	4.10391e-05	-0.695312	-2.92966e-10
68132463	chr5:68132463:A:T	1.8983e-05	-0.202044	-1.26425
68132821	chr5:68132821:C:T	5.74453e-05	-1.08005e-10	-0.359003
68133477	chr5:68133477:G:A	1.74612e-05	-1.54985	-2.92966e-10
68134142	chr5:68134142:C:T	2.31004e-05	-1.08005e-10	-1.26999
68134300	chr5:68134300:T:C	1.7945e-05	-1.52252	-2.92966e-10
68134384	chr5:68134384:AC:A	4.6103e-05	-1.08005e-10	-0.57896
68134507	chr5:68134507:C:T	1.85729e-05	-0.218098	-1.27003
68134619	chr5:68134619:C:T	2.94113e-05	0.0593291	-1.08779
68134881	chr5:68134881:G:C	1.93425e-05	-0.177041	-1.27049
68134890	chr5:68134890:GAACT:G	2.74832e-05	-1.08005e-10	-1.09626
68135431	chr5:68135431:G:A	2.91107e-05	-1.03873	-2.92966e-10
68135770	chr5:68135770:T:A	1.28533e-05	-0.585773	-1.27046
68136073	chr5:68136073:AC:A	1.72884e-05	-0.325928	-1.23387
68136333	chr5:68136333:G:T	2.35098e-05	-1.08005e-10	-1.25242
68136412	chr5:68136412:TA:T	2.31987e-05	-1.26574	-2.92966e-10
68136578	chr5:68136578:T:C	3.33669e-05	-0.902271	-2.92966e-10
68136716	chr5:68136716:A:G	8.07171e-06	-1.3783	-0.943174
68136931	chr5:68136931:A:T	1.68329e-05	-1.25495	-0.331549
68136963	chr5:68136963:T:C	1.78974e-05	-0.30442	-1.22076
68137071	chr5:68137071:T:C	0.000404145	1.5985	-0.00656482
68137315	chr5:68137315:C:A	1.71119e-05	-0.334177	-1.23589
68137360	chr5:68137360:A:G	2.02497e-05	-1.4017	-2.92966e-10
68137679	chr5:68137679:T:C	1.64892e-05	-0.381025	-1.2261
68138352	chr5:68138352:T:C	2.4095e-05	-1.08005e-10	-1.22783
68138480	chr5:68138480:C:T	2.80652e-05	-1.08005e-10	-1.07531
68138489	chr5:68138489:G:A	2.55271e-05	-1.08005e-10	-1.1701
68138497	chr5:68138497:C:T	1.86108e-05	-0.25435	-1.23174
68138614	chr5:68138614:C:T	1.76922e-05	-0.310327	-1.22639
68138861	chr5:68138861:A:G	1.95694e-05	-0.44229	-0.993578
68138993	chr5:68138993:A:G	1.80469e-05	-0.29309	-1.22377
68139034	chr5:68139034:G:A	0.000101188	-1.08005e-10	0.207144
68139083	chr5:68139083:G:A	0.000145335	0.569207	-2.92966e-10
68139111	chr5:68139111:T:C	2.32572e-05	-1.08005e-10	-1.26322
68139117	chr5:68139117:T:C	5.28443e-05	0.812562	-1.25505
68139388	chr5:68139388:T:A	1.701e-05	-1.30129	-0.274751
68140344	chr5:68140344:A:G	1.9472e-05	-1.44086	-2.92966e-10
68140394	chr5:68140394:T:C	2.33652e-05	-1.08005e-10	-1.25859
68141424	chr5:68141424:C:A	1.66726e-05	-0.3818	-1.21427
68141440	chr5:68141440:A:G	1.84427e-05	-1.49517	-2.92966e-10
68141531	chr5:68141531:T:C	1.64284e-05	-0.39441	-1.21642
68142317	chr5:68142317:C:T	4.1212e-05	-1.08005e-10	-0.691107
68142611	chr5:68142611:G:A	1.64524e-05	-0.401554	-1.20781
68142760	chr5:68142760:T:G	2.33278e-05	-1.08005e-10	-1.26019
68142822	chr5:68142822:G:A	1.66962e-05	-0.373659	-1.22099
68142836	chr5:68142836:T:C	2.31542e-05	-1.08005e-10	-1.26766
68142877	chr5:68142877:A:G	1.24281e-05	-0.690382	-1.1995
68142901	chr5:68142901:A:T	1.75268e-05	-0.692925	-0.853181
68142961	chr5:68142961:G:A	1.68833e-05	-0.375408	-1.2081
68143096	chr5:68143096:T:C	0.000400676	1.62905	-0.0457318
68143231	chr5:68143231:A:G	1.74978e-05	-0.692453	-0.855309
68143534	chr5:68143534:C:T	1.90391e-05	-1.46334	-2.92966e-10
68143663	chr5:68143663:C:T	1.64153e-05	-0.39422	-1.2174
68143749	chr5:68143749:A:G	4.90304e-06	-1.55207	-1.26791
68143930	chr5:68143930:C:T	2.0003e-05	-1.41395	-2.92966e-10
68143973	chr5:68143973:G:A	2.0584e-05	-1.38532	-2.92966e-10
68144112	chr5:68144112:A:T	1.76966e-05	-1.53646	-2.92966e-10
68144159	chr5:68144159:G:A	8.88319e-06	-1.13174	-1.09394
68144239	chr5:68144239:G:A	0.000101645	-1.08005e-10	0.211653
68144345	chr5:68144345:C:T	2.86918e-05	-1.08005e-10	-1.05322
68144945	chr5:68144945:T:C	2.81089e-05	-1.08005e-10	-1.07375
68144956	chr5:68144956:A:G	2.05761e-05	-1.38571	-2.92966e-10
68145196	chr5:68145196:A:G	0.000118204	-1.08005e-10	0.362572
68145561	chr5:68145561:G:A	1.11391e-05	-1.17318	-0.826192
68145563	chr5:68145563:C:T	0.00013955	-1.08005e-10	0.528586
68145583	chr5:68145583:G:T	0.000199227	-1.08005e-10	0.884606
68145598	chr5:68145598:C:T	3.1594e-05	0.31196	-1.26883
68145625	chr5:68145625:T:C	1.06166e-05	-1.5442	-0.503214
68145759	chr5:68145759:C:T	1.88449e-05	-1.47359	-2.92966e-10
68145843	chr5:68145843:T:G	6.15709e-06	-1.55246	-1.03977
68145959	chr5:68145959:G:A	3.13386e-05	-1.08005e-10	-0.964987
68146103	chr5:68146103:G:A	6.70593e-06	-1.4473	-1.05954
68146224	chr5:68146224:G:A	2.36624e-05	-1.08005e-10	-1.24595
68146578	chr5:68146578:T:C	9.50282e-06	-1.49285	-0.665399
68146692	chr5:68146692:T:C	1.89611e-05	-1.46745	-2.92966e-10
68146795	chr5:68146795:G:T	6.78864e-06	-1.46019	-1.0344
68147110	chr5:68147110:A:C	2.35902e-05	-1.08005e-10	-1.24901
68147358	chr5:68147358:C:G	7.04856e-06	-1.41032	-1.04669
68147488	chr5:68147488:A:G	0.000136627	1.5896	-1.08218
68147565	chr5:68147565:T:TC	3.28137e-05	-1.08005e-10	-0.918989
68147586	chr5:68147586:G:T	1.7513e-05	-1.54689	-2.92966e-10
68147706	chr5:68147706:A:G	6.77578e-06	-1.42647	-1.07001
68147759	chr5:68147759:C:T	1.00175e-05	-1.43979	-0.665716
68147832	chr5:68147832:C:T	6.8113e-06	-1.41799	-1.07326
68147845	chr5:68147845:G:A	6.90541e-06	-1.42735	-1.05018
68148073	chr5:68148073:A:T	6.32201e-06	-1.55254	-1.01326
68148443	chr5:68148443:A:T	2.33136e-05	-1.08005e-10	-1.2608
68148585	chr5:68148585:T:C	1.74239e-05	-1.55199	-2.92966e-10
68148920	chr5:68148920:A:G	6.53125e-06	-1.45502	-1.07822
68149080	chr5:68149080:T:C	8.95498e-06	-1.51464	-0.702983
68149429	chr5:68149429:A:G	9.80709e-06	-1.50417	-0.622566
68149635	chr5:68149635:A:C	1.74948e-05	-1.54793	-2.92966e-10
68149784	chr5:68149784:G:A	7.85082e-05	-1.08005e-10	-0.0466333
68149800	chr5:68149800:C:T	1.74514e-05	-1.55042	-2.92966e-10
68149893	chr5:68149893:A:G	0.000110324	1.39546	-1.10188
68150006	chr5:68150006:CATAT:C	3.7759e-05	-1.08005e-10	-0.778613
68150144	chr5:68150144:T:C	9.14303e-06	-1.51751	-0.679333
68150215	chr5:68150215:A:T	2.30892e-05	-1.08005e-10	-1.27047
68150266	chr5:68150266:C:A	2.53485e-05	-1.08005e-10	-1.17712
68150572	chr5:68150572:G:A	6.74678e-06	-1.43903	-1.06174
68150691	chr5:68150691:A:C	7.06658e-06	-1.41451	-1.03995
68150747	chr5:68150747:C:T	6.9539e-06	-1.42121	-1.04932
68150787	chr5:68150787:A:G	3.38936e-05	-1.36971	0.483103
68151194	chr5:68151194:C:T	5.45395e-06	-1.4536	-1.25989
68152360	chr5:68152360:A:G	3.12774e-05	-1.08005e-10	-0.966942
68152388	chr5:68152388:G:A	1.13142e-05	-1.505	-0.478779
68152391	chr5:68152391:G:A	3.12914e-05	-1.08005e-10	-0.966494
68152431	chr5:68152431:A:C	3.13903e-05	-1.08005e-10	-0.963339
68152556	chr5:68152556:A:G	3.16724e-05	-1.08005e-10	-0.954392
68152752	chr5:68152752:C:T	1.25683e-05	-1.52303	-0.355626
68152944	chr5:68152944:T:A	0.000127911	1.49647	-1.05497
68152973	chr5:68152973:T:C	5.62102e-06	-1.46665	-1.21667
68153033	chr5:68153033:T:TA	3.25287e-05	-1.08005e-10	-0.927714
68153120	chr5:68153120:A:G	3.34149e-05	-1.08005e-10	-0.900834
68153285	chr5:68153285:A:G	9.79056e-06	-1.35845	-0.769966
68153371	chr5:68153371:A:G	3.24981e-05	-1.08005e-10	-0.928656
68153393	chr5:68153393:A:G	1.0688e-05	-1.51198	-0.528737
68153412	chr5:68153412:G:T	6.06957e-05	-1.08005e-10	-0.303964
68153420	chr5:68153420:G:A	4.40197e-05	-1.08005e-10	-0.6252
68153469	chr5:68153469:G:A	6.60212e-06	-1.43129	-1.09116
68153480	chr5:68153480:G:A	7.43292e-06	-1.39627	-1.00765
68153514	chr5:68153514:C:T	7.23811e-06	-1.42491	-1.00557
68153626	chr5:68153626:T:A	1.749e-05	-1.54821	-2.92966e-10
68153716	chr5:68153716:A:G	7.32668e-06	-1.41383	-1.00448
68153879	chr5:68153879:A:C	6.52023e-06	-1.43228	-1.10265
68153901	chr5:68153901:T:C	6.57678e-06	-1.42737	-1.09892
68153950	chr5:68153950:C:T	1.07324e-05	-1.04375	-0.992824
68153965	chr5:68153965:C:T	6.33601e-06	-1.29832	-1.26527
68154145	chr5:68154145:A:G	1.06767e-05	-1.0755	-0.966276
68154522	chr5:68154522:T:C	6.40389e-06	-1.30805	-1.24488
68154527	chr5:68154527:A:C	1.08843e-05	-1.06007	-0.962446
68154537	chr5:68154537:C:T	9.35549e-06	-1.10913	-1.06474
68154542	chr5:68154542:T:G	2.79129e-05	-1.08005e-10	-1.08075
68154592	chr5:68154592:T:A	3.97094e-05	-1.08005e-10	-0.728249
68154751	chr5:68154751:G:A	0.000126066	0.579817	-0.152848
68154761	chr5:68154761:G:A	5.19162e-05	-1.08005e-10	-0.460206
68155058	chr5:68155058:T:C	6.23223e-06	-1.52813	-1.05197
68155082	chr5:68155082:C:A	0.000124728	0.641618	-0.225318
68155089	chr5:68155089:A:G	0.000120632	0.626085	-0.243179
68155158	chr5:68155158:A:G	6.42114e-06	-1.31104	-1.2392
68155221	chr5:68155221:AC:A	1.8091e-05	-1.51442	-2.92966e-10
68155471	chr5:68155471:A:G	0.000136107	0.643384	-0.13978
68155550	chr5:68155550:C:T	4.99864e-05	-0.198928	-0.299157
68155595	chr5:68155595:C:T	0.000135698	0.607971	-0.107377
68155873	chr5:68155873:G:A	0.00012941	0.64737	-0.194218
68155928	chr5:68155928:A:G	0.00013965	0.673312	-0.144006
68156037	chr5:68156037:G:A	1.75285e-05	-1.54601	-2.92966e-10
68156146	chr5:68156146:C:T	7.49954e-05	-1.08005e-10	-0.0924104
68156207	chr5:68156207:C:T	0.000134637	0.601567	-0.10882
68156251	chr5:68156251:A:G	0.000142603	0.665339	-0.115111
68156307	chr5:68156307:TCATGTTCA:T	0.00013519	0.611959	-0.115111
68156487	chr5:68156487:A:G	0.00013787	0.624898	-0.108424
68156498	chr5:68156498:G:A	1.10016e-05	-0.799209	-1.21259
68156605	chr5:68156605:G:C	6.6021e-06	-1.25211	-1.27034
68156685	chr5:68156685:A:G	0.000143555	0.660729	-0.103846
68157331	chr5:68157331:T:G	0.000144976	0.647643	-0.0809105
68157441	chr5:68157441:G:T	0.000141096	0.643934	-0.104327
68157577	chr5:68157577:G:A	0.00011071	-1.08005e-10	0.297073
68157597	chr5:68157597:TTGA:T	1.22509e-05	-1.51393	-0.3903
68157643	chr5:68157643:T:G	0.000114677	1.40117	-1.06889
68157937	chr5:68157937:A:G	0.000241248	1.02432	0.0516751
68158036	chr5:68158036:A:G	0.000138458	0.614666	-0.0939386
68158055	chr5:68158055:A:C	2.83387e-05	-1.08005e-10	-1.06561
68158113	chr5:68158113:T:C	0.000142382	0.645211	-0.0965349
68158141	chr5:68158141:T:C	0.000131403	0.637201	-0.168771
68158322	chr5:68158322:C:T	0.000134164	0.617884	-0.128655
68158477	chr5:68158477:T:A	0.000103939	0.233966	-2.92966e-10
68158596	chr5:68158596:C:CA	6.91377e-06	-1.24974	-1.22658
68158673	chr5:68158673:G:A	6.93401e-05	0.330034	-0.500847
68158802	chr5:68158802:C:A	2.3108e-05	-1.08005e-10	-1.26966
68158876	chr5:68158876:C:T	7.74376e-05	0.272198	-0.332562
68158987	chr5:68158987:A:G	0.000138873	0.710425	-0.186704
68159091	chr5:68159091:G:A	1.76205e-05	-1.54077	-2.92966e-10
68159161	chr5:68159161:T:C	3.4388e-05	-1.08005e-10	-0.872129
68159179	chr5:68159179:A:T	0.000139956	0.713635	-0.182145
68159530	chr5:68159530:T:A	0.000142023	0.693515	-0.147364
68159627	chr5:68159627:TC:T	0.000123663	1.43806	-1.03034
68159663	chr5:68159663:G:T	2.32964e-05	-1.08005e-10	-1.26154
68159708	chr5:68159708:A:G	0.000259461	1.09122	0.0575466
68159785	chr5:68159785:T:C	0.00027181	1.14774	0.0475258
68159870	chr5:68159870:A:G	0.00013318	0.650721	-0.168853
68159998	chr5:68159998:A:G	0.000154837	0.758602	-0.126065
68160004	chr5:68160004:T:C	0.000151312	0.744078	-0.13457
68160015	chr5:68160015:TG:T	0.000103293	0.503613	-0.275878
68160135	chr5:68160135:A:G	0.000138688	0.643307	-0.120915
68160172	chr5:68160172:T:A	0.00013995	0.684583	-0.153132
68160200	chr5:68160200:A:G	2.30892e-05	-1.08005e-10	-1.27047
68160378	chr5:68160378:T:C	0.000124632	0.646212	-0.23068
68160468	chr5:68160468:A:G	9.79894e-06	-1.43032	-0.697238
68160695	chr5:68160695:A:C	0.000115205	0.560295	-0.223417
68160702	chr5:68160702:A:G	6.41342e-06	-1.33753	-1.21391
68160728	chr5:68160728:T:C	0.000163648	0.72543	-0.0375509
68161078	chr5:68161078:G:A	0.000118505	0.687934	-0.322812
68161117	chr5:68161117:ATTGACC:A	0.000140527	0.688708	-0.153142
68161299	chr5:68161299:C:G	0.000156697	0.228843	0.415633
68161332	chr5:68161332:G:A	8.06963e-06	-1.1353	-1.18643
68161477	chr5:68161477:T:C	0.000149833	0.682076	-0.0823927
68161511	chr5:68161511:A:C	0.000139217	0.689599	-0.163403
68161597	chr5:68161597:A:G	0.000140708	0.686477	-0.149629
68161694	chr5:68161694:C:T	0.000139916	0.68179	-0.150582
68161905	chr5:68161905:T:C	0.000146132	0.688369	-0.113698
68162049	chr5:68162049:C:T	0.000247413	1.04773	0.053495
68162252	chr5:68162252:C:T	0.000125947	-1.08005e-10	0.426028
68162441	chr5:68162441:A:G	0.000135179	0.729902	-0.233139
68162576	chr5:68162576:G:T	0.000142116	0.684414	-0.137605
68162702	chr5:68162702:T:C	0.000145751	0.69588	-0.123818
68162855	chr5:68162855:A:G	0.000266966	1.08237	0.0949127
68162931	chr5:68162931:C:T	2.3352e-05	-1.08005e-10	-1.25916
68162950	chr5:68162950:G:A	0.000133363	0.636083	-0.152845
68163242	chr5:68163242:T:A	1.51889e-05	-0.746973	-0.942299
68163474	chr5:68163474:T:C	1.77358e-05	-1.53425	-2.92966e-10
68163509	chr5:68163509:C:G	0.000140895	0.686936	-0.148758
68163527	chr5:68163527:A:T	0.000185363	0.926557	-0.114076
68163796	chr5:68163796:C:T	2.99921e-05	-1.0089	-2.92966e-10
68163833	chr5:68163833:A:G	2.71135e-05	-1.08005e-10	-1.1098
68164231	chr5:68164231:G:A	0.000135457	0.68329	-0.18447
68164878	chr5:68164878:T:C	7.94423e-05	0.273326	-0.308132
68164919	chr5:68164919:T:A	2.33336e-05	-1.08005e-10	-1.25994
68165034	chr5:68165034:G:C	7.4836e-05	0.261298	-0.355835
68165060	chr5:68165060:T:C	0.000124097	0.684966	-0.27374
68165387	chr5:68165387:G:T	6.98334e-06	-1.25219	-1.21412
68165402	chr5:68165402:T:C	7.94111e-05	0.288923	-0.324122
68165707	chr5:68165707:G:A	7.53337e-05	0.281254	-0.369163
68165826	chr5:68165826:G:A	7.55129e-05	0.28146	-0.366993
68166291	chr5:68166291:C:T	7.62606e-05	0.284779	-0.36046
68166354	chr5:68166354:A:T	7.26648e-05	0.250949	-0.374929
68166756	chr5:68166756:T:C	7.65505e-05	0.281934	-0.35382
68166757	chr5:68166757:G:A	6.00499e-05	-1.08005e-10	-0.314662
68166765	chr5:68166765:C:A	7.40269e-05	0.278298	-0.383706
68166767	chr5:68166767:A:G	7.57923e-05	0.27953	-0.36137
68167117	chr5:68167117:G:A	1.45846e-05	-1.44459	-0.285281
68167380	chr5:68167380:T:C	7.76855e-05	0.310533	-0.367701
68167403	chr5:68167403:G:A	8.20419e-06	-1.53078	-0.774408
68167506	chr5:68167506:G:A	7.77384e-05	0.250043	-0.306531
68168377	chr5:68168377:C:T	8.22681e-06	-1.03194	-1.27049
68168551	chr5:68168551:G:A	8.10933e-05	0.253254	-0.26749
68168648	chr5:68168648:T:C	6.08041e-05	-1.08005e-10	-0.30218
68168664	chr5:68168664:T:C	5.72342e-05	0.211998	-0.574682
68168665	chr5:68168665:G:A	8.55872e-05	-1.08005e-10	0.0396994
68168756	chr5:68168756:A:G	5.89179e-05	-1.08005e-10	-0.333691
68168792	chr5:68168792:T:C	7.27829e-05	-1.08005e-10	-0.122355
68168911	chr5:68168911:C:T	6.01652e-05	-1.08005e-10	-0.312742
68168916	chr5:68168916:T:C	2.40419e-05	-1.08005e-10	-1.23004
68168943	chr5:68168943:T:C	5.7663e-05	-0.355222	-2.92966e-10
68169242	chr5:68169242:A:T	1.82742e-05	-1.50435	-2.92966e-10
68169346	chr5:68169346:C:T	6.19211e-06	-1.41176	-1.1748
68169398	chr5:68169398:C:T	1.8225e-05	-1.50704	-2.92966e-10
68169482	chr5:68169482:A:G	1.74946e-05	-1.54795	-2.92966e-10
68169603	chr5:68169603:G:A	1.75168e-05	-1.54668	-2.92966e-10
68169651	chr5:68169651:T:C	1.00122e-05	-1.11323	-0.992799
68169821	chr5:68169821:A:G	1.76867e-05	-1.53702	-2.92966e-10
68169975	chr5:68169975:G:A	6.17675e-06	-1.34641	-1.24264
68170503	chr5:68170503:A:C	1.76671e-05	-1.53813	-2.92966e-10
68170587	chr5:68170587:G:A	7.1058e-05	-1.08005e-10	-0.14634
68170589	chr5:68170589:G:A	1.76967e-05	-1.53646	-2.92966e-10
68170619	chr5:68170619:G:A	1.44717e-05	-0.65827	-1.07937
68170881	chr5:68170881:A:G	1.76521e-05	-1.53898	-2.92966e-10
68171239	chr5:68171239:C:T	5.69168e-05	-1.08005e-10	-0.368247
68171383	chr5:68171383:C:T	8.19955e-05	-1.08005e-10	-0.00317269
68171519	chr5:68171519:T:C	8.19955e-05	-1.08005e-10	-0.00317269
68171549	chr5:68171549:C:A	2.34538e-05	-1.08005e-10	-1.2548
68171661	chr5:68171661:G:A	7.13211e-05	-1.08005e-10	-0.142645
68172167	chr5:68172167:C:T	1.75286e-05	-1.546	-2.92966e-10
68172193	chr5:68172193:T:C	6.08871e-06	-1.39238	-1.21102
68172200	chr5:68172200:T:C	1.7583e-05	-1.54291	-2.92966e-10
68172726	chr5:68172726:C:T	1.74422e-05	-1.55094	-2.92966e-10
68173102	chr5:68173102:T:A	1.76165e-05	-1.541	-2.92966e-10
68173234	chr5:68173234:C:T	3.14016e-05	-1.35625	0.393269
68173412	chr5:68173412:C:CT	1.75747e-05	-1.54338	-2.92966e-10
68173470	chr5:68173470:A:T	7.59175e-06	-1.1185	-1.26428
68173509	chr5:68173509:T:C	7.64203e-05	-1.08005e-10	-0.0735882
68173643	chr5:68173643:T:C	1.75461e-05	-1.545	-2.92966e-10
68173803	chr5:68173803:C:T	3.42427e-05	-1.08005e-10	-0.876364
68174023	chr5:68174023:C:A	1.74197e-05	-1.55223	-2.92966e-10
68174026	chr5:68174026:C:A	1.7469e-05	-1.54941	-2.92966e-10
68174104	chr5:68174104:G:C	1.75897e-05	-1.54252	-2.92966e-10
68174501	chr5:68174501:A:C	8.76037e-06	-1.05435	-1.18525
68174678	chr5:68174678:T:C	7.06673e-06	-1.2947	-1.15974
68174688	chr5:68174688:G:A	8.38172e-06	-1.09778	-1.186
68174841	chr5:68174841:C:T	1.74401e-05	-1.55106	-2.92966e-10
68174887	chr5:68174887:T:A	1.7448e-05	-1.55061	-2.92966e-10
68175416	chr5:68175416:A:C	1.74381e-05	-1.55118	-2.92966e-10
68175487	chr5:68175487:C:T	1.75691e-05	-1.5437	-2.92966e-10
68175582	chr5:68175582:G:T	2.46152e-05	-1.08005e-10	-1.20647
68175816	chr5:68175816:T:C	1.75791e-05	-1.54312	-2.92966e-10
68177171	chr5:68177171:G:T	5.6004e-06	-1.54776	-1.13924
68177241	chr5:68177241:G:A	9.04781e-05	-1.08005e-10	0.0952706
68177402	chr5:68177402:T:C	6.4206e-06	-1.39642	-1.15391
68177545	chr5:68177545:G:A	3.43714e-05	0.263024	-1.13563
68177678	chr5:68177678:A:G	8.18564e-05	-1.08005e-10	-0.00487026
68177880	chr5:68177880:C:T	1.87115e-05	-1.4807	-2.92966e-10
68178126	chr5:68178126:T:C	6.29131e-06	-1.38993	-1.18074
68178502	chr5:68178502:A:G	1.74252e-05	-1.55192	-2.92966e-10
68178519	chr5:68178519:C:T	6.18415e-06	-1.39995	-1.1879
68178525	chr5:68178525:A:T	2.40421e-05	-1.08005e-10	-1.23003
68178578	chr5:68178578:G:T	1.74176e-05	-1.55236	-2.92966e-10
68178989	chr5:68178989:T:C	3.86311e-05	-1.08005e-10	-0.75578
68179316	chr5:68179316:G:A	6.34602e-06	-1.31968	-1.24232
68179377	chr5:68179377:G:A	4.96777e-06	-1.53649	-1.27037
68179452	chr5:68179452:G:A	1.75028e-05	-1.54748	-2.92966e-10
68179560	chr5:68179560:A:T	3.73702e-05	-1.08005e-10	-0.788962
68179597	chr5:68179597:C:T	8.01737e-06	-1.0736	-1.25463
68179637	chr5:68179637:T:C	6.43391e-06	-1.54065	-1.00761
68179833	chr5:68179833:A:C	0.000176008	1.83719	-1.0765
68180037	chr5:68180037:T:C	1.76952e-05	-1.53654	-2.92966e-10
68180124	chr5:68180124:A:G	2.30334e-05	-0.0822352	-1.19066
68180562	chr5:68180562:T:C	6.10898e-06	-1.47477	-1.12531
68180889	chr5:68180889:A:T	3.88425e-05	-1.08005e-10	-0.750322
68181304	chr5:68181304:T:C	4.92565e-06	-1.54907	-1.26631
68181370	chr5:68181370:T:C	4.91054e-06	-1.54791	-1.27054
68181406	chr5:68181406:C:T	5.68572e-06	-1.42169	-1.25019
68182562	chr5:68182562:A:C	2.64653e-05	-1.08005e-10	-1.134
68182754	chr5:68182754:C:T	2.55135e-05	-1.08005e-10	-1.17063
68182808	chr5:68182808:C:T	5.4629e-06	-1.49574	-1.21612
68183162	chr5:68183162:C:A	3.37699e-05	-1.08005e-10	-0.890266
68183482	chr5:68183482:T:G	6.56525e-05	-1.08005e-10	-0.225461
68183503	chr5:68183503:T:A	2.49352e-05	-1.08005e-10	-1.19355
68183562	chr5:68183562:T:C	2.57387e-05	-1.08005e-10	-1.16184
68184055	chr5:68184055:G:A	1.45731e-05	-1.3372	-0.393452
68184062	chr5:68184062:T:C	0.00010731	-1.08005e-10	0.265884
68184447	chr5:68184447:C:G	9.50153e-05	0.144201	-2.92966e-10
68184633	chr5:68184633:T:A	4.62994e-05	-1.29133	0.716619
68184847	chr5:68184847:T:G	6.01286e-06	-1.46292	-1.15301
68185148	chr5:68185148:G:A	5.08327e-06	-1.54671	-1.23717
68185342	chr5:68185342:G:T	2.23357e-05	-0.0397237	-1.26393
68185372	chr5:68185372:C:T	1.6306e-05	-1.30443	-0.313871
68185488	chr5:68185488:T:A	6.85308e-06	-1.54838	-0.936756
68185506	chr5:68185506:A:G	2.70118e-05	-1.11356	-2.92966e-10
68185675	chr5:68185675:G:A	3.02509e-05	-1.08005e-10	-1.00031
68185959	chr5:68185959:G:A	1.54611e-05	-0.409058	-1.26245
68186259	chr5:68186259:G:A	1.36316e-05	-0.563562	-1.23389
68186285	chr5:68186285:A:G	2.83657e-05	-1.08005e-10	-1.06465
68186562	chr5:68186562:A:C	2.59134e-05	-1.08005e-10	-1.15508
68186638	chr5:68186638:G:A	5.06982e-05	-1.08005e-10	-0.483946
68186696	chr5:68186696:C:T	2.06705e-05	-0.111104	-1.27002
68187000	chr5:68187000:T:A	8.81677e-06	-1.1339	-1.09928
68187242	chr5:68187242:G:T	1.22163e-05	-0.714474	-1.19259
68187362	chr5:68187362:C:T	7.63662e-05	-1.08005e-10	-0.0742967
68187893	chr5:68187893:A:T	7.55651e-06	-1.23095	-1.15648
68187904	chr5:68187904:T:C	1.01865e-05	-0.997868	-1.0909
68187916	chr5:68187916:A:G	7.1593e-06	-1.17367	-1.26776
68188132	chr5:68188132:T:C	5.29683e-06	-1.55139	-1.19134
68189149	chr5:68189149:A:G	0.000111319	0.302561	-2.92966e-10
68189375	chr5:68189375:G:A	0.000113426	1.5859	-1.26459
68189580	chr5:68189580:G:C	2.46488e-05	-1.08005e-10	-1.20511
68189601	chr5:68189601:C:T	8.80335e-06	-1.46145	-0.77325
68189774	chr5:68189774:A:C	1.80297e-05	-1.51782	-2.92966e-10
68189909	chr5:68189909:G:C	1.81696e-05	-1.51009	-2.92966e-10
68190292	chr5:68190292:A:G	7.68878e-06	-1.53656	-0.833519
68190333	chr5:68190333:T:C	9.53575e-05	1.41333	-1.26554
68190636	chr5:68190636:T:C	9.83518e-06	-0.998237	-1.12563
68190710	chr5:68190710:A:G	3.64184e-05	-1.08005e-10	-0.814763
68190762	chr5:68190762:G:A	1.7997e-05	-1.51963	-2.92966e-10
68190940	chr5:68190940:T:C	2.53558e-05	-1.08005e-10	-1.17683
68190945	chr5:68190945:A:T	2.34897e-05	-1.08005e-10	-1.25327
68191311	chr5:68191311:G:T	1.77228e-05	-1.53498	-2.92966e-10
68191417	chr5:68191417:T:C	3.70144e-05	-1.08005e-10	-0.79853
68191485	chr5:68191485:T:C	2.39146e-05	-1.08005e-10	-1.23535
68191500	chr5:68191500:A:G	2.02638e-05	-0.190537	-1.21047
68191849	chr5:68191849:A:G	8.2009e-05	1.03892	-1.04193
68192147	chr5:68192147:C:A	7.51833e-06	-1.12313	-1.26937
68192307	chr5:68192307:G:A	2.16285e-05	-1.33583	-2.92966e-10
68192355	chr5:68192355:A:G	1.81702e-05	-1.51005	-2.92966e-10
68192921	chr5:68192921:A:G	1.83038e-05	-1.50273	-2.92966e-10
68193512	chr5:68193512:A:G	0.000562476	2.17154	-0.249025
68193706	chr5:68193706:AAAC:A	2.51123e-05	-1.08005e-10	-1.18648
68193767	chr5:68193767:G:A	2.51452e-05	-1.08005e-10	-1.18517
68193895	chr5:68193895:T:G	1.93997e-05	-1.44458	-2.92966e-10
68195084	chr5:68195084:G:A	2.55428e-05	-1.08005e-10	-1.16948
68195188	chr5:68195188:A:T	2.41099e-05	-1.08005e-10	-1.22722
68195430	chr5:68195430:A:T	1.40161e-05	-0.87375	-0.895878
68196284	chr5:68196284:T:C	4.71744e-05	-0.555986	-2.92966e-10
68196315	chr5:68196315:G:T	3.23322e-05	-1.08005e-10	-0.933774
68196410	chr5:68196410:C:T	1.98538e-05	-1.42144	-2.92966e-10
68196434	chr5:68196434:C:G	8.11346e-06	-1.40435	-0.911961
68196824	chr5:68196824:C:G	3.6813e-05	0.159125	-0.96311
68197005	chr5:68197005:A:G	5.58388e-06	-1.50444	-1.18551
68197725	chr5:68197725:G:A	2.03395e-05	-1.39727	-2.92966e-10
68197779	chr5:68197779:G:C	0.000312081	-1.08005e-10	1.33343
68198035	chr5:68198035:T:G	6.13797e-06	-1.55253	-1.04281
68198057	chr5:68198057:T:A	0.000101395	0.209191	-2.92966e-10
68198133	chr5:68198133:G:A	8.32841e-06	-1.39395	-0.896217
68198242	chr5:68198242:A:T	8.0879e-06	-1.40102	-0.918445
68199129	chr5:68199129:C:T	3.79491e-05	0.130879	-0.904471
68199582	chr5:68199582:A:G	8.11867e-06	-1.41943	-0.896242
68199992	chr5:68199992:T:C	3.75702e-05	-1.08005e-10	-0.783626
68200455	chr5:68200455:G:T	2.96877e-05	-1.08005e-10	-1.0191
68200530	chr5:68200530:A:G	5.22114e-05	-0.454535	-2.92966e-10
68201023	chr5:68201023:CT:C	5.72534e-05	-1.08005e-10	-0.362349
68201308	chr5:68201308:G:A	3.51996e-05	-1.08005e-10	-0.848802
68201475	chr5:68201475:CTACT:C	2.49158e-05	-1.08005e-10	-1.19433
68201544	chr5:68201544:G:C	2.26121e-05	-0.0233071	-1.26805
68201794	chr5:68201794:A:G	9.03383e-06	-0.956333	-1.25253
68202304	chr5:68202304:C:G	1.96666e-05	-1.43092	-2.92966e-10
68202361	chr5:68202361:A:G	1.69078e-05	-0.317307	-1.26476
68202520	chr5:68202520:G:A	1.83487e-05	-1.50028	-2.92966e-10
68203124	chr5:68203124:C:T	1.76219e-05	-1.5407	-2.92966e-10
68203326	chr5:68203326:A:T	1.74583e-05	-1.55002	-2.92966e-10
68203359	chr5:68203359:C:T	3.21235e-05	-0.94025	-2.92966e-10
68203433	chr5:68203433:C:A	2.45562e-05	-1.20887	-2.92966e-10
68203624	chr5:68203624:G:A	9.12358e-05	-1.08005e-10	0.10361
68204045	chr5:68204045:A:G	6.28037e-05	-1.08005e-10	-0.269822
68204052	chr5:68204052:T:C	9.1305e-05	-1.08005e-10	0.104369
68204055	chr5:68204055:T:C	2.32296e-05	-1.08005e-10	-1.26441
68204546	chr5:68204546:G:A	2.64326e-05	-1.08005e-10	-1.13524
68206052	chr5:68206052:T:G	6.6606e-05	0.591559	-0.802601
68206777	chr5:68206777:G:A	0.000101459	-1.08005e-10	0.209816
68206893	chr5:68206893:T:TTA	1.89844e-05	-1.46622	-2.92966e-10
68206946	chr5:68206946:A:G	8.09762e-06	-1.43775	-0.88052
68207723	chr5:68207723:G:A	9.7369e-06	-1.27071	-0.863202
68207911	chr5:68207911:C:T	2.81181e-05	0.042078	-1.1155
68207931	chr5:68207931:C:T	2.83735e-05	0.0544776	-1.11886
68208242	chr5:68208242:G:A	4.18745e-05	-1.08005e-10	-0.67516
68208710	chr5:68208710:C:T	2.72682e-05	-1.08005e-10	-1.10412
68209391	chr5:68209391:A:G	4.28326e-05	0.15946	-0.811996
68209541	chr5:68209541:A:G	0.00047594	-1.08005e-10	1.75546
68209897	chr5:68209897:T:G	5.63687e-06	-1.46142	-1.21909
68210104	chr5:68210104:G:A	5.38281e-06	-1.48717	-1.23946
68210174	chr5:68210174:A:G	3.35353e-05	0.235965	-1.1332
68210283	chr5:68210283:G:A	3.86476e-05	-1.08005e-10	-0.755352
68210825	chr5:68210825:T:C	5.49029e-06	-1.47718	-1.22967
68210843	chr5:68210843:T:A	7.52549e-05	0.747267	-0.836223
68211369	chr5:68211369:G:C	1.02843e-05	-0.863213	-1.21601
68212006	chr5:68212006:G:A	5.63984e-06	-1.46979	-1.21019
68212144	chr5:68212144:T:C	6.91069e-05	-1.08005e-10	-0.174182
68212219	chr5:68212219:T:C	3.36007e-05	-1.08005e-10	-0.89529
68212683	chr5:68212683:A:G	8.49598e-06	-1.00145	-1.26879
68213126	chr5:68213126:A:G	1.9385e-05	-1.44534	-2.92966e-10
68213134	chr5:68213134:C:T	9.28686e-05	-1.08005e-10	0.121349
68213888	chr5:68213888:T:C	3.2256e-05	-1.08005e-10	-0.936134
68213973	chr5:68213973:T:C	1.08613e-05	-0.831613	-1.19302
68214246	chr5:68214246:T:C	1.78461e-05	-1.52805	-2.92966e-10
68214514	chr5:68214514:G:A	7.51626e-05	-1.08005e-10	-0.0901828
68214644	chr5:68214644:T:G	1.15362e-05	-0.851218	-1.11313
68214839	chr5:68214839:G:A	1.74131e-05	-1.55261	-2.92966e-10
68215102	chr5:68215102:G:A	3.11563e-05	0.0945709	-1.06539
68215317	chr5:68215317:T:A	4.56272e-05	0.126883	-0.716216
68215578	chr5:68215578:C:T	8.68087e-05	-1.08005e-10	0.0538696
68215659	chr5:68215659:G:A	9.27216e-05	-1.08005e-10	0.119764
68215878	chr5:68215878:G:C	8.34701e-05	-1.08005e-10	0.0146522
68215897	chr5:68215897:G:A	2.33881e-05	-1.08005e-10	-1.25761
68216404	chr5:68216404:G:GTA	0.000111221	-1.08005e-10	0.301681
68218114	chr5:68218114:TTAAA:T	5.35628e-05	-0.428982	-2.92966e-10
68218681	chr5:68218681:G:A	5.35857e-05	0.674012	-1.10257
68219418	chr5:68219418:C:G	1.74135e-05	-1.55259	-2.92966e-10
68219459	chr5:68219459:G:C	9.4151e-05	-1.08005e-10	0.135064
68219568	chr5:68219568:T:C	2.45234e-05	-1.21021	-2.92966e-10
68219774	chr5:68219774:T:C	1.06926e-05	-0.790323	-1.24996
68219863	chr5:68219863:G:A	2.47014e-05	-1.08005e-10	-1.20298
68220066	chr5:68220066:T:C	6.58377e-05	0.548476	-0.77112
68220202	chr5:68220202:A:G	9.39172e-05	-1.08005e-10	0.132577
68220687	chr5:68220687:C:T	3.39038e-05	-1.08005e-10	-0.886311
68220851	chr5:68220851:A:T	1.74556e-05	-1.55018	-2.92966e-10
68220905	chr5:68220905:G:A	7.98817e-06	-1.09101	-1.24087
68221274	chr5:68221274:C:T	9.69358e-05	-1.08005e-10	0.164212
68221275	chr5:68221275:G:A	4.02255e-05	-0.715335	-2.92966e-10
68221324	chr5:68221324:T:C	2.53248e-05	-1.17805	-2.92966e-10
68221474	chr5:68221474:T:A	0.000480016	-1.08005e-10	1.76398
68221735	chr5:68221735:C:T	2.69636e-05	0.154668	-1.27002
68221818	chr5:68221818:T:G	8.33766e-06	-1.01989	-1.26916
68222531	chr5:68222531:G:A	6.18988e-06	-1.51341	-1.07351
68223224	chr5:68223224:A:G	2.30958e-05	-1.08005e-10	-1.27019
68223360	chr5:68223360:G:C	2.0117e-05	-1.00473	-0.403546
68223444	chr5:68223444:C:T	5.98057e-06	-1.52315	-1.09817
68224062	chr5:68224062:C:G	2.0111e-05	-1.40857	-2.92966e-10
68224305	chr5:68224305:A:G	1.82604e-05	-1.5051	-2.92966e-10
68224338	chr5:68224338:C:T	1.74138e-05	-1.55258	-2.92966e-10
68224398	chr5:68224398:G:A	1.43028e-05	-0.80769	-0.941688
68225691	chr5:68225691:C:T	9.68168e-06	-0.876509	-1.26309
68225769	chr5:68225769:G:A	1.74136e-05	-1.55258	-2.92966e-10
68226396	chr5:68226396:A:G	2.62278e-05	-1.08005e-10	-1.14302
68226870	chr5:68226870:A:G	9.53435e-05	-1.08005e-10	0.14765
68227092	chr5:68227092:T:C	9.78988e-05	-1.08005e-10	0.174098
68227439	chr5:68227439:A:G	5.04404e-06	-1.546	-1.24562
68227914	chr5:68227914:C:T	0.000104083	-1.08005e-10	0.235351
68228258	chr5:68228258:G:T	0.000131644	-1.08005e-10	0.470265
68228621	chr5:68228621:T:G	2.38841e-05	-1.23662	-2.92966e-10
68228952	chr5:68228952:ATGACAAT:A	7.48644e-05	-1.08005e-10	-0.0941578
68229525	chr5:68229525:A:AC	7.59589e-05	-1.08005e-10	-0.079644
68229712	chr5:68229712:G:C	5.70408e-06	-1.5172	-1.15146
68229747	chr5:68229747:T:A	6.62229e-06	-1.24882	-1.27057
68229987	chr5:68229987:T:C	2.40186e-05	-1.08005e-10	-1.23101
68230170	chr5:68230170:G:A	5.21858e-05	-1.08005e-10	-0.455025
68230195	chr5:68230195:C:T	1.74169e-05	-1.55239	-2.92966e-10
68230289	chr5:68230289:A:G	2.04619e-05	-1.39127	-2.92966e-10
68230371	chr5:68230371:T:C	5.43775e-05	-1.08005e-10	-0.413887
68230393	chr5:68230393:T:G	3.83396e-05	-0.763353	-2.92966e-10
68230485	chr5:68230485:A:C	9.8605e-06	-0.850994	-1.27031
68231498	chr5:68231498:A:C	5.44319e-06	-1.51946	-1.19601
68231789	chr5:68231789:C:T	5.49397e-05	-1.08005e-10	-0.4036
68231835	chr5:68231835:C:A	8.64547e-05	-1.08005e-10	0.0497841
68232100	chr5:68232100:G:C	2.68194e-05	-1.08005e-10	-1.12071
68232241	chr5:68232241:C:G	3.38777e-05	-1.08005e-10	-0.88708
68232276	chr5:68232276:G:T	9.27156e-05	-1.08005e-10	0.1197
68232458	chr5:68232458:G:A	5.34955e-05	-0.430239	-2.92966e-10
68232521	chr5:68232521:C:T	5.58027e-05	-0.388014	-2.92966e-10
68232527	chr5:68232527:C:T	5.27216e-05	-1.08005e-10	-0.444811
68232659	chr5:68232659:C:T	7.27474e-05	-1.08005e-10	-0.122843
68233145	chr5:68233145:G:A	6.87033e-05	-1.08005e-10	-0.18004
68233363	chr5:68233363:G:A	5.76794e-06	-1.53221	-1.12531
68233679	chr5:68233679:A:C	1.74133e-05	-1.5526	-2.92966e-10
68234540	chr5:68234540:A:G	3.03144e-05	-1.08005e-10	-0.998214
68234668	chr5:68234668:G:A	2.30922e-05	-1.08005e-10	-1.27034
68234738	chr5:68234738:G:T	1.75364e-05	-1.54556	-2.92966e-10
68234864	chr5:68234864:C:T	0.00015442	-1.08005e-10	0.629843
68235115	chr5:68235115:T:C	3.01162e-05	-1.08005e-10	-1.00477
68235159	chr5:68235159:T:C	7.67484e-05	1.09518	-1.16449
68235381	chr5:68235381:T:C	1.05646e-05	-0.854547	-1.19778
68235679	chr5:68235679:TGC:T	2.309e-05	-1.08005e-10	-1.27044
68235785	chr5:68235785:T:C	3.25922e-05	-1.08005e-10	-0.925763
68235841	chr5:68235841:A:G	5.36139e-06	-1.53002	-1.2006
68236203	chr5:68236203:C:T	2.8012e-05	-1.08005e-10	-1.0772
68236293	chr5:68236293:G:A	4.15654e-05	-1.08005e-10	-0.682567
68236482	chr5:68236482:C:T	5.16896e-06	-1.50882	-1.25834
68236987	chr5:68236987:G:C	5.63326e-06	-1.41389	-1.26726
68237554	chr5:68237554:G:A	8.05924e-05	-1.08005e-10	-0.0204329
68237671	chr5:68237671:A:T	2.35131e-05	-1.08005e-10	-1.25228
68238211	chr5:68238211:C:T	1.03564e-05	-0.895578	-1.17665
68238229	chr5:68238229:A:G	4.47648e-05	0.659816	-1.26823
68238601	chr5:68238601:A:G	2.7698e-05	-1.08005e-10	-1.08848
68238972	chr5:68238972:T:A	3.12457e-05	-0.967954	-2.92966e-10
68239171	chr5:68239171:T:A	0.000401962	-1.08005e-10	1.58652
68239378	chr5:68239378:A:G	2.71954e-05	-1.08005e-10	-1.10679
68239481	chr5:68239481:CA:C	3.77908e-05	-1.08005e-10	-0.777772
68239894	chr5:68239894:C:T	2.04743e-05	-1.39067	-2.92966e-10
68239961	chr5:68239961:C:T	6.00552e-05	-0.314572	-2.92966e-10
68239982	chr5:68239982:A:C	6.02981e-05	-0.400662	0.0901269
68240121	chr5:68240121:T:C	2.92006e-05	-1.08005e-10	-1.03565
68240166	chr5:68240166:G:A	1.3087e-05	-0.646002	-1.19222
68241201	chr5:68241201:G:A	5.73795e-05	-1.08005e-10	-0.36015
68241244	chr5:68241244:T:A	3.21242e-05	-1.30387	0.363648
68241298	chr5:68241298:G:A	2.28608e-05	-1.28041	-2.92966e-10
68242273	chr5:68242273:T:C	7.02718e-06	-1.19506	-1.26499
68242466	chr5:68242466:TC:T	9.57313e-06	-1.35228	-0.798592
68243198	chr5:68243198:ATG:A	1.04751e-05	-0.80319	-1.25765
68243589	chr5:68243589:ATG:A	2.17887e-05	-1.32845	-2.92966e-10
68243931	chr5:68243931:C:A	2.84963e-05	-1.08005e-10	-1.06006
68244139	chr5:68244139:T:C	1.777e-05	-1.10753	-0.424796
68244885	chr5:68244885:T:G	6.2114e-06	-1.32591	-1.25754
68245611	chr5:68245611:T:C	1.84444e-05	-1.49508	-2.92966e-10
68246190	chr5:68246190:A:G	2.74823e-05	-1.08005e-10	-1.0963
68246254	chr5:68246254:T:C	9.63442e-06	-1.55186	-0.592639
68246273	chr5:68246273:C:T	2.26664e-05	-1.28895	-2.92966e-10
68246461	chr5:68246461:C:T	2.48835e-05	-1.08005e-10	-1.19563
68246649	chr5:68246649:A:G	0.00065969	-1.08005e-10	2.08193
68246716	chr5:68246716:T:C	8.286e-06	-1.55225	-0.743016
68247891	chr5:68247891:G:A	3.14653e-05	-0.96095	-2.92966e-10
68249925	chr5:68249925:T:C	8.78091e-06	-1.50954	-0.727722
68250173	chr5:68250173:G:A	1.01001e-05	-1.4758	-0.62149
68250441	chr5:68250441:A:G	4.0549e-05	-1.08005e-10	-0.707325
68250578	chr5:68250578:A:G	6.64691e-05	0.604551	-0.817651
68251154	chr5:68251154:T:C	1.8739e-05	-1.47923	-2.92966e-10
68251222	chr5:68251222:T:C	2.64469e-05	-1.08005e-10	-1.1347
68251448	chr5:68251448:C:T	3.21622e-05	0.285044	-1.22409
68251983	chr5:68251983:C:T	3.55513e-05	-0.83886	-2.92966e-10
68252595	chr5:68252595:G:A	2.32386e-05	-1.08005e-10	-1.26402
68252614	chr5:68252614:C:T	6.13556e-06	-1.37897	-1.21676
68252726	chr5:68252726:G:A	2.86989e-05	-1.08005e-10	-1.05298
68252949	chr5:68252949:T:G	2.36852e-05	-1.08005e-10	-1.24498
68254099	chr5:68254099:G:A	1.0239e-05	-0.869858	-1.21378
68254341	chr5:68254341:G:A	7.20722e-05	-1.08005e-10	-0.132169
68254848	chr5:68254848:T:A	3.42962e-05	-0.874802	-2.92966e-10
68255320	chr5:68255320:A:G	2.38564e-05	-1.08005e-10	-1.23778
68255515	chr5:68255515:A:C	2.61786e-05	-1.08005e-10	-1.1449
68255643	chr5:68255643:T:C	2.3928e-05	-0.373426	-0.861362
68256047	chr5:68256047:G:C	1.864e-05	-1.48453	-2.92966e-10
68256391	chr5:68256391:A:G	8.28759e-05	0.00750742	-2.92966e-10
68256476	chr5:68256476:C:T	1.46679e-05	-0.51609	-1.20809
68256601	chr5:68256601:T:C	3.62981e-05	-1.08005e-10	-0.818072
68257050	chr5:68257050:T:G	2.36352e-05	-1.08005e-10	-1.2471
68257141	chr5:68257141:T:C	2.87663e-05	-0.652665	-0.397967
68257188	chr5:68257188:G:A	0.000420207	2.88055	-1.24964
68257248	chr5:68257248:C:T	0.000144465	0.5632	-2.92966e-10
68257766	chr5:68257766:G:A	2.44072e-05	-1.08005e-10	-1.21496
68257808	chr5:68257808:A:G	1.59329e-05	-1.48618	-0.155273
68257943	chr5:68257943:A:C	3.47668e-05	0.34737	-1.20854
68257999	chr5:68257999:C:T	1.42442e-05	-0.691466	-1.06202
68258195	chr5:68258195:A:G	4.82702e-05	0.736451	-1.26947
68258344	chr5:68258344:CTTTGAA:C	2.31455e-05	-1.26804	-2.92966e-10
68258357	chr5:68258357:G:T	2.72026e-05	-1.08005e-10	-1.10652
68258429	chr5:68258429:C:T	2.65458e-05	-1.08005e-10	-1.13096
68259098	chr5:68259098:C:T	9.8667e-06	-0.893558	-1.22711
68259362	chr5:68259362:G:A	2.04214e-05	-1.39325	-2.92966e-10
68259733	chr5:68259733:G:A	2.00961e-05	-1.40931	-2.92966e-10
68259930	chr5:68259930:A:G	2.04776e-05	-1.3905	-2.92966e-10
68260417	chr5:68260417:G:A	8.17386e-06	-1.25656	-1.05233
68260589	chr5:68260589:C:G	2.65447e-05	-1.08005e-10	-1.13101
68260798	chr5:68260798:A:G	2.02753e-05	-1.40043	-2.92966e-10
68261046	chr5:68261046:A:G	2.48428e-05	-1.08005e-10	-1.19727
68261264	chr5:68261264:C:A	1.19854e-05	-1.31846	-0.607687
68262254	chr5:68262254:C:A	1.03924e-05	-1.36015	-0.708615
68262276	chr5:68262276:C:A	1.94343e-05	-1.4428	-2.92966e-10
68262591	chr5:68262591:ATCT:A	2.36226e-05	-1.08005e-10	-1.24763
68262610	chr5:68262610:T:C	2.47003e-05	-1.20302	-2.92966e-10
68262630	chr5:68262630:T:C	2.65703e-05	-1.13004	-2.92966e-10
68262707	chr5:68262707:ATGTAGATG:A	3.58124e-05	-1.08005e-10	-0.831542
68263382	chr5:68263382:T:C	7.20421e-05	1.08222	-1.2148
68264290	chr5:68264290:C:T	2.48951e-05	-1.08005e-10	-1.19516
68264345	chr5:68264345:A:G	1.12448e-05	-1.38353	-0.606398
68264388	chr5:68264388:A:G	2.39082e-05	-1.08005e-10	-1.23561
68264499	chr5:68264499:C:T	7.31568e-05	1.13932	-1.25655
68264718	chr5:68264718:A:G	1.25808e-05	-1.26106	-0.616609
68264888	chr5:68264888:G:T	2.16916e-05	-0.713639	-0.61927
68265115	chr5:68265115:C:T	2.31161e-05	-0.67807	-0.591238
68265168	chr5:68265168:C:T	3.12924e-05	-0.712982	-0.253479
68265190	chr5:68265190:C:T	2.47046e-05	-1.08005e-10	-1.20285
68265232	chr5:68265232:C:CT	1.83308e-05	-0.531516	-0.96974
68265295	chr5:68265295:T:A	2.40399e-05	-1.08005e-10	-1.23012
68265379	chr5:68265379:TAACAAAACACCA:T	2.05079e-05	-0.41929	-0.969738
68265662	chr5:68265662:G:A	2.56691e-05	-1.08005e-10	-1.16455
68265863	chr5:68265863:T:C	2.81325e-05	-1.08005e-10	-1.07291
68266361	chr5:68266361:G:A	2.43221e-05	-1.08005e-10	-1.21845
68266522	chr5:68266522:G:T	1.19062e-05	-1.30937	-0.623411
68266575	chr5:68266575:T:C	1.93576e-05	-1.44675	-2.92966e-10
68266638	chr5:68266638:G:A	2.52482e-05	-1.08005e-10	-1.18108
68266938	chr5:68266938:T:G	1.22324e-05	-1.31775	-0.588002
68267088	chr5:68267088:G:A	2.49446e-05	-1.08005e-10	-1.19318
68267102	chr5:68267102:A:G	1.21998e-05	-1.28062	-0.627802
68267369	chr5:68267369:G:A	2.81352e-05	-1.08005e-10	-1.07282
68267399	chr5:68267399:T:A	0.00201991	4.31455	-1.11358
68267520	chr5:68267520:C:T	2.83687e-05	-1.08005e-10	-1.06455
68267561	chr5:68267561:A:G	3.82405e-05	-1.08005e-10	-0.765942
68267769	chr5:68267769:TGTG:T	2.91017e-05	-0.0489787	-0.990062
68268104	chr5:68268104:A:C	2.79093e-05	-0.0398024	-1.04107
68268189	chr5:68268189:T:C	2.73011e-05	-1.08005e-10	-1.10291
68268368	chr5:68268368:A:G	0.00234168	4.21989	-0.871107
68268499	chr5:68268499:T:C	7.18709e-05	0.824413	-0.959378
68268555	chr5:68268555:G:A	0.000566698	3.18917	-1.25918
68268891	chr5:68268891:G:A	3.18907e-05	0.0580431	-1.00557
68268903	chr5:68268903:C:T	3.02216e-05	-1.00128	-2.92966e-10
68269094	chr5:68269094:AG:A	2.37709e-05	-1.08005e-10	-1.24137
68270013	chr5:68270013:T:C	2.45521e-05	-1.08005e-10	-1.20904
68270365	chr5:68270365:A:G	6.89477e-05	1.09389	-1.27038
68271225	chr5:68271225:G:C	0.000246745	1.90143	-0.802905
68271248	chr5:68271248:A:C	1.99566e-05	-0.805406	-0.610871
68271585	chr5:68271585:AT:A	9.87906e-06	-1.19329	-0.926126
68271804	chr5:68271804:ATCTATG:A	9.62135e-06	-1.14616	-0.999689
68271887	chr5:68271887:T:C	8.6906e-05	1.3101	-1.25511
68272376	chr5:68272376:A:T	2.79071e-05	-0.0151129	-1.06584
68272412	chr5:68272412:C:G	5.28743e-05	0.147661	-0.58958
68272701	chr5:68272701:T:C	2.41653e-05	-0.154471	-1.07045
68272900	chr5:68272900:A:G	1.52534e-05	-0.417401	-1.26764
68273042	chr5:68273042:C:T	2.17643e-05	-0.626112	-0.703454
68273192	chr5:68273192:C:G	2.63707e-05	-1.08005e-10	-1.13758
68273514	chr5:68273514:T:C	1.96528e-05	-1.43162	-2.92966e-10
68273651	chr5:68273651:A:G	0.00199039	4.0035	-0.817244
68273774	chr5:68273774:A:G	7.05765e-05	1.11109	-1.26423
68273918	chr5:68273918:G:A	0.000519175	3.10444	-1.26204
68274141	chr5:68274141:T:C	1.74196e-05	-1.55224	-2.92966e-10
68274529	chr5:68274529:C:T	2.75218e-05	-1.08005e-10	-1.09486
68274785	chr5:68274785:A:G	8.30539e-05	1.2664	-1.25675
68275002	chr5:68275002:G:A	8.93164e-05	1.33752	-1.25517
68275092	chr5:68275092:A:G	2.97825e-05	-1.08005e-10	-1.01591
68275200	chr5:68275200:A:G	6.67746e-05	0.98284	-1.19135
68275442	chr5:68275442:C:T	0.000203446	1.83328	-0.927711
68275943	chr5:68275943:T:C	9.58783e-06	-1.19095	-0.95839
68276040	chr5:68276040:T:G	0.000283808	1.92503	-0.686565
68276337	chr5:68276337:A:G	3.18942e-05	-1.08005e-10	-0.947411
68276339	chr5:68276339:C:T	1.06198e-05	-1.07331	-0.973808
68276543	chr5:68276543:A:T	1.09314e-05	-1.05513	-0.96307
68276951	chr5:68276951:G:A	3.68441e-05	-1.08005e-10	-0.80314
68277120	chr5:68277120:T:A	2.85526e-05	-1.08005e-10	-1.05809
68277138	chr5:68277138:C:T	2.50544e-05	-1.08005e-10	-1.18879
68277156	chr5:68277156:G:A	2.40111e-05	-1.08005e-10	-1.23132
68277214	chr5:68277214:G:A	4.95136e-05	0.76234	-1.26993
68277380	chr5:68277380:T:C	2.43429e-05	-1.08005e-10	-1.2176
68277455	chr5:68277455:T:C	2.4878e-05	-1.08005e-10	-1.19585
68277635	chr5:68277635:C:T	2.7996e-05	-0.895026	-0.18275
68278091	chr5:68278091:T:C	2.7176e-05	-0.442875	-0.664629
68278270	chr5:68278270:TC:T	2.33687e-05	-1.08005e-10	-1.25844
68278400	chr5:68278400:C:G	1.82698e-05	-1.50459	-2.92966e-10
68278735	chr5:68278735:T:A	2.65482e-05	-1.08005e-10	-1.13087
68278737	chr5:68278737:T:C	2.65356e-05	-1.08005e-10	-1.13135
68278738	chr5:68278738:G:A	2.65355e-05	-1.08005e-10	-1.13135
68278745	chr5:68278745:G:T	2.65624e-05	-1.08005e-10	-1.13034
68278750	chr5:68278750:A:G	2.65542e-05	-1.08005e-10	-1.13065
68278757	chr5:68278757:T:C	2.6503e-05	-1.08005e-10	-1.13258
68278758	chr5:68278758:G:A	2.65277e-05	-1.08005e-10	-1.13165
68278759	chr5:68278759:A:G	2.66309e-05	-1.08005e-10	-1.12776
68278769	chr5:68278769:G:A	2.65995e-05	-1.08005e-10	-1.12894
68278776	chr5:68278776:C:T	2.63951e-05	-1.08005e-10	-1.13666
68278888	chr5:68278888:C:T	3.47378e-05	-0.862007	-2.92966e-10
68278922	chr5:68278922:T:A	9.38441e-06	-1.53429	-0.636495
68278988	chr5:68278988:G:A	0.00020114	-1.08005e-10	0.894163
68279453	chr5:68279453:C:T	1.84853e-05	-1.49286	-2.92966e-10
68279720	chr5:68279720:T:C	2.98399e-05	-1.01399	-2.92966e-10
68279814	chr5:68279814:A:G	1.64282e-05	-0.350898	-1.25994
68280124	chr5:68280124:C:T	1.88913e-05	-1.47113	-2.92966e-10
68281223	chr5:68281223:G:A	1.34004e-05	-0.710663	-1.10389
68281864	chr5:68281864:A:T	2.42925e-05	-1.08005e-10	-1.21967
68282118	chr5:68282118:C:T	5.28052e-05	0.826512	-1.26974
68282426	chr5:68282426:C:T	3.92744e-05	-1.08005e-10	-0.739264
68282439	chr5:68282439:T:C	1.33122e-05	-1.09034	-0.730811
68282557	chr5:68282557:G:A	5.92439e-05	-1.08005e-10	-0.328174
68282811	chr5:68282811:C:T	6.04448e-05	-1.08005e-10	-0.308106
68282917	chr5:68282917:A:G	7.61702e-06	-1.22904	-1.15041
68282937	chr5:68282937:G:A	7.53603e-06	-1.24125	-1.14889
68283395	chr5:68283395:A:G	7.71147e-06	-1.1313	-1.23582
68283650	chr5:68283650:C:T	0.000343502	1.42936	-2.92966e-10
68283653	chr5:68283653:A:T	3.71633e-05	-1.08005e-10	-0.794515
68283748	chr5:68283748:C:T	1.45058e-05	-0.476485	-1.25881
68283877	chr5:68283877:A:G	2.64539e-05	-1.13443	-2.92966e-10
68284068	chr5:68284068:C:A	1.16574e-05	-1.29187	-0.662021
68284132	chr5:68284132:CCT:C	1.16606e-05	-1.2916	-0.662021
68284497	chr5:68284497:C:T	2.76616e-05	-1.08005e-10	-1.08979
68284862	chr5:68284862:TCTC:T	1.59456e-05	-0.494706	-1.14595
68285476	chr5:68285476:G:A	6.71479e-06	-1.23503	-1.27049
68286346	chr5:68286346:A:G	1.82351e-05	-0.35253	-1.15396
68287039	chr5:68287039:T:C	2.47554e-05	-1.08005e-10	-1.20079
68287043	chr5:68287043:T:C	1.71185e-05	-0.351739	-1.21794
68287858	chr5:68287858:TG:T	1.5187e-05	-0.433946	-1.25545
68287979	chr5:68287979:C:T	1.10917e-05	-1.23522	-0.76842
68288449	chr5:68288449:G:A	4.18086e-05	-1.08005e-10	-0.676734
68288496	chr5:68288496:G:A	2.53611e-05	-1.08005e-10	-1.17662
68288930	chr5:68288930:A:G	1.4963e-05	-0.445522	-1.25874
68289314	chr5:68289314:A:C	1.94723e-05	-0.170262	-1.27058
68289565	chr5:68289565:C:T	2.32502e-05	-1.08005e-10	-1.26352
68289611	chr5:68289611:C:T	2.36597e-05	-1.08005e-10	-1.24606
68289909	chr5:68289909:GA:G	2.63852e-05	-1.13703	-2.92966e-10
68289961	chr5:68289961:A:G	3.01875e-05	-1.08005e-10	-1.00241
68290141	chr5:68290141:G:A	2.41346e-05	-1.08005e-10	-1.22619
68290261	chr5:68290261:T:G	0.000147122	-1.08005e-10	0.581424
68291430	chr5:68291430:A:T	2.47429e-05	-1.08005e-10	-1.2013
68291606	chr5:68291606:A:G	2.86703e-05	0.124136	-1.17811
68291751	chr5:68291751:A:G	2.48837e-05	-1.08005e-10	-1.19562
68292166	chr5:68292166:C:T	3.46489e-05	0.378408	-1.24298
68293210	chr5:68293210:G:A	3.84311e-05	-1.08005e-10	-0.760969
68293360	chr5:68293360:C:T	6.95619e-06	-1.20292	-1.26728
68294086	chr5:68294086:G:A	1.12713e-05	-0.717082	-1.2705
68294207	chr5:68294207:A:G	2.3147e-05	-1.08005e-10	-1.26797
68295086	chr5:68295086:A:G	3.96784e-05	-1.08005e-10	-0.72903
68296072	chr5:68296072:C:T	2.83402e-05	-1.08005e-10	-1.06555
68296453	chr5:68296453:G:A	7.51786e-06	-1.52092	-0.871639
68296619	chr5:68296619:C:CT	2.58218e-05	-1.08005e-10	-1.15862
68296702	chr5:68296702:T:C	2.33937e-05	-1.08005e-10	-1.25737
68296812	chr5:68296812:A:G	2.58908e-05	-1.08005e-10	-1.15595
68296850	chr5:68296850:A:G	2.30992e-05	-1.08005e-10	-1.27004
68297188	chr5:68297188:T:C	5.33204e-05	0.826279	-1.2598
68297535	chr5:68297535:T:C	2.30978e-05	-1.08005e-10	-1.2701
68298166	chr5:68298166:G:A	6.28349e-05	-0.269326	-2.92966e-10
68298475	chr5:68298475:C:T	2.78471e-05	-1.08311	-2.92966e-10
68298496	chr5:68298496:A:G	8.97859e-06	-1.32838	-0.886613
68298649	chr5:68298649:C:T	2.77681e-05	-1.08005e-10	-1.08595
68299168	chr5:68299168:G:C	2.3439e-05	-1.08005e-10	-1.25544
68299411	chr5:68299411:AATC:A	0.000423584	-1.08005e-10	1.63891
68299574	chr5:68299574:A:G	2.42159e-05	-1.08005e-10	-1.22283
68299681	chr5:68299681:A:C	1.955e-05	-1.43686	-2.92966e-10
68299915	chr5:68299915:T:G	2.30888e-05	-1.08005e-10	-1.27049
68299957	chr5:68299957:T:C	2.33765e-05	-1.08005e-10	-1.25811
68300033	chr5:68300033:C:A	7.03264e-06	-1.53528	-0.923992
68300177	chr5:68300177:C:T	2.44343e-05	-1.08005e-10	-1.21385
68300260	chr5:68300260:G:A	1.48708e-05	-0.570127	-1.14031
68300302	chr5:68300302:C:T	2.30869e-05	-1.08005e-10	-1.27057
68300329	chr5:68300329:A:G	2.36364e-05	-1.08005e-10	-1.24705
68300378	chr5:68300378:C:T	1.77092e-05	-1.53575	-2.92966e-10
68301103	chr5:68301103:A:G	2.38646e-05	-1.08005e-10	-1.23744
68301105	chr5:68301105:C:T	5.67791e-06	-1.53762	-1.13564
68301178	chr5:68301178:G:A	2.32658e-05	-1.26285	-2.92966e-10
68301492	chr5:68301492:ATG:A	2.37549e-05	-1.08005e-10	-1.24205
68301502	chr5:68301502:A:G	1.49903e-05	-1.45573	-0.246707
68301525	chr5:68301525:A:C	2.63551e-05	-1.13818	-2.92966e-10
68302107	chr5:68302107:A:G	1.66711e-05	-0.486711	-1.10945
68302121	chr5:68302121:C:T	2.93581e-05	-1.08005e-10	-1.03027
68302146	chr5:68302146:G:A	1.74601e-05	-1.54992	-2.92966e-10
68302356	chr5:68302356:A:G	4.08471e-05	0.491763	-1.19176
68302861	chr5:68302861:G:A	1.74193e-05	-1.55226	-2.92966e-10
68303625	chr5:68303625:A:G	1.74537e-05	-1.55028	-2.92966e-10
68303700	chr5:68303700:A:G	2.35095e-05	-1.08005e-10	-1.25243
68303828	chr5:68303828:T:G	5.32349e-05	0.803152	-1.23828
68303849	chr5:68303849:AAAAAG:A	6.77392e-06	-1.27422	-1.22253
68304087	chr5:68304087:C:T	2.32083e-05	-1.08005e-10	-1.26533
68304195	chr5:68304195:G:A	2.55804e-05	-1.08005e-10	-1.16801
68304588	chr5:68304588:T:A	2.31245e-05	-1.08005e-10	-1.26894
68305650	chr5:68305650:G:A	9.6384e-05	0.158503	-2.92966e-10
68306248	chr5:68306248:A:AC	2.71976e-05	-1.08005e-10	-1.10671
68307161	chr5:68307161:T:C	2.9444e-05	-1.08005e-10	-1.02735
68307422	chr5:68307422:C:T	1.79554e-05	-1.52195	-2.92966e-10
68307434	chr5:68307434:AAC:A	2.76714e-05	-1.08005e-10	-1.08944
68307689	chr5:68307689:G:A	2.3194e-05	-1.08005e-10	-1.26594
68308538	chr5:68308538:G:C	5.75853e-05	-1.08005e-10	-0.35657
68308800	chr5:68308800:C:G	1.24582e-05	-0.661594	-1.22586
68309336	chr5:68309336:TA:T	2.79259e-05	-1.08005e-10	-1.08028
68309372	chr5:68309372:GGAGA:G	2.32073e-05	-1.08005e-10	-1.26537
68309530	chr5:68309530:A:C	1.00667e-05	-0.902456	-1.19815
68309715	chr5:68309715:A:T	2.63036e-05	-1.08005e-10	-1.14013
68310056	chr5:68310056:T:C	9.41905e-06	-0.896519	-1.27058
68310230	chr5:68310230:AG:A	2.59344e-05	-1.08005e-10	-1.15427
68310660	chr5:68310660:G:A	2.57788e-05	-1.08005e-10	-1.16028
68311109	chr5:68311109:C:G	2.77086e-05	-1.08005e-10	-1.08809
68311817	chr5:68311817:A:C	2.99287e-05	-1.08005e-10	-1.01102
68312289	chr5:68312289:C:T	2.31629e-05	-1.08005e-10	-1.26729
68312646	chr5:68312646:C:T	2.31245e-05	-1.08005e-10	-1.26894
68312678	chr5:68312678:A:G	2.91401e-05	-1.08005e-10	-1.03772
68312851	chr5:68312851:A:C	1.1268e-05	-0.84445	-1.14342
68312886	chr5:68312886:T:TAGAA	1.14631e-05	-0.706084	-1.26462
68312915	chr5:68312915:C:T	4.46249e-05	0.658376	-1.26992
68313205	chr5:68313205:C:T	1.9529e-05	-1.43794	-2.92966e-10
68313311	chr5:68313311:G:A	2.31375e-05	-1.08005e-10	-1.26838
68314429	chr5:68314429:C:T	1.12472e-05	-0.758415	-1.2313
68314451	chr5:68314451:T:C	1.76085e-05	-1.54145	-2.92966e-10
68314457	chr5:68314457:A:G	2.32652e-05	-1.08005e-10	-1.26288
68314520	chr5:68314520:C:A	1.14125e-05	-0.74178	-1.23335
68314901	chr5:68314901:C:A	7.04585e-06	-1.25045	-1.20694
68315567	chr5:68315567:C:T	2.47008e-05	-1.08005e-10	-1.203
68315658	chr5:68315658:T:C	1.56355e-05	-0.65935	-1.00094
68316007	chr5:68316007:A:G	1.16124e-05	-0.827296	-1.13047
68316049	chr5:68316049:A:C	2.39536e-05	-1.08005e-10	-1.23372
68316657	chr5:68316657:T:C	2.39499e-05	-1.08005e-10	-1.23387
68316994	chr5:68316994:A:G	2.87914e-05	-1.08005e-10	-1.04976
68317689	chr5:68317689:C:T	2.80756e-05	-1.08005e-10	-1.07494
68317815	chr5:68317815:C:T	6.93961e-06	-1.23626	-1.23633
68317973	chr5:68317973:A:C	5.75493e-06	-1.52738	-1.1324
68318119	chr5:68318119:G:A	1.761e-05	-1.54137	-2.92966e-10
68318215	chr5:68318215:G:T	2.60998e-05	0.0251152	-1.17303
68318247	chr5:68318247:G:A	1.75268e-05	-1.5461	-2.92966e-10
68318318	chr5:68318318:C:T	3.12143e-05	-1.08005e-10	-0.968961
68318567	chr5:68318567:G:C	2.09017e-05	-0.139734	-1.23027
68319027	chr5:68319027:TAGCTCATA:T	2.30878e-05	-1.08005e-10	-1.27053
68319052	chr5:68319052:T:C	3.07598e-05	-1.08005e-10	-0.983628
68319099	chr5:68319099:T:C	4.62016e-05	-1.08005e-10	-0.576823
68319265	chr5:68319265:T:C	2.45506e-05	-1.08005e-10	-1.2091
68319700	chr5:68319700:T:C	5.0138e-06	-1.5321	-1.26554
68319903	chr5:68319903:A:C	7.32889e-06	-1.15126	-1.26675
68320529	chr5:68320529:G:A	2.34982e-05	-1.08005e-10	-1.25291
68320579	chr5:68320579:G:A	7.95406e-06	-1.0693	-1.26685
68320851	chr5:68320851:T:A	2.92083e-05	-1.08005e-10	-1.03538
68321382	chr5:68321382:CCCTTCCCTT:C	2.31041e-05	-1.08005e-10	-1.26983
68321607	chr5:68321607:T:C	2.36336e-05	-1.08005e-10	-1.24717
68321952	chr5:68321952:C:T	2.31284e-05	-1.08005e-10	-1.26878
68322261	chr5:68322261:C:A	6.89849e-06	-1.21702	-1.26152
68323014	chr5:68323014:A:T	2.88584e-05	-1.08005e-10	-1.04744
68323196	chr5:68323196:CAGAT:C	2.37251e-05	-1.08005e-10	-1.2433
68323338	chr5:68323338:A:G	1.74131e-05	-1.55261	-2.92966e-10
68323522	chr5:68323522:A:G	2.52692e-05	-1.08005e-10	-1.18025
68323941	chr5:68323941:A:G	2.35923e-05	-1.08005e-10	-1.24892
68324447	chr5:68324447:G:A	7.98121e-06	-1.07127	-1.26147
68324704	chr5:68324704:G:A	1.74618e-05	-1.54982	-2.92966e-10
68325035	chr5:68325035:G:A	1.05673e-05	-0.965793	-1.08628
68325517	chr5:68325517:GGAA:G	3.15004e-05	0.233878	-1.19371
68325850	chr5:68325850:A:C	2.062e-05	-1.54224	0.158667
68325851	chr5:68325851:A:C	2.87877e-05	-1.08005e-10	-1.04989
68326072	chr5:68326072:G:A	2.71118e-05	-1.08005e-10	-1.10987
68326121	chr5:68326121:G:A	1.74892e-05	-1.54825	-2.92966e-10
68327254	chr5:68327254:G:A	3.29781e-05	0.246771	-1.16076
68327372	chr5:68327372:C:T	7.0118e-06	-1.30377	-1.15848
68328243	chr5:68328243:C:T	3.14086e-05	-1.08005e-10	-0.962754
68328717	chr5:68328717:A:G	6.6229e-06	-1.31386	-1.20544
68329037	chr5:68329037:G:A	1.74248e-05	-1.55194	-2.92966e-10
68329046	chr5:68329046:G:C	1.7443e-05	-1.5509	-2.92966e-10
68329333	chr5:68329333:A:T	5.83002e-06	-1.39318	-1.25363
68329388	chr5:68329388:G:A	3.2266e-05	-0.935824	-2.92966e-10
68329554	chr5:68329554:A:G	2.02905e-05	-1.39968	-2.92966e-10
68330167	chr5:68330167:C:T	8.36298e-06	-1.09499	-1.19103
68330473	chr5:68330473:T:C	3.21166e-05	-1.08005e-10	-0.940463
68330646	chr5:68330646:A:G	2.31613e-05	-1.08005e-10	-1.26735
68330680	chr5:68330680:C:T	4.31626e-05	-1.08005e-10	-0.644863
68330830	chr5:68330830:G:C	6.05298e-06	-1.48058	-1.1287
68330840	chr5:68330840:T:A	3.38865e-05	-1.08005e-10	-0.88682
68331537	chr5:68331537:G:A	1.82094e-05	-1.5079	-2.92966e-10
68331903	chr5:68331903:G:A	2.87765e-05	-1.08005e-10	-1.05028
68331932	chr5:68331932:A:G	4.00007e-05	-1.08005e-10	-0.720939
68332061	chr5:68332061:C:T	2.25879e-05	-0.279488	-1.01293
68332406	chr5:68332406:T:C	2.49023e-05	-1.08005e-10	-1.19488
68332431	chr5:68332431:A:G	5.11106e-05	-1.08005e-10	-0.475844
68333058	chr5:68333058:T:C	0.000107706	0.238585	0.0309862
68333231	chr5:68333231:G:T	7.06748e-06	-1.20355	-1.25079
68334257	chr5:68334257:G:A	1.84641e-05	-1.49401	-2.92966e-10
68334696	chr5:68334696:G:A	3.59105e-05	-1.08005e-10	-0.828808
68336875	chr5:68336875:A:G	5.55903e-05	0.219818	-0.611647
68337116	chr5:68337116:G:A	2.68599e-05	-1.08005e-10	-1.1192
68337571	chr5:68337571:C:T	4.05981e-05	-1.08005e-10	-0.706116
68337605	chr5:68337605:C:T	3.80065e-05	-0.77208	-2.92966e-10
68337670	chr5:68337670:T:G	2.22845e-05	-1.30594	-2.92966e-10
68339865	chr5:68339865:C:T	2.2856e-05	-1.28062	-2.92966e-10
68340229	chr5:68340229:T:C	8.07234e-05	0.811456	-0.830264
68340300	chr5:68340300:T:C	4.1527e-05	-1.08005e-10	-0.683492
68341934	chr5:68341934:A:G	2.82031e-05	-1.08005e-10	-1.0704
68342223	chr5:68342223:C:T	6.97432e-05	0.835927	-1.00094
68343001	chr5:68343001:A:G	7.43754e-06	-1.51377	-0.889523
68343187	chr5:68343187:G:C	4.1202e-05	-1.08005e-10	-0.691349
68343409	chr5:68343409:G:A	4.30212e-05	-1.08005e-10	-0.648143
68343668	chr5:68343668:A:G	4.24014e-05	-1.08005e-10	-0.662656
68343796	chr5:68343796:A:T	4.33296e-05	-1.08005e-10	-0.641001
68344021	chr5:68344021:C:G	2.86864e-05	-1.08005e-10	-1.05341
68344087	chr5:68344087:A:G	4.17945e-05	-0.906687	0.229614
68344314	chr5:68344314:A:G	3.75698e-05	-1.08005e-10	-0.783637
68344596	chr5:68344596:G:T	3.82627e-05	-1.5526	0.787235
68345140	chr5:68345140:A:T	4.54937e-05	-1.08005e-10	-0.592263
68345166	chr5:68345166:A:T	3.73173e-05	-1.08005e-10	-0.790379
68345400	chr5:68345400:T:G	2.39732e-05	-1.2329	-2.92966e-10
68345525	chr5:68345525:C:CA	4.43578e-05	-1.08005e-10	-0.617549
68346155	chr5:68346155:T:C	8.49588e-06	-1.55195	-0.718301
68346387	chr5:68346387:A:G	4.37982e-05	-1.08005e-10	-0.630243
68346448	chr5:68346448:T:C	2.61856e-05	-1.08005e-10	-1.14463
68346493	chr5:68346493:C:G	3.37022e-05	0.348992	-1.24127
68346746	chr5:68346746:T:C	2.77e-05	-1.08005e-10	-1.0884
68346763	chr5:68346763:G:A	5.24049e-05	-1.08005e-10	-0.450837
68346960	chr5:68346960:C:A	1.27695e-05	-1.41693	-0.445852
68346962	chr5:68346962:A:G	4.44317e-05	-0.615884	-2.92966e-10
68347127	chr5:68347127:C:T	3.74613e-05	0.318215	-1.10474
68347202	chr5:68347202:T:C	2.39092e-05	-1.23558	-2.92966e-10
68347385	chr5:68347385:T:C	3.98843e-05	-1.08005e-10	-0.723854
68347429	chr5:68347429:A:G	3.20617e-05	-0.942173	-2.92966e-10
68347875	chr5:68347875:A:T	2.62121e-05	-1.08005e-10	-1.14362
68348094	chr5:68348094:T:C	4.80261e-05	-1.08005e-10	-0.538092
68348600	chr5:68348600:T:C	4.93404e-05	-1.08005e-10	-0.511093
68348690	chr5:68348690:G:A	5.04759e-05	-1.08005e-10	-0.488341
68348963	chr5:68348963:AG:A	4.81448e-05	-1.08005e-10	-0.535623
68348997	chr5:68348997:G:C	4.76138e-05	-1.08005e-10	-0.546713
68349028	chr5:68349028:T:C	4.73044e-05	-1.08005e-10	-0.553233
68349678	chr5:68349678:G:T	1.06345e-05	-1.42272	-0.623012
68349718	chr5:68349718:G:A	4.66163e-05	-1.08005e-10	-0.567886
68349902	chr5:68349902:T:G	2.97726e-05	-1.08005e-10	-1.01625
68350070	chr5:68350070:T:G	2.28271e-05	-1.28189	-2.92966e-10
68350218	chr5:68350218:A:G	4.68271e-05	-1.08005e-10	-0.563374
68350257	chr5:68350257:T:C	2.35004e-05	-1.08005e-10	-1.25282
68350299	chr5:68350299:TTTAA:T	6.98397e-05	-1.08005e-10	-0.163635
68350307	chr5:68350307:T:G	4.68271e-05	-1.08005e-10	-0.563374
68350399	chr5:68350399:A:T	2.72718e-05	-1.08005e-10	-1.10398
68350410	chr5:68350410:G:A	4.68674e-05	-1.08005e-10	-0.562514
68350522	chr5:68350522:C:T	4.31683e-05	-1.08005e-10	-0.644731
68350541	chr5:68350541:T:G	2.79332e-05	-1.08005e-10	-1.08002
68350717	chr5:68350717:G:C	4.15197e-05	0.583254	-1.26692
68350737	chr5:68350737:A:G	7.46547e-06	-1.12941	-1.27014
68350802	chr5:68350802:C:T	4.955e-05	-1.08005e-10	-0.506855
68350814	chr5:68350814:C:G	3.9968e-05	0.546095	-1.26785
68350866	chr5:68350866:A:G	2.91029e-05	0.210765	-1.24976
68351000	chr5:68351000:G:A	3.69979e-05	-1.08005e-10	-0.798976
68351060	chr5:68351060:G:A	0.000236489	-1.08005e-10	1.05606
68351132	chr5:68351132:C:T	2.35072e-05	-1.25253	-2.92966e-10
68352006	chr5:68352006:C:T	8.58274e-06	-1.03053	-1.22955
68352380	chr5:68352380:T:C	5.58785e-05	-1.53571	1.14905
68352483	chr5:68352483:T:G	2.32935e-05	-1.08005e-10	-1.26166
68352571	chr5:68352571:A:G	1.06613e-05	-1.49793	-0.545286
68352884	chr5:68352884:C:A	2.31796e-05	-1.08005e-10	-1.26656
68353184	chr5:68353184:T:C	2.64758e-05	-1.08005e-10	-1.13361
68353358	chr5:68353358:T:C	2.31796e-05	-1.08005e-10	-1.26656
68353599	chr5:68353599:T:C	2.31798e-05	-1.08005e-10	-1.26656
68353751	chr5:68353751:A:G	9.02271e-06	-1.53855	-0.671542
68353783	chr5:68353783:T:C	1.38977e-05	-1.52713	-0.250982
68353841	chr5:68353841:A:T	8.93918e-06	-1.54093	-0.678459
68354348	chr5:68354348:C:T	6.63323e-05	-1.08005e-10	-0.215159
68354401	chr5:68354401:C:T	1.64817e-05	-1.5451	-0.0624799
68354482	chr5:68354482:C:T	4.14908e-05	-0.684365	-2.92966e-10
68354525	chr5:68354525:G:A	1.74597e-05	-1.54994	-2.92966e-10
68354536	chr5:68354536:T:C	4.7236e-05	-1.53382	0.979137
68354781	chr5:68354781:C:T	2.56145e-05	-1.08005e-10	-1.16668
68354972	chr5:68354972:A:T	4.22395e-05	-1.38367	0.717184
68355078	chr5:68355078:G:A	2.32261e-05	-1.08005e-10	-1.26456
68355187	chr5:68355187:A:C	5.37781e-05	-1.53693	1.11196
68356234	chr5:68356234:G:A	7.99014e-06	-1.08768	-1.24394
68356343	chr5:68356343:T:C	6.88167e-05	-1.08005e-10	-0.17839
68356652	chr5:68356652:C:T	2.28226e-05	-1.28208	-2.92966e-10
68357126	chr5:68357126:C:T	3.9397e-05	-0.736148	-2.92966e-10
68357657	chr5:68357657:A:T	2.31515e-05	-1.08005e-10	-1.26778
68357658	chr5:68357658:T:C	1.75686e-05	-1.54372	-2.92966e-10
68357903	chr5:68357903:C:T	2.37175e-05	-1.08005e-10	-1.24362
68357954	chr5:68357954:A:C	7.50285e-06	-1.18336	-1.2112
68357994	chr5:68357994:C:T	2.31516e-05	-1.08005e-10	-1.26777
68359667	chr5:68359667:A:G	0.000197976	-1.15184	2.03015
68359808	chr5:68359808:T:C	2.84314e-05	-1.08005e-10	-1.06234
68360226	chr5:68360226:T:C	2.31488e-05	-1.08005e-10	-1.2679
68360404	chr5:68360404:G:A	2.31516e-05	-1.08005e-10	-1.26777
68360624	chr5:68360624:A:C	1.75945e-05	-1.54225	-2.92966e-10
68361079	chr5:68361079:G:A	6.48882e-06	-1.52847	-1.01128
68361793	chr5:68361793:G:A	2.3786e-05	-1.08005e-10	-1.24074
68361804	chr5:68361804:CAT:C	2.3168e-05	-1.08005e-10	-1.26706
68361832	chr5:68361832:A:C	6.93051e-06	-1.20591	-1.26799
68362950	chr5:68362950:G:A	1.74663e-05	-1.54956	-2.92966e-10
68362971	chr5:68362971:T:C	2.31433e-05	-1.08005e-10	-1.26813
68363670	chr5:68363670:C:G	4.88477e-05	-1.08005e-10	-0.52113
68363970	chr5:68363970:G:A	2.31112e-05	-1.08005e-10	-1.26952
68364812	chr5:68364812:G:A	1.14302e-05	-0.964277	-1.0093
68365060	chr5:68365060:T:C	1.13993e-05	-1.35137	-0.624909
68365120	chr5:68365120:G:C	6.60825e-06	-1.51275	-1.00877
68365336	chr5:68365336:C:T	8.30954e-05	-1.08005e-10	0.0101523
68365706	chr5:68365706:G:A	2.31321e-05	-1.08005e-10	-1.26862
68365841	chr5:68365841:G:C	2.30988e-05	-1.08005e-10	-1.27005
68365881	chr5:68365881:G:A	6.46661e-06	-1.29677	-1.24642
68366011	chr5:68366011:T:C	2.70939e-05	-1.08005e-10	-1.11053
68366430	chr5:68366430:C:T	4.28176e-05	-1.08005e-10	-0.652887
68366599	chr5:68366599:A:G	1.74251e-05	-1.55193	-2.92966e-10
68366927	chr5:68366927:C:T	2.33722e-05	-1.08005e-10	-1.25829
68366953	chr5:68366953:A:T	1.02111e-05	-1.32206	-0.764301
68367583	chr5:68367583:A:T	5.19223e-06	-1.55178	-1.21089
68367746	chr5:68367746:G:A	2.39935e-05	-1.08005e-10	-1.23206
68367958	chr5:68367958:T:G	2.32519e-05	-1.08005e-10	-1.26345
68368614	chr5:68368614:G:A	2.31722e-05	-1.08005e-10	-1.26688
68369047	chr5:68369047:A:G	2.3414e-05	-1.08005e-10	-1.2565
68369399	chr5:68369399:G:T	6.59665e-06	-1.3038	-1.21947
68369482	chr5:68369482:T:C	7.64761e-06	-1.12649	-1.24896
68370360	chr5:68370360:C:T	2.6761e-05	-1.08005e-10	-1.12289
68370577	chr5:68370577:GC:G	2.57049e-05	-1.08005e-10	-1.16316
68370627	chr5:68370627:G:A	1.74882e-05	-1.54831	-2.92966e-10
68371535	chr5:68371535:G:A	2.27464e-05	-1.27513	-0.0103014
68371828	chr5:68371828:G:C	8.60797e-05	-1.08005e-10	0.0454364
68372090	chr5:68372090:G:T	2.35028e-05	-1.08005e-10	-1.25272
68372332	chr5:68372332:A:G	2.30871e-05	-1.08005e-10	-1.27056
68372612	chr5:68372612:T:C	2.51487e-05	-1.08005e-10	-1.18503
68372869	chr5:68372869:G:A	2.61742e-05	-1.08005e-10	-1.14506
68372887	chr5:68372887:T:C	1.75739e-05	-1.54342	-2.92966e-10
68372955	chr5:68372955:A:G	2.45347e-05	-1.5526	0.342849
68373033	chr5:68373033:G:A	2.37577e-05	-1.21987	-0.022059
68373403	chr5:68373403:C:T	2.31942e-05	-1.08005e-10	-1.26594
68373412	chr5:68373412:A:C	1.78768e-05	-1.52634	-2.92966e-10
68373690	chr5:68373690:GC:G	2.58307e-05	-1.18004	0.0217647
68374142	chr5:68374142:T:C	1.8909e-05	-1.4702	-2.92966e-10
68374867	chr5:68374867:G:A	2.98348e-05	-1.08005e-10	-1.01416
68375141	chr5:68375141:C:A	1.74416e-05	-1.55098	-2.92966e-10
68375232	chr5:68375232:A:G	2.30943e-05	-1.08005e-10	-1.27025
68375558	chr5:68375558:T:C	4.5007e-05	-1.08005e-10	-0.603018
68375762	chr5:68375762:G:A	3.58081e-05	-0.982275	0.150612
68375856	chr5:68375856:A:T	2.54194e-05	-1.15722	-0.0170986
68376548	chr5:68376548:T:C	2.67122e-05	-1.08005e-10	-1.12472
68376700	chr5:68376700:T:C	3.36603e-05	-1.08005e-10	-0.893518
68376932	chr5:68376932:T:C	2.31038e-05	-1.24577	-0.0240658
68377661	chr5:68377661:T:C	2.44927e-05	-1.08005e-10	-1.21146
68377691	chr5:68377691:T:C	2.30929e-05	-1.08005e-10	-1.27031
68377807	chr5:68377807:A:G	9.14143e-06	-1.44497	-0.752053
68377978	chr5:68377978:A:G	4.52145e-05	-1.08005e-10	-0.598419
68378777	chr5:68378777:G:A	3.85559e-05	-0.757728	-2.92966e-10
68380513	chr5:68380513:G:A	1.15409e-05	-0.789925	-1.17401
68380562	chr5:68380562:C:T	9.5348e-06	-1.50302	-0.651867
68380585	chr5:68380585:A:T	1.23301e-05	-0.769696	-1.12809
68381237	chr5:68381237:G:A	2.32448e-05	-1.08005e-10	-1.26375
68381662	chr5:68381662:G:A	3.4587e-05	-1.08005e-10	-0.86636
68382031	chr5:68382031:C:T	2.82783e-05	-1.08005e-10	-1.06774
68382195	chr5:68382195:ATAT:A	2.45564e-05	-0.943904	-0.264961
68382341	chr5:68382341:A:T	3.33975e-05	-1.08005e-10	-0.901355
68382650	chr5:68382650:A:C	2.37582e-05	-1.08005e-10	-1.24191
68382676	chr5:68382676:G:A	5.1733e-06	-1.54723	-1.2191
68382678	chr5:68382678:A:G	6.62735e-06	-1.54932	-0.969312
68383149	chr5:68383149:C:T	2.32617e-05	-1.08005e-10	-1.26303
68383204	chr5:68383204:C:T	3.06244e-05	-0.988039	-2.92966e-10
68383237	chr5:68383237:T:G	2.87744e-05	-1.08005e-10	-1.05035
68384118	chr5:68384118:A:G	5.05041e-05	-1.08005e-10	-0.487783
68384446	chr5:68384446:C:A	3.11142e-05	-1.08005e-10	-0.972173
68384665	chr5:68384665:G:A	2.168e-05	-1.33345	-2.92966e-10
68385076	chr5:68385076:G:A	2.39645e-05	-1.08005e-10	-1.23326
68385288	chr5:68385288:C:T	2.5264e-05	-1.08005e-10	-1.18046
68385329	chr5:68385329:G:A	3.0054e-05	-1.08005e-10	-1.00684
68385597	chr5:68385597:G:A	8.86521e-06	-1.54651	-0.68119
68385676	chr5:68385676:T:C	1.74243e-05	-1.55197	-2.92966e-10
68386417	chr5:68386417:T:C	1.76936e-05	-1.53663	-2.92966e-10
68386944	chr5:68386944:G:A	2.88222e-05	-1.24047	0.191784
68388068	chr5:68388068:G:T	2.30973e-05	-1.08005e-10	-1.27012
68388429	chr5:68388429:A:G	2.12428e-05	-1.26133	-0.0924889
68388723	chr5:68388723:C:T	2.321e-05	-1.08005e-10	-1.26525
68388809	chr5:68388809:T:C	2.31715e-05	-1.08005e-10	-1.26691
68389251	chr5:68389251:A:G	2.375e-05	-1.08005e-10	-1.24226
68389326	chr5:68389326:A:C	3.11689e-05	-1.08005e-10	-0.970417
68389746	chr5:68389746:G:A	2.512e-05	-1.08005e-10	-1.18617
68390160	chr5:68390160:T:G	0.000169456	-1.09089	1.81365
68390792	chr5:68390792:C:G	3.99817e-05	-1.08005e-10	-0.721415
68390934	chr5:68390934:T:A	2.78305e-05	-1.08005e-10	-1.0837
68391145	chr5:68391145:C:T	4.27368e-05	-1.08005e-10	-0.654776
68391837	chr5:68391837:T:C	1.94521e-05	-1.2425	-0.199379
68391950	chr5:68391950:A:G	2.52317e-05	-1.18174	-2.92966e-10
68392140	chr5:68392140:A:G	5.22902e-05	-1.08005e-10	-0.453028
68392557	chr5:68392557:C:G	2.31069e-05	-1.08005e-10	-1.26971
68393321	chr5:68393321:A:AGTT	2.37313e-05	-1.08005e-10	-1.24304
68393428	chr5:68393428:G:C	2.09308e-05	-1.2004	-0.168216
68393856	chr5:68393856:C:T	2.37207e-05	-1.08005e-10	-1.24349
68394119	chr5:68394119:A:G	6.15711e-05	-1.08005e-10	-0.289644
68394364	chr5:68394364:T:C	1.15697e-05	-0.704223	-1.25723
68395340	chr5:68395340:T:C	2.46099e-05	-1.20669	-2.92966e-10
68395657	chr5:68395657:A:T	9.35415e-06	-0.907236	-1.26678
68396052	chr5:68396052:G:A	5.44748e-06	-1.53479	-1.1799
68396688	chr5:68396688:G:A	2.58097e-05	-1.08005e-10	-1.15909
68396876	chr5:68396876:T:C	2.75551e-05	-1.08005e-10	-1.09365
68396878	chr5:68396878:T:C	5.41698e-06	-1.46615	-1.25415
68396985	chr5:68396985:T:C	2.68623e-05	-1.08005e-10	-1.11911
68397270	chr5:68397270:A:G	1.16003e-05	-1.07409	-0.884712
68397498	chr5:68397498:C:G	2.32892e-05	-1.08005e-10	-1.26185
68398005	chr5:68398005:C:A	2.31353e-05	-1.08005e-10	-1.26848
68398396	chr5:68398396:G:A	2.46576e-05	-1.08005e-10	-1.20475
68398416	chr5:68398416:A:G	3.14189e-05	-1.08005e-10	-0.962428
68398419	chr5:68398419:C:T	1.26034e-05	-1.27297	-0.602904
68398698	chr5:68398698:A:G	3.17918e-05	-1.08005e-10	-0.95063
68398919	chr5:68398919:T:C	3.09436e-05	-1.08005e-10	-0.977671
68398949	chr5:68398949:C:T	2.34528e-05	-1.25485	-2.92966e-10
68399025	chr5:68399025:G:A	2.9238e-05	-1.22678	0.192413
68399214	chr5:68399214:C:A	2.61506e-05	-1.08005e-10	-1.14596
68399329	chr5:68399329:T:A	2.30883e-05	-1.08005e-10	-1.27051
68400198	chr5:68400198:A:G	1.04932e-05	-1.27276	-0.786346
68400300	chr5:68400300:A:T	1.76024e-05	-1.5418	-2.92966e-10
68400343	chr5:68400343:G:T	2.44611e-05	-1.08005e-10	-1.21275
68400383	chr5:68400383:G:A	3.23923e-05	-1.08005e-10	-0.931915
68400422	chr5:68400422:A:G	3.4133e-05	-1.08005e-10	-0.879571
68400450	chr5:68400450:T:C	6.75027e-06	-1.23185	-1.2684
68400502	chr5:68400502:C:T	2.31429e-05	-1.08005e-10	-1.26815
68400517	chr5:68400517:T:C	6.61572e-06	-1.24988	-1.2705
68400836	chr5:68400836:A:T	1.08047e-05	-0.862247	-1.16761
68400854	chr5:68400854:T:C	2.82387e-05	-1.08005e-10	-1.06914
68401053	chr5:68401053:G:C	2.4191e-05	-1.08005e-10	-1.22385
68401382	chr5:68401382:T:C	2.98512e-05	-1.28672	0.273113
68401675	chr5:68401675:T:C	5.90223e-06	-1.49333	-1.14118
68401679	chr5:68401679:T:C	5.7629e-06	-1.46616	-1.19224
68401822	chr5:68401822:A:G	1.20456e-05	-0.718022	-1.20312
68402210	chr5:68402210:G:A	1.75954e-05	-1.2859	-0.256298
68402508	chr5:68402508:A:G	1.90869e-05	-1.46084	-2.92966e-10
68402627	chr5:68402627:C:T	2.3685e-05	-1.08005e-10	-1.24499
68402685	chr5:68402685:C:T	1.85583e-05	-1.21774	-0.271185
68403217	chr5:68403217:C:T	5.64128e-06	-1.48709	-1.19264
68403865	chr5:68403865:A:G	6.73589e-06	-1.23708	-1.2653
68403901	chr5:68403901:A:G	2.42672e-05	-1.08005e-10	-1.22071
68403978	chr5:68403978:TA:T	3.88378e-05	-1.08005e-10	-0.750444
68404332	chr5:68404332:A:G	2.68433e-05	-1.08005e-10	-1.11982
68405613	chr5:68405613:A:G	5.53995e-06	-1.50517	-1.19269
68406243	chr5:68406243:C:G	2.82371e-05	-1.24202	0.172823
68406250	chr5:68406250:T:G	2.39423e-05	-1.08005e-10	-1.23419
68406282	chr5:68406282:C:T	2.36364e-05	-1.08005e-10	-1.24705
68406377	chr5:68406377:GC:G	2.33898e-05	-1.08005e-10	-1.25754
68406560	chr5:68406560:A:G	5.42917e-06	-1.49857	-1.21948
68406877	chr5:68406877:C:T	2.6272e-05	-1.14133	-2.92966e-10
68406959	chr5:68406959:C:T	3.62176e-05	-1.08005e-10	-0.820292
68407263	chr5:68407263:A:G	2.88462e-05	-1.31652	0.268665
68407404	chr5:68407404:T:C	2.31665e-05	-1.08005e-10	-1.26713
68407490	chr5:68407490:T:A	1.172e-05	-1.13933	-0.809211
68407590	chr5:68407590:A:G	2.80374e-05	-1.08005e-10	-1.0763
68407933	chr5:68407933:C:T	0.00010882	0.279862	-2.92966e-10
68407938	chr5:68407938:T:C	1.17121e-05	-1.19591	-0.753298
68409347	chr5:68409347:G:A	3.04207e-05	-1.08005e-10	-0.994712
68409603	chr5:68409603:T:C	2.68365e-05	-1.08005e-10	-1.12007
68410065	chr5:68410065:C:T	1.75251e-05	-1.5462	-2.92966e-10
68410463	chr5:68410463:C:T	5.85552e-06	-1.50729	-1.13517
68411043	chr5:68411043:C:T	1.74162e-05	-1.55244	-2.92966e-10
68411242	chr5:68411242:G:A	6.22656e-06	-1.31156	-1.26945
68411751	chr5:68411751:G:A	4.38572e-05	-1.08005e-10	-0.628898
68411877	chr5:68411877:G:A	9.74983e-06	-0.926638	-1.20595
68412034	chr5:68412034:G:A	1.06122e-05	-0.885138	-1.1627
68412114	chr5:68412114:C:T	2.60727e-05	-1.08005e-10	-1.14895
68412305	chr5:68412305:C:T	6.2495e-06	-1.32306	-1.25428
68412391	chr5:68412391:T:C	5.81417e-06	-1.38614	-1.2634
68412435	chr5:68412435:G:A	4.45878e-05	-1.08005e-10	-0.612377
68412684	chr5:68412684:C:T	5.18884e-06	-1.5399	-1.22342
68412953	chr5:68412953:C:A	2.33026e-05	-1.08005e-10	-1.26127
68413239	chr5:68413239:T:A	5.82625e-06	-1.54939	-1.09807
68413272	chr5:68413272:A:G	1.74273e-05	-1.5518	-2.92966e-10
68413487	chr5:68413487:C:A	7.26615e-06	-1.16322	-1.26339
68413492	chr5:68413492:C:A	2.33044e-05	-1.08005e-10	-1.2612
68413593	chr5:68413593:G:A	3.89596e-05	-1.08005e-10	-0.747312
68414217	chr5:68414217:G:T	5.91186e-06	-1.49582	-1.13705
68414504	chr5:68414504:C:A	2.50766e-05	-1.08005e-10	-1.1879
```
