## Supplementary material for "Characterization of shared and ancestry-specific signals driving complex traits using multi-ancestry fine-mapping": susiex_nc1.cs80.snp

```
BP	SNP
71967874	chr5:71967874:A:T
71968097	chr5:71968097:T:C
71968116	chr5:71968116:T:C
71968285	chr5:71968285:CT:C
71968622	chr5:71968622:C:T
71969016	chr5:71969016:T:C
71969436	chr5:71969436:T:C
71969640	chr5:71969640:G:T
71969803	chr5:71969803:G:A
71970379	chr5:71970379:T:C
71970886	chr5:71970886:C:T
71971067	chr5:71971067:G:A
71971092	chr5:71971092:A:G
71971186	chr5:71971186:G:A
71971192	chr5:71971192:C:T
71971342	chr5:71971342:T:C
71971430	chr5:71971430:G:T
71971551	chr5:71971551:T:A
71971742	chr5:71971742:G:T
71971844	chr5:71971844:T:G
71971887	chr5:71971887:A:G
71971890	chr5:71971890:G:A
71972034	chr5:71972034:T:G
71972066	chr5:71972066:A:G
71972544	chr5:71972544:T:C
71972678	chr5:71972678:C:T
71972889	chr5:71972889:T:C
71972892	chr5:71972892:T:C
71973122	chr5:71973122:A:G
71973436	chr5:71973436:G:T
71974319	chr5:71974319:C:G
71975016	chr5:71975016:G:C
71975665	chr5:71975665:T:C
71975702	chr5:71975702:C:G
71975863	chr5:71975863:T:C
71976015	chr5:71976015:A:G
71976122	chr5:71976122:T:C
71976629	chr5:71976629:A:G
71976790	chr5:71976790:T:C
71976941	chr5:71976941:G:A
71977116	chr5:71977116:T:G
71977129	chr5:71977129:A:T
71977261	chr5:71977261:C:T
71977520	chr5:71977520:G:A
71977633	chr5:71977633:A:T
71978179	chr5:71978179:T:G
71978995	chr5:71978995:A:G
71978996	chr5:71978996:T:C
71979120	chr5:71979120:A:G
71979616	chr5:71979616:C:A
71980277	chr5:71980277:A:G
71980374	chr5:71980374:T:A
71980506	chr5:71980506:T:C
71980640	chr5:71980640:T:C
71980838	chr5:71980838:C:T
71981093	chr5:71981093:G:A
71981189	chr5:71981189:C:T
71981338	chr5:71981338:A:C
71981509	chr5:71981509:C:T
71981524	chr5:71981524:C:T
71981840	chr5:71981840:A:G
71983554	chr5:71983554:CT:C
71983914	chr5:71983914:G:A
71983960	chr5:71983960:C:T
71984053	chr5:71984053:G:A
71984307	chr5:71984307:T:C
71984359	chr5:71984359:G:A
71984697	chr5:71984697:T:C
71984729	chr5:71984729:G:A
71984939	chr5:71984939:T:C
71985147	chr5:71985147:C:T
71985299	chr5:71985299:A:G
71985428	chr5:71985428:T:C
71986408	chr5:71986408:A:G
71986851	chr5:71986851:T:A
71986877	chr5:71986877:G:A
71987141	chr5:71987141:G:A
71987142	chr5:71987142:T:C
71987201	chr5:71987201:G:A
71987220	chr5:71987220:G:A
71987507	chr5:71987507:G:A
71987596	chr5:71987596:T:C
71987677	chr5:71987677:G:C
71987717	chr5:71987717:C:T
71987879	chr5:71987879:A:T
71988352	chr5:71988352:T:C
71988425	chr5:71988425:C:G
71988623	chr5:71988623:T:C
71989356	chr5:71989356:A:G
71989419	chr5:71989419:C:T
71989610	chr5:71989610:G:T
71990020	chr5:71990020:A:G
71990260	chr5:71990260:T:G
71990465	chr5:71990465:TG:T
71990686	chr5:71990686:T:G
71990801	chr5:71990801:C:G
71991077	chr5:71991077:T:C
71991211	chr5:71991211:C:T
71991717	chr5:71991717:C:G
71992477	chr5:71992477:A:G
71992929	chr5:71992929:A:G
71993129	chr5:71993129:G:A
71993489	chr5:71993489:C:T
71994070	chr5:71994070:T:C
71994565	chr5:71994565:G:A
71994955	chr5:71994955:G:A
71995200	chr5:71995200:C:T
71995445	chr5:71995445:A:G
71995536	chr5:71995536:GGAAA:G
71995928	chr5:71995928:C:T
71995933	chr5:71995933:G:T
71996254	chr5:71996254:A:G
71996436	chr5:71996436:T:C
71996871	chr5:71996871:C:T
71996951	chr5:71996951:A:G
71997093	chr5:71997093:A:C
71997247	chr5:71997247:C:T
71997678	chr5:71997678:G:A
71997822	chr5:71997822:C:G
71997980	chr5:71997980:T:C
71998052	chr5:71998052:T:C
71998570	chr5:71998570:A:AG
71998622	chr5:71998622:T:C
71998855	chr5:71998855:T:C
71999002	chr5:71999002:G:A
71999329	chr5:71999329:TC:T
71999330	chr5:71999330:C:T
71999685	chr5:71999685:T:A
71999813	chr5:71999813:T:C
71999822	chr5:71999822:T:C
72000032	chr5:72000032:G:A
72000388	chr5:72000388:G:A
72000879	chr5:72000879:T:C
72001103	chr5:72001103:G:A
72002513	chr5:72002513:T:C
72002572	chr5:72002572:G:A
72002758	chr5:72002758:T:C
72003082	chr5:72003082:A:G
72003146	chr5:72003146:A:G
72003375	chr5:72003375:G:A
72003622	chr5:72003622:C:G
72003931	chr5:72003931:C:T
72004004	chr5:72004004:A:G
72004044	chr5:72004044:T:C
72004172	chr5:72004172:A:C
72004408	chr5:72004408:C:T
72004545	chr5:72004545:G:A
72004990	chr5:72004990:C:T
72005141	chr5:72005141:G:A
72005426	chr5:72005426:C:A
72006192	chr5:72006192:G:A
72006331	chr5:72006331:T:C
72006902	chr5:72006902:T:C
72007132	chr5:72007132:T:A
72007307	chr5:72007307:C:T
72007343	chr5:72007343:C:G
72007419	chr5:72007419:C:T
72007746	chr5:72007746:G:A
72008086	chr5:72008086:G:A
72008336	chr5:72008336:T:C
72008452	chr5:72008452:T:C
72008463	chr5:72008463:C:T
72009134	chr5:72009134:C:T
72009384	chr5:72009384:T:C
72009652	chr5:72009652:T:C
72009769	chr5:72009769:A:T
72009937	chr5:72009937:A:G
72010093	chr5:72010093:C:T
72010174	chr5:72010174:G:A
72011553	chr5:72011553:A:G
72011555	chr5:72011555:G:A
72011721	chr5:72011721:A:G
72011787	chr5:72011787:C:T
72012003	chr5:72012003:A:T
72012004	chr5:72012004:T:A
72012303	chr5:72012303:C:A
72012434	chr5:72012434:C:T
72012447	chr5:72012447:C:A
72013618	chr5:72013618:CTAG:C
72013753	chr5:72013753:C:T
72013776	chr5:72013776:T:G
72014002	chr5:72014002:G:A
72014127	chr5:72014127:G:A
72014476	chr5:72014476:A:G
72014519	chr5:72014519:G:T
72014762	chr5:72014762:A:T
72014901	chr5:72014901:A:G
72014965	chr5:72014965:C:A
72015715	chr5:72015715:T:C
72016018	chr5:72016018:A:G
72016411	chr5:72016411:G:T
72016478	chr5:72016478:T:C
72017305	chr5:72017305:T:A
72017584	chr5:72017584:G:C
72017783	chr5:72017783:C:T
72017987	chr5:72017987:AG:A
72018465	chr5:72018465:G:A
72019007	chr5:72019007:T:C
72019482	chr5:72019482:G:A
72019740	chr5:72019740:A:C
72020511	chr5:72020511:G:A
72021979	chr5:72021979:G:A
72022285	chr5:72022285:T:G
72022834	chr5:72022834:T:C
72023216	chr5:72023216:C:G
72023467	chr5:72023467:C:T
72023475	chr5:72023475:T:C
72023925	chr5:72023925:G:T
72024474	chr5:72024474:T:C
72024573	chr5:72024573:A:G
72024902	chr5:72024902:C:T
72025406	chr5:72025406:T:C
72026058	chr5:72026058:A:C
72026440	chr5:72026440:G:T
72026484	chr5:72026484:T:C
72026695	chr5:72026695:T:C
72026696	chr5:72026696:A:G
72027688	chr5:72027688:C:T
72027759	chr5:72027759:T:G
72027800	chr5:72027800:G:C
72027817	chr5:72027817:ACTGT:A
72027874	chr5:72027874:C:T
72027950	chr5:72027950:T:C
72028195	chr5:72028195:AATCC:A
72028202	chr5:72028202:CT:C
72028204	chr5:72028204:AACGAACT:A
72028213	chr5:72028213:A:G
72028454	chr5:72028454:C:A
72028950	chr5:72028950:T:C
72029035	chr5:72029035:T:C
72029264	chr5:72029264:T:C
72030486	chr5:72030486:T:TTCC
72030545	chr5:72030545:C:T
72030600	chr5:72030600:C:T
72030764	chr5:72030764:C:T
72031376	chr5:72031376:A:G
72031564	chr5:72031564:C:T
72031818	chr5:72031818:T:C
72031839	chr5:72031839:G:A
72032122	chr5:72032122:T:C
72032172	chr5:72032172:G:A
72032263	chr5:72032263:T:A
72032390	chr5:72032390:G:A
72032705	chr5:72032705:A:G
72032777	chr5:72032777:T:C
72033161	chr5:72033161:G:T
72033459	chr5:72033459:A:G
72033904	chr5:72033904:G:A
72034384	chr5:72034384:A:G
72034545	chr5:72034545:G:A
72034735	chr5:72034735:G:T
72034748	chr5:72034748:T:C
72034975	chr5:72034975:A:G
72035053	chr5:72035053:T:A
72035165	chr5:72035165:C:G
72035207	chr5:72035207:A:T
72035244	chr5:72035244:C:G
72035260	chr5:72035260:C:A
72036796	chr5:72036796:C:T
72037072	chr5:72037072:G:A
72037474	chr5:72037474:CTTACA:C
72037494	chr5:72037494:A:AG
72037555	chr5:72037555:G:A
72037674	chr5:72037674:C:T
72038233	chr5:72038233:T:A
72038376	chr5:72038376:T:C
72038794	chr5:72038794:C:T
72039361	chr5:72039361:T:A
72039370	chr5:72039370:T:C
72039451	chr5:72039451:T:C
72039489	chr5:72039489:C:T
72039648	chr5:72039648:A:G
72039649	chr5:72039649:A:G
72039859	chr5:72039859:C:T
72039870	chr5:72039870:T:TC
72040646	chr5:72040646:G:C
72040679	chr5:72040679:G:A
72040680	chr5:72040680:C:T
72040978	chr5:72040978:G:T
72041099	chr5:72041099:A:C
72041267	chr5:72041267:C:T
72041326	chr5:72041326:T:A
72041574	chr5:72041574:A:G
72041635	chr5:72041635:C:A
72041839	chr5:72041839:G:A
72041984	chr5:72041984:A:G
72042023	chr5:72042023:A:G
72042244	chr5:72042244:T:C
72042287	chr5:72042287:A:G
72042549	chr5:72042549:C:T
72042650	chr5:72042650:A:G
72042714	chr5:72042714:C:T
72042788	chr5:72042788:C:T
72042935	chr5:72042935:C:G
72043033	chr5:72043033:G:A
72043108	chr5:72043108:G:A
72043119	chr5:72043119:C:T
72043368	chr5:72043368:C:T
72043580	chr5:72043580:C:T
72043968	chr5:72043968:G:A
72044640	chr5:72044640:C:A
72044682	chr5:72044682:G:A
72044874	chr5:72044874:C:A
72044934	chr5:72044934:A:G
72044944	chr5:72044944:C:T
72045322	chr5:72045322:A:G
72045449	chr5:72045449:C:A
72045460	chr5:72045460:G:A
72045672	chr5:72045672:A:C
72046218	chr5:72046218:T:C
72046223	chr5:72046223:T:A
72046596	chr5:72046596:A:T
72046890	chr5:72046890:C:G
72047008	chr5:72047008:A:G
72047077	chr5:72047077:T:A
72047214	chr5:72047214:A:G
72047498	chr5:72047498:C:A
72047696	chr5:72047696:A:G
72047701	chr5:72047701:C:T
72048255	chr5:72048255:T:C
72048466	chr5:72048466:A:G
72048490	chr5:72048490:T:A
72048526	chr5:72048526:T:C
72048641	chr5:72048641:G:A
72048671	chr5:72048671:A:G
72048801	chr5:72048801:A:G
72049130	chr5:72049130:TAA:T
72049161	chr5:72049161:G:A
72049402	chr5:72049402:ACTCAACTG:A
72049420	chr5:72049420:G:A
72049713	chr5:72049713:T:C
72049876	chr5:72049876:C:T
72050166	chr5:72050166:A:G
72050342	chr5:72050342:C:T
72050555	chr5:72050555:GT:G
72050822	chr5:72050822:G:A
72050965	chr5:72050965:C:T
72051019	chr5:72051019:T:C
72051360	chr5:72051360:G:A
72051368	chr5:72051368:A:T
72051629	chr5:72051629:T:G
72051635	chr5:72051635:C:T
72051657	chr5:72051657:T:G
72051675	chr5:72051675:G:A
72051783	chr5:72051783:T:G
72051843	chr5:72051843:C:A
72052089	chr5:72052089:G:T
72052093	chr5:72052093:T:G
72052429	chr5:72052429:C:T
72052575	chr5:72052575:G:A
72052687	chr5:72052687:G:A
72052765	chr5:72052765:C:T
72052776	chr5:72052776:T:C
72052828	chr5:72052828:T:G
72052851	chr5:72052851:T:C
72052954	chr5:72052954:G:A
72053076	chr5:72053076:C:T
72053294	chr5:72053294:A:G
72053298	chr5:72053298:C:T
72053381	chr5:72053381:C:T
72053487	chr5:72053487:A:T
72053503	chr5:72053503:A:T
72053696	chr5:72053696:A:G
72053714	chr5:72053714:A:G
72053964	chr5:72053964:T:C
72053977	chr5:72053977:G:A
72054122	chr5:72054122:T:C
72054364	chr5:72054364:T:C
72054376	chr5:72054376:A:G
72054377	chr5:72054377:G:A
72054483	chr5:72054483:T:C
72054765	chr5:72054765:G:A
72054839	chr5:72054839:G:A
72054898	chr5:72054898:G:A
72055155	chr5:72055155:A:T
72055358	chr5:72055358:A:C
72055515	chr5:72055515:C:T
72055669	chr5:72055669:A:T
72055738	chr5:72055738:A:C
72055903	chr5:72055903:T:C
72056150	chr5:72056150:T:C
72056308	chr5:72056308:A:G
72056346	chr5:72056346:A:G
72056425	chr5:72056425:A:G
72056594	chr5:72056594:G:A
72056849	chr5:72056849:T:TG
72056976	chr5:72056976:T:A
72057233	chr5:72057233:T:G
72057307	chr5:72057307:G:A
72057318	chr5:72057318:AAAAT:A
72057395	chr5:72057395:C:T
72057658	chr5:72057658:C:T
72057703	chr5:72057703:G:C
72057742	chr5:72057742:T:A
72057831	chr5:72057831:C:T
72058193	chr5:72058193:T:C
72058206	chr5:72058206:T:C
72058307	chr5:72058307:G:C
72058504	chr5:72058504:T:C
72058638	chr5:72058638:T:C
72058640	chr5:72058640:G:A
72058766	chr5:72058766:T:C
72058852	chr5:72058852:C:T
72058902	chr5:72058902:A:G
72058957	chr5:72058957:A:G
72059082	chr5:72059082:G:T
72059099	chr5:72059099:G:T
72059268	chr5:72059268:A:G
72059290	chr5:72059290:A:T
72059541	chr5:72059541:C:A
72059653	chr5:72059653:G:GA
72059690	chr5:72059690:C:G
72061353	chr5:72061353:T:C
72061441	chr5:72061441:G:A
72061817	chr5:72061817:A:T
72062270	chr5:72062270:T:C
72063585	chr5:72063585:C:T
72063724	chr5:72063724:G:C
72063738	chr5:72063738:A:G
72063812	chr5:72063812:C:T
72063890	chr5:72063890:G:A
72063950	chr5:72063950:T:C
72064352	chr5:72064352:G:A
72064897	chr5:72064897:A:G
72064921	chr5:72064921:C:T
72065402	chr5:72065402:T:A
72065569	chr5:72065569:A:T
72065805	chr5:72065805:G:T
72065998	chr5:72065998:T:C
72066242	chr5:72066242:T:A
72067743	chr5:72067743:T:C
72068440	chr5:72068440:A:G
72068454	chr5:72068454:C:A
72068555	chr5:72068555:T:A
72068932	chr5:72068932:T:C
72069002	chr5:72069002:C:T
72069055	chr5:72069055:A:G
72069093	chr5:72069093:A:G
72069110	chr5:72069110:T:C
72069381	chr5:72069381:G:A
72069423	chr5:72069423:C:A
72069511	chr5:72069511:T:C
72069882	chr5:72069882:A:G
72070014	chr5:72070014:T:C
72070507	chr5:72070507:A:G
72070525	chr5:72070525:A:C
72070619	chr5:72070619:A:T
72070739	chr5:72070739:T:A
72071168	chr5:72071168:C:T
72071179	chr5:72071179:C:T
72071236	chr5:72071236:T:C
72071374	chr5:72071374:T:C
72071554	chr5:72071554:T:C
72071734	chr5:72071734:A:G
72071769	chr5:72071769:C:T
72071786	chr5:72071786:A:C
72072213	chr5:72072213:G:A
72072668	chr5:72072668:A:T
72072713	chr5:72072713:T:C
72072757	chr5:72072757:C:T
72073010	chr5:72073010:T:C
72073172	chr5:72073172:A:G
72073618	chr5:72073618:G:A
72073742	chr5:72073742:G:A
72073783	chr5:72073783:G:A
72073824	chr5:72073824:C:T
72074065	chr5:72074065:A:G
72074215	chr5:72074215:C:T
72074255	chr5:72074255:G:A
72074371	chr5:72074371:T:C
72074669	chr5:72074669:C:G
72074915	chr5:72074915:T:C
72074923	chr5:72074923:A:G
72074982	chr5:72074982:A:G
72075034	chr5:72075034:C:T
72075035	chr5:72075035:G:A
72075246	chr5:72075246:A:C
72075342	chr5:72075342:T:C
72075357	chr5:72075357:G:A
72075520	chr5:72075520:T:C
72075727	chr5:72075727:G:A
72077054	chr5:72077054:G:A
72077176	chr5:72077176:T:G
72077206	chr5:72077206:C:T
72077269	chr5:72077269:A:T
72077836	chr5:72077836:T:A
72078023	chr5:72078023:T:G
72078154	chr5:72078154:C:G
72078254	chr5:72078254:C:T
72078510	chr5:72078510:A:G
72078538	chr5:72078538:A:G
72078874	chr5:72078874:C:G
72079402	chr5:72079402:C:T
72079644	chr5:72079644:CT:C
72079666	chr5:72079666:T:C
72079687	chr5:72079687:C:T
72079892	chr5:72079892:T:C
72080026	chr5:72080026:A:G
72080084	chr5:72080084:T:C
72080121	chr5:72080121:C:T
72080322	chr5:72080322:C:T
72080396	chr5:72080396:G:A
72080410	chr5:72080410:G:A
72080779	chr5:72080779:TAATCTGTACAAC:T
72080941	chr5:72080941:C:T
72081285	chr5:72081285:A:C
72081305	chr5:72081305:T:G
72081710	chr5:72081710:T:A
72082211	chr5:72082211:T:C
72082255	chr5:72082255:G:C
72082525	chr5:72082525:T:C
72082732	chr5:72082732:G:A
72082773	chr5:72082773:A:G
72082787	chr5:72082787:C:T
72082880	chr5:72082880:G:A
72082912	chr5:72082912:C:T
72083002	chr5:72083002:G:A
72084527	chr5:72084527:TC:T
72084966	chr5:72084966:T:C
72085087	chr5:72085087:T:C
72085180	chr5:72085180:G:A
72085585	chr5:72085585:C:T
72085949	chr5:72085949:C:G
72086058	chr5:72086058:G:A
72086294	chr5:72086294:A:G
72086302	chr5:72086302:A:T
72086605	chr5:72086605:A:G
72086670	chr5:72086670:C:G
72086879	chr5:72086879:CCT:C
72087150	chr5:72087150:C:T
72087187	chr5:72087187:G:A
72087196	chr5:72087196:T:C
72088096	chr5:72088096:T:C
72089002	chr5:72089002:T:C
72089911	chr5:72089911:G:A
72090312	chr5:72090312:G:C
72090431	chr5:72090431:A:G
72090777	chr5:72090777:T:C
72090991	chr5:72090991:T:A
72091107	chr5:72091107:A:C
72091447	chr5:72091447:C:T
72091639	chr5:72091639:T:C
72091962	chr5:72091962:G:T
72092214	chr5:72092214:C:T
72092321	chr5:72092321:C:A
72092947	chr5:72092947:A:C
72093167	chr5:72093167:G:A
72093432	chr5:72093432:C:G
72093691	chr5:72093691:TTAA:T
72093811	chr5:72093811:A:C
72093895	chr5:72093895:G:A
72093924	chr5:72093924:G:A
72094577	chr5:72094577:C:A
72094954	chr5:72094954:G:A
72095269	chr5:72095269:A:G
72095280	chr5:72095280:A:G
72095382	chr5:72095382:T:C
72095585	chr5:72095585:A:G
72095726	chr5:72095726:C:T
72095727	chr5:72095727:A:T
72095775	chr5:72095775:C:G
72095845	chr5:72095845:C:T
72095855	chr5:72095855:A:T
72095960	chr5:72095960:G:A
72096120	chr5:72096120:T:A
72096126	chr5:72096126:T:C
72096259	chr5:72096259:G:C
72096682	chr5:72096682:C:T
72096754	chr5:72096754:G:A
72097097	chr5:72097097:C:G
72097181	chr5:72097181:AG:A
72097259	chr5:72097259:A:G
72097375	chr5:72097375:A:G
72097413	chr5:72097413:T:C
72097894	chr5:72097894:C:T
72097992	chr5:72097992:T:C
72098022	chr5:72098022:T:C
72098288	chr5:72098288:C:A
72098359	chr5:72098359:A:G
72098645	chr5:72098645:G:A
72099008	chr5:72099008:C:A
72099081	chr5:72099081:GAC:G
72099120	chr5:72099120:C:T
72099424	chr5:72099424:C:T
72099532	chr5:72099532:C:A
72099916	chr5:72099916:A:G
72099922	chr5:72099922:T:C
72099962	chr5:72099962:G:A
72100647	chr5:72100647:G:A
72100924	chr5:72100924:A:G
72101296	chr5:72101296:A:G
72101543	chr5:72101543:G:T
72101895	chr5:72101895:G:A
72102027	chr5:72102027:T:C
72102294	chr5:72102294:C:T
72102484	chr5:72102484:A:T
72102774	chr5:72102774:G:C
72103172	chr5:72103172:C:T
72103307	chr5:72103307:A:G
72103340	chr5:72103340:A:G
72103506	chr5:72103506:AAATT:A
72103817	chr5:72103817:A:G
72103843	chr5:72103843:TTC:GTC
72103864	chr5:72103864:A:G
72103939	chr5:72103939:A:G
72104422	chr5:72104422:C:T
72104569	chr5:72104569:C:A
72104589	chr5:72104589:G:A
72105286	chr5:72105286:A:C
72105328	chr5:72105328:G:A
72105698	chr5:72105698:C:T
72105704	chr5:72105704:C:T
72105871	chr5:72105871:T:A
72106512	chr5:72106512:A:G
72106530	chr5:72106530:T:A
72106555	chr5:72106555:C:T
72106618	chr5:72106618:A:T
72107446	chr5:72107446:T:C
72107479	chr5:72107479:T:A
72107892	chr5:72107892:G:C
72108485	chr5:72108485:G:A
72108567	chr5:72108567:C:G
72108601	chr5:72108601:G:A
72109205	chr5:72109205:C:T
72109685	chr5:72109685:C:T
72110077	chr5:72110077:A:T
72110234	chr5:72110234:G:C
72110843	chr5:72110843:T:C
72111028	chr5:72111028:T:A
72111296	chr5:72111296:T:A
72111717	chr5:72111717:G:C
72111768	chr5:72111768:C:T
72111831	chr5:72111831:G:C
72112063	chr5:72112063:T:G
72112426	chr5:72112426:C:T
72113040	chr5:72113040:A:G
72113556	chr5:72113556:A:G
72114028	chr5:72114028:T:C
72114227	chr5:72114227:G:A
72114285	chr5:72114285:A:T
72114372	chr5:72114372:A:G
72114529	chr5:72114529:G:C
72115172	chr5:72115172:G:A
72115177	chr5:72115177:T:G
72115465	chr5:72115465:A:G
72115479	chr5:72115479:C:T
72115845	chr5:72115845:A:G
72115891	chr5:72115891:T:C
72116049	chr5:72116049:C:T
72116150	chr5:72116150:T:C
72116386	chr5:72116386:T:C
72116465	chr5:72116465:A:G
72116544	chr5:72116544:G:A
72116546	chr5:72116546:A:G
72117268	chr5:72117268:G:A
72117327	chr5:72117327:G:A
72117492	chr5:72117492:A:G
72117516	chr5:72117516:G:A
72117818	chr5:72117818:T:G
72118339	chr5:72118339:A:G
72118380	chr5:72118380:A:G
72118773	chr5:72118773:G:A
72118805	chr5:72118805:A:G
72118832	chr5:72118832:C:T
72118985	chr5:72118985:C:A
72119160	chr5:72119160:TC:T
72119306	chr5:72119306:C:G
72119595	chr5:72119595:C:A
72120518	chr5:72120518:G:A
72120800	chr5:72120800:A:G
72121213	chr5:72121213:A:G
72121295	chr5:72121295:C:T
72121938	chr5:72121938:G:A
72122065	chr5:72122065:G:A
72122376	chr5:72122376:G:A
72123183	chr5:72123183:A:G
72123505	chr5:72123505:GA:G
72123523	chr5:72123523:C:T
72123585	chr5:72123585:C:T
72123728	chr5:72123728:C:A
72124358	chr5:72124358:T:G
72124534	chr5:72124534:G:T
72124545	chr5:72124545:G:A
72124924	chr5:72124924:G:T
72125658	chr5:72125658:A:G
72125841	chr5:72125841:G:A
72126133	chr5:72126133:G:A
72126181	chr5:72126181:G:A
72126359	chr5:72126359:T:C
72126549	chr5:72126549:A:G
72126908	chr5:72126908:G:A
72127164	chr5:72127164:G:A
72127398	chr5:72127398:A:G
72127414	chr5:72127414:G:T
72127525	chr5:72127525:A:G
72127599	chr5:72127599:A:C
72128061	chr5:72128061:A:C
72128105	chr5:72128105:C:T
72128257	chr5:72128257:G:A
72129120	chr5:72129120:TC:T
72129515	chr5:72129515:C:T
72129530	chr5:72129530:C:G
72129532	chr5:72129532:A:G
72129555	chr5:72129555:C:T
72130125	chr5:72130125:A:T
72130213	chr5:72130213:C:T
72130268	chr5:72130268:C:T
72130392	chr5:72130392:T:A
72130637	chr5:72130637:A:G
72130704	chr5:72130704:G:A
72131187	chr5:72131187:G:A
72131818	chr5:72131818:C:T
72131957	chr5:72131957:T:C
72132082	chr5:72132082:A:G
72132498	chr5:72132498:G:A
72132537	chr5:72132537:A:G
72132699	chr5:72132699:G:A
72132873	chr5:72132873:T:C
72132964	chr5:72132964:G:T
72133733	chr5:72133733:T:C
72133764	chr5:72133764:G:A
72135068	chr5:72135068:G:A
72135106	chr5:72135106:A:G
72135889	chr5:72135889:G:A
72135952	chr5:72135952:T:A
72136069	chr5:72136069:C:T
72136393	chr5:72136393:A:G
72136396	chr5:72136396:C:G
72136658	chr5:72136658:A:G
72137163	chr5:72137163:A:G
72138483	chr5:72138483:C:A
72139054	chr5:72139054:G:A
72139494	chr5:72139494:A:G
72139747	chr5:72139747:T:C
72140527	chr5:72140527:G:A
72140897	chr5:72140897:G:A
72141035	chr5:72141035:A:G
72141203	chr5:72141203:T:C
72141435	chr5:72141435:A:G
72142065	chr5:72142065:A:T
72142222	chr5:72142222:A:T
72142829	chr5:72142829:G:C
72142985	chr5:72142985:T:C
72143109	chr5:72143109:T:C
72143349	chr5:72143349:C:A
72143436	chr5:72143436:C:G
72143560	chr5:72143560:G:A
72143658	chr5:72143658:A:G
72144067	chr5:72144067:A:G
72144103	chr5:72144103:A:C
72144178	chr5:72144178:ATGT:A
72144328	chr5:72144328:G:A
72144329	chr5:72144329:C:T
72144374	chr5:72144374:C:T
72144480	chr5:72144480:A:C
72144699	chr5:72144699:G:A
72144789	chr5:72144789:T:C
72144848	chr5:72144848:G:T
72144887	chr5:72144887:A:G
72145411	chr5:72145411:T:C
72145641	chr5:72145641:A:T
72145762	chr5:72145762:T:C
72145847	chr5:72145847:G:T
72145873	chr5:72145873:G:A
72146418	chr5:72146418:T:C
72147389	chr5:72147389:C:T
72147795	chr5:72147795:T:C
72148064	chr5:72148064:A:G
72148517	chr5:72148517:T:G
72148559	chr5:72148559:AG:A
72148722	chr5:72148722:T:C
72148805	chr5:72148805:C:T
72148871	chr5:72148871:C:T
72149419	chr5:72149419:C:T
72149874	chr5:72149874:C:T
72150164	chr5:72150164:A:T
72150254	chr5:72150254:T:C
72150261	chr5:72150261:T:G
72150380	chr5:72150380:C:T
72150656	chr5:72150656:C:T
72150935	chr5:72150935:G:A
72150979	chr5:72150979:G:A
72151049	chr5:72151049:G:GT
72151281	chr5:72151281:A:G
72151380	chr5:72151380:G:A
72151584	chr5:72151584:A:G
72151798	chr5:72151798:A:G
72152176	chr5:72152176:G:C
72152704	chr5:72152704:G:A
72152760	chr5:72152760:T:C
72152902	chr5:72152902:TG:T
72152921	chr5:72152921:G:A
72153255	chr5:72153255:A:G
72153278	chr5:72153278:G:C
72154097	chr5:72154097:A:G
72154118	chr5:72154118:G:T
72154188	chr5:72154188:T:C
72154352	chr5:72154352:C:A
72154605	chr5:72154605:AC:A
72154766	chr5:72154766:T:C
72154948	chr5:72154948:G:A
72155072	chr5:72155072:C:CCG
72155085	chr5:72155085:C:T
72155128	chr5:72155128:A:G
72155333	chr5:72155333:C:T
72155348	chr5:72155348:A:G
72155383	chr5:72155383:C:T
72155599	chr5:72155599:C:T
72155693	chr5:72155693:T:C
72155799	chr5:72155799:C:T
72155881	chr5:72155881:C:T
72156267	chr5:72156267:G:A
72156275	chr5:72156275:A:G
72156423	chr5:72156423:G:A
72157021	chr5:72157021:T:A
72158122	chr5:72158122:C:T
72158233	chr5:72158233:A:G
72158373	chr5:72158373:A:G
72158442	chr5:72158442:G:A
72158456	chr5:72158456:A:G
72158476	chr5:72158476:A:G
72158719	chr5:72158719:C:T
72158955	chr5:72158955:A:G
72158956	chr5:72158956:C:T
72159087	chr5:72159087:T:C
72159433	chr5:72159433:CAGAT:C
72159447	chr5:72159447:A:G
72159761	chr5:72159761:C:T
72159791	chr5:72159791:A:G
72159985	chr5:72159985:G:A
72160130	chr5:72160130:A:G
72160382	chr5:72160382:A:G
72160795	chr5:72160795:A:G
72161181	chr5:72161181:C:T
72161201	chr5:72161201:G:A
72161358	chr5:72161358:A:G
72161567	chr5:72161567:C:T
72161771	chr5:72161771:A:G
72161986	chr5:72161986:A:G
72162014	chr5:72162014:ACAGC:A
72162295	chr5:72162295:C:T
72162394	chr5:72162394:G:A
72162644	chr5:72162644:G:A
72162691	chr5:72162691:G:A
72163322	chr5:72163322:G:A
72163461	chr5:72163461:G:A
72163643	chr5:72163643:A:C
72163987	chr5:72163987:A:G
72164168	chr5:72164168:T:G
72164248	chr5:72164248:T:C
72165151	chr5:72165151:T:C
72165267	chr5:72165267:C:T
72165642	chr5:72165642:T:C
72165662	chr5:72165662:T:C
72165900	chr5:72165900:C:T
72166238	chr5:72166238:C:T
72166329	chr5:72166329:C:T
72166805	chr5:72166805:T:C
72166915	chr5:72166915:G:A
72167440	chr5:72167440:T:C
72167774	chr5:72167774:AC:A
72168010	chr5:72168010:C:T
72168353	chr5:72168353:C:T
72168417	chr5:72168417:G:A
72168441	chr5:72168441:T:C
72168640	chr5:72168640:G:A
72169344	chr5:72169344:C:G
72169385	chr5:72169385:A:G
72169534	chr5:72169534:T:A
72169907	chr5:72169907:A:G
72170094	chr5:72170094:G:T
72170231	chr5:72170231:CAAGGGCCT:C
72170741	chr5:72170741:C:T
72170802	chr5:72170802:C:G
72170875	chr5:72170875:A:AG
72170942	chr5:72170942:C:T
72171176	chr5:72171176:T:C
72171243	chr5:72171243:G:A
72171352	chr5:72171352:C:T
72171372	chr5:72171372:G:A
72171689	chr5:72171689:T:G
72171843	chr5:72171843:T:C
72172109	chr5:72172109:C:T
72172841	chr5:72172841:C:T
72172974	chr5:72172974:T:C
72173312	chr5:72173312:G:A
72173818	chr5:72173818:C:T
72173819	chr5:72173819:C:G
72173954	chr5:72173954:C:A
72174306	chr5:72174306:A:G
72174366	chr5:72174366:C:G
72174621	chr5:72174621:C:T
72174668	chr5:72174668:AG:A
72174773	chr5:72174773:GGAACCCT:G
72174783	chr5:72174783:C:T
72175134	chr5:72175134:G:A
72175327	chr5:72175327:C:T
72175487	chr5:72175487:T:C
72175502	chr5:72175502:C:T
72175601	chr5:72175601:T:C
72175797	chr5:72175797:C:A
72175886	chr5:72175886:T:C
72176328	chr5:72176328:A:C
72176697	chr5:72176697:G:A
72176705	chr5:72176705:G:T
72177077	chr5:72177077:C:A
72177294	chr5:72177294:C:T
72177580	chr5:72177580:G:A
72177808	chr5:72177808:C:CA
72178078	chr5:72178078:C:T
72178121	chr5:72178121:G:T
72178371	chr5:72178371:T:G
72178447	chr5:72178447:C:T
72178460	chr5:72178460:C:T
72179038	chr5:72179038:C:T
72179129	chr5:72179129:A:G
72179601	chr5:72179601:G:A
72179948	chr5:72179948:C:G
72181078	chr5:72181078:C:T
72181124	chr5:72181124:T:C
72181130	chr5:72181130:G:A
72181288	chr5:72181288:G:A
72181823	chr5:72181823:G:A
72181824	chr5:72181824:C:T
72181842	chr5:72181842:A:G
72182185	chr5:72182185:A:G
72182768	chr5:72182768:A:G
72182996	chr5:72182996:A:G
72183772	chr5:72183772:G:A
72184217	chr5:72184217:A:C
72184969	chr5:72184969:G:A
72185072	chr5:72185072:G:A
72185210	chr5:72185210:C:G
72185235	chr5:72185235:C:A
72185545	chr5:72185545:G:A
72186060	chr5:72186060:C:T
72186768	chr5:72186768:T:C
72187624	chr5:72187624:G:A
72187660	chr5:72187660:A:G
72187914	chr5:72187914:G:A
72188141	chr5:72188141:G:A
72188217	chr5:72188217:G:A
72188285	chr5:72188285:A:G
72188605	chr5:72188605:C:T
72188991	chr5:72188991:T:G
72189508	chr5:72189508:G:C
72190401	chr5:72190401:C:T
72190807	chr5:72190807:A:T
72190819	chr5:72190819:T:C
72190885	chr5:72190885:G:A
72190958	chr5:72190958:C:T
72191526	chr5:72191526:G:A
72191974	chr5:72191974:C:T
72193074	chr5:72193074:G:A
72193094	chr5:72193094:A:G
72193172	chr5:72193172:G:A
72193348	chr5:72193348:T:A
72193459	chr5:72193459:ATC:A
72193868	chr5:72193868:C:T
72195134	chr5:72195134:A:G
72195741	chr5:72195741:G:A
72195742	chr5:72195742:C:T
72195961	chr5:72195961:A:G
72196037	chr5:72196037:G:A
72196082	chr5:72196082:T:C
72196907	chr5:72196907:C:T
72197242	chr5:72197242:C:T
72198050	chr5:72198050:A:T
72199079	chr5:72199079:G:A
72199104	chr5:72199104:A:C
72199517	chr5:72199517:A:C
72199901	chr5:72199901:C:T
72200504	chr5:72200504:C:T
72200592	chr5:72200592:A:G
72200831	chr5:72200831:A:T
72200988	chr5:72200988:A:G
72201077	chr5:72201077:G:T
72201449	chr5:72201449:GT:G
72202556	chr5:72202556:G:A
72202840	chr5:72202840:G:A
72204801	chr5:72204801:T:C
72204932	chr5:72204932:T:C
72204985	chr5:72204985:CCTT:C
72204998	chr5:72204998:G:C
72205571	chr5:72205571:G:A
72206387	chr5:72206387:CCT:C
72206717	chr5:72206717:C:T
72206723	chr5:72206723:A:G
72207366	chr5:72207366:CTA:C
72207680	chr5:72207680:C:G
72208086	chr5:72208086:T:TA
72208466	chr5:72208466:C:A
72209045	chr5:72209045:TTAAAAC:T
72209719	chr5:72209719:T:G
72209920	chr5:72209920:T:A
72209965	chr5:72209965:C:T
72210369	chr5:72210369:G:C
72210607	chr5:72210607:A:G
72211646	chr5:72211646:T:C
72211943	chr5:72211943:CTTG:C
72212135	chr5:72212135:T:C
72212162	chr5:72212162:G:A
72212771	chr5:72212771:T:G
72213117	chr5:72213117:T:A
72213236	chr5:72213236:A:G
72213241	chr5:72213241:T:C
72213608	chr5:72213608:CT:C
72213772	chr5:72213772:A:G
72213980	chr5:72213980:T:C
72215065	chr5:72215065:T:C
72216500	chr5:72216500:G:C
72216723	chr5:72216723:A:G
72216975	chr5:72216975:T:C
72217733	chr5:72217733:G:A
72219109	chr5:72219109:C:G
72219150	chr5:72219150:G:T
72219246	chr5:72219246:GACT:G
72219510	chr5:72219510:A:G
72221500	chr5:72221500:T:G
72221670	chr5:72221670:G:A
72223817	chr5:72223817:T:C
72223837	chr5:72223837:C:T
72224205	chr5:72224205:A:G
72224521	chr5:72224521:A:C
72224998	chr5:72224998:T:C
72225597	chr5:72225597:C:G
72225604	chr5:72225604:G:C
72225724	chr5:72225724:A:G
72225855	chr5:72225855:T:C
72226137	chr5:72226137:G:A
72226298	chr5:72226298:A:T
72226600	chr5:72226600:C:T
72227038	chr5:72227038:C:T
72228336	chr5:72228336:A:T
72228613	chr5:72228613:G:A
72228649	chr5:72228649:T:C
72229538	chr5:72229538:A:G
72229574	chr5:72229574:A:AT
72230027	chr5:72230027:A:G
72230495	chr5:72230495:T:C
72230632	chr5:72230632:A:T
72230723	chr5:72230723:A:G
72230830	chr5:72230830:T:C
72231231	chr5:72231231:T:G
72231363	chr5:72231363:G:A
72231539	chr5:72231539:G:T
72231909	chr5:72231909:C:T
72232169	chr5:72232169:G:A
72232176	chr5:72232176:C:A
72232989	chr5:72232989:CAT:C
72233026	chr5:72233026:C:G
72233061	chr5:72233061:A:G
72233125	chr5:72233125:T:C
72233440	chr5:72233440:T:C
72233545	chr5:72233545:C:A
72234012	chr5:72234012:T:C
72234376	chr5:72234376:A:C
72234460	chr5:72234460:C:T
72234480	chr5:72234480:AC:A
72235206	chr5:72235206:T:A
72235499	chr5:72235499:C:T
72235612	chr5:72235612:C:T
72236355	chr5:72236355:A:G
72236907	chr5:72236907:T:G
72237227	chr5:72237227:C:T
72237355	chr5:72237355:A:G
72237480	chr5:72237480:A:G
72237486	chr5:72237486:A:C
72237657	chr5:72237657:C:A
72237665	chr5:72237665:C:T
72237690	chr5:72237690:C:T
72237741	chr5:72237741:G:A
72237890	chr5:72237890:TA:T
72238149	chr5:72238149:A:T
72238329	chr5:72238329:TAAC:T
72238380	chr5:72238380:T:C
72238492	chr5:72238492:G:C
72238505	chr5:72238505:A:C
72238726	chr5:72238726:A:G
72238812	chr5:72238812:T:C
72238877	chr5:72238877:T:C
72238910	chr5:72238910:G:A
72238974	chr5:72238974:CT:C
72239027	chr5:72239027:G:A
72239083	chr5:72239083:C:G
72239092	chr5:72239092:C:T
72239408	chr5:72239408:G:A
72239575	chr5:72239575:G:T
72239643	chr5:72239643:A:G
72239810	chr5:72239810:G:A
72240034	chr5:72240034:T:C
72240096	chr5:72240096:T:C
72240245	chr5:72240245:A:G
72240272	chr5:72240272:C:T
72240412	chr5:72240412:G:A
72240501	chr5:72240501:T:C
72240838	chr5:72240838:G:A
72240870	chr5:72240870:C:T
72241115	chr5:72241115:G:A
72241817	chr5:72241817:T:C
72242124	chr5:72242124:T:A
72242231	chr5:72242231:A:G
72242438	chr5:72242438:A:AC
72242450	chr5:72242450:C:G
72242686	chr5:72242686:ACACACACACACACACACACACT:A
72242884	chr5:72242884:A:G
72243038	chr5:72243038:C:T
72243202	chr5:72243202:G:A
72243358	chr5:72243358:G:A
72243459	chr5:72243459:G:C
72243563	chr5:72243563:T:A
72244214	chr5:72244214:A:C
72244319	chr5:72244319:G:C
72244404	chr5:72244404:T:C
72244648	chr5:72244648:C:T
72244688	chr5:72244688:TG:T
72244772	chr5:72244772:G:A
72244777	chr5:72244777:T:C
72244826	chr5:72244826:T:C
72245007	chr5:72245007:G:A
72246115	chr5:72246115:T:G
72246151	chr5:72246151:G:A
72246173	chr5:72246173:A:G
72246174	chr5:72246174:C:T
72246376	chr5:72246376:T:C
72246726	chr5:72246726:C:T
72246745	chr5:72246745:A:C
72246801	chr5:72246801:C:A
72246928	chr5:72246928:C:T
72247187	chr5:72247187:A:G
72247202	chr5:72247202:T:C
72247315	chr5:72247315:A:C
72247824	chr5:72247824:T:C
72247910	chr5:72247910:CATA:C
72247959	chr5:72247959:C:T
72248274	chr5:72248274:C:T
72248377	chr5:72248377:C:G
72248493	chr5:72248493:C:T
72248552	chr5:72248552:C:T
72248712	chr5:72248712:TTAAA:T
72248867	chr5:72248867:G:T
72248892	chr5:72248892:G:C
72248979	chr5:72248979:C:T
72249055	chr5:72249055:A:G
72249210	chr5:72249210:T:C
72249340	chr5:72249340:A:T
72249407	chr5:72249407:C:T
72249414	chr5:72249414:T:C
72249655	chr5:72249655:A:T
72250183	chr5:72250183:C:A
72250237	chr5:72250237:G:A
72250562	chr5:72250562:C:T
72250755	chr5:72250755:T:C
72250798	chr5:72250798:C:G
72250834	chr5:72250834:C:T
72251564	chr5:72251564:A:G
72252299	chr5:72252299:T:C
72252332	chr5:72252332:T:A
72252383	chr5:72252383:C:T
72252956	chr5:72252956:T:C
72252978	chr5:72252978:A:C
72253220	chr5:72253220:TC:T
72253221	chr5:72253221:C:T
72254928	chr5:72254928:G:A
72255004	chr5:72255004:A:G
72255037	chr5:72255037:T:C
72255196	chr5:72255196:A:G
72255297	chr5:72255297:C:T
72255342	chr5:72255342:C:T
72256208	chr5:72256208:G:A
72256360	chr5:72256360:C:T
72256593	chr5:72256593:T:G
72256902	chr5:72256902:A:G
72257046	chr5:72257046:G:C
72257192	chr5:72257192:ACAAATAGC:A
72257423	chr5:72257423:C:T
72257519	chr5:72257519:A:G
72257558	chr5:72257558:G:A
72257682	chr5:72257682:G:A
72257773	chr5:72257773:G:A
72258113	chr5:72258113:A:G
72258351	chr5:72258351:A:C
72258762	chr5:72258762:T:C
72259390	chr5:72259390:T:C
72259489	chr5:72259489:C:T
72259649	chr5:72259649:G:A
72260072	chr5:72260072:C:T
72260632	chr5:72260632:A:G
72260666	chr5:72260666:G:A
72260789	chr5:72260789:G:A
72261083	chr5:72261083:C:T
72261526	chr5:72261526:A:C
72261724	chr5:72261724:C:T
72261811	chr5:72261811:G:A
72262333	chr5:72262333:T:C
72262386	chr5:72262386:T:C
72262834	chr5:72262834:G:A
72262838	chr5:72262838:A:G
72262839	chr5:72262839:T:C
72262874	chr5:72262874:G:A
72262985	chr5:72262985:G:A
72263178	chr5:72263178:TAACACAGTG:T
72263604	chr5:72263604:T:C
72264416	chr5:72264416:A:T
72265008	chr5:72265008:G:A
72265238	chr5:72265238:C:A
72265283	chr5:72265283:A:T
72266110	chr5:72266110:G:C
72266290	chr5:72266290:T:C
72266597	chr5:72266597:C:T
72266711	chr5:72266711:T:A
72266899	chr5:72266899:C:T
72267120	chr5:72267120:C:T
72267162	chr5:72267162:T:C
72267185	chr5:72267185:G:A
72267827	chr5:72267827:G:A
72267995	chr5:72267995:G:T
72268381	chr5:72268381:A:T
72268556	chr5:72268556:A:G
72268855	chr5:72268855:T:C
72269344	chr5:72269344:C:T
72269534	chr5:72269534:T:C
72269564	chr5:72269564:G:C
72269631	chr5:72269631:A:C
72269713	chr5:72269713:A:G
72270157	chr5:72270157:T:C
72270171	chr5:72270171:C:T
72270177	chr5:72270177:A:G
72270377	chr5:72270377:T:C
72270904	chr5:72270904:A:G
72271121	chr5:72271121:T:C
72271199	chr5:72271199:T:C
72271335	chr5:72271335:C:T
72271755	chr5:72271755:T:A
72271807	chr5:72271807:G:C
72271895	chr5:72271895:T:A
72272845	chr5:72272845:T:C
72272947	chr5:72272947:TG:T
72272948	chr5:72272948:G:T
72272950	chr5:72272950:TA:T
72272971	chr5:72272971:A:G
72273147	chr5:72273147:T:C
72273498	chr5:72273498:C:T
72273670	chr5:72273670:T:C
72273746	chr5:72273746:G:A
72273786	chr5:72273786:C:T
72274093	chr5:72274093:T:C
72274182	chr5:72274182:C:T
72274333	chr5:72274333:G:A
72275345	chr5:72275345:G:A
72275539	chr5:72275539:T:C
72275556	chr5:72275556:A:G
72275598	chr5:72275598:G:A
72275892	chr5:72275892:A:G
72276086	chr5:72276086:AC:A
72276481	chr5:72276481:G:A
72276560	chr5:72276560:C:T
72276892	chr5:72276892:G:A
72276943	chr5:72276943:A:T
72277299	chr5:72277299:G:C
72277416	chr5:72277416:C:T
72277485	chr5:72277485:T:C
72277507	chr5:72277507:G:A
72277710	chr5:72277710:T:C
72277737	chr5:72277737:G:A
72277771	chr5:72277771:G:A
72277778	chr5:72277778:T:C
72277856	chr5:72277856:G:A
72278002	chr5:72278002:T:G
72278029	chr5:72278029:C:T
72278136	chr5:72278136:C:T
72278208	chr5:72278208:C:T
72279296	chr5:72279296:A:T
72279340	chr5:72279340:T:C
72279750	chr5:72279750:TTGTTA:T
72279899	chr5:72279899:G:C
72280002	chr5:72280002:T:C
72280685	chr5:72280685:A:T
72281295	chr5:72281295:T:C
72281774	chr5:72281774:C:T
72281873	chr5:72281873:T:C
72282142	chr5:72282142:A:G
72282570	chr5:72282570:ATATTCT:A
72282598	chr5:72282598:A:G
72282729	chr5:72282729:A:G
72282970	chr5:72282970:G:A
72283218	chr5:72283218:A:G
72283291	chr5:72283291:A:G
72283324	chr5:72283324:A:T
72283364	chr5:72283364:T:G
72283449	chr5:72283449:T:A
72283817	chr5:72283817:CT:C
72283888	chr5:72283888:C:T
72284163	chr5:72284163:A:C
72284617	chr5:72284617:G:A
72284767	chr5:72284767:T:C
72284998	chr5:72284998:A:G
72285477	chr5:72285477:G:A
72285554	chr5:72285554:G:A
72285785	chr5:72285785:A:G
72286576	chr5:72286576:A:C
72286588	chr5:72286588:A:G
72286611	chr5:72286611:AAAGT:A
72286709	chr5:72286709:T:C
72287601	chr5:72287601:C:T
72287975	chr5:72287975:A:G
72288320	chr5:72288320:G:A
72288402	chr5:72288402:G:A
72288696	chr5:72288696:A:C
72288995	chr5:72288995:G:A
72289081	chr5:72289081:C:T
72289507	chr5:72289507:G:A
72289666	chr5:72289666:G:A
72289891	chr5:72289891:C:A
72290697	chr5:72290697:A:G
72290730	chr5:72290730:C:T
72290908	chr5:72290908:G:A
72292112	chr5:72292112:C:T
72292157	chr5:72292157:A:ATCACTT
72292915	chr5:72292915:C:A
72293001	chr5:72293001:T:C
72293224	chr5:72293224:G:A
72294259	chr5:72294259:C:T
72294307	chr5:72294307:C:A
72294700	chr5:72294700:G:A
72295870	chr5:72295870:A:G
72295936	chr5:72295936:TTTTC:T
72296819	chr5:72296819:TAA:T
72297311	chr5:72297311:A:G
72297726	chr5:72297726:A:G
72298722	chr5:72298722:AAC:A
72298836	chr5:72298836:G:A
72299351	chr5:72299351:G:A
72299489	chr5:72299489:T:A
72299562	chr5:72299562:A:T
72299664	chr5:72299664:T:C
72299686	chr5:72299686:T:C
72299775	chr5:72299775:T:A
72300144	chr5:72300144:A:G
72300434	chr5:72300434:T:A
72301626	chr5:72301626:T:G
72302088	chr5:72302088:T:G
72302104	chr5:72302104:A:G
72302278	chr5:72302278:G:A
72303007	chr5:72303007:A:C
72303077	chr5:72303077:A:G
72303200	chr5:72303200:A:G
72303378	chr5:72303378:C:T
72303624	chr5:72303624:G:T
72303977	chr5:72303977:A:T
72304383	chr5:72304383:A:G
72304675	chr5:72304675:G:T
72305573	chr5:72305573:A:G
72305982	chr5:72305982:T:C
72306173	chr5:72306173:G:A
72306803	chr5:72306803:C:A
72306820	chr5:72306820:G:A
72307082	chr5:72307082:G:A
72307661	chr5:72307661:A:T
72307842	chr5:72307842:T:G
72308071	chr5:72308071:A:G
72308241	chr5:72308241:A:C
72308439	chr5:72308439:T:C
72308575	chr5:72308575:C:T
72309359	chr5:72309359:G:A
72309423	chr5:72309423:G:A
72310026	chr5:72310026:G:C
72310521	chr5:72310521:T:G
72310713	chr5:72310713:C:T
72311539	chr5:72311539:G:T
72311815	chr5:72311815:G:A
72312261	chr5:72312261:A:G
72312287	chr5:72312287:A:T
72313696	chr5:72313696:G:A
72313989	chr5:72313989:G:A
72314132	chr5:72314132:A:G
72314199	chr5:72314199:A:T
72315567	chr5:72315567:A:G
72316525	chr5:72316525:G:A
72316535	chr5:72316535:T:G
72316589	chr5:72316589:G:A
72316648	chr5:72316648:G:A
72316824	chr5:72316824:G:A
72317274	chr5:72317274:T:C
72317710	chr5:72317710:T:C
72317869	chr5:72317869:A:T
72318115	chr5:72318115:T:C
72318149	chr5:72318149:T:C
72318972	chr5:72318972:G:T
72319292	chr5:72319292:T:C
72319422	chr5:72319422:G:A
72321735	chr5:72321735:T:C
72321833	chr5:72321833:G:A
72322082	chr5:72322082:A:G
72322449	chr5:72322449:C:A
72322640	chr5:72322640:A:G
72322946	chr5:72322946:G:C
72324126	chr5:72324126:A:AC
72324418	chr5:72324418:A:G
72324583	chr5:72324583:A:G
72325067	chr5:72325067:C:T
72325838	chr5:72325838:C:G
72325862	chr5:72325862:C:G
72326949	chr5:72326949:TA:T
72327210	chr5:72327210:C:T
72329013	chr5:72329013:C:T
72329168	chr5:72329168:A:C
72329179	chr5:72329179:C:A
72329314	chr5:72329314:C:T
72329681	chr5:72329681:GC:G
72329712	chr5:72329712:A:G
72330081	chr5:72330081:C:T
72330782	chr5:72330782:G:C
72331776	chr5:72331776:C:T
72331997	chr5:72331997:AT:A
72332614	chr5:72332614:AT:A
72332757	chr5:72332757:G:A
72332931	chr5:72332931:A:G
72332944	chr5:72332944:A:G
72333188	chr5:72333188:C:G
72334042	chr5:72334042:A:AT
72334621	chr5:72334621:G:A
72338786	chr5:72338786:T:C
72339320	chr5:72339320:G:C
72339419	chr5:72339419:T:A
72339986	chr5:72339986:G:A
72340841	chr5:72340841:G:A
72340870	chr5:72340870:C:T
72341028	chr5:72341028:G:A
72341161	chr5:72341161:T:C
72341180	chr5:72341180:A:G
72341324	chr5:72341324:G:A
72342030	chr5:72342030:G:A
72342063	chr5:72342063:TAAA:T
72342620	chr5:72342620:G:A
72343184	chr5:72343184:C:T
72343288	chr5:72343288:AG:A
72343428	chr5:72343428:G:A
72343724	chr5:72343724:C:T
72343874	chr5:72343874:T:C
72344005	chr5:72344005:C:T
72344112	chr5:72344112:C:T
72344730	chr5:72344730:T:A
72344744	chr5:72344744:C:T
72344790	chr5:72344790:C:G
72344877	chr5:72344877:A:G
72345293	chr5:72345293:A:C
72345664	chr5:72345664:G:A
72346550	chr5:72346550:C:T
72347135	chr5:72347135:A:G
72347198	chr5:72347198:C:T
72347359	chr5:72347359:C:T
72347374	chr5:72347374:A:G
72347918	chr5:72347918:A:C
72348534	chr5:72348534:A:G
72348974	chr5:72348974:G:A
72349747	chr5:72349747:C:T
72349826	chr5:72349826:T:C
72350295	chr5:72350295:AATTT:A
72350516	chr5:72350516:A:G
72350662	chr5:72350662:T:C
72350717	chr5:72350717:A:G
72351274	chr5:72351274:T:G
72351793	chr5:72351793:T:A
72351984	chr5:72351984:A:G
72352405	chr5:72352405:C:T
72353127	chr5:72353127:A:G
72353157	chr5:72353157:A:G
72353504	chr5:72353504:CTT:C
72354175	chr5:72354175:G:A
72354202	chr5:72354202:G:A
72354472	chr5:72354472:G:T
72354974	chr5:72354974:A:T
72355475	chr5:72355475:C:T
72356171	chr5:72356171:G:A
72356280	chr5:72356280:T:C
72357363	chr5:72357363:C:T
72357657	chr5:72357657:A:T
72357860	chr5:72357860:T:G
72358054	chr5:72358054:C:T
72358899	chr5:72358899:A:C
72358931	chr5:72358931:A:G
72359110	chr5:72359110:G:A
72359203	chr5:72359203:T:C
72360016	chr5:72360016:A:G
72360531	chr5:72360531:G:A
72360735	chr5:72360735:AGTGCAGTG:A
72361065	chr5:72361065:T:C
72361587	chr5:72361587:G:A
72362137	chr5:72362137:T:C
72362278	chr5:72362278:G:C
72362674	chr5:72362674:T:C
72363007	chr5:72363007:T:C
72363103	chr5:72363103:T:C
72363629	chr5:72363629:C:T
72364279	chr5:72364279:G:A
72364404	chr5:72364404:G:C
72364619	chr5:72364619:C:T
72364685	chr5:72364685:A:T
72365012	chr5:72365012:T:A
72365761	chr5:72365761:A:G
72365771	chr5:72365771:A:G
72366007	chr5:72366007:G:A
72366687	chr5:72366687:A:G
72367771	chr5:72367771:G:A
72368204	chr5:72368204:G:A
72368358	chr5:72368358:C:T
72368508	chr5:72368508:CT:C
72369059	chr5:72369059:A:G
72369418	chr5:72369418:C:G
72369916	chr5:72369916:A:G
72370273	chr5:72370273:G:C
72370997	chr5:72370997:T:A
72370998	chr5:72370998:G:A
72371220	chr5:72371220:A:G
72371247	chr5:72371247:C:T
72371334	chr5:72371334:C:T
72371626	chr5:72371626:CAAAA:C
72371851	chr5:72371851:G:A
72371892	chr5:72371892:A:G
72372002	chr5:72372002:A:G
72372344	chr5:72372344:C:T
72372793	chr5:72372793:AAAATG:A
72372879	chr5:72372879:A:G
72373275	chr5:72373275:G:A
72374238	chr5:72374238:T:C
72374503	chr5:72374503:C:G
72375576	chr5:72375576:A:G
72376138	chr5:72376138:A:G
72376767	chr5:72376767:A:G
72377207	chr5:72377207:C:T
72377438	chr5:72377438:G:A
72377800	chr5:72377800:T:C
72377845	chr5:72377845:G:A
72378547	chr5:72378547:T:C
72379028	chr5:72379028:A:G
72379530	chr5:72379530:G:C
72379654	chr5:72379654:C:T
72380115	chr5:72380115:G:A
72380133	chr5:72380133:T:C
72380560	chr5:72380560:C:T
72380623	chr5:72380623:G:A
72380716	chr5:72380716:T:A
72381087	chr5:72381087:T:G
72381871	chr5:72381871:G:T
72381943	chr5:72381943:A:G
72382310	chr5:72382310:G:T
72382517	chr5:72382517:A:G
72382546	chr5:72382546:G:A
72382583	chr5:72382583:G:T
72382608	chr5:72382608:C:T
72383336	chr5:72383336:G:T
72383446	chr5:72383446:G:A
72384359	chr5:72384359:T:C
72384580	chr5:72384580:C:T
72385250	chr5:72385250:T:C
72385444	chr5:72385444:C:T
72386217	chr5:72386217:C:T
72386285	chr5:72386285:G:A
72386286	chr5:72386286:C:A
72387184	chr5:72387184:C:T
72388016	chr5:72388016:GTTTA:G
72388058	chr5:72388058:G:A
72388349	chr5:72388349:T:C
72388867	chr5:72388867:C:T
72389271	chr5:72389271:T:C
72389433	chr5:72389433:T:C
72390090	chr5:72390090:C:T
72390250	chr5:72390250:C:T
72390429	chr5:72390429:T:C
72391366	chr5:72391366:G:A
72391489	chr5:72391489:AC:A
72391585	chr5:72391585:T:C
72391637	chr5:72391637:A:G
72391983	chr5:72391983:ATTGTTC:A
72392396	chr5:72392396:G:A
72392622	chr5:72392622:A:C
72393211	chr5:72393211:T:A
72393360	chr5:72393360:C:G
72393686	chr5:72393686:A:G
72393844	chr5:72393844:C:G
72394053	chr5:72394053:T:C
72394517	chr5:72394517:G:A
72395072	chr5:72395072:T:C
72395201	chr5:72395201:C:A
72396232	chr5:72396232:T:C
72396259	chr5:72396259:C:T
72396967	chr5:72396967:T:C
72397636	chr5:72397636:C:T
72397688	chr5:72397688:A:G
72398072	chr5:72398072:C:T
72398351	chr5:72398351:G:A
72398387	chr5:72398387:A:T
72399010	chr5:72399010:G:A
72399290	chr5:72399290:G:A
72399719	chr5:72399719:C:T
72399808	chr5:72399808:A:C
72399912	chr5:72399912:C:T
72399983	chr5:72399983:C:T
72400053	chr5:72400053:T:C
72400244	chr5:72400244:C:G
72400970	chr5:72400970:C:T
72401691	chr5:72401691:C:T
72401767	chr5:72401767:T:C
72401831	chr5:72401831:A:ATTGT
72401837	chr5:72401837:A:T
72402059	chr5:72402059:G:A
72402150	chr5:72402150:A:G
72402158	chr5:72402158:T:C
72402277	chr5:72402277:G:A
72402399	chr5:72402399:C:T
72402882	chr5:72402882:T:C
72403681	chr5:72403681:G:A
72403999	chr5:72403999:G:A
72404555	chr5:72404555:A:G
72404764	chr5:72404764:A:G
72404905	chr5:72404905:G:A
72405431	chr5:72405431:A:G
72405687	chr5:72405687:A:G
72405813	chr5:72405813:A:G
72405893	chr5:72405893:T:G
72405899	chr5:72405899:T:C
72405987	chr5:72405987:C:T
72406225	chr5:72406225:C:T
72406485	chr5:72406485:C:T
72407084	chr5:72407084:G:T
72407253	chr5:72407253:T:C
72407426	chr5:72407426:G:A
72407558	chr5:72407558:T:C
72408271	chr5:72408271:G:A
72408349	chr5:72408349:T:C
72408462	chr5:72408462:T:C
72408557	chr5:72408557:G:A
72408715	chr5:72408715:G:T
72408864	chr5:72408864:A:G
72409043	chr5:72409043:T:C
72409442	chr5:72409442:G:T
72409648	chr5:72409648:T:TC
72409888	chr5:72409888:C:T
72410136	chr5:72410136:A:G
72410166	chr5:72410166:A:G
72410869	chr5:72410869:C:T
72411207	chr5:72411207:A:G
72411231	chr5:72411231:G:C
72411447	chr5:72411447:G:A
72412452	chr5:72412452:C:T
72412649	chr5:72412649:A:T
72412871	chr5:72412871:G:T
72412873	chr5:72412873:G:A
72413035	chr5:72413035:C:T
72413283	chr5:72413283:C:T
72413328	chr5:72413328:A:G
72413529	chr5:72413529:C:T
72413682	chr5:72413682:A:G
72413809	chr5:72413809:T:G
72414804	chr5:72414804:C:T
72415365	chr5:72415365:G:A
72415497	chr5:72415497:C:T
72415811	chr5:72415811:T:G
72416078	chr5:72416078:A:G
72416243	chr5:72416243:G:T
72416412	chr5:72416412:A:T
72417347	chr5:72417347:T:A
72417372	chr5:72417372:G:A
72418005	chr5:72418005:C:T
72418030	chr5:72418030:A:G
72418034	chr5:72418034:A:G
72418500	chr5:72418500:C:T
72418668	chr5:72418668:TA:T
72418762	chr5:72418762:G:A
72418844	chr5:72418844:C:A
72419004	chr5:72419004:TA:T
72419457	chr5:72419457:T:C
72419759	chr5:72419759:T:G
72419763	chr5:72419763:A:C
72419895	chr5:72419895:T:TA
72420377	chr5:72420377:TA:T
72420391	chr5:72420391:T:A
72420395	chr5:72420395:T:A
72420411	chr5:72420411:G:A
72420414	chr5:72420414:T:C
72420423	chr5:72420423:A:T
72420740	chr5:72420740:T:C
72421047	chr5:72421047:A:C
72421827	chr5:72421827:G:A
72422251	chr5:72422251:C:T
72422275	chr5:72422275:A:G
72422410	chr5:72422410:G:A
72423020	chr5:72423020:C:T
72423202	chr5:72423202:A:G
72423367	chr5:72423367:T:C
72423591	chr5:72423591:T:C
72423797	chr5:72423797:C:G
72424046	chr5:72424046:A:C
72424357	chr5:72424357:G:A
72424494	chr5:72424494:C:T
72425101	chr5:72425101:A:G
72425241	chr5:72425241:T:C
72425449	chr5:72425449:A:C
72425670	chr5:72425670:C:T
72425726	chr5:72425726:G:A
72425894	chr5:72425894:G:A
72426478	chr5:72426478:T:A
72426949	chr5:72426949:T:C
72427128	chr5:72427128:A:G
72427348	chr5:72427348:A:G
72427375	chr5:72427375:T:A
72427722	chr5:72427722:G:A
72427783	chr5:72427783:T:C
72427817	chr5:72427817:C:T
72428126	chr5:72428126:A:G
72428243	chr5:72428243:G:T
72428580	chr5:72428580:A:G
72428834	chr5:72428834:C:T
72428871	chr5:72428871:G:A
72429229	chr5:72429229:G:T
72429473	chr5:72429473:G:A
72429489	chr5:72429489:C:T
72429798	chr5:72429798:G:A
72430085	chr5:72430085:G:A
72430151	chr5:72430151:A:G
72430460	chr5:72430460:G:A
72430620	chr5:72430620:T:C
72430774	chr5:72430774:T:C
72430847	chr5:72430847:T:C
72431229	chr5:72431229:C:T
72431266	chr5:72431266:G:A
72431703	chr5:72431703:C:T
72431749	chr5:72431749:T:A
72431844	chr5:72431844:G:A
72431910	chr5:72431910:T:C
72431947	chr5:72431947:AGACAGCATCTCACTCT:A
72432070	chr5:72432070:T:A
72432095	chr5:72432095:G:T
72432326	chr5:72432326:G:A
72432515	chr5:72432515:G:C
72432635	chr5:72432635:G:A
72432861	chr5:72432861:A:G
72433273	chr5:72433273:C:A
72433394	chr5:72433394:G:A
72434084	chr5:72434084:C:T
72434415	chr5:72434415:C:G
72434636	chr5:72434636:G:T
72435280	chr5:72435280:A:G
72435719	chr5:72435719:A:G
72436248	chr5:72436248:C:T
72436395	chr5:72436395:C:G
72436503	chr5:72436503:A:G
72436540	chr5:72436540:G:A
72436766	chr5:72436766:T:G
72436900	chr5:72436900:T:C
72437362	chr5:72437362:G:T
72437371	chr5:72437371:C:T
72437499	chr5:72437499:A:G
72437994	chr5:72437994:G:T
72438049	chr5:72438049:G:T
72438335	chr5:72438335:A:G
72438455	chr5:72438455:C:T
72438577	chr5:72438577:G:A
72438578	chr5:72438578:C:T
72438580	chr5:72438580:G:A
72439173	chr5:72439173:G:A
72441903	chr5:72441903:A:G
72442047	chr5:72442047:AT:A
72442054	chr5:72442054:A:C
72442664	chr5:72442664:T:G
72442669	chr5:72442669:T:G
72442762	chr5:72442762:A:G
72443219	chr5:72443219:A:T
72443319	chr5:72443319:T:C
72444889	chr5:72444889:T:C
72445224	chr5:72445224:T:C
72445267	chr5:72445267:T:G
72445363	chr5:72445363:A:AG
72445409	chr5:72445409:C:A
72445455	chr5:72445455:C:T
72445509	chr5:72445509:A:G
72445528	chr5:72445528:A:G
72445554	chr5:72445554:A:G
72445963	chr5:72445963:C:T
72446024	chr5:72446024:G:A
72446039	chr5:72446039:T:C
72446329	chr5:72446329:G:A
72446352	chr5:72446352:C:T
72446617	chr5:72446617:C:T
72446776	chr5:72446776:G:A
72446795	chr5:72446795:T:C
72446924	chr5:72446924:T:C
72446926	chr5:72446926:G:C
72447152	chr5:72447152:T:C
72447495	chr5:72447495:G:A
72447716	chr5:72447716:G:A
72447928	chr5:72447928:G:A
72448127	chr5:72448127:C:T
72448372	chr5:72448372:A:G
72448541	chr5:72448541:T:A
72448987	chr5:72448987:A:G
72449035	chr5:72449035:G:A
72449383	chr5:72449383:C:A
72449564	chr5:72449564:T:C
72449585	chr5:72449585:C:T
72449630	chr5:72449630:G:A
72450160	chr5:72450160:C:T
72450211	chr5:72450211:C:T
72450588	chr5:72450588:A:C
72450905	chr5:72450905:A:G
72450955	chr5:72450955:C:G
72450990	chr5:72450990:T:C
72451182	chr5:72451182:G:A
72451256	chr5:72451256:A:G
72451339	chr5:72451339:A:G
72451418	chr5:72451418:T:A
72451537	chr5:72451537:C:G
72451621	chr5:72451621:C:T
72451928	chr5:72451928:A:G
72452092	chr5:72452092:A:G
72452525	chr5:72452525:C:T
72452602	chr5:72452602:A:C
72452797	chr5:72452797:G:A
72453174	chr5:72453174:T:C
72453267	chr5:72453267:T:C
72453624	chr5:72453624:A:T
72453874	chr5:72453874:T:C
72454170	chr5:72454170:G:C
72454441	chr5:72454441:C:T
72454456	chr5:72454456:A:G
72454910	chr5:72454910:A:G
72454972	chr5:72454972:TC:T
72455073	chr5:72455073:T:C
72455077	chr5:72455077:T:C
72455507	chr5:72455507:C:T
72455552	chr5:72455552:T:C
72455599	chr5:72455599:T:C
72456054	chr5:72456054:C:T
72456109	chr5:72456109:C:T
72456226	chr5:72456226:T:C
72456861	chr5:72456861:G:A
72457434	chr5:72457434:A:G
72458150	chr5:72458150:G:A
72458178	chr5:72458178:G:A
72458267	chr5:72458267:C:T
72458592	chr5:72458592:G:T
72458638	chr5:72458638:G:T
72458696	chr5:72458696:G:A
72458769	chr5:72458769:T:C
72459338	chr5:72459338:G:T
72459366	chr5:72459366:G:A
72460528	chr5:72460528:G:A
72460843	chr5:72460843:C:T
72461049	chr5:72461049:C:T
72461069	chr5:72461069:T:C
72461210	chr5:72461210:G:A
72461439	chr5:72461439:T:C
72462067	chr5:72462067:G:A
72462126	chr5:72462126:A:G
72462503	chr5:72462503:C:A
72462682	chr5:72462682:C:G
72462972	chr5:72462972:T:G
72463551	chr5:72463551:T:C
72463692	chr5:72463692:C:T
72463754	chr5:72463754:T:C
72464448	chr5:72464448:T:G
72464782	chr5:72464782:T:C
72464815	chr5:72464815:A:G
72465239	chr5:72465239:AGAGATCAGCTG:A
72465493	chr5:72465493:C:T
72465585	chr5:72465585:G:A
72465626	chr5:72465626:A:G
72465910	chr5:72465910:G:A
72466210	chr5:72466210:TAAGGC:T
72466517	chr5:72466517:C:G
72466717	chr5:72466717:G:A
72466884	chr5:72466884:G:A
72467327	chr5:72467327:G:T
72467629	chr5:72467629:C:T
72467888	chr5:72467888:A:G
72468137	chr5:72468137:T:C
72468547	chr5:72468547:A:G
72469132	chr5:72469132:G:A
72469402	chr5:72469402:A:T
72469712	chr5:72469712:G:A
72469715	chr5:72469715:C:A
72469783	chr5:72469783:C:T
72469824	chr5:72469824:T:C
72469938	chr5:72469938:A:G
72470271	chr5:72470271:C:T
72470274	chr5:72470274:C:A
72470492	chr5:72470492:T:C
72471020	chr5:72471020:C:G
72471289	chr5:72471289:G:A
72471501	chr5:72471501:G:A
72471592	chr5:72471592:A:G
72472621	chr5:72472621:C:T
72473079	chr5:72473079:C:G
72473637	chr5:72473637:T:C
72474705	chr5:72474705:C:T
72476077	chr5:72476077:A:C
72476283	chr5:72476283:T:C
72476303	chr5:72476303:G:A
72476634	chr5:72476634:A:G
72477433	chr5:72477433:G:A
72478036	chr5:72478036:T:C
72478060	chr5:72478060:A:C
72478126	chr5:72478126:G:A
72478466	chr5:72478466:G:A
72478754	chr5:72478754:T:C
72479156	chr5:72479156:G:A
72479467	chr5:72479467:C:A
72479504	chr5:72479504:T:A
72479538	chr5:72479538:T:C
72479580	chr5:72479580:A:G
72479589	chr5:72479589:A:G
72479716	chr5:72479716:T:G
72479774	chr5:72479774:G:A
72479825	chr5:72479825:C:G
72479877	chr5:72479877:T:C
72480122	chr5:72480122:A:G
72480473	chr5:72480473:T:C
72480521	chr5:72480521:A:T
72480539	chr5:72480539:CTAACT:C
72480680	chr5:72480680:A:T
72481148	chr5:72481148:A:G
72481219	chr5:72481219:G:A
72481809	chr5:72481809:C:A
72482112	chr5:72482112:C:T
72482263	chr5:72482263:C:G
72483029	chr5:72483029:C:T
72483322	chr5:72483322:C:T
72483545	chr5:72483545:C:T
72483789	chr5:72483789:T:C
72483879	chr5:72483879:G:A
72484206	chr5:72484206:C:T
72484568	chr5:72484568:C:T
72484955	chr5:72484955:CTT:C
72485554	chr5:72485554:G:A
72485605	chr5:72485605:T:C
72485746	chr5:72485746:G:A
72486012	chr5:72486012:T:C
72486028	chr5:72486028:C:G
72486724	chr5:72486724:G:A
72486966	chr5:72486966:G:A
72487067	chr5:72487067:G:A
72487195	chr5:72487195:C:T
72487603	chr5:72487603:A:G
72487930	chr5:72487930:G:A
72488165	chr5:72488165:A:G
72488556	chr5:72488556:T:A
72488727	chr5:72488727:T:C
72488984	chr5:72488984:A:G
72489266	chr5:72489266:G:A
72490282	chr5:72490282:C:T
72490476	chr5:72490476:C:A
72490574	chr5:72490574:A:C
72490589	chr5:72490589:G:A
72490939	chr5:72490939:T:C
72491072	chr5:72491072:G:T
72491583	chr5:72491583:C:T
72491595	chr5:72491595:C:T
72491996	chr5:72491996:A:C
72492485	chr5:72492485:C:T
72492564	chr5:72492564:T:A
72492810	chr5:72492810:C:T
72493194	chr5:72493194:C:T
72493743	chr5:72493743:A:G
72494007	chr5:72494007:A:G
72494118	chr5:72494118:A:C
72494136	chr5:72494136:C:T
72494812	chr5:72494812:T:C
72495186	chr5:72495186:T:C
72495837	chr5:72495837:C:T
72495907	chr5:72495907:C:T
72496012	chr5:72496012:G:A
72496383	chr5:72496383:T:A
72496408	chr5:72496408:G:A
72496877	chr5:72496877:G:A
72497120	chr5:72497120:T:C
72497210	chr5:72497210:G:T
72497288	chr5:72497288:T:C
72497359	chr5:72497359:T:C
72497360	chr5:72497360:G:A
72497702	chr5:72497702:T:G
72498490	chr5:72498490:A:G
72498742	chr5:72498742:G:A
72498771	chr5:72498771:A:T
72498863	chr5:72498863:C:T
72499669	chr5:72499669:G:A
72499960	chr5:72499960:C:G
72500253	chr5:72500253:T:C
72500356	chr5:72500356:T:C
72500366	chr5:72500366:T:G
72500522	chr5:72500522:A:T
72500616	chr5:72500616:G:A
72501198	chr5:72501198:C:T
72501601	chr5:72501601:T:C
72501832	chr5:72501832:C:G
72501879	chr5:72501879:G:T
72502024	chr5:72502024:G:A
72502173	chr5:72502173:G:A
72502332	chr5:72502332:A:C
72502643	chr5:72502643:A:G
72502680	chr5:72502680:G:A
72502846	chr5:72502846:G:A
72502856	chr5:72502856:G:T
72503004	chr5:72503004:G:A
72503393	chr5:72503393:T:C
72503445	chr5:72503445:A:G
72503485	chr5:72503485:A:G
72503498	chr5:72503498:A:G
72503964	chr5:72503964:A:C
72504058	chr5:72504058:C:T
72504409	chr5:72504409:T:C
72504475	chr5:72504475:G:T
72504586	chr5:72504586:T:C
72504635	chr5:72504635:A:C
72504717	chr5:72504717:T:C
72505112	chr5:72505112:G:A
72505198	chr5:72505198:C:T
72505248	chr5:72505248:G:A
72505876	chr5:72505876:C:T
72505917	chr5:72505917:G:A
72506373	chr5:72506373:C:T
72506403	chr5:72506403:T:C
72506781	chr5:72506781:C:T
72506842	chr5:72506842:T:C
72507619	chr5:72507619:T:C
72507816	chr5:72507816:A:G
72507878	chr5:72507878:T:C
72508010	chr5:72508010:G:T
72508175	chr5:72508175:T:C
72508280	chr5:72508280:T:C
72508667	chr5:72508667:TATC:T
72508983	chr5:72508983:T:C
72509102	chr5:72509102:G:A
72509270	chr5:72509270:A:G
72509278	chr5:72509278:C:T
72509787	chr5:72509787:C:T
72510236	chr5:72510236:C:T
72510268	chr5:72510268:G:A
72510339	chr5:72510339:G:A
72511015	chr5:72511015:T:C
72511057	chr5:72511057:A:C
72512073	chr5:72512073:A:C
72512613	chr5:72512613:C:T
72512745	chr5:72512745:A:G
72512872	chr5:72512872:T:G
72513232	chr5:72513232:C:T
72513281	chr5:72513281:CTGTT:C
72513420	chr5:72513420:G:T
72513536	chr5:72513536:T:G
72513614	chr5:72513614:T:C
72513650	chr5:72513650:C:A
72513723	chr5:72513723:G:A
72513784	chr5:72513784:A:G
72514047	chr5:72514047:A:C
72514085	chr5:72514085:C:T
72514419	chr5:72514419:G:A
72514920	chr5:72514920:A:T
72515017	chr5:72515017:C:T
72515068	chr5:72515068:A:AG
72515279	chr5:72515279:C:G
72515295	chr5:72515295:T:C
72515651	chr5:72515651:T:A
72515777	chr5:72515777:A:G
72516602	chr5:72516602:C:T
72517455	chr5:72517455:A:C
72517591	chr5:72517591:T:C
72517842	chr5:72517842:C:T
72518709	chr5:72518709:A:G
72519129	chr5:72519129:A:G
72519717	chr5:72519717:T:A
72519787	chr5:72519787:G:A
72519821	chr5:72519821:G:A
72520223	chr5:72520223:CTATTATAAATGATATATTGAAGAGACTCTGTATTCTGTT:C
72520508	chr5:72520508:T:C
72520543	chr5:72520543:T:C
72520643	chr5:72520643:G:A
72520690	chr5:72520690:A:T
72521191	chr5:72521191:G:A
72521799	chr5:72521799:C:A
72522395	chr5:72522395:C:T
72522672	chr5:72522672:G:A
72522932	chr5:72522932:C:T
72523007	chr5:72523007:C:G
72523073	chr5:72523073:T:A
72523182	chr5:72523182:C:T
72523521	chr5:72523521:C:T
72523522	chr5:72523522:G:A
72523826	chr5:72523826:A:G
72523990	chr5:72523990:T:G
72524090	chr5:72524090:T:C
72524583	chr5:72524583:T:C
72524697	chr5:72524697:T:A
72524876	chr5:72524876:G:T
72525586	chr5:72525586:T:C
72525760	chr5:72525760:C:T
72525798	chr5:72525798:G:A
72526187	chr5:72526187:G:A
72526820	chr5:72526820:G:A
72526883	chr5:72526883:A:G
72527074	chr5:72527074:C:T
72527075	chr5:72527075:A:G
72527150	chr5:72527150:T:C
72527443	chr5:72527443:T:C
72527489	chr5:72527489:G:A
72527491	chr5:72527491:T:C
72528027	chr5:72528027:C:A
72528387	chr5:72528387:C:A
72528559	chr5:72528559:A:G
72529585	chr5:72529585:G:A
72529694	chr5:72529694:G:A
72529859	chr5:72529859:G:T
72530352	chr5:72530352:CAGG:C
72530750	chr5:72530750:T:C
72531204	chr5:72531204:T:A
72531237	chr5:72531237:T:G
72531731	chr5:72531731:T:A
72532376	chr5:72532376:C:T
72532416	chr5:72532416:A:G
72532682	chr5:72532682:A:G
72532723	chr5:72532723:A:C
72532927	chr5:72532927:A:C
72533117	chr5:72533117:G:A
72533176	chr5:72533176:G:T
72533447	chr5:72533447:C:T
72533484	chr5:72533484:A:G
72533549	chr5:72533549:T:C
72533562	chr5:72533562:A:G
72533832	chr5:72533832:ATGTT:A
72533919	chr5:72533919:C:T
72534056	chr5:72534056:C:T
72534144	chr5:72534144:T:A
72534346	chr5:72534346:A:G
72534506	chr5:72534506:T:C
72534604	chr5:72534604:G:T
72534612	chr5:72534612:T:C
72534635	chr5:72534635:T:A
72534636	chr5:72534636:T:C
72534734	chr5:72534734:CA:C
72535137	chr5:72535137:G:C
72535447	chr5:72535447:A:C
72535916	chr5:72535916:C:T
72536072	chr5:72536072:C:T
72536208	chr5:72536208:T:C
72536246	chr5:72536246:G:A
72536507	chr5:72536507:G:T
72536581	chr5:72536581:A:G
72536795	chr5:72536795:A:AC
72536843	chr5:72536843:T:G
72536910	chr5:72536910:A:G
72536956	chr5:72536956:T:C
72537222	chr5:72537222:C:T
72537316	chr5:72537316:C:T
72538212	chr5:72538212:T:C
72538620	chr5:72538620:A:T
72538888	chr5:72538888:T:C
72538936	chr5:72538936:G:A
72539144	chr5:72539144:A:T
72539303	chr5:72539303:A:G
72540288	chr5:72540288:G:A
72540332	chr5:72540332:G:A
72540711	chr5:72540711:T:C
72540770	chr5:72540770:G:C
72540796	chr5:72540796:G:T
72541169	chr5:72541169:C:T
72541290	chr5:72541290:G:T
72541632	chr5:72541632:T:C
72541813	chr5:72541813:A:G
72541914	chr5:72541914:G:A
72541940	chr5:72541940:G:A
72541997	chr5:72541997:C:T
72542101	chr5:72542101:T:C
72542279	chr5:72542279:G:A
72542784	chr5:72542784:T:TAA
72542831	chr5:72542831:A:G
72542908	chr5:72542908:T:C
72543085	chr5:72543085:T:C
72543107	chr5:72543107:T:C
72543300	chr5:72543300:T:G
72543854	chr5:72543854:A:C
72543861	chr5:72543861:T:C
72543969	chr5:72543969:G:A
72544124	chr5:72544124:G:T
72544131	chr5:72544131:G:A
72544371	chr5:72544371:A:C
72544656	chr5:72544656:C:T
72544672	chr5:72544672:G:A
72544684	chr5:72544684:T:C
72544720	chr5:72544720:A:C
72544763	chr5:72544763:T:C
72544834	chr5:72544834:C:T
72544927	chr5:72544927:T:C
72544966	chr5:72544966:A:G
72545105	chr5:72545105:C:T
72545259	chr5:72545259:G:A
72545383	chr5:72545383:T:C
72545415	chr5:72545415:A:T
72545456	chr5:72545456:T:C
72545466	chr5:72545466:A:G
72545569	chr5:72545569:G:T
72545776	chr5:72545776:G:A
72545787	chr5:72545787:A:T
72545913	chr5:72545913:G:A
72545933	chr5:72545933:A:G
72546217	chr5:72546217:G:A
72546225	chr5:72546225:C:T
72546453	chr5:72546453:C:T
72546780	chr5:72546780:C:T
72546932	chr5:72546932:A:G
72547073	chr5:72547073:G:T
72547286	chr5:72547286:T:C
72547387	chr5:72547387:C:T
72547423	chr5:72547423:G:A
72547547	chr5:72547547:G:A
72547738	chr5:72547738:T:C
72547786	chr5:72547786:T:C
72547796	chr5:72547796:T:G
72547849	chr5:72547849:C:T
72547928	chr5:72547928:G:A
72547940	chr5:72547940:A:G
72548083	chr5:72548083:A:T
72548244	chr5:72548244:C:T
72548252	chr5:72548252:G:A
72548388	chr5:72548388:G:T
72548466	chr5:72548466:T:G
72548495	chr5:72548495:A:AT
72548678	chr5:72548678:C:T
72549073	chr5:72549073:C:T
72549074	chr5:72549074:G:A
72549173	chr5:72549173:T:C
72549392	chr5:72549392:T:C
72549807	chr5:72549807:C:T
72549854	chr5:72549854:A:G
72549990	chr5:72549990:C:G
72550135	chr5:72550135:T:TA
72550202	chr5:72550202:A:G
72550715	chr5:72550715:C:T
72550785	chr5:72550785:A:G
72550796	chr5:72550796:ATGT:A
72550833	chr5:72550833:T:G
72550843	chr5:72550843:G:A
72550976	chr5:72550976:A:G
72551183	chr5:72551183:C:A
72551209	chr5:72551209:T:C
72551366	chr5:72551366:T:C
72551450	chr5:72551450:G:T
72551502	chr5:72551502:T:G
72551839	chr5:72551839:A:C
72551895	chr5:72551895:C:T
72552040	chr5:72552040:T:C
72552055	chr5:72552055:T:C
72552250	chr5:72552250:T:C
72552367	chr5:72552367:C:G
72552395	chr5:72552395:G:T
72552469	chr5:72552469:G:C
72552479	chr5:72552479:G:A
72552485	chr5:72552485:T:A
72552493	chr5:72552493:G:C
72552556	chr5:72552556:G:C
72552668	chr5:72552668:G:C
72552856	chr5:72552856:A:T
72553670	chr5:72553670:C:T
72553742	chr5:72553742:G:A
72553756	chr5:72553756:T:C
72553761	chr5:72553761:C:T
72553868	chr5:72553868:C:G
72553980	chr5:72553980:T:C
72553994	chr5:72553994:C:T
72554043	chr5:72554043:A:G
72554341	chr5:72554341:G:A
72554364	chr5:72554364:C:T
72554403	chr5:72554403:G:A
72554406	chr5:72554406:A:G
72554458	chr5:72554458:T:C
72554733	chr5:72554733:T:C
72555056	chr5:72555056:C:T
72555399	chr5:72555399:G:A
72555748	chr5:72555748:G:A
72556049	chr5:72556049:C:G
72556326	chr5:72556326:A:G
72556426	chr5:72556426:C:T
72557065	chr5:72557065:C:T
72557234	chr5:72557234:T:C
72557582	chr5:72557582:G:A
72557704	chr5:72557704:A:G
72557837	chr5:72557837:C:T
72558041	chr5:72558041:G:A
72558226	chr5:72558226:G:A
72558276	chr5:72558276:G:T
72559160	chr5:72559160:G:GT
72559618	chr5:72559618:G:C
72559747	chr5:72559747:C:T
72559754	chr5:72559754:G:A
72559814	chr5:72559814:C:T
72560114	chr5:72560114:T:C
72560315	chr5:72560315:G:T
72561043	chr5:72561043:A:G
72561146	chr5:72561146:C:T
72561148	chr5:72561148:G:C
72561317	chr5:72561317:G:A
72561397	chr5:72561397:A:T
72561603	chr5:72561603:T:C
72561998	chr5:72561998:C:T
72562032	chr5:72562032:G:A
72562265	chr5:72562265:G:A
72562443	chr5:72562443:A:G
72562459	chr5:72562459:C:T
72562563	chr5:72562563:A:C
72562567	chr5:72562567:G:T
72562633	chr5:72562633:A:G
72562641	chr5:72562641:A:G
72563208	chr5:72563208:C:T
72563776	chr5:72563776:T:A
72563791	chr5:72563791:G:A
72564116	chr5:72564116:G:A
72564372	chr5:72564372:C:T
72564603	chr5:72564603:C:G
72564783	chr5:72564783:A:C
72564910	chr5:72564910:A:AC
72564958	chr5:72564958:A:T
72566016	chr5:72566016:A:G
72566095	chr5:72566095:G:T
72566600	chr5:72566600:A:C
72566763	chr5:72566763:T:C
72567093	chr5:72567093:T:C
72567236	chr5:72567236:T:C
72567459	chr5:72567459:G:C
72567509	chr5:72567509:A:G
72567875	chr5:72567875:A:G
72568075	chr5:72568075:T:C
72568126	chr5:72568126:G:A
72568486	chr5:72568486:A:G
72569032	chr5:72569032:C:T
72569954	chr5:72569954:T:C
72571019	chr5:72571019:C:A
72571366	chr5:72571366:G:A
72571434	chr5:72571434:G:T
72571438	chr5:72571438:A:G
72571444	chr5:72571444:A:T
72572052	chr5:72572052:A:T
72572054	chr5:72572054:C:T
72572156	chr5:72572156:C:T
72572638	chr5:72572638:G:C
72572837	chr5:72572837:TCTCTC:T
72572935	chr5:72572935:T:C
72574011	chr5:72574011:T:C
72574746	chr5:72574746:G:A
72575163	chr5:72575163:A:C
72575319	chr5:72575319:A:G
72575964	chr5:72575964:A:G
72577372	chr5:72577372:A:G
72577644	chr5:72577644:C:G
72577655	chr5:72577655:T:C
72577729	chr5:72577729:C:T
72579340	chr5:72579340:G:A
72579401	chr5:72579401:C:T
72579940	chr5:72579940:G:A
72580146	chr5:72580146:A:G
72580338	chr5:72580338:A:C
72580351	chr5:72580351:T:C
72580506	chr5:72580506:G:C
72581183	chr5:72581183:A:ATCTGC
72581184	chr5:72581184:A:ATCT
72581186	chr5:72581186:GACAAAAACC:G
72581875	chr5:72581875:T:A
72581963	chr5:72581963:T:C
72582054	chr5:72582054:G:A
72582574	chr5:72582574:G:A
72582975	chr5:72582975:T:C
72583192	chr5:72583192:A:T
72583247	chr5:72583247:G:A
72583454	chr5:72583454:A:T
72584126	chr5:72584126:A:T
72584416	chr5:72584416:C:G
72584687	chr5:72584687:T:C
72584711	chr5:72584711:C:T
72584815	chr5:72584815:G:A
72585375	chr5:72585375:C:T
72586782	chr5:72586782:G:A
72587477	chr5:72587477:CCT:C
72588198	chr5:72588198:T:C
72588226	chr5:72588226:C:T
72588895	chr5:72588895:A:T
72589273	chr5:72589273:G:A
72590068	chr5:72590068:C:T
72590866	chr5:72590866:A:G
72591260	chr5:72591260:A:G
72591494	chr5:72591494:T:C
72591703	chr5:72591703:G:A
72591985	chr5:72591985:A:G
72592159	chr5:72592159:A:G
72592611	chr5:72592611:G:A
72592983	chr5:72592983:C:T
72593036	chr5:72593036:C:T
72593568	chr5:72593568:GA:G
72593570	chr5:72593570:GCCACCAC:G
72593578	chr5:72593578:A:T
72593915	chr5:72593915:A:T
72593953	chr5:72593953:T:C
72594001	chr5:72594001:G:A
72594206	chr5:72594206:G:T
72595077	chr5:72595077:G:A
72595755	chr5:72595755:G:C
72596440	chr5:72596440:T:C
72596721	chr5:72596721:C:G
72597085	chr5:72597085:G:A
72597265	chr5:72597265:T:C
72597567	chr5:72597567:A:G
72598362	chr5:72598362:T:C
72598656	chr5:72598656:T:C
72598845	chr5:72598845:A:G
72598925	chr5:72598925:G:A
72599247	chr5:72599247:C:T
72599315	chr5:72599315:T:C
72599765	chr5:72599765:A:G
72599995	chr5:72599995:T:C
72600289	chr5:72600289:CTGT:C
72600628	chr5:72600628:C:T
72600905	chr5:72600905:A:G
72601268	chr5:72601268:C:T
72601277	chr5:72601277:C:T
72601808	chr5:72601808:T:G
72601941	chr5:72601941:A:C
72602128	chr5:72602128:C:T
72602556	chr5:72602556:A:G
72602871	chr5:72602871:C:A
72603023	chr5:72603023:C:G
72603217	chr5:72603217:T:A
72603639	chr5:72603639:A:G
72604193	chr5:72604193:T:C
72604742	chr5:72604742:C:A
72604773	chr5:72604773:T:C
72604826	chr5:72604826:A:G
72605423	chr5:72605423:A:C
72605471	chr5:72605471:C:A
72605591	chr5:72605591:A:G
72606047	chr5:72606047:T:A
72606282	chr5:72606282:C:T
72606293	chr5:72606293:G:A
72606865	chr5:72606865:A:G
72607044	chr5:72607044:G:T
72607425	chr5:72607425:G:A
72607564	chr5:72607564:A:C
72607957	chr5:72607957:G:T
72607991	chr5:72607991:T:C
72608167	chr5:72608167:A:G
72608262	chr5:72608262:G:A
72608362	chr5:72608362:C:T
72608774	chr5:72608774:G:A
72609136	chr5:72609136:A:G
72609611	chr5:72609611:G:A
72609637	chr5:72609637:G:A
72609921	chr5:72609921:C:A
72610064	chr5:72610064:T:C
72610697	chr5:72610697:G:C
72610993	chr5:72610993:G:A
72611235	chr5:72611235:G:T
72611505	chr5:72611505:A:C
72611616	chr5:72611616:T:C
72611752	chr5:72611752:T:G
72612198	chr5:72612198:A:G
72612501	chr5:72612501:A:G
72612512	chr5:72612512:A:AGTTT
72612643	chr5:72612643:T:C
72612758	chr5:72612758:G:T
72613044	chr5:72613044:T:C
72613491	chr5:72613491:T:G
72613520	chr5:72613520:C:T
72613556	chr5:72613556:C:T
72614143	chr5:72614143:T:C
72614229	chr5:72614229:T:C
72614407	chr5:72614407:C:T
72614461	chr5:72614461:C:T
72614572	chr5:72614572:G:A
72614596	chr5:72614596:T:C
72614758	chr5:72614758:G:A
72614958	chr5:72614958:C:T
72615136	chr5:72615136:T:C
72615522	chr5:72615522:C:T
72615680	chr5:72615680:G:A
72615752	chr5:72615752:A:G
72615772	chr5:72615772:C:T
72615786	chr5:72615786:AG:A
72615857	chr5:72615857:G:A
72616711	chr5:72616711:C:G
72616878	chr5:72616878:G:A
72617575	chr5:72617575:A:G
72618110	chr5:72618110:C:T
72618159	chr5:72618159:C:T
72618307	chr5:72618307:C:T
72618369	chr5:72618369:AG:A
72618371	chr5:72618371:ATGGAGC:A
72618620	chr5:72618620:G:T
72618988	chr5:72618988:A:G
72619029	chr5:72619029:G:A
72619183	chr5:72619183:A:G
72620191	chr5:72620191:G:A
72620329	chr5:72620329:C:T
72620401	chr5:72620401:G:A
72620462	chr5:72620462:C:T
72621245	chr5:72621245:T:G
72621328	chr5:72621328:C:T
72621628	chr5:72621628:C:T
72621819	chr5:72621819:C:A
72621999	chr5:72621999:C:A
72622597	chr5:72622597:G:A
72622851	chr5:72622851:T:C
72622952	chr5:72622952:G:A
72623118	chr5:72623118:C:G
72623447	chr5:72623447:T:C
72623681	chr5:72623681:C:T
72624526	chr5:72624526:C:T
72624794	chr5:72624794:C:T
72624971	chr5:72624971:G:A
72625074	chr5:72625074:G:A
72625157	chr5:72625157:G:A
72625243	chr5:72625243:T:C
72625551	chr5:72625551:T:C
72625802	chr5:72625802:C:T
72625884	chr5:72625884:G:A
72625891	chr5:72625891:T:G
72625912	chr5:72625912:G:T
72626197	chr5:72626197:G:GA
72626912	chr5:72626912:AC:A
72626923	chr5:72626923:G:A
72627415	chr5:72627415:T:A
72627848	chr5:72627848:A:C
72628178	chr5:72628178:C:G
72628282	chr5:72628282:A:G
72628347	chr5:72628347:T:C
72628796	chr5:72628796:A:T
72629585	chr5:72629585:C:T
72629988	chr5:72629988:G:A
72630888	chr5:72630888:A:G
72630928	chr5:72630928:T:A
72631176	chr5:72631176:T:C
72631177	chr5:72631177:C:T
72631186	chr5:72631186:G:A
72631710	chr5:72631710:C:T
72631822	chr5:72631822:A:C
72631922	chr5:72631922:T:G
72632126	chr5:72632126:T:C
72632290	chr5:72632290:T:C
72632894	chr5:72632894:AC:A
72633322	chr5:72633322:A:G
72633447	chr5:72633447:A:G
72633468	chr5:72633468:G:A
72634494	chr5:72634494:A:G
72634829	chr5:72634829:C:T
72634866	chr5:72634866:T:C
72634874	chr5:72634874:G:A
72635455	chr5:72635455:A:G
72635718	chr5:72635718:G:A
72635744	chr5:72635744:C:T
72635814	chr5:72635814:T:C
72635896	chr5:72635896:T:C
72636330	chr5:72636330:C:T
72636497	chr5:72636497:G:A
72636502	chr5:72636502:T:C
72636564	chr5:72636564:T:A
72636823	chr5:72636823:A:G
72636895	chr5:72636895:C:A
72636987	chr5:72636987:GC:G
72637020	chr5:72637020:G:A
72637024	chr5:72637024:G:A
72637075	chr5:72637075:A:G
72637184	chr5:72637184:G:A
72637569	chr5:72637569:C:T
72638771	chr5:72638771:G:A
72639406	chr5:72639406:A:G
72639689	chr5:72639689:G:A
72639747	chr5:72639747:C:T
72640252	chr5:72640252:C:T
72640263	chr5:72640263:A:G
72640265	chr5:72640265:G:A
72640428	chr5:72640428:A:T
72640578	chr5:72640578:T:C
72641188	chr5:72641188:A:G
72641557	chr5:72641557:A:G
72642639	chr5:72642639:A:AAAG
72643597	chr5:72643597:G:A
72643677	chr5:72643677:C:T
72644054	chr5:72644054:C:T
72644471	chr5:72644471:A:G
72644722	chr5:72644722:T:G
72644759	chr5:72644759:T:G
72644882	chr5:72644882:A:G
72644918	chr5:72644918:T:C
72645055	chr5:72645055:C:A
72645268	chr5:72645268:G:C
72645991	chr5:72645991:G:A
72646098	chr5:72646098:G:T
72646371	chr5:72646371:C:G
72646434	chr5:72646434:A:G
72646532	chr5:72646532:C:T
72646539	chr5:72646539:C:A
72646711	chr5:72646711:A:T
72646765	chr5:72646765:T:C
72646768	chr5:72646768:C:A
72647003	chr5:72647003:G:A
72647325	chr5:72647325:T:C
72647350	chr5:72647350:A:G
72647917	chr5:72647917:C:T
72648392	chr5:72648392:A:G
72648413	chr5:72648413:G:A
72648537	chr5:72648537:T:C
72649016	chr5:72649016:T:C
72649749	chr5:72649749:C:T
72650498	chr5:72650498:G:A
72650692	chr5:72650692:C:T
72650715	chr5:72650715:G:C
72650723	chr5:72650723:ACCT:A
72651322	chr5:72651322:C:T
72651824	chr5:72651824:C:T
72651826	chr5:72651826:C:T
72651827	chr5:72651827:A:G
72651880	chr5:72651880:AT:A
72652263	chr5:72652263:G:A
72652321	chr5:72652321:C:T
72652504	chr5:72652504:A:G
72652606	chr5:72652606:G:C
72652688	chr5:72652688:T:C
72652940	chr5:72652940:C:A
72653040	chr5:72653040:C:T
72653078	chr5:72653078:T:C
72653252	chr5:72653252:T:C
72653407	chr5:72653407:A:G
72654156	chr5:72654156:AC:A
72654358	chr5:72654358:C:G
72654426	chr5:72654426:C:T
72655347	chr5:72655347:C:T
72655793	chr5:72655793:C:T
72657709	chr5:72657709:G:A
72657717	chr5:72657717:G:A
72657813	chr5:72657813:C:T
72658059	chr5:72658059:A:C
72658489	chr5:72658489:G:C
72658566	chr5:72658566:C:T
72658576	chr5:72658576:G:A
72658610	chr5:72658610:A:G
72658734	chr5:72658734:A:G
72658750	chr5:72658750:C:T
72659099	chr5:72659099:G:A
72661491	chr5:72661491:G:A
72661533	chr5:72661533:A:T
72661810	chr5:72661810:T:C
72662372	chr5:72662372:G:T
72662386	chr5:72662386:T:C
72662690	chr5:72662690:G:T
72662903	chr5:72662903:C:T
72663075	chr5:72663075:G:A
72663535	chr5:72663535:G:A
72663717	chr5:72663717:T:G
72664175	chr5:72664175:C:T
72664230	chr5:72664230:C:T
72664346	chr5:72664346:G:A
72664382	chr5:72664382:G:T
72664874	chr5:72664874:T:C
72665202	chr5:72665202:C:A
72665440	chr5:72665440:A:G
72666016	chr5:72666016:T:G
72666374	chr5:72666374:C:T
72666537	chr5:72666537:G:A
72666811	chr5:72666811:A:G
72667413	chr5:72667413:C:A
72667705	chr5:72667705:G:A
72667835	chr5:72667835:T:C
72668024	chr5:72668024:T:C
72668254	chr5:72668254:G:A
72668664	chr5:72668664:A:T
72669048	chr5:72669048:G:A
72669097	chr5:72669097:T:C
72669180	chr5:72669180:G:A
72669551	chr5:72669551:C:T
72669956	chr5:72669956:G:A
72670287	chr5:72670287:C:A
72671068	chr5:72671068:T:C
72671074	chr5:72671074:C:T
72671422	chr5:72671422:A:G
72671780	chr5:72671780:C:T
72671890	chr5:72671890:T:C
72672245	chr5:72672245:C:T
72673025	chr5:72673025:G:A
72673065	chr5:72673065:T:C
72673294	chr5:72673294:T:A
72673489	chr5:72673489:G:A
72674203	chr5:72674203:T:C
72674578	chr5:72674578:C:T
72674579	chr5:72674579:T:C
72674727	chr5:72674727:G:A
72674968	chr5:72674968:T:C
72675434	chr5:72675434:T:G
72675852	chr5:72675852:A:G
72675983	chr5:72675983:T:C
72676072	chr5:72676072:G:A
72676359	chr5:72676359:G:A
72676767	chr5:72676767:A:G
72676917	chr5:72676917:A:G
72677091	chr5:72677091:G:A
72677096	chr5:72677096:C:G
72677202	chr5:72677202:G:C
72677248	chr5:72677248:A:G
72677824	chr5:72677824:G:A
72678619	chr5:72678619:A:G
72678917	chr5:72678917:A:T
72678959	chr5:72678959:T:C
72679793	chr5:72679793:G:A
72679936	chr5:72679936:C:T
72679995	chr5:72679995:A:G
72680572	chr5:72680572:C:T
72680778	chr5:72680778:G:A
72681118	chr5:72681118:G:A
72681628	chr5:72681628:C:T
72681940	chr5:72681940:T:C
72682032	chr5:72682032:C:T
72682599	chr5:72682599:T:C
72682641	chr5:72682641:A:G
72682820	chr5:72682820:T:C
72683058	chr5:72683058:T:TGC
72683338	chr5:72683338:C:T
72683367	chr5:72683367:A:T
72684070	chr5:72684070:G:A
72684187	chr5:72684187:A:G
72684206	chr5:72684206:GA:G
72684382	chr5:72684382:T:C
72684456	chr5:72684456:T:A
72684736	chr5:72684736:G:A
72684861	chr5:72684861:C:A
72684863	chr5:72684863:T:C
72685011	chr5:72685011:C:T
72685058	chr5:72685058:C:T
72685107	chr5:72685107:A:G
72685340	chr5:72685340:G:A
72685907	chr5:72685907:G:A
72685911	chr5:72685911:T:C
72685969	chr5:72685969:C:T
72686295	chr5:72686295:G:A
72686710	chr5:72686710:T:C
72687061	chr5:72687061:G:A
72687280	chr5:72687280:G:GT
72688000	chr5:72688000:A:C
72688242	chr5:72688242:C:T
72688370	chr5:72688370:A:G
72690212	chr5:72690212:C:T
72690630	chr5:72690630:G:A
72690643	chr5:72690643:C:T
72690788	chr5:72690788:T:G
72691250	chr5:72691250:T:G
72691350	chr5:72691350:G:A
72691354	chr5:72691354:C:T
72691690	chr5:72691690:C:T
72692014	chr5:72692014:T:C
72692402	chr5:72692402:C:T
72692476	chr5:72692476:A:G
72692898	chr5:72692898:C:T
72693323	chr5:72693323:T:C
72693702	chr5:72693702:G:T
72693855	chr5:72693855:G:A
72694130	chr5:72694130:T:C
72694561	chr5:72694561:A:G
72694933	chr5:72694933:A:G
72695043	chr5:72695043:A:G
72695135	chr5:72695135:T:C
72695231	chr5:72695231:C:T
72695549	chr5:72695549:G:A
72695900	chr5:72695900:A:C
72696050	chr5:72696050:T:C
72696121	chr5:72696121:G:A
72696292	chr5:72696292:T:C
72696304	chr5:72696304:T:A
72696305	chr5:72696305:T:G
72696835	chr5:72696835:C:T
72697113	chr5:72697113:C:T
72697394	chr5:72697394:A:G
72697584	chr5:72697584:A:G
72697638	chr5:72697638:A:T
72698136	chr5:72698136:T:C
72698637	chr5:72698637:A:T
72698678	chr5:72698678:C:T
72698841	chr5:72698841:T:A
72698866	chr5:72698866:T:C
72699250	chr5:72699250:AATG:A
72699368	chr5:72699368:T:G
72699399	chr5:72699399:C:A
72700153	chr5:72700153:G:A
72700510	chr5:72700510:C:A
72700535	chr5:72700535:C:T
72701074	chr5:72701074:T:A
72701302	chr5:72701302:G:C
72701448	chr5:72701448:T:G
72701706	chr5:72701706:T:C
72701738	chr5:72701738:C:A
72701804	chr5:72701804:G:A
72701819	chr5:72701819:C:T
72701890	chr5:72701890:T:G
72701958	chr5:72701958:T:C
72702305	chr5:72702305:C:A
72702418	chr5:72702418:A:T
72703115	chr5:72703115:T:A
72703280	chr5:72703280:T:C
72703761	chr5:72703761:C:T
72704096	chr5:72704096:C:G
72704214	chr5:72704214:T:C
72704251	chr5:72704251:A:G
72704419	chr5:72704419:TA:T
72704423	chr5:72704423:CAAA:C
72704490	chr5:72704490:TA:T
72704790	chr5:72704790:C:G
72704987	chr5:72704987:T:C
72705050	chr5:72705050:C:A
72705370	chr5:72705370:G:T
72705438	chr5:72705438:C:G
72705550	chr5:72705550:T:A
72705646	chr5:72705646:T:C
72705774	chr5:72705774:T:C
72705934	chr5:72705934:G:A
72706168	chr5:72706168:A:G
72706508	chr5:72706508:A:AT
72707041	chr5:72707041:C:T
72707143	chr5:72707143:C:T
72707248	chr5:72707248:T:C
72707842	chr5:72707842:GAACT:G
72708185	chr5:72708185:A:C
72708198	chr5:72708198:C:G
72708200	chr5:72708200:T:A
72708597	chr5:72708597:G:A
72708749	chr5:72708749:C:G
72708941	chr5:72708941:A:G
72709056	chr5:72709056:G:A
72709137	chr5:72709137:C:T
72709849	chr5:72709849:C:T
72709865	chr5:72709865:G:A
72710058	chr5:72710058:A:G
72710059	chr5:72710059:C:T
72710254	chr5:72710254:A:C
72710462	chr5:72710462:AG:A
72710631	chr5:72710631:C:T
72710880	chr5:72710880:C:A
72711312	chr5:72711312:T:A
72711477	chr5:72711477:C:A
72711682	chr5:72711682:T:C
72711879	chr5:72711879:T:C
72712029	chr5:72712029:T:G
72712465	chr5:72712465:G:A
72713003	chr5:72713003:GTTATT:G
72713128	chr5:72713128:T:C
72713135	chr5:72713135:A:G
72713163	chr5:72713163:G:A
72713355	chr5:72713355:G:A
72714264	chr5:72714264:T:C
72714491	chr5:72714491:C:T
72714594	chr5:72714594:A:G
72714865	chr5:72714865:T:C
72714921	chr5:72714921:A:G
72715175	chr5:72715175:G:A
72715715	chr5:72715715:A:G
72715997	chr5:72715997:G:A
72716014	chr5:72716014:T:C
72716091	chr5:72716091:G:A
72716519	chr5:72716519:T:C
72717085	chr5:72717085:G:A
72717308	chr5:72717308:G:A
72717408	chr5:72717408:G:A
72717554	chr5:72717554:G:A
72717746	chr5:72717746:T:G
72718440	chr5:72718440:G:A
72718441	chr5:72718441:C:T
72718573	chr5:72718573:A:G
72718633	chr5:72718633:C:T
72718742	chr5:72718742:G:A
72718991	chr5:72718991:A:C
72719201	chr5:72719201:T:G
72719847	chr5:72719847:C:T
72721088	chr5:72721088:C:G
72721095	chr5:72721095:C:G
72721129	chr5:72721129:C:G
72721313	chr5:72721313:A:G
72721695	chr5:72721695:G:A
72721891	chr5:72721891:C:T
72722702	chr5:72722702:A:G
72722841	chr5:72722841:T:C
72722940	chr5:72722940:C:T
72723230	chr5:72723230:A:C
72723446	chr5:72723446:G:A
72723448	chr5:72723448:A:T
72723501	chr5:72723501:C:G
72724020	chr5:72724020:G:A
72724139	chr5:72724139:G:A
72724368	chr5:72724368:C:T
72724460	chr5:72724460:T:G
72724525	chr5:72724525:A:G
72725093	chr5:72725093:A:G
72725256	chr5:72725256:A:G
72725326	chr5:72725326:T:A
72725364	chr5:72725364:G:A
72725400	chr5:72725400:A:G
72726032	chr5:72726032:C:T
72726113	chr5:72726113:T:C
72726173	chr5:72726173:G:A
72726316	chr5:72726316:G:A
72726477	chr5:72726477:C:T
72726492	chr5:72726492:G:A
72726715	chr5:72726715:A:C
72726754	chr5:72726754:G:T
72726949	chr5:72726949:AAAC:A
72727091	chr5:72727091:G:C
72727276	chr5:72727276:A:T
72727321	chr5:72727321:T:C
72727333	chr5:72727333:T:A
72727438	chr5:72727438:C:T
72727735	chr5:72727735:C:T
72727781	chr5:72727781:A:G
72727902	chr5:72727902:G:A
72728047	chr5:72728047:A:G
72728061	chr5:72728061:C:T
72728113	chr5:72728113:C:T
72728228	chr5:72728228:C:T
72728306	chr5:72728306:C:T
72728572	chr5:72728572:G:A
72728592	chr5:72728592:C:T
72728727	chr5:72728727:C:A
72728855	chr5:72728855:AT:A
72728888	chr5:72728888:A:G
72728973	chr5:72728973:A:G
72729087	chr5:72729087:T:C
72729171	chr5:72729171:C:T
72729269	chr5:72729269:A:G
72729354	chr5:72729354:T:C
72729465	chr5:72729465:T:C
72729509	chr5:72729509:A:G
72729661	chr5:72729661:C:T
72730284	chr5:72730284:G:A
72730417	chr5:72730417:A:G
72730731	chr5:72730731:T:A
72730746	chr5:72730746:C:T
72731056	chr5:72731056:C:A
72731312	chr5:72731312:C:T
72731769	chr5:72731769:G:A
72732165	chr5:72732165:A:G
72732702	chr5:72732702:C:T
72732703	chr5:72732703:G:A
72732942	chr5:72732942:T:C
72733171	chr5:72733171:AG:A
72733403	chr5:72733403:T:G
72733611	chr5:72733611:G:T
72734159	chr5:72734159:T:C
72734416	chr5:72734416:G:A
72734650	chr5:72734650:T:C
72735066	chr5:72735066:C:T
72735533	chr5:72735533:T:C
72735548	chr5:72735548:A:T
72735617	chr5:72735617:C:T
72735822	chr5:72735822:T:C
72735837	chr5:72735837:G:C
72735941	chr5:72735941:G:A
72735986	chr5:72735986:G:C
72736128	chr5:72736128:A:AT
72736339	chr5:72736339:A:G
72736922	chr5:72736922:T:C
72737171	chr5:72737171:T:C
72737189	chr5:72737189:T:C
72737280	chr5:72737280:T:C
72737340	chr5:72737340:C:T
72737665	chr5:72737665:G:A
72737690	chr5:72737690:T:C
72738159	chr5:72738159:A:G
72738286	chr5:72738286:C:T
72738347	chr5:72738347:T:C
72738397	chr5:72738397:A:G
72738480	chr5:72738480:T:G
72738567	chr5:72738567:G:A
72738795	chr5:72738795:A:T
72738829	chr5:72738829:G:GATC
72738933	chr5:72738933:A:G
72739220	chr5:72739220:C:T
72739574	chr5:72739574:G:A
72739724	chr5:72739724:G:A
72739926	chr5:72739926:G:A
72740233	chr5:72740233:T:C
72740764	chr5:72740764:A:T
72741348	chr5:72741348:T:C
72741373	chr5:72741373:G:A
72741743	chr5:72741743:A:G
72741750	chr5:72741750:G:A
72741897	chr5:72741897:C:T
72741938	chr5:72741938:CTT:C
72741986	chr5:72741986:T:C
72742267	chr5:72742267:C:T
72742397	chr5:72742397:A:G
72743108	chr5:72743108:T:C
72743304	chr5:72743304:A:G
72743366	chr5:72743366:C:T
72743671	chr5:72743671:A:T
72743706	chr5:72743706:G:C
72744031	chr5:72744031:A:G
72744165	chr5:72744165:C:T
72744214	chr5:72744214:G:A
72744438	chr5:72744438:T:G
72744493	chr5:72744493:C:T
72744832	chr5:72744832:A:G
72745195	chr5:72745195:C:T
72745632	chr5:72745632:G:A
72745859	chr5:72745859:A:G
72746192	chr5:72746192:C:T
72746498	chr5:72746498:A:G
72746623	chr5:72746623:C:G
72746761	chr5:72746761:C:T
72746762	chr5:72746762:C:T
72746876	chr5:72746876:A:G
72747735	chr5:72747735:A:G
72748253	chr5:72748253:A:G
72748264	chr5:72748264:A:G
72748456	chr5:72748456:G:C
72748729	chr5:72748729:ATAT:A
72748860	chr5:72748860:A:G
72748887	chr5:72748887:T:G
72749282	chr5:72749282:A:T
72749690	chr5:72749690:T:C
72749819	chr5:72749819:G:T
72750215	chr5:72750215:A:G
72750719	chr5:72750719:A:C
72751063	chr5:72751063:C:T
72751157	chr5:72751157:T:C
72751451	chr5:72751451:C:A
72752481	chr5:72752481:C:A
72752639	chr5:72752639:AT:A
72752640	chr5:72752640:T:A
72752922	chr5:72752922:C:T
72753184	chr5:72753184:G:A
72753315	chr5:72753315:A:G
72753465	chr5:72753465:C:T
72754063	chr5:72754063:C:T
72754832	chr5:72754832:A:G
72755155	chr5:72755155:T:G
72755370	chr5:72755370:A:AT
72755748	chr5:72755748:C:T
72755814	chr5:72755814:A:C
72755828	chr5:72755828:C:T
72755830	chr5:72755830:G:A
72756277	chr5:72756277:GAACT:G
72756687	chr5:72756687:C:T
72756714	chr5:72756714:G:T
72757458	chr5:72757458:A:G
72757524	chr5:72757524:A:T
72757548	chr5:72757548:C:T
72757555	chr5:72757555:A:G
72757559	chr5:72757559:C:A
72757771	chr5:72757771:C:T
72757858	chr5:72757858:T:C
72757879	chr5:72757879:A:C
72757909	chr5:72757909:T:G
72758184	chr5:72758184:G:A
72758787	chr5:72758787:A:G
72759009	chr5:72759009:C:T
72759140	chr5:72759140:C:T
72759145	chr5:72759145:C:T
72759146	chr5:72759146:A:G
72759341	chr5:72759341:C:T
72759423	chr5:72759423:T:C
72759553	chr5:72759553:T:G
72759768	chr5:72759768:T:C
72759786	chr5:72759786:C:T
72759795	chr5:72759795:T:C
72760272	chr5:72760272:T:G
72761055	chr5:72761055:A:G
72761056	chr5:72761056:T:A
72761254	chr5:72761254:A:G
72761286	chr5:72761286:G:A
72762338	chr5:72762338:A:G
72762436	chr5:72762436:G:A
72762542	chr5:72762542:C:T
72762618	chr5:72762618:G:T
72762829	chr5:72762829:C:T
72762948	chr5:72762948:T:C
72763090	chr5:72763090:A:T
72763095	chr5:72763095:T:C
72763683	chr5:72763683:C:T
72763914	chr5:72763914:C:A
72764005	chr5:72764005:T:A
72764006	chr5:72764006:G:A
72764403	chr5:72764403:G:A
72764422	chr5:72764422:C:T
72765130	chr5:72765130:T:A
72765259	chr5:72765259:T:G
72765300	chr5:72765300:G:A
72765387	chr5:72765387:A:G
72765434	chr5:72765434:T:C
72765455	chr5:72765455:T:C
72765542	chr5:72765542:A:G
72765658	chr5:72765658:T:G
72765713	chr5:72765713:A:G
72767344	chr5:72767344:G:A
72767375	chr5:72767375:C:A
72767618	chr5:72767618:C:T
72767749	chr5:72767749:AG:A
72768359	chr5:72768359:C:T
72768385	chr5:72768385:G:A
72768560	chr5:72768560:C:T
72768564	chr5:72768564:A:T
72768654	chr5:72768654:T:A
72768663	chr5:72768663:C:G
72768779	chr5:72768779:C:T
72769335	chr5:72769335:A:G
72769350	chr5:72769350:C:T
72769658	chr5:72769658:T:C
72769988	chr5:72769988:C:A
72770003	chr5:72770003:T:C
72770455	chr5:72770455:G:C
72770715	chr5:72770715:T:C
72770775	chr5:72770775:G:A
72770837	chr5:72770837:G:C
72770897	chr5:72770897:T:A
72770970	chr5:72770970:T:C
72771320	chr5:72771320:G:A
72771440	chr5:72771440:A:C
72771503	chr5:72771503:T:A
72771519	chr5:72771519:C:T
72771571	chr5:72771571:A:G
72771599	chr5:72771599:G:A
72771877	chr5:72771877:G:A
72772042	chr5:72772042:A:G
72772322	chr5:72772322:T:C
72772495	chr5:72772495:T:TA
72773105	chr5:72773105:A:G
72773205	chr5:72773205:CAATTGT:C
72773271	chr5:72773271:AC:A
72773639	chr5:72773639:A:C
72773857	chr5:72773857:T:C
72773956	chr5:72773956:C:T
72774022	chr5:72774022:G:C
72774050	chr5:72774050:C:T
72774121	chr5:72774121:A:G
72774173	chr5:72774173:T:C
72774271	chr5:72774271:G:C
72774808	chr5:72774808:G:T
72774964	chr5:72774964:G:A
72774981	chr5:72774981:G:A
72775034	chr5:72775034:G:A
72775163	chr5:72775163:T:A
72775207	chr5:72775207:G:A
72775245	chr5:72775245:T:A
72775266	chr5:72775266:TA:T
72775272	chr5:72775272:A:G
72775277	chr5:72775277:T:G
72775347	chr5:72775347:T:C
72775581	chr5:72775581:T:G
72775644	chr5:72775644:C:T
72775814	chr5:72775814:G:A
72775942	chr5:72775942:T:C
72775976	chr5:72775976:C:T
72776163	chr5:72776163:A:C
72776209	chr5:72776209:T:C
72776299	chr5:72776299:C:T
72776574	chr5:72776574:T:C
72776906	chr5:72776906:C:G
72777030	chr5:72777030:C:T
72777234	chr5:72777234:T:A
72777345	chr5:72777345:T:G
72777458	chr5:72777458:A:T
72777623	chr5:72777623:G:T
72777675	chr5:72777675:G:C
72777907	chr5:72777907:C:A
72777960	chr5:72777960:G:A
72778595	chr5:72778595:TTTTCCACAACACATGGAATG:T
72778622	chr5:72778622:C:T
72778680	chr5:72778680:A:T
72778754	chr5:72778754:G:A
72779251	chr5:72779251:C:T
72779372	chr5:72779372:A:T
72779547	chr5:72779547:G:A
72780481	chr5:72780481:C:T
72780662	chr5:72780662:T:C
72780711	chr5:72780711:T:G
72780851	chr5:72780851:T:C
72781089	chr5:72781089:AAACTATCCATCTGACAAGG:A
72781204	chr5:72781204:A:G
72781642	chr5:72781642:T:C
72781691	chr5:72781691:A:T
72782337	chr5:72782337:C:T
72782398	chr5:72782398:A:G
72782562	chr5:72782562:T:A
72782666	chr5:72782666:GGGACAGACCCAGAGTGCTAT:G
72782849	chr5:72782849:G:T
72783076	chr5:72783076:C:T
72783771	chr5:72783771:G:A
72783861	chr5:72783861:A:C
72783944	chr5:72783944:A:G
72784251	chr5:72784251:T:G
72784403	chr5:72784403:G:A
72784673	chr5:72784673:A:G
72784705	chr5:72784705:A:T
72784711	chr5:72784711:C:T
72785004	chr5:72785004:C:A
72785040	chr5:72785040:C:T
72785943	chr5:72785943:T:C
72786218	chr5:72786218:C:A
72786563	chr5:72786563:T:G
72786786	chr5:72786786:T:C
72786938	chr5:72786938:C:T
72787076	chr5:72787076:A:T
72787236	chr5:72787236:C:A
72787242	chr5:72787242:G:A
72787270	chr5:72787270:G:A
72787474	chr5:72787474:C:A
72787779	chr5:72787779:T:C
72788214	chr5:72788214:T:C
72788509	chr5:72788509:G:T
72788605	chr5:72788605:G:T
72789138	chr5:72789138:A:G
72789198	chr5:72789198:C:T
72789260	chr5:72789260:C:T
72789415	chr5:72789415:G:C
72789465	chr5:72789465:G:A
72789648	chr5:72789648:G:A
72789803	chr5:72789803:C:T
72789814	chr5:72789814:A:G
72789857	chr5:72789857:C:G
72790659	chr5:72790659:A:C
72790660	chr5:72790660:A:T
72791470	chr5:72791470:C:T
72791653	chr5:72791653:T:C
72792006	chr5:72792006:G:T
72792203	chr5:72792203:G:A
72792558	chr5:72792558:C:T
72792633	chr5:72792633:C:G
72792803	chr5:72792803:G:T
72793045	chr5:72793045:C:A
72793260	chr5:72793260:A:G
72794251	chr5:72794251:G:A
72794799	chr5:72794799:C:T
72795174	chr5:72795174:A:G
72795457	chr5:72795457:A:G
72795463	chr5:72795463:C:T
72795532	chr5:72795532:A:G
72795688	chr5:72795688:A:G
72795785	chr5:72795785:C:T
72796521	chr5:72796521:A:C
72797280	chr5:72797280:C:T
72797637	chr5:72797637:C:T
72797667	chr5:72797667:T:C
72797669	chr5:72797669:G:C
72798515	chr5:72798515:C:G
72799119	chr5:72799119:T:C
72799224	chr5:72799224:C:T
72799517	chr5:72799517:C:T
72799561	chr5:72799561:A:G
72799836	chr5:72799836:T:A
72800519	chr5:72800519:G:GT
72800659	chr5:72800659:T:C
72801177	chr5:72801177:C:A
72801524	chr5:72801524:T:C
72801631	chr5:72801631:G:A
72801925	chr5:72801925:G:A
72803018	chr5:72803018:T:C
72803053	chr5:72803053:T:A
72803980	chr5:72803980:A:G
72804193	chr5:72804193:T:C
72804445	chr5:72804445:A:G
72805040	chr5:72805040:A:G
72805141	chr5:72805141:G:T
72805166	chr5:72805166:C:T
72805225	chr5:72805225:T:C
72805247	chr5:72805247:C:T
72805368	chr5:72805368:T:C
72805479	chr5:72805479:T:A
72805932	chr5:72805932:T:C
72806310	chr5:72806310:T:C
72806882	chr5:72806882:T:C
72806925	chr5:72806925:G:T
72807021	chr5:72807021:G:A
72807097	chr5:72807097:A:T
72807183	chr5:72807183:A:G
72807613	chr5:72807613:A:G
72807897	chr5:72807897:T:C
72808183	chr5:72808183:C:T
72808210	chr5:72808210:A:G
72808587	chr5:72808587:T:C
72808588	chr5:72808588:G:A
72808734	chr5:72808734:G:A
72809193	chr5:72809193:G:A
72809335	chr5:72809335:C:T
72809423	chr5:72809423:A:G
72809439	chr5:72809439:C:T
72809521	chr5:72809521:T:C
72810523	chr5:72810523:A:G
72811063	chr5:72811063:G:C
72812174	chr5:72812174:C:T
72812253	chr5:72812253:G:A
72812763	chr5:72812763:A:T
72813132	chr5:72813132:C:T
72813614	chr5:72813614:T:G
72813873	chr5:72813873:T:C
72814688	chr5:72814688:C:T
72814746	chr5:72814746:T:C
72815431	chr5:72815431:A:T
72816526	chr5:72816526:C:T
72816603	chr5:72816603:C:G
72816858	chr5:72816858:C:T
72816892	chr5:72816892:G:A
72817234	chr5:72817234:C:T
72817426	chr5:72817426:T:C
72817572	chr5:72817572:CAGT:C
72818788	chr5:72818788:GA:G
72819678	chr5:72819678:T:C
72819936	chr5:72819936:A:G
72820243	chr5:72820243:A:G
72820317	chr5:72820317:A:G
72820509	chr5:72820509:C:G
72820579	chr5:72820579:A:G
72821137	chr5:72821137:A:T
72821301	chr5:72821301:G:T
72821409	chr5:72821409:CAAAT:C
72821457	chr5:72821457:A:T
72821554	chr5:72821554:G:A
72822215	chr5:72822215:C:T
72823199	chr5:72823199:T:C
72823742	chr5:72823742:C:T
72824802	chr5:72824802:C:CT
72825297	chr5:72825297:A:G
72825545	chr5:72825545:G:A
72825735	chr5:72825735:G:T
72826137	chr5:72826137:C:T
72826571	chr5:72826571:A:G
72826581	chr5:72826581:TAGTA:T
72826813	chr5:72826813:T:G
72826833	chr5:72826833:G:A
72827292	chr5:72827292:C:A
72827758	chr5:72827758:T:A
72827866	chr5:72827866:T:A
72828270	chr5:72828270:A:T
72828351	chr5:72828351:G:A
72828524	chr5:72828524:C:G
72828783	chr5:72828783:A:G
72829136	chr5:72829136:A:C
72829646	chr5:72829646:T:G
72829851	chr5:72829851:C:T
72830029	chr5:72830029:A:T
72830168	chr5:72830168:A:G
72830176	chr5:72830176:T:G
72830232	chr5:72830232:TGG:T
72830235	chr5:72830235:C:T
72830246	chr5:72830246:T:C
72830314	chr5:72830314:G:A
72830926	chr5:72830926:G:A
72831444	chr5:72831444:T:A
72831621	chr5:72831621:T:C
72831642	chr5:72831642:C:T
72832224	chr5:72832224:A:G
72832301	chr5:72832301:T:C
72832940	chr5:72832940:G:A
72833161	chr5:72833161:C:T
72833260	chr5:72833260:G:A
72833754	chr5:72833754:T:C
72833777	chr5:72833777:C:T
72834094	chr5:72834094:T:C
72834819	chr5:72834819:A:G
72834876	chr5:72834876:A:G
72834913	chr5:72834913:G:A
72835044	chr5:72835044:A:G
72835428	chr5:72835428:A:G
72835490	chr5:72835490:C:T
72836704	chr5:72836704:T:C
72837506	chr5:72837506:G:A
72838629	chr5:72838629:G:A
72839220	chr5:72839220:G:A
72840072	chr5:72840072:C:T
72840128	chr5:72840128:C:T
72840272	chr5:72840272:CA:C
72840786	chr5:72840786:A:G
72841007	chr5:72841007:G:C
72841196	chr5:72841196:C:T
72841408	chr5:72841408:G:A
72842313	chr5:72842313:GACTGGAC:G
72842397	chr5:72842397:C:G
72842625	chr5:72842625:A:G
72842761	chr5:72842761:A:G
72843633	chr5:72843633:A:G
72843837	chr5:72843837:G:C
72843961	chr5:72843961:A:G
72844346	chr5:72844346:A:G
72844534	chr5:72844534:A:T
72846224	chr5:72846224:G:A
72846470	chr5:72846470:G:A
72846667	chr5:72846667:G:T
72848095	chr5:72848095:T:C
72848382	chr5:72848382:C:T
72848636	chr5:72848636:G:C
72848666	chr5:72848666:G:C
72848836	chr5:72848836:C:T
72849301	chr5:72849301:C:G
72849930	chr5:72849930:A:G
72850653	chr5:72850653:A:G
72850672	chr5:72850672:A:C
72851442	chr5:72851442:A:G
72851790	chr5:72851790:A:C
72851914	chr5:72851914:G:A
72852323	chr5:72852323:A:G
72852338	chr5:72852338:T:G
72852369	chr5:72852369:G:A
72852556	chr5:72852556:T:G
72852669	chr5:72852669:A:G
72853598	chr5:72853598:C:T
72853766	chr5:72853766:G:C
72854032	chr5:72854032:C:T
72854368	chr5:72854368:C:T
72854406	chr5:72854406:C:G
72854444	chr5:72854444:G:A
72854475	chr5:72854475:A:G
72854511	chr5:72854511:A:G
72854796	chr5:72854796:G:A
72854879	chr5:72854879:CATG:C
72855113	chr5:72855113:C:T
72855318	chr5:72855318:A:G
72855330	chr5:72855330:A:G
72855931	chr5:72855931:A:G
72855980	chr5:72855980:G:A
72856452	chr5:72856452:A:G
72856528	chr5:72856528:TG:T
72857081	chr5:72857081:AG:A
72857617	chr5:72857617:C:T
72858724	chr5:72858724:C:G
72858742	chr5:72858742:C:A
72859259	chr5:72859259:G:A
72859740	chr5:72859740:A:G
72860180	chr5:72860180:G:A
72860268	chr5:72860268:T:G
72860684	chr5:72860684:T:G
72860779	chr5:72860779:G:A
72861199	chr5:72861199:C:T
72861260	chr5:72861260:AAAG:A
72862209	chr5:72862209:A:T
72862569	chr5:72862569:T:C
72862746	chr5:72862746:A:G
72863096	chr5:72863096:A:G
72863880	chr5:72863880:A:G
72863985	chr5:72863985:T:C
72864728	chr5:72864728:C:T
72864780	chr5:72864780:T:C
72865147	chr5:72865147:A:G
72865168	chr5:72865168:A:G
72865300	chr5:72865300:G:C
72866111	chr5:72866111:A:C
72866116	chr5:72866116:G:A
72866207	chr5:72866207:T:G
72866437	chr5:72866437:C:T
72867583	chr5:72867583:T:C
72867960	chr5:72867960:G:T
72867971	chr5:72867971:T:A
72868877	chr5:72868877:G:A
72868956	chr5:72868956:C:T
72869155	chr5:72869155:A:G
72869478	chr5:72869478:C:T
72869562	chr5:72869562:G:A
72869959	chr5:72869959:A:T
72870132	chr5:72870132:A:G
72870656	chr5:72870656:C:T
72872164	chr5:72872164:A:T
72872456	chr5:72872456:G:A
72872751	chr5:72872751:C:T
72872919	chr5:72872919:T:A
72873030	chr5:72873030:T:C
72873376	chr5:72873376:AGTC:A
72873380	chr5:72873380:AGACT:A
72873416	chr5:72873416:G:A
72873573	chr5:72873573:C:T
72874551	chr5:72874551:A:T
72874568	chr5:72874568:T:A
72874747	chr5:72874747:C:T
72875443	chr5:72875443:T:C
72875888	chr5:72875888:C:T
72875911	chr5:72875911:A:G
72876018	chr5:72876018:A:G
72876952	chr5:72876952:G:A
72876962	chr5:72876962:G:T
72877363	chr5:72877363:A:G
72878605	chr5:72878605:C:G
72878726	chr5:72878726:G:A
72878815	chr5:72878815:CTTT:C
72878828	chr5:72878828:A:G
72878970	chr5:72878970:G:A
72880255	chr5:72880255:A:G
72881733	chr5:72881733:A:G
72881893	chr5:72881893:T:C
72881933	chr5:72881933:T:G
72882063	chr5:72882063:A:G
72882924	chr5:72882924:C:T
72883316	chr5:72883316:C:A
72883459	chr5:72883459:A:G
72883584	chr5:72883584:C:T
72883595	chr5:72883595:A:G
72883741	chr5:72883741:T:A
72883893	chr5:72883893:C:T
72884421	chr5:72884421:T:C
72884550	chr5:72884550:C:T
72884876	chr5:72884876:A:G
72884931	chr5:72884931:A:G
72884974	chr5:72884974:G:A
72885577	chr5:72885577:G:A
72885677	chr5:72885677:G:C
72885780	chr5:72885780:A:G
72886087	chr5:72886087:T:C
72886203	chr5:72886203:T:G
72886265	chr5:72886265:G:A
72886279	chr5:72886279:T:A
72886328	chr5:72886328:A:G
72886916	chr5:72886916:A:G
72886928	chr5:72886928:C:T
72887030	chr5:72887030:A:G
72887228	chr5:72887228:CCTAAGTCCAGTTTGAATTATGTAAGTTGGCTTCTTACTACTATTAGGTACTAATAAGGCTAGGCTACTTTAAGG:C
72887430	chr5:72887430:C:G
72887473	chr5:72887473:T:A
72888023	chr5:72888023:A:G
72888271	chr5:72888271:C:T
72888938	chr5:72888938:C:T
72890778	chr5:72890778:CTGTG:C
72890894	chr5:72890894:C:T
72890941	chr5:72890941:C:T
72891138	chr5:72891138:C:T
72891223	chr5:72891223:T:C
72891351	chr5:72891351:G:C
72891381	chr5:72891381:C:T
72891773	chr5:72891773:T:C
72892612	chr5:72892612:G:A
72892617	chr5:72892617:T:C
72892703	chr5:72892703:T:C
72893261	chr5:72893261:A:G
72894402	chr5:72894402:C:T
72894498	chr5:72894498:C:T
72894858	chr5:72894858:TATC:T
72895533	chr5:72895533:A:G
72895611	chr5:72895611:C:T
72896241	chr5:72896241:T:C
72897405	chr5:72897405:A:G
72898124	chr5:72898124:T:C
72898668	chr5:72898668:G:A
72899146	chr5:72899146:T:C
72900340	chr5:72900340:T:G
72900764	chr5:72900764:A:T
72900924	chr5:72900924:T:C
72901277	chr5:72901277:A:G
72901421	chr5:72901421:A:T
72901514	chr5:72901514:T:C
72901667	chr5:72901667:A:G
72902365	chr5:72902365:C:T
72902716	chr5:72902716:T:C
72902965	chr5:72902965:TATA:T
72903047	chr5:72903047:A:G
72903164	chr5:72903164:G:A
72904062	chr5:72904062:T:A
72904128	chr5:72904128:A:C
72904266	chr5:72904266:G:A
72904518	chr5:72904518:G:A
72904802	chr5:72904802:A:C
72904804	chr5:72904804:A:G
72905231	chr5:72905231:G:A
72905674	chr5:72905674:C:T
72905910	chr5:72905910:A:C
72906181	chr5:72906181:TGAAA:T
72906184	chr5:72906184:AAG:A
72907492	chr5:72907492:C:T
72907551	chr5:72907551:A:G
72907612	chr5:72907612:T:C
72907801	chr5:72907801:T:C
72907859	chr5:72907859:C:T
72907869	chr5:72907869:T:C
72908197	chr5:72908197:A:G
72908255	chr5:72908255:A:T
72909246	chr5:72909246:C:T
72909666	chr5:72909666:T:C
72909777	chr5:72909777:A:C
72910042	chr5:72910042:A:G
72911035	chr5:72911035:T:G
72912638	chr5:72912638:T:A
72913241	chr5:72913241:A:G
72913835	chr5:72913835:A:G
72914771	chr5:72914771:G:A
72914916	chr5:72914916:AAC:A
72915776	chr5:72915776:C:T
72915824	chr5:72915824:A:G
72915942	chr5:72915942:G:A
72916252	chr5:72916252:G:T
72916719	chr5:72916719:TAGTG:T
72916886	chr5:72916886:G:A
72917034	chr5:72917034:A:G
72917240	chr5:72917240:C:T
72917308	chr5:72917308:G:C
72917656	chr5:72917656:G:A
72917927	chr5:72917927:G:A
72919800	chr5:72919800:C:G
72919947	chr5:72919947:TA:T
72920158	chr5:72920158:T:C
72920823	chr5:72920823:T:G
72921268	chr5:72921268:ATTGT:A
72922224	chr5:72922224:G:A
72922417	chr5:72922417:G:A
72922475	chr5:72922475:A:T
72922483	chr5:72922483:T:A
72922592	chr5:72922592:A:T
72922596	chr5:72922596:C:A
72922714	chr5:72922714:T:C
72922750	chr5:72922750:T:A
72923789	chr5:72923789:A:G
72923924	chr5:72923924:A:G
72924353	chr5:72924353:G:T
72924424	chr5:72924424:TTGTA:T
72924772	chr5:72924772:A:G
72924816	chr5:72924816:G:A
72925130	chr5:72925130:G:A
72925306	chr5:72925306:TAAAG:T
72925397	chr5:72925397:G:A
72925505	chr5:72925505:C:T
72925746	chr5:72925746:C:A
72925820	chr5:72925820:C:T
72925838	chr5:72925838:G:A
72925878	chr5:72925878:G:A
72925919	chr5:72925919:G:A
72926526	chr5:72926526:G:A
72926858	chr5:72926858:A:G
72927103	chr5:72927103:G:A
72927274	chr5:72927274:C:A
72927459	chr5:72927459:G:A
72927816	chr5:72927816:C:T
72929121	chr5:72929121:C:T
72929170	chr5:72929170:C:A
72929374	chr5:72929374:GAAAC:G
72929600	chr5:72929600:C:T
72930541	chr5:72930541:C:T
72930796	chr5:72930796:A:G
72930836	chr5:72930836:G:A
72930880	chr5:72930880:C:T
72931772	chr5:72931772:A:C
72931793	chr5:72931793:C:T
72931800	chr5:72931800:G:A
72931812	chr5:72931812:C:T
72932129	chr5:72932129:G:T
72932544	chr5:72932544:T:A
72932656	chr5:72932656:T:G
72932890	chr5:72932890:A:G
72932934	chr5:72932934:A:T
72933019	chr5:72933019:G:A
72933816	chr5:72933816:C:T
72934051	chr5:72934051:T:C
72934351	chr5:72934351:A:C
72934534	chr5:72934534:A:C
72934689	chr5:72934689:G:A
72935272	chr5:72935272:G:A
72935345	chr5:72935345:C:T
72935435	chr5:72935435:C:T
72935547	chr5:72935547:A:G
72935587	chr5:72935587:C:T
72935638	chr5:72935638:T:C
72935673	chr5:72935673:G:A
72935781	chr5:72935781:T:G
72936159	chr5:72936159:A:G
72936590	chr5:72936590:G:A
72936685	chr5:72936685:A:T
72936772	chr5:72936772:C:T
72938319	chr5:72938319:T:TGAA
72938339	chr5:72938339:T:C
72938362	chr5:72938362:A:G
72938614	chr5:72938614:A:G
72939568	chr5:72939568:C:T
72939805	chr5:72939805:G:T
72939970	chr5:72939970:A:G
72940033	chr5:72940033:A:G
72940171	chr5:72940171:G:T
72940176	chr5:72940176:G:A
72940393	chr5:72940393:A:T
72940531	chr5:72940531:T:TA
72940650	chr5:72940650:G:C
72940941	chr5:72940941:C:T
72941244	chr5:72941244:T:C
72941573	chr5:72941573:T:C
72941629	chr5:72941629:A:T
72942286	chr5:72942286:A:G
72942513	chr5:72942513:T:C
72942550	chr5:72942550:GA:G
72942552	chr5:72942552:T:C
72943437	chr5:72943437:GA:G
72943972	chr5:72943972:T:A
72945641	chr5:72945641:A:C
72945666	chr5:72945666:G:A
72946842	chr5:72946842:C:T
72946906	chr5:72946906:T:C
72947100	chr5:72947100:C:G
72947326	chr5:72947326:A:G
72947566	chr5:72947566:C:T
72947810	chr5:72947810:T:G
72948190	chr5:72948190:C:T
72948221	chr5:72948221:A:C
72948503	chr5:72948503:A:G
72948899	chr5:72948899:T:G
72948910	chr5:72948910:G:A
72949171	chr5:72949171:T:C
72950434	chr5:72950434:G:A
72950820	chr5:72950820:C:T
72950895	chr5:72950895:G:A
72951051	chr5:72951051:A:G
72951639	chr5:72951639:G:A
72952041	chr5:72952041:T:C
72952892	chr5:72952892:G:A
72953193	chr5:72953193:G:A
72953194	chr5:72953194:C:T
72953700	chr5:72953700:T:C
72953722	chr5:72953722:A:G
72953957	chr5:72953957:G:A
72954712	chr5:72954712:T:C
72954754	chr5:72954754:T:C
72954782	chr5:72954782:G:A
72955134	chr5:72955134:T:C
72955255	chr5:72955255:G:A
72956648	chr5:72956648:A:G
72957235	chr5:72957235:TCC:T
72958237	chr5:72958237:A:G
72958395	chr5:72958395:G:T
72958398	chr5:72958398:A:G
72958543	chr5:72958543:C:T
72959098	chr5:72959098:A:C
72959646	chr5:72959646:T:G
72959660	chr5:72959660:A:T
72959736	chr5:72959736:G:T
72959981	chr5:72959981:T:C
72960311	chr5:72960311:G:GA
72960483	chr5:72960483:A:AAAC
72960607	chr5:72960607:C:T
72960800	chr5:72960800:A:C
72961353	chr5:72961353:G:T
72961431	chr5:72961431:A:G
72961601	chr5:72961601:T:TG
72961834	chr5:72961834:G:A
72962525	chr5:72962525:A:G
72962657	chr5:72962657:A:G
72962696	chr5:72962696:C:T
72963185	chr5:72963185:C:T
72963622	chr5:72963622:C:T
72963729	chr5:72963729:T:A
72963919	chr5:72963919:T:G
72964416	chr5:72964416:C:T
72964619	chr5:72964619:C:T
72964742	chr5:72964742:C:G
72965002	chr5:72965002:A:G
72965323	chr5:72965323:C:A
72965635	chr5:72965635:A:G
72966329	chr5:72966329:T:G
72966386	chr5:72966386:G:A
72966527	chr5:72966527:T:C
72966655	chr5:72966655:T:C
72966741	chr5:72966741:T:G
72966884	chr5:72966884:A:G
72967124	chr5:72967124:A:G
72968007	chr5:72968007:C:G
72968337	chr5:72968337:A:G
72968763	chr5:72968763:A:G
72969340	chr5:72969340:T:A
72970585	chr5:72970585:T:A
72971247	chr5:72971247:C:G
72971345	chr5:72971345:C:T
72972684	chr5:72972684:G:A
72972703	chr5:72972703:T:C
72972720	chr5:72972720:T:C
72972794	chr5:72972794:A:G
72972880	chr5:72972880:A:G
72973532	chr5:72973532:TG:T
72974719	chr5:72974719:G:T
72974885	chr5:72974885:G:T
72974925	chr5:72974925:C:T
72974955	chr5:72974955:A:G
72975683	chr5:72975683:T:C
72975797	chr5:72975797:G:T
72976266	chr5:72976266:G:A
72976285	chr5:72976285:C:G
72976298	chr5:72976298:C:T
72976625	chr5:72976625:T:A
72976667	chr5:72976667:G:A
72976976	chr5:72976976:G:A
72977144	chr5:72977144:A:T
72977239	chr5:72977239:C:G
72977816	chr5:72977816:C:T
72978001	chr5:72978001:A:G
72978023	chr5:72978023:A:G
72978299	chr5:72978299:A:G
72978875	chr5:72978875:T:G
72978923	chr5:72978923:G:A
72979319	chr5:72979319:C:T
72979777	chr5:72979777:G:T
72980098	chr5:72980098:C:T
72980272	chr5:72980272:T:A
72980849	chr5:72980849:G:A
72981295	chr5:72981295:G:GT
72981627	chr5:72981627:G:C
72981733	chr5:72981733:G:A
72981742	chr5:72981742:A:G
72981897	chr5:72981897:C:A
72982040	chr5:72982040:G:A
72982081	chr5:72982081:A:T
72982723	chr5:72982723:T:C
72983037	chr5:72983037:C:T
72983704	chr5:72983704:C:T
72984117	chr5:72984117:T:G
72984521	chr5:72984521:A:G
72984577	chr5:72984577:A:G
72984868	chr5:72984868:T:C
72984937	chr5:72984937:A:G
72985488	chr5:72985488:T:A
72986347	chr5:72986347:A:G
72986418	chr5:72986418:A:G
72986640	chr5:72986640:A:G
72986823	chr5:72986823:A:G
72987153	chr5:72987153:G:A
72987171	chr5:72987171:C:T
72987460	chr5:72987460:T:C
72988109	chr5:72988109:C:G
72988392	chr5:72988392:T:C
72988742	chr5:72988742:A:C
72989012	chr5:72989012:T:C
72989339	chr5:72989339:G:C
72989705	chr5:72989705:A:C
72989921	chr5:72989921:T:C
72990387	chr5:72990387:A:G
72990586	chr5:72990586:G:A
72991126	chr5:72991126:G:A
72991353	chr5:72991353:T:C
72991801	chr5:72991801:A:C
72992382	chr5:72992382:C:T
72992606	chr5:72992606:AAAG:A
72993591	chr5:72993591:C:A
72993844	chr5:72993844:G:T
72993902	chr5:72993902:A:G
72994024	chr5:72994024:A:G
72994155	chr5:72994155:T:A
72994559	chr5:72994559:G:A
72995173	chr5:72995173:GAAAT:G
72995341	chr5:72995341:C:T
72995351	chr5:72995351:G:A
72995380	chr5:72995380:C:T
72995658	chr5:72995658:G:C
72995829	chr5:72995829:A:G
72995868	chr5:72995868:C:T
72995932	chr5:72995932:A:G
72996726	chr5:72996726:C:T
72996847	chr5:72996847:C:T
72997785	chr5:72997785:A:G
72998227	chr5:72998227:C:A
72998343	chr5:72998343:C:T
72998345	chr5:72998345:G:A
72998404	chr5:72998404:G:A
72998631	chr5:72998631:A:G
72999241	chr5:72999241:C:T
72999329	chr5:72999329:T:C
72999531	chr5:72999531:C:T
72999623	chr5:72999623:T:TA
72999717	chr5:72999717:G:A
72999734	chr5:72999734:C:T
72999750	chr5:72999750:C:T
72999799	chr5:72999799:G:A
72999808	chr5:72999808:A:G
72999932	chr5:72999932:G:T
73000081	chr5:73000081:CTGTAACCT:C
73000189	chr5:73000189:C:T
73000458	chr5:73000458:T:A
73000551	chr5:73000551:G:A
73000558	chr5:73000558:T:C
73001013	chr5:73001013:A:G
73001202	chr5:73001202:G:A
73001469	chr5:73001469:AAAG:A
73001674	chr5:73001674:G:A
73001943	chr5:73001943:T:A
73002083	chr5:73002083:G:T
73002255	chr5:73002255:G:T
73002300	chr5:73002300:G:A
73002306	chr5:73002306:A:G
73002429	chr5:73002429:A:C
73003117	chr5:73003117:A:T
73003212	chr5:73003212:C:T
73003425	chr5:73003425:G:C
73003920	chr5:73003920:C:T
73004281	chr5:73004281:C:T
73005091	chr5:73005091:C:T
73005710	chr5:73005710:T:A
73006106	chr5:73006106:TTC:T
73006696	chr5:73006696:C:T
73006945	chr5:73006945:A:G
73007302	chr5:73007302:G:T
73007770	chr5:73007770:A:G
73007961	chr5:73007961:A:T
73008370	chr5:73008370:G:A
73009115	chr5:73009115:G:A
73009701	chr5:73009701:TA:T
73009710	chr5:73009710:T:C
73010019	chr5:73010019:A:C
73010297	chr5:73010297:T:G
73010345	chr5:73010345:G:T
73010746	chr5:73010746:G:A
73011315	chr5:73011315:G:T
73011500	chr5:73011500:A:G
73012204	chr5:73012204:A:G
73012316	chr5:73012316:T:C
73012334	chr5:73012334:T:G
73013066	chr5:73013066:T:A
73013300	chr5:73013300:G:C
73013555	chr5:73013555:A:G
73013844	chr5:73013844:C:G
73014322	chr5:73014322:T:C
73014763	chr5:73014763:G:A
73014934	chr5:73014934:A:G
73015771	chr5:73015771:A:G
73016329	chr5:73016329:T:G
73017691	chr5:73017691:T:C
73017852	chr5:73017852:TG:T
73018006	chr5:73018006:CTATT:C
73018047	chr5:73018047:T:C
73018478	chr5:73018478:C:T
73019132	chr5:73019132:A:G
73019623	chr5:73019623:C:T
73019963	chr5:73019963:A:G
73020031	chr5:73020031:A:G
73020117	chr5:73020117:A:G
73020610	chr5:73020610:G:A
73021092	chr5:73021092:G:A
73021806	chr5:73021806:G:T
73021809	chr5:73021809:A:C
73022475	chr5:73022475:G:C
73022571	chr5:73022571:C:T
73023141	chr5:73023141:A:G
73023559	chr5:73023559:G:A
73023731	chr5:73023731:A:T
73024095	chr5:73024095:T:C
73024185	chr5:73024185:A:G
73024475	chr5:73024475:C:T
73024629	chr5:73024629:G:T
73024631	chr5:73024631:G:A
73024784	chr5:73024784:A:G
73024967	chr5:73024967:A:G
73025265	chr5:73025265:A:G
73025448	chr5:73025448:G:A
73026054	chr5:73026054:C:T
73026119	chr5:73026119:G:A
73026911	chr5:73026911:C:T
73027303	chr5:73027303:A:G
73027493	chr5:73027493:A:G
73027523	chr5:73027523:A:G
73027586	chr5:73027586:A:G
73027876	chr5:73027876:A:G
73027881	chr5:73027881:A:T
73028468	chr5:73028468:C:T
73029236	chr5:73029236:A:G
73029507	chr5:73029507:T:C
73029605	chr5:73029605:A:C
73029607	chr5:73029607:C:T
73030103	chr5:73030103:A:G
73030143	chr5:73030143:G:A
73030304	chr5:73030304:A:G
73030362	chr5:73030362:C:T
73030617	chr5:73030617:G:A
73031212	chr5:73031212:T:C
73031530	chr5:73031530:G:C
73032330	chr5:73032330:T:G
73032965	chr5:73032965:C:T
73033057	chr5:73033057:G:C
73033227	chr5:73033227:G:A
73033248	chr5:73033248:T:C
73033430	chr5:73033430:C:T
73033707	chr5:73033707:A:C
73033885	chr5:73033885:T:G
73034062	chr5:73034062:A:G
73034163	chr5:73034163:C:T
73034289	chr5:73034289:C:T
73034504	chr5:73034504:T:TTAAC
73034547	chr5:73034547:T:A
73035200	chr5:73035200:T:G
73035302	chr5:73035302:C:T
73035305	chr5:73035305:G:C
73035773	chr5:73035773:A:AT
73035905	chr5:73035905:G:A
73036081	chr5:73036081:G:C
73036083	chr5:73036083:T:A
73036233	chr5:73036233:A:T
73036478	chr5:73036478:A:G
73036498	chr5:73036498:C:T
73036667	chr5:73036667:C:T
73036856	chr5:73036856:G:T
73037322	chr5:73037322:A:G
73037435	chr5:73037435:A:G
73037620	chr5:73037620:A:G
73037742	chr5:73037742:A:G
73037876	chr5:73037876:C:T
73037901	chr5:73037901:G:A
73038248	chr5:73038248:A:G
73038765	chr5:73038765:C:T
73039500	chr5:73039500:A:G
73039681	chr5:73039681:AT:A
73039812	chr5:73039812:C:T
73039876	chr5:73039876:C:T
73039881	chr5:73039881:C:T
73039918	chr5:73039918:TA:T
73039931	chr5:73039931:C:T
73040282	chr5:73040282:G:A
73040998	chr5:73040998:A:T
73041165	chr5:73041165:T:A
73041788	chr5:73041788:A:G
73041986	chr5:73041986:A:G
73042024	chr5:73042024:C:A
73042642	chr5:73042642:T:A
73042945	chr5:73042945:T:C
73043154	chr5:73043154:C:A
73043279	chr5:73043279:T:TA
73043282	chr5:73043282:T:C
73043540	chr5:73043540:AATAG:A
73043749	chr5:73043749:G:A
73043864	chr5:73043864:A:C
73043922	chr5:73043922:G:T
73044430	chr5:73044430:A:G
73044795	chr5:73044795:C:T
73044835	chr5:73044835:T:C
73045691	chr5:73045691:A:G
73046089	chr5:73046089:G:C
73046120	chr5:73046120:G:A
73046393	chr5:73046393:G:A
73046889	chr5:73046889:T:A
73047209	chr5:73047209:C:T
73048088	chr5:73048088:GC:G
73048243	chr5:73048243:A:G
73048484	chr5:73048484:C:T
73048781	chr5:73048781:TTA:T
73048843	chr5:73048843:A:C
73049095	chr5:73049095:C:T
73049127	chr5:73049127:C:T
73049540	chr5:73049540:C:T
73049682	chr5:73049682:T:A
73049936	chr5:73049936:T:G
73050302	chr5:73050302:T:C
73050411	chr5:73050411:TG:T
73050617	chr5:73050617:C:T
73051263	chr5:73051263:A:T
73051396	chr5:73051396:A:G
73051661	chr5:73051661:G:C
73051700	chr5:73051700:T:G
73052203	chr5:73052203:G:A
73052445	chr5:73052445:A:G
73053260	chr5:73053260:T:C
73053275	chr5:73053275:C:A
73053363	chr5:73053363:C:T
73053653	chr5:73053653:A:G
73053897	chr5:73053897:TAA:T
73054079	chr5:73054079:G:A
73054961	chr5:73054961:T:C
73054969	chr5:73054969:G:T
73055040	chr5:73055040:A:G
73055235	chr5:73055235:C:G
73055332	chr5:73055332:T:G
73055706	chr5:73055706:C:T
73055806	chr5:73055806:G:A
73056078	chr5:73056078:A:G
73056461	chr5:73056461:A:G
73056941	chr5:73056941:C:T
73057047	chr5:73057047:C:T
73057321	chr5:73057321:G:T
73057481	chr5:73057481:T:C
73057682	chr5:73057682:T:G
73058746	chr5:73058746:A:G
73058939	chr5:73058939:G:A
73059070	chr5:73059070:T:G
73059803	chr5:73059803:A:C
73060354	chr5:73060354:A:T
73060625	chr5:73060625:AT:A
73060768	chr5:73060768:GTGT:G
73061078	chr5:73061078:C:A
73061259	chr5:73061259:G:A
73061493	chr5:73061493:C:T
73061612	chr5:73061612:A:G
73061914	chr5:73061914:T:C
73062056	chr5:73062056:A:G
73062427	chr5:73062427:G:A
73062962	chr5:73062962:A:G
73063222	chr5:73063222:A:G
73063254	chr5:73063254:T:G
73063596	chr5:73063596:G:C
73064011	chr5:73064011:A:G
73064065	chr5:73064065:T:C
73064251	chr5:73064251:C:T
73064282	chr5:73064282:C:G
73064415	chr5:73064415:G:A
73065510	chr5:73065510:A:G
73065805	chr5:73065805:C:T
73066286	chr5:73066286:A:AT
73066462	chr5:73066462:A:G
73066481	chr5:73066481:C:T
73066528	chr5:73066528:A:C
73066739	chr5:73066739:G:C
73067102	chr5:73067102:G:A
73067104	chr5:73067104:A:C
73067107	chr5:73067107:A:G
73067170	chr5:73067170:C:A
73068000	chr5:73068000:A:G
73068846	chr5:73068846:A:G
73069090	chr5:73069090:G:A
73069505	chr5:73069505:C:T
73069724	chr5:73069724:A:G
73070029	chr5:73070029:A:G
73071163	chr5:73071163:T:G
73071339	chr5:73071339:C:T
73071345	chr5:73071345:T:C
73071425	chr5:73071425:T:C
73071692	chr5:73071692:A:G
73071729	chr5:73071729:C:T
73071918	chr5:73071918:G:T
73072226	chr5:73072226:A:T
73072264	chr5:73072264:G:A
73073118	chr5:73073118:T:G
73073139	chr5:73073139:T:G
73073705	chr5:73073705:T:A
73074038	chr5:73074038:C:G
73074043	chr5:73074043:C:T
73074222	chr5:73074222:T:C
73074702	chr5:73074702:C:A
73074918	chr5:73074918:C:T
73075146	chr5:73075146:G:C
73075318	chr5:73075318:G:A
73075704	chr5:73075704:C:T
73075775	chr5:73075775:G:A
73075900	chr5:73075900:A:AG
73076046	chr5:73076046:T:A
73076053	chr5:73076053:G:C
73076058	chr5:73076058:A:G
73076313	chr5:73076313:A:G
73076502	chr5:73076502:T:C
73076580	chr5:73076580:C:T
73077034	chr5:73077034:A:G
73077208	chr5:73077208:G:C
73077529	chr5:73077529:G:A
73077681	chr5:73077681:A:G
73077683	chr5:73077683:A:AAAAAAC
73077687	chr5:73077687:A:G
73078447	chr5:73078447:T:G
73078648	chr5:73078648:A:G
73079052	chr5:73079052:A:G
73079953	chr5:73079953:A:G
73080245	chr5:73080245:G:A
73080881	chr5:73080881:C:T
73080913	chr5:73080913:C:T
73080963	chr5:73080963:C:A
73081461	chr5:73081461:C:T
73081775	chr5:73081775:C:T
73082050	chr5:73082050:A:G
73082188	chr5:73082188:A:C
73083036	chr5:73083036:A:G
73083086	chr5:73083086:A:G
73083391	chr5:73083391:T:A
73083547	chr5:73083547:C:T
73083566	chr5:73083566:CA:C
73083568	chr5:73083568:G:T
73083619	chr5:73083619:C:T
73084127	chr5:73084127:T:C
73084395	chr5:73084395:A:T
73084411	chr5:73084411:A:G
73084567	chr5:73084567:A:G
73084575	chr5:73084575:A:G
73084702	chr5:73084702:G:A
73084758	chr5:73084758:A:G
73084874	chr5:73084874:G:A
73085099	chr5:73085099:C:T
73085131	chr5:73085131:G:A
73085143	chr5:73085143:G:C
73085273	chr5:73085273:C:T
73085511	chr5:73085511:A:AT
73086369	chr5:73086369:A:G
73086670	chr5:73086670:A:T
73087152	chr5:73087152:G:T
73087362	chr5:73087362:C:A
73088441	chr5:73088441:C:T
73089231	chr5:73089231:A:G
73090087	chr5:73090087:A:G
73090312	chr5:73090312:A:G
73090902	chr5:73090902:T:C
73090957	chr5:73090957:C:T
73091406	chr5:73091406:T:C
73091533	chr5:73091533:G:A
73091659	chr5:73091659:T:C
73091934	chr5:73091934:T:A
73092039	chr5:73092039:G:C
73092495	chr5:73092495:C:T
73092573	chr5:73092573:C:T
73092905	chr5:73092905:T:C
73093087	chr5:73093087:T:G
73093118	chr5:73093118:G:A
73093347	chr5:73093347:T:G
73093370	chr5:73093370:A:G
73093445	chr5:73093445:G:A
73093665	chr5:73093665:AAACT:A
73093791	chr5:73093791:A:G
73094108	chr5:73094108:A:T
73094991	chr5:73094991:G:A
73095184	chr5:73095184:T:G
73095266	chr5:73095266:T:C
73095785	chr5:73095785:C:T
73096839	chr5:73096839:G:A
73097698	chr5:73097698:G:A
73098169	chr5:73098169:T:C
73098268	chr5:73098268:C:T
73098560	chr5:73098560:G:C
73098632	chr5:73098632:C:T
73098707	chr5:73098707:G:A
73098958	chr5:73098958:A:G
73099158	chr5:73099158:A:G
73099362	chr5:73099362:G:A
73099438	chr5:73099438:G:A
73100267	chr5:73100267:C:A
73100435	chr5:73100435:T:C
73100895	chr5:73100895:G:A
73101362	chr5:73101362:A:G
73101477	chr5:73101477:G:A
73101598	chr5:73101598:G:T
73102178	chr5:73102178:ATTAACTAGCTTAC:A
73102324	chr5:73102324:A:G
73102367	chr5:73102367:C:T
73102395	chr5:73102395:A:T
73102627	chr5:73102627:C:T
73102830	chr5:73102830:A:G
73102918	chr5:73102918:T:C
73103068	chr5:73103068:C:T
73103696	chr5:73103696:C:T
73104363	chr5:73104363:T:C
73104399	chr5:73104399:C:G
73104578	chr5:73104578:G:A
73104599	chr5:73104599:G:A
73104995	chr5:73104995:C:T
73105126	chr5:73105126:A:C
73105313	chr5:73105313:G:A
73105362	chr5:73105362:A:T
73105647	chr5:73105647:G:A
73105704	chr5:73105704:G:A
73105752	chr5:73105752:C:T
73106308	chr5:73106308:G:A
73106623	chr5:73106623:CTGAA:C
73107139	chr5:73107139:G:A
73107932	chr5:73107932:C:A
73108435	chr5:73108435:C:A
73108523	chr5:73108523:T:C
73108666	chr5:73108666:G:A
73109487	chr5:73109487:T:C
73109536	chr5:73109536:T:C
73110201	chr5:73110201:A:G
73110276	chr5:73110276:T:C
73110376	chr5:73110376:T:C
73110380	chr5:73110380:T:A
73110919	chr5:73110919:G:T
73111019	chr5:73111019:A:T
73111047	chr5:73111047:C:A
73111062	chr5:73111062:G:A
73111711	chr5:73111711:C:T
73111832	chr5:73111832:G:A
73112708	chr5:73112708:G:A
73112738	chr5:73112738:A:G
73112762	chr5:73112762:C:T
73113442	chr5:73113442:A:G
73113507	chr5:73113507:A:C
73113559	chr5:73113559:C:T
73113560	chr5:73113560:G:A
73113638	chr5:73113638:C:T
73113818	chr5:73113818:G:A
73114095	chr5:73114095:C:G
73114578	chr5:73114578:G:A
73115086	chr5:73115086:C:G
73115113	chr5:73115113:G:A
73115224	chr5:73115224:TAC:T
73115508	chr5:73115508:G:A
73115932	chr5:73115932:G:A
73115950	chr5:73115950:C:T
73116153	chr5:73116153:A:G
73116469	chr5:73116469:C:T
73116634	chr5:73116634:T:G
73116775	chr5:73116775:G:A
73116953	chr5:73116953:T:A
73117126	chr5:73117126:T:C
73117218	chr5:73117218:C:T
73117553	chr5:73117553:G:A
73117659	chr5:73117659:C:G
73118131	chr5:73118131:T:G
73118615	chr5:73118615:G:T
73118856	chr5:73118856:G:GTAATAAA
73119193	chr5:73119193:G:A
73120066	chr5:73120066:C:T
73120457	chr5:73120457:A:G
73121138	chr5:73121138:A:T
73121814	chr5:73121814:T:A
73121820	chr5:73121820:T:C
73122180	chr5:73122180:A:C
73122266	chr5:73122266:G:A
73122328	chr5:73122328:A:C
73122546	chr5:73122546:C:G
73123214	chr5:73123214:T:C
73123440	chr5:73123440:T:C
73123460	chr5:73123460:C:T
73124512	chr5:73124512:T:C
73124648	chr5:73124648:C:T
73124859	chr5:73124859:C:T
73124921	chr5:73124921:A:G
73124957	chr5:73124957:C:T
73126191	chr5:73126191:G:A
73126932	chr5:73126932:G:A
73126948	chr5:73126948:T:C
73127274	chr5:73127274:T:G
73127666	chr5:73127666:A:G
73127724	chr5:73127724:C:T
73127932	chr5:73127932:A:G
73128400	chr5:73128400:A:G
73128442	chr5:73128442:T:G
73128756	chr5:73128756:CATCT:C
73128993	chr5:73128993:T:C
73129250	chr5:73129250:C:T
73129502	chr5:73129502:C:T
73129622	chr5:73129622:G:A
73129631	chr5:73129631:T:C
73129834	chr5:73129834:C:T
73130126	chr5:73130126:C:T
73130258	chr5:73130258:G:A
73130948	chr5:73130948:C:T
73130968	chr5:73130968:A:G
73131836	chr5:73131836:C:T
73132468	chr5:73132468:GTC:G
73132527	chr5:73132527:TCTC:T
73132705	chr5:73132705:C:G
73133193	chr5:73133193:T:C
73133519	chr5:73133519:C:T
73133582	chr5:73133582:A:G
73133622	chr5:73133622:C:T
73134084	chr5:73134084:G:T
73134430	chr5:73134430:T:A
73134539	chr5:73134539:GT:G
73134677	chr5:73134677:C:T
73134692	chr5:73134692:G:A
73135127	chr5:73135127:C:T
73135621	chr5:73135621:C:T
73135630	chr5:73135630:C:T
73136008	chr5:73136008:C:CAG
73136901	chr5:73136901:C:T
73137306	chr5:73137306:C:G
73137465	chr5:73137465:C:T
73137569	chr5:73137569:T:A
73137598	chr5:73137598:C:A
73137704	chr5:73137704:T:C
73138165	chr5:73138165:C:T
73138442	chr5:73138442:C:G
73138474	chr5:73138474:G:T
73138747	chr5:73138747:T:C
73138778	chr5:73138778:G:A
73139075	chr5:73139075:C:T
73139160	chr5:73139160:A:G
73139248	chr5:73139248:A:C
73139259	chr5:73139259:C:T
73139520	chr5:73139520:C:T
73139567	chr5:73139567:A:G
73139834	chr5:73139834:A:AC
73139873	chr5:73139873:G:C
73140036	chr5:73140036:G:A
73140147	chr5:73140147:C:T
73140171	chr5:73140171:G:A
73140364	chr5:73140364:G:A
73140397	chr5:73140397:G:A
73140412	chr5:73140412:C:T
73140493	chr5:73140493:C:T
73140590	chr5:73140590:C:T
73140644	chr5:73140644:T:C
73140803	chr5:73140803:C:T
73140815	chr5:73140815:A:T
73141227	chr5:73141227:G:A
73141588	chr5:73141588:C:G
73141668	chr5:73141668:A:G
73141695	chr5:73141695:C:T
73141707	chr5:73141707:A:G
73142107	chr5:73142107:G:A
73142171	chr5:73142171:T:C
73142386	chr5:73142386:TGG:T
73142978	chr5:73142978:A:G
73143061	chr5:73143061:A:AC
73143527	chr5:73143527:G:T
73143651	chr5:73143651:G:A
73143818	chr5:73143818:G:A
73143947	chr5:73143947:G:A
73144129	chr5:73144129:CAT:C
73144171	chr5:73144171:A:G
73144687	chr5:73144687:G:A
73144855	chr5:73144855:G:A
73145023	chr5:73145023:A:G
73145103	chr5:73145103:A:AT
73145258	chr5:73145258:C:T
73145294	chr5:73145294:G:C
73145417	chr5:73145417:T:TG
73145649	chr5:73145649:G:A
73145720	chr5:73145720:G:A
73145904	chr5:73145904:T:C
73145987	chr5:73145987:C:T
73146030	chr5:73146030:T:C
73146065	chr5:73146065:C:T
73146353	chr5:73146353:G:A
73146513	chr5:73146513:G:A
73146556	chr5:73146556:C:T
73146568	chr5:73146568:C:A
73146594	chr5:73146594:T:TG
73146675	chr5:73146675:C:T
73146704	chr5:73146704:G:A
73146841	chr5:73146841:T:C
73147028	chr5:73147028:A:G
73147138	chr5:73147138:T:A
73147237	chr5:73147237:G:A
73147242	chr5:73147242:C:A
73147286	chr5:73147286:T:C
73147796	chr5:73147796:A:G
73147844	chr5:73147844:C:T
73148133	chr5:73148133:G:A
73148560	chr5:73148560:G:A
73148629	chr5:73148629:A:G
73148688	chr5:73148688:A:C
73148756	chr5:73148756:G:T
73148769	chr5:73148769:G:C
73148930	chr5:73148930:A:G
73148941	chr5:73148941:A:G
73149434	chr5:73149434:T:G
73149674	chr5:73149674:T:C
73149806	chr5:73149806:G:T
73149857	chr5:73149857:A:G
73149891	chr5:73149891:T:A
73149992	chr5:73149992:C:T
73150093	chr5:73150093:AT:A
73150354	chr5:73150354:T:G
73150507	chr5:73150507:C:T
73150529	chr5:73150529:C:T
73150742	chr5:73150742:G:A
73151070	chr5:73151070:G:A
73151092	chr5:73151092:C:T
73151124	chr5:73151124:T:C
73151270	chr5:73151270:T:A
73151968	chr5:73151968:G:A
73151976	chr5:73151976:T:C
73152135	chr5:73152135:T:C
73152191	chr5:73152191:T:A
73152328	chr5:73152328:T:C
73152432	chr5:73152432:G:A
73152636	chr5:73152636:G:A
73152706	chr5:73152706:T:G
73153026	chr5:73153026:T:C
73153206	chr5:73153206:C:T
73153214	chr5:73153214:G:T
73153433	chr5:73153433:G:A
73153613	chr5:73153613:G:A
73153745	chr5:73153745:C:T
73153795	chr5:73153795:G:A
73153812	chr5:73153812:C:T
73154128	chr5:73154128:A:G
73154192	chr5:73154192:GT:G
73154423	chr5:73154423:C:T
73154882	chr5:73154882:C:T
73154895	chr5:73154895:T:G
73155351	chr5:73155351:C:T
73155425	chr5:73155425:A:G
73155482	chr5:73155482:G:A
73155894	chr5:73155894:T:C
73156005	chr5:73156005:A:T
73156231	chr5:73156231:G:A
73156257	chr5:73156257:A:C
73156528	chr5:73156528:C:T
73156792	chr5:73156792:G:T
73157060	chr5:73157060:A:G
73158131	chr5:73158131:C:T
73158149	chr5:73158149:C:T
73158326	chr5:73158326:A:G
73158693	chr5:73158693:A:C
73159053	chr5:73159053:C:G
73159348	chr5:73159348:G:A
73159415	chr5:73159415:A:G
73159595	chr5:73159595:C:T
73160166	chr5:73160166:C:T
73160440	chr5:73160440:A:G
73160465	chr5:73160465:C:T
73160594	chr5:73160594:C:T
73160695	chr5:73160695:A:G
73160869	chr5:73160869:C:T
73161019	chr5:73161019:A:ACTT
73161169	chr5:73161169:G:T
73161221	chr5:73161221:C:T
73161293	chr5:73161293:C:T
73161383	chr5:73161383:A:G
73161527	chr5:73161527:C:T
73161572	chr5:73161572:T:C
73161809	chr5:73161809:A:C
73162012	chr5:73162012:G:C
73162082	chr5:73162082:C:T
73162295	chr5:73162295:C:T
73162718	chr5:73162718:T:A
73162857	chr5:73162857:T:A
73163011	chr5:73163011:G:A
73163043	chr5:73163043:T:G
73163073	chr5:73163073:G:A
73163087	chr5:73163087:A:G
73163239	chr5:73163239:C:T
73164299	chr5:73164299:A:G
73164326	chr5:73164326:G:T
73164368	chr5:73164368:A:G
73164548	chr5:73164548:T:C
73164602	chr5:73164602:C:T
73165165	chr5:73165165:G:GT
73165224	chr5:73165224:A:G
73166981	chr5:73166981:T:A
73167091	chr5:73167091:C:A
73167372	chr5:73167372:C:T
73167415	chr5:73167415:A:C
73167609	chr5:73167609:G:T
73167765	chr5:73167765:G:A
73168182	chr5:73168182:T:C
73168785	chr5:73168785:A:G
73169015	chr5:73169015:C:T
73169161	chr5:73169161:A:G
73169411	chr5:73169411:T:C
73170192	chr5:73170192:A:T
73170492	chr5:73170492:C:T
73170549	chr5:73170549:T:C
73170596	chr5:73170596:G:C
73170623	chr5:73170623:C:T
73170757	chr5:73170757:A:G
73171249	chr5:73171249:A:C
73171431	chr5:73171431:A:C
73172110	chr5:73172110:A:G
73172125	chr5:73172125:T:C
73172132	chr5:73172132:T:C
73172133	chr5:73172133:A:G
73172171	chr5:73172171:GACCAGGAACTGTGTGGCC:G
73172226	chr5:73172226:A:C
73172312	chr5:73172312:G:A
73172493	chr5:73172493:A:G
73172605	chr5:73172605:T:A
73172679	chr5:73172679:G:A
73172885	chr5:73172885:AGAGT:A
73172895	chr5:73172895:C:T
73172934	chr5:73172934:AG:A
73173024	chr5:73173024:T:C
73173397	chr5:73173397:A:T
73173856	chr5:73173856:G:A
73173943	chr5:73173943:A:T
73174228	chr5:73174228:C:G
73174881	chr5:73174881:T:A
73175026	chr5:73175026:T:C
73175569	chr5:73175569:G:A
73175955	chr5:73175955:A:G
73176227	chr5:73176227:C:T
73176686	chr5:73176686:T:A
73176818	chr5:73176818:A:G
73176926	chr5:73176926:C:T
73176937	chr5:73176937:A:G
73177044	chr5:73177044:T:TC
73177258	chr5:73177258:TA:T
73177405	chr5:73177405:CA:C
73177431	chr5:73177431:T:C
73177470	chr5:73177470:C:A
73177520	chr5:73177520:G:A
73177665	chr5:73177665:C:G
73177987	chr5:73177987:T:C
73178072	chr5:73178072:A:G
73178928	chr5:73178928:A:C
73179080	chr5:73179080:A:G
73179646	chr5:73179646:A:G
73179681	chr5:73179681:C:T
73179758	chr5:73179758:A:C
73179861	chr5:73179861:T:C
73179891	chr5:73179891:A:G
73180259	chr5:73180259:G:A
73180269	chr5:73180269:G:A
73180642	chr5:73180642:T:C
73180921	chr5:73180921:T:C
73181005	chr5:73181005:T:C
73181095	chr5:73181095:AAGC:A
73181145	chr5:73181145:G:T
73181283	chr5:73181283:T:C
73181295	chr5:73181295:G:T
73181308	chr5:73181308:T:A
73181388	chr5:73181388:G:A
73181934	chr5:73181934:C:T
73182036	chr5:73182036:TA:T
73182658	chr5:73182658:T:A
73183062	chr5:73183062:A:G
73183537	chr5:73183537:C:T
73183794	chr5:73183794:A:C
73183830	chr5:73183830:G:C
73184001	chr5:73184001:C:G
73184101	chr5:73184101:G:C
73184466	chr5:73184466:C:T
73184502	chr5:73184502:C:T
73185113	chr5:73185113:G:A
73185284	chr5:73185284:C:A
73185937	chr5:73185937:G:A
73186023	chr5:73186023:A:G
73186408	chr5:73186408:G:A
73186846	chr5:73186846:A:G
73187021	chr5:73187021:G:C
73187701	chr5:73187701:G:T
73187711	chr5:73187711:T:C
73187717	chr5:73187717:C:T
73187866	chr5:73187866:C:T
73188153	chr5:73188153:C:G
73188215	chr5:73188215:T:C
73188310	chr5:73188310:T:G
73188356	chr5:73188356:A:AAAAATG
73188380	chr5:73188380:A:G
73188563	chr5:73188563:T:A
73188586	chr5:73188586:G:A
73189056	chr5:73189056:A:G
73189182	chr5:73189182:G:A
73189258	chr5:73189258:G:C
73189398	chr5:73189398:A:G
73189443	chr5:73189443:T:A
73189591	chr5:73189591:C:T
73190118	chr5:73190118:T:C
73190278	chr5:73190278:C:T
73190310	chr5:73190310:G:A
73190350	chr5:73190350:T:A
73190775	chr5:73190775:G:T
73191914	chr5:73191914:T:C
73191924	chr5:73191924:A:G
73192084	chr5:73192084:G:A
73192342	chr5:73192342:C:A
73192456	chr5:73192456:T:C
73192677	chr5:73192677:G:A
73192856	chr5:73192856:A:G
73193241	chr5:73193241:G:A
73193684	chr5:73193684:G:A
73193932	chr5:73193932:G:A
73194133	chr5:73194133:A:G
73194501	chr5:73194501:T:C
73194517	chr5:73194517:T:G
73194769	chr5:73194769:G:A
73194878	chr5:73194878:G:T
73195441	chr5:73195441:T:C
73196002	chr5:73196002:C:T
73196049	chr5:73196049:A:G
73196088	chr5:73196088:C:T
73196121	chr5:73196121:C:A
73196144	chr5:73196144:A:C
73197023	chr5:73197023:A:G
73197270	chr5:73197270:G:A
73197439	chr5:73197439:A:G
73197501	chr5:73197501:A:G
73197638	chr5:73197638:T:C
73198069	chr5:73198069:A:C
73198319	chr5:73198319:C:A
73198328	chr5:73198328:T:C
73198370	chr5:73198370:G:T
73198384	chr5:73198384:G:A
73198956	chr5:73198956:G:C
73198966	chr5:73198966:C:T
73199074	chr5:73199074:ACTCTTCAATCTCACTTTGTTTTCATT:A
73199288	chr5:73199288:T:C
73199389	chr5:73199389:G:A
73199763	chr5:73199763:G:A
73199796	chr5:73199796:G:C
73199826	chr5:73199826:C:T
73200352	chr5:73200352:T:C
73200632	chr5:73200632:A:G
73200686	chr5:73200686:G:C
73200939	chr5:73200939:C:T
73200984	chr5:73200984:C:T
73201113	chr5:73201113:T:C
73201320	chr5:73201320:T:C
73201507	chr5:73201507:A:G
73201668	chr5:73201668:C:A
73202031	chr5:73202031:C:G
73202127	chr5:73202127:G:A
73202174	chr5:73202174:G:C
73202193	chr5:73202193:C:T
73202310	chr5:73202310:G:A
73202385	chr5:73202385:T:C
73202522	chr5:73202522:T:G
73202836	chr5:73202836:C:T
73203081	chr5:73203081:A:T
73203099	chr5:73203099:G:A
73203223	chr5:73203223:C:T
73203660	chr5:73203660:G:A
73203848	chr5:73203848:C:T
73204313	chr5:73204313:G:A
73204454	chr5:73204454:T:C
73204514	chr5:73204514:G:A
73204893	chr5:73204893:TCA:T
73205189	chr5:73205189:G:T
73205269	chr5:73205269:G:A
73205323	chr5:73205323:G:A
73205546	chr5:73205546:G:A
73206091	chr5:73206091:A:G
73206202	chr5:73206202:C:T
73206243	chr5:73206243:T:G
73206437	chr5:73206437:T:C
73206505	chr5:73206505:C:T
73206706	chr5:73206706:AC:A
73207256	chr5:73207256:A:C
73207297	chr5:73207297:C:A
73207750	chr5:73207750:C:T
73207995	chr5:73207995:A:G
73208198	chr5:73208198:G:A
73208543	chr5:73208543:G:T
73208657	chr5:73208657:A:G
73209005	chr5:73209005:G:A
73209094	chr5:73209094:G:T
73209935	chr5:73209935:A:T
73210029	chr5:73210029:C:T
73210203	chr5:73210203:C:G
73210506	chr5:73210506:A:G
73210631	chr5:73210631:T:C
73210666	chr5:73210666:A:C
73210941	chr5:73210941:A:G
73211166	chr5:73211166:C:T
73211311	chr5:73211311:C:T
73211330	chr5:73211330:A:C
73211354	chr5:73211354:T:C
73211565	chr5:73211565:A:G
73211597	chr5:73211597:T:C
73211658	chr5:73211658:TATCCCCATC:T
73211738	chr5:73211738:C:T
73211917	chr5:73211917:T:C
73213141	chr5:73213141:C:A
73213230	chr5:73213230:AT:A
73213404	chr5:73213404:G:C
73213470	chr5:73213470:GT:G
73214421	chr5:73214421:T:C
73214822	chr5:73214822:T:C
73215501	chr5:73215501:T:C
73215740	chr5:73215740:C:G
73215839	chr5:73215839:C:T
73216236	chr5:73216236:G:A
73216851	chr5:73216851:G:C
73217116	chr5:73217116:C:T
73217122	chr5:73217122:G:A
73217127	chr5:73217127:C:G
73217311	chr5:73217311:C:G
73217545	chr5:73217545:A:G
73217599	chr5:73217599:T:TGG
73217838	chr5:73217838:G:A
73217893	chr5:73217893:A:T
73218076	chr5:73218076:G:A
73218550	chr5:73218550:T:G
73218880	chr5:73218880:A:T
73219318	chr5:73219318:A:G
73220599	chr5:73220599:G:A
73220810	chr5:73220810:C:A
73220931	chr5:73220931:T:G
73221250	chr5:73221250:G:A
73221392	chr5:73221392:T:C
73221673	chr5:73221673:A:G
73222321	chr5:73222321:T:C
73222360	chr5:73222360:T:G
73222625	chr5:73222625:A:G
73222784	chr5:73222784:C:T
73223270	chr5:73223270:G:A
73223384	chr5:73223384:G:A
73224403	chr5:73224403:C:A
73225080	chr5:73225080:C:T
73225375	chr5:73225375:A:G
73225460	chr5:73225460:T:G
73225872	chr5:73225872:G:A
73225907	chr5:73225907:G:A
73226027	chr5:73226027:C:T
73226108	chr5:73226108:A:C
73226435	chr5:73226435:G:A
73226610	chr5:73226610:C:T
73226883	chr5:73226883:G:A
73227537	chr5:73227537:GT:G
73227560	chr5:73227560:C:G
73227601	chr5:73227601:T:C
73228022	chr5:73228022:C:T
73228140	chr5:73228140:G:A
73228205	chr5:73228205:C:T
73228226	chr5:73228226:G:T
73228903	chr5:73228903:A:T
73228976	chr5:73228976:G:A
73229210	chr5:73229210:C:T
73229361	chr5:73229361:T:G
73229464	chr5:73229464:T:G
73229521	chr5:73229521:C:T
73229562	chr5:73229562:A:G
73229911	chr5:73229911:T:A
73230000	chr5:73230000:G:T
73230159	chr5:73230159:G:A
73230678	chr5:73230678:C:T
73230787	chr5:73230787:A:G
73231149	chr5:73231149:G:A
73231412	chr5:73231412:A:G
73231740	chr5:73231740:CA:C
73231853	chr5:73231853:C:A
73231898	chr5:73231898:C:T
73232022	chr5:73232022:T:C
73232049	chr5:73232049:G:C
73232600	chr5:73232600:C:G
73233095	chr5:73233095:A:C
73233733	chr5:73233733:T:A
73233766	chr5:73233766:G:A
73234068	chr5:73234068:C:G
73234096	chr5:73234096:G:A
73234178	chr5:73234178:A:G
73234690	chr5:73234690:A:G
73234714	chr5:73234714:G:C
73235060	chr5:73235060:G:A
73235417	chr5:73235417:A:G
73235502	chr5:73235502:A:G
73235633	chr5:73235633:G:A
73235696	chr5:73235696:C:T
73236003	chr5:73236003:A:T
73236014	chr5:73236014:C:T
73236052	chr5:73236052:GC:G
73236156	chr5:73236156:G:A
73236167	chr5:73236167:A:C
73236347	chr5:73236347:C:T
73236523	chr5:73236523:C:T
73236595	chr5:73236595:C:G
73236682	chr5:73236682:TA:T
73237471	chr5:73237471:C:CA
73237954	chr5:73237954:A:G
73237965	chr5:73237965:A:G
73238023	chr5:73238023:G:A
73238258	chr5:73238258:C:T
73238387	chr5:73238387:T:G
73238461	chr5:73238461:A:C
```
