## Supplementary material for "Characterization of shared and ancestry-specific signals driving complex traits using multi-ancestry fine-mapping": susiex_nc1.cs80.cs

```
CS_ID	SNP	BP	REF_ALLELE	ALT_ALLELE	REF_FRQ	BETA	SE	-LOG10P	CS_PIP	OVRL_PIP
1	chr5:76701084:G:A	76701084	A,NA	G,NA	1,NA	inf,NA	inf,NA	19.3175,NA	0.678206	0.678206
1	chr5:76727669:A:G	76727669	G,NA	A,NA	1,NA	inf,NA	inf,NA	18.7898,NA	0.206789	0.206789
```
