## Supplementary material for "Characterization of shared and ancestry-specific signals driving complex traits using multi-ancestry fine-mapping": susiex_nc1.cs80.snp (part 1 of 2)

```
BP	SNP	PIP(CS1)	LogBF(CS1,Pop1)	LogBF(CS1,Pop2)
74559035	chr5:74559035:C:A	4.30747e-18	-4.25965e-10	-0.252114
74559339	chr5:74559339:C:A	1.29221e-18	-0.590381	-0.865731
74559541	chr5:74559541:T:C	1.36262e-18	-4.25965e-10	-1.40306
74559606	chr5:74559606:T:C	1.48475e-18	-4.25965e-10	-1.31722
74559825	chr5:74559825:A:G	2.43148e-19	-2.00809	-1.11846
74559876	chr5:74559876:ATG:A	2.40011e-18	-4.25965e-10	-0.836952
74560118	chr5:74560118:A:T	1.15823e-18	-1.56557	-4.01506e-10
74560184	chr5:74560184:T:C	2.22647e-19	-1.95173	-1.26291
74560382	chr5:74560382:A:G	2.43228e-19	-2.01788	-1.10834
74560727	chr5:74560727:G:A	1.42252e-18	-4.25965e-10	-1.36003
74560776	chr5:74560776:C:T	1.76315e-19	-2.13687	-1.31108
74561150	chr5:74561150:G:A	1.54383e-18	-4.25965e-10	-1.2782
74561447	chr5:74561447:T:C	2.60107e-18	-4.25965e-10	-0.756543
74561512	chr5:74561512:G:A	2.56438e-18	-0.770748	-4.01506e-10
74561536	chr5:74561536:A:G	2.11274e-19	-1.85004	-1.41702
74561730	chr5:74561730:G:A	3.09717e-19	-2.02987	-0.854693
74561913	chr5:74561913:A:C	4.59758e-18	-4.25965e-10	-0.186934
74562309	chr5:74562309:G:A	8.05317e-19	-1.92898	-4.01506e-10
74562573	chr5:74562573:A:G	1.35648e-18	-4.25965e-10	-1.40757
74562639	chr5:74562639:T:G	3.13542e-19	-1.96596	-0.906322
74562957	chr5:74562957:TA:T	2.81963e-18	-4.25965e-10	-0.675858
74562959	chr5:74562959:TTATTATTA:T	2.7873e-18	-4.25965e-10	-0.68739
74563160	chr5:74563160:T:C	1.91669e-18	-1.06187	-4.01506e-10
74563290	chr5:74563290:A:G	1.95415e-19	-2.00344	-1.34166
74563731	chr5:74563731:C:T	1.42525e-18	-4.25965e-10	-1.35812
74563952	chr5:74563952:T:G	1.4782e-18	-4.25965e-10	-1.32164
74564225	chr5:74564225:C:G	1.56689e-18	-4.25965e-10	-1.26337
74564556	chr5:74564556:A:T	2.03964e-18	-4.25965e-10	-0.99969
74564951	chr5:74564951:T:C	1.34473e-18	-4.25965e-10	-1.41627
74565173	chr5:74565173:C:T	7.5448e-19	-1.99419	-4.01506e-10
74565380	chr5:74565380:A:G	1.49607e-18	-4.25965e-10	-1.30963
74565453	chr5:74565453:G:A	5.73619e-19	-1.60073	-0.667526
74565470	chr5:74565470:C:T	1.36973e-18	-4.25965e-10	-1.39785
74565712	chr5:74565712:C:G	1.66265e-18	-4.25965e-10	-1.20405
74565792	chr5:74565792:A:C	1.65235e-18	-4.25965e-10	-1.21027
74565894	chr5:74565894:C:T	1.65061e-18	-4.25965e-10	-1.21132
74566027	chr5:74566027:T:A	4.96511e-18	-4.25965e-10	-0.110029
74566034	chr5:74566034:C:T	3.58083e-18	-4.25965e-10	-0.436869
74566625	chr5:74566625:G:A	3.5734e-18	-0.438948	-4.01506e-10
74566676	chr5:74566676:A:G	1.60665e-18	-4.25965e-10	-1.23831
74566979	chr5:74566979:C:T	2.2913e-19	-1.80975	-1.37618
74567254	chr5:74567254:G:T	4.00917e-19	-2.02109	-0.605376
74567257	chr5:74567257:A:G	1.36095e-18	-4.25965e-10	-1.40428
74567316	chr5:74567316:T:C	1.46462e-18	-4.25965e-10	-1.33087
74567601	chr5:74567601:A:G	1.57722e-18	-4.25965e-10	-1.2568
74567644	chr5:74567644:C:T	1.61979e-18	-4.25965e-10	-1.23017
74567958	chr5:74567958:T:TC	1.44747e-18	-4.25965e-10	-1.34264
74568160	chr5:74568160:A:G	1.34901e-18	-4.25965e-10	-1.41309
74568293	chr5:74568293:G:T	1.58712e-18	-4.25965e-10	-1.25055
74568846	chr5:74568846:C:T	1.45808e-18	-4.25965e-10	-1.33534
74569518	chr5:74569518:TA:T	1.5871e-18	-4.25965e-10	-1.25056
74569537	chr5:74569537:G:A	1.35098e-18	-4.25965e-10	-1.41164
74569611	chr5:74569611:A:G	1.43152e-18	-4.25965e-10	-1.35373
74569732	chr5:74569732:C:T	1.43106e-18	-4.25965e-10	-1.35405
74569740	chr5:74569740:C:T	1.35806e-18	-4.25965e-10	-1.40641
74569935	chr5:74569935:T:C	2.42284e-18	-4.25965e-10	-0.827523
74570099	chr5:74570099:T:C	1.47249e-18	-4.25965e-10	-1.32551
74570241	chr5:74570241:G:C	1.35689e-18	-4.25965e-10	-1.40727
74571142	chr5:74571142:T:C	1.35507e-18	-4.25965e-10	-1.40861
74571851	chr5:74571851:G:C	1.35264e-18	-4.25965e-10	-1.41041
74571946	chr5:74571946:G:A	6.14554e-19	-2.19932	-4.01506e-10
74572223	chr5:74572223:T:C	6.00796e-19	-2.22196	-4.01506e-10
74572519	chr5:74572519:A:C	1.5671e-18	-4.25965e-10	-1.26324
74572675	chr5:74572675:C:T	1.36156e-18	-4.25965e-10	-1.40383
74573545	chr5:74573545:T:C	4.51214e-18	-4.25965e-10	-0.205692
74573937	chr5:74573937:T:C	1.36489e-18	-4.25965e-10	-1.40139
74574175	chr5:74574175:C:T	1.52028e-18	-4.25965e-10	-1.29357
74574284	chr5:74574284:C:T	1.64361e-18	-4.25965e-10	-1.21557
74574453	chr5:74574453:C:T	5.19468e-18	-4.25965e-10	-0.0648299
74574489	chr5:74574489:T:A	1.44489e-18	-4.25965e-10	-1.34443
74574522	chr5:74574522:G:A	1.53895e-18	-4.25965e-10	-1.28137
74574666	chr5:74574666:C:T	1.68965e-18	-4.25965e-10	-1.18794
74574728	chr5:74574728:G:A	1.67587e-18	-4.25965e-10	-1.19613
74574894	chr5:74574894:CA:C	1.5649e-18	-4.25965e-10	-1.26465
74575209	chr5:74575209:C:T	1.53342e-18	-4.25965e-10	-1.28496
74575327	chr5:74575327:C:CTGGGCAACATG	1.34581e-18	-4.25965e-10	-1.41547
74575339	chr5:74575339:GT:G	1.6694e-18	-4.25965e-10	-1.2
74575618	chr5:74575618:C:T	4.44936e-18	-4.25965e-10	-0.219704
74575973	chr5:74575973:G:A	4.37403e-18	-4.25965e-10	-0.236779
74576083	chr5:74576083:G:A	3.03362e-19	-2.21223	-0.693063
74576494	chr5:74576494:T:G	1.38442e-18	-4.25965e-10	-1.38718
74576607	chr5:74576607:G:A	1.64217e-19	-2.22195	-1.29708
74577057	chr5:74577057:A:T	6.87121e-18	-4.25965e-10	0.214875
74577798	chr5:74577798:T:C	5.49846e-18	-4.25965e-10	-0.00799714
74577803	chr5:74577803:C:T	1.42509e-18	-4.25965e-10	-1.35823
74578892	chr5:74578892:C:T	1.36114e-18	-4.25965e-10	-1.40414
74578893	chr5:74578893:G:A	1.3503e-18	-4.25965e-10	-1.41214
74578946	chr5:74578946:C:T	1.52204e-18	-4.25965e-10	-1.29241
74579035	chr5:74579035:A:C	1.35546e-18	-4.25965e-10	-1.40832
74579095	chr5:74579095:G:A	3.78081e-18	-4.25965e-10	-0.382526
74579294	chr5:74579294:C:T	1.41881e-18	-4.25965e-10	-1.36264
74579614	chr5:74579614:A:G	2.28247e-18	-4.25965e-10	-0.887206
74579897	chr5:74579897:G:A	1.46009e-18	-4.25965e-10	-1.33397
74580245	chr5:74580245:C:T	1.51272e-18	-4.25965e-10	-1.29856
74581132	chr5:74581132:T:C	1.54829e-18	-4.25965e-10	-1.27531
74581373	chr5:74581373:G:A	9.54838e-19	-1.75868	-4.01506e-10
74581718	chr5:74581718:A:G	1.75177e-18	-4.25965e-10	-1.15184
74582219	chr5:74582219:G:A	2.12614e-18	-4.25965e-10	-0.958158
74582455	chr5:74582455:C:T	4.53792e-18	-4.25965e-10	-0.199995
74582656	chr5:74582656:G:A	1.351e-18	-4.25965e-10	-1.41162
74582710	chr5:74582710:T:A	1.50998e-18	-4.25965e-10	-1.30037
74582726	chr5:74582726:A:G	1.43389e-18	-4.25965e-10	-1.35207
74583250	chr5:74583250:G:A	1.34681e-18	-4.25965e-10	-1.41473
74583357	chr5:74583357:A:G	1.40381e-18	-4.25965e-10	-1.37328
74583399	chr5:74583399:T:C	1.59652e-18	-4.25965e-10	-1.24464
74583493	chr5:74583493:G:A	1.52621e-18	-4.25965e-10	-1.28968
74583517	chr5:74583517:C:T	2.52585e-19	-1.71509	-1.37339
74583683	chr5:74583683:G:A	1.6173e-19	-2.1201	-1.4142
74584223	chr5:74584223:C:A	1.40533e-18	-4.25965e-10	-1.37219
74584300	chr5:74584300:G:A	1.37942e-18	-4.25965e-10	-1.3908
74584718	chr5:74584718:C:T	5.22931e-18	-4.25965e-10	-0.0581852
74584748	chr5:74584748:C:G	1.69491e-19	-2.14404	-1.34338
74584926	chr5:74584926:C:T	1.3511e-18	-4.25965e-10	-1.41155
74585064	chr5:74585064:A:G	1.48536e-18	-4.25965e-10	-1.3168
74585442	chr5:74585442:C:T	7.87579e-19	-1.41756	-0.533693
74585443	chr5:74585443:A:G	2.62327e-18	-4.25965e-10	-0.748043
74585532	chr5:74585532:G:A	2.17637e-18	-4.25965e-10	-0.934806
74585793	chr5:74585793:C:T	3.71246e-19	-1.63277	-1.07058
74586667	chr5:74586667:C:T	2.66826e-18	-4.25965e-10	-0.731038
74586790	chr5:74586790:AG:A	2.15849e-18	-4.25965e-10	-0.943054
74586881	chr5:74586881:T:C	9.35483e-18	-4.25965e-10	0.523428
74587254	chr5:74587254:G:A	2.56088e-19	-1.76375	-1.31094
74588062	chr5:74588062:A:G	2.13261e-19	-1.98791	-1.2698
74588091	chr5:74588091:G:GGAA	1.7733e-18	-4.25965e-10	-1.13962
74588326	chr5:74588326:TAA:T	1.48274e-19	-2.20414	-1.41702
74588808	chr5:74588808:A:G	1.6624e-18	-4.25965e-10	-1.2042
74588968	chr5:74588968:A:C	1.73837e-18	-4.25965e-10	-1.15952
74589227	chr5:74589227:T:C	2.79434e-18	-4.25965e-10	-0.68487
74589721	chr5:74589721:T:C	1.75741e-18	-4.25965e-10	-1.14862
74590318	chr5:74590318:T:C	1.84678e-18	-4.25965e-10	-1.09902
74590428	chr5:74590428:A:G	2.50486e-18	-4.25965e-10	-0.794232
74590754	chr5:74590754:A:G	2.45281e-19	-1.8058	-1.31202
74590866	chr5:74590866:G:A	1.96689e-19	-1.95157	-1.38702
74590948	chr5:74590948:A:T	1.91129e-18	-4.25965e-10	-1.06468
74591048	chr5:74591048:A:C	1.43555e-18	-4.25965e-10	-1.35092
74591103	chr5:74591103:C:A	3.20782e-18	-0.546873	-4.01506e-10
74591380	chr5:74591380:G:A	1.46494e-18	-4.25965e-10	-1.33065
74591483	chr5:74591483:C:T	2.56894e-19	-1.90272	-1.16883
74591740	chr5:74591740:C:T	1.4635e-18	-4.25965e-10	-1.33163
74592325	chr5:74592325:G:A	1.66326e-19	-2.12977	-1.3765
74592368	chr5:74592368:G:A	2.00008e-18	-4.25965e-10	-1.01928
74592792	chr5:74592792:C:A	2.24031e-19	-1.8463	-1.36214
74593361	chr5:74593361:C:T	2.04199e-19	-2.07979	-1.22134
74593379	chr5:74593379:G:A	2.16971e-19	-1.91018	-1.33028
74593381	chr5:74593381:G:A	1.64462e-18	-4.25965e-10	-1.21496
74593424	chr5:74593424:C:T	1.85517e-19	-2.10223	-1.29484
74593548	chr5:74593548:G:A	1.62222e-18	-4.25965e-10	-1.22867
74593610	chr5:74593610:G:A	2.90797e-18	-4.25965e-10	-0.645011
74593676	chr5:74593676:C:T	1.86924e-18	-4.25965e-10	-1.08693
74594435	chr5:74594435:T:C	2.7238e-18	-4.25965e-10	-0.710436
74594530	chr5:74594530:C:T	1.70176e-18	-4.25965e-10	-1.1808
74594614	chr5:74594614:A:G	7.69424e-18	0.328007	-4.01506e-10
74594647	chr5:74594647:T:C	1.62321e-18	-4.25965e-10	-1.22806
74594739	chr5:74594739:G:T	1.22488e-18	-1.50962	-4.01506e-10
74595515	chr5:74595515:G:A	1.37643e-18	-4.25965e-10	-1.39297
74595898	chr5:74595898:T:G	1.9784e-18	-4.25965e-10	-1.03017
74595899	chr5:74595899:C:T	2.00147e-18	-4.25965e-10	-1.01858
74596156	chr5:74596156:G:A	1.42751e-18	-4.25965e-10	-1.35654
74596160	chr5:74596160:C:T	1.96287e-18	-4.25965e-10	-1.03805
74596161	chr5:74596161:G:A	3.50653e-19	-1.52443	-1.23599
74596288	chr5:74596288:C:T	1.74563e-18	-4.25965e-10	-1.15535
74596323	chr5:74596323:G:A	2.07186e-18	-4.25965e-10	-0.984019
74596804	chr5:74596804:G:A	1.9433e-18	-4.25965e-10	-1.04808
74597446	chr5:74597446:C:T	1.47615e-18	-4.25965e-10	-1.32303
74597840	chr5:74597840:A:G	1.36257e-18	-4.25965e-10	-1.40309
74597866	chr5:74597866:A:G	2.21864e-19	-1.94427	-1.27389
74598020	chr5:74598020:C:G	1.3444e-18	-4.25965e-10	-1.41652
74598088	chr5:74598088:G:A	1.6989e-19	-2.21037	-1.2747
74598484	chr5:74598484:A:T	1.59793e-18	-4.25965e-10	-1.24376
74599104	chr5:74599104:A:C	1.96673e-18	-4.25965e-10	-1.03609
74600044	chr5:74600044:G:A	1.98947e-18	-4.25965e-10	-1.02459
74600408	chr5:74600408:G:A	2.18632e-18	-4.25965e-10	-0.930245
74600429	chr5:74600429:G:A	1.48393e-18	-4.25965e-10	-1.31777
74600529	chr5:74600529:C:CA	1.92867e-19	-1.9421	-1.41612
74600629	chr5:74600629:GA:G	2.03014e-18	-4.25965e-10	-1.00436
74600944	chr5:74600944:T:C	1.85989e-19	-2.02645	-1.36808
74600988	chr5:74600988:G:A	1.55762e-18	-4.25965e-10	-1.26931
74601155	chr5:74601155:T:C	2.11456e-19	-1.85481	-1.4114
74601390	chr5:74601390:G:T	1.5261e-18	-4.25965e-10	-1.28975
74601569	chr5:74601569:T:C	1.51154e-18	-4.25965e-10	-1.29934
74601837	chr5:74601837:G:A	2.31005e-18	-4.25965e-10	-0.875194
74602094	chr5:74602094:C:T	2.00468e-18	-4.25965e-10	-1.01698
74602266	chr5:74602266:G:A	2.0162e-18	-4.25965e-10	-1.01125
74602374	chr5:74602374:T:C	1.56322e-18	-4.25965e-10	-1.26572
74602433	chr5:74602433:G:A	2.01249e-18	-4.25965e-10	-1.01309
74602743	chr5:74602743:A:G	1.89518e-19	-2.12192	-1.25381
74602853	chr5:74602853:G:A	2.29372e-19	-1.94093	-1.24395
74602921	chr5:74602921:T:C	2.07724e-18	-4.25965e-10	-0.981425
74603128	chr5:74603128:C:T	7.6811e-19	-1.97629	-4.01506e-10
74603188	chr5:74603188:T:C	1.7125e-19	-2.08629	-1.39081
74603289	chr5:74603289:A:C	2.66459e-18	-4.25965e-10	-0.732414
74603606	chr5:74603606:G:A	1.8815e-19	-2.11835	-1.26463
74603658	chr5:74603658:A:T	1.50143e-18	-4.25965e-10	-1.30605
74603681	chr5:74603681:G:A	1.51094e-18	-4.25965e-10	-1.29973
74603914	chr5:74603914:A:G	1.38151e-18	-4.25965e-10	-1.38929
74604001	chr5:74604001:CAT:C	1.97109e-18	-4.25965e-10	-1.03388
74604243	chr5:74604243:G:C	1.50455e-18	-4.25965e-10	-1.30397
74604929	chr5:74604929:T:C	1.36602e-18	-4.25965e-10	-1.40056
74605096	chr5:74605096:C:T	1.57748e-18	-4.25965e-10	-1.25664
74605133	chr5:74605133:C:T	1.38073e-18	-4.25965e-10	-1.38985
74605311	chr5:74605311:G:A	2.12486e-19	-2.14381	-1.11754
74605822	chr5:74605822:C:T	1.38148e-18	-4.25965e-10	-1.38931
74605835	chr5:74605835:C:A	1.99416e-18	-4.25965e-10	-1.02224
74606140	chr5:74606140:T:C	1.35306e-18	-4.25965e-10	-1.41009
74606153	chr5:74606153:A:G	1.35334e-18	-4.25965e-10	-1.40989
74606167	chr5:74606167:G:A	2.46609e-18	-4.25965e-10	-0.80983
74606197	chr5:74606197:G:A	1.41219e-18	-4.25965e-10	-1.36733
74606580	chr5:74606580:C:T	1.61995e-19	-2.13276	-1.3999
74606585	chr5:74606585:G:A	1.36098e-18	-4.25965e-10	-1.40426
74606667	chr5:74606667:G:A	1.34641e-18	-4.25965e-10	-1.41502
74606693	chr5:74606693:A:G	1.61318e-18	-4.25965e-10	-1.23426
74606722	chr5:74606722:T:A	2.52877e-18	-4.25965e-10	-0.784732
74607302	chr5:74607302:G:T	1.54503e-18	-4.25965e-10	-1.27742
74607353	chr5:74607353:A:G	1.94802e-18	-4.25965e-10	-1.04565
74607462	chr5:74607462:A:G	1.34693e-18	-4.25965e-10	-1.41464
74607964	chr5:74607964:C:CA	1.34587e-18	-4.25965e-10	-1.41543
74607997	chr5:74607997:T:A	2.51676e-18	-4.25965e-10	-0.789493
74608086	chr5:74608086:G:A	1.35357e-18	-4.25965e-10	-1.40972
74608467	chr5:74608467:T:G	1.59838e-18	-4.25965e-10	-1.24348
74608639	chr5:74608639:T:C	7.11773e-19	-2.05246	-4.01506e-10
74608905	chr5:74608905:G:A	5.81368e-18	-4.25965e-10	0.0477485
74608909	chr5:74608909:G:A	1.59316e-19	-2.22175	-1.32758
74609522	chr5:74609522:C:T	4.85843e-18	-4.25965e-10	-0.13175
74609731	chr5:74609731:G:C	1.59014e-19	-2.14646	-1.40477
74610547	chr5:74610547:T:C	1.94777e-19	-1.9325	-1.41587
74610702	chr5:74610702:A:G	1.66014e-18	-4.25965e-10	-1.20557
74610946	chr5:74610946:C:T	1.76948e-18	-4.25965e-10	-1.14178
74611221	chr5:74611221:C:A	2.47555e-18	-4.25965e-10	-0.806003
74611567	chr5:74611567:G:A	3.31378e-18	-4.25965e-10	-0.514374
74612008	chr5:74612008:G:A	1.98975e-19	-1.92038	-1.40666
74612028	chr5:74612028:T:C	8.43645e-18	-4.25965e-10	0.420097
74612054	chr5:74612054:A:G	1.47539e-18	-4.25965e-10	-1.32355
74612058	chr5:74612058:CAAA:C	1.99853e-19	-2.04859	-1.27405
74612103	chr5:74612103:G:GTTATT	1.43649e-18	-4.25965e-10	-1.35026
74612341	chr5:74612341:A:G	1.43023e-18	-4.25965e-10	-1.35463
74612415	chr5:74612415:G:A	7.63135e-18	-4.25965e-10	0.3198
74615014	chr5:74615014:G:C	1.96649e-19	-2.04697	-1.29184
74615168	chr5:74615168:G:T	1.36634e-18	-4.25965e-10	-1.40033
74615362	chr5:74615362:G:A	1.9841e-19	-2.09807	-1.23181
74616308	chr5:74616308:A:G	1.53079e-18	-4.25965e-10	-1.28668
74617057	chr5:74617057:T:A	1.52232e-18	-4.25965e-10	-1.29223
74617377	chr5:74617377:G:T	1.43185e-18	-4.25965e-10	-1.3535
74617496	chr5:74617496:T:C	1.36628e-18	-4.25965e-10	-1.40037
74617566	chr5:74617566:C:T	2.14012e-18	-4.25965e-10	-0.951603
74617863	chr5:74617863:A:G	2.32593e-18	-4.25965e-10	-0.868347
74618438	chr5:74618438:C:T	1.34522e-18	-4.25965e-10	-1.41591
74618639	chr5:74618639:G:A	9.91187e-19	-1.72132	-4.01506e-10
74619385	chr5:74619385:C:T	1.43844e-18	-4.25965e-10	-1.34891
74619811	chr5:74619811:A:G	2.0863e-18	-4.25965e-10	-0.977071
74620281	chr5:74620281:T:C	2.08516e-18	-4.25965e-10	-0.977619
74620386	chr5:74620386:A:G	1.37886e-18	-4.25965e-10	-1.39121
74620780	chr5:74620780:G:A	1.61156e-18	-4.25965e-10	-1.23526
74620888	chr5:74620888:G:C	1.37517e-18	-4.25965e-10	-1.39389
74621032	chr5:74621032:C:T	1.50157e-18	-4.25965e-10	-1.30596
74621304	chr5:74621304:C:T	8.09552e-19	-1.92374	-4.01506e-10
74622008	chr5:74622008:G:A	6.13248e-19	-2.20145	-4.01506e-10
74622114	chr5:74622114:T:C	1.83514e-18	-4.25965e-10	-1.10534
74622327	chr5:74622327:A:G	1.81137e-18	-4.25965e-10	-1.11838
74622352	chr5:74622352:C:T	1.55989e-18	-4.25965e-10	-1.26785
74622791	chr5:74622791:A:G	1.85591e-18	-1.87369	0.7796
74622952	chr5:74622952:C:T	1.42947e-18	-4.25965e-10	-1.35516
74623623	chr5:74623623:C:T	1.84005e-19	-2.21003	-1.19522
74624145	chr5:74624145:A:G	1.43788e-18	-4.25965e-10	-1.3493
74624152	chr5:74624152:G:A	1.97244e-19	-2.20554	-1.13024
74624616	chr5:74624616:A:AC	1.96508e-18	-4.25965e-10	-1.03693
74625114	chr5:74625114:T:A	1.60841e-19	-2.19847	-1.34134
74625199	chr5:74625199:A:G	1.84501e-18	-4.25965e-10	-1.09998
74625383	chr5:74625383:G:A	1.41425e-18	-4.25965e-10	-1.36586
74625722	chr5:74625722:G:A	1.4968e-18	-4.25965e-10	-1.30914
74625938	chr5:74625938:T:C	1.89471e-18	-4.25965e-10	-1.0734
74625979	chr5:74625979:GTT:G	1.61612e-19	-2.20817	-1.32685
74626474	chr5:74626474:G:A	4.35547e-18	-4.25965e-10	-0.241031
74627151	chr5:74627151:T:C	1.4006e-18	-4.25965e-10	-1.37557
74627675	chr5:74627675:G:A	2.13966e-18	-4.25965e-10	-0.951818
74627997	chr5:74627997:A:G	1.35141e-18	-4.25965e-10	-1.41132
74628362	chr5:74628362:T:C	1.43549e-18	-4.25965e-10	-1.35096
74628444	chr5:74628444:C:T	6.01547e-19	-2.22072	-4.01506e-10
74629480	chr5:74629480:C:G	1.4942e-18	-4.25965e-10	-1.31087
74629951	chr5:74629951:G:A	2.44853e-18	-4.25965e-10	-0.816978
74629978	chr5:74629978:G:A	1.49722e-18	-4.25965e-10	-1.30885
74630749	chr5:74630749:T:G	4.12301e-18	-4.25965e-10	-0.295881
74631048	chr5:74631048:CA:C	6.0696e-19	-1.89746	-0.314301
74631300	chr5:74631300:C:T	1.4945e-18	-4.25965e-10	-1.31067
74631455	chr5:74631455:C:T	1.91235e-19	-2.15514	-1.21158
74631711	chr5:74631711:TG:T	1.55002e-18	-1.87909	0.604892
74631869	chr5:74631869:T:C	4.65699e-18	-4.25965e-10	-0.174096
74631925	chr5:74631925:C:T	2.3111e-19	-2.07362	-1.1037
74631927	chr5:74631927:C:T	5.29415e-19	-1.702	-0.646445
74631945	chr5:74631945:G:C	7.69049e-19	-1.90596	-0.0691036
74632109	chr5:74632109:C:T	1.39916e-18	-1.37659	-4.01506e-10
74632400	chr5:74632400:C:T	1.35027e-18	-4.25965e-10	-1.41216
74632524	chr5:74632524:G:A	1.34669e-18	-4.25965e-10	-1.41481
74632832	chr5:74632832:T:C	2.82235e-18	-4.25965e-10	-0.674895
74633522	chr5:74633522:C:T	1.5012e-18	-4.25965e-10	-1.3062
74633769	chr5:74633769:G:C	2.14772e-18	-4.25965e-10	-0.948056
74633792	chr5:74633792:C:CCAGCTCCACCTCTTAA	1.51185e-18	-4.25965e-10	-1.29913
74634016	chr5:74634016:T:C	2.14463e-19	-1.95989	-1.29219
74634597	chr5:74634597:C:T	1.61054e-18	-4.25965e-10	-1.23589
74634600	chr5:74634600:T:G	7.94543e-19	-1.94245	-4.01506e-10
74634617	chr5:74634617:C:T	1.81262e-19	-2.16164	-1.25864
74634881	chr5:74634881:G:A	1.49071e-18	-4.25965e-10	-1.31321
74634926	chr5:74634926:C:T	1.84768e-19	-2.14491	-1.25621
74635421	chr5:74635421:T:C	1.61598e-19	-2.22203	-1.31308
74636490	chr5:74636490:T:C	3.03276e-19	-2.14878	-0.756796
74636635	chr5:74636635:A:G	1.45526e-18	-4.25965e-10	-1.33728
74636654	chr5:74636654:G:T	1.56824e-18	-4.25965e-10	-1.26251
74636709	chr5:74636709:T:G	2.89583e-19	-2.14738	-0.804397
74636938	chr5:74636938:A:C	3.01209e-19	-2.05423	-0.858188
74637349	chr5:74637349:A:C	1.68264e-19	-2.1894	-1.30528
74637590	chr5:74637590:C:T	3.80687e-18	-4.25965e-10	-0.375656
74637618	chr5:74637618:G:A	3.73324e-18	-4.25965e-10	-0.395189
74637753	chr5:74637753:T:C	3.25564e-19	-2.14163	-0.693032
74637803	chr5:74637803:G:C	1.63672e-19	-2.17699	-1.34537
74638399	chr5:74638399:A:G	1.63226e-19	-2.19341	-1.33168
74638417	chr5:74638417:T:G	1.38495e-18	-4.25965e-10	-1.3868
74638428	chr5:74638428:G:T	1.5527e-19	-2.20446	-1.3706
74638449	chr5:74638449:A:G	2.83377e-19	-2.01681	-0.956627
74638930	chr5:74638930:A:T	1.20738e-18	-1.52401	-4.01506e-10
74639101	chr5:74639101:C:T	1.61942e-19	-2.19293	-1.34005
74639380	chr5:74639380:A:G	1.37474e-18	-4.25965e-10	-1.3942
74639581	chr5:74639581:T:C	1.75717e-19	-2.1532	-1.29815
74639733	chr5:74639733:CT:C	3.39577e-19	-2.22007	-0.572448
74640104	chr5:74640104:G:T	1.35195e-18	-4.25965e-10	-1.41091
74641581	chr5:74641581:CCTT:C	2.37571e-18	-4.25965e-10	-0.847167
74641625	chr5:74641625:A:G	1.3756e-18	-4.25965e-10	-1.39357
74642029	chr5:74642029:A:T	6.57634e-19	-1.81622	-0.315351
74642044	chr5:74642044:G:A	1.38549e-18	-4.25965e-10	-1.38641
74642328	chr5:74642328:T:C	1.41952e-18	-4.25965e-10	-1.36215
74642443	chr5:74642443:G:C	2.53622e-18	-4.25965e-10	-0.781788
74642539	chr5:74642539:G:A	2.35483e-18	-4.25965e-10	-0.855995
74642627	chr5:74642627:G:A	1.38875e-18	-4.25965e-10	-1.38406
74643000	chr5:74643000:G:A	1.88501e-18	-4.25965e-10	-1.07853
74643178	chr5:74643178:C:T	2.57672e-18	-4.25965e-10	-0.765948
74643275	chr5:74643275:G:A	1.37361e-18	-4.25965e-10	-1.39502
74643309	chr5:74643309:C:T	1.41984e-18	-4.25965e-10	-1.36192
74643394	chr5:74643394:C:T	1.355e-18	-4.25965e-10	-1.40866
74643440	chr5:74643440:T:C	3.86672e-19	-1.90472	-0.757923
74644144	chr5:74644144:G:A	2.17135e-18	-4.25965e-10	-0.937114
74644474	chr5:74644474:A:T	1.31375e-18	-2.21995	0.780371
74644605	chr5:74644605:A:T	1.68353e-19	-2.20357	-1.29059
74645101	chr5:74645101:G:A	1.46343e-18	-4.25965e-10	-1.33168
74645170	chr5:74645170:A:AT	2.45114e-19	-2.21729	-0.90121
74645974	chr5:74645974:G:A	2.08125e-18	-4.25965e-10	-0.979496
74646057	chr5:74646057:C:T	1.46455e-18	-4.25965e-10	-1.33091
74646317	chr5:74646317:C:T	1.3451e-18	-4.25965e-10	-1.416
74646677	chr5:74646677:C:T	1.73743e-18	-1.62741	0.467349
74646775	chr5:74646775:G:A	1.36503e-18	-4.25965e-10	-1.40129
74646903	chr5:74646903:G:A	3.63465e-18	-1.61933	1.19738
74647288	chr5:74647288:G:A	1.70021e-18	-4.25965e-10	-1.18171
74647432	chr5:74647432:T:C	3.31037e-18	-1.72054	1.20514
74647528	chr5:74647528:T:C	4.06066e-18	-1.70583	1.39471
74647606	chr5:74647606:A:G	3.198e-19	-1.97948	-0.873043
74648016	chr5:74648016:A:G	2.37653e-18	-1.80873	0.961904
74648352	chr5:74648352:A:G	6.01948e-19	-2.22005	-4.01506e-10
74648392	chr5:74648392:C:T	2.78229e-18	-1.79767	1.10848
74648471	chr5:74648471:A:C	1.73573e-19	-2.15395	-1.30968
74648553	chr5:74648553:C:CTAT	2.61577e-18	-1.83391	1.083
74648593	chr5:74648593:G:T	6.49471e-19	-2.14406	-4.01506e-10
74648619	chr5:74648619:A:G	2.98433e-18	-1.80604	1.18696
74648655	chr5:74648655:A:G	1.72658e-18	-4.25965e-10	-1.16632
74648989	chr5:74648989:C:T	1.46672e-19	-2.21653	-1.41549
74649172	chr5:74649172:G:A	6.03456e-19	-1.93058	-0.286963
74649226	chr5:74649226:A:G	1.88793e-18	-4.25965e-10	-1.07698
74649608	chr5:74649608:A:G	2.14998e-18	-1.77114	0.82413
74649770	chr5:74649770:C:T	1.55991e-18	-4.25965e-10	-1.26784
74649913	chr5:74649913:T:A	1.99274e-18	-1.67621	0.65325
74650188	chr5:74650188:G:A	8.44449e-18	-4.25965e-10	0.42105
74650273	chr5:74650273:G:A	1.6397e-19	-2.15478	-1.36575
74650661	chr5:74650661:C:G	2.36613e-18	-1.63784	0.78663
74650782	chr5:74650782:T:C	2.30554e-18	-1.71824	0.841083
74650791	chr5:74650791:T:G	1.35877e-18	-4.25965e-10	-1.40589
74650874	chr5:74650874:T:C	1.407e-18	-4.25965e-10	-1.37101
74650876	chr5:74650876:G:A	1.35278e-18	-4.25965e-10	-1.4103
74650889	chr5:74650889:G:A	1.35788e-18	-4.25965e-10	-1.40654
74651367	chr5:74651367:A:G	3.21069e-18	-1.76828	1.2223
74651438	chr5:74651438:T:C	4.28988e-18	-1.73412	1.47792
74651697	chr5:74651697:T:C	2.11371e-18	-4.25965e-10	-0.964019
74651717	chr5:74651717:T:A	4.44814e-18	-4.25965e-10	-0.219979
74651766	chr5:74651766:A:G	2.15985e-19	-1.85835	-1.38666
74651990	chr5:74651990:C:G	1.40807e-18	-4.25965e-10	-1.37024
74652242	chr5:74652242:T:C	3.06334e-18	0.748856	-1.34182
74652272	chr5:74652272:G:A	1.87171e-19	-2.17316	-1.21504
74652330	chr5:74652330:T:C	1.52941e-18	-4.25965e-10	-1.28758
74652360	chr5:74652360:G:A	1.42657e-18	-4.25965e-10	-1.35719
74652374	chr5:74652374:C:T	1.62168e-18	-4.25965e-10	-1.229
74652397	chr5:74652397:C:T	3.0606e-18	-4.25965e-10	-0.593855
74652407	chr5:74652407:A:G	6.32001e-19	-2.17133	-4.01506e-10
74652425	chr5:74652425:T:C	1.41473e-18	-4.25965e-10	-1.36553
74652426	chr5:74652426:G:A	2.13721e-19	-2.20113	-1.05442
74652432	chr5:74652432:G:T	1.31365e-18	-2.1895	0.749843
74652610	chr5:74652610:T:A	1.34838e-18	-4.25965e-10	-1.41356
74652791	chr5:74652791:C:T	1.34651e-18	-4.25965e-10	-1.41495
74653184	chr5:74653184:G:A	4.69811e-19	-1.99346	-0.474434
74653624	chr5:74653624:T:C	3.42594e-19	-2.15149	-0.632186
74653735	chr5:74653735:C:T	1.4605e-19	-2.22201	-1.41426
74653880	chr5:74653880:A:AT	2.5954e-18	-4.25965e-10	-0.758726
74653936	chr5:74653936:T:C	5.31307e-18	-4.25965e-10	-0.0422946
74653999	chr5:74653999:A:G	1.47044e-19	-2.21552	-1.41397
74654035	chr5:74654035:G:A	3.56861e-19	-2.22033	-0.522542
74654051	chr5:74654051:G:A	1.45707e-19	-2.22163	-1.41699
74654218	chr5:74654218:T:TTTACA	3.27555e-19	-2.14526	-0.6833
74654488	chr5:74654488:C:T	1.46487e-19	-2.21845	-1.41484
74654678	chr5:74654678:C:T	2.28581e-19	-2.11409	-1.07424
74654812	chr5:74654812:G:C	1.86441e-18	-4.25965e-10	-1.08952
74654815	chr5:74654815:G:A	1.47123e-19	-2.21825	-1.4107
74654833	chr5:74654833:T:C	1.4729e-19	-2.21746	-1.41035
74654868	chr5:74654868:C:T	2.52932e-19	-2.17845	-0.908646
74655003	chr5:74655003:G:A	1.37594e-18	-4.25965e-10	-1.39333
74655112	chr5:74655112:AG:A	2.41892e-19	-2.15179	-0.979938
74655408	chr5:74655408:A:C	2.33597e-19	-2.16975	-0.996876
74655642	chr5:74655642:C:A	2.05778e-19	-2.15257	-1.14085
74655796	chr5:74655796:A:G	4.96402e-19	-2.21766	-0.195178
74655908	chr5:74655908:A:G	3.00097e-19	-2.19917	-0.716941
74656593	chr5:74656593:G:C	4.27969e-18	-4.25965e-10	-0.258584
74656940	chr5:74656940:A:G	2.63287e-19	-2.17824	-0.868736
74656979	chr5:74656979:G:C	3.02762e-19	-2.21926	-0.688014
74657002	chr5:74657002:T:C	6.93709e-18	-4.25965e-10	0.224418
74657598	chr5:74657598:G:A	6.43972e-19	-2.15256	-4.01506e-10
74657737	chr5:74657737:T:G	2.73852e-18	-4.25965e-10	-0.705047
74658344	chr5:74658344:G:A	1.39888e-18	-4.25965e-10	-1.37679
74658927	chr5:74658927:T:C	1.50952e-19	-2.21984	-1.38342
74659261	chr5:74659261:C:T	1.34466e-18	-4.25965e-10	-1.41632
74659463	chr5:74659463:C:G	1.84842e-18	-4.25965e-10	-1.09814
74659507	chr5:74659507:A:T	1.71409e-18	-4.25965e-10	-1.17358
74659555	chr5:74659555:T:G	1.81094e-18	-4.25965e-10	-1.11862
74659947	chr5:74659947:G:A	1.5014e-18	-1.30606	-4.01506e-10
74659948	chr5:74659948:G:A	3.14161e-19	-2.22174	-0.648576
74660064	chr5:74660064:C:CT	6.43282e-19	-2.15364	-4.01506e-10
74660756	chr5:74660756:G:A	7.896e-18	-4.25965e-10	0.353892
74661030	chr5:74661030:G:T	6.1207e-19	-0.930941	-1.27243
74661115	chr5:74661115:C:T	1.64139e-19	-2.2194	-1.30011
74661316	chr5:74661316:A:G	1.58887e-19	-2.19084	-1.36119
74661799	chr5:74661799:A:G	3.04024e-19	-1.50079	-1.40232
74661905	chr5:74661905:T:C	1.52988e-18	-4.25965e-10	-1.28727
74661983	chr5:74661983:AC:A	6.23062e-19	-2.18557	-4.01506e-10
74662141	chr5:74662141:G:A	1.50202e-19	-2.19394	-1.4143
74662381	chr5:74662381:G:C	3.33921e-19	-2.21491	-0.594408
74662420	chr5:74662420:T:C	3.19977e-19	-2.22009	-0.631884
74662508	chr5:74662508:CT:C	6.79988e-19	-2.22205	0.123904
74662837	chr5:74662837:A:C	1.78417e-18	-4.25965e-10	-1.13351
74662903	chr5:74662903:A:C	2.17632e-19	-1.96804	-1.26938
74663107	chr5:74663107:A:G	1.77705e-18	-4.25965e-10	-1.13751
74663113	chr5:74663113:G:A	1.1041e-18	-1.61343	-4.01506e-10
74663202	chr5:74663202:A:G	1.73019e-19	-2.05145	-1.41537
74663357	chr5:74663357:ATT:A	1.68825e-18	-4.25965e-10	-1.18877
74663372	chr5:74663372:G:A	6.28027e-19	-2.17764	-4.01506e-10
74663433	chr5:74663433:C:T	1.49747e-19	-2.20835	-1.40292
74663434	chr5:74663434:A:G	1.32839e-18	-2.21626	0.787766
74663701	chr5:74663701:A:G	2.02222e-19	-1.89492	-1.41593
74663948	chr5:74663948:G:A	1.95005e-19	-1.95166	-1.39553
74664219	chr5:74664219:A:G	2.04553e-19	-1.8994	-1.39999
74664317	chr5:74664317:T:C	2.06579e-19	-1.90079	-1.38875
74664367	chr5:74664367:A:G	2.04785e-19	-1.88123	-1.41703
74664483	chr5:74664483:C:T	6.15031e-19	-1.66769	-0.530855
74664673	chr5:74664673:A:G	1.89641e-19	-1.95814	-1.41695
74664900	chr5:74664900:C:T	1.80189e-19	-2.0179	-1.40831
74664905	chr5:74664905:T:C	1.46158e-18	-4.25965e-10	-1.33295
74665010	chr5:74665010:T:C	1.6758e-19	-2.11431	-1.38445
74665116	chr5:74665116:G:A	1.59773e-18	-4.25965e-10	-1.24388
74665879	chr5:74665879:C:T	1.76508e-19	-2.03426	-1.41259
74666323	chr5:74666323:G:A	1.35291e-18	-4.25965e-10	-1.41021
74666350	chr5:74666350:CA:C	1.80059e-19	-2.02015	-1.40678
74666435	chr5:74666435:G:T	1.51865e-18	-4.25965e-10	-1.29464
74666624	chr5:74666624:G:A	2.0115e-18	-4.25965e-10	-1.01358
74666681	chr5:74666681:C:T	2.62014e-19	-1.74847	-1.30335
74667010	chr5:74667010:A:G	6.28319e-19	-2.17717	-4.01506e-10
74667130	chr5:74667130:A:G	1.59747e-19	-2.12991	-1.41672
74667169	chr5:74667169:C:T	1.63723e-18	-4.25965e-10	-1.21946
74667186	chr5:74667186:A:G	6.65715e-19	-1.7117	-0.407657
74667205	chr5:74667205:G:A	1.74759e-18	-4.25965e-10	-1.15423
74667677	chr5:74667677:A:G	1.61397e-19	-2.13597	-1.40038
74667936	chr5:74667936:C:T	2.86403e-18	-0.660236	-4.01506e-10
74667977	chr5:74667977:A:G	1.35574e-18	-4.25965e-10	-1.40811
74668293	chr5:74668293:T:C	1.70221e-19	-2.12183	-1.36129
74668294	chr5:74668294:G:A	1.60939e-19	-2.14616	-1.39304
74668562	chr5:74668562:A:T	1.48823e-18	-4.25965e-10	-1.31488
74668775	chr5:74668775:T:C	2.09344e-19	-1.93683	-1.33941
74668835	chr5:74668835:A:G	2.16688e-19	-2.02124	-1.22052
74669020	chr5:74669020:A:G	7.42537e-19	-1.71002	-0.300124
74669201	chr5:74669201:T:C	3.22125e-18	-4.25965e-10	-0.542694
74669546	chr5:74669546:C:G	1.98986e-19	-1.93591	-1.39107
74669548	chr5:74669548:G:A	1.71863e-18	-4.25965e-10	-1.17094
74669549	chr5:74669549:T:C	1.69408e-18	-4.25965e-10	-1.18533
74669685	chr5:74669685:A:G	1.94692e-19	-2.02788	-1.32093
74670345	chr5:74670345:C:T	1.01619e-17	-4.25965e-10	0.606181
74670388	chr5:74670388:A:G	2.13587e-18	-4.25965e-10	-0.95359
74670530	chr5:74670530:G:A	1.6844e-17	-4.25965e-10	1.11153
74670664	chr5:74670664:G:A	1.35515e-18	-4.25965e-10	-1.40855
74670700	chr5:74670700:T:C	1.44208e-18	-4.25965e-10	-1.34638
74670732	chr5:74670732:C:T	1.7641e-19	-2.20314	-1.24427
74670862	chr5:74670862:C:T	1.89066e-19	-2.03262	-1.3455
74670914	chr5:74670914:C:T	1.45486e-18	-1.33755	-4.01506e-10
74671171	chr5:74671171:G:A	1.37177e-18	-4.25965e-10	-1.39636
74671554	chr5:74671554:G:A	1.35529e-18	-4.25965e-10	-1.40845
74671755	chr5:74671755:A:G	1.01373e-17	-4.25965e-10	0.603756
74672125	chr5:74672125:T:G	5.09017e-18	-4.25965e-10	-0.0851532
74672139	chr5:74672139:C:T	2.02722e-19	-1.89274	-1.41565
74672480	chr5:74672480:C:T	1.52228e-18	-4.25965e-10	-1.29225
74672514	chr5:74672514:C:T	1.34702e-18	-4.25965e-10	-1.41457
74672644	chr5:74672644:C:T	2.94e-19	-2.02115	-0.915489
74672906	chr5:74672906:A:G	2.05722e-18	-4.25965e-10	-0.991112
74673233	chr5:74673233:A:C	2.44406e-19	-1.99531	-1.12608
74673338	chr5:74673338:G:A	1.67454e-18	-4.25965e-10	-1.19692
74673828	chr5:74673828:A:G	8.39736e-18	-2.13386	2.54931
74674166	chr5:74674166:A:T	4.94169e-18	-4.25965e-10	-0.114757
74674991	chr5:74674991:A:C	2.28176e-19	-1.7878	-1.4023
74675282	chr5:74675282:A:G	1.46774e-17	-1.71195	2.6858
74675732	chr5:74675732:G:C	2.07317e-18	-4.25965e-10	-0.983384
74675952	chr5:74675952:A:G	8.37897e-19	-1.10988	-0.779441
74676027	chr5:74676027:A:C	1.38344e-18	-4.25965e-10	-1.38789
74676043	chr5:74676043:G:T	1.49622e-18	-4.25965e-10	-1.30952
74676618	chr5:74676618:T:C	6.00759e-19	-2.22203	-4.01506e-10
74676632	chr5:74676632:G:A	2.20489e-19	-2.03436	-1.19001
74676638	chr5:74676638:T:C	2.28355e-19	-1.81119	-1.37813
74676698	chr5:74676698:G:A	1.35011e-18	-4.25965e-10	-1.41228
74676714	chr5:74676714:T:C	2.52835e-18	-1.95741	1.17252
74676764	chr5:74676764:A:G	1.57428e-18	-4.25965e-10	-1.25866
74676909	chr5:74676909:C:T	1.97743e-19	-2.09092	-1.24233
74677100	chr5:74677100:T:C	2.2041e-19	-1.85219	-1.37254
74677166	chr5:74677166:T:C	2.28092e-19	-1.82296	-1.36751
74677184	chr5:74677184:G:A	1.46765e-18	-4.25965e-10	-1.3288
74677826	chr5:74677826:C:A	2.35433e-19	-1.80608	-1.35271
74677958	chr5:74677958:T:C	3.80862e-18	-4.25965e-10	-0.375199
74678000	chr5:74678000:C:T	6.0148e-19	-1.99194	-0.228887
74678140	chr5:74678140:T:C	1.1513e-17	-4.25965e-10	0.73101
74678159	chr5:74678159:A:G	1.51611e-18	-4.25965e-10	-1.29631
74678349	chr5:74678349:A:G	1.52731e-19	-2.21826	-1.37328
74678450	chr5:74678450:A:G	2.36733e-19	-1.78753	-1.36576
74678662	chr5:74678662:C:T	4.23445e-19	-1.31988	-1.25192
74678739	chr5:74678739:A:G	2.42785e-19	-1.76748	-1.36056
74678743	chr5:74678743:A:T	6.09551e-19	-1.89151	-0.315991
74679006	chr5:74679006:A:G	1.36903e-18	-4.25965e-10	-1.39836
74679266	chr5:74679266:A:G	9.37904e-18	-4.25965e-10	0.526013
74679269	chr5:74679269:G:A	8.31603e-19	-1.90531	0.00844586
74679315	chr5:74679315:G:A	7.136e-19	-1.8697	-0.180198
74679525	chr5:74679525:G:A	1.51852e-18	-4.25965e-10	-1.29473
74679762	chr5:74679762:C:T	1.57797e-18	-1.56987	0.31354
74680005	chr5:74680005:C:T	1.51858e-19	-2.21822	-1.37905
74680080	chr5:74680080:G:A	8.65863e-18	-4.25965e-10	0.446091
74680672	chr5:74680672:G:A	1.46447e-18	-4.25965e-10	-1.33097
74681058	chr5:74681058:C:T	2.33578e-18	-2.00242	1.1383
74681177	chr5:74681177:C:T	1.66088e-18	-4.25965e-10	-1.20512
74681182	chr5:74681182:T:A	1.19466e-18	-1.53461	-4.01506e-10
74681347	chr5:74681347:C:T	1.34961e-18	-4.25965e-10	-1.41265
74681348	chr5:74681348:G:A	7.91632e-18	-2.01413	2.37059
74681465	chr5:74681465:C:T	8.66298e-18	-4.25965e-10	0.446593
74681560	chr5:74681560:A:G	1.74471e-18	-4.25965e-10	-1.15588
74681643	chr5:74681643:G:A	1.21277e-17	-4.25965e-10	0.783026
74681699	chr5:74681699:G:A	5.22904e-18	-1.99646	1.93822
74681820	chr5:74681820:T:C	5.15833e-19	-1.97012	-0.404317
74682065	chr5:74682065:T:C	1.3464e-18	-4.25965e-10	-1.41503
74682377	chr5:74682377:A:T	5.72769e-18	-4.25965e-10	0.0328471
74682392	chr5:74682392:C:T	1.56628e-18	-4.25965e-10	-1.26376
74682649	chr5:74682649:T:C	1.35128e-18	-4.25965e-10	-1.41141
74682814	chr5:74682814:G:C	2.7196e-18	-4.25965e-10	-0.711978
74682876	chr5:74682876:G:A	2.49833e-19	-2.09686	-1.00257
74683305	chr5:74683305:T:C	2.33748e-19	-2.14425	-1.02173
74683317	chr5:74683317:T:G	1.50801e-17	-4.25965e-10	1.00091
74683403	chr5:74683403:A:G	1.85816e-18	-4.25965e-10	-1.09288
74683643	chr5:74683643:T:G	1.35398e-18	-4.25965e-10	-1.40942
74683934	chr5:74683934:C:A	8.07496e-19	-1.92628	-4.01506e-10
74683970	chr5:74683970:G:A	8.4453e-18	-4.25965e-10	0.421145
74683982	chr5:74683982:A:G	2.39193e-19	-2.17592	-0.967031
74684240	chr5:74684240:C:T	2.36842e-19	-2.11876	-1.03406
74684286	chr5:74684286:C:T	2.39026e-19	-2.11383	-1.02981
74684357	chr5:74684357:A:G	5.49983e-19	-2.00798	-0.302356
74684372	chr5:74684372:T:C	1.48565e-19	-2.21985	-1.39935
74684389	chr5:74684389:C:T	2.335e-19	-2.12685	-1.04019
74684681	chr5:74684681:T:C	1.72393e-18	-4.25965e-10	-1.16786
74684821	chr5:74684821:G:A	6.01628e-19	-2.22058	-4.01506e-10
74684879	chr5:74684879:T:G	4.0364e-19	-2.12856	-0.491137
74685086	chr5:74685086:G:A	1.45037e-18	-4.25965e-10	-1.34064
74685138	chr5:74685138:GC:G	1.7255e-19	-2.06856	-1.40097
74685634	chr5:74685634:C:A	1.23239e-17	-4.25965e-10	0.799073
74685837	chr5:74685837:G:A	1.98091e-19	-2.22201	-1.10948
74686133	chr5:74686133:G:GTCAGTGGT	4.88211e-19	-1.87815	-0.551319
74686500	chr5:74686500:C:A	1.47033e-19	-2.21749	-1.41207
74686524	chr5:74686524:C:A	1.48252e-19	-2.20428	-1.41703
74686550	chr5:74686550:C:T	1.52972e-18	-4.25965e-10	-1.28738
74686751	chr5:74686751:T:C	6.20843e-19	-2.18914	-4.01506e-10
74686964	chr5:74686964:G:A	1.47747e-19	-2.20953	-1.41519
74687140	chr5:74687140:T:C	2.53514e-19	-2.22073	-0.864068
74687907	chr5:74687907:G:T	6.86604e-18	-4.25965e-10	0.214123
74688353	chr5:74688353:A:T	4.85033e-18	-4.25965e-10	-0.133417
74688363	chr5:74688363:G:A	1.47671e-19	-2.22109	-1.40414
74688421	chr5:74688421:A:G	1.48159e-19	-2.21849	-1.40345
74688439	chr5:74688439:G:A	2.55586e-19	-2.21999	-0.856672
74688589	chr5:74688589:C:T	1.35108e-18	-0.646058	-0.7655
74688635	chr5:74688635:A:G	3.53451e-19	-1.41992	-1.33256
74688785	chr5:74688785:C:T	3.01594e-19	-1.54796	-1.36318
74689088	chr5:74689088:A:G	2.87252e-19	-1.59638	-1.36348
74689296	chr5:74689296:C:T	2.903e-19	-1.58889	-1.36042
74689390	chr5:74689390:A:G	7.70518e-19	-1.77092	-0.202239
74689709	chr5:74689709:T:C	7.60437e-19	-0.884921	-1.10141
74690010	chr5:74690010:CT:C	6.62641e-19	-0.935962	-1.18803
74690085	chr5:74690085:A:G	2.81311e-19	-1.61472	-1.36604
74690364	chr5:74690364:T:C	2.85582e-19	-1.61857	-1.34712
74690375	chr5:74690375:C:T	2.63291e-19	-1.70265	-1.34431
74690381	chr5:74690381:G:A	2.84888e-19	-1.61008	-1.35804
74690471	chr5:74690471:GA:G	8.92638e-19	-1.77876	-0.0472826
74690602	chr5:74690602:C:T	9.11981e-19	-1.8046	-4.01506e-10
74690823	chr5:74690823:A:G	2.63607e-19	-1.6746	-1.37116
74691001	chr5:74691001:T:C	1.49328e-18	-1.67759	0.366101
74691223	chr5:74691223:C:T	2.52907e-19	-1.75368	-1.33352
74691310	chr5:74691310:C:T	1.51503e-18	-1.64456	0.347534
74691721	chr5:74691721:A:G	3.25391e-19	-1.50574	-1.32945
74691950	chr5:74691950:A:G	2.33124e-19	-2.22077	-0.947883
74692082	chr5:74692082:G:A	1.52564e-18	-4.25965e-10	-1.29005
74692323	chr5:74692323:C:T	1.4343e-18	-4.25965e-10	-1.35179
74692667	chr5:74692667:T:C	1.37151e-17	-4.25965e-10	0.906034
74692721	chr5:74692721:G:A	1.29954e-18	-1.67837	0.227914
74693302	chr5:74693302:A:G	3.16364e-19	-1.51677	-1.34655
74693642	chr5:74693642:C:A	1.53369e-18	-4.25965e-10	-1.28479
74693731	chr5:74693731:C:T	2.17896e-18	-4.25965e-10	-0.933615
74693876	chr5:74693876:G:A	2.3046e-18	-4.25965e-10	-0.877558
74693980	chr5:74693980:G:A	1.45101e-18	-4.25965e-10	-1.3402
74694187	chr5:74694187:A:G	3.11241e-19	-1.55944	-1.32022
74694959	chr5:74694959:A:G	1.46162e-19	-2.2212	-1.41431
74695180	chr5:74695180:G:A	1.55487e-17	-4.25965e-10	1.03151
74695418	chr5:74695418:T:G	1.48178e-18	-4.25965e-10	-1.31922
74695898	chr5:74695898:G:A	1.69083e-17	-4.25965e-10	1.11534
74696204	chr5:74696204:A:C	1.57804e-18	-1.25628	-4.01506e-10
74696574	chr5:74696574:A:G	2.52541e-18	-4.25965e-10	-0.786063
74696784	chr5:74696784:G:A	1.75377e-18	-1.10561	-0.0450919
74697056	chr5:74697056:A:G	5.22826e-19	-1.91378	-0.44719
74697387	chr5:74697387:C:T	1.67256e-18	-4.25965e-10	-1.19811
74697594	chr5:74697594:C:T	6.04996e-19	-2.215	-4.01506e-10
74697595	chr5:74697595:G:A	5.70372e-19	-1.95112	-0.322816
74697868	chr5:74697868:T:G	1.68688e-17	-4.25965e-10	1.113
74698055	chr5:74698055:A:G	1.36438e-18	-4.25965e-10	-1.40177
74698108	chr5:74698108:G:A	3.41284e-18	-4.25965e-10	-0.48492
74698146	chr5:74698146:C:T	2.5575e-18	-4.25965e-10	-0.773436
74698218	chr5:74698218:C:T	1.49511e-18	-4.25965e-10	-1.31026
74698395	chr5:74698395:TA:T	2.78849e-18	-4.25965e-10	-0.686964
74698485	chr5:74698485:G:A	3.79999e-18	-4.25965e-10	-0.377467
74698508	chr5:74698508:C:T	5.31373e-18	-4.25965e-10	-0.0421705
74698633	chr5:74698633:G:A	6.08575e-19	-2.2091	-4.01506e-10
74698641	chr5:74698641:C:T	4.5489e-19	-2.21753	-0.282637
74698868	chr5:74698868:T:G	8.69789e-19	-1.1012	-0.750769
74699516	chr5:74699516:T:C	1.50067e-18	-4.25965e-10	-1.30655
74699552	chr5:74699552:G:A	1.36055e-18	-4.25965e-10	-1.40458
74699794	chr5:74699794:A:G	3.68495e-19	-1.77402	-0.936774
74700285	chr5:74700285:G:T	2.13398e-18	-4.25965e-10	-0.954476
74700582	chr5:74700582:G:C	6.86785e-19	-0.803892	-1.28431
74700723	chr5:74700723:T:C	2.20337e-18	-4.25965e-10	-0.922475
74701120	chr5:74701120:C:T	1.44375e-18	-4.25965e-10	-1.34522
74701699	chr5:74701699:A:T	1.85131e-19	-2.17796	-1.22119
74701904	chr5:74701904:G:C	1.55267e-18	-4.25965e-10	-1.27249
74702078	chr5:74702078:T:C	6.41121e-19	-2.157	-4.01506e-10
74702239	chr5:74702239:T:C	1.53223e-19	-2.19453	-1.3938
74702325	chr5:74702325:G:A	1.9628e-19	-2.19856	-1.14212
74703077	chr5:74703077:T:G	1.66068e-18	-4.25965e-10	-1.20524
74703149	chr5:74703149:C:T	1.95593e-18	0.371513	-1.41311
74703380	chr5:74703380:T:C	1.59873e-19	-2.16102	-1.38482
74703401	chr5:74703401:C:T	7.39122e-19	-2.01476	-4.01506e-10
74703614	chr5:74703614:C:T	1.5562e-19	-2.15966	-1.41314
74703616	chr5:74703616:A:T	1.55589e-19	-2.15955	-1.41345
74703817	chr5:74703817:G:A	1.58406e-18	-4.25965e-10	-1.25247
74703957	chr5:74703957:A:G	1.5558e-19	-2.15942	-1.41364
74703969	chr5:74703969:G:A	1.48119e-18	-4.25965e-10	-1.31962
74704006	chr5:74704006:G:C	1.54396e-19	-2.16759	-1.4131
74704009	chr5:74704009:C:T	7.55346e-19	-1.99304	-4.01506e-10
74704042	chr5:74704042:A:G	1.445e-18	-4.25965e-10	-1.34436
74704259	chr5:74704259:C:T	3.94829e-19	-1.24314	-1.39863
74704529	chr5:74704529:C:T	1.68837e-18	-4.25965e-10	-1.1887
74704574	chr5:74704574:G:A	1.70164e-19	-2.06969	-1.41376
74704945	chr5:74704945:A:T	1.37014e-18	-4.25965e-10	-1.39755
74705535	chr5:74705535:A:C	6.15028e-19	-2.19855	-4.01506e-10
74705656	chr5:74705656:C:A	6.22287e-19	-2.18682	-4.01506e-10
74705757	chr5:74705757:A:G	1.37348e-18	-4.25965e-10	-1.39512
74705792	chr5:74705792:T:C	5.43731e-19	-2.18453	-0.137232
74705874	chr5:74705874:G:T	1.35256e-18	-4.25965e-10	-1.41047
74706152	chr5:74706152:G:A	1.53937e-19	-2.18831	-1.39536
74706447	chr5:74706447:G:A	1.94492e-18	-4.25965e-10	-1.04724
74706479	chr5:74706479:G:A	1.37131e-18	-4.25965e-10	-1.3967
74706489	chr5:74706489:G:C	1.43488e-18	-4.25965e-10	-1.35139
74706506	chr5:74706506:G:A	1.48019e-19	-2.22013	-1.40275
74706569	chr5:74706569:G:A	2.36952e-19	-1.78123	-1.37113
74706578	chr5:74706578:G:A	1.48573e-18	-4.25965e-10	-1.31656
74706613	chr5:74706613:G:A	1.61312e-19	-2.13348	-1.4034
74706689	chr5:74706689:G:C	1.94417e-19	-2.03382	-1.3164
74706832	chr5:74706832:G:A	1.49487e-19	-2.19746	-1.41555
74707454	chr5:74707454:T:C	1.49896e-19	-2.20465	-1.40562
74707838	chr5:74707838:C:T	1.43236e-18	-4.25965e-10	-1.35314
74707863	chr5:74707863:T:G	1.6547e-18	-4.25965e-10	-1.20885
74708325	chr5:74708325:G:A	2.7983e-18	-4.25965e-10	-0.683454
74708526	chr5:74708526:G:A	1.45768e-19	-2.22117	-1.41703
74708532	chr5:74708532:G:T	1.5734e-19	-2.15632	-1.40549
74708689	chr5:74708689:CAAAG:C	1.34434e-18	-4.25965e-10	-1.41656
74708915	chr5:74708915:T:C	2.19914e-18	-4.25965e-10	-0.924398
74709002	chr5:74709002:C:T	1.39145e-18	-4.25965e-10	-1.38212
74709153	chr5:74709153:C:T	1.46843e-19	-2.21494	-1.41591
74709481	chr5:74709481:T:G	2.32576e-18	-4.25965e-10	-0.868419
74709533	chr5:74709533:G:T	9.72004e-19	-1.74086	-4.01506e-10
74709654	chr5:74709654:C:T	1.47229e-19	-2.21841	-1.40982
74709862	chr5:74709862:G:T	1.85575e-18	-4.25965e-10	-1.09417
74710038	chr5:74710038:A:G	2.85136e-18	-4.25965e-10	-0.66467
74710122	chr5:74710122:C:G	1.48213e-19	-2.212	-1.40958
74710136	chr5:74710136:C:T	6.79887e-19	-2.18652	0.0882254
74710298	chr5:74710298:A:G	1.50155e-19	-2.1947	-1.41385
74710319	chr5:74710319:C:A	1.48093e-19	-2.21169	-1.41069
74710341	chr5:74710341:G:T	1.60674e-19	-2.13549	-1.40535
74710420	chr5:74710420:G:A	1.66101e-19	-2.09835	-1.40928
74710518	chr5:74710518:T:C	1.35471e-18	-4.25965e-10	-1.40888
74710524	chr5:74710524:T:G	1.345e-18	-4.25965e-10	-1.41607
74710636	chr5:74710636:C:T	1.46615e-19	-2.22115	-1.41126
74710788	chr5:74710788:T:C	2.10837e-19	-2.12992	-1.13922
74710860	chr5:74710860:C:G	1.39348e-18	-4.25965e-10	-1.38066
74711739	chr5:74711739:A:G	1.79783e-18	-4.25965e-10	-1.12588
74711750	chr5:74711750:T:G	1.76896e-19	-2.14648	-1.29817
74711799	chr5:74711799:G:A	1.35168e-18	-4.25965e-10	-1.41111
74712372	chr5:74712372:T:G	2.69418e-18	-4.25965e-10	-0.72137
74712601	chr5:74712601:T:C	1.47624e-19	-2.20998	-1.41557
74712691	chr5:74712691:C:T	1.82899e-18	-4.25965e-10	-1.1087
74712698	chr5:74712698:C:T	1.47544e-19	-2.21418	-1.41191
74712849	chr5:74712849:C:T	1.72973e-18	-4.25965e-10	-1.1645
74713196	chr5:74713196:G:A	1.41339e-18	-4.25965e-10	-1.36647
74713254	chr5:74713254:C:A	1.89288e-18	-4.25965e-10	-1.07436
74713374	chr5:74713374:T:G	7.01757e-19	-2.06663	-4.01506e-10
74713502	chr5:74713502:A:G	8.83876e-19	-1.9074	0.0715013
74713988	chr5:74713988:C:T	1.37143e-18	-4.25965e-10	-1.39661
74714027	chr5:74714027:G:C	2.14266e-18	-4.25965e-10	-0.950419
74714244	chr5:74714244:A:T	1.37098e-18	-4.25965e-10	-1.39694
74714277	chr5:74714277:C:G	2.04237e-19	-2.17316	-1.12778
74714794	chr5:74714794:G:A	1.37098e-18	-4.25965e-10	-1.39694
74714934	chr5:74714934:C:T	1.93319e-18	-4.25965e-10	-1.05329
74715459	chr5:74715459:CT:C	1.54045e-19	-2.16596	-1.41701
74715991	chr5:74715991:T:G	1.44104e-18	-4.25965e-10	-1.3471
74716027	chr5:74716027:AAAAAAAAAAAAAAAT:A	1.42003e-18	-4.25965e-10	-1.36179
74716033	chr5:74716033:AAAAAAAAAT:A	7.74702e-19	-1.96774	-4.01506e-10
74716734	chr5:74716734:G:A	1.83978e-18	-4.25965e-10	-1.10282
74716762	chr5:74716762:T:A	1.3484e-18	-4.25965e-10	-1.41355
74716915	chr5:74716915:C:T	2.31492e-18	-0.87309	-4.01506e-10
74716918	chr5:74716918:G:A	1.39188e-18	-4.25965e-10	-1.38181
74717414	chr5:74717414:C:T	2.63311e-18	-4.25965e-10	-0.7443
74717428	chr5:74717428:C:G	1.58882e-19	-2.16451	-1.38755
74717786	chr5:74717786:A:G	5.74578e-19	-0.85121	-1.41537
74718812	chr5:74718812:A:G	2.11109e-18	-4.25965e-10	-0.965262
74719200	chr5:74719200:T:C	1.65713e-19	-2.15538	-1.35459
74719409	chr5:74719409:A:T	1.65961e-19	-2.10952	-1.39895
74719525	chr5:74719525:A:C	3.93047e-19	-1.27894	-1.36735
74719622	chr5:74719622:C:T	1.93791e-18	-4.25965e-10	-1.05085
74719815	chr5:74719815:A:G	1.42212e-18	-4.25965e-10	-1.36031
74720235	chr5:74720235:T:A	2.13732e-18	-4.25965e-10	-0.952913
74721041	chr5:74721041:AATATCAATCTAAAATATCTTTATGAATG:A	1.37502e-18	-4.25965e-10	-1.394
74721052	chr5:74721052:A:C	8.49805e-19	-1.87521	-4.01506e-10
74721215	chr5:74721215:A:C	1.37129e-18	-4.25965e-10	-1.39671
74721674	chr5:74721674:C:T	1.61859e-19	-2.16458	-1.36892
74721945	chr5:74721945:G:A	1.35752e-18	-4.25965e-10	-1.4068
74721983	chr5:74721983:T:C	2.34727e-18	-4.25965e-10	-0.859213
74723377	chr5:74723377:A:G	1.98089e-18	-4.25965e-10	-1.02892
74724204	chr5:74724204:C:T	1.52676e-19	-2.20207	-1.38984
74724410	chr5:74724410:G:A	1.73293e-19	-2.17356	-1.29168
74725234	chr5:74725234:CAA:C	1.8499e-18	-4.25965e-10	-1.09733
74725310	chr5:74725310:G:A	1.77372e-18	-4.25965e-10	-1.13939
74725376	chr5:74725376:T:C	1.18875e-18	-1.53957	-4.01506e-10
74725930	chr5:74725930:G:A	1.7156e-18	-4.25965e-10	-1.1727
74726021	chr5:74726021:TACTCAA:T	1.53517e-19	-2.1848	-1.40161
74726395	chr5:74726395:G:C	1.65799e-18	-1.20686	-4.01506e-10
74726841	chr5:74726841:C:T	1.34386e-18	-4.25965e-10	-1.41692
74727216	chr5:74727216:C:T	1.47513e-19	-2.21389	-1.41242
74728973	chr5:74728973:C:G	3.50136e-18	-4.25965e-10	-0.459314
74729044	chr5:74729044:A:G	1.88898e-19	-2.01914	-1.35987
74729048	chr5:74729048:G:A	1.54004e-19	-2.16634	-1.4169
74729129	chr5:74729129:G:A	1.69591e-18	-4.25965e-10	-1.18424
74729325	chr5:74729325:A:G	1.91317e-19	-2.0108	-1.35548
74729441	chr5:74729441:A:G	1.54734e-19	-2.18489	-1.39362
74729893	chr5:74729893:T:C	1.64673e-18	-4.25965e-10	-1.21367
74730050	chr5:74730050:T:TGGTC	1.9084e-18	-4.25965e-10	-1.0662
74730551	chr5:74730551:T:C	2.2738e-18	-4.25965e-10	-0.891014
74730844	chr5:74730844:G:A	1.35998e-18	-4.25965e-10	-1.40499
74730845	chr5:74730845:C:T	1.55901e-18	-4.25965e-10	-1.26841
74731059	chr5:74731059:T:C	1.48007e-19	-2.21471	-1.40825
74731611	chr5:74731611:T:G	1.37346e-18	-4.25965e-10	-1.39513
74731872	chr5:74731872:C:T	1.39118e-18	-4.25965e-10	-1.38231
74732592	chr5:74732592:C:G	7.49625e-19	-2.00065	-4.01506e-10
74732602	chr5:74732602:T:C	2.0875e-18	-4.25965e-10	-0.976498
74733231	chr5:74733231:C:T	1.36167e-18	-4.25965e-10	-1.40376
74733727	chr5:74733727:T:C	1.86503e-18	-4.25965e-10	-1.08919
74733761	chr5:74733761:A:T	1.54495e-19	-2.16827	-1.41179
74734243	chr5:74734243:G:A	1.58225e-18	-4.25965e-10	-1.25362
74734256	chr5:74734256:T:C	1.51591e-19	-2.18201	-1.41703
74734513	chr5:74734513:G:A	2.28202e-18	-0.613874	-0.273528
74734540	chr5:74734540:TC:T	1.35809e-18	-4.25965e-10	-1.40638
74735316	chr5:74735316:T:C	2.3471e-18	-4.25965e-10	-0.859284
74735700	chr5:74735700:G:A	1.82439e-19	-2.05063	-1.36317
74735871	chr5:74735871:T:C	1.61198e-18	-4.25965e-10	-1.235
74736191	chr5:74736191:A:T	7.84631e-19	-1.95501	-4.01506e-10
74736291	chr5:74736291:G:A	1.92605e-19	-2.02227	-1.3373
74737043	chr5:74737043:C:T	1.77377e-18	-4.25965e-10	-1.13936
74737072	chr5:74737072:T:C	1.86109e-19	-2.02547	-1.36842
74737484	chr5:74737484:T:C	1.60425e-19	-2.14108	-1.40132
74737833	chr5:74737833:A:G	6.40631e-19	-2.15777	-4.01506e-10
74737876	chr5:74737876:G:A	1.8906e-19	-2.03851	-1.33965
74738119	chr5:74738119:C:T	1.51267e-19	-2.18899	-1.41219
74738420	chr5:74738420:G:A	1.91653e-19	-2.02726	-1.33728
74738750	chr5:74738750:T:C	1.93749e-18	-4.25965e-10	-1.05107
74739155	chr5:74739155:T:TGC	1.68578e-18	-4.25965e-10	-1.19024
74739160	chr5:74739160:A:C	1.51935e-19	-2.21971	-1.37706
74740067	chr5:74740067:T:C	1.3528e-18	-4.25965e-10	-1.41029
74740204	chr5:74740204:G:T	2.00169e-18	-4.25965e-10	-1.01847
74740330	chr5:74740330:C:T	1.47631e-18	-4.25965e-10	-1.32292
74740338	chr5:74740338:T:C	7.17823e-19	-2.044	-4.01506e-10
74740423	chr5:74740423:A:G	1.58346e-18	-4.25965e-10	-1.25285
74740948	chr5:74740948:A:T	1.66155e-18	-4.25965e-10	-1.20471
74740969	chr5:74740969:A:T	1.57715e-18	0.0891878	-1.34603
74741561	chr5:74741561:T:A	2.05213e-19	-2.11729	-1.17889
74741680	chr5:74741680:A:G	1.3564e-18	-4.25965e-10	-1.40763
74742021	chr5:74742021:C:T	1.36132e-18	-4.25965e-10	-1.40401
74742361	chr5:74742361:G:C	6.45692e-19	-2.1499	-4.01506e-10
74743141	chr5:74743141:A:T	1.3566e-18	-4.25965e-10	-1.40748
74743626	chr5:74743626:CCTT:C	1.67123e-18	-4.25965e-10	-1.1989
74744024	chr5:74744024:T:C	1.36366e-18	-4.25965e-10	-1.4023
74744183	chr5:74744183:TC:T	1.80395e-19	-2.05319	-1.37188
74744186	chr5:74744186:ATACAGCATGT:A	1.80454e-19	-2.05527	-1.36948
74744615	chr5:74744615:T:C	1.88259e-18	-4.25965e-10	-1.07981
74744782	chr5:74744782:T:C	1.59123e-18	-4.25965e-10	-1.24796
74744927	chr5:74744927:A:G	1.60955e-18	-4.25965e-10	-1.23651
74745057	chr5:74745057:G:A	1.69608e-18	0.231674	-1.41582
74745299	chr5:74745299:T:C	4.13763e-19	-1.2913	-1.30363
74745481	chr5:74745481:A:G	2.51097e-18	-4.25965e-10	-0.791794
74745504	chr5:74745504:C:G	1.80544e-19	-2.04165	-1.3826
74746624	chr5:74746624:T:C	1.47799e-18	-4.25965e-10	-1.32178
74746961	chr5:74746961:T:C	1.5888e-18	-4.25965e-10	-1.24949
74747958	chr5:74747958:C:T	2.43683e-18	-4.25965e-10	-0.821767
74748109	chr5:74748109:C:T	5.03673e-19	-1.01131	-1.38698
74748780	chr5:74748780:G:A	1.71106e-19	-2.11994	-1.35799
74748784	chr5:74748784:G:A	1.47878e-19	-2.21652	-1.40731
74749319	chr5:74749319:A:G	6.62232e-19	-2.1246	-4.01506e-10
74749731	chr5:74749731:C:T	1.57082e-18	-4.25965e-10	-1.26087
74749756	chr5:74749756:T:C	1.52783e-18	-4.25965e-10	-1.28862
74750398	chr5:74750398:C:A	8.24754e-18	0.39745	-4.01506e-10
74750639	chr5:74750639:C:T	1.51629e-19	-2.1983	-1.40048
74750831	chr5:74750831:A:G	1.84788e-19	-2.03446	-1.36655
74751611	chr5:74751611:G:A	1.64618e-19	-2.13001	-1.38658
74751867	chr5:74751867:C:T	1.50811e-19	-2.21024	-1.39395
74752138	chr5:74752138:T:G	1.95955e-19	-2.02003	-1.32231
74752424	chr5:74752424:C:T	1.56607e-18	-4.25965e-10	-1.2639
74752662	chr5:74752662:C:A	7.15232e-19	-2.109	0.0613823
74753015	chr5:74753015:A:G	1.36687e-18	-4.25965e-10	-1.39994
74753371	chr5:74753371:G:A	1.73792e-18	0.197981	-1.35776
74754384	chr5:74754384:G:T	1.48761e-19	-2.2154	-1.40248
74754446	chr5:74754446:G:A	1.85334e-19	-2.03583	-1.36223
74754615	chr5:74754615:G:A	1.5855e-18	-4.25965e-10	-1.25156
74754927	chr5:74754927:C:T	1.54845e-19	-2.16227	-1.41552
74755020	chr5:74755020:C:T	1.6707e-18	-4.25965e-10	-1.19922
74755302	chr5:74755302:T:C	1.3516e-18	-4.25965e-10	-1.41118
74755407	chr5:74755407:T:A	1.54248e-19	-2.18348	-1.39818
74755604	chr5:74755604:C:T	1.36363e-18	-4.25965e-10	-1.40232
74755760	chr5:74755760:T:A	1.98532e-18	-1.02668	-4.01506e-10
74755932	chr5:74755932:C:T	1.66921e-18	-4.25965e-10	-1.20011
74756031	chr5:74756031:C:T	2.08702e-19	-2.16565	-1.11366
74756595	chr5:74756595:G:A	6.44175e-19	-2.15225	-4.01506e-10
74756670	chr5:74756670:T:TAC	1.64764e-19	-2.18118	-1.33453
74756808	chr5:74756808:AG:A	1.95084e-18	-4.25965e-10	-1.04421
74756844	chr5:74756844:T:C	1.35295e-18	-4.25965e-10	-1.41018
74757774	chr5:74757774:G:A	1.48629e-19	-2.21544	-1.40333
74757919	chr5:74757919:T:C	1.43586e-18	-4.25965e-10	-1.3507
74757939	chr5:74757939:A:G	1.54566e-19	-2.2007	-1.37889
74758269	chr5:74758269:T:C	1.67199e-18	-4.25965e-10	-1.19845
74758770	chr5:74758770:A:G	1.5154e-19	-2.18897	-1.4104
74759914	chr5:74759914:T:G	1.77125e-18	-4.25965e-10	-1.14078
74760688	chr5:74760688:T:C	1.56509e-19	-2.15207	-1.41504
74760850	chr5:74760850:A:G	1.37371e-18	-4.25965e-10	-1.39495
74761973	chr5:74761973:T:C	1.89076e-18	-4.25965e-10	-1.07548
74762258	chr5:74762258:C:T	1.51349e-19	-2.19614	-1.40449
74762393	chr5:74762393:T:C	1.09518e-18	-1.62155	-4.01506e-10
74762435	chr5:74762435:T:C	1.51597e-19	-2.1975	-1.40149
74762573	chr5:74762573:G:T	2.73756e-17	2.65475	-1.05756
74762788	chr5:74762788:A:G	1.52412e-19	-2.19553	-1.39809
74763022	chr5:74763022:TTAAAG:T	1.55018e-19	-2.16929	-1.40738
74763266	chr5:74763266:T:C	1.88978e-18	0.330015	-1.40602
74763269	chr5:74763269:A:G	1.15988e-17	0.738434	-4.01506e-10
74763550	chr5:74763550:G:C	1.35165e-18	-4.25965e-10	-1.41114
74763883	chr5:74763883:T:C	1.75539e-19	-2.05405	-1.3983
74763990	chr5:74763990:GT:G	1.35115e-18	-4.25965e-10	-1.41151
74764001	chr5:74764001:G:A	1.73224e-18	-4.25965e-10	-1.16305
74764026	chr5:74764026:G:A	1.82538e-19	-2.03312	-1.38014
74764343	chr5:74764343:G:A	1.67038e-18	-4.25965e-10	-1.19941
74764632	chr5:74764632:GTTA:G	1.55601e-18	-4.25965e-10	-1.27034
74765175	chr5:74765175:CTTT:C	1.35225e-18	-4.25965e-10	-1.41069
74765256	chr5:74765256:T:G	1.79295e-18	0.267594	-1.39619
74765315	chr5:74765315:C:A	1.39574e-18	-4.25965e-10	-1.37904
74765371	chr5:74765371:A:T	8.21842e-19	-1.90867	-4.01506e-10
74765456	chr5:74765456:G:A	1.77336e-19	-2.05337	-1.3888
74766717	chr5:74766717:T:A	1.36305e-18	-4.25965e-10	-1.40274
74766774	chr5:74766774:T:C	1.34643e-18	-4.25965e-10	-1.41501
74767244	chr5:74767244:G:A	1.59404e-19	-2.19351	-1.35526
74767425	chr5:74767425:T:C	2.04196e-19	-2.1345	-1.16664
74767774	chr5:74767774:G:C	8.20909e-19	-1.90981	-4.01506e-10
74767848	chr5:74767848:T:TA	1.67123e-18	-4.25965e-10	-1.1989
74767953	chr5:74767953:G:A	1.35275e-18	-4.25965e-10	-1.41032
74768324	chr5:74768324:G:A	6.00908e-19	-2.22178	-4.01506e-10
74768489	chr5:74768489:T:C	1.49719e-19	-2.19495	-1.41652
74769047	chr5:74769047:G:A	1.4723e-18	-4.25965e-10	-1.32564
74769182	chr5:74769182:G:A	2.0931e-18	-4.25965e-10	-0.97382
74769352	chr5:74769352:A:G	1.57309e-18	-4.25965e-10	-1.25943
74769996	chr5:74769996:A:G	1.76298e-19	-2.05757	-1.39048
74770128	chr5:74770128:C:G	1.49328e-19	-2.20302	-1.41106
74770466	chr5:74770466:C:T	1.67135e-18	-4.25965e-10	-1.19883
74770561	chr5:74770561:A:G	6.00921e-19	-2.22176	-4.01506e-10
74770886	chr5:74770886:C:T	1.89247e-17	1.228	-4.01506e-10
74771152	chr5:74771152:C:T	1.47998e-18	-4.25965e-10	-1.32043
74771902	chr5:74771902:G:A	1.82932e-19	-1.99803	-1.41308
74772017	chr5:74772017:CAA:C	2.1125e-18	-4.25965e-10	-0.964595
74772232	chr5:74772232:C:T	1.34379e-18	-4.25965e-10	-1.41697
74772285	chr5:74772285:C:T	2.22436e-18	-4.25965e-10	-0.912994
74772414	chr5:74772414:C:T	1.94625e-18	-4.25965e-10	-1.04656
74772682	chr5:74772682:T:A	7.06838e-19	-2.05942	-4.01506e-10
74772949	chr5:74772949:C:T	1.73293e-19	-2.11469	-1.35054
74773100	chr5:74773100:G:A	1.35399e-18	-4.25965e-10	-1.40941
74773429	chr5:74773429:G:A	2.01299e-18	-4.25965e-10	-1.01285
74773510	chr5:74773510:C:T	1.37736e-18	-4.25965e-10	-1.3923
74774038	chr5:74774038:A:G	1.46612e-19	-2.21557	-1.41686
74774148	chr5:74774148:C:A	2.51097e-18	-4.25965e-10	-0.791794
74774228	chr5:74774228:T:A	1.65123e-19	-2.11197	-1.40156
74774309	chr5:74774309:T:G	1.66653e-19	-2.12151	-1.3828
74774432	chr5:74774432:C:T	1.47129e-19	-2.21726	-1.41165
74774570	chr5:74774570:C:T	1.92196e-18	-4.25965e-10	-1.05912
74774667	chr5:74774667:A:G	1.49908e-19	-2.20418	-1.40602
74774670	chr5:74774670:A:G	1.3504e-18	-4.25965e-10	-1.41206
74775312	chr5:74775312:G:A	1.45598e-18	-4.25965e-10	-1.33679
74775579	chr5:74775579:C:T	8.10653e-19	-1.92238	-4.01506e-10
74775812	chr5:74775812:C:T	2.06438e-18	-4.25965e-10	-0.987634
74776070	chr5:74776070:G:A	1.42859e-18	-4.25965e-10	-1.35577
74776174	chr5:74776174:A:C	1.69459e-18	-4.25965e-10	-1.18502
74777522	chr5:74777522:T:C	1.38184e-18	-4.25965e-10	-1.38905
74777633	chr5:74777633:GATTA:G	7.22749e-19	-2.03716	-4.01506e-10
74777717	chr5:74777717:G:A	1.52736e-19	-2.20784	-1.38367
74779528	chr5:74779528:ACAGAG:A	1.69718e-18	-4.25965e-10	-1.18349
74779533	chr5:74779533:G:A	6.95474e-19	-0.696699	-1.37893
74780385	chr5:74780385:T:C	1.51268e-19	-2.22135	-1.37982
74780555	chr5:74780555:G:C	2.34573e-18	-4.25965e-10	-0.859867
74781649	chr5:74781649:C:T	1.68522e-19	-2.07613	-1.41702
74781942	chr5:74781942:C:T	6.11336e-19	-2.20457	-4.01506e-10
74782380	chr5:74782380:C:T	1.09254e-18	-1.62396	-4.01506e-10
74783469	chr5:74783469:G:T	1.5192e-19	-2.18666	-1.41021
74783904	chr5:74783904:G:A	2.26996e-18	-4.25965e-10	-0.892704
74784171	chr5:74784171:G:A	1.433e-18	-4.25965e-10	-1.3527
74784717	chr5:74784717:G:C	2.51334e-18	-4.25965e-10	-0.790852
74785137	chr5:74785137:G:A	1.34517e-18	-4.25965e-10	-1.41595
74785737	chr5:74785737:G:T	1.87734e-19	-2.16397	-1.22123
74785815	chr5:74785815:C:T	2.36584e-18	-4.25965e-10	-0.85133
74785914	chr5:74785914:T:C	1.81545e-18	-4.25965e-10	-1.11613
74786537	chr5:74786537:G:A	7.84988e-19	-1.95455	-4.01506e-10
74786686	chr5:74786686:C:G	1.55433e-19	-2.21369	-1.36031
74786695	chr5:74786695:G:A	1.71075e-19	-2.10233	-1.37579
74786969	chr5:74786969:G:A	2.1716e-18	-4.25965e-10	-0.936999
74786979	chr5:74786979:G:A	1.36082e-18	-4.25965e-10	-1.40438
74787286	chr5:74787286:A:G	1.5108e-19	-2.22182	-1.38059
74787496	chr5:74787496:C:T	1.66355e-18	-4.25965e-10	-1.20351
74787892	chr5:74787892:G:A	1.50692e-19	-2.20576	-1.39923
74788232	chr5:74788232:G:A	2.80044e-19	-2.20509	-0.780178
74788474	chr5:74788474:G:A	1.58687e-18	-4.25965e-10	-1.2507
74788562	chr5:74788562:G:A	1.35506e-18	-4.25965e-10	-1.40862
74788992	chr5:74788992:G:A	1.35927e-18	-4.25965e-10	-1.40552
74789085	chr5:74789085:A:G	1.494e-19	-2.19875	-1.41484
74789164	chr5:74789164:C:T	1.50453e-19	-2.22156	-1.38501
74789404	chr5:74789404:C:T	8.54217e-18	0.43255	-4.01506e-10
74789620	chr5:74789620:G:A	1.93148e-18	-4.25965e-10	-1.05418
74789678	chr5:74789678:A:G	1.45631e-18	-4.25965e-10	-1.33656
74789758	chr5:74789758:G:C	1.57123e-18	-4.25965e-10	-1.2606
74789782	chr5:74789782:TGGCA:T	3.24573e-17	-4.25965e-10	1.76746
74790116	chr5:74790116:T:C	1.43917e-18	-4.25965e-10	-1.3484
74790545	chr5:74790545:C:A	1.53004e-19	-2.21774	-1.37202
74790763	chr5:74790763:G:A	2.96084e-19	-2.20706	-0.722516
74790997	chr5:74790997:G:A	1.72597e-18	-4.25965e-10	-1.16668
74791035	chr5:74791035:T:C	6.20279e-19	-2.19005	-4.01506e-10
74791057	chr5:74791057:C:T	1.54622e-19	-2.21318	-1.36606
74791077	chr5:74791077:G:A	1.94769e-19	-1.97497	-1.37344
74791121	chr5:74791121:C:T	8.55078e-19	-1.86903	-4.01506e-10
74791206	chr5:74791206:C:T	6.17362e-19	-2.19476	-4.01506e-10
74791461	chr5:74791461:CAAT:C	1.37746e-18	-4.25965e-10	-1.39223
74791540	chr5:74791540:G:A	1.7749e-19	-2.07319	-1.36812
74792949	chr5:74792949:A:G	1.9401e-18	-4.25965e-10	-1.04973
74793123	chr5:74793123:G:A	1.41519e-18	-4.25965e-10	-1.3652
74793519	chr5:74793519:G:A	2.04817e-18	-4.25965e-10	-0.995518
74793620	chr5:74793620:A:G	1.49915e-19	-2.21522	-1.39492
74793779	chr5:74793779:G:A	1.93349e-18	-4.25965e-10	-1.05314
74793952	chr5:74793952:G:A	1.82917e-18	-4.25965e-10	-1.10861
74794237	chr5:74794237:T:A	1.70571e-18	-4.25965e-10	-1.17848
74794414	chr5:74794414:C:T	1.34966e-18	-4.25965e-10	-1.41261
74794511	chr5:74794511:G:T	1.52149e-19	-2.22139	-1.37397
74794768	chr5:74794768:A:G	1.51655e-19	-2.19003	-1.40858
74794812	chr5:74794812:C:G	1.37038e-18	-4.25965e-10	-1.39738
74795224	chr5:74795224:C:T	1.69756e-18	-4.25965e-10	-1.18327
74795253	chr5:74795253:C:T	6.56902e-19	-2.13269	-4.01506e-10
74795432	chr5:74795432:T:C	1.67448e-18	-4.25965e-10	-1.19696
74795649	chr5:74795649:C:A	1.46971e-19	-2.21338	-1.41661
74795784	chr5:74795784:C:T	2.96499e-19	-2.17701	-0.751161
74795792	chr5:74795792:T:C	2.93717e-19	-2.1837	-0.753901
74796420	chr5:74796420:TTC:T	1.54267e-19	-2.21764	-1.3639
74796475	chr5:74796475:G:A	1.65851e-18	-4.25965e-10	-1.20655
74796582	chr5:74796582:T:A	8.38144e-19	-1.88903	-4.01506e-10
74797184	chr5:74797184:T:C	1.43044e-18	-4.25965e-10	-1.35449
74797208	chr5:74797208:CCT:C	1.62249e-18	-1.2285	-4.01506e-10
74797229	chr5:74797229:T:C	7.85963e-18	0.349275	-4.01506e-10
74797388	chr5:74797388:G:A	1.35469e-18	-4.25965e-10	-1.4089
74797434	chr5:74797434:C:T	1.80946e-18	0.210222	-1.32966
74797522	chr5:74797522:C:T	1.51942e-19	-2.22053	-1.37619
74797945	chr5:74797945:A:T	1.67521e-19	-2.08709	-1.41202
74797960	chr5:74797960:A:T	1.49073e-19	-2.2218	-1.39399
74799035	chr5:74799035:T:C	6.09563e-19	-2.20748	-4.01506e-10
74799626	chr5:74799626:C:T	2.22654e-18	0.49219	-1.40421
74799707	chr5:74799707:T:C	1.70553e-19	-2.22151	-1.25967
74799717	chr5:74799717:T:C	5.28869e-18	0.352113	-0.399006
74799754	chr5:74799754:T:A	1.51476e-19	-2.21766	-1.38213
74799814	chr5:74799814:C:T	1.95849e-18	0.376277	-1.41657
74799893	chr5:74799893:G:T	2.04494e-18	-4.25965e-10	-0.997096
74800458	chr5:74800458:T:C	2.66479e-19	-2.17941	-0.855518
74800608	chr5:74800608:T:G	1.87497e-19	-2.13843	-1.24803
74801467	chr5:74801467:G:C	3.86811e-18	-0.359698	-4.01506e-10
74801556	chr5:74801556:A:C	1.85771e-19	-2.19865	-1.19705
74801727	chr5:74801727:T:C	2.37787e-19	-2.20464	-0.944201
74802014	chr5:74802014:AGTG:A	1.72439e-19	-2.15023	-1.31994
74802696	chr5:74802696:A:G	1.56177e-18	-4.25965e-10	-1.26665
74803381	chr5:74803381:G:A	1.35645e-18	-4.25965e-10	-1.40759
74803530	chr5:74803530:G:C	1.35469e-18	-4.25965e-10	-1.40889
74803809	chr5:74803809:C:T	1.67768e-19	-2.17433	-1.32331
74803932	chr5:74803932:T:C	1.3601e-18	-4.25965e-10	-1.4049
74804018	chr5:74804018:T:C	1.72481e-18	-4.25965e-10	-1.16735
74805619	chr5:74805619:C:T	1.78555e-19	-2.10612	-1.32921
74805658	chr5:74805658:G:A	1.35811e-18	-4.25965e-10	-1.40637
74805752	chr5:74805752:A:C	1.67158e-18	-4.25965e-10	-1.19869
74806493	chr5:74806493:C:CA	1.49904e-19	-2.19622	-1.41401
74806591	chr5:74806591:T:C	1.83021e-18	-4.25965e-10	-1.10803
74806960	chr5:74806960:A:AG	1.35639e-18	-4.25965e-10	-1.40764
74807453	chr5:74807453:A:G	1.89471e-19	-2.02027	-1.35571
74808421	chr5:74808421:AT:A	1.79981e-19	-2.02657	-1.4008
74808426	chr5:74808426:C:G	1.80198e-19	-2.02091	-1.40525
74808577	chr5:74808577:CTG:C	1.19844e-18	-1.53145	-4.01506e-10
74808742	chr5:74808742:G:C	1.36191e-18	-4.25965e-10	-1.40358
74808777	chr5:74808777:C:CA	1.68111e-18	-4.25965e-10	-1.19301
74808984	chr5:74808984:T:A	1.90892e-18	-4.25965e-10	-1.06593
74809469	chr5:74809469:G:A	1.61742e-18	-4.25965e-10	-1.23163
74809501	chr5:74809501:CAGG:C	1.52816e-18	-4.25965e-10	-1.2884
74809512	chr5:74809512:C:T	2.57176e-19	-2.17154	-0.898916
74810415	chr5:74810415:A:G	1.69539e-18	-4.25965e-10	-1.18455
74812021	chr5:74812021:T:C	1.51051e-19	-2.22103	-1.38157
74812255	chr5:74812255:C:T	1.34986e-18	-4.25965e-10	-1.41247
74812565	chr5:74812565:C:A	1.36917e-18	-4.25965e-10	-1.39826
74813247	chr5:74813247:A:T	1.34875e-18	-4.25965e-10	-1.41328
74813249	chr5:74813249:A:T	1.34538e-18	-4.25965e-10	-1.41579
74813289	chr5:74813289:A:C	1.38293e-18	-4.25965e-10	-1.38826
74813507	chr5:74813507:G:A	1.75003e-19	-2.18044	-1.27497
74813701	chr5:74813701:A:T	2.41706e-18	-4.25965e-10	-0.829914
74813807	chr5:74813807:C:A	7.5294e-19	-1.99623	-4.01506e-10
74814015	chr5:74814015:G:A	1.539e-19	-2.1979	-1.38602
74814076	chr5:74814076:T:C	1.45559e-18	-4.25965e-10	-1.33705
74814584	chr5:74814584:T:C	1.51981e-19	-2.222	-1.37447
74815026	chr5:74815026:C:A	1.34515e-18	-4.25965e-10	-1.41596
74815161	chr5:74815161:AATATACTTAGAT:A	1.68241e-18	-4.25965e-10	-1.19224
74815228	chr5:74815228:T:G	2.01695e-19	-2.17205	-1.14142
74815576	chr5:74815576:C:T	1.81626e-19	-2.17146	-1.24681
74815697	chr5:74815697:A:T	7.70098e-19	-1.9737	-4.01506e-10
74816147	chr5:74816147:T:C	1.6979e-19	-2.21129	-1.27437
74816271	chr5:74816271:T:A	1.73135e-18	-4.25965e-10	-1.16357
74816465	chr5:74816465:C:T	2.73912e-19	-2.17827	-0.829144
74817395	chr5:74817395:C:T	1.78454e-19	-2.14348	-1.29241
74817869	chr5:74817869:T:C	1.65695e-18	-4.25965e-10	-1.20749
74818704	chr5:74818704:A:G	1.75165e-18	-4.25965e-10	-1.15191
74818736	chr5:74818736:C:T	1.69365e-18	-4.25965e-10	-1.18558
74818807	chr5:74818807:A:C	3.40133e-18	-0.4883	-4.01506e-10
74818809	chr5:74818809:A:C	2.35365e-19	-1.74237	-1.41671
74818811	chr5:74818811:A:C	8.68939e-19	-1.85295	-4.01506e-10
74818947	chr5:74818947:C:T	1.37174e-18	-4.25965e-10	-1.39638
74818964	chr5:74818964:A:C	2.05117e-18	-4.25965e-10	-0.994055
74819513	chr5:74819513:G:A	5.78569e-19	-0.851549	-1.40811
74820059	chr5:74820059:G:A	1.68055e-18	-4.25965e-10	-1.19334
74820610	chr5:74820610:C:T	1.69483e-18	-4.25965e-10	-1.18489
74820951	chr5:74820951:G:C	1.38804e-18	-4.25965e-10	-1.38457
74821195	chr5:74821195:T:C	1.65454e-19	-2.13932	-1.37221
74821328	chr5:74821328:T:C	1.72108e-18	-4.25965e-10	-1.16951
74821671	chr5:74821671:A:G	1.41576e-18	-4.25965e-10	-1.3648
74821697	chr5:74821697:C:T	1.4176e-18	-4.25965e-10	-1.3635
74822812	chr5:74822812:ACTC:A	1.60545e-18	-4.25965e-10	-1.23906
74822970	chr5:74822970:T:C	1.35294e-18	-4.25965e-10	-1.41018
74823355	chr5:74823355:C:T	1.92966e-18	-4.25965e-10	-1.05512
74823477	chr5:74823477:G:A	1.72723e-19	-2.15789	-1.31064
74823661	chr5:74823661:G:A	1.54158e-19	-2.21759	-1.36465
74823901	chr5:74823901:C:G	1.50025e-19	-2.19477	-1.41465
74824141	chr5:74824141:C:T	1.56879e-19	-2.15555	-1.40919
74824402	chr5:74824402:C:T	1.64778e-18	-1.21304	-4.01506e-10
74824677	chr5:74824677:GCT:G	1.36662e-18	-4.25965e-10	-1.40012
74825577	chr5:74825577:C:T	1.72497e-18	-0.766389	-0.400865
74825773	chr5:74825773:C:T	1.35676e-18	-4.25965e-10	-1.40736
74825815	chr5:74825815:T:C	2.18365e-18	-4.25965e-10	-0.931465
74825821	chr5:74825821:G:A	1.66074e-18	-0.781414	-0.423787
74826250	chr5:74826250:A:G	1.69641e-18	-4.25965e-10	-1.18395
74826503	chr5:74826503:G:A	1.64041e-19	-2.19115	-1.32896
74826658	chr5:74826658:T:C	1.79054e-19	-2.12856	-1.30398
74827302	chr5:74827302:G:A	1.4615e-19	-2.22059	-1.415
74827706	chr5:74827706:A:T	1.34981e-18	-4.25965e-10	-1.4125
74827979	chr5:74827979:T:C	1.69472e-18	-4.25965e-10	-1.18495
74828021	chr5:74828021:A:G	1.7247e-18	-4.25965e-10	-1.16741
74828054	chr5:74828054:T:C	7.44801e-19	-2.0071	-4.01506e-10
74828119	chr5:74828119:T:C	3.91329e-18	-0.348087	-4.01506e-10
74828501	chr5:74828501:C:T	1.50276e-19	-2.19103	-1.41672
74828715	chr5:74828715:C:T	1.51268e-19	-2.2209	-1.38027
74828780	chr5:74828780:G:A	2.32743e-18	-4.25965e-10	-0.867699
74829065	chr5:74829065:A:G	1.34381e-18	-4.25965e-10	-1.41695
74829437	chr5:74829437:A:T	3.67188e-19	-1.94541	-0.76894
74829475	chr5:74829475:A:T	1.66232e-19	-2.21346	-1.29337
74829680	chr5:74829680:T:C	1.49123e-19	-2.22177	-1.39367
74829684	chr5:74829684:A:C	1.3665e-18	-4.25965e-10	-1.40021
74829825	chr5:74829825:T:C	1.49056e-19	-2.22037	-1.39553
74830517	chr5:74830517:A:G	1.35247e-18	-4.25965e-10	-1.41053
74830539	chr5:74830539:A:C	1.3673e-18	-4.25965e-10	-1.39962
74831138	chr5:74831138:GA:G	1.15563e-18	-1.56782	-4.01506e-10
74831157	chr5:74831157:C:T	1.63714e-19	-2.20135	-1.32074
74832335	chr5:74832335:TCAGG:T	1.93088e-18	-4.25965e-10	-1.05449
74832675	chr5:74832675:A:G	1.72624e-18	-1.16652	-4.01506e-10
74833008	chr5:74833008:A:C	1.52588e-18	-4.25965e-10	-1.2899
74833139	chr5:74833139:A:G	1.52407e-19	-2.21975	-1.37391
74833285	chr5:74833285:AAAC:A	3.09089e-19	-2.18302	-0.703573
74833292	chr5:74833292:A:G	2.58541e-18	-4.25965e-10	-0.76258
74833966	chr5:74833966:G:C	1.36132e-18	-4.25965e-10	-1.40401
74834295	chr5:74834295:C:T	1.67436e-18	-4.25965e-10	-1.19704
74834359	chr5:74834359:T:C	7.32857e-19	-2.02327	-4.01506e-10
74834839	chr5:74834839:T:A	2.93518e-19	-2.18654	-0.751743
74834848	chr5:74834848:A:G	3.76554e-18	-4.25965e-10	-0.386573
74835041	chr5:74835041:C:T	1.35957e-18	-4.25965e-10	-1.4053
74835185	chr5:74835185:T:C	9.23152e-19	-1.79243	-4.01506e-10
74835276	chr5:74835276:C:T	1.49406e-18	-4.25965e-10	-1.31097
74835405	chr5:74835405:C:T	3.01043e-19	-2.18916	-0.723803
74836663	chr5:74836663:G:A	2.23717e-18	-4.25965e-10	-0.907253
74836892	chr5:74836892:G:A	2.44624e-19	-1.9697	-1.15079
74837184	chr5:74837184:T:C	1.36274e-18	-4.25965e-10	-1.40296
74837461	chr5:74837461:G:T	3.43012e-19	-2.16921	-0.613248
74837692	chr5:74837692:G:A	1.65322e-18	-4.25965e-10	-1.20974
74838418	chr5:74838418:A:G	2.68559e-19	-2.19035	-0.836805
74838802	chr5:74838802:G:A	5.68355e-19	-2.19203	-0.0854437
74838829	chr5:74838829:C:T	1.60958e-19	-2.16499	-1.37408
74838917	chr5:74838917:T:C	1.60652e-19	-2.18094	-1.36004
74839413	chr5:74839413:C:A	1.82385e-18	-4.25965e-10	-1.11151
74839465	chr5:74839465:T:C	1.88292e-18	-4.25965e-10	-1.07964
74839627	chr5:74839627:C:T	1.3438e-18	-4.25965e-10	-1.41697
74840374	chr5:74840374:T:C	1.81527e-19	-2.18902	-1.22979
74840396	chr5:74840396:T:C	1.35768e-18	-4.25965e-10	-1.40668
74840626	chr5:74840626:G:A	2.28749e-18	-4.25965e-10	-0.885009
74841914	chr5:74841914:T:C	1.63993e-18	-4.25965e-10	-1.21781
74842041	chr5:74842041:G:A	1.41361e-18	-4.25965e-10	-1.36632
74843014	chr5:74843014:C:T	1.34425e-18	-4.25965e-10	-1.41662
74843529	chr5:74843529:T:C	1.34956e-18	-4.25965e-10	-1.41268
74843776	chr5:74843776:A:G	1.47767e-19	-2.20838	-1.41621
74844384	chr5:74844384:C:T	1.60177e-19	-2.18871	-1.35523
74844401	chr5:74844401:G:A	1.34474e-18	-4.25965e-10	-1.41627
74844570	chr5:74844570:G:A	1.64628e-19	-2.18358	-1.33295
74844631	chr5:74844631:A:G	1.66064e-19	-2.17437	-1.33348
74844710	chr5:74844710:G:A	2.82791e-19	-2.19822	-0.777288
74845027	chr5:74845027:C:T	1.34917e-18	-4.25965e-10	-1.41298
74845198	chr5:74845198:T:G	1.73724e-19	-2.15699	-1.30576
74845387	chr5:74845387:G:A	1.35126e-18	-4.25965e-10	-1.41143
74845505	chr5:74845505:G:A	1.69436e-18	-4.25965e-10	-1.18516
74845738	chr5:74845738:T:C	1.04018e-18	-0.488946	-1.18413
74845795	chr5:74845795:G:A	1.35953e-18	-4.25965e-10	-1.40533
74846811	chr5:74846811:T:C	1.51082e-19	-2.22049	-1.3819
74846910	chr5:74846910:G:A	3.46984e-17	1.83423	-4.01506e-10
74847040	chr5:74847040:C:T	1.81592e-19	-2.01957	-1.39889
74847133	chr5:74847133:T:C	2.75203e-19	-2.18876	-0.813958
74847571	chr5:74847571:G:A	1.62831e-19	-2.12415	-1.40336
74847850	chr5:74847850:T:C	1.34512e-18	-4.25965e-10	-1.41598
74847963	chr5:74847963:T:C	2.64453e-19	-2.1784	-0.864157
74848338	chr5:74848338:T:C	1.3788e-18	-4.25965e-10	-1.39125
74848378	chr5:74848378:A:G	1.48096e-19	-2.2183	-1.40406
74848616	chr5:74848616:T:C	1.6424e-18	-4.25965e-10	-1.21631
74848744	chr5:74848744:T:G	2.61941e-19	-2.1809	-0.871205
74849479	chr5:74849479:T:C	9.58306e-19	-1.75505	-4.01506e-10
74849573	chr5:74849573:T:G	1.67996e-18	-4.25965e-10	-1.19369
74849753	chr5:74849753:A:G	1.47293e-19	-2.21925	-1.40855
74850980	chr5:74850980:G:A	2.08091e-18	-4.25965e-10	-0.979661
74851048	chr5:74851048:TAAG:T	1.66946e-19	-2.14531	-1.35724
74851237	chr5:74851237:T:TCCTC	2.88433e-19	-2.18592	-0.769837
74851739	chr5:74851739:C:T	1.58249e-18	-4.25965e-10	-1.25346
74851945	chr5:74851945:G:A	1.93148e-18	-4.25965e-10	-1.05418
74851969	chr5:74851969:G:A	1.34684e-18	-4.25965e-10	-1.4147
74852176	chr5:74852176:C:T	1.41129e-18	-4.25965e-10	-1.36796
74852403	chr5:74852403:G:A	1.53461e-19	-2.17807	-1.4087
74852426	chr5:74852426:T:C	1.52292e-19	-2.18066	-1.41377
74852477	chr5:74852477:G:C	7.95742e-19	-1.94095	-4.01506e-10
74853547	chr5:74853547:G:C	2.86286e-19	-2.19361	-0.769617
74853653	chr5:74853653:T:C	1.66868e-19	-2.1671	-1.33592
74853905	chr5:74853905:A:G	1.49619e-19	-2.2049	-1.40722
74854120	chr5:74854120:G:A	1.50223e-18	-4.25965e-10	-1.30551
74854357	chr5:74854357:T:C	1.48946e-19	-2.20683	-1.4098
74854358	chr5:74854358:G:A	1.81804e-18	-4.25965e-10	-1.1147
74854469	chr5:74854469:A:G	1.3482e-18	-4.25965e-10	-1.41369
74854942	chr5:74854942:T:C	5.33974e-18	-4.25965e-10	-0.0372883
74855215	chr5:74855215:C:G	1.49314e-19	-2.20064	-1.41353
74855472	chr5:74855472:A:C	1.36605e-18	-4.25965e-10	-1.40054
74855511	chr5:74855511:G:C	1.74955e-19	-2.15341	-1.30228
74856412	chr5:74856412:T:C	2.75104e-18	0.696074	-1.39656
74857187	chr5:74857187:T:C	1.48658e-19	-2.2078	-1.41078
74857369	chr5:74857369:G:A	1.79403e-18	-4.25965e-10	-1.128
74857380	chr5:74857380:G:A	1.34371e-18	-4.25965e-10	-1.41703
74857475	chr5:74857475:G:A	2.28723e-18	-4.25965e-10	-0.885121
74857485	chr5:74857485:T:C	1.3438e-18	-4.25965e-10	-1.41696
74857666	chr5:74857666:TCTGTATATCTTTAAAGGGTAAAAGAA:T	1.5771e-18	-4.25965e-10	-1.25687
74857833	chr5:74857833:C:G	1.46042e-18	-1.33374	-4.01506e-10
74858574	chr5:74858574:G:A	1.61084e-19	-2.17677	-1.36153
74858837	chr5:74858837:T:C	1.66214e-18	-4.25965e-10	-1.20436
74858920	chr5:74858920:A:C	2.8092e-19	-2.18619	-0.795962
74858980	chr5:74858980:A:G	1.35875e-18	-4.25965e-10	-1.4059
74859345	chr5:74859345:C:T	2.91154e-19	-2.1387	-0.807666
74859568	chr5:74859568:G:A	1.34907e-18	-4.25965e-10	-1.41305
74859821	chr5:74859821:C:T	1.48071e-19	-2.22043	-1.4021
74859993	chr5:74859993:G:A	1.52452e-19	-2.21444	-1.37893
74860162	chr5:74860162:C:T	1.35856e-18	-4.25965e-10	-1.40604
74860231	chr5:74860231:A:G	1.36865e-18	-4.25965e-10	-1.39864
74860726	chr5:74860726:T:A	1.81758e-18	-4.25965e-10	-1.11496
74860895	chr5:74860895:T:C	1.69859e-18	-4.25965e-10	-1.18267
74860954	chr5:74860954:G:A	1.35937e-18	-4.25965e-10	-1.40544
74860980	chr5:74860980:T:C	1.52851e-19	-2.21163	-1.37912
74861416	chr5:74861416:T:A	1.93533e-18	-4.25965e-10	-1.05219
74861489	chr5:74861489:C:G	1.3733e-18	-4.25965e-10	-1.39525
74861581	chr5:74861581:G:C	6.52332e-19	-2.13967	-4.01506e-10
74861622	chr5:74861622:G:A	1.76462e-18	-4.25965e-10	-1.14453
74862003	chr5:74862003:CTG:C	2.37601e-18	-4.25965e-10	-0.847044
74862515	chr5:74862515:C:G	2.83386e-19	-2.18727	-0.786141
74862541	chr5:74862541:G:A	1.48158e-18	-4.25965e-10	-1.31935
74862790	chr5:74862790:A:T	2.1496e-18	-0.947183	-4.01506e-10
74863043	chr5:74863043:A:G	1.99236e-19	-1.90966	-1.41607
74863046	chr5:74863046:G:A	1.35927e-18	-4.25965e-10	-1.40552
74863312	chr5:74863312:C:T	1.65837e-19	-2.14221	-1.36701
74863332	chr5:74863332:T:C	1.6025e-19	-2.18524	-1.35824
74864126	chr5:74864126:T:C	2.23702e-19	-2.06101	-1.14889
74864294	chr5:74864294:G:A	2.09472e-18	-4.25965e-10	-0.973045
74864497	chr5:74864497:G:C	1.48444e-18	-4.25965e-10	-1.31742
74864630	chr5:74864630:A:G	1.65575e-19	-2.19414	-1.31665
74864829	chr5:74864829:G:A	1.57617e-19	-2.16614	-1.39391
74866188	chr5:74866188:TG:T	1.36918e-18	-4.25965e-10	-1.39825
74866899	chr5:74866899:A:G	6.08319e-19	-2.20952	-4.01506e-10
74867334	chr5:74867334:T:C	1.51799e-19	-2.198	-1.39966
74867485	chr5:74867485:G:C	2.48747e-18	-4.25965e-10	-0.801197
74867864	chr5:74867864:G:C	1.36817e-18	-4.25965e-10	-1.39899
74868132	chr5:74868132:G:A	1.37514e-18	-4.25965e-10	-1.39391
74868142	chr5:74868142:G:A	2.01478e-18	-4.25965e-10	-1.01196
74868214	chr5:74868214:C:A	1.34483e-18	-4.25965e-10	-1.4162
74868615	chr5:74868615:T:C	1.47906e-18	-4.25965e-10	-1.32106
74868701	chr5:74868701:G:C	1.7189e-19	-2.16954	-1.30382
74868793	chr5:74868793:T:C	1.34444e-18	-4.25965e-10	-1.41649
74868884	chr5:74868884:C:A	1.56034e-18	-4.25965e-10	-1.26756
74869681	chr5:74869681:T:C	1.35594e-18	-4.25965e-10	-1.40797
74869785	chr5:74869785:T:A	1.57036e-18	-4.25965e-10	-1.26116
74870027	chr5:74870027:A:G	1.55269e-19	-2.1909	-1.38417
74870140	chr5:74870140:G:A	6.03998e-19	-2.21665	-4.01506e-10
74871013	chr5:74871013:A:G	1.45358e-18	-4.25965e-10	-1.33843
74871291	chr5:74871291:C:G	1.47699e-18	-4.25965e-10	-1.32246
74871589	chr5:74871589:G:T	2.6038e-18	-4.25965e-10	-0.755494
74871595	chr5:74871595:C:T	1.34437e-18	-4.25965e-10	-1.41654
74871768	chr5:74871768:T:C	1.84262e-18	-4.25965e-10	-1.10128
74872122	chr5:74872122:G:A	1.62019e-19	-2.16767	-1.36484
74872135	chr5:74872135:T:C	1.3787e-18	-4.25965e-10	-1.39133
74872470	chr5:74872470:A:T	7.12585e-19	-2.05132	-4.01506e-10
74872491	chr5:74872491:G:A	1.4207e-18	-4.25965e-10	-1.36131
74872623	chr5:74872623:A:G	1.50893e-19	-2.18955	-1.4141
74872654	chr5:74872654:T:C	1.47576e-19	-2.21881	-1.40706
74872655	chr5:74872655:G:A	1.38512e-18	-4.25965e-10	-1.38668
74873220	chr5:74873220:C:T	2.15733e-18	-0.865888	-0.0777049
74873502	chr5:74873502:A:T	1.34811e-18	-4.25965e-10	-1.41376
74873839	chr5:74873839:C:T	1.51476e-18	-4.25965e-10	-1.29721
74875169	chr5:74875169:A:G	1.48034e-18	-4.25965e-10	-1.32019
74875211	chr5:74875211:A:T	2.04378e-19	-1.97926	-1.32099
74875300	chr5:74875300:G:T	2.06336e-18	-4.25965e-10	-0.988127
74875573	chr5:74875573:C:T	1.93235e-19	-2.0295	-1.32681
74875603	chr5:74875603:A:C	1.44789e-18	-4.25965e-10	-1.34236
74875668	chr5:74875668:C:T	1.42697e-18	-4.25965e-10	-1.35691
74875986	chr5:74875986:AGCGGGCCTG:A	1.51009e-18	-4.25965e-10	-1.3003
74876119	chr5:74876119:T:A	1.37003e-18	-4.25965e-10	-1.39763
74876173	chr5:74876173:T:C	1.51944e-19	-2.21819	-1.37852
74876620	chr5:74876620:T:A	1.35408e-18	-4.25965e-10	-1.40934
74876787	chr5:74876787:C:A	1.36442e-18	-4.25965e-10	-1.40174
74876972	chr5:74876972:C:T	6.01505e-19	-2.22079	-4.01506e-10
74877468	chr5:74877468:T:C	2.47729e-19	-2.04573	-1.06216
74877580	chr5:74877580:C:G	3.54013e-18	-4.25965e-10	-0.448301
74878395	chr5:74878395:T:C	1.46519e-18	-4.25965e-10	-1.33048
74879357	chr5:74879357:G:A	3.28486e-18	-4.25965e-10	-0.523141
74880797	chr5:74880797:A:G	1.68879e-19	-2.07412	-1.41692
74881018	chr5:74881018:T:C	2.55526e-19	-2.04891	-1.02799
74882033	chr5:74882033:C:T	1.54749e-18	-4.25965e-10	-1.27583
74882086	chr5:74882086:A:G	1.44475e-18	-4.25965e-10	-1.34453
74882686	chr5:74882686:C:T	1.52177e-19	-2.17916	-1.41602
74882781	chr5:74882781:G:A	1.79543e-19	-2.20228	-1.22753
74882788	chr5:74882788:C:T	1.61625e-19	-2.11795	-1.41699
74882897	chr5:74882897:T:C	1.48667e-18	-4.25965e-10	-1.31592
74883071	chr5:74883071:CT:C	1.47729e-18	-4.25965e-10	-1.32226
74883095	chr5:74883095:A:AG	1.36704e-18	-4.25965e-10	-1.39982
74883214	chr5:74883214:G:A	2.16535e-19	-2.21448	-1.02798
74883505	chr5:74883505:T:C	1.54081e-19	-2.18245	-1.40029
74883561	chr5:74883561:G:A	1.36745e-18	-4.25965e-10	-1.39952
74883599	chr5:74883599:ATGT:A	1.61773e-18	-4.25965e-10	-1.23144
74883712	chr5:74883712:T:C	1.50624e-19	-2.19688	-1.40855
74883943	chr5:74883943:G:A	1.53239e-18	-4.25965e-10	-1.28564
74884040	chr5:74884040:A:G	1.74397e-18	-4.25965e-10	-1.1563
74884150	chr5:74884150:A:G	1.65338e-19	-2.19926	-1.31297
74884152	chr5:74884152:C:T	1.66599e-18	-4.25965e-10	-1.20204
74884154	chr5:74884154:G:A	1.55744e-18	-4.25965e-10	-1.26942
74884883	chr5:74884883:G:A	3.62783e-18	-4.25965e-10	-0.42383
74884890	chr5:74884890:C:T	1.35064e-18	-4.25965e-10	-1.41189
74884907	chr5:74884907:C:T	3.64672e-18	-4.25965e-10	-0.418636
74884915	chr5:74884915:G:A	1.55677e-19	-2.15765	-1.41479
74885100	chr5:74885100:G:A	1.60516e-18	-4.25965e-10	-1.23924
74885144	chr5:74885144:C:T	1.5973e-19	-2.18168	-1.36506
74885326	chr5:74885326:A:C	1.02879e-18	-0.356069	-1.32801
74885332	chr5:74885332:C:T	6.02205e-19	-2.21962	-4.01506e-10
74885815	chr5:74885815:G:A	1.36561e-18	-4.25965e-10	-1.40087
74886110	chr5:74886110:T:C	3.21581e-19	-1.54936	-1.29761
74886367	chr5:74886367:C:T	2.07087e-19	-1.90837	-1.37871
74886533	chr5:74886533:G:A	1.56992e-18	-4.25965e-10	-1.26144
74886768	chr5:74886768:T:C	1.63415e-19	-2.12403	-1.39989
74886814	chr5:74886814:A:G	1.52992e-19	-2.17311	-1.41672
74888186	chr5:74888186:A:C	2.61122e-19	-1.64387	-1.41136
74888264	chr5:74888264:A:G	1.35841e-18	-4.25965e-10	-1.40615
74888830	chr5:74888830:C:T	2.64926e-18	-4.25965e-10	-0.738186
74889154	chr5:74889154:C:T	2.0796e-19	-2.22173	-1.06114
74889369	chr5:74889369:G:C	1.39512e-18	-4.25965e-10	-1.37948
74890001	chr5:74890001:A:G	1.62678e-18	-4.25965e-10	-1.22586
74890142	chr5:74890142:C:T	1.36622e-18	-4.25965e-10	-1.40042
74890248	chr5:74890248:C:T	2.2211e-19	-1.8002	-1.41685
74890392	chr5:74890392:C:T	3.97135e-19	-2.15214	-0.483806
74890586	chr5:74890586:T:C	2.5109e-19	-1.67899	-1.41542
74890622	chr5:74890622:T:C	2.46531e-19	-1.94563	-1.1671
74890720	chr5:74890720:TC:T	6.15186e-19	-0.90895	-1.28935
74890739	chr5:74890739:G:A	2.64135e-19	-1.96132	-1.08244
74890965	chr5:74890965:T:C	1.35907e-18	-4.25965e-10	-1.40567
74891214	chr5:74891214:A:T	1.66866e-19	-2.10944	-1.39359
74891278	chr5:74891278:G:A	1.35513e-18	-4.25965e-10	-1.40857
74891442	chr5:74891442:T:G	2.74229e-18	-4.25965e-10	-0.703673
74891450	chr5:74891450:TC:T	1.6243e-19	-2.13197	-1.398
74892036	chr5:74892036:G:A	1.5507e-18	-4.25965e-10	-1.27376
74892229	chr5:74892229:G:A	3.02893e-18	-4.25965e-10	-0.604257
74892795	chr5:74892795:C:A	1.61317e-18	-4.25965e-10	-1.23427
74892942	chr5:74892942:A:C	2.68727e-18	-4.25965e-10	-0.723938
74893466	chr5:74893466:G:C	3.00668e-18	-4.25965e-10	-0.611628
74893538	chr5:74893538:C:T	1.94468e-18	-4.25965e-10	-1.04737
74893574	chr5:74893574:A:G	6.74267e-19	-0.695059	-1.41153
74893667	chr5:74893667:A:G	1.34572e-18	-4.25965e-10	-1.41554
74894133	chr5:74894133:C:T	1.70322e-19	-2.20291	-1.27962
74894350	chr5:74894350:A:G	2.93101e-18	-4.25965e-10	-0.637118
74894373	chr5:74894373:T:C	2.84932e-18	-4.25965e-10	-0.665384
74894618	chr5:74894618:C:T	1.36767e-18	-4.25965e-10	-1.39936
74895325	chr5:74895325:T:C	1.87127e-18	-4.25965e-10	-1.08585
74895602	chr5:74895602:A:T	1.36861e-18	-4.25965e-10	-1.39867
74895867	chr5:74895867:G:T	2.59202e-18	-4.25965e-10	-0.760029
74896151	chr5:74896151:C:T	1.66198e-18	-4.25965e-10	-1.20445
74896300	chr5:74896300:C:T	1.50181e-18	-4.25965e-10	-1.30579
74896741	chr5:74896741:C:A	2.28573e-18	-4.25965e-10	-0.885779
74896954	chr5:74896954:A:G	1.36354e-18	-4.25965e-10	-1.40238
74897341	chr5:74897341:C:G	6.95659e-19	-1.92698	-0.148385
74897942	chr5:74897942:A:G	1.34621e-18	-4.25965e-10	-1.41517
74897949	chr5:74897949:G:A	1.37109e-18	-4.25965e-10	-1.39686
74898223	chr5:74898223:A:G	3.65177e-18	-4.25965e-10	-0.417252
74898527	chr5:74898527:T:C	1.66419e-18	-4.25965e-10	-1.20313
74898835	chr5:74898835:C:T	1.61172e-19	-2.16555	-1.3722
74899106	chr5:74899106:C:A	5.61515e-19	-1.03784	-1.25174
74899153	chr5:74899153:A:T	2.33909e-19	-1.77032	-1.39497
74899307	chr5:74899307:C:T	2.39814e-18	-4.25965e-10	-0.837773
74899343	chr5:74899343:C:CA	3.4053e-19	-1.49042	-1.2993
74899348	chr5:74899348:T:C	1.42361e-18	-4.25965e-10	-1.35927
74899395	chr5:74899395:A:C	1.36374e-18	-4.25965e-10	-1.40223
74899441	chr5:74899441:G:A	1.63773e-19	-2.16376	-1.35798
74899812	chr5:74899812:G:A	1.36526e-18	-4.25965e-10	-1.40112
74900004	chr5:74900004:T:A	2.35598e-18	-4.25965e-10	-0.855508
74900042	chr5:74900042:C:T	1.67008e-18	-4.25965e-10	-1.19959
74900062	chr5:74900062:G:A	2.67332e-19	-1.6353	-1.39643
74901134	chr5:74901134:T:C	3.94849e-19	-1.38969	-1.25203
74902074	chr5:74902074:G:A	1.36738e-18	-4.25965e-10	-1.39957
74902128	chr5:74902128:T:C	4.18448e-19	-1.42307	-1.16059
74902219	chr5:74902219:C:A	2.97638e-18	-4.25965e-10	-0.621757
74902417	chr5:74902417:T:A	6.24609e-19	-2.18309	-4.01506e-10
74902431	chr5:74902431:G:A	2.30857e-18	-4.25965e-10	-0.875838
74902449	chr5:74902449:A:G	1.34472e-18	-4.25965e-10	-1.41628
74902547	chr5:74902547:A:G	1.71475e-18	-4.25965e-10	-1.1732
74902684	chr5:74902684:C:T	3.10756e-18	-4.25965e-10	-0.578626
74902786	chr5:74902786:A:G	2.36875e-19	-1.75016	-1.40253
74903821	chr5:74903821:T:G	1.35198e-18	-4.25965e-10	-1.4109
74904597	chr5:74904597:G:A	1.48461e-18	-4.25965e-10	-1.31731
74904892	chr5:74904892:G:A	1.51374e-18	-4.25965e-10	-1.29788
74905410	chr5:74905410:T:C	2.53331e-19	-1.75891	-1.32661
74905515	chr5:74905515:T:G	6.62499e-18	0.178384	-4.01506e-10
74905622	chr5:74905622:G:C	2.06498e-18	-4.25965e-10	-0.987345
74905656	chr5:74905656:C:T	1.9108e-18	-4.25965e-10	-1.06494
74905892	chr5:74905892:A:G	1.36874e-18	-4.25965e-10	-1.39858
74906440	chr5:74906440:T:A	5.08914e-19	-2.19699	-0.19095
74906815	chr5:74906815:A:G	1.88821e-18	-4.25965e-10	-1.07684
74907265	chr5:74907265:C:T	1.54178e-18	-4.25965e-10	-1.27953
74907275	chr5:74907275:G:A	1.66412e-19	-2.09708	-1.40868
74907436	chr5:74907436:T:G	1.36894e-18	-4.25965e-10	-1.39843
74907476	chr5:74907476:T:C	1.60756e-16	3.36743	-4.01506e-10
74907729	chr5:74907729:A:G	1.44213e-18	-0.128451	-1.21789
74908118	chr5:74908118:G:A	1.43864e-18	-4.25965e-10	-1.34877
74908308	chr5:74908308:A:T	2.23403e-18	-4.25965e-10	-0.908657
74908925	chr5:74908925:A:G	1.67343e-18	-4.25965e-10	-1.19759
74908940	chr5:74908940:A:T	1.62482e-18	-4.25965e-10	-1.22707
74908941	chr5:74908941:T:A	1.63071e-18	-4.25965e-10	-1.22345
74909139	chr5:74909139:A:G	1.41857e-18	-4.25965e-10	-1.36281
74909225	chr5:74909225:G:C	1.43388e-18	-4.25965e-10	-1.35208
74909488	chr5:74909488:T:A	2.23445e-18	-4.25965e-10	-0.908468
74909872	chr5:74909872:T:C	6.80987e-19	-2.09668	-4.01506e-10
74910119	chr5:74910119:C:A	1.53704e-18	-4.25965e-10	-1.2826
74910552	chr5:74910552:C:T	1.71883e-18	-4.25965e-10	-1.17082
74911057	chr5:74911057:C:T	2.25609e-18	-4.25965e-10	-0.898829
74911112	chr5:74911112:T:A	1.34682e-18	-4.25965e-10	-1.41472
74911130	chr5:74911130:T:C	1.34712e-18	-4.25965e-10	-1.4145
74911153	chr5:74911153:G:A	1.79677e-18	-4.25965e-10	-1.12648
74911472	chr5:74911472:G:A	2.19281e-18	-4.25965e-10	-0.927283
74911502	chr5:74911502:C:T	1.71583e-19	-2.06277	-1.41238
74911609	chr5:74911609:C:T	2.37396e-18	-4.25965e-10	-0.847905
74911628	chr5:74911628:A:G	1.51097e-18	-4.25965e-10	-1.29971
74911839	chr5:74911839:C:G	1.80144e-18	-4.25965e-10	-1.12388
74911920	chr5:74911920:T:C	1.9908e-18	-4.25965e-10	-1.02393
74911934	chr5:74911934:C:T	2.62995e-19	-2.22132	-0.82676
74911967	chr5:74911967:A:G	2.37846e-18	-4.25965e-10	-0.846013
74912293	chr5:74912293:T:C	1.3441e-18	-4.25965e-10	-1.41674
74912571	chr5:74912571:G:A	1.44476e-18	-4.25965e-10	-1.34452
74912656	chr5:74912656:T:C	2.07288e-18	-4.25965e-10	-0.983528
74912796	chr5:74912796:T:G	2.84522e-18	-4.25965e-10	-0.666823
74913220	chr5:74913220:C:T	2.58636e-18	-4.25965e-10	-0.762214
74913232	chr5:74913232:C:G	1.54604e-18	-4.25965e-10	-1.27677
74913456	chr5:74913456:T:A	1.58017e-18	-4.25965e-10	-1.25493
74914165	chr5:74914165:A:C	1.5929e-18	-4.25965e-10	-1.24691
74914169	chr5:74914169:C:T	1.34954e-18	-4.25965e-10	-1.4127
74914489	chr5:74914489:T:A	3.33052e-18	-0.509337	-4.01506e-10
74914571	chr5:74914571:G:C	6.01409e-19	-2.22094	-4.01506e-10
74914699	chr5:74914699:T:A	1.75101e-18	-4.25965e-10	-1.15227
74914701	chr5:74914701:T:A	1.52332e-18	-4.25965e-10	-1.29157
74915133	chr5:74915133:G:T	2.13243e-18	-4.25965e-10	-0.955201
74915161	chr5:74915161:A:G	3.06641e-19	-1.56439	-1.33015
74915302	chr5:74915302:G:T	1.36907e-18	-4.25965e-10	-1.39833
74915351	chr5:74915351:A:G	1.93684e-18	-4.25965e-10	-1.05141
74916009	chr5:74916009:G:C	2.3003e-18	-4.25965e-10	-0.879424
74916232	chr5:74916232:T:C	1.85184e-18	0.194762	-1.29105
74916458	chr5:74916458:G:A	2.26459e-18	-4.25965e-10	-0.89507
74916527	chr5:74916527:G:A	2.68473e-19	-1.97093	-1.05653
74916586	chr5:74916586:G:A	2.26155e-18	-4.25965e-10	-0.896414
74916588	chr5:74916588:A:T	2.26135e-18	-4.25965e-10	-0.896502
74916600	chr5:74916600:C:G	1.42913e-18	-4.25965e-10	-1.3554
74916930	chr5:74916930:A:G	1.6031e-18	0.0541841	-1.29471
74917103	chr5:74917103:C:T	1.50342e-19	-2.21856	-1.38874
74917317	chr5:74917317:T:C	1.34655e-18	-4.25965e-10	-1.41492
74917478	chr5:74917478:C:T	1.68896e-19	-2.07857	-1.41237
74918685	chr5:74918685:C:T	1.56268e-18	-4.25965e-10	-1.26606
74918935	chr5:74918935:C:T	1.61375e-18	-4.25965e-10	-1.2339
74918980	chr5:74918980:A:C	2.54312e-19	-1.78361	-1.29804
74919479	chr5:74919479:G:A	5.52302e-19	-0.8894	-1.41673
74919921	chr5:74919921:A:G	1.38472e-18	-4.25965e-10	-1.38697
74920113	chr5:74920113:T:C	4.84808e-19	-1.08465	-1.35181
74920515	chr5:74920515:A:G	2.9724e-18	-4.25965e-10	-0.623094
74921479	chr5:74921479:C:G	1.90217e-18	-4.25965e-10	-1.06947
74921501	chr5:74921501:G:A	1.35666e-18	-4.25965e-10	-1.40744
74921506	chr5:74921506:A:T	1.95517e-18	-4.25965e-10	-1.04199
74921513	chr5:74921513:C:T	2.39586e-18	-4.25965e-10	-0.838721
74923307	chr5:74923307:C:T	3.7945e-18	-0.378913	-4.01506e-10
74923310	chr5:74923310:C:A	4.91798e-19	-1.05514	-1.36702
74923531	chr5:74923531:G:A	7.37644e-19	-0.629638	-1.38712
74923714	chr5:74923714:G:A	4.6085e-19	-1.07334	-1.41381
74923752	chr5:74923752:G:T	1.48473e-18	-4.25965e-10	-1.31723
74923969	chr5:74923969:G:C	1.46126e-19	-2.22134	-1.41441
74924349	chr5:74924349:G:A	1.5552e-18	-4.25965e-10	-1.27086
74924430	chr5:74924430:C:T	1.53021e-18	-4.25965e-10	-1.28706
74924570	chr5:74924570:G:A	2.02116e-18	-4.25965e-10	-1.00879
74925013	chr5:74925013:T:C	3.04184e-19	-1.48852	-1.41407
74925480	chr5:74925480:T:G	1.54387e-18	-4.25965e-10	-1.27817
74925489	chr5:74925489:G:T	2.05341e-18	-4.25965e-10	-0.992963
74925654	chr5:74925654:T:C	2.46906e-18	-4.25965e-10	-0.808628
74925746	chr5:74925746:C:T	4.34069e-19	-2.16724	-0.379775
74926060	chr5:74926060:A:T	8.98268e-18	-4.25965e-10	0.482833
74926276	chr5:74926276:C:T	1.12177e-18	-2.21902	0.621465
74927277	chr5:74927277:GAGA:G	3.84277e-18	-4.25965e-10	-0.366272
74927690	chr5:74927690:G:T	2.04002e-18	-4.25965e-10	-0.999505
74928872	chr5:74928872:C:G	3.74707e-18	-4.25965e-10	-0.391491
74929184	chr5:74929184:G:A	3.29214e-18	-4.25965e-10	-0.520927
74929285	chr5:74929285:G:A	3.28074e-18	-4.25965e-10	-0.524397
74929306	chr5:74929306:C:T	2.16538e-18	-4.25965e-10	-0.939871
74929321	chr5:74929321:TTTA:T	1.34993e-18	-4.25965e-10	-1.41241
74929563	chr5:74929563:G:T	2.15722e-18	-4.25965e-10	-0.943645
74929713	chr5:74929713:C:T	2.48547e-18	-4.25965e-10	-0.802005
74930387	chr5:74930387:G:A	1.47883e-18	-0.886851	-0.434363
74930680	chr5:74930680:C:T	2.0373e-18	-4.25965e-10	-1.00084
74930988	chr5:74930988:A:C	1.61452e-19	-2.22165	-1.31436
74931130	chr5:74931130:T:C	1.42733e-18	-1.06499	-0.291674
74931499	chr5:74931499:GC:G	3.89659e-19	-1.45317	-1.20178
74931610	chr5:74931610:C:G	7.65767e-19	-1.24846	-0.73088
74931678	chr5:74931678:C:T	4.64788e-19	-1.39789	-1.08075
74931919	chr5:74931919:A:G	3.21689e-19	-1.43358	-1.41305
74932005	chr5:74932005:T:A	2.85252e-18	-4.25965e-10	-0.664261
74932052	chr5:74932052:A:G	1.64164e-18	-4.25965e-10	-1.21677
74932119	chr5:74932119:C:T	1.43639e-18	-4.25965e-10	-1.35033
74933862	chr5:74933862:T:C	1.38066e-18	-4.25965e-10	-1.3899
74933873	chr5:74933873:C:T	8.47956e-19	-0.870662	-1.00673
74934107	chr5:74934107:T:C	1.34405e-18	-4.25965e-10	-1.41678
74934693	chr5:74934693:A:G	1.88632e-18	-4.25965e-10	-1.07784
74934718	chr5:74934718:T:C	7.73671e-19	-1.96907	-4.01506e-10
74934759	chr5:74934759:C:A	3.5777e-19	-1.77102	-0.969313
74934934	chr5:74934934:T:C	2.2462e-18	-4.25965e-10	-0.903223
74935136	chr5:74935136:T:C	1.84812e-18	-4.25965e-10	-1.0983
74935288	chr5:74935288:T:C	1.52079e-18	-4.25965e-10	-1.29323
74935347	chr5:74935347:G:A	2.55873e-18	-4.25965e-10	-0.772956
74935359	chr5:74935359:T:C	3.17225e-18	-4.25965e-10	-0.558023
74935489	chr5:74935489:A:G	1.60372e-18	-4.25965e-10	-1.24014
74935592	chr5:74935592:G:A	2.29325e-19	-2.16262	-1.02246
74935692	chr5:74935692:A:G	1.855e-18	-4.25965e-10	-1.09458
74935697	chr5:74935697:A:G	1.85559e-18	-4.25965e-10	-1.09426
74935730	chr5:74935730:C:A	1.35822e-18	-4.25965e-10	-1.40629
74935935	chr5:74935935:G:A	1.45836e-18	-4.25965e-10	-1.33516
74936185	chr5:74936185:A:G	1.88853e-18	-4.25965e-10	-1.07667
74936286	chr5:74936286:A:G	1.87537e-18	-4.25965e-10	-1.08366
74936384	chr5:74936384:T:C	1.48312e-18	-4.25965e-10	-1.31832
74936462	chr5:74936462:G:A	1.92081e-18	-4.25965e-10	-1.05972
74936517	chr5:74936517:C:T	1.99158e-18	-4.25965e-10	-1.02354
74936551	chr5:74936551:T:C	1.88716e-18	-4.25965e-10	-1.07739
74936567	chr5:74936567:C:T	1.36102e-18	-4.25965e-10	-1.40423
74936629	chr5:74936629:C:T	1.81472e-18	-4.25965e-10	-1.11653
74936717	chr5:74936717:G:A	2.0076e-18	-4.25965e-10	-1.01553
74936900	chr5:74936900:T:C	1.8793e-18	-4.25965e-10	-1.08157
74937026	chr5:74937026:G:A	1.99364e-18	-4.25965e-10	-1.0225
74937293	chr5:74937293:C:T	4.1647e-18	-4.25965e-10	-0.28582
74937506	chr5:74937506:C:G	1.55444e-18	-4.25965e-10	-1.27135
74937573	chr5:74937573:G:A	2.74192e-19	-2.0991	-0.907296
74938975	chr5:74938975:AAAACAAAAC:A	1.61665e-18	-4.25965e-10	-1.23211
74939157	chr5:74939157:A:C	1.42663e-18	-4.25965e-10	-1.35715
74939643	chr5:74939643:G:GA	4.22367e-18	-4.25965e-10	-0.271761
74939849	chr5:74939849:A:G	1.7197e-19	-2.10712	-1.36578
74939972	chr5:74939972:CAT:C	1.35488e-18	-4.25965e-10	-1.40875
74940005	chr5:74940005:TTA:T	1.36858e-18	-4.25965e-10	-1.39869
74940250	chr5:74940250:A:G	1.66304e-18	-4.25965e-10	-1.20382
74940624	chr5:74940624:T:C	2.26522e-18	0.267101	-1.1619
74940727	chr5:74940727:A:C	1.49194e-18	-4.25965e-10	-1.31239
74941548	chr5:74941548:T:A	1.595e-18	-1.24559	-4.01506e-10
74941631	chr5:74941631:AC:A	2.28291e-18	-4.25965e-10	-0.887013
74942245	chr5:74942245:G:A	5.63939e-19	-1.18507	-1.1002
74942758	chr5:74942758:A:G	1.95636e-18	-4.25965e-10	-1.04138
74943322	chr5:74943322:C:T	4.45916e-19	-1.22764	-1.29245
74943435	chr5:74943435:T:C	2.22566e-18	-4.25965e-10	-0.912413
74943535	chr5:74943535:C:G	1.58183e-18	-4.25965e-10	-1.25388
74943551	chr5:74943551:G:A	4.86432e-19	-1.31238	-1.12075
74943652	chr5:74943652:T:C	2.76145e-18	0.608748	-1.30546
74943951	chr5:74943951:G:A	2.15199e-18	-4.25965e-10	-0.946074
74943959	chr5:74943959:A:G	4.23691e-19	-1.31314	-1.25808
74944121	chr5:74944121:A:G	1.97012e-19	-1.94088	-1.39607
74944406	chr5:74944406:G:A	6.11606e-19	-2.20413	-4.01506e-10
74944719	chr5:74944719:G:A	1.6193e-19	-2.21936	-1.3137
74944735	chr5:74944735:A:G	4.87648e-19	-2.10404	-0.326583
74944746	chr5:74944746:T:TA	5.03914e-18	-4.25965e-10	-0.0952287
74945047	chr5:74945047:A:G	3.20192e-18	-4.25965e-10	-0.548715
74945323	chr5:74945323:G:C	6.26033e-19	-2.18082	-4.01506e-10
74946177	chr5:74946177:T:C	2.58632e-18	0.0473392	-0.809569
74946184	chr5:74946184:G:A	1.58762e-18	-4.25965e-10	-1.25023
74946586	chr5:74946586:A:T	2.12441e-18	-4.25965e-10	-0.95897
74947027	chr5:74947027:A:G	4.21088e-19	-2.06549	-0.511892
74947059	chr5:74947059:T:G	1.99792e-19	-2.1365	-1.18644
74947295	chr5:74947295:A:C	2.03045e-19	-1.93863	-1.36816
74948436	chr5:74948436:T:C	1.38386e-18	-0.558893	-0.828693
74948466	chr5:74948466:G:A	1.63534e-18	-4.25965e-10	-1.22061
74948618	chr5:74948618:G:T	3.21021e-18	-4.25965e-10	-0.546129
74948622	chr5:74948622:C:T	3.21021e-18	-4.25965e-10	-0.546129
74948952	chr5:74948952:G:T	1.3454e-18	-4.25965e-10	-1.41577
74949377	chr5:74949377:T:C	1.06717e-18	-1.64745	-4.01506e-10
74949484	chr5:74949484:C:T	3.09468e-17	2.78057	-1.06076
74949687	chr5:74949687:A:T	1.51753e-19	-2.18364	-1.41432
74950237	chr5:74950237:T:G	1.89983e-18	-4.25965e-10	-1.0707
74951195	chr5:74951195:G:T	1.4604e-18	-4.25965e-10	-1.33376
74951373	chr5:74951373:G:T	1.34372e-18	-4.25965e-10	-1.41702
74951821	chr5:74951821:G:A	1.50941e-18	-4.25965e-10	-1.30075
74952283	chr5:74952283:C:A	1.35156e-18	-4.25965e-10	-1.4112
74952357	chr5:74952357:T:C	1.86583e-19	-2.21484	-1.17651
74952531	chr5:74952531:G:A	1.65594e-18	-4.25965e-10	-1.2081
74953448	chr5:74953448:C:CGG	4.36444e-18	-4.25965e-10	-0.238976
74953536	chr5:74953536:C:T	1.42818e-18	-4.25965e-10	-1.35607
74953788	chr5:74953788:G:A	3.15651e-19	-1.65814	-1.20744
74953838	chr5:74953838:T:C	3.03411e-19	-2.16277	-0.742357
74954082	chr5:74954082:T:G	1.06554e-18	-0.635174	-1.01381
74954635	chr5:74954635:G:T	1.419e-18	-4.25965e-10	-1.36251
74954795	chr5:74954795:C:A	1.61107e-18	-4.25965e-10	-1.23557
74955566	chr5:74955566:A:T	2.30542e-19	-2.16188	-1.0179
74955678	chr5:74955678:A:G	1.34529e-18	-4.25965e-10	-1.41586
74956195	chr5:74956195:C:T	2.79084e-18	-4.25965e-10	-0.686122
74956551	chr5:74956551:C:T	2.44201e-19	-2.14988	-0.972351
74956598	chr5:74956598:GATA:G	1.64146e-18	-4.25965e-10	-1.21688
74956702	chr5:74956702:T:C	2.52666e-18	-4.25965e-10	-0.785568
74956986	chr5:74956986:G:A	1.84555e-18	-4.25965e-10	-1.09969
74957476	chr5:74957476:T:C	9.40038e-19	-2.15266	0.378361
74957723	chr5:74957723:G:A	1.91938e-18	-1.06046	-4.01506e-10
74958039	chr5:74958039:G:T	2.42276e-19	-2.15547	-0.974671
74958266	chr5:74958266:G:A	2.34551e-19	-2.16359	-0.998955
74958504	chr5:74958504:A:C	3.19971e-19	-2.11589	-0.736098
74958513	chr5:74958513:T:C	8.06225e-18	-4.25965e-10	0.374728
74958677	chr5:74958677:A:C	3.18116e-19	-1.55387	-1.30393
74958830	chr5:74958830:A:G	1.34639e-18	-4.25965e-10	-1.41504
74958836	chr5:74958836:T:C	1.3474e-18	-4.25965e-10	-1.41429
74959245	chr5:74959245:A:C	6.01276e-19	-2.22117	-4.01506e-10
74959926	chr5:74959926:C:T	2.94559e-19	-2.05335	-0.881391
74960043	chr5:74960043:G:A	3.77465e-18	-4.25965e-10	-0.384158
74960089	chr5:74960089:G:A	2.63162e-19	-2.09257	-0.954876
74960242	chr5:74960242:C:T	1.62061e-18	-4.25965e-10	-1.22966
74960375	chr5:74960375:C:T	1.38104e-18	-1.38963	-4.01506e-10
74960556	chr5:74960556:T:A	2.0938e-19	-2.01109	-1.26498
74960702	chr5:74960702:C:T	9.77325e-18	1.93849	-1.37131
74960768	chr5:74960768:T:C	1.7305e-19	-2.22153	-1.24511
74961093	chr5:74961093:G:A	3.4859e-18	-4.25965e-10	-0.463738
74961415	chr5:74961415:C:T	1.34791e-18	-4.25965e-10	-1.41391
74961561	chr5:74961561:C:A	1.18069e-17	2.14627	-1.39005
74961602	chr5:74961602:G:A	5.12417e-18	-4.25965e-10	-0.078497
74961869	chr5:74961869:T:C	1.50588e-18	-4.25965e-10	-1.30309
74962160	chr5:74962160:A:G	2.79451e-19	-2.20729	-0.780107
74962263	chr5:74962263:A:G	3.82291e-18	-4.25965e-10	-0.371453
74962360	chr5:74962360:AGGAGAT:A	2.61149e-19	-2.21146	-0.843663
74962633	chr5:74962633:G:A	5.09225e-19	-2.22201	-0.165323
74962739	chr5:74962739:T:C	1.28019e-18	-0.89786	-0.567594
74962876	chr5:74962876:A:G	1.14447e-18	-1.57753	-4.01506e-10
74963058	chr5:74963058:A:G	2.45334e-19	-2.18934	-0.928261
74963836	chr5:74963836:A:T	6.68509e-19	-2.11517	-4.01506e-10
74963874	chr5:74963874:G:A	7.10094e-18	1.65919	-1.41143
74964200	chr5:74964200:A:G	1.76621e-19	-2.21043	-1.23579
74964713	chr5:74964713:T:C	2.87198e-18	-4.25965e-10	-0.657465
74965594	chr5:74965594:CT:C	8.35215e-18	1.82472	-1.41467
74966306	chr5:74966306:C:T	1.63334e-19	-2.1074	-1.41703
74966337	chr5:74966337:A:G	1.49731e-18	-0.600295	-0.708498
74966452	chr5:74966452:T:C	6.49978e-19	-2.14328	-4.01506e-10
74966519	chr5:74966519:A:T	1.34562e-18	-4.25965e-10	-1.41561
74966825	chr5:74966825:G:A	6.37418e-19	-0.759341	-1.40345
74966840	chr5:74966840:ACTAC:A	2.7753e-19	-1.63434	-1.35995
74967031	chr5:74967031:A:G	1.47662e-18	-4.25965e-10	-1.32271
74967155	chr5:74967155:T:C	1.93452e-19	-2.12971	-1.22548
74967551	chr5:74967551:A:AAATC	4.04393e-18	-4.25965e-10	-0.315247
74967604	chr5:74967604:T:C	4.04041e-18	-4.25965e-10	-0.31612
74967630	chr5:74967630:T:C	1.61263e-17	2.2178	-1.14981
74968350	chr5:74968350:C:T	1.47315e-19	-2.21494	-1.41271
74968456	chr5:74968456:C:T	9.7313e-19	-0.786738	-0.952964
74968482	chr5:74968482:G:A	2.1393e-18	-4.25965e-10	-0.951987
74968519	chr5:74968519:T:A	8.32874e-18	1.80239	-1.39514
74968735	chr5:74968735:T:C	2.03147e-18	-0.225018	-0.778685
74969135	chr5:74969135:G:A	2.21766e-19	-1.80354	-1.41505
74969205	chr5:74969205:G:A	1.45238e-18	-4.25965e-10	-1.33926
74969695	chr5:74969695:C:T	1.83327e-18	-0.42107	-0.685291
74970468	chr5:74970468:A:T	1.47427e-19	-2.21942	-1.40746
74970518	chr5:74970518:A:G	1.10343e-18	-0.563176	-1.05086
74970665	chr5:74970665:C:G	1.36811e-18	-4.25965e-10	-1.39904
74970906	chr5:74970906:T:C	3.62136e-19	-2.01146	-0.716736
74970963	chr5:74970963:T:C	7.47339e-19	-2.0037	-4.01506e-10
74971309	chr5:74971309:G:A	1.22253e-18	-0.448667	-1.06288
74971430	chr5:74971430:A:G	1.7387e-18	-4.25965e-10	-1.15933
74972349	chr5:74972349:T:TG	2.08758e-19	-2.17086	-1.10819
74972502	chr5:74972502:G:A	1.77032e-19	-2.15304	-1.29085
74973478	chr5:74973478:G:A	1.34872e-18	-4.25965e-10	-1.41331
74973737	chr5:74973737:A:T	9.92764e-19	-0.732186	-0.987542
74973899	chr5:74973899:C:A	1.48766e-19	-2.21663	-1.40122
74975200	chr5:74975200:C:T	1.76529e-19	-2.18656	-1.26017
74975466	chr5:74975466:A:G	2.81627e-19	-1.93356	-1.04608
74976495	chr5:74976495:C:T	1.43205e-18	-4.25965e-10	-1.35336
74976778	chr5:74976778:G:T	1.58644e-17	2.4686	-1.41699
74977433	chr5:74977433:A:T	1.63837e-19	-2.19548	-1.32586
74977516	chr5:74977516:A:G	1.18226e-18	-0.361113	-1.18393
74977603	chr5:74977603:C:T	2.65203e-18	-4.25965e-10	-0.737138
74977666	chr5:74977666:C:A	1.27691e-18	-1.46802	-4.01506e-10
74977870	chr5:74977870:C:T	1.4991e-19	-2.22195	-1.38823
74978222	chr5:74978222:C:T	1.37678e-18	-4.25965e-10	-1.39272
74978741	chr5:74978741:C:G	1.41137e-18	-4.25965e-10	-1.3679
74978850	chr5:74978850:G:A	1.62393e-18	-0.495446	-0.732168
74978893	chr5:74978893:A:T	2.5715e-19	-2.1888	-0.881761
74979453	chr5:74979453:A:G	2.19056e-19	-2.03016	-1.20073
74979770	chr5:74979770:G:A	1.54182e-19	-2.17123	-1.41085
74979845	chr5:74979845:G:A	1.04671e-17	2.04227	-1.4065
74980199	chr5:74980199:A:G	1.74299e-19	-2.18965	-1.2698
74980435	chr5:74980435:AATCCTG:A	2.92545e-18	-4.25965e-10	-0.639018
74980580	chr5:74980580:T:A	8.94249e-19	-1.82424	-4.01506e-10
74980733	chr5:74980733:C:A	1.6318e-18	-4.25965e-10	-1.22278
74981084	chr5:74981084:G:C	1.17308e-18	-0.140113	-1.41272
74981483	chr5:74981483:T:C	3.89096e-19	-1.44377	-1.21263
74981484	chr5:74981484:A:C	1.52324e-18	-4.25965e-10	-1.29163
74981498	chr5:74981498:C:T	1.40689e-18	-4.25965e-10	-1.37108
74981963	chr5:74981963:A:T	1.2943e-17	2.25246	-1.40437
74983003	chr5:74983003:T:C	3.15514e-18	-4.25965e-10	-0.563432
74984468	chr5:74984468:C:G	1.34721e-18	-4.25965e-10	-1.41443
74984471	chr5:74984471:G:A	3.58363e-19	-1.81313	-0.925546
74984949	chr5:74984949:G:A	1.38073e-18	-4.25965e-10	-1.38985
74985098	chr5:74985098:G:A	7.1169e-19	-2.05258	-4.01506e-10
74985168	chr5:74985168:G:A	1.35542e-18	-1.40835	-4.01506e-10
74985456	chr5:74985456:T:C	3.06459e-19	-1.8806	-1.01453
74985662	chr5:74985662:T:C	1.52177e-18	-4.25965e-10	-1.29259
74985780	chr5:74985780:G:C	2.84109e-19	-1.84761	-1.12325
74985818	chr5:74985818:C:T	2.52248e-19	-2.21873	-0.87108
74985899	chr5:74985899:T:C	1.43973e-17	2.36697	-1.41239
74985922	chr5:74985922:G:A	2.23983e-18	-4.25965e-10	-0.906064
74985942	chr5:74985942:C:T	1.42105e-18	-4.25965e-10	-1.36107
74985966	chr5:74985966:C:T	9.65177e-19	-0.479673	-1.26824
74986197	chr5:74986197:A:T	3.46242e-19	-1.694	-1.07908
74986596	chr5:74986596:T:C	1.53289e-18	-4.25965e-10	-1.28531
74987140	chr5:74987140:G:A	2.70754e-18	-4.25965e-10	-0.716425
74987376	chr5:74987376:T:C	3.8937e-19	-1.64827	-1.00742
74987733	chr5:74987733:G:A	1.94779e-18	-4.25965e-10	-1.04577
74987748	chr5:74987748:T:C	2.90551e-18	-4.25965e-10	-0.645856
74987851	chr5:74987851:C:T	2.76945e-19	-1.59151	-1.40489
74987903	chr5:74987903:A:G	2.13524e-18	-4.25965e-10	-0.953886
74987979	chr5:74987979:T:C	1.35836e-18	-4.25965e-10	-1.40619
74988042	chr5:74988042:C:T	2.09902e-18	-4.25965e-10	-0.970995
74988149	chr5:74988149:G:A	2.8809e-18	-4.25965e-10	-0.654362
74988634	chr5:74988634:A:G	2.74427e-19	-1.65222	-1.35331
74988684	chr5:74988684:C:T	1.35533e-18	-4.25965e-10	-1.40842
74989238	chr5:74989238:C:T	2.24904e-19	-2.00135	-1.20319
74989393	chr5:74989393:G:A	6.48931e-17	3.35233	-0.892051
74990009	chr5:74990009:G:A	4.0772e-19	-1.58395	-1.02569
74990301	chr5:74990301:C:T	1.51883e-18	-4.25965e-10	-1.29453
74990488	chr5:74990488:G:T	1.38277e-18	-4.25965e-10	-1.38838
74990557	chr5:74990557:T:C	2.83953e-19	-1.64102	-1.33039
74990603	chr5:74990603:T:C	1.04908e-18	-0.309307	-1.35524
74990623	chr5:74990623:C:T	2.35812e-19	-1.84567	-1.31152
74990895	chr5:74990895:C:T	1.71274e-18	0.0218172	-1.19619
74990909	chr5:74990909:A:G	2.65066e-19	-1.69852	-1.34172
74990931	chr5:74990931:A:T	1.66036e-18	-4.25965e-10	-1.20543
74991030	chr5:74991030:T:C	2.24279e-19	-1.94963	-1.2577
74991500	chr5:74991500:A:G	1.09591e-18	-0.372129	-1.24875
74991581	chr5:74991581:G:A	1.59986e-19	-2.21664	-1.32849
74991786	chr5:74991786:A:G	2.247e-19	-1.91292	-1.29253
74991820	chr5:74991820:C:T	5.83316e-18	-4.25965e-10	0.0510935
74991862	chr5:74991862:G:A	4.46074e-18	-4.25965e-10	-0.21715
74991917	chr5:74991917:T:C	4.99768e-19	-1.19277	-1.21331
74991988	chr5:74991988:C:T	8.91949e-19	-0.826351	-1.00046
74992071	chr5:74992071:T:A	2.74048e-19	-1.64879	-1.35812
74992141	chr5:74992141:C:T	2.80955e-18	-4.25965e-10	-0.679441
74992874	chr5:74992874:C:A	9.73667e-19	-0.768069	-0.971082
74992898	chr5:74992898:C:T	5.86941e-18	-4.25965e-10	0.0572902
74992942	chr5:74992942:C:T	1.02991e-18	-0.323868	-1.35913
74993025	chr5:74993025:A:T	1.39208e-18	-4.25965e-10	-1.38167
74993059	chr5:74993059:A:G	1.34758e-18	-4.25965e-10	-1.41415
74993148	chr5:74993148:A:G	2.70491e-19	-1.66571	-1.35428
74993358	chr5:74993358:C:G	1.03211e-18	-0.313184	-1.36768
74993451	chr5:74993451:T:C	9.13785e-17	3.46336	-0.660818
74994251	chr5:74994251:A:T	3.76817e-19	-1.47596	-1.2125
74994694	chr5:74994694:T:C	1.25841e-18	-0.420473	-1.06214
74995127	chr5:74995127:G:C	6.53266e-19	-0.962744	-1.17549
74995447	chr5:74995447:G:A	1.60563e-18	-4.25965e-10	-1.23895
74996146	chr5:74996146:T:C	5.01766e-19	-1.14347	-1.25861
74996539	chr5:74996539:A:G	2.40703e-18	-4.25965e-10	-0.834072
74996588	chr5:74996588:T:C	2.01772e-18	-4.25965e-10	-1.01049
74996658	chr5:74996658:A:C	3.44829e-19	-1.38231	-1.39486
74996794	chr5:74996794:A:G	5.2903e-19	-1.07945	-1.26972
74996994	chr5:74996994:A:T	6.23672e-18	-4.25965e-10	0.117989
74997191	chr5:74997191:C:T	6.09825e-19	-2.20705	-4.01506e-10
74997343	chr5:74997343:A:T	2.10384e-19	-1.92302	-1.34827
74997403	chr5:74997403:G:A	5.1514e-19	-1.115	-1.26078
74997442	chr5:74997442:CA:C	5.39683e-19	-1.08585	-1.24339
74998155	chr5:74998155:G:A	1.34587e-18	-4.25965e-10	-1.41542
74998277	chr5:74998277:T:A	3.34776e-18	-1.00614	0.501961
74998301	chr5:74998301:A:G	7.95338e-19	-0.71452	-1.22693
74998559	chr5:74998559:T:C	1.45101e-18	-4.25965e-10	-1.34021
74998788	chr5:74998788:T:C	2.1276e-19	-1.91163	-1.34842
74999932	chr5:74999932:A:C	8.94555e-19	-0.581321	-1.24257
74999941	chr5:74999941:G:C	7.16836e-18	-0.849573	1.10679
75000546	chr5:75000546:T:C	2.70509e-18	-4.25965e-10	-0.717329
75000817	chr5:75000817:A:G	1.39848e-18	-4.25965e-10	-1.37708
75000881	chr5:75000881:C:T	1.35177e-18	-4.25965e-10	-1.41105
75001205	chr5:75001205:C:A	4.55002e-19	-1.42498	-1.07494
75001716	chr5:75001716:CTTG:C	4.68703e-19	-1.52119	-0.949058
75002308	chr5:75002308:G:C	2.42611e-18	0.529701	-1.35588
75002361	chr5:75002361:G:A	1.52846e-19	-2.22205	-1.36873
75002811	chr5:75002811:G:A	3.18891e-18	0.835043	-1.38783
75002840	chr5:75002840:T:G	2.20834e-19	-2.121	-1.10181
75002848	chr5:75002848:T:C	1.58214e-18	-0.194752	-1.05893
75002907	chr5:75002907:T:C	1.19073e-17	1.68457	-0.919879
75002992	chr5:75002992:C:T	1.73669e-19	-2.04951	-1.41356
75003052	chr5:75003052:C:T	7.60084e-19	-1.98679	-4.01506e-10
75003121	chr5:75003121:G:A	9.0336e-17	3.84966	-1.05859
75003492	chr5:75003492:C:T	7.11572e-19	-0.644998	-1.40775
75004002	chr5:75004002:A:G	1.42175e-18	-4.25965e-10	-1.36058
75004359	chr5:75004359:G:A	2.5031e-17	1.97845	-0.470797
75004933	chr5:75004933:C:A	2.24688e-18	0.141365	-1.04429
75005409	chr5:75005409:T:C	2.62352e-17	1.94912	-0.394478
75005496	chr5:75005496:G:A	1.12771e-18	-0.36311	-1.22917
75006027	chr5:75006027:A:C	2.20184e-18	0.165031	-1.0882
75006163	chr5:75006163:G:C	1.38175e-18	-4.25965e-10	-1.38912
75006184	chr5:75006184:G:A	2.1647e-18	0.173006	-1.11319
75006244	chr5:75006244:AC:A	3.38606e-18	-4.25965e-10	-0.492797
75006416	chr5:75006416:T:C	1.46632e-17	1.29478	-0.3219
75006580	chr5:75006580:A:C	1.55892e-18	-4.25965e-10	-1.26847
75007271	chr5:75007271:A:C	3.88635e-19	-2.16384	-0.493745
75007294	chr5:75007294:A:G	2.54843e-18	0.252947	-1.02994
75007386	chr5:75007386:G:A	1.36599e-18	-4.25965e-10	-1.40058
75007441	chr5:75007441:A:C	3.45606e-18	-4.25965e-10	-0.472335
75007736	chr5:75007736:G:C	3.15218e-17	2.31681	-0.578591
75007972	chr5:75007972:C:T	1.80886e-18	-0.0520098	-1.06776
75007995	chr5:75007995:C:G	1.35195e-18	-4.25965e-10	-1.41092
75008041	chr5:75008041:T:C	2.46609e-18	0.19941	-1.00924
75008334	chr5:75008334:G:A	3.1451e-18	-4.25965e-10	-0.566619
75008610	chr5:75008610:C:T	7.1478e-19	-1.60069	-0.447554
75008777	chr5:75008777:A:G	4.78632e-18	-4.25965e-10	-0.146703
75009068	chr5:75009068:T:C	1.60372e-18	-4.25965e-10	-1.24014
75009745	chr5:75009745:G:A	1.41532e-17	0.510013	0.427463
75009930	chr5:75009930:T:C	3.12154e-18	-4.25965e-10	-0.574138
75009963	chr5:75009963:G:C	1.69453e-18	-4.25965e-10	-1.18506
75009979	chr5:75009979:G:A	8.30156e-19	-1.52043	-0.378179
75009991	chr5:75009991:T:G	2.06953e-18	-4.25965e-10	-0.985143
75010142	chr5:75010142:A:G	9.49044e-18	1.32223	-0.784407
75010395	chr5:75010395:A:C	1.52784e-18	-4.25965e-10	-1.28861
75010609	chr5:75010609:T:C	2.5485e-17	0.511584	1.01404
75010614	chr5:75010614:G:A	4.35269e-18	-4.25965e-10	-0.24167
75011656	chr5:75011656:T:C	3.76971e-17	2.00763	-0.0905139
75011687	chr5:75011687:G:A	3.63797e-18	-4.25965e-10	-0.42104
75011712	chr5:75011712:C:T	2.34557e-18	0.233588	-1.09352
75011853	chr5:75011853:T:C	3.52815e-17	1.96692	-0.116021
75011867	chr5:75011867:C:A	2.16954e-18	0.155059	-1.09301
75012020	chr5:75012020:T:C	2.26588e-18	0.417792	-1.3123
75012033	chr5:75012033:G:A	1.67219e-18	-4.25965e-10	-1.19833
75013736	chr5:75013736:C:T	1.08667e-18	-0.42276	-1.20658
75013855	chr5:75013855:G:A	1.89969e-18	-4.25965e-10	-1.07077
75014089	chr5:75014089:G:A	1.44137e-18	-4.25965e-10	-1.34687
75014091	chr5:75014091:C:T	6.19123e-19	-2.19192	-4.01506e-10
75014140	chr5:75014140:C:T	1.87699e-18	-4.25965e-10	-1.0828
75014536	chr5:75014536:A:G	2.2528e-18	0.168414	-1.06871
75014579	chr5:75014579:A:C	5.43175e-17	2.33511	-0.0527306
75015337	chr5:75015337:C:T	3.01912e-17	0.521837	1.17325
75015382	chr5:75015382:C:T	2.20293e-18	0.168595	-1.09127
75015393	chr5:75015393:C:T	1.85691e-18	-4.25965e-10	-1.09355
75016657	chr5:75016657:G:C	8.3837e-19	-1.88876	-4.01506e-10
75016662	chr5:75016662:T:C	8.13476e-17	2.86413	-0.177859
75016876	chr5:75016876:G:A	3.34468e-17	1.33826	0.45923
75016877	chr5:75016877:A:C	3.5786e-17	1.38088	0.484214
75016921	chr5:75016921:G:A	1.30925e-18	-0.939624	-0.503384
75016949	chr5:75016949:C:T	2.30941e-18	-4.25965e-10	-0.875475
75017026	chr5:75017026:A:G	2.11774e-18	-4.25965e-10	-0.962114
75017063	chr5:75017063:A:G	9.12698e-19	-0.597029	-1.20679
75017236	chr5:75017236:AC:A	8.2204e-19	-1.90843	-4.01506e-10
75017558	chr5:75017558:G:A	9.20021e-19	-1.9365	0.140675
75017719	chr5:75017719:T:G	1.35951e-18	-4.25965e-10	-1.40534
75017922	chr5:75017922:C:A	6.54752e-19	-0.749361	-1.3866
75017976	chr5:75017976:C:T	5.60606e-17	0.811793	1.50218
75018078	chr5:75018078:T:C	4.97024e-18	-4.25965e-10	-0.108997
75018166	chr5:75018166:G:T	9.21477e-19	-0.69258	-1.10166
75018561	chr5:75018561:C:T	1.49474e-18	-0.158662	-1.15185
75018833	chr5:75018833:A:G	1.87325e-18	-2.12596	1.04117
75019059	chr5:75019059:T:C	1.23226e-16	2.96797	0.133588
75019513	chr5:75019513:G:A	1.03679e-18	-0.633922	-1.04241
75020395	chr5:75020395:G:A	3.89005e-18	-4.25965e-10	-0.354042
75020860	chr5:75020860:A:G	5.21273e-19	-1.03697	-1.32697
75021215	chr5:75021215:T:C	4.42185e-18	-4.25965e-10	-0.225907
75021555	chr5:75021555:T:C	1.80703e-19	-2.20376	-1.2196
75021761	chr5:75021761:C:T	1.2743e-17	-4.25965e-10	0.832519
75022591	chr5:75022591:C:T	2.09313e-18	-4.25965e-10	-0.973806
75022657	chr5:75022657:G:C	2.28188e-18	-4.25965e-10	-0.887465
75023251	chr5:75023251:A:G	5.46099e-19	-0.945278	-1.37214
75023500	chr5:75023500:C:A	3.85191e-18	0.0859126	-0.449808
75023706	chr5:75023706:A:G	5.338e-19	-0.967818	-1.37238
75024672	chr5:75024672:G:A	4.66749e-19	-1.09007	-1.38436
75024906	chr5:75024906:G:A	2.26172e-18	-0.89634	-4.01506e-10
75024985	chr5:75024985:G:A	2.20298e-18	-4.25965e-10	-0.922652
75025728	chr5:75025728:C:T	3.25462e-19	-2.22193	-0.613049
75026481	chr5:75026481:ACT:A	1.345e-18	-4.25965e-10	-1.41607
75026861	chr5:75026861:T:A	5.21633e-19	-2.00868	-0.354575
75027546	chr5:75027546:T:C	2.21098e-18	-4.25965e-10	-0.919027
75027659	chr5:75027659:T:G	1.46984e-17	1.48181	-0.506543
75027764	chr5:75027764:C:T	1.27769e-18	-0.203938	-1.26347
75027974	chr5:75027974:C:T	7.67196e-19	-1.97748	-4.01506e-10
75028178	chr5:75028178:G:A	2.40828e-18	-4.25965e-10	-0.83355
75028248	chr5:75028248:A:C	2.34843e-18	-4.25965e-10	-0.858717
75028612	chr5:75028612:G:A	1.48989e-17	1.75357	-0.764746
75028626	chr5:75028626:C:T	6.8112e-19	-2.09648	-4.01506e-10
75028723	chr5:75028723:G:A	1.54778e-17	1.81039	-0.783446
75029852	chr5:75029852:A:G	3.19047e-18	-4.25965e-10	-0.552297
75029870	chr5:75029870:T:C	3.21162e-18	-4.25965e-10	-0.545688
75030136	chr5:75030136:TG:T	1.38144e-18	-4.25965e-10	-1.38934
75030705	chr5:75030705:T:C	8.87363e-18	1.57949	-1.10887
75031587	chr5:75031587:T:C	3.19316e-18	-4.25965e-10	-0.551453
75031611	chr5:75031611:G:A	1.66934e-17	1.89672	-0.794176
75031800	chr5:75031800:G:A	3.50105e-18	-4.25965e-10	-0.459401
75032026	chr5:75032026:T:C	4.07647e-17	1.30661	0.688747
75032086	chr5:75032086:C:T	1.10593e-18	-0.627415	-0.984362
75032187	chr5:75032187:C:T	1.53437e-19	-2.17267	-1.41426
75032243	chr5:75032243:C:T	1.7596e-17	1.94303	-0.787826
75032351	chr5:75032351:T:C	1.3967e-18	-4.25965e-10	-1.37835
75032818	chr5:75032818:A:G	4.37269e-18	1.17749	-1.41458
75033151	chr5:75033151:C:T	4.53078e-18	-4.25965e-10	-0.201571
75033435	chr5:75033435:G:C	7.29141e-19	-0.801464	-1.22689
75033510	chr5:75033510:C:T	3.61842e-18	-4.25965e-10	-0.426428
75033797	chr5:75033797:G:A	1.43106e-18	-4.25965e-10	-1.35405
75034167	chr5:75034167:T:C	1.35565e-18	-4.25965e-10	-1.40818
75034760	chr5:75034760:A:G	1.68906e-18	-4.25965e-10	-1.18829
75034926	chr5:75034926:T:C	9.68399e-19	-0.518466	-1.22611
75035184	chr5:75035184:C:T	1.53504e-18	-4.25965e-10	-1.28391
75035314	chr5:75035314:G:A	8.30851e-19	-1.89777	-4.01506e-10
75035606	chr5:75035606:T:C	2.28309e-18	-4.25965e-10	-0.886933
75035791	chr5:75035791:C:A	1.3174e-18	-1.4368	-4.01506e-10
75035868	chr5:75035868:T:C	2.01538e-18	-1.01166	-4.01506e-10
75035946	chr5:75035946:G:C	1.4301e-18	-4.25965e-10	-1.35472
75035991	chr5:75035991:C:A	4.29159e-19	-1.16707	-1.39132
75036110	chr5:75036110:G:A	4.26878e-18	-4.25965e-10	-0.261136
75036241	chr5:75036241:A:C	4.44927e-19	-2.18952	-0.332794
75036347	chr5:75036347:T:TA	1.55273e-18	-4.25965e-10	-1.27245
75036400	chr5:75036400:G:A	1.42649e-18	-4.25965e-10	-1.35725
75036579	chr5:75036579:G:A	2.46313e-18	-4.25965e-10	-0.811034
75036633	chr5:75036633:CCT:C	2.47203e-18	-4.25965e-10	-0.807425
75036761	chr5:75036761:GC:G	8.42951e-19	-1.88331	-4.01506e-10
75036774	chr5:75036774:A:G	1.36073e-18	-4.25965e-10	-1.40445
75036981	chr5:75036981:A:G	3.74103e-18	-4.25965e-10	-0.393105
75037218	chr5:75037218:T:C	3.71995e-18	-4.25965e-10	-0.398756
75037299	chr5:75037299:T:C	1.4315e-18	-4.25965e-10	-1.35374
75038412	chr5:75038412:C:T	4.33855e-18	-4.25965e-10	-0.244924
75039082	chr5:75039082:G:T	1.46386e-17	2.03107	-1.05987
75039149	chr5:75039149:A:G	1.11076e-18	-1.60742	-4.01506e-10
75039294	chr5:75039294:A:G	1.45099e-18	-4.25965e-10	-1.34022
75039370	chr5:75039370:A:G	2.7742e-19	-1.83621	-1.15848
75040179	chr5:75040179:A:G	2.17775e-18	-4.25965e-10	-0.934172
75040294	chr5:75040294:TCTC:T	1.69878e-18	-4.25965e-10	-1.18256
75040534	chr5:75040534:A:G	1.45949e-19	-2.22152	-1.41545
75040641	chr5:75040641:T:C	1.4911e-18	-4.25965e-10	-1.31295
75040765	chr5:75040765:C:T	1.04979e-17	1.71114	-1.07243
75040897	chr5:75040897:C:T	2.21738e-18	-4.25965e-10	-0.916138
75041058	chr5:75041058:C:T	1.62603e-19	-2.18056	-1.34835
75041118	chr5:75041118:T:C	2.03824e-17	2.52174	-1.21953
75041253	chr5:75041253:C:A	3.73672e-18	-4.25965e-10	-0.394256
75041254	chr5:75041254:C:A	6.06789e-19	-2.21204	-4.01506e-10
75041314	chr5:75041314:A:T	8.47249e-18	1.77461	-1.35025
75041727	chr5:75041727:A:G	8.9654e-19	-0.532909	-1.28877
75042114	chr5:75042114:C:T	1.4249e-18	-4.25965e-10	-1.35836
75042630	chr5:75042630:T:C	1.36292e-18	-4.25965e-10	-1.40284
75042727	chr5:75042727:G:A	1.07947e-18	-0.742243	-0.893749
75042728	chr5:75042728:T:C	7.59093e-19	-1.9881	-4.01506e-10
75042747	chr5:75042747:A:C	9.60091e-19	-0.735703	-1.01749
75042765	chr5:75042765:G:A	5.54517e-18	0.883581	-0.883119
75043153	chr5:75043153:G:A	1.13656e-18	-0.693048	-0.891411
75043651	chr5:75043651:G:A	1.6332e-18	-4.25965e-10	-1.22192
75043747	chr5:75043747:G:A	1.26836e-17	-4.25965e-10	0.827849
75043795	chr5:75043795:A:G	1.09376e-18	-0.729732	-0.893115
75044005	chr5:75044005:T:C	1.38183e-18	-4.25965e-10	-1.38906
75044361	chr5:75044361:T:C	2.79787e-18	-4.25965e-10	-0.683606
75045125	chr5:75045125:G:C	1.44879e-18	-4.25965e-10	-1.34173
75045242	chr5:75045242:G:T	2.97137e-18	0.781525	-1.40497
75045492	chr5:75045492:T:C	1.62476e-17	-4.25965e-10	1.07548
75045780	chr5:75045780:T:C	1.40562e-18	-4.25965e-10	-1.37199
75045890	chr5:75045890:A:C	6.24489e-19	-2.18329	-4.01506e-10
75045931	chr5:75045931:TG:T	1.41227e-18	-4.25965e-10	-1.36727
75046211	chr5:75046211:C:T	9.61394e-19	-0.884694	-0.867141
75046355	chr5:75046355:A:C	1.55477e-18	-4.25965e-10	-1.27114
75046488	chr5:75046488:G:A	1.63169e-19	-2.1724	-1.35303
75046684	chr5:75046684:C:T	1.90729e-17	-4.25965e-10	1.2358
75046807	chr5:75046807:C:T	6.10244e-19	-2.20636	-4.01506e-10
75046877	chr5:75046877:C:T	2.00068e-18	-1.32899	0.310016
75046951	chr5:75046951:T:C	1.92446e-19	-2.21503	-1.14537
75047071	chr5:75047071:T:G	2.15698e-18	-4.25965e-10	-0.943755
75047169	chr5:75047169:T:C	1.62264e-17	-4.25965e-10	1.07417
75047532	chr5:75047532:T:A	1.56015e-18	-4.25965e-10	-1.26768
75047772	chr5:75047772:T:C	3.1674e-18	-4.25965e-10	-0.559554
75047784	chr5:75047784:CT:C	9.47627e-19	-1.31659	-0.449668
75047919	chr5:75047919:AC:A	3.01774e-18	-4.25965e-10	-0.607956
75047944	chr5:75047944:G:A	4.71536e-18	1.22496	-1.3866
75048488	chr5:75048488:A:G	6.4498e-18	1.01142	-0.859835
75048667	chr5:75048667:A:G	3.79046e-17	2.9949	-1.0723
75048785	chr5:75048785:G:A	1.26625e-18	-0.735316	-0.741087
75048975	chr5:75048975:T:C	1.94199e-17	-4.25965e-10	1.25383
75049154	chr5:75049154:C:G	1.70241e-18	-1.18042	-4.01506e-10
75049451	chr5:75049451:C:T	1.46632e-18	-4.25965e-10	-1.32971
75049544	chr5:75049544:C:A	2.07307e-19	-2.13926	-1.14676
75049770	chr5:75049770:T:C	1.28645e-18	-0.677847	-0.782734
75049953	chr5:75049953:T:C	4.70142e-16	4.29225	0.148324
75050125	chr5:75050125:C:T	5.99117e-19	-2.03197	-0.192793
75051486	chr5:75051486:CT:C	1.20656e-18	-0.109595	-1.4151
75051965	chr5:75051965:G:A	1.38288e-18	-4.25965e-10	-1.38829
75052274	chr5:75052274:A:G	1.543e-18	-4.25965e-10	-1.27874
75052307	chr5:75052307:G:A	1.97847e-19	-1.93796	-1.39476
75053405	chr5:75053405:G:A	1.3956e-18	-0.382546	-0.996593
75053733	chr5:75053733:C:T	1.09951e-18	-0.291618	-1.32598
75053805	chr5:75053805:G:A	8.04092e-19	-0.551933	-1.37857
75053810	chr5:75053810:C:T	1.41691e-18	-4.25965e-10	-1.36399
75053856	chr5:75053856:G:C	3.69161e-18	-4.25965e-10	-0.406402
75054055	chr5:75054055:AGG:A	2.41845e-19	-1.93516	-1.19676
75054233	chr5:75054233:C:T	1.62559e-18	-4.25965e-10	-1.22659
75054265	chr5:75054265:C:T	2.20999e-18	-4.25965e-10	-0.919478
75054426	chr5:75054426:G:C	1.79763e-18	-4.25965e-10	-1.126
75054501	chr5:75054501:A:G	1.60693e-18	-4.25965e-10	-1.23814
75054876	chr5:75054876:A:G	1.73317e-18	-4.25965e-10	-1.16251
75055055	chr5:75055055:C:T	7.72889e-19	-1.97008	-4.01506e-10
75055701	chr5:75055701:C:T	3.09273e-18	-4.25965e-10	-0.583411
75056203	chr5:75056203:A:C	3.33032e-17	-4.25965e-10	1.79319
75056204	chr5:75056204:C:G	1.4846e-18	-4.25965e-10	-1.31732
75056355	chr5:75056355:A:G	5.62099e-18	1.42331	-1.40926
75056660	chr5:75056660:A:G	1.61882e-18	-4.25965e-10	-1.23077
75056746	chr5:75056746:C:T	2.86553e-17	-4.25965e-10	1.64287
75056790	chr5:75056790:T:A	3.92298e-19	-1.51839	-1.12981
75056915	chr5:75056915:T:G	5.50449e-19	-1.76238	-0.547109
75057209	chr5:75057209:T:G	1.44861e-18	-4.25965e-10	-1.34186
75057340	chr5:75057340:AAG:A	4.6586e-19	-1.64952	-0.826814
75057710	chr5:75057710:G:A	1.77398e-19	-2.03299	-1.40883
75057877	chr5:75057877:A:G	9.7392e-19	-1.73556	-0.00332925
75058096	chr5:75058096:C:T	6.82956e-19	-1.8024	-0.291386
75058597	chr5:75058597:G:A	1.67759e-17	2.45516	-1.34768
75058717	chr5:75058717:A:G	1.61582e-17	2.41125	-1.34129
75058934	chr5:75058934:G:A	1.66982e-18	-4.25965e-10	-1.19975
75059050	chr5:75059050:G:T	1.70715e-17	2.48222	-1.35728
75060030	chr5:75060030:G:A	1.68215e-19	-2.20142	-1.29355
75060171	chr5:75060171:A:G	1.42067e-18	-4.25965e-10	-1.36134
75061032	chr5:75061032:T:C	5.75851e-18	1.45523	-1.41701
75061269	chr5:75061269:G:A	1.93871e-15	2.87974	2.97757
75061650	chr5:75061650:G:A	6.30203e-18	1.49272	-1.36432
75062141	chr5:75062141:T:C	2.29211e-19	-1.77388	-1.4117
75062430	chr5:75062430:C:T	1.35913e-18	-4.25965e-10	-1.40562
75063663	chr5:75063663:C:G	2.19254e-19	-1.81521	-1.41478
75064350	chr5:75064350:T:G	2.82952e-18	-4.25965e-10	-0.672359
75064717	chr5:75064717:AATT:A	2.25001e-19	-1.80289	-1.40123
75064732	chr5:75064732:T:A	5.08715e-18	-4.25965e-10	-0.0857479
75064905	chr5:75064905:C:T	7.88136e-19	-1.95055	-4.01506e-10
75065134	chr5:75065134:T:C	1.91989e-18	-4.25965e-10	-1.0602
75065724	chr5:75065724:T:C	1.40695e-18	-4.25965e-10	-1.37104
75065948	chr5:75065948:A:G	1.36641e-18	-4.25965e-10	-1.40027
75066032	chr5:75066032:C:A	8.72117e-18	1.79644	-1.34315
75066404	chr5:75066404:A:G	1.91836e-19	-2.02221	-1.34137
75066709	chr5:75066709:T:C	1.41013e-18	-4.25965e-10	-1.36878
75067406	chr5:75067406:T:C	4.72079e-18	-4.25965e-10	-0.160489
75067918	chr5:75067918:G:A	2.03047e-19	-1.89018	-1.4166
75068160	chr5:75068160:C:A	6.0075e-19	-2.22204	-4.01506e-10
75068475	chr5:75068475:G:A	8.26334e-18	1.73508	-1.33571
75068928	chr5:75068928:T:TA	1.64348e-19	-2.1055	-1.41274
75069201	chr5:75069201:C:T	7.57025e-18	1.69055	-1.37879
75069228	chr5:75069228:T:C	7.88344e-18	1.67656	-1.32426
75069718	chr5:75069718:G:T	3.18142e-19	-1.74612	-1.1116
75069766	chr5:75069766:C:G	8.5556e-18	1.76554	-1.33142
75069877	chr5:75069877:A:T	1.39073e-18	-4.25965e-10	-1.38264
75069932	chr5:75069932:A:C	2.17551e-19	-2.03982	-1.19797
75070047	chr5:75070047:C:G	1.2562e-17	2.09224	-1.27403
75070161	chr5:75070161:C:T	7.37201e-18	1.60456	-1.31934
75070198	chr5:75070198:A:G	6.80381e-18	1.61746	-1.41244
75070708	chr5:75070708:C:T	6.70402e-18	1.56911	-1.37887
75071863	chr5:75071863:A:G	2.0291e-19	-1.97949	-1.32796
75071887	chr5:75071887:G:A	1.56603e-18	-4.25965e-10	-1.26392
75072230	chr5:75072230:T:C	1.52204e-18	-4.25965e-10	-1.29241
75072294	chr5:75072294:C:A	1.80626e-19	-2.14115	-1.28264
75072299	chr5:75072299:T:C	1.362e-18	-4.25965e-10	-1.40351
75072332	chr5:75072332:G:A	1.35512e-16	3.14277	0.0538275
75072429	chr5:75072429:T:C	2.25348e-17	1.98397	-0.581376
75072817	chr5:75072817:G:T	8.91698e-18	1.80158	-1.32609
75073165	chr5:75073165:C:T	1.43565e-18	-4.25965e-10	-1.35084
75073321	chr5:75073321:C:T	1.40574e-18	-4.25965e-10	-1.3719
75073388	chr5:75073388:T:C	2.18586e-19	-1.81681	-1.41623
75074544	chr5:75074544:C:G	2.93315e-19	-2.12042	-0.818554
75074773	chr5:75074773:A:G	1.32859e-18	-1.42834	-4.01506e-10
75074943	chr5:75074943:T:C	3.28576e-19	-1.78732	-1.03813
75075070	chr5:75075070:A:G	2.24118e-19	-1.793	-1.41504
75075347	chr5:75075347:C:G	1.38637e-18	-4.25965e-10	-1.38578
75075378	chr5:75075378:T:G	6.92682e-18	1.63351	-1.41058
75075642	chr5:75075642:T:A	1.35487e-18	-4.25965e-10	-1.40876
75075810	chr5:75075810:A:G	2.26981e-19	-1.77847	-1.41688
75075822	chr5:75075822:T:C	1.91793e-18	-4.25965e-10	-1.06122
75076316	chr5:75076316:T:C	7.84141e-18	1.16216	-0.81521
75076873	chr5:75076873:C:T	3.36137e-19	-1.78123	-1.02148
75077197	chr5:75077197:T:C	1.87287e-18	-4.25965e-10	-1.08499
75077283	chr5:75077283:C:T	5.19857e-19	-1.85646	-0.510202
75077535	chr5:75077535:C:T	7.07152e-18	1.62068	-1.37707
75077559	chr5:75077559:AT:A	7.67629e-18	1.66469	-1.33902
75077633	chr5:75077633:A:G	2.05707e-18	-4.25965e-10	-0.991184
75078228	chr5:75078228:G:A	2.15231e-18	-4.25965e-10	-0.945922
75078547	chr5:75078547:A:G	1.79556e-16	3.26234	0.21568
75078866	chr5:75078866:G:A	3.01393e-18	-4.25965e-10	-0.609219
75079674	chr5:75079674:T:C	2.25131e-19	-1.78656	-1.41698
75079677	chr5:75079677:T:C	3.76888e-19	-1.64763	-1.04064
75079771	chr5:75079771:C:T	1.61309e-18	-4.25965e-10	-1.23432
75080377	chr5:75080377:G:C	2.64524e-18	-4.25965e-10	-0.739704
75080484	chr5:75080484:A:C	7.96802e-18	1.69895	-1.33598
75080746	chr5:75080746:C:T	8.30434e-18	1.73414	-1.32982
75080833	chr5:75080833:G:C	1.03947e-17	1.17479	-0.545959
75081176	chr5:75081176:T:C	7.27814e-18	1.68544	-1.41303
75081753	chr5:75081753:G:A	6.30107e-19	-2.17433	-4.01506e-10
75082337	chr5:75082337:C:G	1.56603e-18	-4.25965e-10	-1.26392
75082917	chr5:75082917:C:T	7.73628e-18	1.65895	-1.32549
75083456	chr5:75083456:T:C	7.39511e-18	1.5978	-1.30944
75083600	chr5:75083600:T:C	7.11693e-18	1.58003	-1.33002
75083727	chr5:75083727:G:A	1.37487e-18	-4.25965e-10	-1.3941
75083771	chr5:75083771:A:G	2.45704e-19	-1.69991	-1.41618
75083800	chr5:75083800:A:T	8.23751e-18	1.71778	-1.32155
75083850	chr5:75083850:T:A	5.58429e-18	1.01119	-1.0037
75084002	chr5:75084002:G:A	1.66489e-17	2.44518	-1.34531
75084731	chr5:75084731:A:G	2.24722e-18	-4.25965e-10	-0.90277
75084976	chr5:75084976:T:C	2.24497e-19	-1.79015	-1.41621
75085134	chr5:75085134:A:G	2.67004e-18	0.684378	-1.41475
75085327	chr5:75085327:G:A	2.84804e-19	-1.90593	-1.06249
75085507	chr5:75085507:C:T	3.3923e-18	-4.25965e-10	-0.490956
75085679	chr5:75085679:G:GGT	2.23406e-19	-1.79436	-1.41687
75085714	chr5:75085714:C:T	2.39251e-19	-1.96093	-1.18177
75086377	chr5:75086377:T:C	2.14351e-18	-4.25965e-10	-0.950019
75086497	chr5:75086497:T:C	2.16031e-18	-4.25965e-10	-0.942214
75086557	chr5:75086557:G:T	1.44063e-16	3.23187	0.0259215
75086616	chr5:75086616:G:C	6.54564e-19	-2.13625	-4.01506e-10
75087036	chr5:75087036:A:G	1.63265e-18	-4.25965e-10	-1.22226
75087144	chr5:75087144:T:C	1.66748e-19	-2.08716	-1.41657
75087356	chr5:75087356:A:G	1.96115e-18	-4.25965e-10	-1.03893
75087694	chr5:75087694:AG:A	1.95204e-19	-2.09915	-1.24702
75087733	chr5:75087733:TG:T	1.9419e-19	-2.10876	-1.24263
75088290	chr5:75088290:A:G	3.25741e-18	0.769001	-1.30053
75088961	chr5:75088961:A:T	1.3577e-18	-4.25965e-10	-1.40667
75090608	chr5:75090608:T:A	5.46702e-19	-1.6881	-0.628215
75090680	chr5:75090680:C:T	2.2943e-18	-4.25965e-10	-0.882035
75091113	chr5:75091113:G:A	1.43133e-18	-4.25965e-10	-1.35386
75091127	chr5:75091127:A:G	1.4086e-17	0.932716	-4.01506e-10
75091256	chr5:75091256:C:T	2.22688e-18	-4.25965e-10	-0.911861
75091492	chr5:75091492:C:G	7.69821e-18	1.6369	-1.30838
75091644	chr5:75091644:C:T	2.05976e-19	-1.87695	-1.41551
75091685	chr5:75091685:C:T	1.60875e-18	-4.25965e-10	-1.23701
75091939	chr5:75091939:G:A	1.87317e-18	-4.25965e-10	-1.08483
75092002	chr5:75092002:C:T	1.70387e-19	-2.16072	-1.32143
75092114	chr5:75092114:G:T	7.54182e-18	-4.25965e-10	0.307998
75092499	chr5:75092499:C:T	2.12579e-18	-4.25965e-10	-0.958323
75092542	chr5:75092542:T:C	1.36955e-18	-4.25965e-10	-1.39798
75092674	chr5:75092674:A:G	4.61068e-18	-4.25965e-10	-0.18409
75092761	chr5:75092761:T:C	2.81948e-18	-4.25965e-10	-0.675914
75093042	chr5:75093042:TAC:T	6.12067e-19	-2.20338	-4.01506e-10
75093552	chr5:75093552:G:A	1.84656e-18	-4.25965e-10	-1.09914
75093895	chr5:75093895:T:C	1.52194e-18	-4.25965e-10	-1.29248
75093974	chr5:75093974:G:A	6.81361e-18	1.55107	-1.34461
75094076	chr5:75094076:A:C	6.46457e-18	1.51809	-1.36421
75094454	chr5:75094454:G:A	6.02974e-19	-1.65611	-0.562233
75094816	chr5:75094816:G:C	3.15862e-17	-4.25965e-10	1.74026
75095357	chr5:75095357:C:T	1.58023e-18	-4.25965e-10	-1.25489
75095793	chr5:75095793:T:A	1.78079e-19	-2.02372	-1.41427
75096222	chr5:75096222:A:T	1.06842e-17	-4.25965e-10	0.6563
75096450	chr5:75096450:G:A	1.69416e-18	-4.25965e-10	-1.18528
75096796	chr5:75096796:A:G	2.08746e-19	-1.93189	-1.34721
75096800	chr5:75096800:C:T	1.34939e-18	-4.25965e-10	-1.41282
75096861	chr5:75096861:T:C	1.87732e-19	-2.01436	-1.37085
75097057	chr5:75097057:C:T	7.77349e-18	0.912623	-0.574368
75097626	chr5:75097626:C:T	6.57531e-18	1.4826	-1.31174
75097923	chr5:75097923:C:T	1.07329e-18	-0.252305	-1.38943
75098094	chr5:75098094:G:A	1.73026e-18	-4.25965e-10	-1.16419
75098359	chr5:75098359:T:C	7.02547e-18	-4.25965e-10	0.237077
75098467	chr5:75098467:GAA:G	5.51668e-19	-1.73652	-0.570757
75098538	chr5:75098538:C:T	1.04067e-16	2.55529	0.377275
75098659	chr5:75098659:T:C	1.39693e-18	-4.25965e-10	-1.37819
75098705	chr5:75098705:A:G	1.35067e-18	-4.25965e-10	-1.41187
75098823	chr5:75098823:A:G	6.34117e-18	1.44551	-1.31091
75098838	chr5:75098838:T:C	5.31645e-18	1.26636	-1.30802
75099108	chr5:75099108:G:A	1.34837e-18	-4.25965e-10	-1.41357
75099143	chr5:75099143:A:G	7.38087e-18	1.67794	-1.39151
75099216	chr5:75099216:T:C	3.26547e-18	0.144719	-0.673779
75099670	chr5:75099670:G:A	2.92299e-18	-4.25965e-10	-0.639857
75100107	chr5:75100107:T:A	6.4273e-18	1.45145	-1.30336
75100356	chr5:75100356:T:C	2.30984e-19	-1.78094	-1.39693
75100716	chr5:75100716:G:A	2.08115e-18	-4.25965e-10	-0.979545
75100931	chr5:75100931:T:A	2.07662e-18	-4.25965e-10	-0.981722
75101228	chr5:75101228:T:C	2.40903e-18	-4.25965e-10	-0.833239
75101310	chr5:75101310:G:T	1.68262e-18	-4.25965e-10	-1.19211
75101436	chr5:75101436:G:C	1.76214e-18	-4.25965e-10	-1.14593
75101542	chr5:75101542:C:T	1.4004e-18	-4.25965e-10	-1.37571
75101559	chr5:75101559:A:G	6.29351e-18	1.47779	-1.35074
75101621	chr5:75101621:C:T	3.0479e-19	-1.48369	-1.41691
75101741	chr5:75101741:G:A	3.08632e-17	-4.25965e-10	1.7171
75101907	chr5:75101907:G:A	1.92397e-19	-1.94441	-1.41625
75102049	chr5:75102049:C:T	2.36807e-19	-1.75195	-1.40102
75102186	chr5:75102186:G:C	1.8912e-19	-2.09783	-1.28001
75103251	chr5:75103251:C:G	2.13584e-19	-1.84112	-1.41507
75104041	chr5:75104041:T:C	7.32207e-18	1.68011	-1.40168
75104100	chr5:75104100:C:T	1.85698e-19	-1.98392	-1.41218
75104499	chr5:75104499:C:T	1.12933e-18	-1.59084	-4.01506e-10
75104561	chr5:75104561:G:C	4.549e-19	-1.89075	-0.60939
75104680	chr5:75104680:C:T	3.78125e-18	-4.25965e-10	-0.382411
75104691	chr5:75104691:G:C	6.9875e-18	0.788674	-0.557015
75104788	chr5:75104788:A:G	1.46084e-18	-4.25965e-10	-1.33345
75105614	chr5:75105614:C:T	2.13876e-18	-4.25965e-10	-0.95224
75106021	chr5:75106021:T:C	2.20609e-19	-1.80719	-1.41664
75107166	chr5:75107166:C:T	1.02447e-17	-4.25965e-10	0.614298
75107167	chr5:75107167:G:A	1.42728e-18	-1.35669	-4.01506e-10
75107338	chr5:75107338:G:C	1.91511e-18	-4.25965e-10	-1.06269
75107706	chr5:75107706:A:G	2.14349e-19	-1.83598	-1.41663
75108456	chr5:75108456:T:C	9.43683e-19	-1.77043	-4.01506e-10
75108713	chr5:75108713:A:G	1.63081e-18	-4.25965e-10	-1.22339
75109080	chr5:75109080:C:T	6.57085e-18	1.54414	-1.37396
75109133	chr5:75109133:G:T	2.12676e-19	-1.84353	-1.41692
75109272	chr5:75109272:A:G	6.44523e-18	1.47419	-1.32332
75109541	chr5:75109541:G:A	1.69084e-18	-4.25965e-10	-1.18724
75109546	chr5:75109546:G:A	3.55575e-18	-0.443898	-4.01506e-10
75110254	chr5:75110254:C:A	1.95432e-19	-2.12959	-1.21542
75110491	chr5:75110491:T:C	6.56969e-18	1.51167	-1.34167
75112166	chr5:75112166:C:T	8.19964e-18	1.09889	-0.707264
75112169	chr5:75112169:T:C	6.96893e-18	1.55932	-1.33033
75112235	chr5:75112235:C:T	6.36078e-19	-2.1649	-4.01506e-10
75112775	chr5:75112775:G:C	3.14479e-17	-4.25965e-10	1.73587
75113137	chr5:75113137:C:T	1.21453e-18	-1.51811	-4.01506e-10
75113154	chr5:75113154:G:A	1.79626e-19	-2.01941	-1.40993
75114035	chr5:75114035:C:T	2.19862e-18	-4.25965e-10	-0.924634
75114596	chr5:75114596:A:G	1.58401e-18	-1.25251	-4.01506e-10
75114640	chr5:75114640:G:A	1.85918e-19	-2.01497	-1.37994
75114888	chr5:75114888:A:G	3.53583e-18	-4.25965e-10	-0.449516
75114941	chr5:75114941:C:G	8.76501e-19	-1.84428	-4.01506e-10
75115410	chr5:75115410:G:A	2.01398e-18	-4.25965e-10	-1.01235
75115457	chr5:75115457:C:T	2.09898e-19	-1.85761	-1.41599
75115490	chr5:75115490:A:C	5.69028e-19	-1.58206	-0.694225
75115502	chr5:75115502:C:A	6.37268e-18	1.50401	-1.36445
75115594	chr5:75115594:C:T	1.94513e-19	-1.93439	-1.41533
75115595	chr5:75115595:A:G	1.73722e-19	-2.04747	-1.4153
75115804	chr5:75115804:C:G	7.25233e-18	1.60528	-1.33642
75116242	chr5:75116242:C:G	1.71645e-18	-4.25965e-10	-1.1722
75116355	chr5:75116355:C:T	1.43643e-16	3.15923	0.0956417
75116444	chr5:75116444:A:T	2.07684e-18	-4.25965e-10	-0.981616
75116864	chr5:75116864:T:A	2.36953e-19	-1.75554	-1.39682
75116956	chr5:75116956:A:G	1.36027e-18	-4.25965e-10	-1.40478
75117014	chr5:75117014:T:G	6.07748e-19	-2.21046	-4.01506e-10
75117888	chr5:75117888:T:C	3.12333e-18	0.129527	-0.703092
75118437	chr5:75118437:A:G	4.23246e-18	-4.25965e-10	-0.269682
75118492	chr5:75118492:G:C	1.84794e-19	-2.13601	-1.26497
75118808	chr5:75118808:C:T	1.39803e-18	-4.25965e-10	-1.3774
75119007	chr5:75119007:TC:T	1.83584e-19	-2.00206	-1.40548
75119491	chr5:75119491:A:G	1.03135e-18	-1.68159	-4.01506e-10
75119987	chr5:75119987:T:C	1.39843e-18	-4.25965e-10	-1.37711
75120277	chr5:75120277:C:T	2.07472e-19	-2.10534	-1.17989
75120891	chr5:75120891:A:G	1.09313e-18	-1.62342	-4.01506e-10
75120900	chr5:75120900:A:G	1.40858e-18	-4.25965e-10	-1.36988
75120912	chr5:75120912:C:T	6.26308e-19	-2.18038	-4.01506e-10
75122155	chr5:75122155:G:A	1.60695e-19	-2.13859	-1.40212
75122233	chr5:75122233:G:A	3.52656e-17	-4.25965e-10	1.85044
75122481	chr5:75122481:A:C	1.3455e-18	-4.25965e-10	-1.4157
75122504	chr5:75122504:C:T	1.60945e-18	-4.25965e-10	-1.23658
75122608	chr5:75122608:G:T	2.05308e-19	-2.10645	-1.18926
75122654	chr5:75122654:T:C	1.39405e-18	-4.25965e-10	-1.38025
75122742	chr5:75122742:T:C	2.07554e-19	-2.09493	-1.18989
75122816	chr5:75122816:A:T	2.0463e-18	-4.25965e-10	-0.996432
75123440	chr5:75123440:T:C	8.86094e-18	-4.25965e-10	0.469188
75123526	chr5:75123526:C:T	6.04353e-19	-2.21606	-4.01506e-10
75123806	chr5:75123806:T:C	6.02044e-19	-2.21989	-4.01506e-10
75123968	chr5:75123968:G:A	6.66858e-18	1.48994	-1.30499
75124597	chr5:75124597:G:A	4.24762e-17	3.45348	-1.417
75124705	chr5:75124705:T:G	2.03568e-18	-4.25965e-10	-1.00164
75124895	chr5:75124895:T:C	1.98633e-18	-1.02617	-4.01506e-10
75125572	chr5:75125572:A:G	6.33125e-18	1.54301	-1.40998
75125961	chr5:75125961:T:C	1.89579e-17	1.42046	-0.190706
75125987	chr5:75125987:C:T	2.07738e-19	-1.86691	-1.41703
75126137	chr5:75126137:A:G	5.56861e-18	1.41411	-1.40943
75126294	chr5:75126294:T:C	5.52491e-18	1.40312	-1.40631
75126385	chr5:75126385:T:C	6.21451e-18	1.52269	-1.40827
75126456	chr5:75126456:T:C	1.92148e-19	-2.16995	-1.19201
75126537	chr5:75126537:C:G	2.3023e-17	1.42403	-4.01506e-10
75126782	chr5:75126782:C:T	5.87479e-18	1.46671	-1.4085
75127418	chr5:75127418:A:T	6.63561e-18	1.49568	-1.3157
75127514	chr5:75127514:A:G	8.06045e-18	1.76709	-1.39258
75127535	chr5:75127535:C:T	1.40448e-18	-4.25965e-10	-1.37279
75127675	chr5:75127675:T:A	1.27107e-16	2.87123	0.261336
75128591	chr5:75128591:G:A	1.0776e-18	-1.63773	-4.01506e-10
75128766	chr5:75128766:G:A	1.93529e-19	-2.03074	-1.32406
75129142	chr5:75129142:TA:T	2.14385e-18	-4.25965e-10	-0.949861
75129392	chr5:75129392:C:T	2.10357e-19	-1.85957	-1.41184
75129785	chr5:75129785:C:T	1.52358e-18	-4.25965e-10	-1.2914
75129786	chr5:75129786:G:A	2.36352e-19	-2.06895	-1.08595
75129923	chr5:75129923:C:T	2.57555e-18	-4.25965e-10	-0.766401
75129950	chr5:75129950:G:A	6.41563e-18	1.518	-1.37173
75130061	chr5:75130061:T:A	9.07391e-19	-1.80965	-4.01506e-10
75130079	chr5:75130079:C:T	1.63666e-19	-2.1055	-1.4169
75130516	chr5:75130516:C:A	2.11894e-19	-1.8497	-1.41443
75130543	chr5:75130543:A:G	6.68789e-18	1.49677	-1.30893
75130852	chr5:75130852:C:T	1.63168e-18	-4.25965e-10	-1.22285
75130922	chr5:75130922:C:T	6.01438e-19	-2.2209	-4.01506e-10
75131008	chr5:75131008:C:T	6.17633e-19	-2.19433	-4.01506e-10
75131086	chr5:75131086:G:A	1.35237e-18	-4.25965e-10	-1.4106
75131108	chr5:75131108:A:G	6.56137e-19	-1.5784	-0.555449
75131131	chr5:75131131:C:T	8.21861e-17	2.92255	-0.226029
75131301	chr5:75131301:C:T	2.18711e-19	-1.87516	-1.35731
75131305	chr5:75131305:C:T	2.04319e-18	-4.25965e-10	-0.997953
75131390	chr5:75131390:G:A	7.88365e-19	-1.95026	-4.01506e-10
75131467	chr5:75131467:C:T	1.93935e-19	-1.9797	-1.373
75131790	chr5:75131790:A:AG	4.35691e-19	-1.83985	-0.703433
75131884	chr5:75131884:T:C	6.61107e-18	1.48777	-1.31149
75131912	chr5:75131912:A:C	6.2934e-18	1.45323	-1.3262
75132033	chr5:75132033:G:T	2.09191e-19	-1.86262	-1.41435
75132201	chr5:75132201:G:A	1.67189e-19	-2.08407	-1.41703
75132853	chr5:75132853:G:A	6.00152e-18	1.44725	-1.3677
75133143	chr5:75133143:A:G	4.99396e-18	-4.25965e-10	-0.104235
75133340	chr5:75133340:A:C	5.29536e-18	1.31542	-1.36106
75133377	chr5:75133377:A:T	1.34408e-18	-4.25965e-10	-1.41676
75133606	chr5:75133606:C:T	2.09452e-18	-4.25965e-10	-0.973139
75133872	chr5:75133872:C:T	1.14765e-18	-1.57475	-4.01506e-10
75133973	chr5:75133973:C:A	1.37976e-18	-4.25965e-10	-1.39055
75134127	chr5:75134127:AT:A	8.85111e-19	-1.83451	-4.01506e-10
75134309	chr5:75134309:A:G	6.02353e-18	1.42843	-1.34523
75134401	chr5:75134401:T:C	1.63316e-18	-4.25965e-10	-1.22195
75134498	chr5:75134498:G:A	6.39535e-19	-2.15948	-4.01506e-10
75134719	chr5:75134719:A:G	3.6883e-18	-4.25965e-10	-0.407299
75135120	chr5:75135120:C:A	5.37733e-18	-4.25965e-10	-0.030272
75135348	chr5:75135348:C:A	6.36858e-18	1.54282	-1.40391
75135423	chr5:75135423:C:A	2.67301e-18	-4.25965e-10	-0.729258
75135513	chr5:75135513:AAG:A	6.02378e-19	-2.21933	-4.01506e-10
75135572	chr5:75135572:G:A	1.35912e-18	-1.40562	-4.01506e-10
75135764	chr5:75135764:C:A	2.1147e-19	-1.84934	-1.4168
75136530	chr5:75136530:G:A	1.69975e-18	-4.25965e-10	-1.18199
75136560	chr5:75136560:T:C	1.0174e-18	-1.69521	-4.01506e-10
75136580	chr5:75136580:T:G	2.74991e-18	-4.25965e-10	-0.700897
75136695	chr5:75136695:C:G	6.78202e-19	-2.10077	-4.01506e-10
75136718	chr5:75136718:C:T	1.62697e-18	-4.25965e-10	-1.22575
75137433	chr5:75137433:G:A	6.41916e-18	1.47763	-1.33081
75137535	chr5:75137535:T:C	5.94709e-18	1.48484	-1.4144
75138010	chr5:75138010:A:C	5.30384e-17	2.25855	-4.01506e-10
75138729	chr5:75138729:G:A	1.95794e-19	-2.12423	-1.21893
75139286	chr5:75139286:GAAT:G	1.60857e-16	3.04347	0.324577
75139499	chr5:75139499:A:G	1.02275e-17	2.01198	-1.39937
75139783	chr5:75139783:G:A	1.49973e-18	-1.30718	-4.01506e-10
75140266	chr5:75140266:GGAA:G	1.3935e-18	-4.25965e-10	-1.38064
75140790	chr5:75140790:C:T	1.80759e-18	-4.25965e-10	-1.12047
75141227	chr5:75141227:A:T	1.8178e-19	-2.15019	-1.26723
75141287	chr5:75141287:C:T	1.40765e-18	-4.25965e-10	-1.37054
75141304	chr5:75141304:C:G	7.33591e-18	-4.25965e-10	0.280317
75141328	chr5:75141328:G:A	6.17338e-18	1.44034	-1.33256
75141403	chr5:75141403:C:A	6.45141e-18	1.48631	-1.33448
75143593	chr5:75143593:G:A	2.86995e-19	-1.72999	-1.23077
75145773	chr5:75145773:T:C	1.63168e-18	-4.25965e-10	-1.22285
75145875	chr5:75145875:G:A	8.05979e-18	1.78067	-1.40625
75146325	chr5:75146325:T:C	1.63378e-18	-4.25965e-10	-1.22157
75146585	chr5:75146585:G:A	6.80968e-18	1.53565	-1.32977
75147095	chr5:75147095:A:G	6.4501e-18	1.46002	-1.30839
75147139	chr5:75147139:T:C	2.17748e-17	1.50142	-0.133135
75147307	chr5:75147307:C:T	6.22976e-18	1.42978	-1.31291
75147652	chr5:75147652:C:T	9.55397e-19	-1.75809	-4.01506e-10
75147874	chr5:75147874:T:C	6.17163e-19	-2.19509	-4.01506e-10
75148287	chr5:75148287:T:C	2.12507e-19	-1.8462	-1.41504
75148317	chr5:75148317:T:A	1.36746e-18	-4.25965e-10	-1.39951
75148537	chr5:75148537:C:T	4.47465e-19	-1.92691	-0.589716
75149053	chr5:75149053:T:C	2.47079e-19	-1.73965	-1.37087
75149271	chr5:75149271:C:T	1.60493e-18	-4.25965e-10	-1.23939
75150040	chr5:75150040:T:A	4.7733e-19	-1.91077	-0.541245
75150041	chr5:75150041:C:T	4.7857e-19	-1.91227	-0.537144
75150476	chr5:75150476:A:G	1.99512e-17	1.518	-0.237173
75150684	chr5:75150684:G:T	1.86625e-19	-2.10822	-1.2829
75150727	chr5:75150727:T:C	6.73522e-17	2.88287	-0.385399
75151313	chr5:75151313:A:C	2.04045e-19	-1.88629	-1.41559
75151340	chr5:75151340:C:T	6.6963e-18	-4.25965e-10	0.18909
75151450	chr5:75151450:A:G	2.14499e-19	-1.83573	-1.41619
75152669	chr5:75152669:C:T	7.26244e-18	1.5631	-1.29285
75152795	chr5:75152795:G:T	1.35214e-18	-4.25965e-10	-1.41078
75153058	chr5:75153058:C:T	1.40575e-18	-4.25965e-10	-1.37189
75153647	chr5:75153647:G:C	1.85748e-19	-2.21455	-1.18128
75153896	chr5:75153896:A:G	1.68308e-18	-4.25965e-10	-1.19184
75153995	chr5:75153995:G:C	6.28248e-19	-1.5498	-0.627486
75154562	chr5:75154562:G:A	1.41243e-18	-4.25965e-10	-1.36715
75154828	chr5:75154828:C:T	1.40508e-18	-4.25965e-10	-1.37237
75155133	chr5:75155133:T:C	2.18736e-18	-4.25965e-10	-0.929768
75155353	chr5:75155353:G:C	7.16228e-18	1.56866	-1.31229
75155868	chr5:75155868:T:A	8.80735e-18	1.65102	-1.18789
75155986	chr5:75155986:A:C	3.8853e-18	0.897593	-1.25286
75156106	chr5:75156106:T:A	1.67299e-18	-4.25965e-10	-1.19785
75156311	chr5:75156311:A:G	1.61695e-18	-4.25965e-10	-1.23192
75156655	chr5:75156655:C:T	1.3441e-18	-4.25965e-10	-1.41674
75156761	chr5:75156761:C:A	1.63422e-18	-4.25965e-10	-1.2213
75157103	chr5:75157103:T:C	6.03588e-19	-2.21733	-4.01506e-10
75157419	chr5:75157419:G:T	6.75067e-18	-4.25965e-10	0.197176
75157938	chr5:75157938:G:C	2.14512e-18	-4.25965e-10	-0.949271
75157993	chr5:75157993:C:G	7.34622e-18	1.58563	-1.30391
75158881	chr5:75158881:C:T	6.66018e-18	1.49872	-1.31504
75159237	chr5:75159237:T:C	1.70505e-18	-4.25965e-10	-1.17887
75159238	chr5:75159238:A:G	5.95274e-18	1.38956	-1.31817
75159242	chr5:75159242:C:A	1.58346e-16	2.97493	0.377388
75159395	chr5:75159395:C:A	8.78995e-19	-1.84144	-4.01506e-10
75159836	chr5:75159836:AT:A	9.65778e-19	-1.74729	-4.01506e-10
75159976	chr5:75159976:T:C	2.07769e-19	-1.86737	-1.41643
75160652	chr5:75160652:C:A	1.01109e-17	2.00978	-1.40863
75160872	chr5:75160872:A:T	2.12935e-19	-1.84305	-1.41618
75160929	chr5:75160929:G:A	1.73953e-19	-2.11056	-1.35087
75160948	chr5:75160948:G:A	1.37643e-18	-4.25965e-10	-1.39297
75160985	chr5:75160985:T:C	1.6316e-18	-4.25965e-10	-1.22291
75161013	chr5:75161013:A:G	7.128e-18	1.55262	-1.30105
75161075	chr5:75161075:A:G	2.07316e-19	-1.86945	-1.41652
75161339	chr5:75161339:C:T	1.81675e-19	-2.11906	-1.29893
75161448	chr5:75161448:C:T	7.03598e-18	1.54996	-1.31139
75161607	chr5:75161607:G:C	1.83659e-19	-2.10641	-1.30073
75162182	chr5:75162182:A:G	1.90453e-19	-1.95636	-1.41445
75162225	chr5:75162225:C:G	2.17852e-18	-4.25965e-10	-0.933818
75162395	chr5:75162395:C:T	3.45847e-18	0.902684	-1.37432
75162561	chr5:75162561:G:T	7.83746e-17	2.87204	-0.223002
75162702	chr5:75162702:A:G	1.60639e-16	2.97444	0.392256
75162776	chr5:75162776:C:T	5.97145e-18	-4.25965e-10	0.0745258
75163133	chr5:75163133:T:G	2.11071e-19	-1.85163	-1.41639
75163352	chr5:75163352:C:A	3.15068e-17	-4.25965e-10	1.73774
75163395	chr5:75163395:A:G	6.90271e-18	1.52867	-1.30922
75163746	chr5:75163746:T:C	9.52913e-19	-1.7607	-4.01506e-10
75164220	chr5:75164220:A:G	6.8551e-18	1.5207	-1.30817
75164443	chr5:75164443:C:T	2.09521e-19	-1.85928	-1.41612
75164548	chr5:75164548:G:A	6.09048e-19	-1.63313	-0.575194
75164905	chr5:75164905:T:C	2.0299e-19	-2.13741	-1.16966
75164999	chr5:75164999:G:A	3.75688e-18	-4.25965e-10	-0.388875
75165263	chr5:75165263:C:CA	2.00726e-19	-2.13583	-1.18245
75165396	chr5:75165396:T:G	1.63238e-18	-4.25965e-10	-1.22243
75165578	chr5:75165578:C:T	3.41739e-18	-4.25965e-10	-0.483588
75165850	chr5:75165850:C:T	6.64309e-18	1.48731	-1.3062
75165993	chr5:75165993:A:G	3.07134e-19	-1.69041	-1.20253
75166025	chr5:75166025:T:G	6.38942e-18	1.46051	-1.31833
75166099	chr5:75166099:C:A	4.01066e-17	3.3938	-1.41472
75166108	chr5:75166108:T:C	2.13261e-19	-2.09463	-1.16307
75166599	chr5:75166599:A:C	1.76666e-18	-4.25965e-10	-1.14337
75167360	chr5:75167360:T:G	6.59494e-18	1.49464	-1.32081
75167562	chr5:75167562:C:A	3.83631e-18	-4.25965e-10	-0.367953
75167617	chr5:75167617:A:T	4.36392e-17	3.05706	-0.993567
75167987	chr5:75167987:T:C	4.24997e-18	-4.25965e-10	-0.265552
75168039	chr5:75168039:TA:T	2.36829e-18	-4.25965e-10	-0.850298
75169039	chr5:75169039:A:G	6.25616e-19	-2.0725	-0.108982
75169716	chr5:75169716:A:G	1.8957e-18	-4.25965e-10	-1.07288
75170009	chr5:75170009:T:C	5.52013e-18	-4.25965e-10	-0.00406369
75170071	chr5:75170071:A:G	2.10577e-19	-1.85444	-1.41593
75170175	chr5:75170175:C:T	1.84958e-18	-4.25965e-10	-1.09751
75170912	chr5:75170912:C:T	6.56316e-18	1.47122	-1.30222
75171008	chr5:75171008:A:G	3.06219e-19	-2.04854	-0.847378
75171023	chr5:75171023:A:G	1.38763e-18	-4.25965e-10	-1.38486
75171059	chr5:75171059:A:C	5.70515e-18	1.35787	-1.32896
75171435	chr5:75171435:CAT:C	1.48715e-18	-4.25965e-10	-1.3156
75171594	chr5:75171594:A:C	2.0787e-19	-1.86637	-1.41694
75171668	chr5:75171668:A:G	1.52375e-19	-2.21016	-1.38371
75171980	chr5:75171980:G:C	1.71303e-18	-4.25965e-10	-1.1742
75172023	chr5:75172023:C:T	3.61298e-18	-4.25965e-10	-0.427931
75172161	chr5:75172161:T:C	6.44871e-19	-2.15117	-4.01506e-10
75173051	chr5:75173051:G:C	1.674e-18	-4.25965e-10	-1.19725
75173231	chr5:75173231:C:T	2.28217e-19	-1.77292	-1.41701
75173249	chr5:75173249:C:T	1.74385e-19	-2.14697	-1.31198
75173282	chr5:75173282:T:C	2.011e-19	-2.08658	-1.22983
75173356	chr5:75173356:C:G	4.63681e-19	-1.90002	-0.581005
75173616	chr5:75173616:T:C	1.3832e-17	2.31353	-1.39901
75173712	chr5:75173712:A:G	1.75232e-16	3.08546	0.368188
75173772	chr5:75173772:G:A	2.00223e-19	-2.09209	-1.2287
75173799	chr5:75173799:T:C	3.84493e-18	-4.25965e-10	-0.365709
75173995	chr5:75173995:T:G	1.81115e-19	-2.11889	-1.3022
75174028	chr5:75174028:G:A	3.31098e-18	0.863814	-1.37904
75174433	chr5:75174433:AAC:A	1.773e-18	-4.25965e-10	-1.13979
75174437	chr5:75174437:GTGAAC:G	1.7729e-18	-4.25965e-10	-1.13985
75174525	chr5:75174525:G:A	7.77558e-18	1.63895	-1.30043
75174616	chr5:75174616:G:A	1.26131e-17	-4.25965e-10	0.822268
75174773	chr5:75174773:T:C	2.11798e-19	-1.84793	-1.41665
75174920	chr5:75174920:A:G	2.14512e-17	1.54969	-0.196377
75174938	chr5:75174938:T:A	6.87586e-18	1.52589	-1.31034
75175078	chr5:75175078:A:G	1.50053e-18	-4.25965e-10	-1.30665
75175171	chr5:75175171:T:C	1.36756e-18	-4.25965e-10	-1.39944
75175201	chr5:75175201:G:A	6.72761e-18	1.5478	-1.35404
75175228	chr5:75175228:G:A	4.69121e-17	-4.25965e-10	2.13581
75175389	chr5:75175389:A:G	1.87689e-18	-4.25965e-10	-1.08285
75175468	chr5:75175468:T:A	1.40333e-18	-4.25965e-10	-1.37361
75175845	chr5:75175845:G:A	1.63168e-18	-4.25965e-10	-1.22285
75175865	chr5:75175865:G:A	3.30863e-18	0.862497	-1.37843
75175910	chr5:75175910:A:G	3.45105e-18	0.903204	-1.37699
75176219	chr5:75176219:T:C	1.88089e-18	-4.25965e-10	-1.08072
75176400	chr5:75176400:T:C	6.93574e-18	1.51833	-1.2941
75176412	chr5:75176412:T:C	2.10901e-19	-1.85203	-1.41681
75176670	chr5:75176670:T:G	1.63415e-18	-4.25965e-10	-1.22134
75177103	chr5:75177103:C:T	3.52791e-18	0.93038	-1.38214
75177114	chr5:75177114:G:A	7.10473e-18	1.5581	-1.3098
75177527	chr5:75177527:T:C	6.46003e-18	1.49035	-1.33718
75177947	chr5:75177947:TAA:T	2.13665e-18	-4.25965e-10	-0.953226
75177967	chr5:75177967:G:A	2.10121e-19	-1.85713	-1.41541
75177975	chr5:75177975:T:C	1.34407e-18	-4.25965e-10	-1.41676
75177977	chr5:75177977:T:C	5.05457e-18	-4.25965e-10	-0.0921722
75178044	chr5:75178044:C:T	1.47578e-18	-4.25965e-10	-1.32328
75178260	chr5:75178260:C:T	1.63168e-18	-4.25965e-10	-1.22285
75178398	chr5:75178398:C:T	1.7014e-18	-4.25965e-10	-1.18102
75178560	chr5:75178560:A:G	1.64693e-18	-4.25965e-10	-1.21355
75178611	chr5:75178611:G:C	2.14512e-18	-4.25965e-10	-0.949271
75178692	chr5:75178692:C:G	1.39224e-18	-4.25965e-10	-1.38155
75178787	chr5:75178787:C:G	3.26356e-19	-2.0558	-0.776431
75178997	chr5:75178997:A:G	1.68171e-18	-4.25965e-10	-1.19266
75179420	chr5:75179420:A:G	4.38025e-18	-4.25965e-10	-0.23536
75179993	chr5:75179993:C:T	6.68605e-18	1.54457	-1.35701
75180141	chr5:75180141:A:C	6.61742e-19	-1.47079	-0.654557
75180421	chr5:75180421:G:A	6.13809e-17	-4.25965e-10	2.40463
75180548	chr5:75180548:G:A	8.02148e-17	2.90303	-0.230788
75180683	chr5:75180683:G:A	2.33849e-17	1.62214	-0.182518
75181024	chr5:75181024:A:C	1.13086e-17	1.5332	-0.820098
75181115	chr5:75181115:C:A	4.73603e-18	-4.25965e-10	-0.157266
75181155	chr5:75181155:C:T	1.77179e-18	-4.25965e-10	-1.14047
75181262	chr5:75181262:T:C	3.36289e-18	-0.499665	-4.01506e-10
75181411	chr5:75181411:T:C	1.63138e-19	-2.15853	-1.36709
75181588	chr5:75181588:C:T	2.08499e-19	-2.10604	-1.17425
75181601	chr5:75181601:G:A	1.39203e-18	-4.25965e-10	-1.3817
75181888	chr5:75181888:T:C	5.12935e-17	2.2251	-4.01506e-10
75182253	chr5:75182253:A:G	5.9161e-19	-1.62883	-0.608539
75182583	chr5:75182583:G:T	1.86411e-18	-4.25965e-10	-1.08968
75182842	chr5:75182842:T:C	1.34516e-18	-4.25965e-10	-1.41595
75183020	chr5:75183020:G:A	2.16602e-17	1.5491	-0.186087
75183226	chr5:75183226:T:C	1.63168e-18	-4.25965e-10	-1.22285
75183252	chr5:75183252:T:C	5.14924e-18	-0.073615	-4.01506e-10
75183413	chr5:75183413:T:C	1.05143e-17	2.04162	-1.40135
75183426	chr5:75183426:G:A	1.97405e-18	-4.25965e-10	-1.03238
75183481	chr5:75183481:C:T	1.63436e-18	-4.25965e-10	-1.22121
75183720	chr5:75183720:C:T	6.44488e-18	1.46945	-1.31862
75184021	chr5:75184021:G:A	2.10637e-19	-1.85427	-1.41581
75184174	chr5:75184174:G:A	3.14368e-18	0.817473	-1.38454
75184468	chr5:75184468:T:C	1.37883e-18	-4.25965e-10	-1.39123
75184953	chr5:75184953:C:T	1.1149e-18	-1.6037	-4.01506e-10
75185821	chr5:75185821:A:G	5.97125e-18	-4.25965e-10	0.0744922
75185975	chr5:75185975:G:A	2.12109e-19	-1.84876	-1.41436
75186012	chr5:75186012:T:C	6.53473e-18	1.46993	-1.30527
75186025	chr5:75186025:A:G	1.64281e-18	-4.25965e-10	-1.21606
75186081	chr5:75186081:G:A	1.83339e-19	-2.12499	-1.28389
75186255	chr5:75186255:A:G	1.68065e-19	-2.12837	-1.3675
75186358	chr5:75186358:C:T	6.59552e-18	1.49073	-1.31681
75186850	chr5:75186850:A:T	7.3536e-18	1.60894	-1.32621
75187303	chr5:75187303:G:C	2.32836e-18	-4.25965e-10	-0.867302
75187662	chr5:75187662:C:T	1.77841e-18	-4.25965e-10	-1.13674
75188450	chr5:75188450:C:T	6.73687e-18	1.54637	-1.35124
75188868	chr5:75188868:T:C	1.69777e-18	-4.25965e-10	-1.18315
75189055	chr5:75189055:T:C	6.07177e-18	-4.25965e-10	0.091186
75189352	chr5:75189352:T:C	6.11726e-18	-4.25965e-10	0.0986496
75189781	chr5:75189781:T:C	2.08271e-19	-1.86706	-1.41432
75191176	chr5:75191176:T:A	5.98283e-18	-4.25965e-10	0.0764296
75191471	chr5:75191471:T:C	1.39162e-18	-4.25965e-10	-1.382
75191889	chr5:75191889:G:A	1.67228e-19	-2.156	-1.34486
75192007	chr5:75192007:C:G	1.62598e-18	-4.25965e-10	-1.22635
75192483	chr5:75192483:G:A	2.20165e-19	-1.80883	-1.41701
75192765	chr5:75192765:G:A	2.155e-19	-1.83105	-1.41621
75192816	chr5:75192816:T:C	1.70196e-18	-4.25965e-10	-1.18068
75192988	chr5:75192988:G:A	2.02332e-18	-4.25965e-10	-1.00772
75194008	chr5:75194008:G:T	1.38194e-18	-4.25965e-10	-1.38897
75194173	chr5:75194173:G:A	7.01385e-18	1.57582	-1.3404
75194393	chr5:75194393:T:TG	7.80196e-18	1.64167	-1.29976
75194833	chr5:75194833:T:C	2.60568e-17	1.71026	-0.16244
75194974	chr5:75194974:G:A	1.48276e-18	-4.25965e-10	-1.31856
75195062	chr5:75195062:C:A	1.95709e-18	-4.25965e-10	-1.04101
75195568	chr5:75195568:T:C	4.49777e-17	-4.25965e-10	2.0937
75195667	chr5:75195667:C:T	6.1243e-19	-2.20279	-4.01506e-10
75195890	chr5:75195890:TTCA:T	7.61425e-18	1.67225	-1.3547
75196131	chr5:75196131:T:C	6.29201e-19	-1.63093	-0.544838
75196413	chr5:75196413:T:C	1.344e-18	-4.25965e-10	-1.41681
75196448	chr5:75196448:G:A	1.56968e-18	-4.25965e-10	-1.26159
75196546	chr5:75196546:T:C	1.63208e-18	-4.25965e-10	-1.22261
75196986	chr5:75196986:T:C	7.46182e-18	1.6103	-1.31297
75197012	chr5:75197012:TG:T	3.80229e-18	-4.25965e-10	-0.376862
75197153	chr5:75197153:C:T	7.1675e-18	1.61201	-1.35492
75197219	chr5:75197219:C:T	1.39546e-18	-4.25965e-10	-1.37924
75197339	chr5:75197339:C:T	2.12072e-19	-2.10566	-1.15763
75198294	chr5:75198294:T:C	1.63313e-18	-4.25965e-10	-1.22197
75198786	chr5:75198786:G:C	2.16928e-19	-1.824	-1.41665
75198842	chr5:75198842:A:G	1.3557e-18	-4.25965e-10	-1.40815
75200272	chr5:75200272:A:C	1.34736e-18	-4.25965e-10	-1.41432
75200560	chr5:75200560:A:G	1.06481e-17	1.14774	-0.494825
75200657	chr5:75200657:A:T	5.26714e-17	2.50549	-0.253884
75200862	chr5:75200862:C:T	1.13389e-17	-4.25965e-10	0.715772
75201004	chr5:75201004:G:A	6.40484e-19	-1.58808	-0.569919
75201152	chr5:75201152:A:G	1.88033e-19	-2.08238	-1.30122
75201259	chr5:75201259:G:A	6.97588e-18	1.54434	-1.31434
75201728	chr5:75201728:A:G	2.33551e-19	-1.7654	-1.40142
75201733	chr5:75201733:C:T	1.95412e-19	-1.9713	-1.37381
75201811	chr5:75201811:T:C	2.19256e-17	1.59333	-0.218144
75202017	chr5:75202017:A:C	7.11448e-18	1.56634	-1.31668
75202060	chr5:75202060:T:C	6.56896e-18	1.52576	-1.35587
75202105	chr5:75202105:A:C	3.33861e-18	-4.25965e-10	-0.506909
75202159	chr5:75202159:T:C	7.08448e-18	1.56694	-1.32149
75202339	chr5:75202339:C:A	7.44267e-18	1.60971	-1.31495
75202890	chr5:75202890:C:T	6.99701e-18	1.58517	-1.35215
75203113	chr5:75203113:T:C	1.38268e-18	-4.25965e-10	-1.38844
75203392	chr5:75203392:G:A	3.81907e-18	-4.25965e-10	-0.372459
75203594	chr5:75203594:T:C	6.35212e-18	1.44729	-1.31097
75203647	chr5:75203647:A:G	6.40129e-19	-2.15855	-4.01506e-10
75203806	chr5:75203806:A:G	2.03052e-17	1.47628	-0.177869
75204819	chr5:75204819:G:A	1.7014e-18	-4.25965e-10	-1.18102
75204930	chr5:75204930:G:A	7.11753e-18	1.61052	-1.36043
75205085	chr5:75205085:C:T	1.80527e-18	-4.25965e-10	-1.12176
75205496	chr5:75205496:A:C	8.48633e-19	-1.87659	-4.01506e-10
75205521	chr5:75205521:AC:A	2.05439e-17	1.5169	-0.206803
75206691	chr5:75206691:C:T	2.28692e-19	-1.77281	-1.41503
75206748	chr5:75206748:G:A	6.7253e-18	1.5137	-1.32029
75206896	chr5:75206896:A:G	1.95394e-17	1.48222	-0.222246
75206964	chr5:75206964:C:T	1.63168e-18	-4.25965e-10	-1.22285
75207329	chr5:75207329:T:G	1.6287e-18	-4.25965e-10	-1.22468
75207374	chr5:75207374:T:G	2.1282e-19	-1.97284	-1.28693
75207481	chr5:75207481:G:A	1.60428e-18	-4.25965e-10	-1.23979
75207920	chr5:75207920:TA:T	4.25027e-18	0.998923	-1.26441
75208327	chr5:75208327:G:A	7.03096e-18	1.58118	-1.34332
75208597	chr5:75208597:A:G	1.40548e-18	-4.25965e-10	-1.37209
75208890	chr5:75208890:T:C	4.48199e-17	-4.25965e-10	2.09019
75208958	chr5:75208958:A:G	3.10002e-17	1.4925	0.229031
75209135	chr5:75209135:T:C	1.59144e-18	-4.25965e-10	-1.24783
75209556	chr5:75209556:A:G	2.14733e-18	-4.25965e-10	-0.948239
75209590	chr5:75209590:T:C	7.92015e-19	-1.94564	-4.01506e-10
75209601	chr5:75209601:TG:T	1.80372e-18	-4.25965e-10	-1.12262
75209952	chr5:75209952:C:G	2.75766e-18	-4.25965e-10	-0.698081
75210330	chr5:75210330:C:T	1.74636e-18	-4.25965e-10	-1.15493
75210395	chr5:75210395:A:G	6.28423e-19	-1.57672	-0.600288
75210582	chr5:75210582:C:T	1.15705e-18	-0.223618	-1.34297
75210833	chr5:75210833:C:T	1.90934e-19	-2.10547	-1.26282
75210948	chr5:75210948:T:C	2.96463e-19	-1.7165	-1.21179
75211000	chr5:75211000:AATTTACTATCT:A	1.63426e-18	-4.25965e-10	-1.22127
75211030	chr5:75211030:T:C	2.77291e-18	-4.25965e-10	-0.692569
75211152	chr5:75211152:C:T	2.23478e-19	-1.794	-1.41691
75211182	chr5:75211182:C:A	7.40604e-18	1.64148	-1.35165
75211474	chr5:75211474:G:A	2.27602e-19	-1.77582	-1.4168
75211565	chr5:75211565:C:A	7.15611e-18	1.60908	-1.35358
75212587	chr5:75212587:G:T	7.59702e-18	1.61445	-1.29916
75213079	chr5:75213079:C:A	6.32049e-19	-2.17125	-4.01506e-10
75213891	chr5:75213891:G:A	1.90673e-19	-2.09929	-1.27037
75213960	chr5:75213960:G:A	1.04985e-17	-4.25965e-10	0.638767
75214198	chr5:75214198:C:T	1.77251e-19	-2.0904	-1.35225
75214516	chr5:75214516:C:T	9.11422e-18	1.89351	-1.39614
75214622	chr5:75214622:C:G	1.7014e-18	-4.25965e-10	-1.18102
75214692	chr5:75214692:T:G	7.43969e-18	1.61477	-1.32041
75214835	chr5:75214835:T:A	1.70246e-18	-4.25965e-10	-1.18039
75215193	chr5:75215193:C:T	2.37759e-19	-1.73315	-1.41581
75215235	chr5:75215235:G:C	1.87183e-17	-4.25965e-10	1.21704
75215591	chr5:75215591:G:T	1.36216e-18	-4.25965e-10	-1.40339
75216162	chr5:75216162:A:C	1.57709e-18	-4.25965e-10	-1.25688
75216186	chr5:75216186:A:G	1.64103e-18	-4.25965e-10	-1.21714
75217162	chr5:75217162:A:G	7.34855e-18	1.57833	-1.2963
75217685	chr5:75217685:C:T	1.44501e-18	-4.25965e-10	-1.34435
75218098	chr5:75218098:G:A	5.4348e-18	-4.25965e-10	-0.0196423
75218458	chr5:75218458:C:T	3.99603e-19	-1.92312	-0.70663
75219384	chr5:75219384:A:G	1.51389e-18	0.0674966	-1.36528
75221805	chr5:75221805:AAT:A	6.70049e-18	1.54008	-1.35036
75222129	chr5:75222129:A:G	1.59827e-19	-2.202	-1.34412
75222965	chr5:75222965:G:A	1.9212e-18	-4.25965e-10	-1.05951
75223224	chr5:75223224:G:A	6.89198e-18	1.53133	-1.31344
75223289	chr5:75223289:AC:A	6.29068e-19	-1.62934	-0.546642
75223786	chr5:75223786:G:A	4.45033e-18	-4.25965e-10	-0.219485
75224450	chr5:75224450:T:A	7.17906e-18	1.65502	-1.39631
75224600	chr5:75224600:C:CA	9.84282e-19	-1.72831	-4.01506e-10
75224926	chr5:75224926:A:C	6.25694e-19	-1.80248	-0.378877
75225092	chr5:75225092:C:T	2.21601e-19	-1.80237	-1.41698
75225201	chr5:75225201:A:G	2.65224e-18	-4.25965e-10	-0.737061
75225378	chr5:75225378:C:T	1.35188e-18	-4.25965e-10	-1.41097
75225424	chr5:75225424:C:T	5.90579e-19	-1.62602	-0.6131
75225574	chr5:75225574:T:C	2.14787e-19	-2.05976	-1.19081
75225840	chr5:75225840:T:G	4.78301e-18	-4.25965e-10	-0.147395
75227309	chr5:75227309:A:T	2.22042e-19	-1.80053	-1.41682
75227349	chr5:75227349:C:A	1.43374e-18	-4.25965e-10	-1.35218
75227527	chr5:75227527:T:C	2.60011e-18	-0.756913	-4.01506e-10
75227677	chr5:75227677:T:C	1.37568e-18	-4.25965e-10	-1.39351
75227730	chr5:75227730:C:T	6.65804e-18	1.53219	-1.34883
75227806	chr5:75227806:A:T	1.57549e-18	-4.25965e-10	-1.2579
75228266	chr5:75228266:A:G	1.66992e-18	-4.25965e-10	-1.19969
75228548	chr5:75228548:GA:G	6.29943e-19	-1.61154	-0.563053
75229012	chr5:75229012:A:G	6.71037e-18	1.54242	-1.35123
75229031	chr5:75229031:TCA:T	2.10877e-19	-2.08396	-1.18498
75229268	chr5:75229268:T:C	2.14675e-18	-4.25965e-10	-0.948508
75229340	chr5:75229340:G:A	6.9886e-18	1.53816	-1.30634
75229408	chr5:75229408:G:A	3.8117e-18	-4.25965e-10	-0.37439
75230117	chr5:75230117:C:T	6.75914e-18	1.54623	-1.3478
75230664	chr5:75230664:GT:G	6.30806e-18	1.48689	-1.35752
75230829	chr5:75230829:T:C	3.14975e-17	-4.25965e-10	1.73744
75230857	chr5:75230857:T:A	7.35077e-17	2.82749	-0.242561
75230971	chr5:75230971:G:A	2.05488e-17	1.53123	-0.220888
75231091	chr5:75231091:T:C	7.99464e-19	-1.93628	-4.01506e-10
75231309	chr5:75231309:A:G	6.53539e-18	1.46901	-1.30424
75231383	chr5:75231383:C:T	6.09673e-19	-2.2073	-4.01506e-10
75231616	chr5:75231616:C:T	1.1547e-17	-4.25965e-10	0.733965
75231647	chr5:75231647:C:T	5.85244e-18	1.41835	-1.36396
75232353	chr5:75232353:G:A	1.66312e-19	-2.13738	-1.36897
75232355	chr5:75232355:C:T	1.77364e-18	-4.25965e-10	-1.13943
75232397	chr5:75232397:G:A	2.30543e-17	1.57699	-0.151597
75232705	chr5:75232705:T:C	1.55867e-17	-4.25965e-10	1.03396
75232768	chr5:75232768:T:C	1.39642e-18	-1.37855	-4.01506e-10
75232951	chr5:75232951:G:A	8.13437e-18	1.6927	-1.30906
75233033	chr5:75233033:G:T	7.49129e-18	1.6485	-1.34722
75233130	chr5:75233130:G:A	1.38664e-18	-4.25965e-10	-1.38558
75233286	chr5:75233286:C:T	6.02586e-19	-2.21899	-4.01506e-10
75234074	chr5:75234074:T:TATCCCTTTATGACAGAAAACTATC	2.18394e-19	-1.81689	-1.41703
75234137	chr5:75234137:T:C	1.39054e-18	-4.25965e-10	-1.38278
75235624	chr5:75235624:T:C	1.37839e-18	-4.25965e-10	-1.39155
75235654	chr5:75235654:C:T	1.5645e-17	-4.25965e-10	1.03769
75235748	chr5:75235748:G:A	2.20403e-19	-1.80884	-1.41592
75236185	chr5:75236185:G:A	1.34373e-18	-4.25965e-10	-1.41702
75236192	chr5:75236192:A:G	1.63099e-18	-4.25965e-10	-1.22328
75236236	chr5:75236236:C:T	6.51601e-19	-2.14079	-4.01506e-10
75236594	chr5:75236594:C:A	1.52915e-18	-4.25965e-10	-1.28775
75236846	chr5:75236846:C:G	1.674e-18	-4.25965e-10	-1.19725
75236866	chr5:75236866:G:T	6.02562e-19	-2.21903	-4.01506e-10
75236898	chr5:75236898:C:T	2.35514e-19	-2.03946	-1.11899
75237270	chr5:75237270:A:T	1.56059e-15	3.10355	2.53681
75237381	chr5:75237381:T:TA	1.53623e-18	0.057831	-1.34096
75237905	chr5:75237905:C:T	1.33621e-17	2.14912	-1.26916
75238077	chr5:75238077:G:A	1.39222e-17	2.17931	-1.25828
75238297	chr5:75238297:C:T	2.25719e-19	-1.83169	-1.36924
75238547	chr5:75238547:A:G	1.2331e-17	2.06822	-1.26856
75238791	chr5:75238791:A:G	3.31029e-18	-4.25965e-10	-0.515429
75238885	chr5:75238885:T:C	1.75982e-19	-2.05587	-1.39396
75239064	chr5:75239064:CTTAATATAT:C	2.51642e-19	-1.71196	-1.38025
75239117	chr5:75239117:TC:T	2.29642e-19	-1.79569	-1.38801
75239529	chr5:75239529:C:T	2.22152e-17	-4.25965e-10	1.38831
75240122	chr5:75240122:C:A	6.64472e-19	-2.12123	-4.01506e-10
75240135	chr5:75240135:C:T	5.21616e-17	-4.25965e-10	2.24188
75240384	chr5:75240384:A:G	2.19478e-19	-1.81631	-1.41266
75240830	chr5:75240830:G:A	1.10141e-17	1.95662	-1.2699
75241000	chr5:75241000:G:A	3.4718e-18	-4.25965e-10	-0.46779
75241096	chr5:75241096:G:A	1.88106e-16	3.84382	-0.319281
75241329	chr5:75241329:C:G	1.56265e-18	-4.25965e-10	-1.26608
75241435	chr5:75241435:T:C	2.16447e-19	-1.82971	-1.41317
75241642	chr5:75241642:C:A	4.59589e-18	-4.25965e-10	-0.187303
75241646	chr5:75241646:A:G	1.37176e-17	2.18022	-1.274
75241723	chr5:75241723:T:A	2.22105e-19	-1.96123	-1.25584
75241781	chr5:75241781:A:G	1.2012e-17	1.98278	-1.20934
75241926	chr5:75241926:C:T	1.34488e-17	2.13284	-1.24642
75242011	chr5:75242011:G:A	1.07298e-17	-4.25965e-10	0.660563
75242141	chr5:75242141:G:A	8.55429e-19	-1.86862	-4.01506e-10
75242178	chr5:75242178:G:T	3.61387e-17	-4.25965e-10	1.8749
75242192	chr5:75242192:C:T	1.90485e-18	-4.25965e-10	-1.06806
75242323	chr5:75242323:G:T	1.34901e-18	-4.25965e-10	-1.41309
75242381	chr5:75242381:C:T	9.57102e-17	3.5277	-0.678844
75242389	chr5:75242389:T:C	1.86896e-19	-1.98299	-1.40668
75242434	chr5:75242434:A:G	1.5271e-17	2.37998	-1.36649
75242660	chr5:75242660:A:G	1.35493e-16	3.83489	-0.638429
75243365	chr5:75243365:T:G	1.79954e-18	-4.25965e-10	-1.12494
75243575	chr5:75243575:G:C	1.52318e-18	-4.25965e-10	-1.29167
75243818	chr5:75243818:T:C	9.37314e-18	1.82181	-1.29643
75244167	chr5:75244167:G:A	2.84039e-18	-0.668524	-4.01506e-10
75244362	chr5:75244362:G:A	8.24773e-18	1.70648	-1.30901
75244386	chr5:75244386:A:C	1.51096e-18	-4.25965e-10	-1.29972
75244786	chr5:75244786:T:C	3.3053e-17	2.44967	-0.664025
75245261	chr5:75245261:G:T	4.5328e-18	-4.25965e-10	-0.201125
75245460	chr5:75245460:G:A	3.23155e-18	-4.25965e-10	-0.539503
75245531	chr5:75245531:G:A	1.88193e-18	-4.25965e-10	-1.08017
75246513	chr5:75246513:G:A	1.50326e-18	-4.25965e-10	-1.30483
75246570	chr5:75246570:G:A	5.73571e-18	-4.25965e-10	0.0342464
75246795	chr5:75246795:C:T	1.42434e-15	3.88317	1.66583
75246896	chr5:75246896:T:A	1.5267e-18	-4.25965e-10	-1.28936
75247211	chr5:75247211:G:A	2.82345e-16	4.19996	-0.2693
75247422	chr5:75247422:A:T	4.97279e-18	-4.25965e-10	-0.108485
75247806	chr5:75247806:A:C	9.18453e-19	-2.04302	0.245492
75248903	chr5:75248903:G:A	5.38046e-18	-4.25965e-10	-0.029691
75249085	chr5:75249085:CA:C	1.41986e-18	-4.25965e-10	-1.3619
75249091	chr5:75249091:G:T	1.41986e-18	-4.25965e-10	-1.3619
75249096	chr5:75249096:G:A	1.86145e-19	-1.98284	-1.41086
75249475	chr5:75249475:G:T	6.08684e-19	-2.20892	-4.01506e-10
75249723	chr5:75249723:A:T	1.65995e-17	1.7438	-0.646892
75249811	chr5:75249811:A:G	3.91244e-17	2.58799	-0.633711
75249832	chr5:75249832:C:CA	1.66757e-17	1.70848	-0.606987
75250102	chr5:75250102:A:G	1.8396e-17	1.79674	-0.597074
75250379	chr5:75250379:T:G	1.45543e-18	-4.25965e-10	-1.33716
75250853	chr5:75250853:T:A	1.48431e-17	1.64484	-0.659767
75251558	chr5:75251558:C:A	2.1548e-19	-2.14187	-1.10549
75251629	chr5:75251629:C:A	1.57682e-18	-4.25965e-10	-1.25705
75251692	chr5:75251692:G:A	6.48026e-19	-2.14629	-4.01506e-10
75252107	chr5:75252107:T:A	1.6733e-17	1.6822	-0.577281
75252137	chr5:75252137:C:A	1.98992e-19	-1.92989	-1.39706
75252239	chr5:75252239:C:T	1.92028e-17	1.86235	-0.619757
75252242	chr5:75252242:T:A	1.4566e-18	-4.25965e-10	-1.33636
75252576	chr5:75252576:G:A	1.52036e-18	-4.25965e-10	-1.29352
75252711	chr5:75252711:T:G	1.3541e-18	-4.25965e-10	-1.40933
75252931	chr5:75252931:A:C	4.4956e-19	-1.90803	-0.603924
75252973	chr5:75252973:T:G	1.38772e-18	-4.25965e-10	-1.3848
75253096	chr5:75253096:T:C	2.38835e-19	-2.14996	-0.994484
75253407	chr5:75253407:G:C	1.34532e-18	-4.25965e-10	-1.41583
75253535	chr5:75253535:G:A	1.71767e-18	-4.25965e-10	-1.17149
75253705	chr5:75253705:C:G	1.4823e-18	-4.25965e-10	-1.31887
75254139	chr5:75254139:C:T	8.7006e-19	-1.85166	-4.01506e-10
75254261	chr5:75254261:G:T	1.68974e-18	-4.25965e-10	-1.18789
75254614	chr5:75254614:T:G	3.5694e-17	-4.25965e-10	1.86252
75254720	chr5:75254720:C:T	1.96501e-18	-4.25965e-10	-1.03697
75254871	chr5:75254871:T:A	2.10728e-19	-2.0054	-1.26425
75255171	chr5:75255171:G:T	1.54581e-17	2.4427	-1.41703
75255387	chr5:75255387:T:C	2.17436e-19	-2.13823	-1.10008
75255641	chr5:75255641:C:T	4.72163e-18	-4.25965e-10	-0.160311
75255831	chr5:75255831:G:GC	1.9324e-17	1.80562	-0.556736
75255957	chr5:75255957:C:T	1.87878e-17	1.76563	-0.544883
75255968	chr5:75255968:G:A	5.77097e-18	-4.25965e-10	0.0403746
75256105	chr5:75256105:G:A	1.99621e-16	4.17547	-0.591509
75256632	chr5:75256632:A:G	1.36251e-18	-4.25965e-10	-1.40313
75257014	chr5:75257014:T:C	1.66987e-17	1.71322	-0.610358
75257339	chr5:75257339:G:T	7.63908e-19	-1.98177	-4.01506e-10
75257792	chr5:75257792:C:T	2.09476e-17	1.94327	-0.613712
75258216	chr5:75258216:CAT:C	2.22125e-19	-2.1364	-1.08058
75258243	chr5:75258243:G:T	1.83434e-19	-2.00107	-1.40729
75258397	chr5:75258397:C:A	1.94781e-19	-2.0313	-1.31704
75259065	chr5:75259065:T:C	2.57025e-19	-1.89348	-1.17757
75259333	chr5:75259333:T:G	2.26188e-19	-2.15745	-1.0414
75259428	chr5:75259428:T:C	1.84907e-17	1.90084	-0.696035
75259721	chr5:75259721:CA:C	1.34382e-18	-4.25965e-10	-1.41695
75259890	chr5:75259890:G:T	3.56932e-17	-4.25965e-10	1.8625
75260307	chr5:75260307:C:T	5.67906e-18	-4.25965e-10	0.0243202
75260470	chr5:75260470:A:C	1.76313e-18	-4.25965e-10	-1.14537
75260541	chr5:75260541:A:G	1.51526e-18	-4.25965e-10	-1.29688
75260864	chr5:75260864:C:T	5.9356e-18	-4.25965e-10	0.0685029
75261620	chr5:75261620:A:T	1.91064e-18	-4.25965e-10	-1.06503
75261954	chr5:75261954:A:G	1.73554e-18	-4.25965e-10	-1.16115
75262407	chr5:75262407:C:T	1.76784e-19	-2.13655	-1.30874
75262471	chr5:75262471:A:T	1.46688e-19	-2.21518	-1.41673
75262752	chr5:75262752:A:G	2.66342e-19	-1.90971	-1.12573
75262772	chr5:75262772:C:T	1.52883e-18	-4.25965e-10	-1.28796
75262775	chr5:75262775:G:A	1.76361e-18	-4.25965e-10	-1.1451
75262832	chr5:75262832:G:T	1.37182e-18	-4.25965e-10	-1.39633
75262848	chr5:75262848:A:G	4.13576e-18	-4.25965e-10	-0.292793
75262861	chr5:75262861:A:G	1.78064e-18	-4.25965e-10	-1.13549
75262877	chr5:75262877:C:A	1.35537e-18	-4.25965e-10	-1.40839
75262879	chr5:75262879:C:G	1.34633e-18	-4.25965e-10	-1.41508
75263068	chr5:75263068:A:G	1.71306e-17	1.73345	-0.60505
75263539	chr5:75263539:A:G	1.56902e-18	-4.25965e-10	-1.26201
75263584	chr5:75263584:G:A	1.57204e-18	-4.25965e-10	-1.26009
75263663	chr5:75263663:G:A	1.51563e-18	-4.25965e-10	-1.29663
75263709	chr5:75263709:A:G	4.1377e-19	-1.70515	-0.88976
75263878	chr5:75263878:TA:T	1.81491e-18	-4.25965e-10	-1.11643
75264337	chr5:75264337:G:A	1.37054e-18	-4.25965e-10	-1.39726
75264467	chr5:75264467:G:A	4.22813e-17	2.63571	-0.603826
75264524	chr5:75264524:T:C	2.43892e-19	-2.0202	-1.1033
75264662	chr5:75264662:C:T	3.46208e-17	2.48601	-0.654022
75264717	chr5:75264717:A:G	1.22153e-18	-1.51236	-4.01506e-10
75264754	chr5:75264754:G:A	1.2916e-17	1.93167	-1.08567
75264755	chr5:75264755:T:C	1.35363e-18	-4.25965e-10	-1.40968
75264845	chr5:75264845:G:A	1.61329e-18	-4.25965e-10	-1.23419
75265409	chr5:75265409:G:A	7.93537e-19	-2.2209	0.277183
75265571	chr5:75265571:C:T	1.0978e-18	-1.61916	-4.01506e-10
75266204	chr5:75266204:C:G	6.24103e-19	-1.06102	-1.12288
75266318	chr5:75266318:T:A	3.87212e-18	-4.25965e-10	-0.358663
75266548	chr5:75266548:G:A	6.4624e-18	0.153536	-4.01506e-10
75266739	chr5:75266739:T:C	1.39612e-17	1.46362	-0.539807
75267024	chr5:75267024:G:A	1.45345e-18	-4.25965e-10	-1.33852
75267821	chr5:75267821:G:A	3.64564e-19	-2.11253	-0.608982
75267875	chr5:75267875:G:A	6.2177e-19	-2.18765	-4.01506e-10
75267955	chr5:75267955:G:A	5.10285e-19	-2.1037	-0.281547
75268365	chr5:75268365:A:G	2.39853e-18	0.528189	-1.3658
75268483	chr5:75268483:G:A	3.13215e-18	-4.25965e-10	-0.570744
75268526	chr5:75268526:C:T	6.08268e-19	-2.2096	-4.01506e-10
75268665	chr5:75268665:G:A	6.67019e-19	-2.1174	-4.01506e-10
75268746	chr5:75268746:T:C	2.17582e-19	-2.13851	-1.09914
75269164	chr5:75269164:C:T	2.84038e-18	-4.25965e-10	-0.668528
75269184	chr5:75269184:G:T	3.68072e-19	-2.10296	-0.608982
75270003	chr5:75270003:C:T	5.23049e-18	-4.25965e-10	-0.0579589
75270113	chr5:75270113:G:A	1.34698e-18	-4.25965e-10	-1.4146
75270377	chr5:75270377:C:T	3.64796e-19	-2.11723	-0.603649
75270381	chr5:75270381:C:T	2.09935e-18	-4.25965e-10	-0.970839
75270443	chr5:75270443:G:A	1.84223e-18	-4.25965e-10	-1.10149
75271689	chr5:75271689:A:C	3.40658e-18	-4.25965e-10	-0.486756
75272287	chr5:75272287:G:C	1.47352e-18	-4.25965e-10	-1.32481
75272309	chr5:75272309:G:A	1.943e-19	-2.15463	-1.19619
75272410	chr5:75272410:G:A	3.61193e-18	0.683407	-1.11163
75273203	chr5:75273203:T:C	3.67804e-17	3.24148	-1.34898
75273422	chr5:75273422:C:A	1.36494e-18	-4.25965e-10	-1.40135
75273498	chr5:75273498:T:C	6.78661e-19	-2.1001	-4.01506e-10
75273506	chr5:75273506:C:G	2.84038e-18	-4.25965e-10	-0.668528
75273532	chr5:75273532:C:T	1.64729e-18	0.190177	-1.40351
75273775	chr5:75273775:T:G	2.01243e-19	-2.1293	-1.18641
75274131	chr5:75274131:C:G	1.34853e-18	-4.25965e-10	-1.41345
75274552	chr5:75274552:A:G	3.60166e-19	-2.11454	-0.619113
75274706	chr5:75274706:G:A	1.95015e-18	0.347718	-1.39228
75274821	chr5:75274821:C:T	3.70329e-19	-2.09655	-0.609276
75274826	chr5:75274826:T:C	2.03486e-19	-2.13861	-1.16602
75275134	chr5:75275134:G:A	1.65296e-18	-4.25965e-10	-1.2099
75275174	chr5:75275174:G:C	2.08775e-19	-2.10358	-1.17538
75275752	chr5:75275752:A:C	1.47719e-19	-2.20983	-1.41508
75276395	chr5:75276395:A:G	3.95337e-19	-2.09196	-0.548523
75276404	chr5:75276404:G:A	1.74035e-18	-4.25965e-10	-1.15838
75276542	chr5:75276542:T:C	2.44686e-19	-2.0749	-1.04534
75277226	chr5:75277226:T:C	1.35291e-18	-4.25965e-10	-1.4102
75277540	chr5:75277540:T:C	5.64599e-18	-4.25965e-10	0.0184815
75277606	chr5:75277606:G:A	5.3117e-18	-4.25965e-10	-0.0425521
75277615	chr5:75277615:A:C	4.942e-19	-2.07188	-0.345401
75277658	chr5:75277658:C:T	3.25314e-18	-4.25965e-10	-0.532844
75277908	chr5:75277908:T:C	5.99754e-18	-4.25965e-10	0.0788853
75278305	chr5:75278305:A:G	4.93989e-18	-4.25965e-10	-0.115123
75278359	chr5:75278359:A:G	1.50751e-18	-4.25965e-10	-1.302
75278901	chr5:75278901:C:T	1.42329e-18	-4.25965e-10	-1.35949
75279159	chr5:75279159:A:G	1.40063e-17	0.867449	0.059596
75279976	chr5:75279976:A:G	7.57149e-17	1.97673	0.637783
75279985	chr5:75279985:A:C	4.52764e-18	-4.25965e-10	-0.202264
75280460	chr5:75280460:G:A	1.6091e-17	0.823412	0.242386
75281067	chr5:75281067:C:T	8.39032e-19	-2.18251	0.294533
75281188	chr5:75281188:T:C	5.39121e-18	-4.25965e-10	-0.0276954
75281403	chr5:75281403:G:A	1.65178e-19	-2.15368	-1.35951
75281655	chr5:75281655:A:T	2.37898e-19	-1.92944	-1.21894
75281876	chr5:75281876:A:C	1.62714e-19	-2.16575	-1.36247
75282237	chr5:75282237:T:C	1.03622e-18	-2.19758	0.520692
75282299	chr5:75282299:A:T	1.74289e-18	-1.15692	-4.01506e-10
75282959	chr5:75282959:T:C	2.46556e-19	-1.92943	-1.1832
75283364	chr5:75283364:G:A	6.91253e-18	-4.25965e-10	0.220872
75283790	chr5:75283790:C:T	2.30768e-18	-4.25965e-10	-0.876222
75284152	chr5:75284152:G:A	2.19771e-18	-4.25965e-10	-0.925047
75284345	chr5:75284345:A:G	6.14002e-18	-4.25965e-10	0.102362
75285051	chr5:75285051:A:G	4.48749e-18	-0.21117	-4.01506e-10
75285056	chr5:75285056:C:T	3.4463e-19	-2.06544	-0.712311
75285522	chr5:75285522:A:C	2.70524e-19	-1.94665	-1.07321
75285570	chr5:75285570:A:G	1.8827e-19	-2.21717	-1.16518
75286549	chr5:75286549:A:G	8.22075e-19	-1.90839	-4.01506e-10
75286652	chr5:75286652:T:G	3.47583e-19	-2.07417	-0.695051
75287052	chr5:75287052:T:C	6.77525e-18	-4.25965e-10	0.200811
75287055	chr5:75287055:T:TG	6.18634e-19	-2.17622	-0.0164842
75287059	chr5:75287059:A:G	4.19911e-18	-4.25965e-10	-0.277593
75287065	chr5:75287065:C:T	4.35595e-18	-4.25965e-10	-0.240922
75287226	chr5:75287226:G:A	6.93816e-18	-4.25965e-10	0.224572
75287319	chr5:75287319:G:A	2.88479e-18	-4.25965e-10	-0.653013
75287860	chr5:75287860:G:A	6.2067e-19	-2.16399	-0.0254283
75287931	chr5:75287931:G:T	6.22384e-19	-2.20787	0.0212031
75288007	chr5:75288007:C:G	2.05981e-18	-1.84203	0.852182
75288118	chr5:75288118:C:T	6.24926e-19	-2.16683	-0.0157559
75288207	chr5:75288207:T:C	6.53288e-18	0.698893	-0.53451
75288234	chr5:75288234:C:A	2.07693e-19	-1.9977	-1.28646
75288900	chr5:75288900:C:T	2.43054e-19	-1.95109	-1.17585
75289341	chr5:75289341:A:G	3.49247e-19	-2.0473	-0.717139
75289911	chr5:75289911:T:C	2.2195e-18	-4.25965e-10	-0.915182
75290341	chr5:75290341:A:G	2.2205e-18	-4.25965e-10	-0.914734
75291041	chr5:75291041:CT:C	1.12657e-17	1.01177	-0.302467
75291265	chr5:75291265:A:T	2.3003e-19	-1.98315	-1.19886
75291427	chr5:75291427:T:C	6.56727e-19	-2.20155	0.0686016
75291469	chr5:75291469:G:A	1.34922e-18	-4.25965e-10	-1.41294
75291714	chr5:75291714:C:T	6.82802e-18	-4.25965e-10	0.20857
75292233	chr5:75292233:C:T	3.44444e-19	-2.0685	-0.709783
75292293	chr5:75292293:C:G	3.45872e-19	-2.06184	-0.712311
75292499	chr5:75292499:C:T	1.37359e-18	-4.25965e-10	-1.39503
75292705	chr5:75292705:C:T	1.36833e-18	-4.25965e-10	-1.39888
75293029	chr5:75293029:C:T	3.47375e-19	-2.05648	-0.713331
75293073	chr5:75293073:T:A	1.28072e-18	-1.46504	-4.01506e-10
75293677	chr5:75293677:T:C	1.59005e-18	-4.25965e-10	-1.2487
75293883	chr5:75293883:C:T	2.16296e-19	-2.06229	-1.18128
75294171	chr5:75294171:G:A	6.69128e-19	-2.19163	0.0773888
75294766	chr5:75294766:G:A	3.7107e-19	-1.94657	-0.757261
75294799	chr5:75294799:T:C	3.79561e-19	-1.96598	-0.715222
75295948	chr5:75295948:G:A	3.94159e-19	-1.98001	-0.663452
75296093	chr5:75296093:T:G	1.61068e-18	-1.23581	-4.01506e-10
75296264	chr5:75296264:C:T	8.10416e-19	-2.20105	0.278378
75296707	chr5:75296707:A:T	1.65586e-18	-4.25965e-10	-1.20815
75296711	chr5:75296711:T:A	3.37131e-19	-2.07114	-0.728611
75296790	chr5:75296790:G:A	1.66729e-18	-4.25965e-10	-1.20127
75296848	chr5:75296848:C:CAAT	2.55575e-19	-1.91942	-1.15728
75296956	chr5:75296956:G:A	7.54926e-18	-4.25965e-10	0.308984
75297068	chr5:75297068:A:C	6.86479e-19	-2.13803	0.0493863
75297110	chr5:75297110:G:A	2.5314e-18	-0.783691	-4.01506e-10
75297169	chr5:75297169:A:C	7.60825e-18	-4.25965e-10	0.316768
75297180	chr5:75297180:A:G	4.6619e-18	-4.25965e-10	-0.173041
75297296	chr5:75297296:A:T	2.21201e-18	0.483536	-1.4021
75297732	chr5:75297732:C:T	2.7041e-18	-4.25965e-10	-0.717695
75298684	chr5:75298684:A:G	1.65913e-18	-4.25965e-10	-1.20617
75299265	chr5:75299265:C:G	1.48956e-16	4.56607	-1.27488
75299369	chr5:75299369:A:C	9.89571e-18	0.742709	-0.163073
75299818	chr5:75299818:G:A	3.03403e-16	-4.25965e-10	4.0026
75300026	chr5:75300026:A:G	2.81304e-19	-1.90892	-1.07186
75300812	chr5:75300812:G:A	1.68685e-18	-1.1896	-4.01506e-10
75301152	chr5:75301152:T:C	3.56566e-19	-1.74896	-0.994742
75301351	chr5:75301351:A:G	1.95534e-19	-2.22155	-1.12294
75301376	chr5:75301376:C:CA	9.63935e-18	-4.25965e-10	0.553389
75301864	chr5:75301864:C:G	1.42211e-18	-1.36033	-4.01506e-10
75302015	chr5:75302015:T:C	1.53281e-18	-4.25965e-10	-1.28536
75302092	chr5:75302092:T:C	1.42201e-18	-4.25965e-10	-1.3604
75302354	chr5:75302354:C:T	3.42667e-18	-4.25965e-10	-0.480877
75302428	chr5:75302428:C:T	3.5441e-19	-2.13331	-0.616455
75302498	chr5:75302498:A:G	6.04561e-19	-2.21572	-4.01506e-10
75302609	chr5:75302609:C:T	2.52327e-19	-2.18314	-0.906351
75302919	chr5:75302919:G:A	3.49464e-19	-1.95032	-0.813496
75302927	chr5:75302927:C:G	3.84242e-19	-2.20653	-0.462414
75303021	chr5:75303021:T:G	1.94778e-19	-2.22125	-1.12711
75303050	chr5:75303050:A:T	9.77716e-18	-4.25965e-10	0.567584
75303170	chr5:75303170:T:C	1.67277e-18	-4.25965e-10	-1.19798
75303268	chr5:75303268:C:T	3.14347e-19	-1.859	-1.01072
75303613	chr5:75303613:T:C	1.55755e-19	-2.19281	-1.37913
75303632	chr5:75303632:A:G	6.26268e-19	-1.18749	-0.992948
75304921	chr5:75304921:G:A	1.94084e-17	-4.25965e-10	1.25324
75304931	chr5:75304931:G:A	1.66336e-17	-4.25965e-10	1.09896
75305089	chr5:75305089:C:T	2.38366e-18	-4.25965e-10	-0.843827
75305228	chr5:75305228:G:A	2.77451e-19	-2.05708	-0.937491
75305366	chr5:75305366:AC:A	6.98839e-19	-2.0708	-4.01506e-10
75305604	chr5:75305604:G:A	1.51545e-18	-4.25965e-10	-1.29675
75305770	chr5:75305770:T:C	2.82457e-19	-2.03798	-0.938708
75306874	chr5:75306874:C:A	4.53108e-18	1.08609	-1.28759
75307073	chr5:75307073:T:C	2.71964e-18	0.526191	-1.23816
75307154	chr5:75307154:C:T	2.9309e-19	-2.04121	-0.898529
75307654	chr5:75307654:G:A	4.95736e-18	0.961383	-1.07297
75307742	chr5:75307742:C:G	1.84043e-18	-4.25965e-10	-1.10247
75307891	chr5:75307891:C:T	3.08159e-19	-2.01765	-0.871955
75308085	chr5:75308085:C:A	2.15146e-18	-4.25965e-10	-0.946318
75308100	chr5:75308100:C:A	8.16445e-18	-4.25965e-10	0.387324
75308250	chr5:75308250:G:A	1.56312e-19	-2.16699	-1.40138
75308493	chr5:75308493:C:T	2.97959e-19	-1.9674	-0.955868
75308917	chr5:75308917:G:A	9.62215e-19	-0.434409	-1.31657
75309389	chr5:75309389:C:T	1.5068e-19	-2.19484	-1.41022
75309395	chr5:75309395:G:A	1.53368e-18	0.122259	-1.40706
75309442	chr5:75309442:T:C	1.57667e-18	-4.25965e-10	-1.25715
75310348	chr5:75310348:T:A	2.49271e-19	-2.20595	-0.89573
75310689	chr5:75310689:G:A	2.66257e-18	-4.25965e-10	-0.733173
75310695	chr5:75310695:T:C	1.70354e-18	-4.25965e-10	-1.17975
75311035	chr5:75311035:T:C	2.38125e-19	-2.2047	-0.942721
75311342	chr5:75311342:A:G	2.35056e-19	-2.20714	-0.953256
75311520	chr5:75311520:C:T	1.94602e-19	-2.11554	-1.23373
75311549	chr5:75311549:C:T	2.8229e-18	-4.25965e-10	-0.6747
75311606	chr5:75311606:C:A	2.68842e-18	-4.25965e-10	-0.72351
75312189	chr5:75312189:A:G	1.93366e-19	-2.12606	-1.22957
75312494	chr5:75312494:C:T	2.38024e-19	-2.20771	-0.940138
75312516	chr5:75312516:T:C	2.40086e-19	-2.20418	-0.935037
75312676	chr5:75312676:A:G	2.37589e-19	-2.20956	-0.940121
75312907	chr5:75312907:C:T	4.05954e-18	0.298972	-0.610367
75313120	chr5:75313120:C:T	2.3852e-19	-2.20591	-0.939862
75313202	chr5:75313202:T:C	2.39524e-19	-2.20734	-0.934224
75313262	chr5:75313262:T:C	1.36833e-18	-4.25965e-10	-1.39887
75313469	chr5:75313469:T:G	1.61386e-19	-2.21917	-1.31726
75313630	chr5:75313630:C:T	2.27128e-19	-2.20387	-0.990837
75313803	chr5:75313803:C:T	2.40907e-19	-2.19794	-0.937865
75313827	chr5:75313827:G:A	1.63118e-18	-4.25965e-10	-1.22316
75314228	chr5:75314228:C:T	1.67364e-19	-2.22125	-1.2788
75314468	chr5:75314468:A:C	2.00664e-19	-1.99233	-1.32625
75314761	chr5:75314761:T:C	2.44914e-19	-2.19671	-0.9226
75315293	chr5:75315293:G:A	1.63388e-19	-2.22096	-1.30313
75315491	chr5:75315491:T:G	1.36189e-18	-4.25965e-10	-1.40359
75315699	chr5:75315699:T:C	1.99961e-19	-2.10494	-1.21716
75315749	chr5:75315749:G:T	4.80493e-18	0.360319	-0.503141
75316740	chr5:75316740:A:C	1.55483e-18	-4.25965e-10	-1.2711
75316891	chr5:75316891:A:T	1.53984e-19	-2.16696	-1.41642
75317056	chr5:75317056:A:G	1.54141e-19	-2.16607	-1.41628
75317068	chr5:75317068:G:A	3.1447e-18	0.151835	-0.718581
75317414	chr5:75317414:C:T	2.18217e-19	-2.12106	-1.11366
75317594	chr5:75317594:A:G	1.53944e-18	-4.25965e-10	-1.28105
75317774	chr5:75317774:T:G	2.24896e-19	-2.20395	-1.00063
75317905	chr5:75317905:G:A	2.19895e-19	-2.21176	-1.0153
75317915	chr5:75317915:T:A	1.97004e-19	-2.22175	-1.11524
75318317	chr5:75318317:C:T	2.27433e-19	-2.1099	-1.08346
75318461	chr5:75318461:T:C	2.16516e-18	-0.939972	-4.01506e-10
75318695	chr5:75318695:C:T	2.24112e-19	-2.20616	-1.00191
75318703	chr5:75318703:C:T	6.00743e-19	-2.22205	-4.01506e-10
75319196	chr5:75319196:C:T	1.93723e-18	0.259786	-1.31099
75319384	chr5:75319384:G:C	1.33191e-18	-1.42585	-4.01506e-10
75320279	chr5:75320279:C:T	2.21664e-18	-4.25965e-10	-0.916471
75321018	chr5:75321018:T:C	2.49178e-18	0.551945	-1.35141
75321221	chr5:75321221:T:C	4.8153e-18	-0.140666	-4.01506e-10
75321223	chr5:75321223:T:G	1.5562e-18	-4.25965e-10	-1.27021
75321437	chr5:75321437:G:A	3.11553e-18	0.721327	-1.29739
75321775	chr5:75321775:G:GA	1.4637e-18	-4.25965e-10	-1.3315
75321845	chr5:75321845:C:T	1.83325e-19	-2.20846	-1.2005
75321887	chr5:75321887:G:C	1.69983e-19	-2.20827	-1.27625
75321986	chr5:75321986:A:G	1.87524e-19	-2.21113	-1.17519
75322056	chr5:75322056:T:C	5.40174e-18	-4.25965e-10	-0.0257445
75322210	chr5:75322210:G:A	6.39782e-19	-2.15909	-4.01506e-10
75322728	chr5:75322728:G:A	2.32997e-18	-4.25965e-10	-0.866608
75323307	chr5:75323307:C:T	4.98027e-18	1.29954	-1.40652
75323814	chr5:75323814:C:T	2.01683e-18	0.36654	-1.37748
75323920	chr5:75323920:T:C	1.64835e-19	-2.21739	-1.29789
75323980	chr5:75323980:A:G	1.5622e-19	-2.16359	-1.40537
75324014	chr5:75324014:T:C	1.34486e-18	-4.25965e-10	-1.41617
75324360	chr5:75324360:C:A	3.80164e-18	-4.25965e-10	-0.377032
75325087	chr5:75325087:C:T	1.47064e-19	-2.21576	-1.41359
75325846	chr5:75325846:A:G	3.02185e-18	0.664916	-1.27151
75326416	chr5:75326416:G:A	1.69584e-19	-2.20832	-1.27855
75326521	chr5:75326521:C:T	6.43076e-18	-4.25965e-10	0.148628
75326852	chr5:75326852:A:G	1.53662e-18	-4.25965e-10	-1.28288
75326896	chr5:75326896:A:G	1.61911e-19	-2.16582	-1.36736
75327434	chr5:75327434:T:C	1.46072e-18	-4.25965e-10	-1.33354
75327458	chr5:75327458:A:T	2.41935e-18	-4.25965e-10	-0.828967
75327647	chr5:75327647:T:C	1.67414e-18	-4.25965e-10	-1.19717
75327909	chr5:75327909:A:G	1.62549e-18	-4.25965e-10	-1.22666
75327971	chr5:75327971:T:C	1.5795e-18	-4.25965e-10	-1.25535
75328124	chr5:75328124:G:A	2.96914e-19	-1.91073	-1.01605
75328164	chr5:75328164:G:T	1.97267e-19	-2.09208	-1.24358
75328409	chr5:75328409:G:A	1.76741e-19	-2.21156	-1.23398
75328657	chr5:75328657:T:C	2.80848e-18	0.630335	-1.31016
75328659	chr5:75328659:C:T	9.58794e-18	0.548041	-4.01506e-10
75329124	chr5:75329124:G:C	1.66055e-19	-2.20434	-1.30356
75329393	chr5:75329393:T:C	1.81286e-18	-4.25965e-10	-1.11756
75329435	chr5:75329435:A:C	3.6696e-18	-4.25965e-10	-0.412383
75329687	chr5:75329687:G:A	1.09212e-17	1.75239	-1.07415
75329965	chr5:75329965:A:G	1.95878e-18	-4.25965e-10	-1.04014
75330035	chr5:75330035:T:C	6.96659e-19	-2.07392	-4.01506e-10
75330140	chr5:75330140:A:G	1.51925e-18	-4.25965e-10	-1.29425
75330257	chr5:75330257:T:C	2.67751e-18	0.58156	-1.30914
75330723	chr5:75330723:C:T	1.64818e-19	-2.21258	-1.30281
75331576	chr5:75331576:C:T	1.37146e-18	-4.25965e-10	-1.39659
75332189	chr5:75332189:G:C	1.15782e-17	1.80912	-1.07246
75332487	chr5:75332487:A:G	1.8104e-18	-4.25965e-10	-1.11892
75332672	chr5:75332672:C:A	1.14834e-17	1.80342	-1.07498
75333513	chr5:75333513:G:A	6.08982e-18	-4.25965e-10	0.0941534
75333926	chr5:75333926:G:A	1.65791e-19	-2.21087	-1.29862
75334012	chr5:75334012:CA:C	5.87192e-19	-2.14892	-0.095949
75334081	chr5:75334081:G:A	1.36083e-18	-4.25965e-10	-1.40437
75334364	chr5:75334364:C:T	1.22143e-17	1.93999	-1.14985
75334509	chr5:75334509:A:G	2.41463e-18	-4.25965e-10	-0.830919
75334794	chr5:75334794:C:T	2.3248e-19	-2.20121	-0.970208
75335004	chr5:75335004:G:A	1.08163e-16	4.27555	-1.30437
75335104	chr5:75335104:C:T	6.51526e-19	-2.1409	-4.01506e-10
75335246	chr5:75335246:G:T	2.57367e-19	-2.16521	-0.904512
75335271	chr5:75335271:A:C	1.64031e-18	-1.21758	-4.01506e-10
75335314	chr5:75335314:C:T	2.1492e-19	-2.17964	-1.07031
75335437	chr5:75335437:A:G	1.97948e-19	-2.18636	-1.14585
75335676	chr5:75335676:C:T	2.54202e-19	-2.20217	-0.87992
75336022	chr5:75336022:T:C	1.61429e-18	-4.25965e-10	-1.23357
75336669	chr5:75336669:C:T	3.52702e-18	-4.25965e-10	-0.452012
75337439	chr5:75337439:G:A	6.20803e-19	-2.18921	-4.01506e-10
75337533	chr5:75337533:G:A	1.602e-18	-4.25965e-10	-1.24121
75337715	chr5:75337715:G:A	3.26086e-18	-4.25965e-10	-0.530473
75337891	chr5:75337891:G:A	3.46689e-18	-4.25965e-10	-0.469208
75337901	chr5:75337901:C:T	3.45574e-18	-4.25965e-10	-0.472427
75339703	chr5:75339703:C:T	6.05721e-18	-4.25965e-10	0.0887843
75340203	chr5:75340203:T:C	3.50701e-18	-4.25965e-10	-0.457701
75340659	chr5:75340659:C:A	2.12527e-18	0.312173	-1.27074
75341744	chr5:75341744:GGAATTTTTTT:G	5.84604e-18	-4.25965e-10	0.0532994
75341886	chr5:75341886:A:T	2.27958e-18	0.386451	-1.27492
75342143	chr5:75342143:T:C	3.59604e-18	-4.25965e-10	-0.432631
75343353	chr5:75343353:A:G	9.89815e-18	0.676604	-0.0967203
75343434	chr5:75343434:T:G	3.45508e-18	0.537418	-1.01004
75343444	chr5:75343444:C:T	9.48428e-18	-4.25965e-10	0.537171
75343719	chr5:75343719:CTTGTA:C	4.58564e-18	1.14603	-1.33556
75344665	chr5:75344665:C:T	3.47715e-18	0.536733	-1.00299
75344800	chr5:75344800:G:A	6.27812e-19	-2.17798	-4.01506e-10
75345001	chr5:75345001:G:C	1.77642e-19	-2.20219	-1.23826
75345735	chr5:75345735:G:A	1.96858e-19	-2.18171	-1.15602
75345882	chr5:75345882:G:A	1.48288e-19	-2.21534	-1.40572
75346583	chr5:75346583:G:A	6.62411e-18	-4.25965e-10	0.178252
75346607	chr5:75346607:T:C	3.51925e-18	-4.25965e-10	-0.454216
75347030	chr5:75347030:A:T	1.58604e-19	-2.20378	-1.35004
75347845	chr5:75347845:T:C	1.67371e-19	-2.22151	-1.2785
75348247	chr5:75348247:A:T	1.49868e-18	-4.25965e-10	-1.30788
75348856	chr5:75348856:G:T	7.81628e-18	1.6895	-1.34575
75348881	chr5:75348881:T:G	2.05729e-18	0.184409	-1.17549
75349298	chr5:75349298:G:A	3.01307e-18	-4.25965e-10	-0.609505
75349447	chr5:75349447:A:G	2.03142e-19	-2.1734	-1.13292
75349456	chr5:75349456:C:A	1.71659e-18	-4.25965e-10	-1.17212
75350430	chr5:75350430:T:A	1.59693e-19	-2.20678	-1.34019
75351053	chr5:75351053:C:T	2.01803e-19	-2.17279	-1.14014
75352156	chr5:75352156:C:G	3.39202e-18	-4.25965e-10	-0.49104
75352671	chr5:75352671:G:T	7.79331e-18	1.60772	-1.26692
75353460	chr5:75353460:C:T	7.19155e-19	-2.04214	-4.01506e-10
75353523	chr5:75353523:T:C	1.44783e-18	-4.25965e-10	-1.3424
75353673	chr5:75353673:C:T	6.26387e-18	1.48864	-1.36631
75355259	chr5:75355259:A:G	1.69648e-17	0.89746	0.221218
75355731	chr5:75355731:C:G	2.93386e-18	-4.25965e-10	-0.636144
75356039	chr5:75356039:G:A	2.57506e-19	-2.18484	-0.884339
75356084	chr5:75356084:G:A	1.92219e-17	1.01512	0.228466
75356234	chr5:75356234:C:T	6.32635e-19	-2.17033	-4.01506e-10
75356374	chr5:75356374:A:G	6.01557e-19	-2.2207	-4.01506e-10
75356501	chr5:75356501:T:G	1.04284e-17	-4.25965e-10	0.632064
75356904	chr5:75356904:A:G	1.68624e-18	-4.25965e-10	-1.18997
75358954	chr5:75358954:A:T	1.8184e-19	-2.19164	-1.22545
75359626	chr5:75359626:C:T	1.82e-19	-2.19161	-1.22461
75359673	chr5:75359673:T:G	2.1592e-19	-2.19866	-1.04665
75359901	chr5:75359901:C:T	3.9686e-18	0.571042	-0.905094
75360726	chr5:75360726:AAAATGGATTTTTAAATT:A	1.75656e-19	-2.19307	-1.25862
75360766	chr5:75360766:T:C	4.14738e-18	-4.25965e-10	-0.289988
75360839	chr5:75360839:T:C	1.74099e-18	-4.25965e-10	-1.15801
75361455	chr5:75361455:T:C	6.15393e-19	-2.19796	-4.01506e-10
75361459	chr5:75361459:T:A	3.5e-18	-4.25965e-10	-0.4597
75361827	chr5:75361827:C:G	1.86246e-18	-4.25965e-10	-1.09057
75362219	chr5:75362219:A:C	1.43922e-18	-4.25965e-10	-1.34836
75362350	chr5:75362350:A:AAC	2.07223e-19	-2.20483	-1.0816
75362479	chr5:75362479:A:G	1.47156e-19	-2.2195	-1.40922
75363274	chr5:75363274:A:G	2.16602e-19	-2.16146	-1.0807
75363386	chr5:75363386:C:G	3.67213e-18	-4.25965e-10	-0.411693
75363514	chr5:75363514:G:A	1.70703e-18	-4.25965e-10	-1.17771
75363515	chr5:75363515:A:G	1.71022e-18	-4.25965e-10	-1.17584
75363536	chr5:75363536:A:G	1.52692e-18	-4.25965e-10	-1.28921
75363762	chr5:75363762:C:T	2.12338e-19	-2.13918	-1.12286
75364160	chr5:75364160:G:GA	5.63081e-16	4.62096	-4.01506e-10
75364186	chr5:75364186:T:C	3.24998e-18	-4.25965e-10	-0.533816
75364239	chr5:75364239:A:ATTG	7.30692e-17	2.33511	0.24383
75364531	chr5:75364531:T:C	1.27216e-16	4.3628	-1.22938
75364930	chr5:75364930:C:G	6.07159e-19	-2.21143	-4.01506e-10
75364994	chr5:75364994:A:C	3.7612e-18	-4.25965e-10	-0.387726
75366167	chr5:75366167:C:CT	1.7829e-19	-2.16875	-1.26806
75366357	chr5:75366357:A:G	1.67227e-18	-4.25965e-10	-1.19828
75366624	chr5:75366624:C:G	2.10446e-19	-2.20852	-1.06248
75366709	chr5:75366709:C:G	1.48477e-18	-4.25965e-10	-1.31721
75366845	chr5:75366845:C:G	1.53723e-18	-4.25965e-10	-1.28248
75367027	chr5:75367027:A:G	1.79167e-19	-2.17528	-1.25662
75367385	chr5:75367385:C:T	1.83725e-18	-4.25965e-10	-1.10419
75367398	chr5:75367398:T:C	1.79211e-19	-2.16117	-1.27049
75367631	chr5:75367631:T:C	1.34844e-18	-4.25965e-10	-1.41352
75367632	chr5:75367632:G:T	1.34784e-18	-4.25965e-10	-1.41396
75367911	chr5:75367911:C:T	1.67309e-18	-4.25965e-10	-1.19779
75368369	chr5:75368369:T:C	1.58133e-18	-4.25965e-10	-1.2542
75368453	chr5:75368453:G:A	9.31558e-18	-4.25965e-10	0.519224
75369099	chr5:75369099:A:G	2.63035e-18	-4.25965e-10	-0.745349
75369174	chr5:75369174:C:G	1.34371e-18	-4.25965e-10	-1.41703
75369851	chr5:75369851:T:C	4.4915e-19	-2.10889	-0.403977
75370035	chr5:75370035:G:C	1.47027e-19	-2.22026	-1.40934
75370333	chr5:75370333:C:T	2.15722e-18	-4.25965e-10	-0.943643
75371899	chr5:75371899:C:T	6.09953e-19	-2.20684	-4.01506e-10
75371906	chr5:75371906:A:C	6.83651e-19	-2.09277	-4.01506e-10
75372533	chr5:75372533:T:A	1.55941e-18	-4.25965e-10	-1.26816
75372764	chr5:75372764:C:T	2.31431e-19	-2.10357	-1.07236
75373860	chr5:75373860:G:C	6.34352e-19	-2.16762	-4.01506e-10
75374666	chr5:75374666:A:C	1.51224e-18	-4.25965e-10	-1.29887
75374726	chr5:75374726:C:T	1.8797e-18	-4.25965e-10	-1.08135
75375850	chr5:75375850:A:T	2.23822e-18	-4.25965e-10	-0.906785
75375871	chr5:75375871:T:A	1.48329e-18	-4.25965e-10	-1.3182
75377175	chr5:75377175:T:A	7.07282e-19	-2.05879	-4.01506e-10
75377847	chr5:75377847:C:T	2.20242e-18	-4.25965e-10	-0.92291
75377882	chr5:75377882:A:G	2.10111e-18	0.236344	-1.20634
75379099	chr5:75379099:T:C	1.08509e-16	3.06309	-0.0887192
75379139	chr5:75379139:G:A	9.3673e-18	-4.25965e-10	0.52476
75379150	chr5:75379150:T:C	2.40041e-17	2.75287	-1.28711
75379251	chr5:75379251:T:C	7.49675e-17	3.31733	-0.712741
75380458	chr5:75380458:T:A	1.89338e-19	-2.07329	-1.30339
75380998	chr5:75380998:T:G	3.5143e-19	-2.19912	-0.559085
75382158	chr5:75382158:A:C	1.56037e-18	-4.25965e-10	-1.26754
75382272	chr5:75382272:G:A	1.36709e-18	-4.25965e-10	-1.39978
75383112	chr5:75383112:G:A	2.90608e-17	3.00893	-1.35201
75383702	chr5:75383702:C:CAATT	2.03887e-19	-1.9286	-1.37406
75384406	chr5:75384406:A:T	1.37346e-18	-4.25965e-10	-1.39513
75385948	chr5:75385948:T:C	3.03172e-17	3.0656	-1.36635
75386149	chr5:75386149:G:T	1.37256e-18	-4.25965e-10	-1.39579
75386316	chr5:75386316:C:CCAAA	2.14792e-19	-1.87291	-1.37764
75386649	chr5:75386649:T:C	1.6527e-18	-1.21005	-4.01506e-10
75386775	chr5:75386775:A:T	8.18716e-19	-1.91248	-4.01506e-10
75386786	chr5:75386786:C:T	6.07207e-19	-2.21135	-4.01506e-10
75386988	chr5:75386988:T:C	1.80302e-19	-2.08916	-1.33643
75387075	chr5:75387075:G:A	7.73305e-17	3.90792	-1.2723
75387079	chr5:75387079:A:G	3.52471e-17	3.22687	-1.37695
75387481	chr5:75387481:C:T	7.35184e-19	-1.52224	-0.497855
75387630	chr5:75387630:T:C	3.93944e-17	3.35046	-1.3893
75387821	chr5:75387821:T:C	9.6881e-17	2.87899	-0.0179716
75388094	chr5:75388094:C:A	1.44602e-18	-4.25965e-10	-1.34365
75388836	chr5:75388836:G:C	7.31782e-19	-2.02474	-4.01506e-10
75389358	chr5:75389358:A:G	4.12655e-18	-4.25965e-10	-0.295023
75389695	chr5:75389695:A:G	3.56046e-17	2.80954	-0.949525
75390517	chr5:75390517:T:A	1.34755e-18	-4.25965e-10	-1.41418
75391015	chr5:75391015:C:G	1.99764e-19	-1.96484	-1.35825
75391106	chr5:75391106:A:C	5.30297e-17	3.38441	-1.12602
75391427	chr5:75391427:C:T	2.64737e-17	2.9334	-1.36972
75391764	chr5:75391764:T:C	1.81703e-19	-2.09129	-1.32656
75392740	chr5:75392740:C:T	1.87141e-19	-2.05452	-1.33383
75392766	chr5:75392766:G:C	1.92163e-18	-4.25965e-10	-1.05929
75392863	chr5:75392863:A:G	1.01699e-16	4.24144	-1.33189
75393424	chr5:75393424:T:C	2.05594e-17	1.61345	-0.302597
75394251	chr5:75394251:T:C	1.53847e-19	-2.22188	-1.36239
75394479	chr5:75394479:A:T	1.61262e-17	2.03558	-0.967599
75394852	chr5:75394852:T:C	1.59516e-18	-4.25965e-10	-1.24549
75395765	chr5:75395765:G:A	2.03778e-18	-4.25965e-10	-1.0006
75395898	chr5:75395898:AC:A	2.03586e-18	-4.25965e-10	-1.00155
75396352	chr5:75396352:T:A	1.89837e-19	-2.04664	-1.32741
75396764	chr5:75396764:G:A	1.36403e-18	-4.25965e-10	-1.40202
75396951	chr5:75396951:A:G	7.30562e-17	2.84301	-0.264244
75397474	chr5:75397474:G:A	5.2187e-18	-4.25965e-10	-0.0602166
75397613	chr5:75397613:G:T	6.00828e-19	-2.22191	-4.01506e-10
75397721	chr5:75397721:T:G	6.25364e-19	-2.18189	-4.01506e-10
75399718	chr5:75399718:TGAAA:T	6.67545e-19	-2.11661	-4.01506e-10
75399911	chr5:75399911:G:C	1.40355e-18	-4.25965e-10	-1.37346
75400114	chr5:75400114:G:C	6.13513e-19	-2.20102	-4.01506e-10
75400543	chr5:75400543:T:C	1.3827e-18	-4.25965e-10	-1.38843
75400602	chr5:75400602:C:T	1.44481e-18	-4.25965e-10	-1.34449
75400813	chr5:75400813:C:G	1.56432e-19	-2.17186	-1.39574
75400868	chr5:75400868:CATTT:C	1.57126e-19	-2.17516	-1.38802
75401068	chr5:75401068:C:A	1.5213e-18	-4.25965e-10	-1.2929
75401225	chr5:75401225:T:G	2.01679e-16	4.12693	-0.532723
75401380	chr5:75401380:T:C	1.39673e-18	-4.25965e-10	-1.37833
75401718	chr5:75401718:A:G	1.52786e-18	-4.25965e-10	-1.28859
75401788	chr5:75401788:A:G	2.44416e-18	-4.25965e-10	-0.818761
75401995	chr5:75401995:T:C	2.28536e-18	-4.25965e-10	-0.88594
75403595	chr5:75403595:T:C	6.0292e-19	-2.21844	-4.01506e-10
75403664	chr5:75403664:T:C	1.36763e-18	-4.25965e-10	-1.39938
75403735	chr5:75403735:T:C	1.52551e-18	-4.25965e-10	-1.29013
75404273	chr5:75404273:C:T	6.7037e-19	-2.11239	-4.01506e-10
75404796	chr5:75404796:G:T	2.41574e-18	-4.25965e-10	-0.830459
75405307	chr5:75405307:T:C	1.76773e-19	-2.06195	-1.3834
75405638	chr5:75405638:T:C	7.41202e-17	3.67317	-1.07995
75405941	chr5:75405941:T:C	1.31363e-18	-1.43967	-4.01506e-10
75406006	chr5:75406006:T:C	2.40069e-18	-4.25965e-10	-0.836709
75406407	chr5:75406407:C:G	1.48293e-18	-4.25965e-10	-1.31845
75406914	chr5:75406914:A:G	7.55355e-19	-1.99303	-4.01506e-10
75407068	chr5:75407068:A:C	3.20286e-19	-2.20805	-0.642958
75407490	chr5:75407490:A:T	1.02624e-18	-1.68656	-4.01506e-10
75407516	chr5:75407516:G:A	1.86572e-19	-2.01536	-1.37604
75407563	chr5:75407563:AAAC:A	2.24174e-18	-4.25965e-10	-0.905214
75408164	chr5:75408164:C:A	7.26941e-19	-2.03138	-4.01506e-10
75408237	chr5:75408237:G:A	2.348e-18	-4.25965e-10	-0.858899
75408799	chr5:75408799:G:A	6.03843e-19	-2.21691	-4.01506e-10
75409004	chr5:75409004:T:C	7.16789e-17	3.46558	-0.905848
75409767	chr5:75409767:T:TC	3.94867e-18	-4.25965e-10	-0.339085
75409855	chr5:75409855:C:G	2.07366e-19	-1.98115	-1.30458
75410145	chr5:75410145:C:T	7.20077e-19	-2.04086	-4.01506e-10
75410147	chr5:75410147:T:C	2.03329e-19	-2.01799	-1.28741
75410222	chr5:75410222:C:A	1.57842e-18	-4.25965e-10	-1.25604
75410836	chr5:75410836:T:C	7.76654e-17	3.63399	-0.994044
75410915	chr5:75410915:T:C	2.53953e-18	-4.25965e-10	-0.780485
75411936	chr5:75411936:C:T	1.37988e-18	-4.25965e-10	-1.39047
75412310	chr5:75412310:G:C	1.57735e-18	-4.25965e-10	-1.25672
75412688	chr5:75412688:G:C	3.46529e-17	2.82108	-0.98816
75413509	chr5:75413509:T:C	2.80548e-19	-2.22036	-0.76312
75414243	chr5:75414243:G:C	7.67313e-19	-1.97732	-4.01506e-10
75414725	chr5:75414725:G:A	1.82681e-19	-2.05201	-1.36047
75417186	chr5:75417186:C:T	1.51661e-18	-4.25965e-10	-1.29599
75417587	chr5:75417587:T:G	2.42581e-19	-1.73534	-1.39354
75417808	chr5:75417808:T:C	1.95925e-19	-2.00948	-1.33301
75418579	chr5:75418579:C:T	1.73505e-19	-2.04705	-1.41697
75418959	chr5:75418959:G:A	2.01996e-19	-1.92937	-1.3826
75419668	chr5:75419668:C:T	1.99475e-18	-4.25965e-10	-1.02194
75420178	chr5:75420178:T:C	1.46895e-19	-2.22161	-1.40889
75420281	chr5:75420281:A:T	1.52504e-18	-4.25965e-10	-1.29044
75421131	chr5:75421131:A:G	2.30587e-18	-4.25965e-10	-0.877009
75421828	chr5:75421828:C:T	2.95852e-17	3.04947	-1.37466
75421942	chr5:75421942:G:A	5.77457e-17	3.39232	-1.04874
75421986	chr5:75421986:T:A	5.17102e-17	3.61694	-1.38375
75422347	chr5:75422347:G:A	1.34647e-18	-4.25965e-10	-1.41498
75423349	chr5:75423349:A:C	1.37794e-18	-4.25965e-10	-1.39187
75425635	chr5:75425635:A:G	1.79252e-18	-4.25965e-10	-1.12884
75426078	chr5:75426078:T:A	3.13828e-19	-2.21327	-0.658101
75426730	chr5:75426730:T:C	7.57933e-19	-1.98963	-4.01506e-10
75427041	chr5:75427041:T:C	1.67067e-18	-4.25965e-10	-1.19924
75427809	chr5:75427809:T:C	1.55373e-18	-4.25965e-10	-1.27181
75428313	chr5:75428313:A:AAACT	1.83413e-19	-1.99197	-1.41651
75428315	chr5:75428315:AC:A	4.35252e-17	3.17106	-1.11018
75428360	chr5:75428360:G:A	1.76472e-19	-2.03624	-1.41081
75428416	chr5:75428416:C:T	4.15563e-18	-4.25965e-10	-0.288
75428494	chr5:75428494:C:T	7.80523e-18	0.342329	-4.01506e-10
75428520	chr5:75428520:T:C	2.0246e-18	-4.25965e-10	-1.00709
75428545	chr5:75428545:G:C	1.8627e-19	-2.06565	-1.32737
75428551	chr5:75428551:G:A	1.85363e-19	-2.0654	-1.33251
75428602	chr5:75428602:T:C	1.75625e-19	-2.03996	-1.41191
75428775	chr5:75428775:CTGT:C	1.58211e-18	-4.25965e-10	-1.25371
75428815	chr5:75428815:A:G	1.94942e-19	-1.94301	-1.40451
75428862	chr5:75428862:C:T	1.57123e-18	-4.25965e-10	-1.2606
75429007	chr5:75429007:A:C	6.08345e-17	3.6082	-1.2125
75429057	chr5:75429057:C:T	1.41015e-18	-4.25965e-10	-1.36877
75429203	chr5:75429203:T:A	4.90888e-18	0.976426	-1.09784
75429391	chr5:75429391:G:A	4.24595e-17	2.03609	-4.01506e-10
75429454	chr5:75429454:C:T	1.80374e-18	-4.25965e-10	-1.1226
75429784	chr5:75429784:T:C	2.38199e-17	2.83821	-1.38015
75429811	chr5:75429811:C:T	1.7576e-18	-4.25965e-10	-1.14852
75430351	chr5:75430351:T:C	1.85352e-19	-2.07104	-1.32693
75430646	chr5:75430646:C:T	9.21235e-18	-4.25965e-10	0.50808
75430650	chr5:75430650:T:A	3.19295e-18	-4.25965e-10	-0.551519
75430738	chr5:75430738:A:C	6.82026e-19	-2.09515	-4.01506e-10
75430844	chr5:75430844:C:A	1.91336e-18	-4.25965e-10	-1.0636
75430942	chr5:75430942:G:A	1.79291e-19	-2.07356	-1.35765
75431722	chr5:75431722:C:A	2.56793e-18	-4.25965e-10	-0.769365
75432194	chr5:75432194:G:A	1.5083e-18	-4.25965e-10	-1.30148
75432744	chr5:75432744:T:C	2.45166e-18	-4.25965e-10	-0.815701
75432903	chr5:75432903:ATCT:A	4.34236e-17	2.05854	-4.01506e-10
75433290	chr5:75433290:C:T	1.56057e-18	-1.26741	-4.01506e-10
75433448	chr5:75433448:T:C	2.3259e-18	-4.25965e-10	-0.868356
75433608	chr5:75433608:C:A	7.06453e-19	-2.05996	-4.01506e-10
75434375	chr5:75434375:C:T	2.23628e-18	-4.25965e-10	-0.907653
75434551	chr5:75434551:T:A	2.03096e-19	-2.16705	-1.1395
75435369	chr5:75435369:T:G	1.38329e-18	-4.25965e-10	-1.388
75435907	chr5:75435907:A:G	4.46597e-17	2.28005	-0.19344
75436003	chr5:75436003:G:C	2.57001e-18	-4.25965e-10	-0.768554
75436179	chr5:75436179:T:C	4.61299e-17	2.05042	0.068571
75436186	chr5:75436186:C:G	4.73792e-19	-2.21118	-0.248268
75436198	chr5:75436198:A:G	1.1375e-18	-1.58364	-4.01506e-10
75436390	chr5:75436390:T:C	1.52624e-18	-4.25965e-10	-1.28966
75436620	chr5:75436620:C:T	6.6914e-17	3.4908	-0.999853
75437112	chr5:75437112:T:A	2.16931e-19	-2.18564	-1.055
75437995	chr5:75437995:T:G	6.06083e-19	-2.2132	-4.01506e-10
75438487	chr5:75438487:C:T	8.12907e-19	-1.9196	-4.01506e-10
75438537	chr5:75438537:A:G	4.33693e-17	2.26963	-0.212343
75439068	chr5:75439068:G:C	1.96535e-18	-4.25965e-10	-1.03679
75440240	chr5:75440240:A:C	7.49638e-17	2.98631	-0.381773
75442857	chr5:75442857:G:A	1.34676e-18	-4.25965e-10	-1.41476
75443331	chr5:75443331:G:A	2.4815e-19	-2.21552	-0.890671
75443477	chr5:75443477:A:C	1.76748e-19	-2.10707	-1.33843
75444553	chr5:75444553:T:C	2.87638e-18	-4.25965e-10	-0.655933
75445125	chr5:75445125:C:T	1.64909e-19	-2.14405	-1.37077
75446046	chr5:75446046:T:C	5.09929e-19	-2.21977	-0.16618
75447709	chr5:75447709:C:T	1.76403e-19	-2.11591	-1.33154
75447715	chr5:75447715:C:T	1.63251e-18	-4.25965e-10	-1.22235
75448490	chr5:75448490:A:G	1.65587e-18	-4.25965e-10	-1.20814
75448896	chr5:75448896:T:G	5.05302e-19	-2.21703	-0.17803
75449064	chr5:75449064:C:T	1.88541e-19	-2.07513	-1.30577
75449403	chr5:75449403:G:T	8.87897e-17	3.21851	-0.444706
75450030	chr5:75450030:C:T	1.57975e-18	-4.25965e-10	-1.2552
75450482	chr5:75450482:G:A	2.74678e-18	-4.25965e-10	-0.702035
75451047	chr5:75451047:A:G	1.61348e-18	-4.25965e-10	-1.23407
75451055	chr5:75451055:G:A	1.83543e-19	-2.07495	-1.33282
75451377	chr5:75451377:T:C	1.68378e-19	-2.12087	-1.37314
75451671	chr5:75451671:A:G	1.61387e-18	-4.25965e-10	-1.23383
75452649	chr5:75452649:T:C	1.773e-19	-2.14407	-1.2983
75452680	chr5:75452680:C:T	2.42027e-17	1.5141	-0.0400974
75453322	chr5:75453322:C:T	1.45808e-19	-2.22124	-1.41669
75453509	chr5:75453509:C:T	6.08497e-19	-2.20923	-4.01506e-10
75454144	chr5:75454144:T:C	6.68111e-19	-2.11577	-4.01506e-10
75454446	chr5:75454446:T:C	1.65547e-18	-4.25965e-10	-1.20838
75455289	chr5:75455289:C:A	1.34384e-18	-4.25965e-10	-1.41693
75456589	chr5:75456589:G:A	1.45948e-18	-4.25965e-10	-1.33439
75456833	chr5:75456833:T:C	1.53663e-18	-4.25965e-10	-1.28287
75457254	chr5:75457254:T:C	1.63828e-18	-4.25965e-10	-1.21882
75457457	chr5:75457457:T:C	1.8173e-19	-2.00104	-1.41666
75457809	chr5:75457809:A:G	7.55506e-17	4.00067	-1.38834
75457986	chr5:75457986:G:A	6.70067e-18	-4.25965e-10	0.189743
75458156	chr5:75458156:T:C	1.74781e-19	-2.08419	-1.37249
75459203	chr5:75459203:T:C	1.49009e-18	-4.25965e-10	-1.31363
75459889	chr5:75459889:G:A	6.03659e-19	-2.21721	-4.01506e-10
75460293	chr5:75460293:T:C	8.4411e-17	3.83105	-1.10782
75460510	chr5:75460510:G:GT	1.61768e-18	-4.25965e-10	-1.23147
75461282	chr5:75461282:T:C	1.71963e-16	-4.25965e-10	3.43482
75461461	chr5:75461461:G:A	6.80286e-17	3.63954	-1.13208
75461933	chr5:75461933:T:C	1.5033e-19	-2.21882	-1.38857
75463358	chr5:75463358:T:A	2.02451e-17	1.25839	0.0370543
75463516	chr5:75463516:AT:A	5.23148e-18	-4.25965e-10	-0.0577702
75463711	chr5:75463711:T:C	3.50346e-18	-4.25965e-10	-0.458713
75463750	chr5:75463750:A:G	5.34063e-18	-4.25965e-10	-0.0371216
75465957	chr5:75465957:G:A	2.55316e-18	-4.25965e-10	-0.775134
75466390	chr5:75466390:G:T	1.34394e-18	-4.25965e-10	-1.41686
75466421	chr5:75466421:C:T	9.13843e-18	-4.25965e-10	0.500023
75466753	chr5:75466753:A:T	2.97769e-19	-2.22129	-0.702617
75467063	chr5:75467063:AC:A	6.05489e-19	-2.21418	-4.01506e-10
75467073	chr5:75467073:C:T	1.92048e-19	-2.03058	-1.3319
75468568	chr5:75468568:G:A	1.90028e-19	-2.05123	-1.32181
75469137	chr5:75469137:CAG:C	1.6403e-18	-4.25965e-10	-1.21759
75469281	chr5:75469281:T:C	1.51478e-18	-4.25965e-10	-1.29719
75469469	chr5:75469469:T:C	2.93426e-19	-2.21993	-0.718665
75470025	chr5:75470025:T:C	5.04587e-18	-4.25965e-10	-0.0938957
75470573	chr5:75470573:T:C	1.08979e-18	-1.62648	-4.01506e-10
75470766	chr5:75470766:T:C	6.04344e-19	-2.21608	-4.01506e-10
75471199	chr5:75471199:C:T	4.07313e-18	-4.25965e-10	-0.308053
75471487	chr5:75471487:G:A	1.52647e-18	-4.25965e-10	-1.28951
75471966	chr5:75471966:A:C	1.96647e-18	-4.25965e-10	-1.03623
75472228	chr5:75472228:G:A	1.34397e-18	-4.25965e-10	-1.41684
75472420	chr5:75472420:A:G	8.61444e-18	-4.25965e-10	0.440975
75472689	chr5:75472689:C:G	1.85315e-18	-4.25965e-10	-1.09558
75472997	chr5:75472997:T:C	7.20942e-19	-2.03966	-4.01506e-10
75473479	chr5:75473479:CAAAT:C	6.5292e-17	3.57559	-1.10919
75473512	chr5:75473512:C:A	1.78054e-19	-2.0511	-1.38703
75473672	chr5:75473672:G:T	1.53049e-18	-4.25965e-10	-1.28687
75474012	chr5:75474012:C:T	4.13624e-19	-2.15014	-0.445124
75474092	chr5:75474092:C:T	2.58325e-18	-4.25965e-10	-0.763418
75474996	chr5:75474996:G:A	1.82712e-18	-4.25965e-10	-1.10972
75475147	chr5:75475147:G:A	2.06247e-19	-2.09399	-1.19716
75475217	chr5:75475217:G:T	1.80258e-18	-4.25965e-10	-1.12324
75475562	chr5:75475562:G:A	9.20339e-17	3.86248	-1.05279
75475674	chr5:75475674:G:A	1.74951e-19	-2.06451	-1.3912
75476915	chr5:75476915:A:G	1.57477e-18	-4.25965e-10	-1.25836
75477211	chr5:75477211:G:A	2.0173e-17	1.29188	-4.01506e-10
75477483	chr5:75477483:A:G	4.12364e-19	-2.15319	-0.445124
75477595	chr5:75477595:T:C	4.09954e-17	1.97408	0.0269176
75478180	chr5:75478180:G:A	4.15404e-19	-2.22093	-0.370036
75478240	chr5:75478240:T:G	5.97904e-17	2.81217	-0.433789
75479948	chr5:75479948:C:A	9.5916e-17	-4.25965e-10	2.85101
75480164	chr5:75480164:T:G	2.05917e-16	4.36419	-0.749184
75480734	chr5:75480734:A:G	8.54215e-19	-1.87004	-4.01506e-10
75481450	chr5:75481450:G:GT	2.2491e-18	-4.25965e-10	-0.901933
75481806	chr5:75481806:C:T	6.08819e-19	-2.2087	-4.01506e-10
75482282	chr5:75482282:T:C	1.43884e-18	-4.25965e-10	-1.34863
75482570	chr5:75482570:T:C	1.49615e-18	-4.25965e-10	-1.30957
75482655	chr5:75482655:T:C	1.08202e-17	0.668948	-4.01506e-10
75482844	chr5:75482844:C:T	8.37942e-17	3.76752	-1.05162
75482994	chr5:75482994:T:C	1.65002e-19	-2.17781	-1.33645
75484490	chr5:75484490:T:TC	6.04514e-17	3.54194	-1.15257
75484513	chr5:75484513:G:A	2.50187e-19	-2.06254	-1.03547
75484606	chr5:75484606:GACA:G	7.0586e-17	3.92348	-1.37911
75484815	chr5:75484815:T:C	9.14933e-19	-1.80137	-4.01506e-10
75485614	chr5:75485614:G:C	6.05204e-17	3.5712	-1.18068
75485929	chr5:75485929:G:A	2.05139e-19	-2.16627	-1.13026
75485952	chr5:75485952:A:G	4.66035e-19	-2.21586	-0.260095
75486300	chr5:75486300:C:T	2.8957e-17	3.06724	-1.41389
75486586	chr5:75486586:T:G	1.97548e-19	-2.19992	-1.13432
75486587	chr5:75486587:T:A	3.97377e-19	-2.21758	-0.417757
75487406	chr5:75487406:A:C	1.75318e-19	-2.03798	-1.41564
75487811	chr5:75487811:C:T	7.66547e-17	3.56309	-0.936245
75487971	chr5:75487971:C:T	5.5606e-18	-4.25965e-10	0.0032406
75488345	chr5:75488345:A:T	1.3495e-18	-4.25965e-10	-1.41273
75488919	chr5:75488919:T:C	1.95167e-19	-2.04026	-1.3061
75489071	chr5:75489071:G:A	6.44026e-19	-2.15248	-4.01506e-10
75489415	chr5:75489415:A:T	1.55207e-18	-4.25965e-10	-1.27288
75489735	chr5:75489735:A:G	1.81734e-19	-2.0015	-1.41618
75490054	chr5:75490054:G:T	2.42232e-18	-4.25965e-10	-0.82774
75490258	chr5:75490258:G:A	8.43577e-17	3.18188	-0.459275
75490501	chr5:75490501:TTA:T	1.95168e-19	-2.04145	-1.30491
75490603	chr5:75490603:C:T	1.49272e-18	-4.25965e-10	-1.31186
75491084	chr5:75491084:T:C	3.05362e-19	-2.21403	-0.684686
75491217	chr5:75491217:A:C	1.80939e-18	-4.25965e-10	-1.11947
75491485	chr5:75491485:T:C	3.49184e-17	1.63077	0.209778
75491764	chr5:75491764:A:G	1.66861e-18	-4.25965e-10	-1.20047
75491795	chr5:75491795:G:A	5.57459e-17	3.41666	-1.10832
75492578	chr5:75492578:T:C	3.08246e-19	-2.21264	-0.676679
75492707	chr5:75492707:ATACAG:A	2.04767e-18	-4.25965e-10	-0.995761
75492854	chr5:75492854:T:G	1.3438e-18	-4.25965e-10	-1.41696
75494150	chr5:75494150:T:C	1.81287e-18	-4.25965e-10	-1.11755
75494503	chr5:75494503:TC:T	1.83446e-19	-2.09327	-1.31503
75495432	chr5:75495432:C:T	3.63955e-18	-4.25965e-10	-0.420605
75495953	chr5:75495953:A:T	3.33715e-18	-4.25965e-10	-0.507347
75496188	chr5:75496188:A:G	1.78968e-18	-4.25965e-10	-1.13043
75496549	chr5:75496549:T:A	2.43127e-18	-4.25965e-10	-0.824052
75497180	chr5:75497180:C:T	1.91178e-19	-2.05733	-1.30968
75497686	chr5:75497686:T:C	4.244e-17	2.62569	-0.590057
75498062	chr5:75498062:T:C	6.20304e-19	-2.19001	-4.01506e-10
75499327	chr5:75499327:T:C	1.11288e-18	-1.60551	-4.01506e-10
75499421	chr5:75499421:T:C	1.95597e-19	-2.0495	-1.29467
75500463	chr5:75500463:G:A	1.71794e-19	-2.05828	-1.41564
75500715	chr5:75500715:A:G	1.34383e-18	-4.25965e-10	-1.41694
75500739	chr5:75500739:G:C	1.88234e-18	-4.25965e-10	-1.07995
75500932	chr5:75500932:G:A	9.02773e-17	3.88084	-1.09042
75501210	chr5:75501210:C:G	1.78795e-18	-4.25965e-10	-1.13139
75501328	chr5:75501328:C:T	1.53495e-19	-2.17327	-1.41329
75501364	chr5:75501364:A:G	4.72096e-18	-4.25965e-10	-0.160453
75501386	chr5:75501386:A:T	1.3459e-18	-4.25965e-10	-1.4154
75502082	chr5:75502082:A:C	9.3862e-19	-1.77581	-4.01506e-10
75502240	chr5:75502240:A:G	4.27185e-19	-2.01859	-0.544413
75502331	chr5:75502331:G:A	6.50742e-17	3.57359	-1.11053
75502789	chr5:75502789:T:C	1.64759e-18	-4.25965e-10	-1.21315
75502833	chr5:75502833:A:T	1.91085e-19	-2.05715	-1.31035
75504656	chr5:75504656:ACT:A	1.68291e-18	-4.25965e-10	-1.19194
75505392	chr5:75505392:G:C	1.35156e-18	-4.25965e-10	-1.41121
75505439	chr5:75505439:T:A	6.40996e-19	-2.1572	-4.01506e-10
75505445	chr5:75505445:G:A	4.48363e-19	-2.13546	-0.379157
75507790	chr5:75507790:C:T	5.94885e-19	-1.47242	-0.759436
75508069	chr5:75508069:C:T	1.4022e-18	-4.25965e-10	-1.37443
75508277	chr5:75508277:GTT:G	1.88524e-19	-2.06119	-1.31981
75508348	chr5:75508348:T:C	1.43376e-18	-4.25965e-10	-1.35216
75509503	chr5:75509503:C:A	1.41693e-17	-4.25965e-10	0.938614
75510022	chr5:75510022:T:C	1.38064e-18	-4.25965e-10	-1.38992
75510222	chr5:75510222:T:TA	1.7231e-19	-2.05506	-1.41586
75511063	chr5:75511063:G:C	3.52322e-18	-4.25965e-10	-0.45309
75511685	chr5:75511685:A:G	1.91299e-18	-4.25965e-10	-1.0638
75512412	chr5:75512412:G:T	3.78162e-17	1.41078	0.509494
75512506	chr5:75512506:G:A	7.30754e-17	3.99449	-1.41546
75512592	chr5:75512592:G:A	7.69537e-17	4.04182	-1.41108
75512776	chr5:75512776:TAGAA:T	1.83633e-19	-2.09082	-1.31646
75513041	chr5:75513041:G:C	1.93138e-18	-4.25965e-10	-1.05423
75513055	chr5:75513055:C:T	2.19364e-17	1.43593	-0.0602488
75513220	chr5:75513220:C:T	7.44171e-19	-2.00795	-4.01506e-10
75513575	chr5:75513575:A:G	5.7056e-18	-4.25965e-10	0.028983
75514448	chr5:75514448:A:T	7.09362e-19	-2.05585	-4.01506e-10
75514559	chr5:75514559:G:A	4.8512e-17	3.20049	-1.03114
75515672	chr5:75515672:G:A	6.02122e-19	-2.21976	-4.01506e-10
75515872	chr5:75515872:C:T	1.39821e-18	-4.25965e-10	-1.37727
75515908	chr5:75515908:T:A	1.42547e-18	-4.25965e-10	-1.35797
75516415	chr5:75516415:T:C	1.35362e-18	-4.25965e-10	-1.40968
75516439	chr5:75516439:T:C	8.85745e-18	-4.25965e-10	0.468794
75517186	chr5:75517186:CA:C	4.30541e-19	-2.22156	-0.33362
75517368	chr5:75517368:C:G	6.05018e-19	-2.21496	-4.01506e-10
75518119	chr5:75518119:C:A	1.88491e-19	-2.06965	-1.31152
75518947	chr5:75518947:T:C	2.61312e-17	2.71746	-1.1668
75519401	chr5:75519401:A:G	2.76002e-19	-2.12939	-0.870422
75520939	chr5:75520939:C:G	1.392e-18	-4.25965e-10	-1.38173
75521143	chr5:75521143:T:C	7.58096e-19	-1.98941	-4.01506e-10
75521190	chr5:75521190:T:C	1.38345e-18	-4.25965e-10	-1.38789
75521569	chr5:75521569:A:G	7.06575e-19	-2.05979	-4.01506e-10
75523210	chr5:75523210:ATAT:A	1.98625e-18	-4.25965e-10	-1.02622
75523773	chr5:75523773:C:T	1.36218e-18	-1.40338	-4.01506e-10
75523995	chr5:75523995:T:G	1.50312e-18	-4.25965e-10	-1.30492
75524419	chr5:75524419:G:A	1.34397e-18	-4.25965e-10	-1.41684
75525211	chr5:75525211:T:A	4.85231e-19	-2.03569	-0.399904
75526194	chr5:75526194:A:C	6.12213e-19	-2.20314	-4.01506e-10
75526389	chr5:75526389:C:A	1.72874e-18	-4.25965e-10	-1.16507
75526560	chr5:75526560:TG:T	1.35764e-18	-4.25965e-10	-1.40672
75526682	chr5:75526682:A:G	1.73473e-19	-2.05508	-1.40912
75527036	chr5:75527036:C:T	2.28045e-18	-4.25965e-10	-0.888092
75527176	chr5:75527176:T:C	2.41619e-18	-4.25965e-10	-0.830274
75527426	chr5:75527426:G:A	2.53866e-18	-4.25965e-10	-0.780829
75527514	chr5:75527514:C:T	4.04095e-18	-4.25965e-10	-0.315986
75527678	chr5:75527678:A:C	5.02879e-17	3.39654	-1.19124
75527947	chr5:75527947:C:G	1.82977e-19	-2.09283	-1.31803
75528089	chr5:75528089:G:A	2.52542e-18	-4.25965e-10	-0.786058
75528213	chr5:75528213:C:T	3.65998e-18	-4.25965e-10	-0.415007
75528948	chr5:75528948:A:G	2.03345e-16	4.85414	-1.2517
75529007	chr5:75529007:A:G	7.42368e-19	-2.01037	-4.01506e-10
75529276	chr5:75529276:G:A	2.21378e-18	-4.25965e-10	-0.917765
75529467	chr5:75529467:A:AAC	1.49758e-18	-4.25965e-10	-1.30861
75529604	chr5:75529604:G:C	1.62143e-18	-4.25965e-10	-1.22916
75529828	chr5:75529828:G:A	1.66199e-18	-4.25965e-10	-1.20445
75530910	chr5:75530910:G:A	2.56175e-17	1.35134	0.179473
75531031	chr5:75531031:T:C	1.61529e-18	-4.25965e-10	-1.23295
75531157	chr5:75531157:T:G	8.89048e-18	-4.25965e-10	0.472516
75531684	chr5:75531684:T:G	1.78682e-18	-4.25965e-10	-1.13203
75531721	chr5:75531721:G:A	2.17702e-19	-2.20778	-1.02931
75532319	chr5:75532319:A:G	1.77466e-18	-4.25965e-10	-1.13886
75532366	chr5:75532366:A:G	1.57013e-18	-4.25965e-10	-1.2613
75533466	chr5:75533466:G:A	2.63096e-19	-2.11704	-0.930656
75533879	chr5:75533879:C:T	6.10572e-17	3.74501	-1.34567
75534122	chr5:75534122:T:C	7.41136e-17	3.40696	-0.81383
75534210	chr5:75534210:G:A	8.22809e-19	-1.9075	-4.01506e-10
75535423	chr5:75535423:G:A	1.70731e-19	-2.09993	-1.38019
75535537	chr5:75535537:T:TA	1.754e-19	-2.09788	-1.35528
75535790	chr5:75535790:C:T	7.17679e-18	-4.25965e-10	0.258387
75535907	chr5:75535907:G:A	1.72074e-19	-2.1147	-1.35759
75535996	chr5:75535996:C:T	2.90861e-19	-2.21011	-0.737269
75536042	chr5:75536042:C:T	2.21917e-18	-4.25965e-10	-0.915331
75536255	chr5:75536255:T:C	1.37332e-18	-4.25965e-10	-1.39523
75536581	chr5:75536581:A:G	1.34723e-18	-4.25965e-10	-1.41441
75536886	chr5:75536886:C:T	3.92228e-18	-4.25965e-10	-0.345791
75537094	chr5:75537094:C:T	9.84245e-17	4.26155	-1.38473
75537908	chr5:75537908:G:C	1.66245e-18	-4.25965e-10	-1.20417
75537973	chr5:75537973:C:T	2.29962e-18	-4.25965e-10	-0.879719
75538411	chr5:75538411:A:T	1.48933e-18	-4.25965e-10	-1.31414
75538523	chr5:75538523:T:C	1.87135e-19	-2.06773	-1.32066
75538721	chr5:75538721:A:T	6.03685e-19	-2.21717	-4.01506e-10
75538832	chr5:75538832:G:A	3.08864e-19	-2.21283	-0.674493
75539198	chr5:75539198:G:A	2.62895e-19	-2.22193	-0.826535
75540896	chr5:75540896:T:G	6.05186e-19	-2.21468	-4.01506e-10
75541026	chr5:75541026:A:G	2.49402e-18	-4.25965e-10	-0.798568
75541112	chr5:75541112:C:T	1.86362e-19	-2.07558	-1.31695
75541716	chr5:75541716:A:G	2.47812e-19	-2.2218	-0.885747
75541787	chr5:75541787:C:A	1.34388e-18	-4.25965e-10	-1.4169
75541977	chr5:75541977:A:C	1.94202e-19	-2.02875	-1.32257
75542076	chr5:75542076:A:G	1.37017e-16	4.33168	-1.12404
75543064	chr5:75543064:G:A	4.58206e-17	3.28052	-1.16826
75543676	chr5:75543676:TG:T	1.45301e-18	-4.25965e-10	-1.33883
75544636	chr5:75544636:T:C	5.63706e-17	3.47876	-1.15928
75544920	chr5:75544920:A:G	1.71876e-19	-2.10144	-1.37201
75545926	chr5:75545926:C:A	5.13633e-18	-4.25965e-10	-0.076126
75546113	chr5:75546113:A:G	2.42113e-18	-4.25965e-10	-0.82823
75546261	chr5:75546261:T:C	1.75732e-19	-2.09598	-1.35528
75546397	chr5:75546397:G:C	1.34371e-18	-4.25965e-10	-1.41703
75546402	chr5:75546402:A:C	1.83663e-18	-4.25965e-10	-1.10453
75546467	chr5:75546467:C:T	1.36042e-18	-4.25965e-10	-1.40467
75549410	chr5:75549410:A:T	1.77817e-19	-2.14249	-1.29697
75550361	chr5:75550361:C:T	2.65133e-18	-4.25965e-10	-0.737403
75550422	chr5:75550422:T:C	9.82271e-19	-1.73035	-4.01506e-10
75550472	chr5:75550472:A:G	8.76212e-17	2.65793	0.102626
75550603	chr5:75550603:G:A	1.38646e-18	-4.25965e-10	-1.38571
75550788	chr5:75550788:G:A	6.50083e-17	3.25704	-0.794992
75551334	chr5:75551334:T:C	2.50001e-18	-4.25965e-10	-0.796168
75551532	chr5:75551532:G:A	1.36963e-18	-4.25965e-10	-1.39792
75551591	chr5:75551591:A:G	5.92753e-17	3.19959	-0.829858
75551666	chr5:75551666:C:T	1.46905e-18	-4.25965e-10	-1.32785
75553401	chr5:75553401:CCTT:C	1.53027e-18	-4.25965e-10	-1.28702
75553644	chr5:75553644:A:G	1.73278e-19	-2.08448	-1.38084
75553716	chr5:75553716:T:A	6.51623e-19	-2.14075	-4.01506e-10
75553728	chr5:75553728:A:G	1.36969e-18	-4.25965e-10	-1.39788
75553870	chr5:75553870:C:T	3.11921e-19	-2.19211	-0.685356
75553872	chr5:75553872:G:T	3.13134e-19	-2.18823	-0.685356
75554087	chr5:75554087:C:G	1.97593e-18	-4.25965e-10	-1.03143
75554418	chr5:75554418:A:G	1.44816e-18	-4.25965e-10	-1.34217
75554457	chr5:75554457:A:T	2.06485e-19	-2.17672	-1.11327
75554538	chr5:75554538:T:C	9.32851e-17	3.6191	-0.795907
75554916	chr5:75554916:A:G	2.34938e-18	-4.25965e-10	-0.858311
75554981	chr5:75554981:A:C	2.37407e-19	-2.19268	-0.957765
75555341	chr5:75555341:AC:A	5.52263e-17	3.52258	-1.22361
75555596	chr5:75555596:G:C	1.48537e-18	-4.25965e-10	-1.3168
75556423	chr5:75556423:G:A	2.64603e-19	-2.12372	-0.918268
75556771	chr5:75556771:CT:C	1.04959e-17	-4.25965e-10	0.638517
75557586	chr5:75557586:G:C	1.8546e-19	-2.16008	-1.2373
75558079	chr5:75558079:A:G	1.52258e-18	-4.25965e-10	-1.29206
75558226	chr5:75558226:TTTG:T	1.59296e-18	-4.25965e-10	-1.24687
75558742	chr5:75558742:C:T	1.67926e-19	-2.10333	-1.39337
75559601	chr5:75559601:A:G	2.30943e-17	2.28205	-0.854928
75560092	chr5:75560092:A:G	9.04161e-19	-1.81321	-4.01506e-10
75560600	chr5:75560600:C:T	1.80468e-19	-2.01239	-1.41228
75561421	chr5:75561421:G:C	6.64699e-19	-2.12089	-4.01506e-10
75561859	chr5:75561859:G:T	1.39937e-18	-4.25965e-10	-1.37645
75562206	chr5:75562206:C:A	7.50428e-19	-1.99958	-4.01506e-10
75562235	chr5:75562235:T:G	1.89654e-18	-1.07243	-4.01506e-10
75562239	chr5:75562239:T:G	1.94403e-18	-1.0477	-4.01506e-10
75562461	chr5:75562461:G:A	9.21553e-17	3.51205	-0.701036
75562809	chr5:75562809:C:T	6.02869e-19	-2.21852	-4.01506e-10
75562860	chr5:75562860:T:G	1.53919e-18	-4.25965e-10	-1.28121
75563506	chr5:75563506:T:G	2.41093e-18	-4.25965e-10	-0.832453
75563535	chr5:75563535:G:A	1.62443e-18	-4.25965e-10	-1.22731
75563609	chr5:75563609:T:C	8.53136e-17	3.4638	-0.729935
75565083	chr5:75565083:T:A	5.31163e-17	3.4888	-1.22878
75565756	chr5:75565756:T:G	1.72908e-18	-4.25965e-10	-1.16487
75566311	chr5:75566311:G:A	1.69347e-19	-2.10427	-1.384
75566517	chr5:75566517:G:A	4.3183e-19	-2.16156	-0.390632
75567211	chr5:75567211:T:G	1.34556e-18	-4.25965e-10	-1.41565
75567216	chr5:75567216:T:C	6.14115e-19	-2.15471	-0.045326
75568559	chr5:75568559:TTCTC:T	1.81982e-18	-1.11373	-4.01506e-10
75569762	chr5:75569762:G:A	8.43792e-19	-0.551454	-1.33086
75569920	chr5:75569920:T:C	4.51731e-18	-4.25965e-10	-0.204548
75570439	chr5:75570439:G:T	1.80553e-18	-4.25965e-10	-1.12161
75571299	chr5:75571299:C:T	2.37777e-18	-4.25965e-10	-0.846301
75571756	chr5:75571756:T:G	4.95685e-17	3.38184	-1.19095
75572472	chr5:75572472:A:C	3.28402e-19	-2.06536	-0.76062
75572572	chr5:75572572:A:G	4.93403e-18	-4.25965e-10	-0.116309
75572737	chr5:75572737:C:T	1.63406e-19	-2.12963	-1.39435
75573210	chr5:75573210:T:G	6.01076e-19	-2.2215	-4.01506e-10
75573923	chr5:75573923:C:T	1.50436e-18	-4.25965e-10	-1.3041
75574993	chr5:75574993:A:G	1.68043e-18	-4.25965e-10	-1.19342
75575302	chr5:75575302:C:T	2.432e-18	-4.25965e-10	-0.82375
75575534	chr5:75575534:G:A	1.96929e-18	-4.25965e-10	-1.03479
75575564	chr5:75575564:T:G	1.62124e-18	-4.25965e-10	-1.22927
75575856	chr5:75575856:TAGAC:T	1.56248e-18	-4.25965e-10	-1.26619
75575912	chr5:75575912:A:G	1.36769e-18	-4.25965e-10	-1.39934
75576392	chr5:75576392:G:A	7.43427e-19	-2.00895	-4.01506e-10
75577212	chr5:75577212:A:G	6.02107e-19	-2.21979	-4.01506e-10
75579165	chr5:75579165:C:T	1.73511e-19	-2.05472	-1.40926
75579771	chr5:75579771:G:T	1.34721e-18	-4.25965e-10	-1.41443
75579817	chr5:75579817:T:C	2.14891e-16	3.08241	0.575253
75580147	chr5:75580147:A:T	2.38757e-18	-4.25965e-10	-0.842189
75580788	chr5:75580788:T:C	2.00162e-16	4.69537	-1.1087
75581441	chr5:75581441:C:T	9.68264e-17	3.66074	-0.800289
75581461	chr5:75581461:G:A	1.42995e-18	-4.25965e-10	-1.35482
75581483	chr5:75581483:T:C	1.34393e-18	-4.25965e-10	-1.41687
75581869	chr5:75581869:C:T	1.91059e-18	-4.25965e-10	-1.06505
75581978	chr5:75581978:T:C	2.51834e-17	1.66433	-0.150612
75582391	chr5:75582391:T:C	1.59223e-18	-4.25965e-10	-1.24733
75582927	chr5:75582927:C:T	1.47581e-18	-4.25965e-10	-1.32326
75584065	chr5:75584065:G:A	3.12524e-17	1.99375	-0.264118
75584525	chr5:75584525:G:A	1.74618e-19	-2.10679	-1.35083
75584989	chr5:75584989:A:G	1.44548e-18	-4.25965e-10	-1.34403
75586163	chr5:75586163:G:A	2.41093e-18	-4.25965e-10	-0.832453
75586856	chr5:75586856:C:T	1.81042e-16	3.05723	0.429032
75587718	chr5:75587718:C:T	2.23568e-18	-4.25965e-10	-0.907919
75588389	chr5:75588389:T:C	2.34662e-18	-4.25965e-10	-0.859489
75589151	chr5:75589151:T:C	1.38746e-18	-4.25965e-10	-1.38499
75589878	chr5:75589878:A:G	3.19479e-18	-4.25965e-10	-0.550942
75590468	chr5:75590468:GTTT:G	1.38505e-17	0.504185	0.411675
75590559	chr5:75590559:G:A	1.82973e-19	-2.08737	-1.32352
75590894	chr5:75590894:T:C	2.46491e-18	-4.25965e-10	-0.810311
75591789	chr5:75591789:T:C	5.27992e-17	3.5995	-1.34547
75591807	chr5:75591807:T:G	2.412e-18	-4.25965e-10	-0.832008
75592917	chr5:75592917:A:G	1.81356e-18	-4.25965e-10	-1.11717
75593707	chr5:75593707:C:G	2.31616e-16	3.12572	0.606899
75593817	chr5:75593817:T:C	6.39141e-17	3.83602	-1.39094
75594150	chr5:75594150:A:G	1.57675e-18	-4.25965e-10	-1.2571
75594579	chr5:75594579:G:A	7.41728e-19	-2.01124	-4.01506e-10
75595064	chr5:75595064:A:C	2.44671e-18	-4.25965e-10	-0.817719
75595177	chr5:75595177:G:A	2.05861e-16	3.61474	-4.01506e-10
75596177	chr5:75596177:T:C	9.48693e-17	4.08869	-1.24866
75596952	chr5:75596952:C:T	3.9722e-18	-4.25965e-10	-0.333144
75598303	chr5:75598303:T:C	1.5649e-18	-4.25965e-10	-1.26464
75598508	chr5:75598508:G:C	4.40219e-19	-2.14413	-0.388821
75599010	chr5:75599010:A:G	2.01778e-19	-1.92041	-1.39264
75599083	chr5:75599083:C:T	1.87164e-18	-4.25965e-10	-1.08565
75600045	chr5:75600045:T:C	2.42472e-18	-4.25965e-10	-0.82675
75600973	chr5:75600973:G:A	9.29223e-17	3.62616	-0.806864
75601026	chr5:75601026:T:G	6.07696e-19	-2.21055	-4.01506e-10
75601398	chr5:75601398:T:TGA	8.86402e-18	-4.25965e-10	0.469535
75601542	chr5:75601542:A:G	5.64983e-17	3.5675	-1.24575
75601585	chr5:75601585:A:G	4.96752e-17	3.3919	-1.19885
75601735	chr5:75601735:A:G	1.43855e-18	-4.25965e-10	-1.34883
75602109	chr5:75602109:C:T	1.79315e-18	-4.25965e-10	-1.12849
75602312	chr5:75602312:A:G	5.89226e-17	3.7382	-1.37444
75602446	chr5:75602446:A:G	1.05039e-18	-1.66331	-4.01506e-10
75602731	chr5:75602731:A:G	7.44993e-19	-2.00685	-4.01506e-10
75602781	chr5:75602781:C:T	1.51084e-17	0.589721	0.413067
75602927	chr5:75602927:T:C	9.3986e-17	3.60221	-0.77153
75603041	chr5:75603041:C:G	5.42163e-17	3.48802	-1.2075
75604107	chr5:75604107:T:C	1.43993e-18	-4.25965e-10	-1.34787
75606499	chr5:75606499:G:A	9.9163e-17	4.29987	-1.41557
75606891	chr5:75606891:T:C	6.06233e-17	3.58462	-1.1924
75606904	chr5:75606904:A:G	2.02823e-18	-4.25965e-10	-1.0053
75607329	chr5:75607329:G:A	2.20604e-19	-2.13488	-1.08897
75607400	chr5:75607400:G:A	1.96937e-18	-4.25965e-10	-1.03475
75607552	chr5:75607552:T:A	1.37857e-18	-4.25965e-10	-1.39142
75608069	chr5:75608069:A:T	1.6946e-19	-2.11354	-1.37406
75608144	chr5:75608144:T:C	1.82274e-18	-4.25965e-10	-1.11213
75608501	chr5:75608501:A:C	5.80879e-17	3.53714	-1.18765
75609221	chr5:75609221:C:T	5.56088e-17	3.47735	-1.17148
75609263	chr5:75609263:A:T	1.46178e-18	-4.25965e-10	-1.33281
75610954	chr5:75610954:T:C	1.74563e-19	-2.17774	-1.28019
75611138	chr5:75611138:A:C	2.22885e-17	1.74443	-0.352826
75611435	chr5:75611435:G:A	5.45058e-17	3.62395	-1.3381
75611509	chr5:75611509:C:T	3.68048e-19	-2.19513	-0.516875
75611644	chr5:75611644:G:A	1.81633e-19	-2.18841	-1.22982
75611914	chr5:75611914:CCGGA:C	2.94168e-17	-4.25965e-10	1.6691
75612142	chr5:75612142:T:C	1.34376e-18	-4.25965e-10	-1.41699
75612207	chr5:75612207:T:G	1.72199e-18	-4.25965e-10	-1.16898
75612621	chr5:75612621:G:C	1.84769e-16	4.59278	-1.08614
75612984	chr5:75612984:G:A	1.16032e-17	-4.25965e-10	0.738817
75613364	chr5:75613364:A:G	2.09922e-18	-4.25965e-10	-0.970897
75614147	chr5:75614147:C:T	3.60046e-17	2.14028	-0.269101
75614765	chr5:75614765:A:G	1.84248e-19	-2.18293	-1.22101
75614899	chr5:75614899:G:C	1.4168e-18	-4.25965e-10	-1.36407
75615018	chr5:75615018:T:C	1.41213e-18	-4.25965e-10	-1.36737
75615045	chr5:75615045:A:G	2.34332e-17	1.63206	-0.190367
75616636	chr5:75616636:C:A	1.36696e-18	-4.25965e-10	-1.39988
75617937	chr5:75617937:G:C	4.01533e-18	-4.25965e-10	-0.322346
75617971	chr5:75617971:G:A	5.17748e-17	3.30295	-1.06851
75617994	chr5:75617994:T:C	1.66342e-18	-4.25965e-10	-1.20359
75618059	chr5:75618059:A:G	2.19222e-18	-4.25965e-10	-0.927551
75618087	chr5:75618087:C:T	2.88844e-19	-2.20595	-0.748388
75618218	chr5:75618218:A:G	6.02101e-19	-2.2198	-4.01506e-10
75618236	chr5:75618236:G:A	7.97997e-17	4.03014	-1.36308
75618526	chr5:75618526:G:A	1.46212e-18	-1.33257	-4.01506e-10
75618691	chr5:75618691:T:A	2.27249e-19	-1.9983	-1.19588
75618833	chr5:75618833:C:T	5.45141e-18	-4.25965e-10	-0.0165905
75619046	chr5:75619046:A:G	3.70785e-18	-4.25965e-10	-0.402012
75619059	chr5:75619059:T:C	1.43583e-18	-4.25965e-10	-1.35072
75619808	chr5:75619808:T:C	1.41098e-18	-4.25965e-10	-1.36818
75621147	chr5:75621147:G:A	5.06218e-17	3.62082	-1.4089
75621306	chr5:75621306:G:A	1.79993e-18	-4.25965e-10	-1.12472
75621333	chr5:75621333:C:G	1.39888e-18	-4.25965e-10	-1.37679
75621358	chr5:75621358:G:T	1.8032e-18	-4.25965e-10	-1.1229
75622037	chr5:75622037:A:G	7.55977e-17	3.70978	-1.09682
75623188	chr5:75623188:T:C	3.92837e-17	2.91738	-0.959039
75623584	chr5:75623584:G:A	9.37677e-17	4.0345	-1.20615
75625420	chr5:75625420:T:C	6.15758e-19	-2.19737	-4.01506e-10
75625861	chr5:75625861:G:A	5.74052e-17	3.53453	-1.19686
75626795	chr5:75626795:G:T	1.19908e-18	-1.53091	-4.01506e-10
75626912	chr5:75626912:A:G	1.34379e-18	-4.25965e-10	-1.41697
75627153	chr5:75627153:A:G	7.39079e-17	3.86112	-1.27077
75627193	chr5:75627193:T:G	1.66068e-18	-4.25965e-10	-1.20524
75627376	chr5:75627376:C:T	3.43538e-19	-2.19972	-0.581206
75627701	chr5:75627701:C:T	1.35814e-18	-4.25965e-10	-1.40635
75627756	chr5:75627756:C:T	2.95509e-17	2.98613	-1.31248
75627765	chr5:75627765:A:G	6.93005e-17	3.66617	-1.14018
75627935	chr5:75627935:T:A	5.91623e-16	-4.25965e-10	4.67041
75628107	chr5:75628107:C:T	2.51858e-19	-2.21475	-0.876603
75628622	chr5:75628622:A:C	7.48872e-19	-2.00165	-4.01506e-10
75629065	chr5:75629065:A:G	9.63579e-17	4.0533	-1.19769
75629263	chr5:75629263:C:T	1.40931e-18	-4.25965e-10	-1.36937
75629337	chr5:75629337:C:T	2.92367e-17	3.04922	-1.38626
75629370	chr5:75629370:G:T	1.36161e-18	-4.25965e-10	-1.4038
75629870	chr5:75629870:G:A	3.89417e-18	-4.25965e-10	-0.352984
75630138	chr5:75630138:G:T	4.18817e-18	-4.25965e-10	-0.280202
75630324	chr5:75630324:A:G	1.7897e-19	-2.21931	-1.2137
75630953	chr5:75630953:A:G	9.16251e-17	4.16556	-1.36032
75631065	chr5:75631065:T:C	1.3458e-18	-4.25965e-10	-1.41547
75631214	chr5:75631214:G:A	2.05115e-18	-4.25965e-10	-0.994064
75631371	chr5:75631371:G:C	1.37576e-18	-4.25965e-10	-1.39346
75631587	chr5:75631587:G:A	1.48545e-18	-4.25965e-10	-1.31675
75631620	chr5:75631620:T:G	1.36651e-18	-4.25965e-10	-1.40021
75631662	chr5:75631662:C:T	1.42919e-18	-4.25965e-10	-1.35536
75631799	chr5:75631799:T:C	1.4094e-18	-4.25965e-10	-1.3693
75631934	chr5:75631934:C:T	1.53888e-18	-4.25965e-10	-1.28141
75632322	chr5:75632322:A:G	1.82299e-18	-4.25965e-10	-1.11199
75632451	chr5:75632451:A:G	4.05659e-17	-4.25965e-10	1.99046
75632468	chr5:75632468:A:T	6.34469e-17	3.61402	-1.17628
75632716	chr5:75632716:C:T	2.86368e-17	3.02222	-1.37999
75632850	chr5:75632850:G:A	6.0123e-19	-2.22124	-4.01506e-10
75632973	chr5:75632973:A:G	1.81295e-18	-4.25965e-10	-1.11751
75633058	chr5:75633058:G:T	7.74788e-17	3.76476	-1.12722
75633072	chr5:75633072:A:G	1.88856e-18	-4.25965e-10	-1.07665
75633147	chr5:75633147:C:T	1.40663e-18	-4.25965e-10	-1.37127
75633367	chr5:75633367:A:T	4.03721e-19	-2.1394	-0.480096
75633446	chr5:75633446:G:A	1.40845e-18	-4.25965e-10	-1.36997
75633487	chr5:75633487:G:A	3.66909e-19	-1.91728	-0.79783
75633490	chr5:75633490:G:A	1.36811e-18	-4.25965e-10	-1.39904
75633822	chr5:75633822:G:A	1.27162e-16	4.52831	-1.39531
75634602	chr5:75634602:G:A	3.48616e-18	-4.25965e-10	-0.463664
75634939	chr5:75634939:T:C	1.38137e-18	-4.25965e-10	-1.38939
75635246	chr5:75635246:C:T	1.42119e-18	-4.25965e-10	-1.36097
75635361	chr5:75635361:T:A	1.38221e-18	-4.25965e-10	-1.38878
75635443	chr5:75635443:A:G	1.68455e-18	-4.25965e-10	-1.19097
75635508	chr5:75635508:G:T	6.44558e-17	3.63837	-1.18486
75635672	chr5:75635672:C:T	2.91268e-19	-1.63566	-1.31031
75635851	chr5:75635851:CCCAG:C	1.41911e-18	-4.25965e-10	-1.36244
75636247	chr5:75636247:T:C	1.47199e-19	-2.21355	-1.41488
75636274	chr5:75636274:G:T	1.22615e-16	4.41874	-1.32215
75636543	chr5:75636543:G:T	1.40883e-18	-4.25965e-10	-1.3697
75636927	chr5:75636927:T:C	6.00845e-19	-2.22188	-4.01506e-10
75637335	chr5:75637335:G:A	1.76919e-18	-4.25965e-10	-1.14194
75637781	chr5:75637781:A:G	2.94565e-19	-2.19365	-0.741067
75637862	chr5:75637862:C:T	1.87912e-19	-2.18293	-1.20132
75637987	chr5:75637987:G:C	1.84102e-19	-2.20351	-1.20123
75638184	chr5:75638184:A:T	8.83304e-18	1.42224	-0.956208
75638190	chr5:75638190:T:C	1.38725e-18	-4.25965e-10	-1.38514
75638388	chr5:75638388:T:G	2.66175e-17	2.98158	-1.41247
75638447	chr5:75638447:T:C	3.86156e-19	-2.19564	-0.46834
75638516	chr5:75638516:A:T	1.8351e-19	-2.1968	-1.21116
75638538	chr5:75638538:A:G	1.85038e-19	-2.19429	-1.20537
75638625	chr5:75638625:A:G	1.83446e-19	-2.19466	-1.21364
75638834	chr5:75638834:T:G	3.97919e-19	-2.19823	-0.435738
75639244	chr5:75639244:G:T	3.16945e-17	3.15745	-1.41377
75639347	chr5:75639347:C:T	1.35954e-18	-4.25965e-10	-1.40532
75639466	chr5:75639466:G:A	1.4883e-18	-4.25965e-10	-1.31483
75639766	chr5:75639766:A:G	1.75774e-18	-4.25965e-10	-1.14844
75639854	chr5:75639854:T:C	1.34464e-18	-4.25965e-10	-1.41634
75640000	chr5:75640000:A:G	9.5892e-17	3.74853	-0.89777
75640074	chr5:75640074:C:T	1.74151e-19	-2.21245	-1.24785
75640178	chr5:75640178:G:A	9.47303e-17	3.71384	-0.875269
75640204	chr5:75640204:C:T	2.5897e-19	-2.06063	-1.00287
75640207	chr5:75640207:T:C	1.95915e-18	-4.25965e-10	-1.03995
75640247	chr5:75640247:G:A	2.21303e-18	-4.25965e-10	-0.918101
75640505	chr5:75640505:G:A	2.41218e-18	-4.25965e-10	-0.831934
75640571	chr5:75640571:G:A	2.6391e-18	-4.25965e-10	-0.742025
75640785	chr5:75640785:C:G	1.94627e-18	-4.25965e-10	-1.04655
75641265	chr5:75641265:C:CAAAG	4.67898e-18	-4.25965e-10	-0.169385
75641413	chr5:75641413:A:G	1.6649e-19	-2.14697	-1.35832
75641600	chr5:75641600:C:T	1.42918e-18	-4.25965e-10	-1.35536
75641710	chr5:75641710:T:C	5.40736e-18	-4.25965e-10	-0.0247035
75641832	chr5:75641832:A:C	2.87855e-18	-4.25965e-10	-0.655177
75641899	chr5:75641899:G:A	1.68986e-19	-2.12755	-1.36285
75642253	chr5:75642253:C:A	1.64849e-19	-2.14898	-1.36621
75644972	chr5:75644972:A:C	6.00855e-19	-2.22187	-4.01506e-10
75648173	chr5:75648173:G:A	2.10486e-17	2.71868	-1.38431
75648208	chr5:75648208:T:C	1.50395e-18	-4.25965e-10	-1.30437
75648299	chr5:75648299:A:G	2.88426e-18	-4.25965e-10	-0.653197
75648371	chr5:75648371:C:T	1.95138e-18	-4.25965e-10	-1.04393
75648376	chr5:75648376:C:T	6.72641e-18	-4.25965e-10	0.193577
75648547	chr5:75648547:T:G	3.59094e-19	-2.01693	-0.719708
75649012	chr5:75649012:C:T	1.68255e-19	-2.13934	-1.35539
75649043	chr5:75649043:A:G	2.73488e-17	2.99179	-1.39558
75649078	chr5:75649078:C:T	1.72832e-18	-4.25965e-10	-1.16531
75649115	chr5:75649115:A:G	8.05097e-19	-2.07846	0.149204
75649283	chr5:75649283:G:C	1.15697e-16	3.94951	-0.910997
75649334	chr5:75649334:GA:G	6.53068e-19	-2.13854	-4.01506e-10
75649344	chr5:75649344:A:G	1.36319e-18	-4.25965e-10	-1.40264
75649531	chr5:75649531:C:T	1.92222e-18	-4.25965e-10	-1.05898
75649542	chr5:75649542:G:A	7.61642e-18	-4.25965e-10	0.317842
75649551	chr5:75649551:G:A	7.53769e-19	-1.99513	-4.01506e-10
75649720	chr5:75649720:T:G	5.01428e-19	-2.1004	-0.302364
75649752	chr5:75649752:G:C	1.5778e-18	-4.25965e-10	-1.25643
75649800	chr5:75649800:T:C	2.22865e-18	-4.25965e-10	-0.911069
75649975	chr5:75649975:A:T	1.37606e-18	-4.25965e-10	-1.39324
75650035	chr5:75650035:T:C	7.98709e-18	-4.25965e-10	0.365362
75650199	chr5:75650199:G:T	6.02876e-19	-2.21851	-4.01506e-10
75650425	chr5:75650425:A:G	1.69188e-19	-2.1374	-1.35181
75650532	chr5:75650532:A:T	2.93362e-18	-4.25965e-10	-0.636228
75650568	chr5:75650568:C:T	2.03169e-18	-4.25965e-10	-1.0036
75650630	chr5:75650630:G:A	1.65073e-19	-2.17281	-1.34102
75650693	chr5:75650693:G:A	1.54282e-18	-1.27886	-4.01506e-10
75650741	chr5:75650741:C:T	2.93951e-18	-4.25965e-10	-0.634221
75651052	chr5:75651052:A:C	1.66915e-19	-2.13577	-1.36697
75651147	chr5:75651147:A:T	2.09822e-18	-4.25965e-10	-0.971376
75651364	chr5:75651364:A:G	2.87219e-18	-4.25965e-10	-0.657391
75651610	chr5:75651610:T:G	3.49376e-19	-2.0255	-0.738568
75651862	chr5:75651862:G:A	1.54247e-19	-2.17366	-1.408
75652158	chr5:75652158:T:A	2.93505e-18	-4.25965e-10	-0.635741
75652420	chr5:75652420:G:A	1.63464e-18	-4.25965e-10	-1.22104
75652650	chr5:75652650:G:A	1.64023e-18	-4.25965e-10	-1.21763
75652713	chr5:75652713:G:A	3.44594e-19	-2.04167	-0.736183
75652782	chr5:75652782:G:A	2.07049e-18	-4.25965e-10	-0.984679
75652809	chr5:75652809:C:G	1.83078e-18	-4.25965e-10	-1.10772
75653120	chr5:75653120:C:T	1.4787e-19	-2.21325	-1.41063
75653218	chr5:75653218:T:C	2.97998e-18	-4.25965e-10	-0.620549
75653494	chr5:75653494:C:T	1.36864e-18	-4.25965e-10	-1.39865
75653552	chr5:75653552:G:A	2.88314e-18	-4.25965e-10	-0.653585
75653650	chr5:75653650:C:A	1.90557e-18	-4.25965e-10	-1.06768
75653705	chr5:75653705:T:C	2.69667e-19	-2.08475	-0.938282
75654034	chr5:75654034:T:C	1.7841e-18	-4.25965e-10	-1.13355
75654042	chr5:75654042:G:T	6.34508e-18	-4.25965e-10	0.135214
75654190	chr5:75654190:G:A	1.35698e-18	-4.25965e-10	-1.4072
75654387	chr5:75654387:T:G	1.80863e-18	-4.25965e-10	-1.11989
75654594	chr5:75654594:C:T	1.40546e-18	-4.25965e-10	-1.3721
75654757	chr5:75654757:C:G	6.32573e-19	-2.17042	-4.01506e-10
75655160	chr5:75655160:G:A	2.15929e-18	-4.25965e-10	-0.942684
75655922	chr5:75655922:C:T	4.66874e-19	-1.25041	-1.22375
75656076	chr5:75656076:G:A	1.79529e-19	-2.15734	-1.27255
75656085	chr5:75656085:C:G	1.40213e-18	-4.25965e-10	-1.37447
75656762	chr5:75656762:A:AT	6.29951e-19	-2.17458	-4.01506e-10
75657138	chr5:75657138:A:G	1.39694e-18	-4.25965e-10	-1.37818
75657176	chr5:75657176:G:A	1.8225e-18	-4.25965e-10	-1.11226
75657416	chr5:75657416:CTCT:C	1.40213e-18	-4.25965e-10	-1.37447
75657645	chr5:75657645:A:G	1.4717e-18	-1.32605	-4.01506e-10
75657679	chr5:75657679:C:T	2.26708e-17	2.77868	-1.37007
75658132	chr5:75658132:G:C	1.82196e-18	-4.25965e-10	-1.11255
75658200	chr5:75658200:GA:G	1.65976e-19	-2.12739	-1.38099
75658554	chr5:75658554:G:A	4.89454e-19	-1.24774	-1.17919
75658808	chr5:75658808:A:T	3.10657e-17	3.13937	-1.41573
75659539	chr5:75659539:G:A	1.39543e-18	-4.25965e-10	-1.37926
75659620	chr5:75659620:C:T	1.67885e-18	-4.25965e-10	-1.19436
75659724	chr5:75659724:T:C	1.6745e-18	-4.25965e-10	-1.19695
75660016	chr5:75660016:G:A	1.67514e-17	2.41884	-1.31282
75660227	chr5:75660227:T:C	1.3697e-18	-4.25965e-10	-1.39788
75660692	chr5:75660692:C:T	2.31262e-17	2.78566	-1.35716
75660770	chr5:75660770:G:C	2.87331e-18	-4.25965e-10	-0.657
75660888	chr5:75660888:G:A	2.65698e-18	-4.25965e-10	-0.735276
75661258	chr5:75661258:A:G	1.48164e-18	-4.25965e-10	-1.31932
75661296	chr5:75661296:C:T	5.24242e-17	3.58019	-1.33329
75661448	chr5:75661448:G:A	8.85049e-19	-0.570783	-1.26379
75661489	chr5:75661489:A:G	4.77282e-18	-4.25965e-10	-0.149526
75661570	chr5:75661570:T:A	1.36141e-18	-4.25965e-10	-1.40395
75661573	chr5:75661573:T:C	6.30351e-19	-0.853498	-1.32044
75661789	chr5:75661789:C:T	5.69372e-19	-0.957845	-1.31784
75661977	chr5:75661977:A:C	7.16817e-18	-4.25965e-10	0.257185
75661994	chr5:75661994:A:C	6.17434e-19	-0.993019	-1.20163
75662358	chr5:75662358:G:A	4.15385e-18	-4.25965e-10	-0.288429
75662458	chr5:75662458:T:A	5.68205e-19	-0.999666	-1.27807
75662471	chr5:75662471:G:T	3.26564e-19	-1.52743	-1.30416
75662609	chr5:75662609:T:C	4.24985e-18	-4.25965e-10	-0.265581
75662650	chr5:75662650:A:G	8.39583e-19	-1.88732	-4.01506e-10
75662717	chr5:75662717:A:G	5.98807e-19	-0.948564	-1.27672
75662995	chr5:75662995:C:T	2.68175e-18	-4.25965e-10	-0.725996
75663123	chr5:75663123:C:G	4.48872e-18	-4.25965e-10	-0.210897
75663395	chr5:75663395:A:G	3.36329e-18	-4.25965e-10	-0.499545
75663653	chr5:75663653:T:C	1.36366e-18	-4.25965e-10	-1.40229
75664408	chr5:75664408:A:G	2.14739e-18	-4.25965e-10	-0.948213
75664533	chr5:75664533:A:G	2.68056e-18	-4.25965e-10	-0.726439
75665281	chr5:75665281:A:G	3.10871e-18	-4.25965e-10	-0.578256
75665512	chr5:75665512:TCTTA:T	2.21008e-19	-2.07419	-1.14783
75665788	chr5:75665788:GTTC:G	3.8802e-18	-4.25965e-10	-0.356577
75666027	chr5:75666027:C:T	1.42269e-18	-4.25965e-10	-1.35992
75666417	chr5:75666417:A:G	2.61149e-19	-1.71504	-1.34009
75666585	chr5:75666585:C:T	6.43101e-19	-2.15392	-4.01506e-10
75666689	chr5:75666689:G:A	1.38171e-18	-4.25965e-10	-1.38914
75666737	chr5:75666737:A:G	6.60396e-19	-2.12738	-4.01506e-10
75667079	chr5:75667079:G:A	1.35783e-18	-4.25965e-10	-1.40658
75667087	chr5:75667087:C:G	1.525e-18	-4.25965e-10	-1.29047
75667312	chr5:75667312:A:G	8.45385e-19	-1.88043	-4.01506e-10
75667452	chr5:75667452:G:C	7.38816e-18	0.693153	-0.405739
75667464	chr5:75667464:A:G	1.75456e-19	-2.21509	-1.23774
75667775	chr5:75667775:T:C	2.63399e-19	-1.7047	-1.34185
75668185	chr5:75668185:A:G	1.24832e-17	-4.25965e-10	0.811918
75668303	chr5:75668303:C:T	5.24458e-17	3.60437	-1.35706
75668402	chr5:75668402:AG:A	3.66215e-18	-4.25965e-10	-0.414416
75668494	chr5:75668494:A:G	1.76248e-19	-2.03644	-1.41189
75668757	chr5:75668757:A:G	4.15777e-18	0.693824	-0.981309
75669297	chr5:75669297:G:A	1.35433e-17	2.18217	-1.28875
75669555	chr5:75669555:G:T	8.09777e-18	-4.25965e-10	0.379124
75669729	chr5:75669729:A:G	1.61795e-17	2.35142	-1.28014
75670152	chr5:75670152:T:A	1.57636e-19	-2.21442	-1.34551
75670421	chr5:75670421:C:T	1.35412e-18	-4.25965e-10	-1.40931
75670537	chr5:75670537:G:T	1.59249e-19	-2.2109	-1.33885
75671339	chr5:75671339:C:A	3.75948e-19	-1.3996	-1.29117
75671374	chr5:75671374:G:C	1.57446e-19	-2.20025	-1.36088
75671883	chr5:75671883:C:A	1.24105e-17	2.09518	-1.2891
75672173	chr5:75672173:C:T	2.04685e-18	-4.25965e-10	-0.996161
75672228	chr5:75672228:A:G	1.30759e-18	-1.44428	-4.01506e-10
75673428	chr5:75673428:C:T	2.99053e-19	-1.62604	-1.29356
75673590	chr5:75673590:G:A	3.01246e-19	-1.70497	-1.20732
75673616	chr5:75673616:CTGT:C	3.13633e-19	-1.70964	-1.16236
75673680	chr5:75673680:G:A	3.4656e-18	-0.46958	-4.01506e-10
75673758	chr5:75673758:AGCCTG:A	2.97263e-19	-1.698	-1.22761
75673770	chr5:75673770:A:G	2.97379e-19	-1.71278	-1.21243
75673904	chr5:75673904:G:A	1.35686e-18	-4.25965e-10	-1.40729
75674199	chr5:75674199:T:C	1.59807e-19	-2.19981	-1.34644
75674731	chr5:75674731:T:G	3.87826e-19	-1.3556	-1.30407
75675150	chr5:75675150:C:G	1.60599e-19	-2.20191	-1.33941
75675193	chr5:75675193:T:C	3.06031e-19	-2.20392	-0.692616
75675342	chr5:75675342:T:C	2.72197e-19	-1.73551	-1.27819
75675549	chr5:75675549:A:G	1.59194e-19	-2.19228	-1.35781
75675655	chr5:75675655:T:C	6.1052e-19	-2.20591	-4.01506e-10
75676021	chr5:75676021:A:G	9.19842e-18	1.92281	-1.41624
75676165	chr5:75676165:C:G	2.00824e-19	-2.10377	-1.21402
75676682	chr5:75676682:G:T	1.60729e-19	-2.19027	-1.35023
75676767	chr5:75676767:C:T	4.94211e-19	-1.88608	-0.531174
75676821	chr5:75676821:T:C	1.83627e-19	-2.16814	-1.23917
75676829	chr5:75676829:A:AAG	4.14228e-19	-1.30281	-1.291
75676924	chr5:75676924:A:G	4.40943e-19	-1.23349	-1.29781
75676941	chr5:75676941:C:A	2.74243e-19	-1.71289	-1.29332
75677052	chr5:75677052:G:A	4.51828e-19	-1.20827	-1.29865
75677674	chr5:75677674:A:G	1.35428e-18	-4.25965e-10	-1.4092
75678318	chr5:75678318:C:T	3.72997e-19	-1.93047	-0.768181
75678328	chr5:75678328:C:T	2.83419e-18	-4.25965e-10	-0.670708
75678506	chr5:75678506:T:C	5.23029e-19	-1.16255	-1.19803
75678715	chr5:75678715:T:C	4.70031e-19	-1.2416	-1.22582
75678812	chr5:75678812:T:C	4.03316e-18	-4.25965e-10	-0.317914
75679205	chr5:75679205:T:C	3.19884e-19	-1.44298	-1.40928
75679443	chr5:75679443:C:T	1.02952e-16	4.21991	-1.29811
75679519	chr5:75679519:A:T	3.81694e-19	-1.36146	-1.31414
75679877	chr5:75679877:T:G	1.34371e-18	-4.25965e-10	-1.41703
75680087	chr5:75680087:A:G	7.83723e-18	1.76126	-1.41484
75680280	chr5:75680280:G:A	8.9983e-19	-1.94778	0.129763
75680404	chr5:75680404:G:A	1.81092e-19	-2.049	-1.37221
75680989	chr5:75680989:A:G	1.50256e-18	-4.25965e-10	-1.30529
75681060	chr5:75681060:C:A	1.97434e-18	-4.25965e-10	-1.03223
75681324	chr5:75681324:A:G	4.91652e-18	1.29509	-1.41495
75681632	chr5:75681632:A:T	7.63971e-18	1.46137	-1.14047
75681836	chr5:75681836:T:C	3.31289e-18	0.690005	-1.20465
75682519	chr5:75682519:T:TTC	2.44792e-17	-4.25965e-10	1.48536
75682688	chr5:75682688:T:C	2.73738e-18	-0.705463	-4.01506e-10
75682724	chr5:75682724:C:G	4.28913e-17	-4.25965e-10	2.0462
75682897	chr5:75682897:A:G	1.85233e-18	-4.25965e-10	-1.09602
75683032	chr5:75683032:G:A	4.65805e-18	1.24065	-1.41452
75683137	chr5:75683137:A:G	1.3918e-18	-4.25965e-10	-1.38187
75683335	chr5:75683335:A:G	1.99492e-18	-4.25965e-10	-1.02186
75683806	chr5:75683806:C:T	4.71267e-18	1.25454	-1.41675
75684041	chr5:75684041:G:C	6.18472e-17	3.79042	-1.37822
75684097	chr5:75684097:C:G	4.63683e-18	-4.25965e-10	-0.178434
75684194	chr5:75684194:A:G	6.70058e-17	3.86816	-1.37585
75684385	chr5:75684385:G:A	5.15062e-18	1.34241	-1.41575
75684427	chr5:75684427:A:G	2.10208e-19	-1.97382	-1.2983
75684449	chr5:75684449:T:TC	4.55964e-18	1.22164	-1.41686
75684615	chr5:75684615:G:A	1.69647e-19	-2.07215	-1.41435
75684747	chr5:75684747:A:G	8.12792e-17	4.06108	-1.37566
75685067	chr5:75685067:C:T	1.73608e-19	-2.04652	-1.4169
75685278	chr5:75685278:C:T	6.02307e-19	-2.21945	-4.01506e-10
75685497	chr5:75685497:A:T	6.48222e-17	3.81815	-1.35897
75686382	chr5:75686382:T:C	1.2693e-17	2.05771	-1.22912
75686842	chr5:75686842:G:A	7.45865e-19	-2.00568	-4.01506e-10
75687033	chr5:75687033:AAC:A	1.63468e-18	-4.25965e-10	-1.22102
75687112	chr5:75687112:C:T	1.67817e-18	-4.25965e-10	-1.19476
75687155	chr5:75687155:T:C	3.95361e-18	1.07427	-1.4121
75687192	chr5:75687192:G:A	4.43332e-18	1.19343	-1.41674
75687241	chr5:75687241:A:G	6.24589e-17	3.80649	-1.38445
75687256	chr5:75687256:T:G	1.78548e-19	-2.02124	-1.41412
75687736	chr5:75687736:G:A	6.05422e-19	-2.21429	-4.01506e-10
75688263	chr5:75688263:G:A	1.65575e-18	-4.25965e-10	-1.20821
75688444	chr5:75688444:C:T	4.9133e-18	1.29155	-1.41207
75688737	chr5:75688737:A:G	4.63876e-18	-4.25965e-10	-0.178017
75688794	chr5:75688794:G:A	2.0977e-19	-1.87992	-1.39429
75688863	chr5:75688863:C:T	1.34371e-18	-4.25965e-10	-1.41703
75689918	chr5:75689918:C:T	2.00138e-18	-4.25965e-10	-1.01863
75689959	chr5:75689959:C:T	2.05102e-19	-2.0408	-1.25591
75690042	chr5:75690042:T:C	4.36125e-18	1.17074	-1.41045
75690220	chr5:75690220:A:G	7.24051e-17	3.94531	-1.3755
75690656	chr5:75690656:T:C	9.93741e-18	1.92415	-1.34031
75690751	chr5:75690751:G:A	4.19437e-18	1.12958	-1.4083
75690877	chr5:75690877:A:G	2.00819e-19	-2.07014	-1.24767
75691152	chr5:75691152:G:A	1.56806e-18	-4.25965e-10	-1.26262
75692151	chr5:75692151:T:A	1.59621e-18	-4.25965e-10	-1.24483
75692166	chr5:75692166:T:A	2.08535e-19	-1.87842	-1.40169
75692511	chr5:75692511:C:T	5.98724e-17	3.74801	-1.36826
75692544	chr5:75692544:A:G	6.78518e-19	-0.707713	-1.3926
75693081	chr5:75693081:TTAA:T	9.8366e-18	-4.25965e-10	0.573646
75693161	chr5:75693161:CAT:C	1.91766e-19	-1.97617	-1.38778
75694126	chr5:75694126:T:C	1.62786e-18	-4.25965e-10	-1.2252
75694352	chr5:75694352:A:T	1.93382e-19	-2.09468	-1.26088
75694954	chr5:75694954:A:C	1.78314e-19	-2.02083	-1.41584
75695341	chr5:75695341:A:C	7.90757e-19	-1.94723	-4.01506e-10
75695618	chr5:75695618:G:A	4.31506e-18	1.164	-1.41436
75695761	chr5:75695761:T:C	2.89007e-19	-1.63387	-1.3199
75695770	chr5:75695770:C:T	1.64176e-18	-4.25965e-10	-1.2167
75695853	chr5:75695853:A:G	4.77007e-18	1.25795	-1.40805
75695904	chr5:75695904:T:C	4.5565e-18	1.21624	-1.41215
75696024	chr5:75696024:A:C	1.71546e-17	2.28971	-1.15992
75696238	chr5:75696238:G:A	4.32959e-18	1.16581	-1.4128
75696265	chr5:75696265:C:A	2.00591e-19	-2.05883	-1.26012
75696328	chr5:75696328:A:G	1.65995e-18	-4.25965e-10	-1.20568
75696337	chr5:75696337:T:C	2.08912e-19	-2.03585	-1.24246
75696418	chr5:75696418:C:T	4.39371e-18	1.18186	-1.41416
75696420	chr5:75696420:T:A	7.70683e-17	4.01127	-1.37904
75696449	chr5:75696449:G:C	1.45738e-18	-4.25965e-10	-1.33582
75696701	chr5:75696701:C:A	4.04102e-18	-4.25965e-10	-0.315968
75696756	chr5:75696756:C:T	5.26013e-18	-4.25965e-10	-0.0523084
75697159	chr5:75697159:T:C	4.39844e-18	1.18075	-1.41197
75697291	chr5:75697291:A:G	4.25366e-18	1.15091	-1.4156
75697313	chr5:75697313:C:T	3.98576e-18	1.08541	-1.41515
75697521	chr5:75697521:C:T	1.74087e-18	-4.25965e-10	-1.15808
75697580	chr5:75697580:G:A	8.54254e-19	-1.86999	-4.01506e-10
75697663	chr5:75697663:T:C	4.33987e-18	1.16723	-1.41185
75697740	chr5:75697740:G:A	3.49993e-18	-4.25965e-10	-0.459723
75698032	chr5:75698032:T:C	1.96648e-19	-1.92323	-1.41557
75698429	chr5:75698429:A:C	2.03377e-19	-1.90743	-1.39773
75698468	chr5:75698468:C:T	1.34375e-18	-4.25965e-10	-1.417
75698498	chr5:75698498:A:G	1.34572e-17	-4.25965e-10	0.887047
75698530	chr5:75698530:A:T	4.84755e-18	1.28017	-1.41416
75698536	chr5:75698536:C:T	4.75618e-18	1.26241	-1.41543
75698798	chr5:75698798:G:C	2.96583e-18	0.602068	-1.22737
75698926	chr5:75698926:A:G	4.64136e-18	1.2316	-1.40906
75699063	chr5:75699063:G:A	4.85793e-18	1.28243	-1.41429
75699088	chr5:75699088:T:C	7.1891e-18	1.40059	-1.14049
75699247	chr5:75699247:C:T	1.70932e-18	-4.25965e-10	-1.17637
75699712	chr5:75699712:G:A	1.49408e-18	-4.25965e-10	-1.31096
75699816	chr5:75699816:AC:A	1.91751e-18	-4.25965e-10	-1.06144
75700184	chr5:75700184:C:T	1.82466e-19	-2.00064	-1.41302
75700470	chr5:75700470:A:C	3.88429e-18	-4.25965e-10	-0.355524
75700726	chr5:75700726:A:C	1.67715e-18	-4.25965e-10	-1.19537
75700914	chr5:75700914:T:C	1.35191e-18	-4.25965e-10	-1.41094
75701016	chr5:75701016:T:C	1.73362e-19	-2.21693	-1.24791
75701216	chr5:75701216:C:T	5.96409e-18	-4.25965e-10	0.0732909
75701475	chr5:75701475:A:G	2.80428e-18	-4.25965e-10	-0.681318
75701701	chr5:75701701:C:T	2.03048e-18	-4.25965e-10	-1.00419
75701911	chr5:75701911:T:C	4.54517e-18	1.21774	-1.41615
75701931	chr5:75701931:T:C	9.46265e-18	1.89055	-1.35566
75702016	chr5:75702016:A:G	1.91373e-18	-4.25965e-10	-1.06341
75702170	chr5:75702170:A:G	4.74704e-18	1.25958	-1.41452
75702601	chr5:75702601:G:A	7.63107e-17	4.01242	-1.39007
75702773	chr5:75702773:G:A	2.03075e-19	-1.90369	-1.40296
75703067	chr5:75703067:C:T	4.55529e-17	3.41233	-1.30592
75703285	chr5:75703285:T:C	1.57997e-18	-4.25965e-10	-1.25506
75703573	chr5:75703573:C:G	1.77231e-18	-4.25965e-10	-1.14018
75703739	chr5:75703739:G:T	1.14881e-16	4.25184	-1.22041
75703751	chr5:75703751:G:A	1.80755e-17	2.35068	-1.16859
75704110	chr5:75704110:G:A	1.88506e-19	-2.11099	-1.2701
75704967	chr5:75704967:G:A	1.2492e-16	4.34702	-1.23181
75704981	chr5:75704981:C:T	1.65004e-18	-4.25965e-10	-1.21166
75705200	chr5:75705200:C:A	6.50047e-17	3.43768	-0.975681
75705211	chr5:75705211:A:T	1.80733e-19	-2.11272	-1.31048
75705218	chr5:75705218:T:A	7.34785e-17	3.55891	-0.97438
75705427	chr5:75705427:T:C	6.86591e-17	3.87774	-1.36105
75705496	chr5:75705496:C:T	5.91313e-17	3.70425	-1.33696
75705607	chr5:75705607:A:G	5.03952e-18	1.01573	-1.11088
75705757	chr5:75705757:A:G	2.66961e-19	-1.79661	-1.2365
75705765	chr5:75705765:T:A	1.52116e-18	-4.25965e-10	-1.29299
75705891	chr5:75705891:A:G	6.71304e-18	-4.25965e-10	0.191587
75706810	chr5:75706810:G:C	6.27071e-17	3.3663	-0.940293
75707020	chr5:75707020:C:T	1.38748e-16	4.412	-1.19181
75707070	chr5:75707070:G:T	6.22433e-17	3.36107	-0.942481
75707134	chr5:75707134:T:C	8.58564e-19	-1.86496	-4.01506e-10
75707231	chr5:75707231:A:G	9.10454e-18	1.85983	-1.36352
75707384	chr5:75707384:C:CT	7.60406e-19	-0.596455	-1.38991
75707588	chr5:75707588:A:C	1.31228e-16	4.40013	-1.23566
75707624	chr5:75707624:A:T	1.82701e-19	-2.12348	-1.28889
75707626	chr5:75707626:A:T	1.82232e-19	-2.12405	-1.29089
75707627	chr5:75707627:T:TC	1.82599e-19	-2.1234	-1.28953
75707644	chr5:75707644:T:C	1.84184e-19	-2.12955	-1.27474
75707853	chr5:75707853:T:C	1.08543e-17	2.07174	-1.39964
75708053	chr5:75708053:T:C	1.31416e-16	4.38672	-1.22081
75708282	chr5:75708282:A:G	1.36439e-16	4.38927	-1.18586
75708350	chr5:75708350:G:A	7.6419e-17	3.9793	-1.35553
75709781	chr5:75709781:G:T	1.56754e-18	-4.25965e-10	-1.26296
75709790	chr5:75709790:T:C	4.87933e-18	-4.25965e-10	-0.127457
75709969	chr5:75709969:T:C	1.58128e-18	-4.25965e-10	-1.25423
75710074	chr5:75710074:A:G	1.1721e-16	4.2827	-1.2312
75710288	chr5:75710288:T:A	4.19286e-18	0.912172	-1.19125
75710331	chr5:75710331:T:C	7.34799e-17	3.93411	-1.34956
75710559	chr5:75710559:A:G	1.34233e-16	4.41853	-1.23142
75710828	chr5:75710828:C:T	4.42871e-18	-4.25965e-10	-0.224357
75710858	chr5:75710858:T:C	1.39764e-18	-4.25965e-10	-1.37768
75710986	chr5:75710986:T:C	1.39785e-18	-4.25965e-10	-1.37753
75711581	chr5:75711581:T:A	1.80173e-19	-2.0477	-1.3786
75711632	chr5:75711632:A:C	1.8713e-19	-2.04568	-1.34274
75711731	chr5:75711731:A:G	1.27188e-16	4.3609	-1.2277
75711753	chr5:75711753:A:C	1.15027e-16	4.2605	-1.22779
75711776	chr5:75711776:G:A	7.23048e-17	3.92767	-1.35924
75712107	chr5:75712107:G:A	1.6812e-18	-4.25965e-10	-1.19295
75712323	chr5:75712323:A:G	7.28867e-19	-0.778108	-1.25062
75712368	chr5:75712368:T:C	1.35016e-17	2.04129	-1.15095
75713133	chr5:75713133:C:T	7.02342e-17	3.87918	-1.33981
75713259	chr5:75713259:A:ACTTT	1.83651e-19	-2.20846	-1.19873
75713473	chr5:75713473:T:C	2.65397e-19	-1.71786	-1.32113
75713486	chr5:75713486:A:T	1.84264e-19	-2.20592	-1.19793
75713814	chr5:75713814:G:A	1.90242e-18	-4.25965e-10	-1.06934
75714177	chr5:75714177:T:C	3.75464e-17	3.21924	-1.30612
75714255	chr5:75714255:G:T	1.94514e-19	-2.00201	-1.3477
75714694	chr5:75714694:C:T	2.15229e-19	-2.05417	-1.19435
75715028	chr5:75715028:C:T	3.436e-18	-4.25965e-10	-0.478158
75715067	chr5:75715067:CT:C	3.42442e-18	-4.25965e-10	-0.481533
75715301	chr5:75715301:C:T	1.4321e-18	-1.35332	-4.01506e-10
75715476	chr5:75715476:TGA:T	1.62314e-19	-2.12718	-1.40351
75715724	chr5:75715724:C:A	1.02958e-18	-1.68331	-4.01506e-10
75715948	chr5:75715948:G:A	1.8587e-18	-4.25965e-10	-1.09259
75715989	chr5:75715989:G:A	1.34485e-18	-4.25965e-10	-1.41618
75716003	chr5:75716003:T:C	1.25761e-18	-1.48325	-4.01506e-10
75716484	chr5:75716484:C:A	6.09709e-19	-2.20724	-4.01506e-10
75716999	chr5:75716999:C:A	2.0235e-18	-4.25965e-10	-1.00764
75717209	chr5:75717209:G:A	1.78828e-18	-4.25965e-10	-1.13121
75717211	chr5:75717211:G:A	1.7929e-19	-2.06852	-1.3627
75717253	chr5:75717253:A:G	3.56255e-18	-4.25965e-10	-0.441988
75717411	chr5:75717411:G:A	7.37379e-19	-2.01712	-4.01506e-10
75717743	chr5:75717743:T:A	1.91751e-18	-4.25965e-10	-1.06144
75717864	chr5:75717864:T:C	1.38936e-18	-4.25965e-10	-1.38363
75718246	chr5:75718246:G:C	1.80658e-18	-4.25965e-10	-1.12103
75718248	chr5:75718248:G:A	9.6355e-18	-4.25965e-10	0.55299
75718708	chr5:75718708:A:G	6.83634e-19	-2.0928	-4.01506e-10
75718920	chr5:75718920:A:C	1.40525e-18	-4.25965e-10	-1.37225
75719173	chr5:75719173:A:G	1.34383e-18	-4.25965e-10	-1.41694
75719767	chr5:75719767:A:G	1.97105e-19	-2.21501	-1.12148
75719873	chr5:75719873:G:A	1.40875e-17	2.26838	-1.33556
75720264	chr5:75720264:A:G	2.02363e-18	-4.25965e-10	-1.00757
75720479	chr5:75720479:G:T	1.58966e-19	-2.18999	-1.36154
75720769	chr5:75720769:G:T	3.86785e-17	3.29806	-1.35524
75721017	chr5:75721017:G:A	1.34809e-18	-4.25965e-10	-1.41378
75721043	chr5:75721043:G:C	1.93155e-19	-2.20753	-1.1492
75721118	chr5:75721118:A:G	2.81448e-19	-1.78991	-1.19036
75721164	chr5:75721164:A:G	1.95339e-19	-2.22129	-1.12419
75721494	chr5:75721494:G:A	7.26426e-19	-2.03208	-4.01506e-10
75721606	chr5:75721606:T:G	2.03005e-18	-4.25965e-10	-1.0044
75721608	chr5:75721608:C:T	3.66071e-17	3.24108	-1.3533
75721809	chr5:75721809:C:T	6.52891e-19	-2.13881	-4.01506e-10
75721887	chr5:75721887:A:G	1.36855e-18	-4.25965e-10	-1.39871
75722360	chr5:75722360:T:C	1.99805e-18	-4.25965e-10	-1.02029
75722373	chr5:75722373:G:A	3.49744e-17	3.16134	-1.31919
75722475	chr5:75722475:T:G	1.56091e-18	-4.25965e-10	-1.26719
75722957	chr5:75722957:T:A	5.80234e-17	2.34838	-4.01506e-10
75723045	chr5:75723045:A:G	2.04873e-18	-4.25965e-10	-0.995246
75723762	chr5:75723762:T:G	1.48761e-18	-4.25965e-10	-1.31529
75723931	chr5:75723931:C:A	6.75222e-19	-2.10518	-4.01506e-10
75724700	chr5:75724700:A:G	1.70843e-18	-4.25965e-10	-1.17689
75724752	chr5:75724752:A:T	2.77942e-18	-4.25965e-10	-0.690222
75724986	chr5:75724986:A:G	1.7769e-18	-4.25965e-10	-1.13759
75725305	chr5:75725305:G:A	1.515e-18	-4.25965e-10	-1.29705
75725352	chr5:75725352:G:A	1.64559e-19	-2.16107	-1.35589
75725521	chr5:75725521:C:T	3.78778e-18	-4.25965e-10	-0.380685
75725887	chr5:75725887:C:A	2.10585e-18	-4.25965e-10	-0.967744
75725932	chr5:75725932:T:A	6.15164e-19	-2.19833	-4.01506e-10
75726405	chr5:75726405:G:A	2.03912e-18	-4.25965e-10	-0.999945
75726669	chr5:75726669:A:G	8.09632e-18	-4.25965e-10	0.378945
75726869	chr5:75726869:C:T	8.77114e-18	1.87584	-1.41684
75726918	chr5:75726918:T:C	2.35616e-18	-4.25965e-10	-0.855432
75727164	chr5:75727164:T:C	2.58662e-18	-4.25965e-10	-0.762114
75727633	chr5:75727633:C:CAAACT	4.64397e-18	1.23871	-1.41561
75727744	chr5:75727744:ATT:A	1.40591e-18	-4.25965e-10	-1.37178
75727751	chr5:75727751:C:T	2.3603e-18	-4.25965e-10	-0.853677
75727955	chr5:75727955:C:G	2.13559e-18	-4.25965e-10	-0.953724
75728056	chr5:75728056:C:T	1.49834e-19	-2.21373	-1.39696
75728241	chr5:75728241:A:G	9.1658e-18	1.78338	-1.28037
75728249	chr5:75728249:C:T	6.72965e-19	-2.10853	-4.01506e-10
75728420	chr5:75728420:G:A	1.59749e-19	-2.19101	-1.35561
75728424	chr5:75728424:T:C	3.81843e-18	-4.25965e-10	-0.372625
75728565	chr5:75728565:C:T	1.86396e-18	-4.25965e-10	-1.08976
75729155	chr5:75729155:A:T	1.87994e-18	-4.25965e-10	-1.08122
75729174	chr5:75729174:C:A	1.52393e-19	-2.20674	-1.38702
75729185	chr5:75729185:C:T	1.53133e-18	-4.25965e-10	-1.28633
75729389	chr5:75729389:T:G	5.2328e-18	-4.25965e-10	-0.0575191
75729620	chr5:75729620:A:G	1.83843e-18	-4.25965e-10	-1.10355
75730557	chr5:75730557:C:T	2.17575e-18	-4.25965e-10	-0.935092
75730740	chr5:75730740:G:A	9.27643e-19	-1.78757	-4.01506e-10
75731188	chr5:75731188:A:G	2.30301e-19	-2.16733	-1.0135
75731232	chr5:75731232:T:C	2.05633e-18	-4.25965e-10	-0.991543
75731310	chr5:75731310:A:C	2.24636e-18	-4.25965e-10	-0.903154
75731330	chr5:75731330:A:G	2.7924e-19	-2.17799	-0.810153
75731787	chr5:75731787:A:G	1.83856e-18	-4.25965e-10	-1.10348
75731826	chr5:75731826:C:T	1.84109e-18	-4.25965e-10	-1.10211
75731861	chr5:75731861:C:T	1.36877e-18	-4.25965e-10	-1.39855
75731937	chr5:75731937:T:C	1.39308e-18	-4.25965e-10	-1.38095
75732044	chr5:75732044:C:A	2.13495e-18	-4.25965e-10	-0.95402
75732664	chr5:75732664:C:G	8.83433e-18	1.78791	-1.32173
75732682	chr5:75732682:T:C	2.25659e-18	-4.25965e-10	-0.898611
75732691	chr5:75732691:G:A	6.76887e-18	1.41333	-1.21346
75732902	chr5:75732902:G:A	2.59687e-19	-2.21642	-0.844325
75733220	chr5:75733220:CT:C	1.54957e-18	-4.25965e-10	-1.27449
75733959	chr5:75733959:T:C	4.55644e-18	1.21135	-1.40727
75734209	chr5:75734209:G:A	6.25139e-18	1.53417	-1.41383
75734326	chr5:75734326:G:A	1.67088e-19	-2.15672	-1.34498
75734370	chr5:75734370:G:A	3.03578e-18	-4.25965e-10	-0.601997
75734765	chr5:75734765:TAA:T	1.52152e-17	-4.25965e-10	1.00983
75735200	chr5:75735200:T:G	1.88085e-18	-4.25965e-10	-1.08074
75735502	chr5:75735502:T:G	1.41821e-18	-4.25965e-10	-1.36307
75735516	chr5:75735516:G:A	1.58308e-18	-4.25965e-10	-1.25309
75735581	chr5:75735581:T:A	1.56538e-19	-2.18171	-1.38521
75735673	chr5:75735673:A:G	1.45127e-18	-4.25965e-10	-1.34002
75736061	chr5:75736061:C:T	1.96969e-18	-4.25965e-10	-1.03459
75736733	chr5:75736733:T:C	1.74367e-18	-4.25965e-10	-1.15647
75737207	chr5:75737207:G:A	1.27819e-17	-4.25965e-10	0.835563
75737403	chr5:75737403:G:A	2.35337e-18	-4.25965e-10	-0.856618
75737492	chr5:75737492:A:T	1.34374e-18	-4.25965e-10	-1.41701
75737896	chr5:75737896:A:G	2.40706e-18	-4.25965e-10	-0.83406
75737937	chr5:75737937:T:A	3.46985e-17	2.91548	-1.08125
75737958	chr5:75737958:A:G	1.48312e-18	-4.25965e-10	-1.31832
75739053	chr5:75739053:C:T	1.44251e-18	-4.25965e-10	-1.34608
75739086	chr5:75739086:C:T	5.13253e-18	-4.25965e-10	-0.0768666
75739402	chr5:75739402:C:T	3.00231e-18	-4.25965e-10	-0.613082
75739436	chr5:75739436:C:T	2.5592e-18	-4.25965e-10	-0.772769
75739544	chr5:75739544:C:G	2.61878e-18	-4.25965e-10	-0.749755
75739577	chr5:75739577:C:T	1.79858e-18	-1.12547	-4.01506e-10
75739771	chr5:75739771:C:A	1.48652e-18	-4.25965e-10	-1.31603
75740734	chr5:75740734:C:T	2.70126e-18	-4.25965e-10	-0.718746
75740770	chr5:75740770:A:T	1.35887e-18	-4.25965e-10	-1.40581
75741261	chr5:75741261:A:G	1.17456e-16	3.54509	-0.491487
75741470	chr5:75741470:C:G	2.08701e-17	2.65214	-1.32628
75741567	chr5:75741567:C:T	2.80646e-19	-1.72287	-1.26026
75741936	chr5:75741936:T:A	1.30007e-17	2.22606	-1.37353
75742162	chr5:75742162:T:C	1.63282e-19	-2.20071	-1.32403
75742250	chr5:75742250:C:G	3.03512e-19	-2.10033	-0.80447
75742396	chr5:75742396:G:C	1.53447e-19	-2.18748	-1.39938
75742442	chr5:75742442:G:A	1.04903e-16	4.06684	-1.12627
75742606	chr5:75742606:T:G	3.74878e-17	3.30469	-1.39314
75742839	chr5:75742839:A:G	4.56232e-19	-2.19082	-0.306393
75742893	chr5:75742893:C:G	2.39016e-18	0.196741	-1.03785
75742937	chr5:75742937:C:CT	2.15695e-19	-2.06212	-1.18424
75743007	chr5:75743007:C:T	7.52149e-19	-1.99729	-4.01506e-10
75743022	chr5:75743022:C:T	1.86746e-18	-4.25965e-10	-1.08788
75743076	chr5:75743076:T:A	4.53459e-18	1.20803	-1.40876
75743327	chr5:75743327:C:T	3.94201e-18	-4.25965e-10	-0.340774
75743413	chr5:75743413:G:C	2.94783e-18	-4.25965e-10	-0.631396
75744159	chr5:75744159:C:CT	1.36421e-18	-4.25965e-10	-1.40189
75744268	chr5:75744268:C:T	1.39961e-18	-4.25965e-10	-1.37627
75744492	chr5:75744492:T:C	6.5578e-19	-2.13439	-4.01506e-10
75744737	chr5:75744737:A:G	2.38258e-18	-0.844281	-4.01506e-10
75745537	chr5:75745537:T:G	7.16685e-19	-1.37039	-0.675196
75745548	chr5:75745548:A:T	2.83232e-18	-4.25965e-10	-0.671368
75745670	chr5:75745670:G:A	6.00915e-19	-2.22177	-4.01506e-10
75745736	chr5:75745736:T:C	4.03379e-19	-1.25574	-1.3646
75746100	chr5:75746100:A:G	6.18532e-18	0.109714	-4.01506e-10
75746121	chr5:75746121:A:G	4.32825e-19	-1.75111	-0.798771
75746287	chr5:75746287:C:A	6.72829e-18	-4.25965e-10	0.193856
75746447	chr5:75746447:G:A	1.58097e-18	-4.25965e-10	-1.25442
75746450	chr5:75746450:C:T	2.62371e-18	-4.25965e-10	-0.747874
75746532	chr5:75746532:G:A	1.40483e-18	-4.25965e-10	-1.37255
75746538	chr5:75746538:G:A	1.46936e-18	-4.25965e-10	-1.32764
75746842	chr5:75746842:A:G	1.06061e-18	-1.35033	-0.30329
75746943	chr5:75746943:G:A	2.78759e-18	-4.25965e-10	-0.687287
75746988	chr5:75746988:T:G	2.87164e-18	-4.25965e-10	-0.657583
75747088	chr5:75747088:G:A	1.6357e-18	0.0301871	-1.25058
75747126	chr5:75747126:G:A	2.80842e-18	-4.25965e-10	-0.679844
75747214	chr5:75747214:G:T	1.44819e-18	-4.25965e-10	-1.34215
75747780	chr5:75747780:G:A	2.65197e-19	-2.06076	-0.978984
75748812	chr5:75748812:G:A	2.54568e-18	-4.25965e-10	-0.778069
75748860	chr5:75748860:A:C	3.72548e-18	-1.61103	1.21376
75748873	chr5:75748873:A:G	2.64317e-18	-4.25965e-10	-0.740486
75748924	chr5:75748924:C:T	1.22642e-18	-1.35065	-0.157722
75749022	chr5:75749022:C:T	7.92286e-19	-1.58586	-0.35944
75749105	chr5:75749105:C:T	1.48353e-18	-4.25965e-10	-1.31804
75749134	chr5:75749134:A:G	2.78023e-18	-4.25965e-10	-0.68993
75749149	chr5:75749149:C:T	1.42534e-18	-4.25965e-10	-1.35806
75749358	chr5:75749358:A:G	1.3641e-18	-4.25965e-10	-1.40197
75749409	chr5:75749409:T:C	7.97726e-19	-1.32903	-0.609428
75749694	chr5:75749694:T:C	1.47382e-18	-4.25965e-10	-1.32461
75749817	chr5:75749817:G:T	1.79696e-18	-4.25965e-10	-1.12637
75749850	chr5:75749850:G:A	1.71499e-18	-1.46247	0.289414
75750070	chr5:75750070:C:T	1.41232e-18	-4.25965e-10	-1.36723
75750118	chr5:75750118:C:T	2.66048e-19	-2.02429	-1.01226
75750530	chr5:75750530:CA:C	1.40384e-18	-4.25965e-10	-1.37325
75750534	chr5:75750534:G:T	8.02886e-19	-1.93201	-4.01506e-10
75750829	chr5:75750829:A:G	2.77528e-18	-4.25965e-10	-0.691713
75751137	chr5:75751137:A:G	6.80977e-19	-1.4478	-0.648895
75751156	chr5:75751156:A:G	2.49936e-18	-4.25965e-10	-0.79643
75751277	chr5:75751277:A:G	1.10484e-18	-1.61277	-4.01506e-10
75751333	chr5:75751333:G:A	2.42632e-18	-0.826087	-4.01506e-10
75751469	chr5:75751469:G:A	2.78306e-18	-4.25965e-10	-0.688912
75751498	chr5:75751498:C:A	1.37038e-18	-4.25965e-10	-1.39738
75751999	chr5:75751999:G:C	1.35639e-18	-4.25965e-10	-1.40764
75752070	chr5:75752070:C:T	1.49875e-19	-2.20702	-1.4034
75752389	chr5:75752389:A:G	1.48785e-18	-4.25965e-10	-1.31513
75752546	chr5:75752546:G:T	1.57364e-18	-4.25965e-10	-1.25907
75752935	chr5:75752935:C:T	1.43019e-18	-4.25965e-10	-1.35466
75753160	chr5:75753160:G:A	1.4597e-18	-4.25965e-10	-1.33423
75753164	chr5:75753164:C:A	1.36211e-18	-4.25965e-10	-1.40343
75753171	chr5:75753171:T:C	1.93257e-17	-4.25965e-10	1.24897
75753428	chr5:75753428:C:A	2.46563e-18	-4.25965e-10	-0.810018
75753594	chr5:75753594:G:C	1.19928e-17	-4.25965e-10	0.771846
75753694	chr5:75753694:G:A	2.02185e-18	-4.25965e-10	-1.00845
75753880	chr5:75753880:A:G	3.57858e-19	-1.94896	-0.791122
75755475	chr5:75755475:A:G	1.53453e-18	-4.25965e-10	-1.28424
75755604	chr5:75755604:T:C	2.46371e-19	-2.11601	-0.997369
75755859	chr5:75755859:C:T	1.63056e-19	-2.12798	-1.39814
75756088	chr5:75756088:T:G	1.53249e-18	-4.25965e-10	-1.28557
75756259	chr5:75756259:C:G	2.47752e-19	-2.12311	-0.984685
75756312	chr5:75756312:C:T	1.53236e-18	-4.25965e-10	-1.28566
75756349	chr5:75756349:A:G	1.5093e-18	-4.25965e-10	-1.30082
75757037	chr5:75757037:G:T	1.34397e-18	-4.25965e-10	-1.41683
75757040	chr5:75757040:T:C	2.43611e-19	-2.1483	-0.97635
75757657	chr5:75757657:G:A	2.42511e-19	-1.88725	-1.24193
75757840	chr5:75757840:G:A	1.67019e-18	-4.25965e-10	-1.19952
75757928	chr5:75757928:A:G	1.34385e-18	-4.25965e-10	-1.41692
75758016	chr5:75758016:C:A	7.70913e-18	-4.25965e-10	0.329941
75758180	chr5:75758180:CAT:C	6.62341e-19	-2.12444	-4.01506e-10
75758191	chr5:75758191:A:G	3.36966e-18	-4.25965e-10	-0.497654
75758498	chr5:75758498:C:T	2.27974e-18	-4.25965e-10	-0.888401
75758597	chr5:75758597:C:T	1.43612e-18	-4.25965e-10	-1.35052
75758782	chr5:75758782:C:T	1.34679e-18	-4.25965e-10	-1.41474
75759029	chr5:75759029:T:C	1.35741e-18	-4.25965e-10	-1.40689
75759487	chr5:75759487:T:C	2.52625e-18	-4.25965e-10	-0.785727
75760224	chr5:75760224:C:T	3.64807e-18	-4.25965e-10	-0.418267
75760601	chr5:75760601:G:A	1.36203e-18	-4.25965e-10	-1.40348
75760670	chr5:75760670:C:T	2.2176e-19	-1.9039	-1.31472
75760746	chr5:75760746:C:T	1.34778e-18	-4.25965e-10	-1.41401
75760832	chr5:75760832:C:T	2.41143e-19	-1.95527	-1.17956
75760833	chr5:75760833:C:G	2.43998e-19	-1.95174	-1.17132
75760835	chr5:75760835:GTC:G	1.75582e-18	-4.25965e-10	-1.14953
75760935	chr5:75760935:A:G	1.34383e-18	-4.25965e-10	-1.41694
75761146	chr5:75761146:T:G	1.34544e-18	-4.25965e-10	-1.41574
75761605	chr5:75761605:A:C	3.52679e-18	-4.25965e-10	-0.452078
75761708	chr5:75761708:G:C	4.56671e-19	-1.87135	-0.624902
75761712	chr5:75761712:G:A	6.07362e-19	-2.2111	-4.01506e-10
75761781	chr5:75761781:T:C	1.34553e-18	-4.25965e-10	-1.41567
75761872	chr5:75761872:T:C	1.42446e-18	-4.25965e-10	-1.35867
75761970	chr5:75761970:G:A	1.3454e-18	-4.25965e-10	-1.41577
75762165	chr5:75762165:C:A	1.34535e-18	-4.25965e-10	-1.41581
75762173	chr5:75762173:A:G	1.35698e-18	-4.25965e-10	-1.4072
75762651	chr5:75762651:TATC:T	1.34372e-18	-4.25965e-10	-1.41703
75762672	chr5:75762672:T:A	1.34513e-18	-4.25965e-10	-1.41598
75762754	chr5:75762754:C:T	2.17457e-19	-1.91567	-1.32255
75762755	chr5:75762755:G:A	1.34374e-18	-4.25965e-10	-1.41701
75763047	chr5:75763047:T:A	2.54119e-18	-4.25965e-10	-0.779834
75763356	chr5:75763356:A:T	2.28616e-18	-4.25965e-10	-0.885593
75763360	chr5:75763360:A:G	6.70814e-19	-2.11173	-4.01506e-10
75763832	chr5:75763832:G:A	2.29219e-18	-4.25965e-10	-0.882957
75764091	chr5:75764091:C:T	1.34372e-18	-4.25965e-10	-1.41703
75764109	chr5:75764109:T:C	1.89717e-18	-4.25965e-10	-1.0721
75764112	chr5:75764112:A:G	7.65495e-19	-1.9797	-4.01506e-10
75764204	chr5:75764204:G:A	1.34372e-18	-4.25965e-10	-1.41702
75764656	chr5:75764656:A:G	1.55817e-18	-4.25965e-10	-1.26895
75764812	chr5:75764812:A:G	1.34371e-18	-4.25965e-10	-1.41703
75765056	chr5:75765056:C:G	1.35657e-18	-4.25965e-10	-1.40751
75765082	chr5:75765082:C:G	1.35533e-18	-4.25965e-10	-1.40842
75765164	chr5:75765164:G:A	1.35633e-18	-4.25965e-10	-1.40768
75765319	chr5:75765319:A:G	1.73844e-19	-2.13751	-1.32455
75765485	chr5:75765485:G:A	1.3474e-18	-4.25965e-10	-1.41428
75765640	chr5:75765640:A:G	1.34371e-18	-4.25965e-10	-1.41703
75766113	chr5:75766113:G:A	6.24886e-19	-2.18265	-4.01506e-10
75766164	chr5:75766164:C:T	1.85638e-19	-2.10559	-1.29083
75766295	chr5:75766295:T:A	1.44429e-18	-4.25965e-10	-1.34485
75766302	chr5:75766302:A:G	2.08207e-19	-2.01081	-1.27088
75766451	chr5:75766451:T:C	1.34372e-18	-4.25965e-10	-1.41703
75766518	chr5:75766518:A:G	1.40323e-18	-4.25965e-10	-1.37369
75766625	chr5:75766625:G:A	2.25439e-19	-2.00873	-1.19344
75766738	chr5:75766738:G:T	1.34371e-18	-4.25965e-10	-1.41703
75766849	chr5:75766849:CAGTACT:C	1.34372e-18	-4.25965e-10	-1.41702
75766918	chr5:75766918:G:C	2.21424e-19	-1.98117	-1.23897
75766958	chr5:75766958:G:A	1.34784e-18	-4.25965e-10	-1.41396
75766975	chr5:75766975:G:A	1.53835e-18	-1.28176	-4.01506e-10
75767313	chr5:75767313:T:C	1.36366e-18	-4.25965e-10	-1.40229
75767323	chr5:75767323:T:G	1.74505e-19	-2.15679	-1.30147
75767716	chr5:75767716:CTTCTT:C	1.34382e-18	-4.25965e-10	-1.41695
75767860	chr5:75767860:TTC:T	1.34434e-18	-4.25965e-10	-1.41656
75767866	chr5:75767866:C:T	1.4049e-18	-4.25965e-10	-1.3725
75767867	chr5:75767867:G:A	1.34401e-18	-4.25965e-10	-1.41681
75767961	chr5:75767961:G:A	1.34393e-18	-4.25965e-10	-1.41687
75767991	chr5:75767991:G:A	2.18465e-18	-4.25965e-10	-0.931008
75768006	chr5:75768006:T:C	1.34373e-18	-4.25965e-10	-1.41701
75768039	chr5:75768039:G:A	1.54132e-18	-4.25965e-10	-1.27983
75768063	chr5:75768063:T:C	1.35189e-18	-4.25965e-10	-1.41096
75768463	chr5:75768463:C:A	1.34371e-18	-4.25965e-10	-1.41703
75768493	chr5:75768493:T:G	2.3466e-18	-0.729403	-0.130097
75768748	chr5:75768748:C:G	1.38782e-18	-4.25965e-10	-1.38473
75768942	chr5:75768942:T:G	1.8262e-19	-2.08905	-1.32376
75768949	chr5:75768949:G:A	1.34372e-18	-4.25965e-10	-1.41703
75769208	chr5:75769208:A:G	1.45167e-18	-4.25965e-10	-1.33975
75769553	chr5:75769553:A:T	1.3601e-18	-4.25965e-10	-1.4049
75769626	chr5:75769626:T:C	1.34732e-18	-4.25965e-10	-1.41434
75769811	chr5:75769811:T:C	1.34553e-18	-4.25965e-10	-1.41568
75769927	chr5:75769927:C:T	1.35068e-18	-4.25965e-10	-1.41186
75770093	chr5:75770093:G:A	1.35681e-18	-4.25965e-10	-1.40733
75770379	chr5:75770379:C:T	2.34774e-19	-1.90207	-1.25953
75770490	chr5:75770490:G:C	2.79382e-18	-4.25965e-10	-0.685054
75770504	chr5:75770504:C:T	3.92476e-18	-4.25965e-10	-0.345159
75770659	chr5:75770659:C:T	1.40618e-18	-4.25965e-10	-1.37159
75770868	chr5:75770868:A:G	6.2629e-19	-2.18041	-4.01506e-10
75771261	chr5:75771261:A:C	2.00307e-19	-1.95102	-1.36935
75771347	chr5:75771347:TTGTC:T	1.71029e-18	-4.25965e-10	-1.1758
75771672	chr5:75771672:T:C	1.34384e-18	-4.25965e-10	-1.41694
75771681	chr5:75771681:A:G	1.3624e-18	-4.25965e-10	-1.40322
75771833	chr5:75771833:C:T	2.73066e-19	-1.62568	-1.38483
75771861	chr5:75771861:C:T	1.3445e-18	-4.25965e-10	-1.41644
75772157	chr5:75772157:G:A	1.46658e-18	-4.25965e-10	-1.32953
75772327	chr5:75772327:G:T	5.96656e-19	-0.847169	-1.38171
75772334	chr5:75772334:G:A	1.3555e-18	-4.25965e-10	-1.40829
75772459	chr5:75772459:C:T	1.77386e-19	-2.16535	-1.27654
75772793	chr5:75772793:C:A	2.2191e-19	-1.97305	-1.24489
75772854	chr5:75772854:C:T	1.39253e-18	-4.25965e-10	-1.38134
75772914	chr5:75772914:T:C	1.34395e-18	-4.25965e-10	-1.41685
75772942	chr5:75772942:G:A	1.35497e-18	-4.25965e-10	-1.40868
75772954	chr5:75772954:G:A	1.37156e-18	-4.25965e-10	-1.39652
75773182	chr5:75773182:A:T	2.21977e-19	-2.01121	-1.20644
75773281	chr5:75773281:G:A	1.34371e-18	-4.25965e-10	-1.41703
75773402	chr5:75773402:G:A	1.34372e-18	-4.25965e-10	-1.41702
75773712	chr5:75773712:G:A	2.33898e-18	-4.25965e-10	-0.862751
75773750	chr5:75773750:A:G	1.34407e-18	-4.25965e-10	-1.41676
75773910	chr5:75773910:G:A	1.51583e-18	-4.25965e-10	-1.2965
75773931	chr5:75773931:C:A	1.3483e-18	-4.25965e-10	-1.41362
75774103	chr5:75774103:C:T	1.38005e-18	-4.25965e-10	-1.39034
75774311	chr5:75774311:C:T	1.39947e-18	-4.25965e-10	-1.37637
75774367	chr5:75774367:C:A	1.42873e-18	-4.25965e-10	-1.35568
75774437	chr5:75774437:G:A	1.46413e-18	-4.25965e-10	-1.3312
75774617	chr5:75774617:T:A	1.38906e-18	-4.25965e-10	-1.38384
75774621	chr5:75774621:G:T	1.39652e-18	-4.25965e-10	-1.37848
75774698	chr5:75774698:G:T	1.37782e-18	-4.25965e-10	-1.39196
75774751	chr5:75774751:T:C	2.56613e-18	-4.25965e-10	-0.770066
75774968	chr5:75774968:G:A	1.34372e-18	-4.25965e-10	-1.41703
75774990	chr5:75774990:G:GC	1.39962e-18	-4.25965e-10	-1.37626
75774995	chr5:75774995:G:A	1.34423e-18	-4.25965e-10	-1.41664
75775596	chr5:75775596:T:C	6.6481e-19	-2.12072	-4.01506e-10
75775735	chr5:75775735:T:G	1.42723e-18	-4.25965e-10	-1.35673
75775815	chr5:75775815:A:G	1.34371e-18	-4.25965e-10	-1.41703
75775891	chr5:75775891:A:G	1.34372e-18	-4.25965e-10	-1.41703
75776010	chr5:75776010:C:T	1.34441e-18	-4.25965e-10	-1.41651
75776100	chr5:75776100:C:T	1.46132e-18	-4.25965e-10	-1.33313
75776118	chr5:75776118:CAGCTCACTGAA:C	1.34971e-18	-4.25965e-10	-1.41257
75776168	chr5:75776168:C:T	1.34636e-18	-4.25965e-10	-1.41506
75776188	chr5:75776188:T:A	6.57094e-19	-2.13239	-4.01506e-10
75776522	chr5:75776522:A:G	1.43169e-18	-4.25965e-10	-1.35361
75776668	chr5:75776668:C:T	1.34447e-18	-4.25965e-10	-1.41647
75776812	chr5:75776812:A:T	1.34664e-18	-4.25965e-10	-1.41485
75776968	chr5:75776968:G:GAA	1.54327e-18	-4.25965e-10	-1.27856
75777123	chr5:75777123:C:G	3.21686e-18	-4.25965e-10	-0.544058
75777502	chr5:75777502:G:A	1.42776e-18	-4.25965e-10	-1.35636
75777531	chr5:75777531:C:T	1.54319e-18	-4.25965e-10	-1.27861
75777589	chr5:75777589:GAAAATA:G	1.36666e-18	-4.25965e-10	-1.4001
75777614	chr5:75777614:A:T	1.35405e-18	-4.25965e-10	-1.40936
75777658	chr5:75777658:T:C	1.54319e-18	-4.25965e-10	-1.27861
75777723	chr5:75777723:T:A	1.59355e-18	-4.25965e-10	-1.2465
75777869	chr5:75777869:A:G	3.03103e-19	-1.87075	-1.03539
75777953	chr5:75777953:C:A	1.97843e-18	-4.25965e-10	-1.03016
75778008	chr5:75778008:A:G	1.44181e-18	-4.25965e-10	-1.34656
75778294	chr5:75778294:C:G	1.54319e-18	-4.25965e-10	-1.27861
75778357	chr5:75778357:C:T	1.20688e-17	-4.25965e-10	0.778163
75778530	chr5:75778530:T:C	2.56142e-18	-4.25965e-10	-0.771902
75778579	chr5:75778579:T:C	1.54319e-18	-4.25965e-10	-1.27861
75778611	chr5:75778611:G:A	2.13718e-18	-4.25965e-10	-0.952978
75778667	chr5:75778667:A:AT	1.34469e-18	-4.25965e-10	-1.4163
75778713	chr5:75778713:T:C	1.499e-18	-4.25965e-10	-1.30766
75779078	chr5:75779078:ATAT:A	2.87912e-19	-1.56143	-1.39614
75779502	chr5:75779502:T:C	1.54222e-18	-4.25965e-10	-1.27924
75779598	chr5:75779598:C:T	1.34407e-18	-4.25965e-10	-1.41676
75779660	chr5:75779660:T:C	1.54359e-18	-4.25965e-10	-1.27836
75779727	chr5:75779727:T:C	3.61562e-18	-4.25965e-10	-0.427201
75779776	chr5:75779776:A:C	6.19058e-19	-2.19202	-4.01506e-10
75779952	chr5:75779952:T:C	2.21692e-19	-1.93473	-1.2842
75780221	chr5:75780221:A:G	1.79506e-18	-4.25965e-10	-1.12742
75780262	chr5:75780262:TTTTTTTTCTTTTC:T	1.62469e-19	-2.15696	-1.37277
75780562	chr5:75780562:G:A	3.97029e-18	-4.25965e-10	-0.333625
75780876	chr5:75780876:T:C	1.87071e-19	-1.97531	-1.41342
75780922	chr5:75780922:C:CT	1.95035e-17	-4.25965e-10	1.25813
75781087	chr5:75781087:A:G	5.67168e-19	-1.93216	-0.347404
75781377	chr5:75781377:C:A	2.6207e-19	-2.05631	-0.995298
75781401	chr5:75781401:A:G	7.67067e-19	-1.97765	-4.01506e-10
75781742	chr5:75781742:T:A	1.35102e-18	-4.25965e-10	-1.4116
75781818	chr5:75781818:G:T	1.35067e-18	-4.25965e-10	-1.41186
75781951	chr5:75781951:A:G	1.87712e-18	-4.25965e-10	-1.08272
75781966	chr5:75781966:T:A	1.35022e-18	-4.25965e-10	-1.4122
75782035	chr5:75782035:A:G	1.34856e-18	-4.25965e-10	-1.41343
75782093	chr5:75782093:A:G	1.34934e-18	-4.25965e-10	-1.41285
75782243	chr5:75782243:G:A	1.50897e-18	-1.30104	-4.01506e-10
75782287	chr5:75782287:G:T	1.37094e-18	-4.25965e-10	-1.39697
75782622	chr5:75782622:A:G	1.34405e-18	-4.25965e-10	-1.41678
75782634	chr5:75782634:G:A	2.12208e-18	-4.25965e-10	-0.960067
75782715	chr5:75782715:G:A	1.34814e-18	-4.25965e-10	-1.41374
75782875	chr5:75782875:C:T	3.81275e-19	-1.99001	-0.686688
75782931	chr5:75782931:G:A	1.35263e-18	-4.25965e-10	-1.41041
75783419	chr5:75783419:C:T	1.42955e-18	-4.25965e-10	-1.3551
75783457	chr5:75783457:T:C	2.74473e-19	-2.00774	-0.997627
75783474	chr5:75783474:T:G	1.36622e-18	-4.25965e-10	-1.40042
75783663	chr5:75783663:T:C	1.39014e-18	-4.25965e-10	-1.38306
75783734	chr5:75783734:A:G	1.47366e-18	-4.25965e-10	-1.32471
75784179	chr5:75784179:A:G	1.48947e-18	-4.25965e-10	-1.31404
75784340	chr5:75784340:C:T	4.32043e-18	-0.24911	-4.01506e-10
75784691	chr5:75784691:A:G	1.37828e-18	-4.25965e-10	-1.39163
75784702	chr5:75784702:G:A	3.90175e-19	-1.75619	-0.897436
75784884	chr5:75784884:C:T	6.23077e-19	-2.18555	-4.01506e-10
75785095	chr5:75785095:G:T	2.68614e-19	-1.64149	-1.38546
75785137	chr5:75785137:T:C	1.76333e-19	-2.14856	-1.29928
75785306	chr5:75785306:C:T	1.3905e-18	-4.25965e-10	-1.3828
75785349	chr5:75785349:T:C	1.3449e-18	-4.25965e-10	-1.41614
75785354	chr5:75785354:G:T	2.05071e-18	-4.25965e-10	-0.994278
75785501	chr5:75785501:G:C	1.41875e-18	-1.36269	-4.01506e-10
75785515	chr5:75785515:C:T	1.89806e-19	-2.11912	-1.2551
75785717	chr5:75785717:AAAG:A	1.70664e-17	-4.25965e-10	1.12464
75786042	chr5:75786042:CAT:C	3.35304e-19	-1.40027	-1.40491
75786100	chr5:75786100:T:A	1.39574e-18	-4.25965e-10	-1.37904
75786187	chr5:75786187:T:C	1.8917e-18	-4.25965e-10	-1.07499
75786453	chr5:75786453:T:C	2.03509e-18	-4.25965e-10	-1.00193
75786969	chr5:75786969:G:C	2.03455e-18	-4.25965e-10	-1.00219
75787040	chr5:75787040:A:T	6.62188e-19	-1.80542	-0.31925
75787117	chr5:75787117:G:A	1.49255e-18	-4.25965e-10	-1.31198
75787338	chr5:75787338:T:C	3.42817e-19	-1.51371	-1.26932
75787538	chr5:75787538:T:C	3.03186e-19	-1.554	-1.35188
75787649	chr5:75787649:C:A	1.45251e-18	-4.25965e-10	-1.33917
75787728	chr5:75787728:A:T	2.97309e-19	-1.5702	-1.35525
75787770	chr5:75787770:G:A	2.56249e-19	-1.71553	-1.35854
75787937	chr5:75787937:G:T	1.44234e-18	-4.25965e-10	-1.3462
75788624	chr5:75788624:A:G	2.16166e-18	-4.25965e-10	-0.941587
75788634	chr5:75788634:T:C	2.06442e-19	-2.0664	-1.2238
75788861	chr5:75788861:T:A	2.80706e-17	-4.25965e-10	1.62226
75788957	chr5:75788957:T:C	2.62454e-19	-1.63493	-1.41521
75788962	chr5:75788962:A:G	1.43371e-18	-4.25965e-10	-1.3522
75788969	chr5:75788969:C:T	2.06348e-18	-4.25965e-10	-0.988071
75788970	chr5:75788970:A:G	3.06306e-19	-2.06971	-0.825923
75789274	chr5:75789274:C:T	1.45824e-18	-4.25965e-10	-1.33524
75789583	chr5:75789583:G:A	2.88162e-19	-1.60907	-1.34763
75789852	chr5:75789852:A:C	1.51584e-18	-4.25965e-10	-1.2965
75790639	chr5:75790639:G:A	2.49398e-17	-4.25965e-10	1.504
75790674	chr5:75790674:G:A	1.44929e-18	-4.25965e-10	-1.34139
75790792	chr5:75790792:T:A	3.57501e-18	-4.25965e-10	-0.438497
75790868	chr5:75790868:A:G	3.49402e-19	-1.51099	-1.25301
75791170	chr5:75791170:G:A	1.43676e-18	-4.25965e-10	-1.35008
75791335	chr5:75791335:A:G	2.91159e-19	-1.58238	-1.36397
75791455	chr5:75791455:G:C	2.99927e-19	-1.56694	-1.34974
75791463	chr5:75791463:A:T	3.01856e-19	-1.56355	-1.34672
75791506	chr5:75791506:T:C	2.21186e-18	-4.25965e-10	-0.918629
75791510	chr5:75791510:G:C	1.56367e-18	-4.25965e-10	-1.26543
75791733	chr5:75791733:A:G	3.464e-19	-1.51126	-1.26137
75791784	chr5:75791784:C:T	1.68341e-18	-4.25965e-10	-1.19164
75792628	chr5:75792628:C:T	2.5906e-19	-1.64957	-1.41359
75792809	chr5:75792809:C:T	1.35324e-18	-4.25965e-10	-1.40996
75792938	chr5:75792938:A:G	2.61984e-19	-1.63507	-1.41687
75792940	chr5:75792940:A:G	2.55123e-19	-2.08556	-0.992913
75792946	chr5:75792946:T:G	1.82167e-18	-4.25965e-10	-1.11271
75792957	chr5:75792957:T:C	3.07532e-19	-1.55228	-1.33936
75793025	chr5:75793025:C:T	1.34819e-18	-4.25965e-10	-1.4137
75793490	chr5:75793490:T:G	1.37225e-18	-4.25965e-10	-1.39601
75793504	chr5:75793504:A:G	1.43974e-18	-4.25965e-10	-1.348
75793779	chr5:75793779:T:C	2.27224e-18	-4.25965e-10	-0.8917
75793889	chr5:75793889:G:T	3.04534e-19	-1.54899	-1.35245
75793939	chr5:75793939:A:G	1.95802e-18	-4.25965e-10	-1.04053
75794064	chr5:75794064:T:C	2.21454e-18	-4.25965e-10	-0.917421
75794182	chr5:75794182:G:T	1.5643e-18	-4.25965e-10	-1.26503
75794294	chr5:75794294:T:G	2.19553e-18	-4.25965e-10	-0.92604
75794382	chr5:75794382:T:C	4.59945e-18	-4.25965e-10	-0.186527
75794416	chr5:75794416:G:T	1.62143e-18	-4.25965e-10	-1.22916
75794662	chr5:75794662:A:T	1.90098e-18	-4.25965e-10	-1.0701
75794821	chr5:75794821:A:T	1.97286e-18	-4.25965e-10	-1.03298
75794876	chr5:75794876:T:C	1.4621e-18	-4.25965e-10	-1.33259
75795046	chr5:75795046:T:G	1.34015e-18	-1.31967	-0.10001
75795050	chr5:75795050:T:A	1.41305e-18	-4.25965e-10	-1.36671
75795102	chr5:75795102:C:G	1.64733e-18	-4.25965e-10	-1.21331
75795109	chr5:75795109:T:G	1.98698e-19	-2.09989	-1.22855
75795241	chr5:75795241:T:C	3.59737e-19	-1.49129	-1.24356
75795288	chr5:75795288:A:G	3.39002e-19	-1.52866	-1.26556
75795404	chr5:75795404:T:C	4.35524e-19	-1.90319	-0.640485
75795405	chr5:75795405:G:A	1.45328e-18	-4.25965e-10	-1.33864
75795488	chr5:75795488:A:C	3.48137e-19	-1.51563	-1.25199
75795568	chr5:75795568:C:A	3.50195e-19	-1.49629	-1.26544
75795723	chr5:75795723:T:C	3.71443e-18	-4.25965e-10	-0.400239
75795802	chr5:75795802:G:T	1.46218e-18	-4.25965e-10	-1.33254
75795807	chr5:75795807:G:A	1.87832e-18	-4.25965e-10	-1.08209
75796186	chr5:75796186:G:A	2.23781e-18	-4.25965e-10	-0.906965
75796244	chr5:75796244:A:T	1.40284e-18	-4.25965e-10	-1.37397
75796313	chr5:75796313:G:A	7.20844e-19	-2.01553	-0.0242649
75796378	chr5:75796378:G:A	1.37543e-18	-4.25965e-10	-1.3937
75796423	chr5:75796423:T:C	1.48393e-18	-4.25965e-10	-1.31777
75796461	chr5:75796461:T:C	3.20557e-18	-4.25965e-10	-0.547575
75796463	chr5:75796463:G:T	3.0703e-18	-4.25965e-10	-0.590688
75796520	chr5:75796520:T:C	1.91417e-18	-4.25965e-10	-1.06318
75796527	chr5:75796527:C:A	5.80882e-19	-1.85697	-0.398702
75796542	chr5:75796542:C:T	3.40606e-19	-1.53522	-1.25427
75796718	chr5:75796718:A:C	1.48235e-18	-4.25965e-10	-1.31884
75796839	chr5:75796839:T:C	1.93213e-18	-4.25965e-10	-1.05384
75797010	chr5:75797010:C:T	2.11699e-19	-2.1298	-1.13525
75797059	chr5:75797059:T:C	3.58295e-19	-1.48424	-1.25463
75797099	chr5:75797099:ATG:A	1.38422e-18	-4.25965e-10	-1.38733
75797394	chr5:75797394:A:C	1.43553e-18	-4.25965e-10	-1.35093
75797967	chr5:75797967:C:A	2.71349e-19	-1.67228	-1.34454
75798015	chr5:75798015:G:A	1.57713e-18	-4.25965e-10	-1.25686
75798328	chr5:75798328:C:T	1.45815e-18	-4.25965e-10	-1.33529
75798417	chr5:75798417:A:C	3.45028e-19	-1.45799	-1.3186
75798616	chr5:75798616:G:A	1.37315e-18	-4.25965e-10	-1.39535
75798661	chr5:75798661:T:G	5.71434e-19	-1.82966	-0.442411
75798717	chr5:75798717:A:G	5.37968e-19	-1.85408	-0.478339
75798729	chr5:75798729:A:C	1.76832e-18	-4.25965e-10	-1.14244
75798737	chr5:75798737:A:C	1.67484e-18	-4.25965e-10	-1.19675
75798827	chr5:75798827:C:T	1.40464e-18	-4.25965e-10	-1.37268
75798914	chr5:75798914:T:C	1.37369e-18	-4.25965e-10	-1.39497
75799025	chr5:75799025:A:G	2.46537e-19	-2.00938	-1.10332
75799159	chr5:75799159:G:T	3.54155e-19	-1.49446	-1.25602
75799371	chr5:75799371:G:T	2.32572e-18	-4.25965e-10	-0.868433
75799399	chr5:75799399:C:G	1.91033e-18	-4.25965e-10	-1.06519
75799599	chr5:75799599:G:A	1.52115e-18	-4.25965e-10	-1.293
75799872	chr5:75799872:C:T	1.7684e-18	-4.25965e-10	-1.14239
75799982	chr5:75799982:C:T	1.48413e-18	-4.25965e-10	-1.31764
75800087	chr5:75800087:C:T	3.52857e-19	-1.49582	-1.25834
75800141	chr5:75800141:T:C	5.24081e-19	-1.87615	-0.482424
75800378	chr5:75800378:A:G	1.39441e-18	-4.25965e-10	-1.37999
75800402	chr5:75800402:G:A	1.99785e-19	-2.08963	-1.23334
75800462	chr5:75800462:A:G	1.65258e-18	-4.25965e-10	-1.21013
75800539	chr5:75800539:T:A	2.69415e-19	-1.60818	-1.41579
75800543	chr5:75800543:C:T	1.53052e-18	-4.25965e-10	-1.28685
75800657	chr5:75800657:G:T	1.91417e-18	-4.25965e-10	-1.06318
75800734	chr5:75800734:G:T	3.53927e-19	-1.50501	-1.24612
75800744	chr5:75800744:A:G	2.66283e-19	-1.62212	-1.41354
75800794	chr5:75800794:C:T	1.91417e-18	-4.25965e-10	-1.06318
75800868	chr5:75800868:A:T	3.34402e-19	-1.89926	-0.908619
75801164	chr5:75801164:A:G	1.36207e-18	-4.25965e-10	-1.40346
75801300	chr5:75801300:T:A	5.59484e-19	-1.86336	-0.429849
75801509	chr5:75801509:C:T	1.65756e-18	-4.25965e-10	-1.20712
75801515	chr5:75801515:C:T	1.46179e-18	-4.25965e-10	-1.3328
75801560	chr5:75801560:C:T	2.71296e-19	-2.01226	-1.00475
75801700	chr5:75801700:C:T	3.43125e-19	-1.51805	-1.26408
75801790	chr5:75801790:A:G	1.37503e-18	-4.25965e-10	-1.39399
75802037	chr5:75802037:AT:A	6.11932e-19	-2.2036	-4.01506e-10
75802243	chr5:75802243:C:T	3.08839e-19	-1.52028	-1.36712
75802251	chr5:75802251:T:C	3.5926e-19	-1.46302	-1.27316
75802296	chr5:75802296:T:G	2.75379e-19	-1.58593	-1.41614
75802328	chr5:75802328:G:A	2.79179e-19	-1.57332	-1.41504
75802331	chr5:75802331:C:T	1.48955e-18	-4.25965e-10	-1.31399
75802460	chr5:75802460:C:T	2.04853e-18	-4.25965e-10	-0.995342
75802546	chr5:75802546:G:A	3.44193e-19	-1.8847	-0.894312
75802548	chr5:75802548:A:G	1.90546e-18	-4.25965e-10	-1.06774
75802561	chr5:75802561:G:A	3.63517e-19	-1.46011	-1.26428
75802703	chr5:75802703:C:A	7.05367e-19	-2.0615	-4.01506e-10
75802930	chr5:75802930:GAA:G	1.44507e-18	-4.25965e-10	-1.34431
75802951	chr5:75802951:C:T	3.04867e-19	-1.52132	-1.37902
75803051	chr5:75803051:T:C	2.74537e-19	-1.59029	-1.41485
75803212	chr5:75803212:T:C	3.58513e-19	-1.4738	-1.26445
75803227	chr5:75803227:C:T	1.97784e-18	-4.25965e-10	-1.03046
75803390	chr5:75803390:C:T	3.66174e-19	-1.44398	-1.27313
75803698	chr5:75803698:A:G	3.62483e-19	-1.46436	-1.26288
75803721	chr5:75803721:G:C	1.57584e-18	-4.25965e-10	-1.25768
75803785	chr5:75803785:A:G	1.89279e-19	-2.1183	-1.25869
75803809	chr5:75803809:G:T	7.63904e-19	-1.9801	-0.00167994
75803989	chr5:75803989:T:C	3.54458e-19	-1.48489	-1.26474
75804031	chr5:75804031:T:G	1.42098e-18	-4.25965e-10	-1.36112
75804091	chr5:75804091:T:C	1.88209e-18	-4.25965e-10	-1.08008
75804240	chr5:75804240:G:A	8.9709e-19	-1.30408	-0.516981
75804316	chr5:75804316:T:C	1.79142e-18	-4.25965e-10	-1.12946
75804524	chr5:75804524:A:G	1.46448e-18	-4.25965e-10	-1.33096
75804612	chr5:75804612:A:G	2.90569e-19	-1.53325	-1.41513
75804621	chr5:75804621:A:C	1.54184e-18	-4.25965e-10	-1.27949
75804655	chr5:75804655:A:C	1.54252e-18	-4.25965e-10	-1.27905
75804854	chr5:75804854:T:C	2.9252e-19	-1.52895	-1.41274
75804925	chr5:75804925:T:A	1.61215e-18	-4.25965e-10	-1.2349
75805091	chr5:75805091:T:C	2.76472e-19	-1.58111	-1.417
75805111	chr5:75805111:C:T	2.30194e-18	-4.25965e-10	-0.878714
75805515	chr5:75805515:T:C	3.38685e-19	-1.41146	-1.38369
75805516	chr5:75805516:C:T	3.38913e-19	-1.40433	-1.39015
75805561	chr5:75805561:G:A	1.46223e-18	-4.25965e-10	-1.3325
75805584	chr5:75805584:T:C	3.35807e-19	-1.39686	-1.40682
75805966	chr5:75805966:G:C	1.44471e-18	-4.25965e-10	-1.34455
75806025	chr5:75806025:A:G	1.54064e-18	-4.25965e-10	-1.28027
75806094	chr5:75806094:G:A	1.43161e-18	-4.25965e-10	-1.35367
75806205	chr5:75806205:T:C	1.45385e-18	-4.25965e-10	-1.33825
75806212	chr5:75806212:C:T	3.63005e-19	-1.31952	-1.40629
75806275	chr5:75806275:A:G	8.40309e-19	-1.54383	-0.342621
75806444	chr5:75806444:T:C	7.84057e-19	-1.52665	-0.429089
75806472	chr5:75806472:A:G	3.97798e-18	-4.25965e-10	-0.33169
75806606	chr5:75806606:C:T	4.1063e-19	-1.33557	-1.26696
75806710	chr5:75806710:C:T	1.37236e-18	-4.25965e-10	-1.39593
75806738	chr5:75806738:A:G	3.59387e-19	-1.32494	-1.41088
75806760	chr5:75806760:G:A	1.607e-18	-4.25965e-10	-1.2381
75806791	chr5:75806791:G:A	1.83267e-18	-4.25965e-10	-1.10669
75806830	chr5:75806830:A:G	3.35675e-19	-1.39788	-1.4062
75806918	chr5:75806918:A:G	8.10879e-18	-4.25965e-10	0.380484
75807202	chr5:75807202:T:C	7.23347e-19	-1.55039	-0.485944
75807214	chr5:75807214:T:C	3.01024e-19	-1.56148	-1.35155
75807328	chr5:75807328:C:T	1.53047e-18	-4.25965e-10	-1.28689
75807356	chr5:75807356:G:A	2.50636e-18	-4.25965e-10	-0.793632
75807525	chr5:75807525:A:C	6.76026e-19	-0.705084	-1.39891
75807781	chr5:75807781:G:A	1.37815e-18	-4.25965e-10	-1.39172
75807984	chr5:75807984:A:G	7.64348e-19	-1.55764	-0.423553
75807999	chr5:75807999:G:C	1.43734e-18	-4.25965e-10	-1.34967
75808011	chr5:75808011:G:T	3.45954e-19	-1.36304	-1.41088
75808276	chr5:75808276:G:A	4.54023e-19	-1.65176	-0.850316
75808366	chr5:75808366:G:T	1.39392e-18	-4.25965e-10	-1.38035
75808423	chr5:75808423:G:A	4.78781e-18	-4.25965e-10	-0.146392
75808445	chr5:75808445:A:C	1.53963e-18	-4.25965e-10	-1.28092
75808637	chr5:75808637:T:C	1.57075e-18	-4.25965e-10	-1.26091
75808787	chr5:75808787:T:C	1.42065e-18	-4.25965e-10	-1.36135
75808877	chr5:75808877:G:A	1.46258e-18	-4.25965e-10	-1.33226
75808940	chr5:75808940:G:A	1.34394e-18	-4.25965e-10	-1.41686
75808942	chr5:75808942:C:T	1.00058e-17	-4.25965e-10	0.590703
75809112	chr5:75809112:A:G	1.44084e-18	-4.25965e-10	-1.34724
75809181	chr5:75809181:C:T	1.61355e-18	-4.25965e-10	-1.23403
75809725	chr5:75809725:T:C	9.42381e-18	-4.25965e-10	0.530775
75809835	chr5:75809835:C:T	6.28968e-18	-4.25965e-10	0.126445
75809839	chr5:75809839:G:A	1.94467e-17	-4.25965e-10	1.25521
75809878	chr5:75809878:C:T	6.13411e-19	-2.20118	-4.01506e-10
75809935	chr5:75809935:G:A	1.36484e-18	-4.25965e-10	-1.40143
75810007	chr5:75810007:A:G	3.35699e-19	-1.39666	-1.40734
75810064	chr5:75810064:C:T	7.82223e-19	-1.95808	-4.01506e-10
75810072	chr5:75810072:T:C	7.13222e-19	-1.6145	-0.435923
75810084	chr5:75810084:A:C	1.43955e-18	-4.25965e-10	-1.34813
75810119	chr5:75810119:T:C	1.62749e-18	-4.25965e-10	-1.22543
75810188	chr5:75810188:A:C	2.55075e-19	-1.66896	-1.4097
75810213	chr5:75810213:A:G	1.79072e-18	-4.25965e-10	-1.12985
75810313	chr5:75810313:G:A	1.41362e-18	-4.25965e-10	-1.36631
75810561	chr5:75810561:G:A	3.49398e-19	-1.80547	-0.958543
75810802	chr5:75810802:G:A	1.40904e-18	-4.25965e-10	-1.36956
75811010	chr5:75811010:A:G	6.41012e-19	-2.15717	-4.01506e-10
75811380	chr5:75811380:A:G	1.40941e-18	-4.25965e-10	-1.3693
75811406	chr5:75811406:C:T	1.37808e-18	-4.25965e-10	-1.39177
75811576	chr5:75811576:T:C	1.6073e-18	-4.25965e-10	-1.23791
75811621	chr5:75811621:T:G	8.33786e-18	-4.25965e-10	0.408342
75811630	chr5:75811630:T:C	1.38864e-18	-4.25965e-10	-1.38414
75811948	chr5:75811948:T:C	1.52742e-18	-4.25965e-10	-1.28888
75811969	chr5:75811969:G:C	1.36903e-18	-4.25965e-10	-1.39836
75812015	chr5:75812015:G:T	1.36807e-18	-4.25965e-10	-1.39906
75812086	chr5:75812086:C:T	1.00749e-17	-4.25965e-10	0.597584
75812340	chr5:75812340:T:C	1.40162e-18	-4.25965e-10	-1.37483
75812479	chr5:75812479:A:G	1.40149e-18	-4.25965e-10	-1.37493
75812484	chr5:75812484:T:C	9.79727e-18	-4.25965e-10	0.569639
75812570	chr5:75812570:C:T	1.39413e-18	-4.25965e-10	-1.38019
75812639	chr5:75812639:G:A	2.45989e-19	-2.08418	-1.03075
75812647	chr5:75812647:A:G	1.40414e-18	-4.25965e-10	-1.37304
75812742	chr5:75812742:T:A	1.60474e-18	-4.25965e-10	-1.2395
75812789	chr5:75812789:G:C	1.54048e-18	-4.25965e-10	-1.28037
75812820	chr5:75812820:G:T	1.37227e-18	-4.25965e-10	-1.396
75812909	chr5:75812909:C:T	4.34331e-19	-1.22122	-1.3252
75812947	chr5:75812947:T:C	1.42354e-18	-4.25965e-10	-1.35932
75813113	chr5:75813113:C:A	3.34929e-19	-1.40136	-1.40494
75813150	chr5:75813150:C:T	2.03903e-18	-4.25965e-10	-0.99999
75813242	chr5:75813242:C:T	1.41239e-18	-4.25965e-10	-1.36718
75813361	chr5:75813361:C:T	1.4519e-18	-4.25965e-10	-1.33959
75813490	chr5:75813490:C:T	4.0398e-19	-1.40094	-1.21791
75813599	chr5:75813599:T:C	1.4077e-18	-4.25965e-10	-1.37051
75813837	chr5:75813837:C:G	1.35926e-18	-4.25965e-10	-1.40552
75813924	chr5:75813924:T:A	3.21571e-19	-1.44369	-1.40331
75813955	chr5:75813955:G:A	1.61962e-18	-4.25965e-10	-1.23028
75814191	chr5:75814191:C:G	1.40414e-18	-4.25965e-10	-1.37304
75814347	chr5:75814347:G:A	1.35648e-18	-4.25965e-10	-1.40758
75814567	chr5:75814567:T:A	1.40426e-18	-4.25965e-10	-1.37295
75814677	chr5:75814677:TGCAACCCAAAGGGCCG:T	4.27131e-19	-1.33263	-1.2305
75814712	chr5:75814712:C:T	3.22905e-19	-1.43173	-1.41113
75814787	chr5:75814787:G:A	3.08246e-18	-4.25965e-10	-0.586736
75814866	chr5:75814866:G:A	1.89948e-18	-4.25965e-10	-1.07088
75815358	chr5:75815358:C:T	3.1622e-19	-1.44708	-1.4167
75815444	chr5:75815444:A:T	1.34577e-18	-4.25965e-10	-1.4155
75815540	chr5:75815540:A:G	1.39833e-18	-4.25965e-10	-1.37719
75815572	chr5:75815572:T:C	6.69657e-19	-1.66481	-0.448649
75815768	chr5:75815768:C:G	1.40591e-18	-4.25965e-10	-1.37178
75816053	chr5:75816053:C:G	1.47812e-18	-4.25965e-10	-1.32169
75816138	chr5:75816138:C:T	1.5361e-18	-4.25965e-10	-1.28322
75816140	chr5:75816140:T:C	6.10426e-19	-1.35954	-0.846521
75816256	chr5:75816256:T:C	1.40502e-18	-4.25965e-10	-1.37241
75816545	chr5:75816545:C:T	1.48405e-18	-4.25965e-10	-1.31769
75816609	chr5:75816609:C:T	1.42561e-18	-4.25965e-10	-1.35786
75816630	chr5:75816630:C:T	2.48119e-18	-4.25965e-10	-0.803727
75816787	chr5:75816787:A:C	5.95332e-18	-4.25965e-10	0.0714846
75816843	chr5:75816843:C:T	7.7951e-19	-1.96155	-4.01506e-10
75816893	chr5:75816893:A:G	1.40285e-18	-4.25965e-10	-1.37396
75816970	chr5:75816970:A:G	1.46619e-18	-4.25965e-10	-1.3298
75817256	chr5:75817256:T:A	1.75036e-18	-4.25965e-10	-1.15264
75817572	chr5:75817572:G:A	1.34374e-18	-4.25965e-10	-1.41701
75817611	chr5:75817611:G:A	1.34398e-18	-4.25965e-10	-1.41683
75817651	chr5:75817651:C:T	3.31556e-19	-1.412	-1.40442
75817661	chr5:75817661:A:C	1.40641e-18	-4.25965e-10	-1.37142
75817772	chr5:75817772:C:T	1.73172e-18	-4.25965e-10	-1.16335
75817854	chr5:75817854:G:T	3.28184e-19	-1.4122	-1.41444
75818069	chr5:75818069:A:G	6.29855e-19	-1.64273	-0.532002
75818137	chr5:75818137:C:T	1.56355e-18	-4.25965e-10	-1.2655
75818244	chr5:75818244:G:A	1.39178e-18	-4.25965e-10	-1.38188
75818263	chr5:75818263:C:T	3.55237e-19	-1.37626	-1.37118
75818302	chr5:75818302:C:T	1.88439e-18	-1.07886	-4.01506e-10
75818340	chr5:75818340:C:T	1.386e-18	-4.25965e-10	-1.38604
75818407	chr5:75818407:G:T	2.1007e-19	-1.85707	-1.41572
75818484	chr5:75818484:G:A	1.42343e-18	-4.25965e-10	-1.3594
75818552	chr5:75818552:A:C	1.57411e-18	-4.25965e-10	-1.25877
75818775	chr5:75818775:T:C	1.55577e-16	-4.25965e-10	3.33468
75818812	chr5:75818812:T:C	1.53018e-18	-4.25965e-10	-1.28708
75818939	chr5:75818939:G:T	2.12689e-19	-1.85372	-1.40667
75819009	chr5:75819009:T:C	1.40838e-18	-4.25965e-10	-1.37003
75819175	chr5:75819175:A:G	6.39761e-18	-4.25965e-10	0.143459
75819310	chr5:75819310:C:T	6.16502e-19	-2.19616	-4.01506e-10
75819552	chr5:75819552:T:A	1.34624e-18	-4.25965e-10	-1.41515
75819667	chr5:75819667:G:A	4.34002e-18	-4.25965e-10	-0.244585
75819736	chr5:75819736:A:G	1.37062e-18	-4.25965e-10	-1.3972
75819884	chr5:75819884:A:G	1.77789e-18	-4.25965e-10	-1.13704
75819976	chr5:75819976:C:T	1.45193e-18	-4.25965e-10	-1.33957
75820103	chr5:75820103:A:G	1.39155e-18	-4.25965e-10	-1.38205
75820138	chr5:75820138:C:T	1.52088e-18	-4.25965e-10	-1.29317
75820287	chr5:75820287:C:A	2.32258e-18	-4.25965e-10	-0.869787
75820291	chr5:75820291:C:G	1.55157e-18	-4.25965e-10	-1.2732
75820374	chr5:75820374:A:G	1.39049e-18	-4.25965e-10	-1.38281
75820413	chr5:75820413:T:A	1.54615e-18	-4.25965e-10	-1.2767
75820515	chr5:75820515:C:T	1.38823e-18	-4.25965e-10	-1.38444
75820552	chr5:75820552:T:G	3.30068e-18	-4.25965e-10	-0.518335
75821604	chr5:75821604:T:G	1.8228e-18	-4.25965e-10	-1.11209
75821759	chr5:75821759:A:C	2.47932e-19	-1.69535	-1.41171
75821802	chr5:75821802:G:A	1.92508e-19	-1.94927	-1.41082
75821816	chr5:75821816:G:T	3.3267e-19	-1.96067	-0.852401
75821851	chr5:75821851:A:C	1.38606e-18	-4.25965e-10	-1.386
75822231	chr5:75822231:A:G	1.38212e-18	-4.25965e-10	-1.38884
75822372	chr5:75822372:C:T	1.67814e-19	-2.09633	-1.40104
75822450	chr5:75822450:G:A	2.43234e-18	-0.823613	-4.01506e-10
75822524	chr5:75822524:C:T	3.01575e-19	-1.66715	-1.24405
75822651	chr5:75822651:A:G	1.97231e-19	-1.9262	-1.40965
75822703	chr5:75822703:C:T	2.45534e-19	-1.7059	-1.41089
75823060	chr5:75823060:G:C	2.42289e-19	-1.72149	-1.4086
75823542	chr5:75823542:A:G	2.1201e-18	-4.25965e-10	-0.961
75823746	chr5:75823746:C:T	2.31708e-19	-1.77299	-1.40175
75823803	chr5:75823803:T:C	1.44018e-18	-4.25965e-10	-1.3477
75824022	chr5:75824022:C:T	1.34797e-18	-4.25965e-10	-1.41387
75824331	chr5:75824331:A:G	2.2074e-19	-1.81133	-1.41191
75824332	chr5:75824332:C:T	1.4138e-18	-4.25965e-10	-1.36618
75824564	chr5:75824564:G:A	1.46099e-18	-4.25965e-10	-1.33335
75824637	chr5:75824637:A:G	2.13345e-18	-4.25965e-10	-0.954726
75824664	chr5:75824664:A:G	1.52506e-19	-2.2109	-1.38211
75824856	chr5:75824856:C:G	1.74442e-19	-2.04853	-1.41009
75824890	chr5:75824890:C:T	1.38783e-18	-4.25965e-10	-1.38472
75825119	chr5:75825119:CTG:C	1.02795e-17	-4.25965e-10	0.617688
75825435	chr5:75825435:T:C	1.90414e-18	-4.25965e-10	-1.06843
75825594	chr5:75825594:A:G	1.3517e-18	-4.25965e-10	-1.4111
75825636	chr5:75825636:G:A	1.34689e-18	-4.25965e-10	-1.41466
75825889	chr5:75825889:A:T	2.61676e-19	-2.11308	-0.940029
75826139	chr5:75826139:T:C	1.69276e-19	-2.07167	-1.41702
75826147	chr5:75826147:C:T	2.58786e-18	-4.25965e-10	-0.761632
75826538	chr5:75826538:T:C	2.04586e-19	-1.89124	-1.40799
75826666	chr5:75826666:G:A	2.53781e-19	-1.7267	-1.35705
75826990	chr5:75826990:C:T	2.11605e-19	-1.852	-1.4135
75827239	chr5:75827239:A:G	2.0318e-19	-1.89237	-1.41376
75827331	chr5:75827331:G:A	2.73013e-18	-4.25965e-10	-0.708117
75827496	chr5:75827496:A:G	2.09042e-18	-4.25965e-10	-0.9751
75827825	chr5:75827825:A:T	8.99973e-19	-1.06194	-0.755918
75827875	chr5:75827875:C:G	1.35869e-18	-4.25965e-10	-1.40595
75828075	chr5:75828075:T:C	1.45108e-18	-4.25965e-10	-1.34016
75828098	chr5:75828098:C:A	1.36276e-18	-4.25965e-10	-1.40295
75828582	chr5:75828582:C:T	1.3783e-18	-4.25965e-10	-1.39162
75828586	chr5:75828586:T:C	2.56211e-18	-4.25965e-10	-0.771632
75828679	chr5:75828679:C:T	2.87199e-18	-4.25965e-10	-0.657461
75828719	chr5:75828719:A:G	2.93856e-18	-4.25965e-10	-0.634543
75828743	chr5:75828743:A:G	2.70018e-18	-4.25965e-10	-0.719147
75828814	chr5:75828814:A:G	6.34829e-19	-0.940515	-1.22635
75828914	chr5:75828914:G:C	2.9235e-18	-4.25965e-10	-0.639684
75829020	chr5:75829020:T:C	4.99008e-19	-1.00838	-1.39921
75829100	chr5:75829100:T:C	4.13593e-19	-1.22538	-1.36995
75829198	chr5:75829198:G:C	3.05582e-18	-4.25965e-10	-0.595415
75829300	chr5:75829300:C:G	3.26534e-18	-0.529102	-4.01506e-10
75829441	chr5:75829441:G:A	2.30025e-18	-4.25965e-10	-0.879447
75829948	chr5:75829948:A:G	1.66663e-19	-2.13861	-1.36564
75830387	chr5:75830387:C:G	5.51285e-19	-0.986399	-1.32157
75830400	chr5:75830400:T:C	2.48775e-18	-4.25965e-10	-0.801087
75830493	chr5:75830493:C:T	2.69436e-18	-4.25965e-10	-0.721304
75830583	chr5:75830583:C:G	2.67427e-18	-4.25965e-10	-0.728789
75830818	chr5:75830818:C:T	1.37772e-18	-4.25965e-10	-1.39203
75831197	chr5:75831197:C:G	1.36627e-18	-4.25965e-10	-1.40038
75831480	chr5:75831480:T:A	2.30753e-18	-4.25965e-10	-0.876288
75831817	chr5:75831817:C:T	2.4298e-18	-4.25965e-10	-0.824657
75831896	chr5:75831896:A:T	2.07489e-18	-4.25965e-10	-0.982556
75831951	chr5:75831951:G:A	3.35203e-19	-1.86127	-0.944217
75832064	chr5:75832064:G:A	4.82411e-18	-0.138839	-4.01506e-10
75832072	chr5:75832072:A:G	6.5317e-19	-1.94608	-0.192306
75832189	chr5:75832189:C:T	2.32936e-18	-4.25965e-10	-0.866871
75832347	chr5:75832347:G:T	6.02856e-19	-0.872603	-1.34594
75832358	chr5:75832358:G:C	2.48879e-19	-2.03409	-1.06917
75832405	chr5:75832405:A:G	2.26028e-18	-0.74987	-0.147106
75832523	chr5:75832523:T:G	3.46171e-19	-1.68887	-1.08441
75832615	chr5:75832615:G:T	1.35703e-18	-4.25965e-10	-1.40717
75832621	chr5:75832621:C:T	2.30966e-18	-0.817982	-0.0573809
75832707	chr5:75832707:A:T	1.35897e-18	-4.25965e-10	-1.40574
75832784	chr5:75832784:G:A	2.29688e-18	-0.791463	-0.0894503
75832805	chr5:75832805:T:C	1.35877e-18	-4.25965e-10	-1.40588
75832902	chr5:75832902:G:A	2.41602e-18	-4.25965e-10	-0.830343
75833021	chr5:75833021:G:T	3.20379e-18	-4.25965e-10	-0.54813
75833068	chr5:75833068:A:G	5.87237e-19	-1.19221	-1.05258
75833122	chr5:75833122:G:A	3.88746e-19	-2.20873	-0.44857
75833194	chr5:75833194:A:G	2.53721e-18	-0.738721	-0.04268
75833372	chr5:75833372:GACC:G	2.22428e-18	-0.83847	-0.0745628
75833510	chr5:75833510:A:G	2.13379e-18	-0.80952	-0.145043
75833528	chr5:75833528:G:C	2.35271e-18	-0.750379	-0.106518
75833601	chr5:75833601:CTA:C	5.58746e-19	-1.24198	-1.05255
75833815	chr5:75833815:G:A	2.07586e-18	-4.25965e-10	-0.982091
75833911	chr5:75833911:G:T	1.95492e-18	-4.25965e-10	-1.04211
75834052	chr5:75834052:A:G	2.43818e-19	-1.97737	-1.14643
75834161	chr5:75834161:G:A	2.42229e-18	0.0191872	-0.846939
75834170	chr5:75834170:A:G	3.76038e-18	-4.25965e-10	-0.387944
75834223	chr5:75834223:G:A	2.34472e-18	-0.795183	-0.0651174
75834699	chr5:75834699:T:C	5.7449e-19	-1.19697	-1.06977
75834707	chr5:75834707:CTTAAAA:C	1.50733e-18	-4.25965e-10	-1.30213
75835543	chr5:75835543:G:A	1.45013e-18	-4.25965e-10	-1.34081
75835593	chr5:75835593:T:C	6.75496e-19	-2.03766	-0.0671139
75836225	chr5:75836225:A:G	5.65787e-19	-1.21336	-1.06865
75836237	chr5:75836237:T:C	1.07357e-18	-0.487354	-1.15412
75836275	chr5:75836275:A:G	2.10587e-18	-4.25965e-10	-0.967738
75836345	chr5:75836345:A:G	3.01167e-18	-4.25965e-10	-0.60997
75836721	chr5:75836721:T:G	5.05932e-19	-1.07921	-1.31461
75836729	chr5:75836729:G:A	1.46712e-18	-4.25965e-10	-1.32917
75836761	chr5:75836761:G:A	1.43511e-18	-4.25965e-10	-1.35122
75836904	chr5:75836904:C:A	4.62726e-18	-4.25965e-10	-0.1805
75837080	chr5:75837080:T:G	2.24333e-18	-4.25965e-10	-0.904501
75837188	chr5:75837188:C:T	1.09743e-18	-0.754022	-0.865474
75837274	chr5:75837274:A:T	8.76077e-19	-1.10586	-0.738909
75837528	chr5:75837528:T:C	2.722e-18	-4.25965e-10	-0.711096
75837555	chr5:75837555:C:T	2.4128e-18	-4.25965e-10	-0.831679
75837775	chr5:75837775:G:A	5.70673e-19	-1.18927	-1.08414
75838061	chr5:75838061:G:A	5.65763e-19	-1.19855	-1.08349
75838868	chr5:75838868:A:T	2.74606e-19	-1.99516	-1.00972
75839093	chr5:75839093:T:C	2.31138e-18	-4.25965e-10	-0.874619
75839097	chr5:75839097:A:G	1.88355e-18	-4.25965e-10	-1.07931
75839331	chr5:75839331:G:A	6.05283e-19	-1.15464	-1.05988
75839417	chr5:75839417:T:C	1.46266e-18	-4.25965e-10	-1.33221
75839554	chr5:75839554:G:A	1.35275e-18	-4.25965e-10	-1.41032
75839722	chr5:75839722:C:CT	1.50474e-18	-0.171269	-1.13258
75839972	chr5:75839972:A:T	1.53494e-18	-0.778801	-0.505176
75839977	chr5:75839977:A:T	6.46816e-19	-0.880613	-1.26754
75839982	chr5:75839982:T:A	7.53878e-19	-1.99499	-4.01506e-10
75840250	chr5:75840250:T:C	1.77868e-18	-0.877487	-0.259107
75840272	chr5:75840272:G:C	3.08819e-18	-4.25965e-10	-0.58488
75840368	chr5:75840368:A:G	3.82239e-18	-4.25965e-10	-0.371588
75840426	chr5:75840426:A:G	1.37996e-18	-0.186932	-1.20348
75840443	chr5:75840443:C:T	1.61042e-18	-4.25965e-10	-1.23597
75840611	chr5:75840611:C:G	3.08986e-19	-1.87125	-1.01567
75840680	chr5:75840680:T:G	1.34283e-18	-0.22462	-1.19306
75840799	chr5:75840799:C:T	1.4664e-19	-2.21535	-1.41689
75840805	chr5:75840805:C:T	2.10306e-18	-4.25965e-10	-0.969073
75840808	chr5:75840808:C:T	2.03867e-18	-4.25965e-10	-1.00017
75841117	chr5:75841117:T:C	5.36733e-19	-1.23602	-1.0987
75841639	chr5:75841639:T:C	2.12734e-18	-4.25965e-10	-0.957594
75841716	chr5:75841716:C:T	1.46415e-18	-4.25965e-10	-1.33119
75841717	chr5:75841717:G:A	2.41066e-18	-4.25965e-10	-0.832564
75841848	chr5:75841848:T:C	3.25748e-19	-1.92897	-0.905122
75841858	chr5:75841858:T:A	2.11857e-18	-4.25965e-10	-0.961723
75841992	chr5:75841992:G:T	2.69601e-18	-4.25965e-10	-0.720692
75842168	chr5:75842168:A:G	2.4551e-18	-4.25965e-10	-0.814298
75842412	chr5:75842412:A:G	2.6578e-18	-4.25965e-10	-0.734966
75842661	chr5:75842661:A:G	1.62749e-18	-0.882347	-0.343081
75842792	chr5:75842792:T:C	1.44609e-18	-4.25965e-10	-1.3436
75843182	chr5:75843182:C:T	1.43919e-18	-4.25965e-10	-1.34839
75843213	chr5:75843213:C:G	1.44667e-18	-4.25965e-10	-1.3432
75843410	chr5:75843410:C:T	5.17076e-19	-1.25289	-1.11914
75843432	chr5:75843432:G:A	2.44664e-18	-4.25965e-10	-0.81775
75843549	chr5:75843549:A:T	1.57492e-18	-0.798472	-0.459786
75843584	chr5:75843584:G:T	2.36081e-18	-4.25965e-10	-0.853462
75843774	chr5:75843774:G:A	1.3527e-18	-4.25965e-10	-1.41036
75843874	chr5:75843874:C:T	1.61809e-18	-4.25965e-10	-1.23122
75844021	chr5:75844021:A:G	1.45522e-18	-4.25965e-10	-1.33731
75844174	chr5:75844174:G:A	1.52538e-18	-0.019735	-1.27048
75844302	chr5:75844302:C:T	5.45228e-19	-1.20784	-1.11118
75844306	chr5:75844306:C:T	1.46602e-18	-4.25965e-10	-1.32991
75844700	chr5:75844700:C:T	3.21387e-19	-1.96356	-0.884014
75844905	chr5:75844905:A:G	1.21987e-18	-0.265529	-1.24819
75844910	chr5:75844910:C:T	5.39286e-18	-4.25965e-10	-0.0273895
75845320	chr5:75845320:A:G	1.3446e-18	-4.25965e-10	-1.41637
75845364	chr5:75845364:A:T	5.38629e-18	-4.25965e-10	-0.0286076
75845596	chr5:75845596:T:A	5.84411e-19	-1.20366	-1.04595
75845862	chr5:75845862:A:G	1.91907e-18	-4.25965e-10	-1.06063
75846019	chr5:75846019:T:G	1.35344e-18	-4.25965e-10	-1.40982
75846148	chr5:75846148:G:A	1.483e-18	-4.25965e-10	-1.3184
75846367	chr5:75846367:A:G	7.16499e-19	-2.04584	-4.01506e-10
75846778	chr5:75846778:C:T	4.492e-19	-2.17595	-0.336802
75846962	chr5:75846962:T:C	6.70563e-19	-2.1121	-4.01506e-10
75847164	chr5:75847164:C:T	1.37589e-18	-4.25965e-10	-1.39336
75847183	chr5:75847183:C:A	1.75351e-18	-4.25965e-10	-1.15084
75847527	chr5:75847527:C:T	2.75643e-18	-4.25965e-10	-0.698527
75847799	chr5:75847799:A:C	9.70761e-18	1.08967	-0.529227
75847888	chr5:75847888:A:G	1.74319e-18	-1.13614	-0.0206061
75848031	chr5:75848031:T:C	2.08627e-19	-2.20799	-1.07168
75848389	chr5:75848389:A:C	2.67644e-18	-4.25965e-10	-0.727977
75848456	chr5:75848456:G:A	1.50517e-18	-4.25965e-10	-1.30356
75848688	chr5:75848688:T:C	2.67302e-18	-4.25965e-10	-0.729256
75848700	chr5:75848700:G:T	1.1046e-18	-1.62468	0.0116938
75848744	chr5:75848744:G:A	1.34375e-18	-4.25965e-10	-1.417
75849285	chr5:75849285:A:C	1.69633e-18	-1.09854	-0.0854622
75849299	chr5:75849299:G:A	2.60769e-18	-4.25965e-10	-0.754002
75849692	chr5:75849692:A:G	1.40271e-18	-4.25965e-10	-1.37406
75849766	chr5:75849766:G:T	1.44043e-18	-4.25965e-10	-1.34752
75850164	chr5:75850164:A:C	1.50177e-18	-4.25965e-10	-1.30582
75850222	chr5:75850222:C:A	1.49487e-18	-4.25965e-10	-1.31043
75850274	chr5:75850274:G:A	1.96676e-18	-4.25965e-10	-1.03608
75850303	chr5:75850303:C:T	1.7136e-18	-4.25965e-10	-1.17387
75850353	chr5:75850353:T:G	4.02068e-18	-4.25965e-10	-0.321014
75850557	chr5:75850557:G:A	2.26886e-18	-4.25965e-10	-0.893187
75850790	chr5:75850790:T:C	1.59878e-18	-4.25965e-10	-1.24322
75850805	chr5:75850805:A:G	1.48806e-18	-4.25965e-10	-1.31499
75850910	chr5:75850910:C:T	1.34465e-18	-4.25965e-10	-1.41633
75850916	chr5:75850916:T:C	2.75985e-19	-1.60089	-1.39899
75851168	chr5:75851168:A:G	4.18757e-18	-4.25965e-10	-0.280344
75851338	chr5:75851338:TAC:T	4.79981e-18	-4.25965e-10	-0.143888
75851421	chr5:75851421:G:A	1.36676e-18	-4.25965e-10	-1.40002
75851485	chr5:75851485:A:G	1.38915e-18	-4.25965e-10	-1.38378
75851591	chr5:75851591:TC:T	1.61921e-18	-4.25965e-10	-1.23053
75851663	chr5:75851663:C:T	1.57214e-18	-4.25965e-10	-1.26003
75851775	chr5:75851775:C:T	1.76323e-18	-4.25965e-10	-1.14532
75852030	chr5:75852030:G:C	1.9504e-19	-1.93005	-1.41697
75852155	chr5:75852155:G:A	1.5202e-18	-4.25965e-10	-1.29362
75852256	chr5:75852256:A:G	2.54882e-18	-4.25965e-10	-0.776835
75852284	chr5:75852284:G:A	6.99371e-19	-2.07004	-4.01506e-10
75852288	chr5:75852288:A:G	1.55666e-18	-4.25965e-10	-1.26992
75852437	chr5:75852437:G:A	1.58606e-18	-4.25965e-10	-1.25121
75852661	chr5:75852661:T:TA	1.65758e-18	-4.25965e-10	-1.20711
75852697	chr5:75852697:G:A	2.16442e-19	-1.83265	-1.41025
75852781	chr5:75852781:A:G	9.86907e-19	-0.313799	-1.41185
75853024	chr5:75853024:A:G	1.35069e-18	-4.25965e-10	-1.41185
75853035	chr5:75853035:A:C	1.347e-18	-4.25965e-10	-1.41458
75853155	chr5:75853155:A:G	1.31071e-18	-0.066648	-1.37525
75853196	chr5:75853196:G:A	1.47354e-18	-4.25965e-10	-1.3248
75853835	chr5:75853835:T:C	4.75748e-18	-4.25965e-10	-0.152747
75853853	chr5:75853853:T:A	1.47e-18	-4.25965e-10	-1.32721
75853901	chr5:75853901:C:T	2.8872e-18	-4.25965e-10	-0.652177
75853902	chr5:75853902:T:C	1.40941e-18	0.00203782	-1.37133
75853982	chr5:75853982:T:C	1.42939e-18	-4.25965e-10	-1.35522
75854200	chr5:75854200:A:G	1.57512e-19	-2.22205	-1.33866
75854471	chr5:75854471:A:T	3.80207e-18	-4.25965e-10	-0.376918
75854740	chr5:75854740:C:A	6.79828e-19	-0.742423	-1.35596
75854755	chr5:75854755:C:T	3.2001e-19	-2.21884	-0.633022
75855116	chr5:75855116:A:T	1.36251e-18	-4.25965e-10	-1.40313
75855257	chr5:75855257:A:AT	1.54772e-18	-4.25965e-10	-1.27568
75855389	chr5:75855389:T:C	2.79395e-18	-4.25965e-10	-0.685008
75855953	chr5:75855953:C:T	3.81242e-17	1.92838	-4.01506e-10
75855990	chr5:75855990:A:G	1.6232e-18	-4.25965e-10	-1.22807
75856402	chr5:75856402:A:G	4.1239e-18	-4.25965e-10	-0.295666
75856464	chr5:75856464:G:C	1.73243e-19	-2.07952	-1.386
75856680	chr5:75856680:A:G	2.78701e-18	-4.25965e-10	-0.687495
75856808	chr5:75856808:C:T	6.58441e-19	-2.13035	-4.01506e-10
75856921	chr5:75856921:T:C	3.39985e-19	-1.59702	-1.1943
75857116	chr5:75857116:C:A	1.34549e-18	-4.25965e-10	-1.41571
75857143	chr5:75857143:G:C	4.83715e-18	-4.25965e-10	-0.136138
75857294	chr5:75857294:G:A	1.66168e-18	-4.25965e-10	-1.20464
75857483	chr5:75857483:C:G	1.35366e-18	-4.25965e-10	-1.40965
75857492	chr5:75857492:T:G	1.58784e-18	-4.25965e-10	-1.25009
75857562	chr5:75857562:C:T	1.44798e-18	-4.25965e-10	-1.3423
75857673	chr5:75857673:C:T	1.35079e-18	-4.25965e-10	-1.41177
75857803	chr5:75857803:A:G	1.59013e-18	-4.25965e-10	-1.24865
75857882	chr5:75857882:G:T	3.80207e-18	-4.25965e-10	-0.376918
75857977	chr5:75857977:A:T	1.3555e-18	-4.25965e-10	-1.4083
75858105	chr5:75858105:TTGTC:T	1.38413e-18	-4.25965e-10	-1.3874
75858113	chr5:75858113:T:C	3.35486e-19	-2.21001	-0.594635
75858305	chr5:75858305:A:G	6.05755e-19	-2.21374	-4.01506e-10
75858389	chr5:75858389:A:T	4.20909e-18	-4.25965e-10	-0.275219
75858574	chr5:75858574:T:G	3.83689e-18	-4.25965e-10	-0.367801
75858692	chr5:75858692:A:T	3.01526e-19	-1.50115	-1.41021
75858731	chr5:75858731:C:T	1.08158e-18	-0.257327	-1.37672
75858915	chr5:75858915:T:A	1.59794e-18	-4.25965e-10	-1.24375
75859314	chr5:75859314:G:A	3.22737e-19	-2.21622	-0.627163
75859454	chr5:75859454:T:G	4.78046e-18	-4.25965e-10	-0.147928
75859600	chr5:75859600:C:T	3.35877e-19	-1.40086	-1.40261
75859722	chr5:75859722:C:T	1.13378e-18	-0.214974	-1.37194
75859779	chr5:75859779:A:G	1.34379e-18	-4.25965e-10	-1.41697
75859787	chr5:75859787:A:G	3.39455e-19	-2.21519	-0.57769
75859988	chr5:75859988:G:A	2.83515e-18	-4.25965e-10	-0.67037
75859997	chr5:75859997:G:T	1.72846e-18	-4.25965e-10	-1.16523
75860177	chr5:75860177:A:T	3.82638e-18	-4.25965e-10	-0.370545
75860268	chr5:75860268:G:A	1.61718e-18	-4.25965e-10	-1.23178
75860309	chr5:75860309:ACC:A	1.70282e-18	-4.25965e-10	-1.18018
75860310	chr5:75860310:C:T	6.37756e-19	-1.02431	-1.13796
75860475	chr5:75860475:G:A	4.76937e-18	-0.15025	-4.01506e-10
75860544	chr5:75860544:G:A	1.47055e-18	-4.25965e-10	-1.32683
75860935	chr5:75860935:T:C	3.48232e-19	-1.37621	-1.39114
75861213	chr5:75861213:T:C	8.63773e-18	-4.25965e-10	0.443675
75861258	chr5:75861258:A:G	1.18096e-18	-0.167584	-1.37856
75861401	chr5:75861401:A:G	2.18962e-19	-2.175	-1.05633
75861627	chr5:75861627:G:GAATACC	1.65393e-18	0.0434797	-1.25279
75861670	chr5:75861670:A:G	1.36051e-18	-4.25965e-10	-1.4046
75861762	chr5:75861762:C:T	1.35855e-18	-4.25965e-10	-1.40605
75861950	chr5:75861950:G:A	3.05317e-19	-1.49556	-1.4033
75862181	chr5:75862181:T:C	2.68476e-18	-4.25965e-10	-0.724875
75862296	chr5:75862296:G:T	1.35916e-18	-4.25965e-10	-1.4056
75862302	chr5:75862302:A:G	1.3998e-18	-4.25965e-10	-1.37614
75862482	chr5:75862482:G:T	4.31226e-18	-4.25965e-10	-0.251002
75862603	chr5:75862603:G:A	3.34961e-18	-4.25965e-10	-0.503622
75862669	chr5:75862669:G:A	1.70046e-18	-4.25965e-10	-1.18156
75862912	chr5:75862912:C:G	6.66687e-19	-1.01075	-1.10715
75862945	chr5:75862945:G:A	1.76642e-18	-4.25965e-10	-1.14351
75863061	chr5:75863061:T:C	4.78019e-19	-1.05002	-1.40055
75863122	chr5:75863122:T:C	3.4173e-18	-4.25965e-10	-0.483615
75863222	chr5:75863222:A:G	8.48889e-19	-1.10388	-0.772411
75863449	chr5:75863449:A:C	2.94472e-18	-4.25965e-10	-0.632449
75863593	chr5:75863593:A:G	6.0586e-19	-2.21357	-4.01506e-10
75863677	chr5:75863677:C:G	2.93305e-18	-4.25965e-10	-0.636421
75863741	chr5:75863741:G:A	1.87499e-19	-2.14508	-1.24137
75863950	chr5:75863950:G:A	1.34877e-18	-4.25965e-10	-1.41327
75864094	chr5:75864094:A:G	1.71514e-19	-2.07982	-1.39574
75864191	chr5:75864191:C:T	5.03226e-18	-4.25965e-10	-0.0965955
75864196	chr5:75864196:C:A	2.07963e-19	-2.21898	-1.06388
75864363	chr5:75864363:A:G	1.40283e-18	-4.25965e-10	-1.37397
75864396	chr5:75864396:C:T	1.34391e-18	-4.25965e-10	-1.41688
75864422	chr5:75864422:C:T	4.1587e-18	-4.25965e-10	-0.287263
75864641	chr5:75864641:C:T	1.64296e-19	-2.13705	-1.3815
75864759	chr5:75864759:T:A	2.09555e-19	-2.19627	-1.07897
75864877	chr5:75864877:T:G	3.29324e-18	-4.25965e-10	-0.520593
75864925	chr5:75864925:AGAC:A	1.72186e-19	-2.09853	-1.37312
75865384	chr5:75865384:C:T	2.75263e-18	-4.25965e-10	-0.699907
75865466	chr5:75865466:A:G	2.23595e-19	-2.19019	-1.02019
75865490	chr5:75865490:C:T	9.39257e-19	-1.77513	-4.01506e-10
75865550	chr5:75865550:G:A	1.71488e-18	-1.43919	0.266063
75865565	chr5:75865565:T:G	3.7902e-18	-4.25965e-10	-0.380045
75865578	chr5:75865578:G:A	1.83402e-19	-2.01509	-1.39345
75865602	chr5:75865602:G:A	1.34371e-18	-4.25965e-10	-1.41703
75865785	chr5:75865785:G:T	1.36941e-18	-4.25965e-10	-1.39809
75865946	chr5:75865946:C:A	3.28329e-19	-1.43878	-1.38742
75866024	chr5:75866024:A:C	1.37665e-18	-4.25965e-10	-1.39281
75866125	chr5:75866125:A:G	1.79648e-19	-2.05904	-1.37018
75866275	chr5:75866275:AT:A	2.1349e-18	0.439395	-1.39344
75866433	chr5:75866433:G:T	1.77734e-19	-2.06044	-1.3795
75866439	chr5:75866439:A:G	1.73055e-19	-2.1004	-1.36621
75866464	chr5:75866464:A:G	2.02267e-19	-2.12327	-1.18737
75866496	chr5:75866496:A:G	1.88687e-19	-1.98372	-1.39641
75866551	chr5:75866551:G:T	4.33473e-18	-4.25965e-10	-0.245805
75866761	chr5:75866761:TA:T	3.34042e-18	-4.25965e-10	-0.506368
75866764	chr5:75866764:G:A	2.96952e-18	-4.25965e-10	-0.624065
75866934	chr5:75866934:C:T	3.3819e-19	-1.42881	-1.3678
75867041	chr5:75867041:C:T	4.5517e-19	-1.32231	-1.17724
75867137	chr5:75867137:C:T	1.8539e-19	-2.01788	-1.37988
75867196	chr5:75867196:T:C	1.78391e-19	-2.03789	-1.39835
75867271	chr5:75867271:A:G	1.85124e-19	-2.01799	-1.38121
75867346	chr5:75867346:T:C	1.76549e-19	-2.06879	-1.37783
75867869	chr5:75867869:T:C	3.81009e-19	-1.30728	-1.37011
75868091	chr5:75868091:A:G	2.33691e-18	-4.25965e-10	-0.863635
75868154	chr5:75868154:T:C	2.86719e-18	-4.25965e-10	-0.659133
75868474	chr5:75868474:G:A	2.62591e-18	-4.25965e-10	-0.747036
75868695	chr5:75868695:A:G	3.32855e-18	-4.25965e-10	-0.509929
75868736	chr5:75868736:G:A	1.64051e-18	-4.25965e-10	-1.21746
75868819	chr5:75868819:C:A	4.4598e-19	-1.1285	-1.39145
75868846	chr5:75868846:T:C	1.345e-18	-4.25965e-10	-1.41607
75868901	chr5:75868901:G:A	1.83591e-18	-4.25965e-10	-1.10492
75869066	chr5:75869066:T:C	4.49865e-19	-1.10596	-1.40531
75869147	chr5:75869147:T:C	4.72653e-19	-1.05742	-1.40444
75869501	chr5:75869501:C:T	1.34606e-18	-4.25965e-10	-1.41529
75869623	chr5:75869623:C:T	7.14892e-19	-1.84714	-0.200944
75869732	chr5:75869732:A:G	4.51668e-18	-4.25965e-10	-0.204688
75869758	chr5:75869758:C:T	1.58876e-18	-4.25965e-10	-1.24951
75869803	chr5:75869803:A:G	3.42965e-18	0.55724	-1.03725
75869822	chr5:75869822:G:A	3.99599e-19	-1.25587	-1.37389
75869935	chr5:75869935:A:G	3.6988e-18	0.62266	-1.02712
75870016	chr5:75870016:A:G	3.28008e-18	0.52642	-1.05102
75870483	chr5:75870483:T:A	5.97206e-19	-1.43387	-0.794092
75870485	chr5:75870485:A:T	3.11939e-18	0.318786	-0.893612
75870486	chr5:75870486:A:T	1.35244e-18	-4.25965e-10	-1.41055
75870635	chr5:75870635:A:G	3.62968e-18	0.544526	-0.967845
75870645	chr5:75870645:A:G	1.47306e-18	-4.25965e-10	-1.32512
75870726	chr5:75870726:T:G	1.35161e-18	-4.25965e-10	-1.41116
75870812	chr5:75870812:G:A	6.28153e-19	-1.34166	-0.835778
75870844	chr5:75870844:C:A	2.69338e-18	-4.25965e-10	-0.721669
75870913	chr5:75870913:C:T	3.62848e-18	0.584335	-1.00799
75871402	chr5:75871402:T:A	3.13418e-18	0.472835	-1.04293
75871451	chr5:75871451:T:C	3.41872e-18	0.572878	-1.05608
75871537	chr5:75871537:C:G	1.28504e-17	-4.25965e-10	0.84091
75871869	chr5:75871869:T:A	6.5457e-19	-0.925513	-1.21073
75871926	chr5:75871926:G:A	1.45409e-18	-4.25965e-10	-1.33808
75872100	chr5:75872100:T:G	1.34471e-18	-4.25965e-10	-1.41628
75872103	chr5:75872103:A:G	1.48265e-18	-4.25965e-10	-1.31863
75872108	chr5:75872108:G:A	8.49828e-19	-0.753977	-1.12121
75872220	chr5:75872220:A:G	2.46704e-18	-4.25965e-10	-0.809446
75872269	chr5:75872269:A:T	2.77653e-18	0.280402	-0.971665
75872454	chr5:75872454:T:C	3.55948e-18	-4.25965e-10	-0.442851
75872563	chr5:75872563:G:C	1.30133e-18	-0.615697	-0.833384
75872580	chr5:75872580:T:C	5.95489e-19	-1.42009	-0.810751
75872672	chr5:75872672:AATG:A	1.49859e-18	-4.25965e-10	-1.30794
75873104	chr5:75873104:A:G	4.92798e-18	-4.25965e-10	-0.117536
75873248	chr5:75873248:G:A	3.24522e-18	0.479791	-1.01507
75873308	chr5:75873308:G:A	3.12275e-19	-1.48783	-1.38851
75873391	chr5:75873391:CTAAT:C	4.22334e-19	-1.3598	-1.21463
75873439	chr5:75873439:T:C	2.90506e-18	0.384571	-1.03058
75873500	chr5:75873500:T:A	1.67035e-18	-0.583356	-0.616075
75873614	chr5:75873614:T:C	3.37341e-18	-4.25965e-10	-0.496542
75873663	chr5:75873663:G:A	1.35077e-18	-4.25965e-10	-1.41179
75873672	chr5:75873672:C:T	6.12275e-19	-1.38887	-0.814167
75873673	chr5:75873673:G:A	4.5013e-18	-4.25965e-10	-0.208099
75873677	chr5:75873677:G:C	3.1765e-18	0.437665	-0.99435
75873709	chr5:75873709:T:C	9.4941e-19	-1.76438	-4.01506e-10
75874081	chr5:75874081:A:G	3.98558e-18	-4.25965e-10	-0.329783
75874379	chr5:75874379:A:G	3.00709e-19	-2.22124	-0.692842
75874514	chr5:75874514:C:G	4.06515e-18	-4.25965e-10	-0.310015
75874721	chr5:75874721:A:G	1.34525e-18	-4.25965e-10	-1.41588
75874931	chr5:75874931:T:C	2.35013e-18	-4.25965e-10	-0.857994
75875003	chr5:75875003:T:C	3.72286e-18	0.642623	-1.0406
75875022	chr5:75875022:C:G	1.34879e-18	-4.25965e-10	-1.41326
75875249	chr5:75875249:C:A	3.94628e-18	-4.25965e-10	-0.33969
75875268	chr5:75875268:A:G	3.73864e-18	0.632601	-1.02635
75875378	chr5:75875378:G:A	1.85991e-18	-0.524119	-0.567817
75875412	chr5:75875412:C:T	3.12127e-19	-1.50546	-1.37135
75875414	chr5:75875414:A:C	2.31455e-18	-4.25965e-10	-0.873251
75875508	chr5:75875508:T:G	3.35818e-18	0.526162	-1.02723
75875708	chr5:75875708:G:A	1.36303e-18	-4.25965e-10	-1.40276
75876297	chr5:75876297:C:G	1.62672e-18	-4.25965e-10	-1.2259
75876374	chr5:75876374:C:G	1.34536e-18	-4.25965e-10	-1.4158
75876412	chr5:75876412:C:A	1.50063e-18	-4.25965e-10	-1.30658
75876458	chr5:75876458:G:A	3.1748e-18	0.43968	-0.996899
75876508	chr5:75876508:T:C	1.90242e-18	-1.3087	0.239362
75876521	chr5:75876521:CAT:C	2.85839e-18	-4.25965e-10	-0.662205
75876536	chr5:75876536:G:A	2.53492e-18	0.281653	-1.06395
75876621	chr5:75876621:G:A	3.19213e-18	0.530459	-1.08224
75876643	chr5:75876643:T:C	1.34466e-18	-4.25965e-10	-1.41632
75876976	chr5:75876976:A:G	1.41009e-18	-4.25965e-10	-1.36881
75877056	chr5:75877056:T:C	1.55839e-18	-0.736296	-0.532515
75877057	chr5:75877057:T:G	1.36382e-18	-4.25965e-10	-1.40217
75877270	chr5:75877270:A:T	8.93232e-19	-0.704636	-1.12074
75877328	chr5:75877328:A:G	2.85089e-19	-2.22138	-0.746038
75877393	chr5:75877393:C:A	3.17094e-18	0.450243	-1.00868
75877546	chr5:75877546:C:T	1.76729e-18	-0.759068	-0.383951
75877611	chr5:75877611:AAT:A	1.34499e-18	-4.25965e-10	-1.41608
75877621	chr5:75877621:A:G	9.86871e-19	-0.646794	-1.07889
75877650	chr5:75877650:A:C	2.98152e-18	0.398056	-1.01809
75877795	chr5:75877795:G:T	2.16766e-18	-4.25965e-10	-0.938818
75877862	chr5:75877862:T:G	8.62228e-19	-0.748751	-1.11195
75878077	chr5:75878077:C:A	3.29392e-18	0.487973	-1.00836
75878110	chr5:75878110:A:G	1.35714e-18	-4.25965e-10	-1.40709
75878213	chr5:75878213:A:G	2.30714e-18	-4.25965e-10	-0.876456
75878383	chr5:75878383:A:G	2.97883e-18	-4.25965e-10	-0.620934
75878497	chr5:75878497:G:T	4.49124e-18	-4.25965e-10	-0.210336
75878565	chr5:75878565:C:T	3.37999e-18	0.496514	-0.991106
75878572	chr5:75878572:T:C	1.51542e-18	-4.25965e-10	-1.29677
75878635	chr5:75878635:C:T	1.3438e-18	-4.25965e-10	-1.41696
75878729	chr5:75878729:C:T	1.35677e-18	-4.25965e-10	-1.40736
75878754	chr5:75878754:T:G	2.53244e-18	-4.25965e-10	-0.783282
75878772	chr5:75878772:C:T	1.50305e-18	-4.25965e-10	-1.30497
75878773	chr5:75878773:G:A	2.9058e-18	0.357801	-1.00356
75878782	chr5:75878782:T:C	1.51417e-19	-2.2156	-1.38458
75878868	chr5:75878868:T:A	1.46513e-18	-4.25965e-10	-1.33052
75878994	chr5:75878994:T:C	1.99439e-18	-4.25965e-10	-1.02213
75879003	chr5:75879003:G:A	3.14252e-18	0.46804	-1.03548
75879037	chr5:75879037:A:G	3.14361e-18	0.461088	-1.02818
75879050	chr5:75879050:T:G	1.99761e-18	-4.25965e-10	-1.02051
75879063	chr5:75879063:A:G	3.14851e-18	0.459387	-1.02492
75879074	chr5:75879074:C:T	3.49936e-18	0.584195	-1.04408
75879151	chr5:75879151:C:T	1.79964e-19	-2.20432	-1.22315
75879225	chr5:75879225:C:T	1.58736e-18	-4.25965e-10	-1.25039
75879231	chr5:75879231:C:T	2.28137e-18	-4.25965e-10	-0.887689
75879258	chr5:75879258:G:T	1.89055e-18	-4.25965e-10	-1.0756
75879457	chr5:75879457:T:C	4.03522e-19	-1.48161	-1.13837
75879466	chr5:75879466:T:TGC	2.63667e-18	-4.25965e-10	-0.742948
75879532	chr5:75879532:C:T	2.11371e-18	-4.25965e-10	-0.964019
75879667	chr5:75879667:T:C	3.21795e-18	0.467508	-1.01123
75879754	chr5:75879754:C:T	6.50277e-19	-2.14282	-4.01506e-10
75879969	chr5:75879969:C:G	6.47944e-19	-1.34265	-0.803763
75880065	chr5:75880065:G:A	2.33358e-18	-4.25965e-10	-0.865062
75880221	chr5:75880221:C:A	3.38534e-18	-4.25965e-10	-0.49301
75880252	chr5:75880252:A:G	4.29289e-18	-4.25965e-10	-0.255504
75880260	chr5:75880260:A:C	9.36828e-19	-1.1558	-0.621924
75880284	chr5:75880284:C:T	3.10696e-18	-4.25965e-10	-0.578819
75880304	chr5:75880304:C:CT	3.28133e-18	0.491866	-1.01608
75880356	chr5:75880356:A:G	6.32763e-18	-4.25965e-10	0.132461
75881023	chr5:75881023:G:C	5.61708e-18	-4.25965e-10	0.0133467
75881115	chr5:75881115:C:G	5.08076e-19	-1.6476	-0.741988
75881418	chr5:75881418:A:G	5.40148e-18	-4.25965e-10	-0.0257918
75881472	chr5:75881472:T:C	2.9956e-18	0.421676	-1.037
75881710	chr5:75881710:G:A	9.09593e-18	0.495362	-4.01506e-10
75881778	chr5:75881778:A:G	1.34381e-18	-4.25965e-10	-1.41695
75881982	chr5:75881982:G:A	7.01197e-19	-1.28708	-0.780349
75882151	chr5:75882151:C:T	2.04565e-17	1.30584	-4.01506e-10
75882190	chr5:75882190:T:C	8.49054e-18	1.35631	-0.929823
75882192	chr5:75882192:T:C	1.88691e-19	-1.9664	-1.4137
75882375	chr5:75882375:C:T	2.38633e-18	-4.25965e-10	-0.842707
75882480	chr5:75882480:T:C	4.62123e-18	-4.25965e-10	-0.181805
75882522	chr5:75882522:A:G	2.7022e-18	-4.25965e-10	-0.718397
75882526	chr5:75882526:A:G	3.16474e-19	-1.52846	-1.33452
75882592	chr5:75882592:A:G	4.15319e-18	-4.25965e-10	-0.288589
75882672	chr5:75882672:G:A	2.63678e-18	-4.25965e-10	-0.742904
75882680	chr5:75882680:GA:G	1.54989e-18	-4.25965e-10	-1.27428
75882755	chr5:75882755:T:C	1.3917e-18	-4.25965e-10	-1.38194
75883522	chr5:75883522:T:C	2.22141e-18	-4.25965e-10	-0.914323
75883807	chr5:75883807:T:A	6.31479e-19	-1.35467	-0.817481
75883932	chr5:75883932:A:G	1.3562e-18	-4.25965e-10	-1.40778
75883959	chr5:75883959:C:T	3.49826e-18	0.507779	-0.967979
75883989	chr5:75883989:C:T	3.47184e-18	0.536515	-1.0043
75884048	chr5:75884048:G:A	1.37503e-18	-4.25965e-10	-1.39399
75884139	chr5:75884139:T:C	2.32058e-18	-4.25965e-10	-0.870647
75884344	chr5:75884344:T:C	9.34909e-19	-1.16055	-0.619223
75884388	chr5:75884388:A:G	6.50094e-19	-1.33949	-0.803608
75884652	chr5:75884652:A:C	1.47177e-18	-0.595513	-0.730483
75884805	chr5:75884805:TTAA:T	6.36855e-19	-1.36008	-0.803602
75885184	chr5:75885184:C:T	1.36134e-18	-4.25965e-10	-1.40399
75885185	chr5:75885185:C:G	2.19715e-19	-2.0362	-1.19169
75885203	chr5:75885203:C:T	1.92065e-18	-4.25965e-10	-1.0598
75885403	chr5:75885403:G:A	2.29284e-19	-2.05105	-1.13421
75885502	chr5:75885502:C:A	5.7706e-18	-4.25965e-10	0.0403111
75885572	chr5:75885572:G:A	5.53379e-18	-4.25965e-10	-0.00159125
75885796	chr5:75885796:C:G	6.10095e-19	-1.40415	-0.802457
75885866	chr5:75885866:T:C	1.34371e-18	-4.25965e-10	-1.41703
75885923	chr5:75885923:A:G	3.89853e-19	-1.53313	-1.12132
75886148	chr5:75886148:T:A	1.45234e-18	-4.25965e-10	-1.33929
75886327	chr5:75886327:C:T	1.38543e-18	-4.25965e-10	-1.38646
75886373	chr5:75886373:C:T	3.3274e-18	-4.25965e-10	-0.510273
75886395	chr5:75886395:C:T	4.51562e-18	-4.25965e-10	-0.204921
75886624	chr5:75886624:G:A	2.18689e-19	-1.85169	-1.38088
75886730	chr5:75886730:G:A	3.94669e-18	-4.25965e-10	-0.339588
75886756	chr5:75886756:G:A	2.3685e-18	-4.25965e-10	-0.850206
75887153	chr5:75887153:T:C	2.37793e-19	-1.73625	-1.41256
75887256	chr5:75887256:C:T	1.36377e-18	-4.25965e-10	-1.40222
75887291	chr5:75887291:A:G	1.03384e-17	-4.25965e-10	0.623403
75887381	chr5:75887381:C:T	2.88146e-18	-4.25965e-10	-0.654168
75887643	chr5:75887643:T:C	1.38293e-18	-4.25965e-10	-1.38826
75887753	chr5:75887753:AAAAC:A	2.02477e-18	-4.25965e-10	-1.00701
75887791	chr5:75887791:G:A	3.61748e-19	-1.3124	-1.41687
75887816	chr5:75887816:T:C	3.25532e-19	-1.54507	-1.28969
75887875	chr5:75887875:T:C	3.91708e-19	-1.48948	-1.16023
75888008	chr5:75888008:A:G	2.59051e-18	-4.25965e-10	-0.76061
75888055	chr5:75888055:G:A	3.23101e-19	-1.57953	-1.26273
75888057	chr5:75888057:C:A	1.34689e-18	-4.25965e-10	-1.41467
75888067	chr5:75888067:T:C	3.85891e-18	-4.25965e-10	-0.362081
75888214	chr5:75888214:T:A	4.50614e-18	-4.25965e-10	-0.207023
75888220	chr5:75888220:G:A	1.34898e-18	-4.25965e-10	-1.41311
75888281	chr5:75888281:A:G	1.36678e-18	-4.25965e-10	-1.4
75888391	chr5:75888391:G:A	4.42002e-19	-1.11263	-1.41628
75888417	chr5:75888417:A:C	1.47736e-18	-4.25965e-10	-1.32221
75888428	chr5:75888428:C:T	1.42577e-18	-4.25965e-10	-1.35775
75888444	chr5:75888444:A:T	1.40365e-18	-4.25965e-10	-1.37339
75888549	chr5:75888549:C:T	2.22747e-18	-4.25965e-10	-0.911599
75888595	chr5:75888595:A:G	1.82012e-19	-2.03438	-1.38177
75889465	chr5:75889465:G:T	1.78102e-19	-2.02103	-1.41684
75889652	chr5:75889652:G:A	1.37102e-18	-4.25965e-10	-1.39691
75889769	chr5:75889769:A:G	5.41961e-18	-4.25965e-10	-0.0224412
75890554	chr5:75890554:T:G	4.52595e-19	-1.5111	-0.994124
75890639	chr5:75890639:T:C	2.67006e-19	-2.07317	-0.959777
75890915	chr5:75890915:G:T	1.35504e-18	-4.25965e-10	-1.40864
75890948	chr5:75890948:T:C	2.85028e-18	-4.25965e-10	-0.665048
75891071	chr5:75891071:T:C	2.76394e-19	-2.07023	-0.92816
75891376	chr5:75891376:C:T	2.99852e-19	-1.59976	-1.31717
75891459	chr5:75891459:G:C	1.34656e-18	-4.25965e-10	-1.41491
75891468	chr5:75891468:A:T	1.23726e-18	-1.68106	0.181491
75891563	chr5:75891563:C:T	1.40919e-18	-4.25965e-10	-1.36945
75891729	chr5:75891729:A:T	2.74638e-19	-2.0624	-0.942365
75891792	chr5:75891792:A:G	1.34656e-18	-4.25965e-10	-1.41491
75892142	chr5:75892142:C:A	2.88484e-18	-4.25965e-10	-0.652994
75892288	chr5:75892288:C:T	1.34451e-18	-4.25965e-10	-1.41644
75892452	chr5:75892452:G:T	2.43709e-18	-4.25965e-10	-0.821658
75892456	chr5:75892456:T:C	3.18792e-19	-1.6093	-1.24638
75892516	chr5:75892516:C:T	2.43208e-18	-4.25965e-10	-0.823716
75892586	chr5:75892586:C:T	2.43539e-18	-4.25965e-10	-0.822356
75892782	chr5:75892782:C:T	1.795e-18	-4.25965e-10	-1.12746
75892794	chr5:75892794:T:C	3.42328e-18	-4.25965e-10	-0.481865
75892816	chr5:75892816:A:G	2.89788e-18	-4.25965e-10	-0.648484
75892824	chr5:75892824:T:C	6.77345e-19	-1.30873	-0.793306
75892856	chr5:75892856:G:A	2.43106e-18	-4.25965e-10	-0.824138
75893083	chr5:75893083:T:C	3.12958e-18	-4.25965e-10	-0.571567
75893448	chr5:75893448:A:T	4.25679e-18	-4.25965e-10	-0.263949
75893449	chr5:75893449:C:T	5.56886e-19	-1.33071	-0.967147
75893677	chr5:75893677:T:C	5.09012e-18	-4.25965e-10	-0.0851643
75894024	chr5:75894024:A:G	1.34652e-18	-4.25965e-10	-1.41494
75894082	chr5:75894082:A:G	3.40937e-18	-4.25965e-10	-0.485936
75894203	chr5:75894203:G:A	4.28872e-18	-4.25965e-10	-0.256477
75894307	chr5:75894307:T:C	2.43104e-18	-4.25965e-10	-0.824146
75894698	chr5:75894698:G:C	5.07109e-18	-4.25965e-10	-0.0889098
75894946	chr5:75894946:C:T	2.77993e-18	-0.397198	-0.292841
75894947	chr5:75894947:G:A	1.74815e-18	-0.895083	-0.258826
75895018	chr5:75895018:A:G	2.41684e-18	-4.25965e-10	-0.830004
75895072	chr5:75895072:C:T	2.41235e-18	-4.25965e-10	-0.831864
75895146	chr5:75895146:A:G	7.55845e-19	-0.964375	-1.02801
75895625	chr5:75895625:A:G	1.74219e-19	-2.11717	-1.34274
75895634	chr5:75895634:G:C	2.80203e-18	-4.25965e-10	-0.68212
75895724	chr5:75895724:T:G	2.3559e-18	-4.25965e-10	-0.855541
75895771	chr5:75895771:T:A	2.28933e-18	-4.25965e-10	-0.884207
75896000	chr5:75896000:T:C	1.34647e-18	-4.25965e-10	-1.41498
75896030	chr5:75896030:A:C	1.34844e-18	-4.25965e-10	-1.41352
75896361	chr5:75896361:A:G	2.33796e-18	-4.25965e-10	-0.863185
75896461	chr5:75896461:CATT:C	9.3902e-19	-0.844784	-0.930599
75896620	chr5:75896620:ATCCC:A	1.60645e-18	-4.25965e-10	-1.23844
75896639	chr5:75896639:T:C	1.37332e-18	-4.25965e-10	-1.39524
75896934	chr5:75896934:A:C	2.38348e-18	-4.25965e-10	-0.843904
75896999	chr5:75896999:T:G	1.8442e-18	-4.25965e-10	-1.10042
75897172	chr5:75897172:G:A	3.79938e-19	-1.3011	-1.37911
75897202	chr5:75897202:G:A	6.95658e-18	-4.25965e-10	0.227223
75897276	chr5:75897276:T:C	1.87662e-18	-4.25965e-10	-1.08299
75897389	chr5:75897389:G:A	2.39519e-18	-4.25965e-10	-0.839001
75898192	chr5:75898192:A:C	2.26015e-18	-4.25965e-10	-0.897033
75898199	chr5:75898199:G:A	2.03722e-19	-1.8869	-1.41656
75898387	chr5:75898387:T:C	1.34373e-18	-4.25965e-10	-1.41701
75898800	chr5:75898800:G:A	1.48153e-18	-4.25965e-10	-1.31939
75898815	chr5:75898815:A:G	4.19057e-19	-2.19898	-0.38323
75898955	chr5:75898955:T:C	1.71184e-18	-4.25965e-10	-1.1749
75899135	chr5:75899135:T:C	1.34499e-18	-4.25965e-10	-1.41607
75899183	chr5:75899183:C:T	7.89501e-18	-4.25965e-10	0.353766
75899649	chr5:75899649:T:C	1.34775e-18	-4.25965e-10	-1.41403
75899744	chr5:75899744:G:A	1.34382e-18	-4.25965e-10	-1.41695
75899789	chr5:75899789:C:A	2.58335e-18	-4.25965e-10	-0.763379
75899813	chr5:75899813:G:T	1.68209e-19	-2.10326	-1.39175
75899816	chr5:75899816:T:C	1.46724e-18	-1.31207	-0.0170101
75900118	chr5:75900118:C:T	1.69236e-19	-2.10711	-1.38181
75900119	chr5:75900119:A:G	1.70415e-19	-2.0959	-1.38608
75900174	chr5:75900174:G:A	2.7798e-18	-4.25965e-10	-0.690085
75900177	chr5:75900177:T:G	7.01292e-18	0.23529	-4.01506e-10
75900180	chr5:75900180:A:G	2.71057e-18	-4.25965e-10	-0.715307
75900207	chr5:75900207:G:T	1.43556e-18	-4.25965e-10	-1.35091
75900269	chr5:75900269:A:T	2.78551e-18	-4.25965e-10	-0.688034
75900334	chr5:75900334:G:A	2.30321e-18	-4.25965e-10	-0.878162
75900341	chr5:75900341:A:G	1.37759e-18	-4.25965e-10	-1.39213
75900372	chr5:75900372:A:T	1.09908e-18	-1.618	-4.01506e-10
75900406	chr5:75900406:G:C	2.77617e-19	-1.61846	-1.37552
75900521	chr5:75900521:C:T	7.40252e-19	-0.881669	-1.13156
75900577	chr5:75900577:A:G	2.72268e-18	-4.25965e-10	-0.710847
75900625	chr5:75900625:G:A	1.34373e-18	-4.25965e-10	-1.41701
75900653	chr5:75900653:G:A	6.65599e-19	-2.11953	-4.01506e-10
75900674	chr5:75900674:C:T	2.77892e-18	-4.25965e-10	-0.690402
75901433	chr5:75901433:C:T	1.3443e-18	-4.25965e-10	-1.41659
75901462	chr5:75901462:G:C	1.12353e-18	-1.59599	-4.01506e-10
75901666	chr5:75901666:C:G	2.1016e-18	-4.25965e-10	-0.969767
75901693	chr5:75901693:G:T	5.08198e-18	-4.25965e-10	-0.086764
75901702	chr5:75901702:A:G	1.36007e-18	-4.25965e-10	-1.40493
75901796	chr5:75901796:G:A	2.79267e-18	-4.25965e-10	-0.685468
75901814	chr5:75901814:T:C	2.7798e-18	-4.25965e-10	-0.690085
75901869	chr5:75901869:C:T	1.66656e-19	-2.10005	-1.40424
75902050	chr5:75902050:C:A	3.15915e-18	-4.25965e-10	-0.562161
75902103	chr5:75902103:T:C	1.7267e-19	-2.07572	-1.39311
75902104	chr5:75902104:G:A	2.19672e-18	-4.25965e-10	-0.9255
75902119	chr5:75902119:C:G	1.11046e-18	-1.60769	-4.01506e-10
75902139	chr5:75902139:G:A	4.70269e-18	-4.25965e-10	-0.16433
75902157	chr5:75902157:G:A	3.93206e-18	-4.25965e-10	-0.343302
75902188	chr5:75902188:G:A	4.82222e-18	-4.25965e-10	-0.13923
75902206	chr5:75902206:G:A	5.08198e-18	-4.25965e-10	-0.086764
75902230	chr5:75902230:G:T	2.98548e-18	-4.25965e-10	-0.618705
75902256	chr5:75902256:C:T	2.77565e-18	-4.25965e-10	-0.691579
75902559	chr5:75902559:G:A	1.72299e-19	-2.07027	-1.40072
75902581	chr5:75902581:A:G	5.08476e-18	-4.25965e-10	-0.0862167
75902625	chr5:75902625:A:G	1.43299e-18	-4.25965e-10	-1.3527
75902636	chr5:75902636:A:C	7.14804e-19	-2.04821	-4.01506e-10
75902787	chr5:75902787:G:A	2.55555e-18	-4.25965e-10	-0.774198
75902799	chr5:75902799:G:A	1.96172e-18	-4.25965e-10	-1.03864
75902994	chr5:75902994:T:C	1.34414e-18	-4.25965e-10	-1.41671
75903297	chr5:75903297:G:A	1.43285e-18	-4.25965e-10	-1.3528
75903308	chr5:75903308:T:G	2.82639e-18	-4.25965e-10	-0.673464
75903370	chr5:75903370:T:G	1.34386e-18	-4.25965e-10	-1.41692
75903379	chr5:75903379:A:T	1.62975e-19	-2.16271	-1.36392
75903466	chr5:75903466:C:T	1.34445e-18	-4.25965e-10	-1.41648
75903731	chr5:75903731:G:T	4.09857e-18	-4.25965e-10	-0.301826
75903926	chr5:75903926:C:T	2.93195e-19	-1.56705	-1.37233
75904240	chr5:75904240:G:A	1.4788e-18	-1.35503	0.0338006
75904290	chr5:75904290:G:A	2.37962e-18	-4.25965e-10	-0.845526
75904291	chr5:75904291:C:T	4.83079e-18	-4.25965e-10	-0.137454
75904350	chr5:75904350:C:T	2.252e-18	-4.25965e-10	-0.900645
75904463	chr5:75904463:T:C	1.40867e-18	-4.25965e-10	-1.36982
75904847	chr5:75904847:A:T	1.34547e-18	-4.25965e-10	-1.41572
75904983	chr5:75904983:G:T	1.78249e-18	-4.25965e-10	-1.13445
75905036	chr5:75905036:G:A	2.22685e-18	-4.25965e-10	-0.911875
75905059	chr5:75905059:A:G	1.73039e-19	-2.09957	-1.36713
75905209	chr5:75905209:CA:C	3.36373e-18	-4.25965e-10	-0.499414
75905417	chr5:75905417:T:C	2.78386e-18	-4.25965e-10	-0.688626
75905442	chr5:75905442:G:GA	2.78107e-18	-4.25965e-10	-0.68963
75905543	chr5:75905543:T:G	2.97573e-18	-4.25965e-10	-0.621975
75905713	chr5:75905713:C:A	3.36486e-18	-4.25965e-10	-0.499079
75905800	chr5:75905800:A:G	3.38959e-18	-4.25965e-10	-0.491756
75905991	chr5:75905991:CAT:C	1.70902e-18	-4.25965e-10	-1.17654
75906262	chr5:75906262:G:A	6.06696e-18	0.0903934	-4.01506e-10
75906425	chr5:75906425:C:T	2.78453e-18	-4.25965e-10	-0.688387
75906474	chr5:75906474:C:G	2.06515e-18	-4.25965e-10	-0.98726
75906670	chr5:75906670:C:T	2.97545e-18	-4.25965e-10	-0.622069
75906776	chr5:75906776:A:T	2.78594e-18	-4.25965e-10	-0.687881
75906828	chr5:75906828:C:A	2.77505e-18	-4.25965e-10	-0.691796
75906859	chr5:75906859:A:G	2.96141e-18	-4.25965e-10	-0.6268
75906902	chr5:75906902:G:A	1.34401e-18	-4.25965e-10	-1.41681
75906981	chr5:75906981:T:C	2.81379e-18	-4.25965e-10	-0.677933
75906986	chr5:75906986:T:A	1.96031e-19	-2.08463	-1.25732
75907268	chr5:75907268:G:C	2.5176e-18	-4.25965e-10	-0.789159
75907295	chr5:75907295:A:T	2.15066e-18	-4.25965e-10	-0.946691
75907407	chr5:75907407:T:G	2.7911e-18	-4.25965e-10	-0.686031
75907461	chr5:75907461:G:A	2.79959e-18	-4.25965e-10	-0.682993
75907533	chr5:75907533:A:G	1.40846e-18	-4.25965e-10	-1.36997
75907664	chr5:75907664:G:C	1.02355e-18	-1.68919	-4.01506e-10
75907754	chr5:75907754:C:T	2.02236e-18	-4.25965e-10	-1.0082
75907875	chr5:75907875:C:T	3.10244e-18	-4.25965e-10	-0.580277
75908142	chr5:75908142:A:G	1.47606e-18	-4.25965e-10	-1.32309
75908178	chr5:75908178:T:C	2.78546e-18	-4.25965e-10	-0.688051
75908303	chr5:75908303:C:T	2.7798e-18	-4.25965e-10	-0.690085
75908384	chr5:75908384:G:A	2.7798e-18	-4.25965e-10	-0.690085
75908896	chr5:75908896:T:C	1.40538e-18	-4.25965e-10	-1.37216
75909173	chr5:75909173:C:T	1.47571e-18	-4.25965e-10	-1.32332
75909242	chr5:75909242:T:C	1.4241e-18	-4.25965e-10	-1.35893
75909382	chr5:75909382:C:T	6.48016e-18	-4.25965e-10	0.15628
75909477	chr5:75909477:C:T	1.35412e-18	-4.25965e-10	-1.40932
75909628	chr5:75909628:A:G	1.38656e-18	-4.25965e-10	-1.38564
75909764	chr5:75909764:C:T	2.77013e-18	-4.25965e-10	-0.693572
75909892	chr5:75909892:C:T	6.00758e-18	-4.25965e-10	0.0805573
75910001	chr5:75910001:T:C	1.41397e-18	-4.25965e-10	-1.36606
75910051	chr5:75910051:A:G	1.39064e-18	-4.25965e-10	-1.3827
75910241	chr5:75910241:C:T	1.91207e-19	-2.13842	-1.22844
75910272	chr5:75910272:T:TA	6.05995e-18	-4.25965e-10	0.0892372
75910384	chr5:75910384:CCACT:C	9.88351e-19	-1.72418	-4.01506e-10
75910487	chr5:75910487:T:C	5.88015e-18	-4.25965e-10	0.0591173
75910503	chr5:75910503:G:A	3.82479e-18	-4.25965e-10	-0.37096
75910656	chr5:75910656:ATGCC:A	1.38346e-18	-4.25965e-10	-1.38788
75910661	chr5:75910661:AAGAAGAAAGACGAG:A	1.38615e-18	-4.25965e-10	-1.38594
75910859	chr5:75910859:T:C	6.12784e-18	-4.25965e-10	0.100378
75910906	chr5:75910906:C:T	5.90736e-18	-4.25965e-10	0.0637336
75911007	chr5:75911007:C:G	1.42885e-18	-4.25965e-10	-1.3556
75911231	chr5:75911231:G:A	1.56285e-18	-4.25965e-10	-1.26595
75911726	chr5:75911726:A:G	6.29821e-18	-4.25965e-10	0.127801
75911734	chr5:75911734:G:C	5.99742e-18	-4.25965e-10	0.0788648
75911803	chr5:75911803:G:C	5.66459e-18	-4.25965e-10	0.0217698
75911950	chr5:75911950:A:G	2.79056e-18	-4.25965e-10	-0.686221
75911958	chr5:75911958:C:A	8.41966e-19	-0.95659	-0.927891
75912077	chr5:75912077:A:G	6.01656e-18	-4.25965e-10	0.0820508
75912080	chr5:75912080:T:C	1.44293e-18	-4.25965e-10	-1.34579
75912216	chr5:75912216:C:T	6.26502e-18	-4.25965e-10	0.122516
75912306	chr5:75912306:C:T	2.2581e-19	-2.18524	-1.01529
75912398	chr5:75912398:C:T	1.42757e-18	-4.25965e-10	-1.35649
75912433	chr5:75912433:C:T	1.37022e-18	-4.25965e-10	-1.39749
75912732	chr5:75912732:T:C	1.50929e-18	-4.25965e-10	-1.30082
75912749	chr5:75912749:A:C	5.94044e-18	-4.25965e-10	0.0693191
75912871	chr5:75912871:G:A	5.6682e-18	-4.25965e-10	0.0224063
75912972	chr5:75912972:G:A	6.45623e-18	-4.25965e-10	0.15258
75912973	chr5:75912973:T:C	6.48906e-18	-4.25965e-10	0.157652
75913134	chr5:75913134:A:G	1.35055e-18	-4.25965e-10	-1.41195
75913346	chr5:75913346:C:T	2.74357e-18	-4.25965e-10	-0.703203
75913445	chr5:75913445:A:C	1.35412e-18	-4.25965e-10	-1.40932
75913862	chr5:75913862:T:A	1.41019e-18	-4.25965e-10	-1.36874
75913918	chr5:75913918:A:T	3.46646e-18	-0.469332	-4.01506e-10
75914232	chr5:75914232:C:T	1.65404e-19	-2.14746	-1.36437
75914430	chr5:75914430:T:C	1.82833e-18	-0.813308	-0.295751
75914456	chr5:75914456:GTGGGAACAGAAGTAAT:G	3.06905e-18	-4.25965e-10	-0.591097
75914475	chr5:75914475:GTTGTGT:G	3.14239e-18	-4.25965e-10	-0.567481
75915085	chr5:75915085:A:G	2.72143e-18	-4.25965e-10	-0.711307
75915232	chr5:75915232:A:G	3.23713e-18	-4.25965e-10	-0.537779
75915257	chr5:75915257:G:T	3.76887e-18	-4.25965e-10	-0.385689
75915556	chr5:75915556:A:G	1.43016e-18	-4.25965e-10	-1.35468
75915632	chr5:75915632:C:T	2.83893e-18	-4.25965e-10	-0.669039
75915825	chr5:75915825:T:C	2.7956e-18	-4.25965e-10	-0.684419
75915835	chr5:75915835:T:C	1.4284e-18	-4.25965e-10	-1.35591
75916086	chr5:75916086:A:G	2.64906e-18	-4.25965e-10	-0.738261
75916096	chr5:75916096:T:C	1.74876e-18	-4.25965e-10	-1.15356
75916119	chr5:75916119:C:G	2.89851e-18	-4.25965e-10	-0.648268
75916582	chr5:75916582:G:C	4.50199e-19	-1.79453	-0.715999
75916797	chr5:75916797:GC:G	2.07102e-19	-1.91131	-1.3757
75916866	chr5:75916866:G:T	8.82735e-18	-4.25965e-10	0.465391
75916983	chr5:75916983:G:A	2.57904e-19	-1.94521	-1.12243
75917329	chr5:75917329:T:G	1.52235e-18	-4.25965e-10	-1.29221
75917722	chr5:75917722:A:T	1.44337e-18	-4.25965e-10	-1.34548
75917935	chr5:75917935:A:C	1.51882e-18	-4.25965e-10	-1.29453
75918033	chr5:75918033:A:G	1.44416e-18	-4.25965e-10	-1.34493
75918046	chr5:75918046:G:A	2.6988e-18	-4.25965e-10	-0.719657
75918288	chr5:75918288:G:A	1.52268e-18	-4.25965e-10	-1.29199
75918302	chr5:75918302:T:G	1.82462e-18	-4.25965e-10	-1.11109
75918463	chr5:75918463:G:A	1.35836e-18	-4.25965e-10	-1.40619
75918556	chr5:75918556:C:T	1.36168e-18	-4.25965e-10	-1.40375
75918574	chr5:75918574:C:T	3.38253e-19	-1.53909	-1.25734
75919049	chr5:75919049:A:G	1.26441e-18	-1.47786	-4.01506e-10
75919186	chr5:75919186:G:A	1.55291e-19	-2.19404	-1.38088
75919284	chr5:75919284:G:A	3.38056e-19	-1.39638	-1.40063
75919367	chr5:75919367:A:G	1.5757e-18	-4.25965e-10	-1.25777
75919495	chr5:75919495:G:T	3.7434e-19	-1.2819	-1.41316
75919521	chr5:75919521:A:G	2.87884e-18	-4.25965e-10	-0.655078
75920145	chr5:75920145:G:A	1.61919e-19	-2.22182	-1.3113
75920178	chr5:75920178:G:A	7.68093e-19	-1.97631	-4.01506e-10
75920727	chr5:75920727:G:A	2.8775e-18	-4.25965e-10	-0.655543
75920951	chr5:75920951:G:A	6.89594e-19	-2.08412	-4.01506e-10
75921422	chr5:75921422:G:A	1.34405e-18	-4.25965e-10	-1.41678
75921454	chr5:75921454:C:T	1.91862e-19	-2.12976	-1.23368
75921656	chr5:75921656:G:C	2.14446e-18	-4.25965e-10	-0.949578
75921687	chr5:75921687:T:C	1.8045e-18	-4.25965e-10	-1.12218
75922438	chr5:75922438:AAAAGT:A	1.4873e-18	-4.25965e-10	-1.3155
75922598	chr5:75922598:C:T	7.2825e-19	-2.03784	0.0082695
75922724	chr5:75922724:C:T	1.34661e-18	-4.25965e-10	-1.41488
75923017	chr5:75923017:G:A	7.18576e-18	-4.25965e-10	0.259637
75923158	chr5:75923158:A:G	6.12739e-19	-2.20228	-4.01506e-10
75923165	chr5:75923165:A:G	3.48931e-19	-1.93248	-0.832869
75923542	chr5:75923542:C:T	3.94051e-19	-1.45436	-1.18938
75923672	chr5:75923672:G:A	1.8232e-18	-4.25965e-10	-1.11187
75923953	chr5:75923953:C:T	5.0369e-19	-2.114	-0.284257
75924065	chr5:75924065:T:C	1.37927e-18	-4.25965e-10	-1.39091
75924100	chr5:75924100:T:C	1.3744e-18	-4.25965e-10	-1.39445
75924642	chr5:75924642:A:G	4.00691e-17	1.97814	-4.01506e-10
75924799	chr5:75924799:AAAAAT:A	5.22146e-18	-4.25965e-10	-0.0596882
75924812	chr5:75924812:G:GA	6.74194e-19	-2.0969	-0.00980691
75925054	chr5:75925054:T:TAAG	1.38905e-18	-4.25965e-10	-1.38384
75925070	chr5:75925070:T:C	4.10412e-19	-2.12964	-0.473419
75925072	chr5:75925072:A:G	3.98341e-19	-2.12821	-0.5047
75925108	chr5:75925108:C:T	1.12269e-18	-2.07637	0.479629
75925258	chr5:75925258:A:T	1.35696e-18	-4.25965e-10	-1.40722
75925442	chr5:75925442:G:A	4.17645e-19	-2.12821	-0.45738
75926066	chr5:75926066:T:C	3.10561e-18	-4.25965e-10	-0.579253
75926282	chr5:75926282:G:T	2.39937e-18	-4.25965e-10	-0.837257
75926336	chr5:75926336:A:G	2.79118e-19	-2.17797	-0.810618
75926473	chr5:75926473:G:A	7.90557e-19	-2.18666	0.239179
75927126	chr5:75927126:T:G	1.46331e-18	-4.25965e-10	-1.33176
75927168	chr5:75927168:G:T	3.99419e-19	-2.11775	-0.512459
75927570	chr5:75927570:T:G	1.34561e-18	-4.25965e-10	-1.41562
75927788	chr5:75927788:A:G	3.27411e-18	-4.25965e-10	-0.526419
75927854	chr5:75927854:T:A	4.74616e-18	-4.25965e-10	-0.155129
75928240	chr5:75928240:A:G	3.60811e-19	-2.19126	-0.540606
75928615	chr5:75928615:C:T	1.97557e-18	-4.25965e-10	-1.03161
75928713	chr5:75928713:C:T	2.0389e-19	-2.18419	-1.11845
75928888	chr5:75928888:G:T	1.43015e-18	-4.25965e-10	-1.35468
75928955	chr5:75928955:T:A	1.34412e-18	-4.25965e-10	-1.41673
75929042	chr5:75929042:A:T	2.45513e-19	-2.1104	-1.00647
75929266	chr5:75929266:C:T	2.12026e-18	-4.25965e-10	-0.960924
75929607	chr5:75929607:T:C	1.34428e-18	-4.25965e-10	-1.4166
75929640	chr5:75929640:T:C	1.35875e-18	-4.25965e-10	-1.4059
75929659	chr5:75929659:A:G	1.34408e-18	-4.25965e-10	-1.41676
75929775	chr5:75929775:T:C	2.59425e-19	-2.16572	-0.896033
75930093	chr5:75930093:T:C	3.34528e-19	-2.09491	-0.712592
75930185	chr5:75930185:C:T	1.4501e-18	-4.25965e-10	-1.34083
75930237	chr5:75930237:C:T	1.8651e-18	-4.25965e-10	-1.08915
75930656	chr5:75930656:G:A	2.03637e-18	-4.25965e-10	-1.0013
75930726	chr5:75930726:T:C	1.9513e-19	-2.21054	-1.13602
75930848	chr5:75930848:G:A	2.82931e-19	-2.14197	-0.833047
75930925	chr5:75930925:G:A	1.83528e-19	-1.99532	-1.41253
75931017	chr5:75931017:C:T	2.02992e-19	-2.00903	-1.29803
75931370	chr5:75931370:C:T	1.55991e-18	-4.25965e-10	-1.26784
75931942	chr5:75931942:A:G	1.52373e-19	-2.2079	-1.38599
75932006	chr5:75932006:G:A	1.84173e-18	-4.25965e-10	-1.10176
75932139	chr5:75932139:A:G	1.34791e-18	-4.25965e-10	-1.41391
75932319	chr5:75932319:C:T	1.81879e-18	-4.25965e-10	-1.11429
75932392	chr5:75932392:G:C	2.0693e-18	-4.25965e-10	-0.985253
75933180	chr5:75933180:C:A	1.71904e-18	-4.25965e-10	-1.1707
75933312	chr5:75933312:A:G	1.68811e-19	-2.21564	-1.2758
75933400	chr5:75933400:C:A	3.57493e-19	-2.18573	-0.555375
75933611	chr5:75933611:G:A	3.90419e-19	-2.13209	-0.520909
75933789	chr5:75933789:T:C	2.84242e-19	-2.11715	-0.853249
75933829	chr5:75933829:A:C	3.95275e-19	-2.13507	-0.505565
75933876	chr5:75933876:G:A	3.95102e-19	-2.14692	-0.494159
75934014	chr5:75934014:G:T	6.79562e-19	-2.09877	-4.01506e-10
75934146	chr5:75934146:T:C	1.60554e-19	-2.21443	-1.32716
75934702	chr5:75934702:C:T	1.51548e-19	-2.1827	-1.41661
75934734	chr5:75934734:A:T	3.8191e-18	-4.25965e-10	-0.37245
75934813	chr5:75934813:G:A	1.35674e-18	-4.25965e-10	-1.40738
75934822	chr5:75934822:G:A	2.70288e-19	-2.20297	-0.817758
75934828	chr5:75934828:G:A	1.35145e-18	-4.25965e-10	-1.41129
75934884	chr5:75934884:A:T	1.80178e-19	-2.21053	-1.21575
75935152	chr5:75935152:A:G	2.21535e-18	-4.25965e-10	-0.917053
75935355	chr5:75935355:G:A	2.18119e-18	-4.25965e-10	-0.932596
75935672	chr5:75935672:G:A	1.50387e-19	-2.20736	-1.39964
75935711	chr5:75935711:G:A	3.77364e-19	-2.15569	-0.531321
75935768	chr5:75935768:G:A	2.09877e-18	-4.25965e-10	-0.971114
75935776	chr5:75935776:C:T	4.37083e-18	-4.25965e-10	-0.237512
75935811	chr5:75935811:G:A	5.03961e-19	-2.07593	-0.321797
75935856	chr5:75935856:A:G	2.25878e-18	-4.25965e-10	-0.897638
75935881	chr5:75935881:A:G	4.53217e-18	-4.25965e-10	-0.201263
75935930	chr5:75935930:T:C	4.26441e-18	-4.25965e-10	-0.26216
75936115	chr5:75936115:T:C	1.59351e-18	-4.25965e-10	-1.24652
75936316	chr5:75936316:G:A	6.10944e-19	-2.20521	-4.01506e-10
75936505	chr5:75936505:C:T	2.27773e-18	-4.25965e-10	-0.889285
75936564	chr5:75936564:A:G	1.7682e-19	-2.21641	-1.22868
75936600	chr5:75936600:C:T	7.48981e-19	-2.00151	-4.01506e-10
75936971	chr5:75936971:A:G	7.81826e-19	-1.95859	-4.01506e-10
75937580	chr5:75937580:A:G	1.8576e-19	-2.21861	-1.17716
75937895	chr5:75937895:T:C	1.34378e-18	-4.25965e-10	-1.41698
75938012	chr5:75938012:A:G	1.83213e-18	-4.25965e-10	-1.10698
75938106	chr5:75938106:C:T	1.3533e-18	-4.25965e-10	-1.40992
75938166	chr5:75938166:T:C	1.65207e-19	-2.1244	-1.38862
75938282	chr5:75938282:A:G	2.02384e-19	-2.09283	-1.21722
75938706	chr5:75938706:C:T	3.87147e-19	-2.15894	-0.502478
75938858	chr5:75938858:T:C	1.81344e-19	-2.2215	-1.19833
75938880	chr5:75938880:T:C	1.69856e-19	-2.2124	-1.27287
75938899	chr5:75938899:A:T	1.68536e-18	-4.25965e-10	-1.19049
75938902	chr5:75938902:G:A	1.34496e-18	-4.25965e-10	-1.4161
75939056	chr5:75939056:C:G	1.66304e-19	-2.09038	-1.41603
75939246	chr5:75939246:C:T	2.43587e-18	-4.25965e-10	-0.822161
75939387	chr5:75939387:T:C	2.06076e-19	-2.09848	-1.1935
75939505	chr5:75939505:G:A	1.58094e-19	-2.20572	-1.35131
75939719	chr5:75939719:T:C	1.70872e-19	-2.17811	-1.3012
75940123	chr5:75940123:T:C	2.42299e-18	-4.25965e-10	-0.827461
75940357	chr5:75940357:A:G	7.52881e-19	-1.99631	-4.01506e-10
75940735	chr5:75940735:G:A	1.9294e-19	-2.19587	-1.16197
75940762	chr5:75940762:A:G	9.6174e-19	-1.75148	-4.01506e-10
75940902	chr5:75940902:A:G	1.34555e-18	-4.25965e-10	-1.41566
75941063	chr5:75941063:C:T	6.18731e-19	-2.01411	-0.178442
75941320	chr5:75941320:C:T	2.80154e-18	-4.25965e-10	-0.682296
75941413	chr5:75941413:A:G	2.36799e-18	-4.25965e-10	-0.850423
75941446	chr5:75941446:G:A	2.05223e-18	-4.25965e-10	-0.993538
75941653	chr5:75941653:T:C	1.92916e-19	-2.19386	-1.16411
75942169	chr5:75942169:C:T	1.97017e-18	-4.25965e-10	-1.03435
75942361	chr5:75942361:T:A	1.36573e-18	-4.25965e-10	-1.40078
75942487	chr5:75942487:A:G	1.82928e-19	-2.12862	-1.28251
75942674	chr5:75942674:T:C	1.39683e-18	-4.25965e-10	-1.37826
75942809	chr5:75942809:AG:A	1.59487e-18	-4.25965e-10	-1.24567
75943203	chr5:75943203:T:A	4.4795e-18	-4.25965e-10	-0.212953
75943579	chr5:75943579:C:G	1.36448e-18	-4.25965e-10	-1.40169
75943693	chr5:75943693:A:G	1.5807e-19	-2.2188	-1.33838
75943866	chr5:75943866:T:G	2.05531e-18	-4.25965e-10	-0.99204
75944072	chr5:75944072:C:T	8.67259e-18	-4.25965e-10	0.447703
75944291	chr5:75944291:T:C	5.58723e-19	-1.66737	-0.627198
75944396	chr5:75944396:A:G	1.90351e-18	-4.25965e-10	-1.06876
75944430	chr5:75944430:A:T	8.03917e-18	-4.25965e-10	0.371861
75944893	chr5:75944893:A:C	2.79987e-18	-4.25965e-10	-0.682893
75944908	chr5:75944908:T:C	1.36907e-18	-4.25965e-10	-1.39833
75945115	chr5:75945115:A:G	2.68014e-18	-4.25965e-10	-0.726594
75945457	chr5:75945457:G:A	4.12517e-18	-4.25965e-10	-0.295357
75945558	chr5:75945558:A:G	4.26922e-18	-4.25965e-10	-0.261033
75946350	chr5:75946350:C:T	1.80389e-18	-4.25965e-10	-1.12252
75946371	chr5:75946371:A:G	1.40526e-18	-4.25965e-10	-1.37224
75946527	chr5:75946527:T:G	2.86508e-18	-4.25965e-10	-0.659868
75946567	chr5:75946567:A:G	2.57436e-19	-2.2206	-0.848846
75946570	chr5:75946570:G:A	1.51295e-19	-2.21117	-1.38982
75946632	chr5:75946632:G:A	6.79115e-19	-1.84814	-0.251294
75947154	chr5:75947154:A:G	2.65587e-18	-4.25965e-10	-0.735691
75947286	chr5:75947286:C:G	2.59696e-18	-4.25965e-10	-0.758123
75947448	chr5:75947448:G:A	3.58322e-18	-4.25965e-10	-0.436203
75947536	chr5:75947536:G:A	1.06786e-18	-2.0797	0.432893
75947587	chr5:75947587:T:A	2.68093e-18	-4.25965e-10	-0.726303
75947610	chr5:75947610:G:A	2.76305e-18	-4.25965e-10	-0.696131
75948015	chr5:75948015:G:A	1.52294e-18	-4.25965e-10	-1.29182
75948097	chr5:75948097:A:G	1.34856e-18	-4.25965e-10	-1.41343
75948139	chr5:75948139:T:G	5.35844e-18	-4.25965e-10	-0.0337928
75948342	chr5:75948342:C:T	1.61602e-19	-2.14112	-1.39396
75948482	chr5:75948482:A:T	7.02806e-19	-2.05072	-0.0144228
75948580	chr5:75948580:G:A	1.36337e-18	-4.25965e-10	-1.4025
75948600	chr5:75948600:T:C	6.91693e-18	-4.25965e-10	0.221507
75948613	chr5:75948613:G:A	2.75562e-19	-1.79518	-1.20623
75948709	chr5:75948709:T:A	3.75155e-19	-2.19376	-0.499124
75948893	chr5:75948893:T:C	2.42823e-17	1.21683	0.26046
75949064	chr5:75949064:G:C	1.56085e-18	-4.25965e-10	-1.26723
75949101	chr5:75949101:C:A	2.76735e-19	-2.07655	-0.920613
75949381	chr5:75949381:A:G	1.49156e-18	-4.25965e-10	-1.31264
75949385	chr5:75949385:TAACAGTAGACTA:T	5.05606e-19	-1.13061	-1.26385
75949506	chr5:75949506:A:G	1.79839e-19	-2.13261	-1.29555
75949558	chr5:75949558:G:A	1.59292e-19	-2.19705	-1.35243
75949561	chr5:75949561:G:A	4.10728e-19	-1.76519	-0.837097
75950019	chr5:75950019:A:C	4.77151e-19	-2.02107	-0.43132
75950025	chr5:75950025:A:G	4.80516e-19	-2.02163	-0.42373
75950427	chr5:75950427:C:T	3.17745e-19	-2.00614	-0.852831
75950661	chr5:75950661:C:T	1.77944e-18	-4.25965e-10	-1.13617
75951289	chr5:75951289:C:G	4.02829e-19	-1.43616	-1.18555
75951532	chr5:75951532:C:T	1.55593e-18	-4.25965e-10	-1.27039
75951772	chr5:75951772:C:G	7.03348e-19	-1.40697	-0.657395
75951852	chr5:75951852:G:A	2.21928e-19	-2.16682	-1.05105
75951934	chr5:75951934:G:A	1.6501e-18	-4.25965e-10	-1.21163
75951962	chr5:75951962:T:G	2.62304e-18	-4.25965e-10	-0.748132
75952140	chr5:75952140:G:A	7.31307e-18	-1.30278	1.57997
75952522	chr5:75952522:C:A	1.88305e-18	-1.39064	0.311069
75952529	chr5:75952529:G:A	5.95906e-18	-1.29809	1.37053
75952782	chr5:75952782:G:C	6.11326e-18	-1.16292	1.26091
75952949	chr5:75952949:T:C	1.34426e-18	-4.25965e-10	-1.41662
75952994	chr5:75952994:C:T	1.46662e-18	-4.25965e-10	-1.32951
75953209	chr5:75953209:G:T	1.35932e-18	-4.25965e-10	-1.40548
75953276	chr5:75953276:C:A	6.6511e-18	-1.17322	1.35553
75953297	chr5:75953297:A:G	6.57877e-18	-1.13767	1.30906
75953328	chr5:75953328:G:T	5.6828e-19	-0.890679	-1.38693
75953674	chr5:75953674:C:T	5.81365e-18	-1.19724	1.24499
75953903	chr5:75953903:C:A	1.40396e-18	-4.25965e-10	-1.37317
75953960	chr5:75953960:T:C	1.38837e-18	-4.25965e-10	-1.38434
75953974	chr5:75953974:G:C	5.4309e-18	-4.25965e-10	-0.0203591
75954284	chr5:75954284:G:T	9.63181e-19	-2.04809	0.298116
75954393	chr5:75954393:C:T	6.42719e-18	-4.25965e-10	0.148073
75954435	chr5:75954435:C:T	9.77233e-19	-2.0323	0.296801
75954527	chr5:75954527:A:T	4.4774e-19	-1.15251	-1.36349
75954824	chr5:75954824:A:G	1.32394e-18	-1.43185	-4.01506e-10
75955126	chr5:75955126:A:G	5.36616e-18	-1.11688	1.08453
75955210	chr5:75955210:G:T	1.00363e-18	-1.70884	-4.01506e-10
75955240	chr5:75955240:G:A	6.84327e-19	-1.26495	-0.826833
75955331	chr5:75955331:T:A	1.45799e-19	-2.2219	-1.41609
75955340	chr5:75955340:A:G	1.39032e-18	-4.25965e-10	-1.38293
75955390	chr5:75955390:C:T	7.67518e-18	-1.08921	1.41474
75955417	chr5:75955417:C:T	9.91635e-19	-1.72086	-4.01506e-10
75955429	chr5:75955429:A:T	7.02527e-19	-1.2356	-0.829941
75955530	chr5:75955530:C:A	2.55555e-19	-1.86213	-1.21465
75955564	chr5:75955564:G:A	2.93323e-19	-1.99661	-0.942335
75955802	chr5:75955802:C:T	7.11876e-18	-1.15399	1.40426
75956117	chr5:75956117:T:C	1.06676e-18	-2.04976	0.401929
75956119	chr5:75956119:C:T	1.0258e-18	-2.09389	0.406893
75956503	chr5:75956503:A:T	1.52699e-18	-4.25965e-10	-1.28917
75957134	chr5:75957134:C:T	2.04466e-19	-2.01222	-1.2876
75957354	chr5:75957354:A:G	1.40492e-18	-4.25965e-10	-1.37248
75957440	chr5:75957440:C:T	9.47945e-19	-1.99354	0.227618
75957486	chr5:75957486:C:T	9.25055e-19	-2.00821	0.217848
75957525	chr5:75957525:G:A	5.82277e-19	-1.44637	-0.806908
75957967	chr5:75957967:A:G	2.15025e-18	-4.25965e-10	-0.94688
75957973	chr5:75957973:G:A	9.02058e-19	-1.81554	-4.01506e-10
75958035	chr5:75958035:G:T	2.16411e-18	-4.25965e-10	-0.940456
75958325	chr5:75958325:C:T	2.00237e-18	-2.18133	1.1632
75958332	chr5:75958332:G:C	1.44184e-18	-4.25965e-10	-1.34655
75958491	chr5:75958491:C:T	8.64698e-19	-1.98283	0.124993
75958741	chr5:75958741:T:C	1.99517e-19	-2.20352	-1.1208
75959096	chr5:75959096:T:C	1.48468e-18	-4.25965e-10	-1.31726
75959118	chr5:75959118:G:A	5.44978e-19	-2.21682	-0.102654
75959381	chr5:75959381:C:T	2.55205e-18	-1.77892	1.00335
75959468	chr5:75959468:A:G	2.60976e-19	-2.18533	-0.870459
75959744	chr5:75959744:T:C	1.53457e-18	-4.25965e-10	-1.28422
75959807	chr5:75959807:C:T	1.37447e-18	-4.25965e-10	-1.39439
75959911	chr5:75959911:C:T	1.90084e-19	-2.22073	-1.15203
75959920	chr5:75959920:T:C	7.49424e-19	-2.13685	0.135935
75960153	chr5:75960153:G:T	1.53279e-18	-4.25965e-10	-1.28537
75960165	chr5:75960165:A:G	3.77916e-18	-1.43351	1.05055
75960268	chr5:75960268:G:A	6.45655e-19	-2.06362	-0.0863363
75960347	chr5:75960347:A:G	1.36586e-18	-4.25965e-10	-1.40068
75960618	chr5:75960618:C:T	1.46256e-18	-4.25965e-10	-1.33227
75961183	chr5:75961183:G:T	1.68082e-18	-4.25965e-10	-1.19319
75961237	chr5:75961237:C:T	1.34387e-18	-4.25965e-10	-1.41691
75961381	chr5:75961381:A:G	5.34567e-18	-1.30129	1.26511
75961621	chr5:75961621:TTC:T	7.98033e-19	-2.00431	0.0662355
75961834	chr5:75961834:T:C	8.21806e-19	-1.99615	0.0874359
75961927	chr5:75961927:A:G	1.36378e-18	-4.25965e-10	-1.4022
75962175	chr5:75962175:T:C	2.2753e-18	-4.25965e-10	-0.890354
75962235	chr5:75962235:C:T	5.33272e-18	-4.25965e-10	-0.0386025
75962414	chr5:75962414:C:T	2.1164e-18	-4.25965e-10	-0.962747
75962621	chr5:75962621:A:T	1.60115e-18	-4.25965e-10	-1.24174
75963077	chr5:75963077:A:G	5.85755e-18	-1.1052	1.16047
75963124	chr5:75963124:C:G	5.47976e-18	-1.17518	1.16378
75963218	chr5:75963218:T:A	3.44881e-19	-1.35999	-1.41703
75963257	chr5:75963257:T:C	8.57421e-19	-2.15401	0.28772
75963334	chr5:75963334:G:T	1.26105e-17	-4.25965e-10	0.822062
75963463	chr5:75963463:A:T	3.77052e-18	-4.25965e-10	-0.385252
75963489	chr5:75963489:C:T	1.48708e-18	-4.25965e-10	-1.31565
75964104	chr5:75964104:T:C	1.42406e-18	-4.25965e-10	-1.35895
75964159	chr5:75964159:C:T	7.27088e-19	-1.95737	-0.0738036
75964298	chr5:75964298:G:A	1.34558e-18	-4.25965e-10	-1.41564
75964485	chr5:75964485:A:G	8.61476e-19	-1.18276	-0.67881
75964687	chr5:75964687:T:C	5.63992e-19	-0.891647	-1.39353
75964937	chr5:75964937:A:G	1.6941e-18	-4.25965e-10	-1.18531
75965111	chr5:75965111:G:C	1.95973e-19	-2.21967	-1.12257
75965234	chr5:75965234:C:G	1.64823e-18	-4.25965e-10	-1.21276
75965486	chr5:75965486:C:T	1.36858e-18	-4.25965e-10	-1.39869
75965498	chr5:75965498:ACACT:A	1.6941e-18	-4.25965e-10	-1.18531
75966075	chr5:75966075:G:A	1.40492e-17	-4.25965e-10	0.930102
75966335	chr5:75966335:T:C	1.39473e-18	-4.25965e-10	-1.37977
75966838	chr5:75966838:T:G	2.17839e-18	-4.25965e-10	-0.933877
75966891	chr5:75966891:A:C	2.38895e-18	-4.25965e-10	-0.841609
75966914	chr5:75966914:T:G	1.54159e-18	-4.25965e-10	-1.27965
75966920	chr5:75966920:A:G	1.46213e-18	-4.25965e-10	-1.33257
75967027	chr5:75967027:A:AT	1.67453e-18	-4.25965e-10	-1.19693
75967183	chr5:75967183:A:T	1.36865e-18	-4.25965e-10	-1.39864
75967239	chr5:75967239:C:T	6.52162e-19	-2.02261	-0.117319
75967342	chr5:75967342:T:C	2.6472e-19	-2.19702	-0.844528
75967358	chr5:75967358:C:T	5.38169e-19	-0.95829	-1.37376
75967442	chr5:75967442:C:T	2.33653e-18	-4.25965e-10	-0.863798
75967519	chr5:75967519:T:A	6.82718e-19	-1.98311	-0.11103
75967615	chr5:75967615:G:A	1.60855e-17	-4.25965e-10	1.06545
75967666	chr5:75967666:T:G	1.5757e-18	-4.25965e-10	-1.25776
75967794	chr5:75967794:G:A	2.07837e-18	-0.980882	-4.01506e-10
75967922	chr5:75967922:A:C	1.54069e-18	-4.25965e-10	-1.28023
75968005	chr5:75968005:TG:T	1.5435e-18	-4.25965e-10	-1.27841
75968038	chr5:75968038:C:T	2.20344e-18	-4.25965e-10	-0.922445
75968246	chr5:75968246:G:A	9.17269e-18	-4.25965e-10	0.503766
75968322	chr5:75968322:C:T	7.10233e-18	-1.1591	1.40706
75968440	chr5:75968440:T:C	7.12643e-19	-1.98222	-0.0690201
75968659	chr5:75968659:A:G	1.34487e-18	-4.25965e-10	-1.41617
75968688	chr5:75968688:A:C	2.04847e-19	-2.21257	-1.08539
75968750	chr5:75968750:T:C	5.13277e-18	-4.25965e-10	-0.0768187
75968855	chr5:75968855:C:T	1.54301e-18	-4.25965e-10	-1.27873
75968899	chr5:75968899:GA:G	1.38446e-18	-4.25965e-10	-1.38715
75969079	chr5:75969079:C:T	1.5423e-18	-4.25965e-10	-1.27919
75969489	chr5:75969489:A:C	1.59441e-18	-4.25965e-10	-1.24596
75969515	chr5:75969515:A:G	4.43805e-18	-1.26973	1.04748
75970019	chr5:75970019:T:C	1.34384e-18	-4.25965e-10	-1.41693
75970137	chr5:75970137:T:C	1.6114e-18	-4.25965e-10	-1.23536
75970159	chr5:75970159:G:C	2.05307e-18	-4.25965e-10	-0.993128
75970247	chr5:75970247:A:C	1.34389e-18	-4.25965e-10	-1.41689
75970366	chr5:75970366:A:C	4.48281e-18	-4.25965e-10	-0.212215
75970510	chr5:75970510:G:A	4.02577e-19	-2.00268	-0.619649
75970797	chr5:75970797:A:G	6.01849e-19	-2.22021	-4.01506e-10
75970855	chr5:75970855:G:A	2.31982e-18	-4.25965e-10	-0.870976
75970864	chr5:75970864:A:G	4.4455e-18	-4.25965e-10	-0.220572
75970879	chr5:75970879:A:T	3.34357e-18	-4.25965e-10	-0.505426
75971127	chr5:75971127:C:T	1.62618e-18	-4.25965e-10	-1.22623
75971497	chr5:75971497:G:T	4.72252e-18	-4.25965e-10	-0.160122
75971546	chr5:75971546:G:A	5.04678e-19	-1.97357	-0.422727
75971562	chr5:75971562:G:A	3.81959e-19	-2.01675	-0.658153
75971607	chr5:75971607:C:G	1.37348e-18	-4.25965e-10	-1.39512
75971635	chr5:75971635:T:C	2.28877e-18	-4.25965e-10	-0.884451
75971717	chr5:75971717:G:A	3.99013e-18	-4.25965e-10	-0.328642
75971828	chr5:75971828:G:T	1.60521e-19	-2.12477	-1.41702
75972020	chr5:75972020:C:T	1.66302e-18	-4.25965e-10	-1.20383
75972141	chr5:75972141:G:A	1.49662e-18	-4.25965e-10	-1.30925
75972312	chr5:75972312:C:A	2.39618e-18	-4.25965e-10	-0.838589
75972519	chr5:75972519:A:G	2.62832e-18	-1.50936	0.763235
75972633	chr5:75972633:T:C	3.99032e-18	-4.25965e-10	-0.328594
75972722	chr5:75972722:C:G	1.8038e-19	-2.04854	-1.37661
75972749	chr5:75972749:C:A	1.63282e-18	-4.25965e-10	-1.22216
75972770	chr5:75972770:A:G	6.30861e-19	-1.99847	-0.174669
75973011	chr5:75973011:T:A	2.56379e-18	-4.25965e-10	-0.770977
75973338	chr5:75973338:A:T	1.365e-18	-4.25965e-10	-1.40131
75973353	chr5:75973353:A:G	1.26814e-17	-4.25965e-10	0.827675
75973580	chr5:75973580:G:A	1.4308e-18	-4.25965e-10	-1.35423
75973729	chr5:75973729:CTT:C	1.53856e-18	-4.25965e-10	-1.28162
75973909	chr5:75973909:A:G	3.91383e-19	-2.01817	-0.632362
75973922	chr5:75973922:A:C	4.00321e-19	-1.21558	-1.41237
75974636	chr5:75974636:C:A	3.31433e-18	-1.54228	1.02807
75974697	chr5:75974697:C:T	7.53769e-19	-1.98767	-0.00746681
75974771	chr5:75974771:G:A	1.34379e-18	-4.25965e-10	-1.41697
75974815	chr5:75974815:G:A	4.04209e-18	-1.51009	1.19438
75974848	chr5:75974848:A:G	1.69071e-17	-4.25965e-10	1.11527
75975284	chr5:75975284:T:C	3.42303e-19	-2.17235	-0.612175
75975365	chr5:75975365:A:G	1.67038e-18	-4.25965e-10	-1.19942
75975431	chr5:75975431:A:G	1.27584e-18	-1.46886	-4.01506e-10
75975722	chr5:75975722:T:C	2.12499e-18	-4.25965e-10	-0.958696
75975909	chr5:75975909:A:G	3.7677e-18	-4.25965e-10	-0.386
75976786	chr5:75976786:C:T	6.34787e-19	-2.16693	-4.01506e-10
75977028	chr5:75977028:G:A	1.35392e-18	-4.25965e-10	-1.40946
75977265	chr5:75977265:A:T	1.60419e-18	-4.25965e-10	-1.23985
75977449	chr5:75977449:C:T	6.36074e-19	-1.99855	-0.166355
75977462	chr5:75977462:C:T	6.58789e-18	-4.25965e-10	0.172768
75978258	chr5:75978258:C:G	1.5521e-18	-4.25965e-10	-1.27286
75978823	chr5:75978823:A:G	8.47921e-19	-2.11501	0.237577
75978837	chr5:75978837:G:C	1.35261e-17	-4.25965e-10	0.892159
75978887	chr5:75978887:C:G	7.28917e-19	-1.9616	-0.0670558
75979012	chr5:75979012:G:A	2.37287e-18	-4.25965e-10	-0.848366
75979061	chr5:75979061:G:A	7.14364e-19	-1.99053	-0.0582976
75979065	chr5:75979065:A:G	6.74599e-19	-0.761368	-1.34473
75979317	chr5:75979317:G:A	3.15393e-17	-4.25965e-10	1.73877
75979343	chr5:75979343:A:G	1.34387e-18	-4.25965e-10	-1.41691
75979439	chr5:75979439:C:T	2.70119e-19	-2.17439	-0.84697
75979475	chr5:75979475:G:C	1.38585e-18	-4.25965e-10	-1.38615
75979686	chr5:75979686:G:A	4.89643e-19	-2.03257	-0.393974
75979848	chr5:75979848:G:T	1.59583e-18	-4.25965e-10	-1.24507
75979977	chr5:75979977:T:G	5.19889e-19	-1.9908	-0.375801
75979986	chr5:75979986:A:AT	1.51718e-18	-4.25965e-10	-1.29561
75980004	chr5:75980004:C:T	1.3587e-18	-4.25965e-10	-1.40594
75980087	chr5:75980087:A:G	7.2179e-19	-1.46516	-0.573327
75980376	chr5:75980376:T:C	3.79758e-19	-1.29774	-1.38295
75980468	chr5:75980468:A:C	4.15986e-18	-4.25965e-10	-0.286983
75980539	chr5:75980539:G:A	1.5957e-18	-4.25965e-10	-1.24515
75980616	chr5:75980616:G:T	1.71409e-18	-1.55466	0.381075
75980751	chr5:75980751:C:T	1.99947e-18	-4.25965e-10	-1.01958
75980800	chr5:75980800:C:G	1.55367e-18	-4.25965e-10	-1.27185
75980961	chr5:75980961:G:T	1.36834e-18	-4.25965e-10	-1.39887
75981010	chr5:75981010:C:A	1.76249e-18	-1.54834	0.402605
75981133	chr5:75981133:A:C	2.21203e-18	-4.25965e-10	-0.918556
75981305	chr5:75981305:T:C	1.35612e-18	-4.25965e-10	-1.40783
75981419	chr5:75981419:A:G	1.52795e-19	-2.1741	-1.41702
75981458	chr5:75981458:C:A	1.90596e-18	-4.25965e-10	-1.06748
75981966	chr5:75981966:A:G	6.08423e-19	-1.9997	-0.209652
75981974	chr5:75981974:C:G	1.36411e-18	-4.25965e-10	-1.40197
75982142	chr5:75982142:A:G	1.45255e-18	-1.63004	0.29089
75982289	chr5:75982289:A:G	3.77567e-19	-1.27277	-1.4137
75982815	chr5:75982815:G:A	2.39671e-18	-4.25965e-10	-0.838367
75983372	chr5:75983372:T:C	3.65073e-19	-1.61479	-1.10533
75983428	chr5:75983428:C:T	1.36846e-18	-4.25965e-10	-1.39878
75983465	chr5:75983465:G:A	1.64659e-18	-4.25965e-10	-1.21376
75983679	chr5:75983679:C:T	5.78365e-19	-2.13904	-0.120971
75983696	chr5:75983696:G:T	5.96428e-18	-4.25965e-10	0.0733235
75985064	chr5:75985064:C:G	1.87558e-18	-4.25965e-10	-1.08355
75985472	chr5:75985472:G:A	2.52007e-15	-4.25965e-10	6.11958
75985583	chr5:75985583:C:T	2.51261e-18	-0.684702	-0.106439
75985631	chr5:75985631:G:A	2.85832e-19	-2.22205	-0.742763
75985729	chr5:75985729:G:A	1.46227e-19	-2.22054	-1.41452
75985841	chr5:75985841:G:A	1.39652e-18	-4.25965e-10	-1.37848
75985883	chr5:75985883:G:T	1.57656e-18	-4.25965e-10	-1.25722
75986078	chr5:75986078:A:G	2.45638e-18	-4.25965e-10	-0.813774
75986187	chr5:75986187:C:T	2.11273e-19	-2.13384	-1.13323
75986484	chr5:75986484:A:G	1.95704e-19	-2.16755	-1.17607
75986601	chr5:75986601:A:G	1.14965e-17	-4.25965e-10	0.72958
75986609	chr5:75986609:C:T	3.24749e-19	-2.21901	-0.618153
75986944	chr5:75986944:T:C	1.83813e-19	-2.18688	-1.21942
75987194	chr5:75987194:G:A	2.69539e-18	-4.25965e-10	-0.720923
75987207	chr5:75987207:T:C	7.41745e-18	-0.777729	1.0691
75987319	chr5:75987319:T:C	1.94519e-19	-2.18685	-1.16284
75987368	chr5:75987368:A:G	1.05834e-18	-1.65576	-4.01506e-10
75987409	chr5:75987409:T:G	6.52532e-18	-0.702382	0.865608
75987417	chr5:75987417:A:G	3.95056e-19	-2.03287	-0.60832
75987724	chr5:75987724:A:T	2.17276e-17	-1.25084	2.61695
75987834	chr5:75987834:T:C	1.38852e-18	-4.25965e-10	-1.38422
75988775	chr5:75988775:T:A	2.25359e-17	-1.19942	2.60207
75988961	chr5:75988961:A:C	1.60946e-18	-4.25965e-10	-1.23657
75988977	chr5:75988977:A:G	2.32698e-19	-1.7842	-1.38627
75989051	chr5:75989051:G:A	1.40422e-18	-4.25965e-10	-1.37298
75989184	chr5:75989184:A:G	1.20802e-17	-1.17125	1.95035
75989237	chr5:75989237:G:T	3.09682e-18	-4.25965e-10	-0.582088
75989479	chr5:75989479:C:T	1.47339e-18	-4.25965e-10	-1.3249
75989525	chr5:75989525:G:A	7.36169e-17	-1.68097	4.26738
75989997	chr5:75989997:A:G	2.54577e-18	-4.25965e-10	-0.778032
75990102	chr5:75990102:T:C	1.43929e-18	-4.25965e-10	-1.34832
75990322	chr5:75990322:T:C	1.99364e-19	-2.17524	-1.14985
75990360	chr5:75990360:T:A	7.74943e-17	-1.60116	4.2389
75990598	chr5:75990598:A:T	2.10435e-18	-4.25965e-10	-0.968457
75990694	chr5:75990694:T:C	2.70602e-18	-4.25965e-10	-0.716985
75990781	chr5:75990781:A:G	2.0247e-18	-4.25965e-10	-1.00704
75990933	chr5:75990933:A:G	1.00485e-17	-1.17773	1.77269
75991211	chr5:75991211:T:C	7.23063e-19	-2.03672	-4.01506e-10
75992751	chr5:75992751:TAAAC:T	1.74213e-16	-1.61867	5.06648
75993034	chr5:75993034:C:T	2.28913e-18	-4.25965e-10	-0.884294
75993061	chr5:75993061:T:G	7.41991e-18	-4.25965e-10	0.291702
75993116	chr5:75993116:AG:A	2.73241e-18	-4.25965e-10	-0.70728
75993396	chr5:75993396:G:A	2.27835e-19	-2.14963	-1.04197
75993437	chr5:75993437:C:T	2.99437e-19	-2.21751	-0.700806
75993453	chr5:75993453:G:A	1.35105e-18	-4.25965e-10	-1.41158
75993641	chr5:75993641:G:T	2.97376e-19	-2.09975	-0.82547
75993901	chr5:75993901:A:G	1.79453e-18	-4.25965e-10	-1.12772
75994339	chr5:75994339:G:A	4.25419e-19	-2.12784	-0.439308
75994632	chr5:75994632:C:A	2.67071e-19	-1.88292	-1.14978
75994677	chr5:75994677:T:A	7.35633e-19	-0.825669	-1.19382
75995416	chr5:75995416:T:C	1.49277e-18	-4.25965e-10	-1.31183
75995491	chr5:75995491:G:A	2.54299e-18	-4.25965e-10	-0.779125
75995554	chr5:75995554:C:T	4.22051e-19	-1.40667	-1.16843
75995619	chr5:75995619:A:G	1.39341e-18	-4.25965e-10	-1.38071
75995639	chr5:75995639:T:C	2.88059e-19	-2.0215	-0.935556
75995677	chr5:75995677:G:A	1.69911e-19	-2.08077	-1.40417
75995678	chr5:75995678:A:C	1.70879e-19	-2.07679	-1.40248
75995829	chr5:75995829:G:A	1.71118e-19	-2.07327	-1.4046
75995841	chr5:75995841:A:G	1.72781e-19	-2.06608	-1.40212
75995972	chr5:75995972:A:G	2.98722e-19	-1.84155	-1.07915
75995992	chr5:75995992:A:G	6.82669e-19	-0.771289	-1.32292
75996310	chr5:75996310:T:C	3.79435e-19	-1.41926	-1.26228
75996422	chr5:75996422:C:T	4.13377e-19	-1.36868	-1.22718
75996466	chr5:75996466:G:A	4.0793e-19	-1.38316	-1.22596
75996494	chr5:75996494:A:C	2.28176e-19	-1.79427	-1.39583
75997153	chr5:75997153:C:T	5.16692e-19	-1.43331	-0.939461
75997297	chr5:75997297:C:A	2.40095e-19	-1.94594	-1.19325
75997304	chr5:75997304:A:G	1.48397e-18	-4.25965e-10	-1.31775
75997626	chr5:75997626:A:C	3.35073e-19	-1.76655	-1.03932
75997784	chr5:75997784:A:G	1.34889e-18	-4.25965e-10	-1.41318
75997859	chr5:75997859:A:G	1.73808e-19	-2.0532	-1.40907
75997871	chr5:75997871:T:G	1.72847e-19	-2.06199	-1.40582
75997953	chr5:75997953:A:G	1.46693e-18	-4.25965e-10	-1.32929
75997976	chr5:75997976:TGTG:T	4.79376e-19	-1.05659	-1.39115
75997981	chr5:75997981:T:C	1.89896e-19	-1.99259	-1.38115
75998002	chr5:75998002:T:C	1.52194e-18	-4.25965e-10	-1.29248
75998332	chr5:75998332:A:G	1.68827e-19	-2.08356	-1.40779
75998404	chr5:75998404:C:T	1.34379e-18	-4.25965e-10	-1.41697
75998521	chr5:75998521:T:C	1.71515e-19	-2.06707	-1.40848
75998723	chr5:75998723:C:T	1.70816e-19	-2.06879	-1.41084
75998802	chr5:75998802:C:G	1.73513e-19	-2.05902	-1.40495
75998810	chr5:75998810:T:C	1.73537e-19	-2.07371	-1.39012
75998954	chr5:75998954:G:A	6.00781e-19	-2.22199	-4.01506e-10
75998958	chr5:75998958:G:A	1.72322e-19	-2.06181	-1.40904
75999082	chr5:75999082:A:G	1.71597e-19	-2.07036	-1.40471
75999145	chr5:75999145:A:G	1.38696e-18	-4.25965e-10	-1.38535
75999245	chr5:75999245:C:G	9.43101e-18	-4.25965e-10	0.531538
75999514	chr5:75999514:C:T	2.65558e-19	-1.88197	-1.15642
75999702	chr5:75999702:A:G	5.13727e-19	-0.969167	-1.40936
75999828	chr5:75999828:G:C	1.93579e-19	-2.03575	-1.31878
76000102	chr5:76000102:T:C	2.59589e-19	-1.64521	-1.41591
76000269	chr5:76000269:T:C	2.25516e-18	-4.25965e-10	-0.899243
76000285	chr5:76000285:A:G	7.11144e-19	-2.05334	-4.01506e-10
76000311	chr5:76000311:G:A	1.34582e-18	-4.25965e-10	-1.41546
76000359	chr5:76000359:G:C	1.4766e-18	-4.25965e-10	-1.32272
76000538	chr5:76000538:A:C	1.93442e-19	-2.08616	-1.26908
76000659	chr5:76000659:G:A	4.22975e-18	-4.25965e-10	-0.270323
76000701	chr5:76000701:T:C	1.89673e-19	-2.07446	-1.30046
76000821	chr5:76000821:A:G	1.42068e-18	-4.25965e-10	-1.36133
76000901	chr5:76000901:A:T	9.71033e-19	-1.74186	-4.01506e-10
76001321	chr5:76001321:C:T	5.08557e-19	-0.979556	-1.40909
76001453	chr5:76001453:T:A	2.0044e-18	-4.25965e-10	-1.01712
76001484	chr5:76001484:C:T	2.65713e-19	-2.22163	-0.816171
76002178	chr5:76002178:A:G	1.97695e-18	-1.03091	-4.01506e-10
76002606	chr5:76002606:T:G	1.61231e-18	-4.25965e-10	-1.2348
76002668	chr5:76002668:C:A	2.20388e-19	-1.83385	-1.39098
76002876	chr5:76002876:A:T	1.636e-19	-2.1759	-1.34689
76002887	chr5:76002887:A:G	1.6625e-19	-2.0911	-1.41563
76003069	chr5:76003069:G:T	1.67873e-19	-2.08751	-1.4095
76003210	chr5:76003210:G:T	1.64628e-19	-2.10012	-1.41641
76003213	chr5:76003213:A:G	3.52322e-19	-1.9846	-0.77107
76003534	chr5:76003534:T:C	2.1569e-18	-4.25965e-10	-0.943794
76003899	chr5:76003899:G:A	1.4108e-18	-4.25965e-10	-1.3683
76003988	chr5:76003988:G:T	1.56525e-18	-4.25965e-10	-1.26442
76004200	chr5:76004200:C:T	2.32343e-19	-1.95013	-1.22187
76004306	chr5:76004306:C:A	2.5368e-19	-2.21811	-0.866034
76004378	chr5:76004378:T:G	2.26577e-19	-2.21995	-0.977189
76004399	chr5:76004399:A:G	1.63903e-19	-2.10512	-1.41582
76004418	chr5:76004418:C:A	9.54499e-18	-4.25965e-10	0.543552
76004437	chr5:76004437:G:C	1.61871e-18	-4.25965e-10	-1.23084
76004646	chr5:76004646:C:T	2.68936e-19	-1.73382	-1.29192
76004817	chr5:76004817:C:T	2.87118e-19	-1.7725	-1.18783
76005127	chr5:76005127:G:A	2.2378e-19	-1.8019	-1.40765
76005416	chr5:76005416:A:C	1.69939e-19	-2.06861	-1.41617
76005486	chr5:76005486:T:C	1.68202e-19	-2.08302	-1.41203
76005528	chr5:76005528:A:G	1.65893e-19	-2.09607	-1.41281
76005784	chr5:76005784:T:C	1.64486e-19	-2.1038	-1.4136
76006117	chr5:76006117:G:C	2.55319e-19	-2.19152	-0.88619
76006186	chr5:76006186:A:G	1.56037e-19	-2.20532	-1.36481
76006417	chr5:76006417:T:C	2.11363e-19	-1.8677	-1.39894
76006482	chr5:76006482:T:C	2.02422e-19	-1.90918	-1.40068
76006804	chr5:76006804:T:C	4.07188e-19	-2.12997	-0.480972
76006867	chr5:76006867:C:G	2.2633e-19	-1.88621	-1.31201
76006883	chr5:76006883:T:C	3.60168e-18	-4.25965e-10	-0.431065
76007312	chr5:76007312:G:A	1.65236e-18	-4.25965e-10	-1.21026
76007416	chr5:76007416:A:G	8.44352e-19	-1.65531	-0.226343
76007466	chr5:76007466:G:C	2.57836e-19	-1.98828	-1.07962
76007489	chr5:76007489:T:C	7.5323e-19	-1.1515	-0.844347
76007596	chr5:76007596:G:A	1.66487e-19	-2.18413	-1.32118
76007999	chr5:76007999:A:C	1.84207e-19	-2.17723	-1.22693
76008556	chr5:76008556:A:G	1.35545e-18	-4.25965e-10	-1.40833
76008647	chr5:76008647:C:A	1.62218e-18	-4.25965e-10	-1.22869
76008667	chr5:76008667:G:A	4.45066e-19	-2.05365	-0.468348
76008986	chr5:76008986:C:A	1.57549e-18	-4.25965e-10	-1.2579
76009225	chr5:76009225:C:T	1.36695e-18	-4.25965e-10	-1.39988
76009272	chr5:76009272:T:C	7.25216e-19	-1.01146	-1.02229
76009279	chr5:76009279:G:A	8.32587e-19	-0.870803	-1.02488
76009336	chr5:76009336:A:G	9.39926e-19	-0.833346	-0.941073
76009430	chr5:76009430:A:G	1.36873e-18	-4.25965e-10	-1.39858
76009576	chr5:76009576:A:G	2.06577e-17	0.707522	0.608102
76009648	chr5:76009648:T:C	4.31668e-19	-2.21913	-0.333435
76009749	chr5:76009749:C:T	1.84891e-19	-2.22203	-1.17843
76009788	chr5:76009788:A:G	1.38791e-18	-4.25965e-10	-1.38466
76009851	chr5:76009851:T:G	2.23075e-18	-4.25965e-10	-0.910127
76009867	chr5:76009867:G:A	1.55195e-19	-2.20327	-1.37226
76009968	chr5:76009968:T:A	1.12265e-18	-1.59677	-4.01506e-10
76010000	chr5:76010000:T:G	2.35127e-18	-4.25965e-10	-0.85751
76010003	chr5:76010003:T:G	4.00874e-19	-1.84762	-0.778955
76010146	chr5:76010146:T:A	1.68778e-18	-0.0958213	-1.09323
76010222	chr5:76010222:T:C	1.59836e-19	-2.20706	-1.33901
76010272	chr5:76010272:T:A	2.12157e-18	-4.25965e-10	-0.96031
76010842	chr5:76010842:TAGAA:T	1.29543e-18	-1.45362	-4.01506e-10
76010891	chr5:76010891:T:C	1.55529e-18	-4.25965e-10	-1.2708
76010991	chr5:76010991:G:C	4.34855e-19	-2.21336	-0.331849
76011031	chr5:76011031:C:T	4.49112e-19	-2.01521	-0.49774
76011148	chr5:76011148:G:A	9.63072e-19	-0.662769	-1.08732
76011517	chr5:76011517:T:C	9.20881e-19	-2.21634	0.421454
76011885	chr5:76011885:T:A	2.30963e-18	-4.25965e-10	-0.875376
76011915	chr5:76011915:C:T	3.04562e-19	-1.96646	-0.93488
76012066	chr5:76012066:T:C	2.09284e-19	-2.22012	-1.05641
76012446	chr5:76012446:C:T	2.59394e-18	-4.25965e-10	-0.759287
76012539	chr5:76012539:C:T	1.34371e-18	-4.25965e-10	-1.41703
76012646	chr5:76012646:T:C	2.83558e-19	-2.1199	-0.852901
76013310	chr5:76013310:G:A	1.55891e-19	-2.15798	-1.41308
76013926	chr5:76013926:T:G	2.10938e-18	-4.25965e-10	-0.966069
76014395	chr5:76014395:G:A	1.34432e-18	-4.25965e-10	-1.41658
76014560	chr5:76014560:T:C	1.34649e-18	-4.25965e-10	-1.41496
76015636	chr5:76015636:A:G	3.11611e-18	-4.25965e-10	-0.575879
76015942	chr5:76015942:A:G	2.56005e-19	-2.06256	-1.01247
76016392	chr5:76016392:A:G	1.58964e-19	-2.22192	-1.32962
76016664	chr5:76016664:A:G	2.14287e-19	-1.94014	-1.31277
76017197	chr5:76017197:A:G	1.35985e-18	-4.25965e-10	-1.40509
76017206	chr5:76017206:C:G	1.35037e-18	-4.25965e-10	-1.41209
76017352	chr5:76017352:T:C	1.52277e-18	-4.25965e-10	-1.29194
76017896	chr5:76017896:A:G	1.65731e-19	-2.1989	-1.31096
76017908	chr5:76017908:G:C	1.1826e-18	-1.54475	-4.01506e-10
76018027	chr5:76018027:C:G	3.54266e-18	-4.25965e-10	-0.447586
76018389	chr5:76018389:A:G	1.34616e-18	-4.25965e-10	-1.41521
76018396	chr5:76018396:A:G	3.32816e-18	-4.25965e-10	-0.510044
76018528	chr5:76018528:A:G	1.66337e-18	-4.25965e-10	-1.20362
76018711	chr5:76018711:G:A	1.49527e-19	-2.21838	-1.39436
76018795	chr5:76018795:A:G	2.94897e-18	-4.25965e-10	-0.631009
76019195	chr5:76019195:G:A	2.41128e-19	-2.20359	-0.931299
76019502	chr5:76019502:C:T	1.56124e-19	-2.21743	-1.35214
76019559	chr5:76019559:C:G	1.41885e-18	-4.25965e-10	-1.36262
76019607	chr5:76019607:C:G	2.54948e-18	-4.25965e-10	-0.776574
76019820	chr5:76019820:C:T	1.52953e-19	-2.17432	-1.41577
76020145	chr5:76020145:C:A	2.47964e-18	-4.25965e-10	-0.804352
76020227	chr5:76020227:G:A	2.63028e-18	-4.25965e-10	-0.745374
76020725	chr5:76020725:G:A	2.09737e-18	-4.25965e-10	-0.971781
76020870	chr5:76020870:A:C	2.73126e-18	-4.25965e-10	-0.707701
76020934	chr5:76020934:A:T	2.12891e-18	-4.25965e-10	-0.956853
76021071	chr5:76021071:T:A	1.78899e-18	-4.25965e-10	-1.13081
76021149	chr5:76021149:A:T	2.6629e-18	-4.25965e-10	-0.733049
76021348	chr5:76021348:A:G	3.40633e-18	-4.25965e-10	-0.486829
76022358	chr5:76022358:G:A	1.50168e-19	-2.20776	-1.40071
76022615	chr5:76022615:T:G	1.82814e-18	-1.10917	-4.01506e-10
76023643	chr5:76023643:A:AATGTGTGTGTGTATATATACATATATATGT	6.14601e-19	-2.19925	-4.01506e-10
76024181	chr5:76024181:CA:C	3.2124e-19	-2.0869	-0.761132
76024209	chr5:76024209:A:G	4.12418e-19	-2.20759	-0.390593
76024586	chr5:76024586:A:G	1.36578e-18	-4.25965e-10	-1.40074
76024684	chr5:76024684:C:T	3.54618e-18	-4.25965e-10	-0.446593
76024866	chr5:76024866:T:C	1.41707e-18	-4.25965e-10	-1.36387
76025010	chr5:76025010:C:T	1.41976e-18	-4.25965e-10	-1.36198
76025104	chr5:76025104:T:C	2.13788e-19	-2.13381	-1.12143
76025152	chr5:76025152:C:T	2.10638e-18	-4.25965e-10	-0.967495
76025234	chr5:76025234:G:A	2.17041e-18	-4.25965e-10	-0.937548
76026123	chr5:76026123:A:G	1.46228e-18	-4.25965e-10	-1.33247
76026668	chr5:76026668:C:T	2.98753e-19	-2.13267	-0.787936
76026817	chr5:76026817:A:G	2.24686e-18	-4.25965e-10	-0.902932
76027140	chr5:76027140:C:A	5.75825e-19	-2.06965	-0.194765
76027161	chr5:76027161:G:A	5.61157e-19	-2.18774	-0.102482
76027315	chr5:76027315:G:C	1.41381e-18	-4.25965e-10	-1.36617
76027482	chr5:76027482:C:T	4.20294e-19	-2.20176	-0.377509
76027563	chr5:76027563:C:T	2.47569e-19	-2.10862	-0.999909
76027944	chr5:76027944:G:T	5.01796e-19	-1.98574	-0.416285
76028033	chr5:76028033:G:A	2.60275e-19	-2.11023	-0.948248
76028034	chr5:76028034:C:T	2.56383e-19	-2.1077	-0.965851
76028104	chr5:76028104:T:C	1.45899e-18	-4.25965e-10	-1.33472
76028175	chr5:76028175:A:G	1.60297e-18	-4.25965e-10	-1.24061
76029167	chr5:76029167:T:C	2.54503e-19	-2.16544	-0.915464
76029451	chr5:76029451:TCATTGAATAGA:T	1.35561e-18	-4.25965e-10	-1.40821
76029454	chr5:76029454:T:C	5.82758e-19	-1.98746	-0.264989
76029582	chr5:76029582:T:A	1.62133e-19	-2.12534	-1.40646
76029806	chr5:76029806:C:T	1.55623e-18	-4.25965e-10	-1.2702
76029846	chr5:76029846:T:C	1.37594e-18	-4.25965e-10	-1.39333
76031014	chr5:76031014:A:C	7.41513e-19	-2.01153	-4.01506e-10
76031208	chr5:76031208:C:T	1.77233e-18	-1.14017	-4.01506e-10
76031469	chr5:76031469:G:A	5.54582e-19	-1.89967	-0.402338
76031503	chr5:76031503:G:T	2.6251e-19	-2.10461	-0.945322
76031649	chr5:76031649:G:C	7.35815e-19	-2.01924	-4.01506e-10
76031712	chr5:76031712:C:A	1.47999e-18	-4.25965e-10	-1.32043
76031736	chr5:76031736:C:T	3.55335e-18	-2.02289	1.57832
76032171	chr5:76032171:T:A	3.16813e-18	-4.25965e-10	-0.559323
76032239	chr5:76032239:GATAA:G	1.82432e-19	-2.02412	-1.38972
76032591	chr5:76032591:G:A	1.78895e-19	-2.13043	-1.30299
76032866	chr5:76032866:G:T	3.11084e-18	-4.25965e-10	-0.577572
76032970	chr5:76032970:T:A	7.26617e-19	-2.03182	-4.01506e-10
76033030	chr5:76033030:C:A	2.16292e-18	-4.25965e-10	-0.941005
76033103	chr5:76033103:T:C	3.13649e-18	-4.25965e-10	-0.56936
76033147	chr5:76033147:G:A	1.34992e-18	-4.25965e-10	-1.41242
76033219	chr5:76033219:T:A	3.86923e-18	-4.25965e-10	-0.35941
76033260	chr5:76033260:C:T	1.54268e-18	-4.25965e-10	-1.27894
76033275	chr5:76033275:G:T	1.49829e-19	-2.19572	-1.415
76033324	chr5:76033324:T:C	6.67157e-19	-2.11719	-4.01506e-10
76033329	chr5:76033329:A:G	1.34824e-18	-4.25965e-10	-1.41367
76033332	chr5:76033332:T:C	1.52414e-18	-4.25965e-10	-1.29103
76033429	chr5:76033429:G:A	1.38787e-18	-4.25965e-10	-1.3847
76033431	chr5:76033431:G:C	7.63192e-19	-1.98271	-4.01506e-10
76033489	chr5:76033489:A:G	2.65349e-19	-2.09415	-0.945023
76033758	chr5:76033758:C:A	1.42123e-18	-4.25965e-10	-1.36094
76033802	chr5:76033802:G:A	1.98218e-18	-4.25965e-10	-1.02827
76033840	chr5:76033840:G:A	7.66754e-19	-1.8958	-0.0822515
76033972	chr5:76033972:T:C	1.35392e-18	-4.25965e-10	-1.40946
76034030	chr5:76034030:C:T	1.41033e-18	-4.25965e-10	-1.36864
76034044	chr5:76034044:CTGTT:C	6.20279e-19	-1.93785	-0.252201
76034110	chr5:76034110:C:A	5.69181e-19	-2.18737	-0.0886486
76034156	chr5:76034156:A:G	2.37134e-18	-4.25965e-10	-0.849008
76034186	chr5:76034186:A:G	1.53779e-19	-2.21344	-1.37127
76034201	chr5:76034201:C:A	6.58791e-19	-2.12981	-4.01506e-10
76034260	chr5:76034260:C:T	5.74633e-19	-1.91181	-0.354675
76034277	chr5:76034277:A:C	1.34736e-18	-4.25965e-10	-1.41431
76034310	chr5:76034310:C:T	7.17329e-19	-2.04469	-4.01506e-10
76034328	chr5:76034328:G:C	5.94347e-19	-1.96564	-0.267112
76034497	chr5:76034497:T:C	3.88613e-19	-1.90552	-0.752113
76034557	chr5:76034557:A:T	5.4118e-19	-1.93918	-0.387286
76034643	chr5:76034643:T:C	2.75187e-19	-2.04354	-0.959231
76034766	chr5:76034766:A:G	1.52711e-18	-4.25965e-10	-1.28909
76034801	chr5:76034801:T:A	2.79925e-18	-4.25965e-10	-0.683115
76035142	chr5:76035142:T:C	2.16295e-18	-4.25965e-10	-0.940992
76035326	chr5:76035326:C:A	1.47808e-18	-4.25965e-10	-1.32172
76035393	chr5:76035393:G:A	6.63914e-19	-2.20139	0.0793239
76036045	chr5:76036045:T:C	1.68816e-18	-4.25965e-10	-1.18883
76036300	chr5:76036300:G:A	5.57598e-19	-2.01331	-0.283271
76036365	chr5:76036365:T:G	1.05344e-18	-1.66041	-4.01506e-10
76036406	chr5:76036406:T:C	4.09084e-19	-2.21292	-0.393375
76036651	chr5:76036651:A:G	3.38549e-19	-2.19737	-0.598184
76036783	chr5:76036783:T:C	2.77888e-19	-1.9049	-1.0881
76036907	chr5:76036907:C:T	1.88847e-18	-4.25965e-10	-1.0767
76036910	chr5:76036910:A:G	2.02943e-18	-4.25965e-10	-1.00471
76036953	chr5:76036953:C:T	3.35547e-19	-1.9531	-0.851362
76037110	chr5:76037110:A:C	1.34387e-18	-4.25965e-10	-1.41691
76037206	chr5:76037206:C:T	2.69452e-19	-2.1448	-0.879031
76037384	chr5:76037384:C:T	2.16795e-18	-4.25965e-10	-0.938682
76037431	chr5:76037431:A:G	2.74948e-19	-2.00864	-0.994997
76037699	chr5:76037699:G:C	1.55027e-18	-4.25965e-10	-1.27404
76038161	chr5:76038161:G:C	2.04605e-18	-4.25965e-10	-0.996556
76038489	chr5:76038489:G:A	1.35819e-18	-2.08897	0.682656
76038788	chr5:76038788:C:T	1.95196e-18	-4.25965e-10	-1.04363
76039180	chr5:76039180:G:A	1.45698e-18	-4.25965e-10	-1.3361
76039318	chr5:76039318:G:A	1.9718e-18	-4.25965e-10	-1.03352
76039540	chr5:76039540:G:A	1.35855e-18	-4.25965e-10	-1.40604
76039543	chr5:76039543:G:A	1.58032e-18	-4.25965e-10	-1.25483
76039612	chr5:76039612:C:T	3.40167e-18	-4.25965e-10	-0.488199
76039813	chr5:76039813:G:A	1.38954e-18	-4.25965e-10	-1.38349
76040044	chr5:76040044:C:T	3.18741e-19	-1.92346	-0.932383
76040639	chr5:76040639:C:T	5.78919e-19	-1.93693	-0.322125
76040651	chr5:76040651:C:T	2.41509e-19	-2.13955	-0.993763
76040916	chr5:76040916:G:A	1.3454e-18	-4.25965e-10	-1.41577
76041319	chr5:76041319:C:T	1.4707e-18	-4.25965e-10	-1.32673
76041706	chr5:76041706:C:T	7.0701e-19	-2.05917	-4.01506e-10
76041769	chr5:76041769:C:A	1.88675e-19	-2.1111	-1.26909
76041911	chr5:76041911:G:A	2.8793e-19	-1.98274	-0.974766
76041977	chr5:76041977:G:A	2.58648e-18	-4.25965e-10	-0.762168
76042069	chr5:76042069:C:G	1.51955e-18	-4.25965e-10	-1.29405
76042422	chr5:76042422:T:A	2.10437e-18	-4.25965e-10	-0.968448
76042845	chr5:76042845:G:C	4.54817e-19	-2.2131	-0.287223
76042951	chr5:76042951:T:C	3.65722e-18	-4.25965e-10	-0.41576
76043314	chr5:76043314:T:G	2.65933e-18	-4.25965e-10	-0.73439
76043599	chr5:76043599:A:G	1.38487e-18	-4.25965e-10	-1.38686
76043865	chr5:76043865:A:C	6.98653e-19	-2.07107	-4.01506e-10
76043874	chr5:76043874:C:T	3.19661e-19	-2.19035	-0.662608
76044152	chr5:76044152:C:T	2.97593e-19	-2.10547	-0.819026
76044251	chr5:76044251:T:C	3.32224e-19	-2.15722	-0.657187
76044280	chr5:76044280:T:C	3.21138e-19	-2.14709	-0.701258
76044299	chr5:76044299:T:C	2.69394e-19	-2.11374	-0.910307
76044481	chr5:76044481:G:A	1.34758e-18	-4.25965e-10	-1.41415
76044964	chr5:76044964:T:G	6.06948e-19	-2.0041	-0.207674
76045127	chr5:76045127:G:A	6.43703e-19	-2.15298	-4.01506e-10
76045248	chr5:76045248:C:T	6.35438e-19	-2.16591	-4.01506e-10
76045276	chr5:76045276:CT:C	1.55359e-18	-4.25965e-10	-1.27189
76045778	chr5:76045778:C:T	4.45833e-19	-2.20339	-0.316889
76045816	chr5:76045816:G:T	1.9192e-18	-4.25965e-10	-1.06056
76046198	chr5:76046198:G:C	2.9564e-19	-2.13577	-0.795304
76047291	chr5:76047291:A:G	1.20857e-18	-1.52303	-4.01506e-10
76047548	chr5:76047548:A:G	2.13047e-19	-2.02332	-1.23539
76047689	chr5:76047689:G:GA	1.76261e-19	-2.04188	-1.40637
76047826	chr5:76047826:C:T	1.51372e-18	-4.25965e-10	-1.29789
76047852	chr5:76047852:G:A	1.45827e-18	-4.25965e-10	-1.33522
76047966	chr5:76047966:T:C	1.36752e-18	-4.25965e-10	-1.39947
76048015	chr5:76048015:A:G	1.42636e-18	-4.25965e-10	-1.35734
76048475	chr5:76048475:A:G	1.47398e-18	-4.25965e-10	-1.3245
76048578	chr5:76048578:G:A	3.69582e-19	-1.92481	-0.78304
76048831	chr5:76048831:G:T	1.56734e-19	-2.19283	-1.37284
76048864	chr5:76048864:A:G	5.03086e-18	-4.25965e-10	-0.0968745
76049186	chr5:76049186:A:C	1.83678e-18	-4.25965e-10	-1.10445
76049214	chr5:76049214:A:G	4.04346e-19	-1.91826	-0.699689
76049492	chr5:76049492:A:G	7.42835e-19	-2.00975	-4.01506e-10
76049611	chr5:76049611:T:C	9.95498e-19	-2.05368	0.336699
76050085	chr5:76050085:C:T	3.65726e-19	-1.93374	-0.784597
76050120	chr5:76050120:T:C	4.57436e-19	-2.19749	-0.297097
76050277	chr5:76050277:T:C	3.51196e-19	-1.92784	-0.831034
76050579	chr5:76050579:TCTCTCTCTCTTTCA:T	1.89821e-18	-4.25965e-10	-1.07155
76050630	chr5:76050630:T:TA	1.5577e-18	-4.25965e-10	-1.26925
76051988	chr5:76051988:A:T	1.55788e-19	-2.1547	-1.41702
76052000	chr5:76052000:T:C	1.44878e-18	-4.25965e-10	-1.34174
76052429	chr5:76052429:A:C	1.38779e-18	-4.25965e-10	-1.38475
76052526	chr5:76052526:A:G	1.69731e-18	-4.25965e-10	-1.18342
76052532	chr5:76052532:G:C	2.01107e-19	-2.06861	-1.24777
76052647	chr5:76052647:A:G	1.87837e-18	-4.25965e-10	-1.08206
76052780	chr5:76052780:C:A	2.04584e-18	-4.25965e-10	-0.996655
76052916	chr5:76052916:G:A	6.10229e-19	-1.92712	-0.279264
76053255	chr5:76053255:T:C	5.78829e-19	-1.92217	-0.337041
76053372	chr5:76053372:C:CATCAGACCAAATATCAGAT	2.64536e-19	-2.11407	-0.928167
76053421	chr5:76053421:A:G	1.94166e-18	-4.25965e-10	-1.04892
76053590	chr5:76053590:A:C	1.99011e-18	-4.25965e-10	-1.02428
76053619	chr5:76053619:G:A	1.59956e-18	-4.25965e-10	-1.24274
76053650	chr5:76053650:T:C	1.90679e-18	-4.25965e-10	-1.06704
76054152	chr5:76054152:C:G	2.02196e-18	-4.25965e-10	-1.0084
76054202	chr5:76054202:T:A	6.7483e-19	-2.10576	-4.01506e-10
76054455	chr5:76054455:T:C	1.37164e-18	-4.25965e-10	-1.39646
76054463	chr5:76054463:T:C	6.7427e-19	-2.10659	-4.01506e-10
76054468	chr5:76054468:C:G	1.48889e-18	-1.31444	-4.01506e-10
76054838	chr5:76054838:GTTGT:G	1.93226e-19	-1.97307	-1.38329
76055050	chr5:76055050:G:A	1.39714e-18	-4.25965e-10	-1.37804
76055359	chr5:76055359:G:T	2.04988e-19	-1.88103	-1.41624
76055389	chr5:76055389:T:G	1.48538e-18	-4.25965e-10	-1.3168
76056827	chr5:76056827:T:C	1.92056e-18	-4.25965e-10	-1.05985
76057031	chr5:76057031:G:T	1.9112e-18	-4.25965e-10	-1.06473
76057125	chr5:76057125:T:G	3.56263e-19	-1.89741	-0.847138
76057177	chr5:76057177:G:C	1.37121e-18	-4.25965e-10	-1.39677
76057343	chr5:76057343:A:AG	6.41978e-18	-4.25965e-10	0.146919
76057389	chr5:76057389:C:A	4.91143e-19	-2.21501	-0.208478
76057441	chr5:76057441:G:A	2.49902e-19	-1.91113	-1.18802
76057747	chr5:76057747:T:C	3.77504e-18	-4.25965e-10	-0.384054
76057765	chr5:76057765:T:C	1.28007e-18	-1.46555	-4.01506e-10
76057832	chr5:76057832:A:C	4.5125e-19	-2.19653	-0.311664
76057957	chr5:76057957:G:A	6.65414e-18	-4.25965e-10	0.182774
76057975	chr5:76057975:G:A	1.40372e-18	-4.25965e-10	-1.37334
76058123	chr5:76058123:C:T	3.72307e-18	-4.25965e-10	-0.397915
76058354	chr5:76058354:C:A	1.45436e-18	-4.25965e-10	-1.3379
76058394	chr5:76058394:A:G	5.96387e-18	-4.25965e-10	0.0732556
76058735	chr5:76058735:A:G	1.34431e-18	-4.25965e-10	-1.41659
76059045	chr5:76059045:T:C	7.38795e-17	2.58997	-4.01506e-10
76059350	chr5:76059350:A:G	1.4887e-18	-4.25965e-10	-1.31456
76059934	chr5:76059934:A:C	1.52649e-18	-4.25965e-10	-1.2895
76060079	chr5:76060079:G:A	1.52858e-18	-4.25965e-10	-1.28812
76060351	chr5:76060351:A:G	3.44454e-19	-1.75992	-1.01834
76061045	chr5:76061045:A:T	1.43496e-18	-4.25965e-10	-1.35132
76062004	chr5:76062004:A:G	1.40232e-18	-4.25965e-10	-1.37434
76062238	chr5:76062238:G:A	1.41273e-18	-4.25965e-10	-1.36694
76062303	chr5:76062303:T:C	1.50991e-18	-1.30041	-4.01506e-10
76062642	chr5:76062642:G:GA	2.77735e-18	-4.25965e-10	-0.690969
76062941	chr5:76062941:T:C	1.94789e-18	-4.25965e-10	-1.04572
76063275	chr5:76063275:T:C	2.01719e-18	-4.25965e-10	-1.01076
76063314	chr5:76063314:G:A	1.91006e-18	-4.25965e-10	-1.06533
76063728	chr5:76063728:T:G	1.38271e-18	-4.25965e-10	-1.38842
76063754	chr5:76063754:A:G	3.92513e-19	-2.03522	-0.61243
76064063	chr5:76064063:C:T	1.98429e-18	-4.25965e-10	-1.0272
76064076	chr5:76064076:G:A	3.94929e-19	-2.07607	-0.565439
76064284	chr5:76064284:A:G	4.27971e-19	-2.02774	-0.533421
76064348	chr5:76064348:C:T	1.4099e-18	-1.36894	-4.01506e-10
76064409	chr5:76064409:A:C	1.45645e-18	-1.33646	-4.01506e-10
76064548	chr5:76064548:G:A	3.47235e-19	-1.88459	-0.88563
76064844	chr5:76064844:A:G	1.42919e-18	-4.25965e-10	-1.35536
76064998	chr5:76064998:T:C	1.92651e-18	-4.25965e-10	-1.05675
76065303	chr5:76065303:T:C	1.95983e-18	-4.25965e-10	-1.03961
76065631	chr5:76065631:T:C	1.52098e-18	-4.25965e-10	-1.29311
76066664	chr5:76066664:T:C	4.16582e-19	-2.04855	-0.539585
76066736	chr5:76066736:A:G	2.52519e-18	-4.25965e-10	-0.786149
76066966	chr5:76066966:G:A	9.40711e-19	-2.06864	0.295059
76067415	chr5:76067415:GCAGT:G	2.05607e-19	-2.06394	-1.23032
76067935	chr5:76067935:T:C	3.05345e-18	-4.25965e-10	-0.596194
76068037	chr5:76068037:C:T	4.6501e-19	-1.08755	-1.39062
76068298	chr5:76068298:G:A	2.03126e-19	-2.08829	-1.2181
76068438	chr5:76068438:A:G	1.64448e-19	-2.10206	-1.41556
76068683	chr5:76068683:A:T	3.7229e-19	-1.89551	-0.805034
76068795	chr5:76068795:G:A	1.41012e-18	-4.25965e-10	-1.36879
76069737	chr5:76069737:G:T	1.34473e-18	-4.25965e-10	-1.41627
76069877	chr5:76069877:C:CA	5.34507e-19	-1.93027	-0.408608
76069974	chr5:76069974:C:T	8.16378e-19	-1.96961	0.0542695
76071053	chr5:76071053:G:A	3.2148e-18	-4.25965e-10	-0.5447
76071091	chr5:76071091:C:T	1.4595e-19	-2.21992	-1.41703
76071565	chr5:76071565:C:T	2.12067e-18	-0.960732	-4.01506e-10
76072835	chr5:76072835:T:C	2.56234e-18	-4.25965e-10	-0.771545
76072896	chr5:76072896:T:C	1.42716e-18	-4.25965e-10	-1.35678
76073737	chr5:76073737:A:G	5.92085e-19	-1.88145	-0.355117
76073888	chr5:76073888:A:T	1.89883e-18	-1.97433	0.9031
76074285	chr5:76074285:C:T	7.62133e-19	-1.9841	-4.01506e-10
76074346	chr5:76074346:A:T	3.67208e-18	-4.25965e-10	-0.411707
76074417	chr5:76074417:C:A	1.40808e-18	-4.25965e-10	-1.37024
76074440	chr5:76074440:T:C	1.8447e-18	-4.25965e-10	-1.10015
76074483	chr5:76074483:T:G	9.0308e-19	-1.89445	0.0800409
76074594	chr5:76074594:C:A	1.34621e-18	-4.25965e-10	-1.41517
76074772	chr5:76074772:A:C	6.2208e-19	-1.80659	-0.380558
76074912	chr5:76074912:T:C	3.06831e-19	-2.02904	-0.864884
76075341	chr5:76075341:T:A	1.49467e-19	-2.19975	-1.4134
76075380	chr5:76075380:G:T	4.22135e-19	-2.04829	-0.526603
76075880	chr5:76075880:T:C	9.09521e-19	-1.8073	-4.01506e-10
76076744	chr5:76076744:G:C	3.87627e-19	-1.89555	-0.764624
76076937	chr5:76076937:C:T	1.48154e-18	-1.31938	-4.01506e-10
76076953	chr5:76076953:G:A	2.01794e-18	-4.25965e-10	-1.01039
76077095	chr5:76077095:A:T	1.85012e-18	-4.25965e-10	-1.09721
76077895	chr5:76077895:G:A	1.02271e-18	-1.69001	-4.01506e-10
76078042	chr5:76078042:G:C	3.00383e-19	-2.07031	-0.844847
76078294	chr5:76078294:A:G	1.95166e-18	-4.25965e-10	-1.04378
76078340	chr5:76078340:G:C	6.43672e-19	-2.15303	-4.01506e-10
76078497	chr5:76078497:T:C	1.48277e-19	-2.20765	-1.41349
76078658	chr5:76078658:G:A	1.37924e-18	-4.25965e-10	-1.39094
76078866	chr5:76078866:A:G	1.80345e-18	-4.25965e-10	-1.12276
76079024	chr5:76079024:G:A	1.35337e-18	-4.25965e-10	-1.40987
76079051	chr5:76079051:G:A	1.48528e-19	-2.205	-1.41445
76079374	chr5:76079374:CAT:C	1.49725e-19	-2.19756	-1.41386
76079554	chr5:76079554:G:A	1.97356e-18	-4.25965e-10	-1.03263
76079583	chr5:76079583:T:C	1.46349e-18	-4.25965e-10	-1.33164
76080233	chr5:76080233:G:A	1.38108e-18	-4.25965e-10	-1.3896
76080375	chr5:76080375:A:G	1.35979e-18	-4.25965e-10	-1.40513
76080403	chr5:76080403:C:T	2.43422e-18	-4.25965e-10	-0.822838
76080426	chr5:76080426:G:A	1.81931e-18	-4.25965e-10	-1.114
76080481	chr5:76080481:C:T	3.52466e-18	-4.25965e-10	-0.452681
76080602	chr5:76080602:T:A	3.42391e-18	-4.25965e-10	-0.481683
76081533	chr5:76081533:A:G	1.74722e-19	-2.0402	-1.41682
76081726	chr5:76081726:G:T	4.53776e-19	-1.87162	-0.630994
76082735	chr5:76082735:G:C	4.01038e-19	-1.9306	-0.695562
76082944	chr5:76082944:G:A	5.66014e-19	-2.08801	-0.193589
76083331	chr5:76083331:CG:C	2.08137e-18	-4.25965e-10	-0.979439
76083335	chr5:76083335:A:G	1.57025e-19	-2.21603	-1.34778
76083489	chr5:76083489:C:A	2.36055e-19	-2.03963	-1.11652
76083496	chr5:76083496:G:C	5.94177e-19	-1.77104	-0.462005
76083535	chr5:76083535:G:A	1.46305e-18	-4.25965e-10	-1.33194
76084279	chr5:76084279:G:A	6.48897e-19	-2.14495	-4.01506e-10
76084362	chr5:76084362:T:C	2.25846e-18	-4.25965e-10	-0.897783
76084419	chr5:76084419:C:A	2.07456e-19	-1.8999	-1.3854
76084718	chr5:76084718:C:T	1.35031e-18	-4.25965e-10	-1.41213
76084778	chr5:76084778:C:G	1.52534e-18	-4.25965e-10	-1.29025
76084790	chr5:76084790:C:T	1.02575e-18	-1.68704	-4.01506e-10
76085978	chr5:76085978:C:A	4.33478e-19	-1.89949	-0.648892
76086068	chr5:76086068:C:A	4.50656e-19	-1.90077	-0.608747
76086134	chr5:76086134:C:T	1.31311e-18	-1.44006	-4.01506e-10
76086152	chr5:76086152:C:T	1.56852e-18	-4.25965e-10	-1.26233
76086481	chr5:76086481:C:T	2.31118e-18	-4.25965e-10	-0.874706
76086587	chr5:76086587:A:G	1.45902e-18	-4.25965e-10	-1.3347
76086647	chr5:76086647:G:A	1.55586e-18	-4.25965e-10	-1.27044
76086650	chr5:76086650:T:C	1.55382e-18	-4.25965e-10	-1.27175
76086850	chr5:76086850:A:T	1.84719e-18	-4.25965e-10	-1.0988
76087591	chr5:76087591:T:C	1.34891e-18	-4.25965e-10	-1.41316
76087917	chr5:76087917:T:C	1.86295e-18	-4.25965e-10	-1.0903
76088419	chr5:76088419:G:A	5.64079e-19	-2.02906	-0.25597
76088427	chr5:76088427:A:G	5.88765e-19	-1.62321	-0.618986
76088617	chr5:76088617:C:T	6.9973e-19	-1.61139	-0.458137
76089253	chr5:76089253:C:T	6.47625e-19	-2.14691	-4.01506e-10
76090181	chr5:76090181:A:G	7.02431e-19	-2.06567	-4.01506e-10
76091088	chr5:76091088:G:A	1.50767e-18	-4.25965e-10	-1.3019
76091489	chr5:76091489:G:A	1.02835e-18	-1.68451	-4.01506e-10
76091698	chr5:76091698:T:G	2.95045e-19	-1.98514	-0.947949
76091765	chr5:76091765:G:C	1.50276e-18	-4.25965e-10	-1.30516
76092093	chr5:76092093:C:T	7.50414e-19	-1.99959	-4.01506e-10
76092487	chr5:76092487:T:C	1.52742e-18	-4.25965e-10	-1.28889
76092592	chr5:76092592:A:G	6.83196e-19	-2.09344	-4.01506e-10
76092769	chr5:76092769:C:T	1.82368e-19	-2.00539	-1.4088
76093009	chr5:76093009:C:T	5.09228e-19	-2.08835	-0.298979
76093759	chr5:76093759:T:G	1.51337e-18	-4.25965e-10	-1.29813
76093831	chr5:76093831:T:C	1.35058e-18	-4.25965e-10	-1.41193
76094015	chr5:76094015:A:C	3.96994e-19	-1.95766	-0.678635
76094760	chr5:76094760:A:G	1.68056e-18	-4.25965e-10	-1.19334
76095768	chr5:76095768:G:T	1.47563e-18	-4.25965e-10	-1.32338
76096173	chr5:76096173:G:A	2.20297e-18	-4.25965e-10	-0.922658
76096225	chr5:76096225:T:C	7.31185e-19	-1.53549	-0.490063
76096519	chr5:76096519:T:C	2.59231e-19	-2.04448	-1.01802
76096546	chr5:76096546:G:C	1.46855e-19	-2.21395	-1.41683
76096767	chr5:76096767:C:T	2.29304e-19	-1.95875	-1.22642
76096957	chr5:76096957:G:A	2.4072e-19	-1.9311	-1.20548
76097297	chr5:76097297:T:C	9.7272e-19	-1.68229	-0.0578371
76097392	chr5:76097392:G:A	5.17657e-19	-1.56142	-0.809487
76097429	chr5:76097429:C:T	9.13672e-19	-1.72137	-0.0813822
76097465	chr5:76097465:G:C	4.62039e-19	-2.05471	-0.429863
76097793	chr5:76097793:C:T	2.78855e-19	-1.90536	-1.08417
76097813	chr5:76097813:G:C	4.35804e-19	-1.92239	-0.620636
76099076	chr5:76099076:T:C	6.48954e-19	-2.14486	-4.01506e-10
76099900	chr5:76099900:T:C	3.46076e-19	-1.98045	-0.793107
76099991	chr5:76099991:G:A	4.18436e-19	-2.05391	-0.529784
76100372	chr5:76100372:A:G	1.65255e-18	-4.25965e-10	-1.21015
76100411	chr5:76100411:A:G	9.17145e-19	-1.71151	-0.0874405
76100902	chr5:76100902:T:C	4.89693e-19	-2.12191	-0.304526
76100948	chr5:76100948:C:T	2.32952e-18	-4.25965e-10	-0.866802
76100983	chr5:76100983:T:C	1.81172e-18	-4.25965e-10	-1.11819
76101027	chr5:76101027:A:G	1.43742e-18	-4.25965e-10	-1.34961
76101085	chr5:76101085:GA:G	5.1812e-19	-2.06502	-0.304995
76101931	chr5:76101931:A:G	1.86964e-18	-4.25965e-10	-1.08672
76102038	chr5:76102038:C:A	1.6366e-18	-4.25965e-10	-1.21984
76102695	chr5:76102695:A:G	6.40592e-19	-2.15783	-4.01506e-10
76102734	chr5:76102734:C:G	2.2916e-18	-4.25965e-10	-0.883215
76102766	chr5:76102766:A:G	1.56245e-19	-2.21556	-1.35324
76102802	chr5:76102802:C:T	1.46945e-18	-4.25965e-10	-1.32758
76102803	chr5:76102803:G:A	2.31779e-18	-4.25965e-10	-0.87185
76103578	chr5:76103578:G:T	2.12562e-18	-4.25965e-10	-0.958399
76103673	chr5:76103673:C:T	9.75276e-19	-1.7375	-4.01506e-10
76103912	chr5:76103912:A:G	1.78113e-18	-4.25965e-10	-1.13522
76104058	chr5:76104058:A:T	1.67677e-19	-2.21648	-1.2817
76104120	chr5:76104120:G:A	2.31553e-18	-4.25965e-10	-0.872825
76104122	chr5:76104122:G:T	1.92452e-18	-4.25965e-10	-1.05779
76104196	chr5:76104196:G:A	2.03937e-19	-1.89385	-1.40856
76104642	chr5:76104642:C:G	4.27104e-19	-1.1485	-1.41469
76104684	chr5:76104684:C:T	2.23118e-18	-4.25965e-10	-0.909934
76105702	chr5:76105702:C:T	2.87274e-19	-1.77341	-1.18637
76105912	chr5:76105912:A:G	1.57588e-19	-2.20372	-1.35652
76106210	chr5:76106210:G:A	6.19551e-19	-2.19122	-4.01506e-10
76106485	chr5:76106485:C:T	1.82547e-18	-4.25965e-10	-1.11063
76106775	chr5:76106775:A:G	1.45708e-18	-4.25965e-10	-1.33603
76107017	chr5:76107017:A:G	4.09442e-19	-1.71697	-0.888452
76107115	chr5:76107115:A:G	3.08804e-19	-2.05489	-0.832621
76107566	chr5:76107566:A:G	2.06462e-19	-1.91115	-1.37895
76107628	chr5:76107628:C:T	1.42411e-18	-4.25965e-10	-1.35892
76108312	chr5:76108312:A:C	1.88784e-19	-1.99114	-1.38847
76108625	chr5:76108625:G:A	2.66452e-18	-4.25965e-10	-0.73244
76108930	chr5:76108930:G:A	2.57947e-19	-1.85558	-1.21189
76109212	chr5:76109212:A:G	4.38505e-19	-2.06772	-0.469133
76109267	chr5:76109267:TGCAAAGG:T	1.47912e-18	-4.25965e-10	-1.32102
76109432	chr5:76109432:A:G	2.09467e-18	-4.25965e-10	-0.973066
76109830	chr5:76109830:A:T	2.08125e-18	-4.25965e-10	-0.979495
76110268	chr5:76110268:A:T	3.15218e-19	-2.13651	-0.730448
76110520	chr5:76110520:C:T	4.36727e-19	-1.97669	-0.564224
76110545	chr5:76110545:G:A	6.85861e-19	-2.08954	-4.01506e-10
76110882	chr5:76110882:A:G	1.99529e-18	-4.25965e-10	-1.02168
76111201	chr5:76111201:A:G	1.47168e-18	-4.25965e-10	-1.32606
76111299	chr5:76111299:T:C	3.49191e-19	-2.10582	-0.658782
76111355	chr5:76111355:T:C	1.57587e-18	-4.25965e-10	-1.25766
76111556	chr5:76111556:T:C	2.51451e-19	-1.95933	-1.13364
76111606	chr5:76111606:G:A	1.40466e-18	-4.25965e-10	-1.37267
76111726	chr5:76111726:C:T	3.47207e-19	-2.18103	-0.58927
76111766	chr5:76111766:T:G	1.42219e-18	-4.25965e-10	-1.36026
76111842	chr5:76111842:A:G	2.73985e-19	-1.74566	-1.26149
76112410	chr5:76112410:T:C	3.48865e-19	-1.67212	-1.09341
76112924	chr5:76112924:G:T	1.35151e-18	-4.25965e-10	-1.41124
76113030	chr5:76113030:T:C	8.7674e-19	-1.84401	-4.01506e-10
76113083	chr5:76113083:C:T	1.55354e-19	-2.20424	-1.37027
76113750	chr5:76113750:G:A	6.22509e-18	0.116123	-4.01506e-10
76113993	chr5:76113993:G:A	1.46281e-19	-2.22177	-1.41293
76114075	chr5:76114075:C:T	1.4848e-18	-4.25965e-10	-1.31719
76114170	chr5:76114170:A:G	1.47095e-19	-2.22132	-1.40782
76114541	chr5:76114541:C:T	1.72379e-18	-4.25965e-10	-1.16794
76114686	chr5:76114686:G:A	2.30097e-19	-1.84961	-1.33211
76114690	chr5:76114690:A:G	1.83723e-18	-4.25965e-10	-1.10421
76114806	chr5:76114806:C:A	6.35e-19	-1.30248	-0.864112
76114886	chr5:76114886:C:A	1.80282e-18	-4.25965e-10	-1.12311
76115073	chr5:76115073:A:G	2.31029e-19	-2.13757	-1.04011
76115097	chr5:76115097:T:C	1.34467e-18	-4.25965e-10	-1.41632
76115171	chr5:76115171:G:A	1.75699e-18	-4.25965e-10	-1.14886
76115265	chr5:76115265:C:T	1.65363e-18	-4.25965e-10	-1.20949
76115610	chr5:76115610:G:A	1.38331e-18	-4.25965e-10	-1.38799
76116304	chr5:76116304:G:A	2.45476e-19	-1.72913	-1.38789
76116593	chr5:76116593:C:T	2.44577e-19	-1.74135	-1.37934
76116828	chr5:76116828:G:A	1.39261e-18	-4.25965e-10	-1.38128
76117038	chr5:76117038:T:C	1.73855e-18	-4.25965e-10	-1.15941
76117068	chr5:76117068:C:T	1.38879e-18	-4.25965e-10	-1.38403
76117087	chr5:76117087:C:G	1.38055e-18	-4.25965e-10	-1.38998
76117179	chr5:76117179:A:C	1.77565e-18	-4.25965e-10	-1.1383
76117212	chr5:76117212:A:G	6.39672e-19	-2.15926	-4.01506e-10
76117400	chr5:76117400:C:T	2.77157e-18	-4.25965e-10	-0.693052
76117461	chr5:76117461:A:G	1.73811e-18	-4.25965e-10	-1.15966
76117825	chr5:76117825:G:T	1.79139e-18	-4.25965e-10	-1.12947
76118096	chr5:76118096:C:G	2.73317e-18	-4.25965e-10	-0.707003
76118125	chr5:76118125:C:T	1.78455e-18	-4.25965e-10	-1.1333
76118613	chr5:76118613:G:A	1.73663e-18	-4.25965e-10	-1.16052
76118682	chr5:76118682:AT:A	1.46982e-18	-4.25965e-10	-1.32732
76118797	chr5:76118797:T:C	1.74668e-18	-4.25965e-10	-1.15475
76119115	chr5:76119115:C:T	1.76124e-18	-4.25965e-10	-1.14645
76119156	chr5:76119156:T:C	1.7923e-18	-4.25965e-10	-1.12897
76119167	chr5:76119167:T:C	1.82479e-18	-4.25965e-10	-1.111
76119373	chr5:76119373:GA:G	1.63405e-18	-4.25965e-10	-1.2214
76119392	chr5:76119392:A:G	1.77466e-18	-4.25965e-10	-1.13886
76119493	chr5:76119493:T:C	3.26341e-19	-1.91088	-0.921394
76119553	chr5:76119553:A:G	2.24337e-18	-4.25965e-10	-0.904486
76119566	chr5:76119566:C:T	1.77151e-18	-4.25965e-10	-1.14063
76119584	chr5:76119584:T:G	1.79811e-18	-4.25965e-10	-1.12573
76120013	chr5:76120013:T:G	3.32683e-19	-1.8961	-0.916926
76120167	chr5:76120167:T:C	1.98608e-18	-4.25965e-10	-1.0263
76120170	chr5:76120170:C:G	1.78348e-18	-4.25965e-10	-1.1339
76120389	chr5:76120389:T:C	9.32337e-18	-4.25965e-10	0.520059
76120408	chr5:76120408:G:A	2.55557e-19	-1.81689	-1.25989
76120455	chr5:76120455:A:G	2.20029e-19	-1.81934	-1.40712
76120465	chr5:76120465:C:T	1.89488e-18	-4.25965e-10	-1.07331
76120945	chr5:76120945:T:C	1.62907e-18	-4.25965e-10	-1.22446
76120946	chr5:76120946:A:G	1.75873e-18	-4.25965e-10	-1.14787
76121309	chr5:76121309:C:T	1.94955e-18	-4.25965e-10	-1.04486
76121311	chr5:76121311:C:T	1.5343e-18	-4.25965e-10	-1.28439
76121348	chr5:76121348:C:G	2.27803e-19	-1.84156	-1.35018
76121389	chr5:76121389:A:T	1.96378e-18	-4.25965e-10	-1.03759
76121396	chr5:76121396:G:T	1.43048e-18	-4.25965e-10	-1.35445
76121509	chr5:76121509:G:A	6.46287e-19	-2.14898	-4.01506e-10
76121581	chr5:76121581:A:C	3.18968e-18	-4.25965e-10	-0.552544
76121591	chr5:76121591:A:T	1.83045e-18	-4.25965e-10	-1.1079
76121845	chr5:76121845:G:A	1.88024e-18	-4.25965e-10	-1.08106
76121850	chr5:76121850:A:G	1.95252e-19	-2.05583	-1.2901
76121945	chr5:76121945:A:G	8.01671e-19	-1.93352	-4.01506e-10
76122084	chr5:76122084:A:C	3.03086e-19	-1.8961	-1.0101
76122615	chr5:76122615:G:C	1.72082e-18	-4.25965e-10	-1.16967
76122617	chr5:76122617:C:A	2.63486e-19	-1.81915	-1.22707
76122636	chr5:76122636:C:T	1.66887e-18	-4.25965e-10	-1.20032
76122726	chr5:76122726:G:T	7.3027e-19	-2.02681	-4.01506e-10
76122812	chr5:76122812:A:T	2.81113e-18	-0.678877	-4.01506e-10
76123063	chr5:76123063:G:T	1.95255e-18	-4.25965e-10	-1.04333
76123337	chr5:76123337:A:C	1.39638e-18	-4.25965e-10	-1.37858
76123408	chr5:76123408:A:G	1.91135e-18	-4.25965e-10	-1.06465
76123442	chr5:76123442:C:G	6.54129e-19	-2.13692	-4.01506e-10
76123478	chr5:76123478:A:G	1.75008e-18	-4.25965e-10	-1.1528
76123643	chr5:76123643:T:A	1.80165e-18	-4.25965e-10	-1.12376
76123756	chr5:76123756:G:A	1.80282e-18	-4.25965e-10	-1.12311
76123960	chr5:76123960:T:G	1.84274e-18	-4.25965e-10	-1.10121
76124208	chr5:76124208:C:A	7.14577e-19	-2.04853	-4.01506e-10
76124337	chr5:76124337:T:G	1.77014e-18	-4.25965e-10	-1.14141
76124413	chr5:76124413:A:G	3.89543e-18	-4.25965e-10	-0.35266
76124501	chr5:76124501:G:T	1.78306e-18	-4.25965e-10	-1.13414
76124568	chr5:76124568:A:G	1.84554e-18	-4.25965e-10	-1.09969
76124916	chr5:76124916:A:C	1.34397e-18	-4.25965e-10	-1.41684
76124928	chr5:76124928:T:C	1.3939e-18	-4.25965e-10	-1.38036
76124939	chr5:76124939:A:G	1.86476e-18	-4.25965e-10	-1.08933
76125055	chr5:76125055:T:C	1.5378e-18	-4.25965e-10	-1.28211
76125246	chr5:76125246:A:C	2.21614e-18	-4.25965e-10	-0.916698
76125333	chr5:76125333:T:A	7.8997e-19	-1.94823	-4.01506e-10
76125747	chr5:76125747:G:A	1.34742e-18	-4.25965e-10	-1.41427
76125789	chr5:76125789:G:A	1.37406e-18	-4.25965e-10	-1.3947
76125797	chr5:76125797:C:T	4.18369e-19	-1.16722	-1.41664
76126160	chr5:76126160:G:A	2.41598e-19	-2.20941	-0.923532
76126242	chr5:76126242:A:G	6.25776e-19	-2.18123	-4.01506e-10
76126294	chr5:76126294:C:A	3.03563e-18	-4.25965e-10	-0.602044
76126720	chr5:76126720:G:A	1.38652e-18	-4.25965e-10	-1.38566
76127136	chr5:76127136:A:C	2.13472e-19	-2.11516	-1.14156
76127204	chr5:76127204:G:A	1.39615e-18	-4.25965e-10	-1.37874
76127255	chr5:76127255:T:C	2.15897e-19	-2.11621	-1.12921
76127353	chr5:76127353:C:T	1.87217e-18	-1.08537	-4.01506e-10
76127626	chr5:76127626:G:C	1.61148e-18	-4.25965e-10	-1.23531
76127666	chr5:76127666:C:T	1.46289e-18	-4.25965e-10	-1.33205
76127725	chr5:76127725:G:A	2.19884e-19	-1.95012	-1.277
76127787	chr5:76127787:T:A	3.13262e-19	-2.01905	-0.854129
76127790	chr5:76127790:G:A	4.79285e-18	-4.25965e-10	-0.14534
76127860	chr5:76127860:C:T	1.95598e-18	-0.152745	-0.888829
76127988	chr5:76127988:C:G	2.16641e-19	-2.13758	-1.1044
76128058	chr5:76128058:A:G	1.56747e-18	-4.25965e-10	-1.263
76128324	chr5:76128324:C:G	1.34425e-18	-4.25965e-10	-1.41663
76128485	chr5:76128485:G:A	7.50823e-19	-1.99905	-4.01506e-10
76128676	chr5:76128676:A:G	1.97253e-19	-2.18548	-1.15026
76128868	chr5:76128868:C:T	2.18388e-18	0.485593	-1.41696
76128894	chr5:76128894:G:C	1.74813e-18	-4.25965e-10	-1.15392
76128905	chr5:76128905:A:T	1.52903e-18	-4.25965e-10	-1.28783
76129218	chr5:76129218:T:C	3.70192e-17	1.89897	-4.01506e-10
76130020	chr5:76130020:C:G	1.47468e-18	-4.25965e-10	-1.32402
76130523	chr5:76130523:T:C	1.45706e-18	-4.25965e-10	-1.33605
76131301	chr5:76131301:T:A	1.84989e-18	-4.25965e-10	-1.09734
76131602	chr5:76131602:A:G	1.92865e-18	-4.25965e-10	-1.05564
76131693	chr5:76131693:C:T	1.41434e-18	-4.25965e-10	-1.36581
76132110	chr5:76132110:G:A	1.40238e-18	-4.25965e-10	-1.37429
76132245	chr5:76132245:C:T	1.38212e-18	-4.25965e-10	-1.38885
76132890	chr5:76132890:A:T	1.84522e-19	-2.09836	-1.30409
76133190	chr5:76133190:C:T	1.62756e-18	-0.240967	-0.984416
76133299	chr5:76133299:A:G	1.4798e-18	-4.25965e-10	-1.32056
76133449	chr5:76133449:T:C	1.46443e-18	-4.25965e-10	-1.331
76133487	chr5:76133487:C:A	2.57388e-19	-1.73886	-1.33078
76133706	chr5:76133706:G:A	1.57599e-18	-4.25965e-10	-1.25758
76133778	chr5:76133778:A:G	3.51885e-19	-1.34296	-1.41396
76134067	chr5:76134067:T:C	2.28663e-18	-1.8046	0.919212
76134157	chr5:76134157:A:G	4.19493e-19	-1.21777	-1.36341
76134334	chr5:76134334:G:T	3.37632e-18	-4.25965e-10	-0.49568
76134473	chr5:76134473:T:G	1.6002e-18	-4.25965e-10	-1.24234
76134522	chr5:76134522:T:C	1.3691e-18	-4.25965e-10	-1.39831
76134639	chr5:76134639:T:C	1.71658e-18	-4.25965e-10	-1.17213
76134849	chr5:76134849:A:G	1.43848e-18	-4.25965e-10	-1.34888
76134872	chr5:76134872:G:A	1.61632e-18	-4.25965e-10	-1.23231
76135339	chr5:76135339:A:G	1.64507e-18	-4.25965e-10	-1.21468
76135589	chr5:76135589:T:C	1.37483e-18	-4.25965e-10	-1.39414
76135614	chr5:76135614:A:G	1.94638e-19	-2.05048	-1.29859
76135781	chr5:76135781:T:C	1.37107e-18	-4.25965e-10	-1.39688
76135791	chr5:76135791:C:T	1.59577e-18	-4.25965e-10	-1.24511
76135874	chr5:76135874:G:A	2.20541e-19	-2.15778	-1.06636
76136478	chr5:76136478:T:G	2.66363e-19	-2.21858	-0.81678
76136624	chr5:76136624:C:T	1.46552e-19	-2.21888	-1.41395
76136880	chr5:76136880:T:G	3.1811e-18	-4.25965e-10	-0.555238
76137415	chr5:76137415:A:T	3.4862e-19	-1.37129	-1.39495
76137678	chr5:76137678:G:A	2.43124e-19	-1.90154	-1.22511
76137813	chr5:76137813:C:T	1.4271e-18	-4.25965e-10	-1.35682
76138049	chr5:76138049:G:A	1.3711e-18	-4.25965e-10	-1.39685
76138114	chr5:76138114:C:T	2.27575e-19	-1.90775	-1.28499
76138149	chr5:76138149:T:C	2.25619e-19	-1.9248	-1.27657
76138261	chr5:76138261:T:C	2.37261e-19	-1.91232	-1.23873
76138302	chr5:76138302:C:T	1.0555e-18	-0.269497	-1.38895
76138303	chr5:76138303:G:A	1.46195e-18	-4.25965e-10	-1.33269
76138505	chr5:76138505:A:C	2.26304e-19	-1.92898	-1.26936
76138961	chr5:76138961:C:A	2.30886e-19	-1.88567	-1.29263
76139012	chr5:76139012:A:G	3.20235e-18	-4.25965e-10	-0.548579
76139043	chr5:76139043:C:T	2.39327e-19	-1.86271	-1.27968
76139240	chr5:76139240:CT:C	2.62487e-18	-4.25965e-10	-0.747435
76139293	chr5:76139293:G:A	8.78339e-18	-4.25965e-10	0.460398
76139449	chr5:76139449:T:A	2.23527e-19	-1.9221	-1.28859
76139488	chr5:76139488:G:A	1.42861e-18	-4.25965e-10	-1.35577
76139543	chr5:76139543:G:A	2.40725e-19	-1.87089	-1.26567
76139735	chr5:76139735:A:G	2.34387e-18	-4.25965e-10	-0.860661
76140147	chr5:76140147:A:G	2.04534e-18	-4.25965e-10	-0.996898
76140564	chr5:76140564:A:G	4.79739e-19	-1.35378	-1.0932
76140693	chr5:76140693:CT:C	1.72005e-18	-4.25965e-10	-1.17011
76140882	chr5:76140882:C:T	1.98998e-18	-4.25965e-10	-1.02434
76140886	chr5:76140886:G:C	9.5315e-19	-0.358023	-1.40243
76141036	chr5:76141036:C:T	6.15455e-19	-1.62479	-0.573069
76141114	chr5:76141114:A:G	4.98222e-19	-1.31793	-1.09124
76141221	chr5:76141221:A:G	2.13616e-19	-1.84689	-1.40915
76141378	chr5:76141378:C:G	4.92178e-19	-1.38398	-1.0374
76141502	chr5:76141502:A:G	2.56006e-18	-0.772436	-4.01506e-10
76141588	chr5:76141588:C:T	4.83384e-19	-1.35151	-1.0879
76141635	chr5:76141635:C:G	5.01914e-18	-4.25965e-10	-0.0992062
76141649	chr5:76141649:C:A	3.24578e-18	-4.25965e-10	-0.53511
76141779	chr5:76141779:A:G	3.14162e-19	-1.64723	-1.22308
76142101	chr5:76142101:C:T	4.3939e-19	-1.4122	-1.12263
76142331	chr5:76142331:A:G	4.44642e-19	-1.38813	-1.13482
76142415	chr5:76142415:G:A	4.65238e-19	-1.37165	-1.10602
76142432	chr5:76142432:G:A	2.27344e-18	-4.25965e-10	-0.891171
76142512	chr5:76142512:G:A	1.36536e-18	-4.25965e-10	-1.40105
76142527	chr5:76142527:A:G	2.52882e-18	-4.25965e-10	-0.784712
76142599	chr5:76142599:C:T	3.22995e-19	-1.69261	-1.14997
76142713	chr5:76142713:A:T	4.60257e-19	-1.37537	-1.11306
76143080	chr5:76143080:A:T	2.19843e-18	-0.92472	-4.01506e-10
76143088	chr5:76143088:G:A	4.5293e-19	-1.3777	-1.12679
76143185	chr5:76143185:C:T	1.71513e-18	-1.17298	-4.01506e-10
76143375	chr5:76143375:A:G	7.92373e-19	-1.99405	0.0488621
76143397	chr5:76143397:C:A	8.3062e-19	-0.898284	-0.999764
76143656	chr5:76143656:G:T	8.26892e-18	-4.25965e-10	0.400039
76144071	chr5:76144071:G:A	1.35155e-18	-4.25965e-10	-1.41122
76144113	chr5:76144113:A:G	8.73478e-19	-1.84774	-4.01506e-10
76144146	chr5:76144146:T:C	4.52292e-18	-4.25965e-10	-0.203308
76144157	chr5:76144157:A:T	1.96576e-18	-4.25965e-10	-1.03659
76144274	chr5:76144274:GTGAAGC:G	1.96235e-18	-4.25965e-10	-1.03832
76144305	chr5:76144305:C:G	1.97905e-18	-4.25965e-10	-1.02985
76144523	chr5:76144523:C:T	2.44157e-18	-4.25965e-10	-0.819823
76144530	chr5:76144530:A:C	4.07582e-19	-2.01237	-0.597605
76144600	chr5:76144600:C:T	1.59526e-19	-2.22041	-1.3276
76144728	chr5:76144728:T:C	2.2088e-19	-1.81236	-1.41024
76145097	chr5:76145097:A:G	4.83495e-18	-4.25965e-10	-0.136594
76145402	chr5:76145402:A:C	2.17788e-19	-1.82566	-1.41104
76145462	chr5:76145462:C:G	2.91578e-18	-4.25965e-10	-0.642329
76146250	chr5:76146250:A:G	5.85583e-19	-2.06378	-0.183836
76146506	chr5:76146506:T:C	1.5105e-19	-2.18704	-1.41557
76147046	chr5:76147046:T:A	2.289e-19	-1.78909	-1.39785
76147354	chr5:76147354:C:T	1.14984e-18	-1.57284	-4.01506e-10
76147403	chr5:76147403:T:C	1.49133e-19	-2.19839	-1.41699
76147661	chr5:76147661:T:C	4.0014e-18	-4.25965e-10	-0.32582
76147663	chr5:76147663:A:G	3.76924e-18	-4.25965e-10	-0.38559
76147742	chr5:76147742:G:A	7.18831e-19	-2.04259	-4.01506e-10
76147761	chr5:76147761:A:ATT	1.37556e-18	-4.25965e-10	-1.39361
76147812	chr5:76147812:G:T	1.99498e-19	-2.14009	-1.18433
76147857	chr5:76147857:C:T	1.50222e-19	-2.1915	-1.4166
76147891	chr5:76147891:T:A	1.49985e-19	-2.19275	-1.41693
76147905	chr5:76147905:C:G	1.50188e-19	-2.19148	-1.41685
76147981	chr5:76147981:T:C	7.11321e-19	-2.0531	-4.01506e-10
76148623	chr5:76148623:A:T	1.48277e-19	-2.20902	-1.41211
76148685	chr5:76148685:C:A	2.00108e-19	-2.13741	-1.18396
76148735	chr5:76148735:G:A	8.7922e-19	-1.84119	-4.01506e-10
76148826	chr5:76148826:A:T	1.41825e-18	-4.25965e-10	-1.36304
76148858	chr5:76148858:A:G	1.49678e-19	-2.20327	-1.40847
76149128	chr5:76149128:TG:T	1.34542e-18	-4.25965e-10	-1.41576
76149130	chr5:76149130:C:A	1.34542e-18	-4.25965e-10	-1.41576
76149256	chr5:76149256:G:A	1.14861e-18	-1.57391	-4.01506e-10
76149275	chr5:76149275:T:C	1.58904e-18	-4.25965e-10	-1.24934
76149427	chr5:76149427:A:G	2.54879e-18	-4.25965e-10	-0.776848
76149468	chr5:76149468:T:C	9.80581e-18	-4.25965e-10	0.57051
76149599	chr5:76149599:T:C	1.49469e-19	-2.20554	-1.40759
76149600	chr5:76149600:T:C	3.30682e-19	-1.92581	-0.893254
76149696	chr5:76149696:C:T	1.49452e-19	-2.20367	-1.40957
76149698	chr5:76149698:C:T	1.8813e-19	-2.14218	-1.24091
76150100	chr5:76150100:C:T	1.61954e-19	-2.21165	-1.32126
76150260	chr5:76150260:T:C	1.55848e-19	-2.20762	-1.36372
76150405	chr5:76150405:C:T	1.34955e-18	-4.25965e-10	-1.4127
76150454	chr5:76150454:G:A	1.69875e-18	-4.25965e-10	-1.18257
76150472	chr5:76150472:A:G	1.62258e-19	-2.2204	-1.31064
76150846	chr5:76150846:T:C	1.63178e-19	-2.21798	-1.3074
76150863	chr5:76150863:C:T	1.54368e-19	-2.16851	-1.41238
76151014	chr5:76151014:T:C	1.65016e-19	-2.21805	-1.29613
76151061	chr5:76151061:C:T	1.6331e-18	-4.25965e-10	-1.22199
76151298	chr5:76151298:C:A	1.66304e-19	-2.21673	-1.28967
76151343	chr5:76151343:T:C	1.91253e-18	-1.06404	-4.01506e-10
76151407	chr5:76151407:A:C	3.22225e-19	-1.90789	-0.937078
76151436	chr5:76151436:G:T	1.42625e-18	-4.25965e-10	-1.35741
76151519	chr5:76151519:T:G	2.60743e-18	-4.25965e-10	-0.754101
76151640	chr5:76151640:G:A	2.29813e-18	-4.25965e-10	-0.880371
76151689	chr5:76151689:C:T	1.53101e-18	-4.25965e-10	-1.28654
76151813	chr5:76151813:GCCA:G	1.66116e-19	-2.21781	-1.28972
76152006	chr5:76152006:C:A	1.35986e-18	-4.25965e-10	-1.40508
76152369	chr5:76152369:C:A	3.02838e-19	-1.73898	-1.16804
76152858	chr5:76152858:A:G	1.42023e-18	-4.25965e-10	-1.36165
76152906	chr5:76152906:T:C	8.38916e-19	-1.91204	0.023935
76152907	chr5:76152907:G:A	9.68363e-19	-1.81565	0.0710324
76153020	chr5:76153020:A:G	7.8089e-19	-1.90459	-0.0551929
76153436	chr5:76153436:T:C	2.29056e-18	-4.25965e-10	-0.883667
76153736	chr5:76153736:G:C	2.99777e-18	-2.05119	1.43659
76153778	chr5:76153778:G:T	2.70056e-18	-4.25965e-10	-0.719006
76153810	chr5:76153810:A:G	2.58257e-19	-1.65087	-1.41539
76153885	chr5:76153885:G:A	6.44386e-19	-0.825574	-1.32635
76153908	chr5:76153908:T:A	2.25956e-19	-1.90502	-1.29486
76153989	chr5:76153989:C:G	7.81742e-18	-4.25965e-10	0.34389
76154030	chr5:76154030:G:A	2.30231e-18	-4.25965e-10	-0.878553
76154302	chr5:76154302:A:G	8.29977e-19	-1.83446	-0.0643612
76154548	chr5:76154548:A:G	3.86784e-18	-0.960234	0.600465
76154687	chr5:76154687:G:A	5.18541e-19	-1.73855	-0.630648
76155130	chr5:76155130:T:A	2.98276e-16	-4.25965e-10	3.98555
76155164	chr5:76155164:T:C	7.31962e-19	-1.84106	-0.183429
76155251	chr5:76155251:G:A	2.153e-18	-4.25965e-10	-0.945604
76155565	chr5:76155565:C:A	2.20045e-18	-4.25965e-10	-0.923804
76156224	chr5:76156224:G:T	7.27229e-17	-4.25965e-10	2.57419
76156410	chr5:76156410:C:T	3.13062e-19	-1.83515	-1.03866
76156606	chr5:76156606:T:A	6.17704e-19	-1.70732	-0.486886
76156612	chr5:76156612:A:G	5.26055e-19	-1.74393	-0.610886
76156674	chr5:76156674:G:A	1.38395e-18	-4.25965e-10	-1.38752
76156818	chr5:76156818:CAAAAG:C	3.86642e-18	-4.25965e-10	-0.360136
76157455	chr5:76157455:A:C	6.35927e-19	-2.16514	-4.01506e-10
76157508	chr5:76157508:G:A	5.49556e-19	-1.58639	-0.724718
76157695	chr5:76157695:A:G	6.35706e-19	-1.68042	-0.485063
76157798	chr5:76157798:A:G	6.7676e-19	-1.71392	-0.388981
76158198	chr5:76158198:A:T	2.64101e-19	-1.68103	-1.36286
76158273	chr5:76158273:G:A	1.4513e-18	-4.25965e-10	-1.34001
76158319	chr5:76158319:A:G	3.83461e-18	-4.25965e-10	-0.368396
76158722	chr5:76158722:A:G	6.9599e-19	-1.69855	-0.376338
76158911	chr5:76158911:G:A	6.86929e-19	-1.71639	-0.3716
76158925	chr5:76158925:C:T	2.18277e-19	-1.95061	-1.28385
76159426	chr5:76159426:C:T	1.66356e-19	-2.13132	-1.37477
76159484	chr5:76159484:A:G	1.1627e-18	-1.70743	0.145717
76159825	chr5:76159825:A:G	2.68535e-19	-1.65095	-1.37629
76159921	chr5:76159921:T:C	1.71625e-18	-1.17233	-4.01506e-10
76159929	chr5:76159929:C:T	1.45739e-18	-4.25965e-10	-1.33582
76160114	chr5:76160114:G:A	2.66916e-19	-1.61993	-1.41335
76160128	chr5:76160128:T:C	8.55509e-18	-0.973165	1.40723
76160195	chr5:76160195:A:G	7.13012e-18	-0.909287	1.16115
76160586	chr5:76160586:C:T	3.48538e-19	-1.9098	-0.856675
76160988	chr5:76160988:A:C	1.53061e-18	-4.25965e-10	-1.2868
76161137	chr5:76161137:T:C	1.65438e-18	-4.25965e-10	-1.20904
76161141	chr5:76161141:T:C	1.5036e-18	-1.3046	-4.01506e-10
76161387	chr5:76161387:T:C	2.64911e-19	-1.63867	-1.40215
76161445	chr5:76161445:G:T	1.34846e-18	-4.25965e-10	-1.4135
76162137	chr5:76162137:A:G	1.70701e-18	-4.25965e-10	-1.17772
76162246	chr5:76162246:C:G	4.64625e-17	-4.25965e-10	2.12618
76162267	chr5:76162267:G:C	6.8833e-19	-0.956664	-1.12929
76162472	chr5:76162472:C:T	2.2349e-19	-1.97258	-1.23827
76162576	chr5:76162576:C:T	2.53223e-19	-1.70345	-1.3825
76162777	chr5:76162777:T:C	1.3484e-18	-4.25965e-10	-1.41354
76162794	chr5:76162794:T:C	2.31386e-18	-4.25965e-10	-0.873547
76163060	chr5:76163060:C:T	2.66232e-19	-1.99343	-1.04243
76163181	chr5:76163181:CA:C	9.02645e-18	-4.25965e-10	0.487695
76163235	chr5:76163235:C:A	3.8239e-19	-1.91949	-0.754285
76164131	chr5:76164131:G:A	2.15541e-19	-1.97144	-1.27563
76164335	chr5:76164335:A:C	1.35211e-18	-4.25965e-10	-1.4108
76165014	chr5:76165014:AC:A	9.93443e-19	-1.22528	-0.493768
76165143	chr5:76165143:T:C	3.38938e-19	-1.92006	-0.874346
76165278	chr5:76165278:T:C	3.30142e-19	-1.92056	-0.900143
76165758	chr5:76165758:G:T	3.34766e-18	-0.834137	0.329935
76165862	chr5:76165862:A:G	3.68445e-19	-1.84168	-0.86925
76165942	chr5:76165942:A:G	1.4929e-19	-2.22199	-1.39234
76165951	chr5:76165951:G:C	3.48303e-18	-0.799416	0.334854
76166142	chr5:76166142:G:T	7.62965e-18	-4.25965e-10	0.319578
76166145	chr5:76166145:C:T	5.9432e-19	-1.52729	-0.705517
76166269	chr5:76166269:C:T	3.42825e-19	-1.91287	-0.870132
76166403	chr5:76166403:T:A	6.02689e-17	-4.25965e-10	2.38635
76166693	chr5:76166693:G:T	1.14861e-18	-1.55777	-0.0161368
76166782	chr5:76166782:A:G	1.1346e-18	-1.54746	-0.0387298
76166797	chr5:76166797:T:C	3.67927e-17	-1.69173	3.58457
76167232	chr5:76167232:T:G	1.90624e-18	-4.25965e-10	-1.06733
76167517	chr5:76167517:T:G	1.25601e-18	-1.59943	0.114898
76167675	chr5:76167675:G:T	1.10967e-18	-1.5085	-0.0998997
76167890	chr5:76167890:C:G	1.4813e-18	-4.25965e-10	-1.31954
76168107	chr5:76168107:T:C	1.82389e-18	-4.25965e-10	-1.11149
76168183	chr5:76168183:A:G	2.19644e-18	-4.25965e-10	-0.925626
76168352	chr5:76168352:G:A	7.67872e-18	-4.25965e-10	0.325989
76168520	chr5:76168520:A:G	2.83208e-16	-4.25965e-10	3.93372
76168605	chr5:76168605:G:A	1.9329e-19	-1.9394	-1.41663
76168618	chr5:76168618:C:T	1.41513e-18	-4.25965e-10	-1.36524
76169100	chr5:76169100:G:A	3.95166e-19	-2.02677	-0.614142
76169451	chr5:76169451:G:T	3.06105e-16	-4.25965e-10	4.01146
76169511	chr5:76169511:A:G	3.85655e-19	-2.01739	-0.647885
76169665	chr5:76169665:T:G	1.3738e-18	-4.25965e-10	-1.39489
76169947	chr5:76169947:G:A	4.08327e-19	-2.00631	-0.601841
76170005	chr5:76170005:T:C	3.47406e-19	-2.00708	-0.762642
76170012	chr5:76170012:T:C	4.06453e-19	-2.01682	-0.595928
76170029	chr5:76170029:G:A	4.46982e-19	-1.6232	-0.894504
76170138	chr5:76170138:C:T	3.86095e-19	-1.42645	-1.23769
76170572	chr5:76170572:G:A	4.77306e-19	-1.38042	-1.07164
76173020	chr5:76173020:G:A	1.38297e-18	-4.25965e-10	-1.38823
76173285	chr5:76173285:A:C	9.13186e-18	-4.25965e-10	0.499305
76173971	chr5:76173971:G:A	6.83257e-19	-2.09335	-4.01506e-10
76173982	chr5:76173982:T:TC	1.3212e-18	-1.43393	-4.01506e-10
76173984	chr5:76173984:A:G	1.32141e-18	-1.43376	-4.01506e-10
76174060	chr5:76174060:C:T	3.90888e-19	-1.96313	-0.688668
76174064	chr5:76174064:A:G	1.03429e-18	-1.67875	-4.01506e-10
76174236	chr5:76174236:G:A	4.28916e-18	-4.25965e-10	-0.256373
76174240	chr5:76174240:T:C	1.3466e-18	-4.25965e-10	-1.41488
76174261	chr5:76174261:T:C	2.18737e-19	-1.95018	-1.28217
76174827	chr5:76174827:G:A	1.41934e-18	-4.25965e-10	-1.36227
76174991	chr5:76174991:T:G	2.3973e-19	-1.98958	-1.15113
76175429	chr5:76175429:G:A	4.3739e-19	-1.99665	-0.542747
76175457	chr5:76175457:G:C	4.37021e-19	-2.02405	-0.516191
76175466	chr5:76175466:A:G	6.11629e-19	-1.46164	-0.742451
76175592	chr5:76175592:T:C	1.34727e-18	-4.25965e-10	-1.41439
76175668	chr5:76175668:A:G	2.37918e-19	-1.87727	-1.27103
76175892	chr5:76175892:C:T	2.33651e-19	-1.87973	-1.28666
76176208	chr5:76176208:C:T	1.67261e-18	0.217585	-1.41567
76176319	chr5:76176319:G:A	1.99415e-19	-2.08924	-1.23559
76176379	chr5:76176379:C:T	3.99414e-19	-1.81544	-0.814783
76176576	chr5:76176576:T:C	5.79003e-19	-1.61381	-0.645099
76177020	chr5:76177020:C:A	6.17777e-19	-1.57204	-0.622052
76177091	chr5:76177091:G:A	2.29103e-19	-1.89676	-1.2893
76177136	chr5:76177136:A:G	2.33055e-19	-1.87452	-1.29442
76177194	chr5:76177194:TTAATATATACAAA:T	2.3314e-19	-1.75359	-1.41499
76177232	chr5:76177232:G:A	2.36505e-19	-1.99505	-1.15919
76177346	chr5:76177346:G:A	6.25759e-19	-1.55984	-0.621412
76177364	chr5:76177364:C:T	2.68507e-18	-4.25965e-10	-0.724758
76177442	chr5:76177442:G:A	1.38056e-18	-4.25965e-10	-1.38997
76177492	chr5:76177492:A:G	2.28419e-19	-1.93199	-1.25705
76177576	chr5:76177576:G:A	1.39459e-18	-4.25965e-10	-1.37986
76177733	chr5:76177733:C:A	2.3177e-19	-1.90948	-1.26499
76178433	chr5:76178433:G:A	2.21173e-19	-1.95374	-1.26753
76178625	chr5:76178625:T:C	2.16405e-19	-1.97719	-1.26588
76178928	chr5:76178928:C:T	2.58461e-19	-2.01962	-1.04585
76178955	chr5:76178955:C:T	2.31343e-19	-1.90823	-1.26808
76179096	chr5:76179096:C:T	2.32171e-19	-1.90788	-1.26487
76179177	chr5:76179177:C:G	2.28453e-19	-1.92057	-1.26832
76179197	chr5:76179197:T:C	2.25892e-19	-1.93768	-1.26248
76179433	chr5:76179433:T:C	4.70261e-19	-1.63207	-0.834861
76179643	chr5:76179643:A:G	1.41192e-18	-4.25965e-10	-1.36752
76179837	chr5:76179837:G:T	1.19644e-18	-1.53312	-4.01506e-10
76180043	chr5:76180043:G:C	4.48538e-19	-1.585	-0.929228
76180261	chr5:76180261:G:A	3.43116e-18	-4.25965e-10	-0.479566
76180281	chr5:76180281:G:A	2.26812e-19	-1.92868	-1.26742
76180283	chr5:76180283:G:A	4.09104e-18	-4.25965e-10	-0.303665
76180341	chr5:76180341:T:C	2.24896e-19	-1.93262	-1.27196
76180397	chr5:76180397:T:C	1.0807e-17	0.667725	-4.01506e-10
76180673	chr5:76180673:C:T	2.23474e-19	-1.93124	-1.27968
76180902	chr5:76180902:C:T	2.55241e-19	-1.87314	-1.20487
76180941	chr5:76180941:A:G	1.65537e-18	-4.25965e-10	-1.20844
76181174	chr5:76181174:A:G	1.43281e-18	-4.25965e-10	-1.35283
76181376	chr5:76181376:T:C	2.48369e-19	-1.91638	-1.18893
76181390	chr5:76181390:T:C	2.52449e-19	-1.90668	-1.18233
76181635	chr5:76181635:C:T	1.46243e-18	-4.25965e-10	-1.33237
76181729	chr5:76181729:G:A	1.37794e-18	-4.25965e-10	-1.39188
76181838	chr5:76181838:A:G	5.78806e-19	-2.22087	-0.0383788
76182022	chr5:76182022:G:A	1.57971e-18	-4.25965e-10	-1.25522
76182079	chr5:76182079:T:G	1.99647e-19	-2.08094	-1.24273
76182391	chr5:76182391:T:A	4.38593e-19	-2.2202	-0.316449
76182817	chr5:76182817:G:A	1.36265e-18	-4.25965e-10	-1.40304
76182920	chr5:76182920:T:A	1.4049e-18	-4.25965e-10	-1.3725
76183250	chr5:76183250:C:G	4.64948e-18	-4.25965e-10	-0.175708
76183324	chr5:76183324:T:C	5.03632e-19	-2.19464	-0.203735
76183425	chr5:76183425:C:A	4.81497e-19	-1.62629	-0.817026
76183735	chr5:76183735:G:A	4.35549e-19	-2.22158	-0.322029
76183961	chr5:76183961:G:A	4.32173e-19	-2.21892	-0.332471
76184548	chr5:76184548:G:A	1.8635e-18	-1.09001	-4.01506e-10
76184579	chr5:76184579:A:G	4.53832e-19	-2.21901	-0.283485
76184678	chr5:76184678:G:C	3.5591e-19	-2.22064	-0.5249
76184728	chr5:76184728:T:C	5.06458e-19	-2.22204	-0.170736
76184750	chr5:76184750:G:A	4.42944e-19	-2.22168	-0.305099
76184759	chr5:76184759:A:G	4.42951e-19	-2.22166	-0.305099
76184958	chr5:76184958:T:C	4.58957e-19	-2.22198	-0.269282
76185020	chr5:76185020:A:C	5.01256e-19	-2.22172	-0.181379
76185124	chr5:76185124:A:T	9.38658e-19	-2.16948	0.393713
76185136	chr5:76185136:G:T	1.05328e-18	-2.16485	0.504295
76185305	chr5:76185305:A:G	4.99493e-19	-2.22166	-0.184962
76185571	chr5:76185571:T:A	7.38763e-19	-2.01777	0.0025231
76185702	chr5:76185702:G:A	2.57889e-19	-2.19301	-0.874681
76185748	chr5:76185748:A:G	1.34991e-18	-4.25965e-10	-1.41242
76185960	chr5:76185960:A:G	1.50105e-18	-4.25965e-10	-1.3063
76186053	chr5:76186053:C:T	1.37421e-18	-4.25965e-10	-1.39458
76186254	chr5:76186254:G:A	3.68743e-18	-4.25965e-10	-0.407534
76186283	chr5:76186283:G:A	1.08002e-18	-2.15299	0.51751
76186295	chr5:76186295:T:C	3.01862e-19	-2.08126	-0.82899
76186463	chr5:76186463:A:G	4.5895e-19	-2.22205	-0.269227
76186687	chr5:76186687:A:G	4.78167e-19	-2.22175	-0.228509
76186729	chr5:76186729:C:G	6.31476e-19	-2.17216	-4.01506e-10
76187077	chr5:76187077:G:A	1.04185e-18	-2.13757	0.466101
76188097	chr5:76188097:G:A	7.4488e-18	-4.25965e-10	0.295588
76188216	chr5:76188216:A:G	2.16475e-19	-2.03873	-1.20402
76188318	chr5:76188318:A:C	3.20271e-18	-4.25965e-10	-0.548468
76188456	chr5:76188456:G:A	1.9789e-19	-2.07412	-1.25839
76189028	chr5:76189028:A:G	1.51499e-19	-2.18476	-1.41488
76189420	chr5:76189420:C:T	1.92513e-19	-2.06668	-1.29338
76189535	chr5:76189535:G:A	3.1063e-18	-4.25965e-10	-0.579033
76189580	chr5:76189580:A:G	1.35138e-18	-4.25965e-10	-1.41134
76189757	chr5:76189757:G:A	2.02879e-19	-2.04925	-1.25836
76189834	chr5:76189834:C:T	3.51916e-18	-4.25965e-10	-0.454242
76190030	chr5:76190030:A:G	1.79492e-19	-2.07871	-1.35138
76190079	chr5:76190079:A:G	1.81632e-19	-2.07374	-1.3445
76190189	chr5:76190189:T:C	2.28362e-18	-4.25965e-10	-0.886703
76190588	chr5:76190588:T:C	2.01454e-19	-2.06793	-1.24673
76190589	chr5:76190589:G:A	2.70647e-19	-2.04772	-0.971684
76190749	chr5:76190749:T:G	1.52483e-18	-4.25965e-10	-1.29058
76190784	chr5:76190784:A:G	1.39749e-18	-4.25965e-10	-1.37779
76190804	chr5:76190804:C:T	3.86148e-19	-2.1229	-0.541101
76190968	chr5:76190968:C:T	5.39671e-19	-2.05866	-0.270602
76191056	chr5:76191056:T:C	3.04595e-19	-1.63802	-1.26322
76191084	chr5:76191084:G:A	1.45234e-18	-4.25965e-10	-1.33929
76191088	chr5:76191088:C:T	1.43069e-18	-4.25965e-10	-1.35431
76191090	chr5:76191090:G:A	3.882e-19	-1.52198	-1.13672
76191140	chr5:76191140:G:A	2.46536e-18	-4.25965e-10	-0.810128
76191151	chr5:76191151:C:T	3.60512e-18	-4.25965e-10	-0.430111
76192255	chr5:76192255:G:A	1.6038e-18	-2.21779	0.9777
76192570	chr5:76192570:C:T	1.12862e-18	-1.62708	0.0356119
76192829	chr5:76192829:A:AT	1.35781e-18	-4.25965e-10	-1.40659
76193134	chr5:76193134:A:G	1.23658e-18	-2.19229	0.692174
76193155	chr5:76193155:A:T	2.37243e-18	-0.848549	-4.01506e-10
76193359	chr5:76193359:T:A	1.35203e-18	-4.25965e-10	-1.41086
76193470	chr5:76193470:A:G	8.30936e-19	-1.89767	-4.01506e-10
76194166	chr5:76194166:C:G	6.11546e-19	-1.80736	-0.396874
76194755	chr5:76194755:T:G	1.60613e-18	-4.25965e-10	-1.23864
76195226	chr5:76195226:G:A	1.79997e-19	-2.16025	-1.26704
76195848	chr5:76195848:A:G	4.41554e-18	-4.25965e-10	-0.227335
76196182	chr5:76196182:T:C	1.35762e-18	-4.25965e-10	-1.40673
76196714	chr5:76196714:G:A	4.51044e-19	-2.14452	-0.364136
76196786	chr5:76196786:A:G	1.73455e-18	-4.25965e-10	-1.16171
76196877	chr5:76196877:C:T	6.30269e-19	-1.80598	-0.368089
76197481	chr5:76197481:T:C	1.35182e-18	-4.25965e-10	-1.41101
76197587	chr5:76197587:C:T	1.49427e-18	-4.25965e-10	-1.31082
76197588	chr5:76197588:G:A	1.34822e-18	-4.25965e-10	-1.41368
76197969	chr5:76197969:G:A	5.33204e-19	-1.27124	-1.07007
76198204	chr5:76198204:T:G	4.20591e-19	-1.2885	-1.29005
76198298	chr5:76198298:A:G	7.10981e-19	-2.05357	-4.01506e-10
76198509	chr5:76198509:G:A	4.0843e-19	-1.28602	-1.32188
76198940	chr5:76198940:T:C	6.54896e-18	-0.604057	0.770899
76198992	chr5:76198992:T:C	1.11605e-18	-0.297664	-1.30501
76199079	chr5:76199079:A:G	1.38085e-18	-4.25965e-10	-1.38977
76199171	chr5:76199171:A:C	7.73677e-19	-1.12472	-0.84434
76199212	chr5:76199212:T:G	1.36102e-18	-4.25965e-10	-1.40423
76199329	chr5:76199329:T:C	6.23387e-19	-1.3501	-0.834955
76199524	chr5:76199524:C:T	2.21434e-18	-1.43804	0.520526
76199527	chr5:76199527:A:T	4.16937e-18	-0.284701	-4.01506e-10
76200024	chr5:76200024:T:A	2.97319e-18	-1.2897	0.666873
76200076	chr5:76200076:C:T	2.5629e-18	-4.25965e-10	-0.771324
76200501	chr5:76200501:T:C	7.50985e-19	-1.69945	-0.299386
76200661	chr5:76200661:A:G	1.68467e-19	-2.16454	-1.32894
76200689	chr5:76200689:G:T	1.4237e-18	-4.25965e-10	-1.3592
76201072	chr5:76201072:T:C	6.51274e-18	-4.25965e-10	0.161295
76201278	chr5:76201278:C:T	5.58923e-19	-1.31339	-0.980818
76201318	chr5:76201318:G:T	2.06958e-19	-2.05399	-1.23372
76202252	chr5:76202252:C:T	9.5365e-19	-1.75992	-4.01506e-10
76202370	chr5:76202370:G:T	4.30181e-19	-1.79365	-0.762366
76203836	chr5:76203836:G:A	1.70108e-18	-4.25965e-10	-1.1812
76204265	chr5:76204265:G:A	1.59016e-18	-1.24863	-4.01506e-10
76204648	chr5:76204648:A:G	4.43162e-18	-0.223699	-4.01506e-10
76204864	chr5:76204864:T:C	1.56491e-18	-4.25965e-10	-1.26464
76204951	chr5:76204951:A:C	3.23382e-18	-4.25965e-10	-0.5388
76205766	chr5:76205766:CA:C	1.7331e-18	-4.25965e-10	-1.16255
76205828	chr5:76205828:G:A	1.7317e-18	-4.25965e-10	-1.16336
76206175	chr5:76206175:G:A	1.07827e-18	-1.63711	-4.01506e-10
76206297	chr5:76206297:C:T	1.47298e-18	-4.25965e-10	-1.32518
76206518	chr5:76206518:C:T	1.67738e-18	-4.25965e-10	-1.19523
76206585	chr5:76206585:G:C	2.2484e-18	-1.22023	0.317986
76206670	chr5:76206670:G:A	1.15476e-18	-1.56857	-4.01506e-10
76207030	chr5:76207030:C:A	2.11299e-19	-1.95185	-1.3151
76207421	chr5:76207421:G:A	7.22641e-19	-1.73565	-0.301657
76207480	chr5:76207480:G:A	4.15738e-18	-4.25965e-10	-0.28758
76208253	chr5:76208253:G:T	2.70207e-18	-4.25965e-10	-0.718447
76208418	chr5:76208418:C:T	7.41811e-19	-1.84418	-0.166944
76209020	chr5:76209020:C:T	6.77014e-19	-2.10253	-4.01506e-10
76210122	chr5:76210122:G:A	1.75517e-19	-2.08855	-1.36393
76210125	chr5:76210125:G:A	9.8092e-19	-1.73173	-4.01506e-10
76210128	chr5:76210128:C:A	7.27881e-18	-4.25965e-10	0.272502
76210283	chr5:76210283:G:A	1.34435e-18	-4.25965e-10	-1.41656
76210446	chr5:76210446:C:G	1.53361e-18	-4.25965e-10	-1.28484
76210613	chr5:76210613:T:A	4.26708e-18	-4.25965e-10	-0.261535
76210697	chr5:76210697:G:C	2.46011e-19	-1.86072	-1.25412
76210825	chr5:76210825:C:T	1.34964e-18	-4.25965e-10	-1.41263
76210860	chr5:76210860:G:A	4.53898e-18	-4.25965e-10	-0.199763
76212107	chr5:76212107:TTTAA:T	2.49103e-19	-1.6877	-1.41466
76212141	chr5:76212141:A:G	2.12946e-19	-1.87535	-1.38383
76212494	chr5:76212494:A:T	6.09603e-19	-1.87115	-0.336264
76212725	chr5:76212725:G:A	2.8413e-19	-1.95212	-1.01867
76212952	chr5:76212952:T:G	1.4165e-18	-4.25965e-10	-1.36427
76213026	chr5:76213026:C:T	1.64682e-18	-0.470972	-0.742648
76213048	chr5:76213048:G:A	1.35725e-18	-4.25965e-10	-1.407
76213162	chr5:76213162:T:C	1.37976e-18	-4.25965e-10	-1.39056
76213408	chr5:76213408:T:C	2.76306e-19	-1.94365	-1.05506
76213618	chr5:76213618:C:T	3.41498e-18	-0.512053	0.0277595
76213904	chr5:76213904:C:G	1.07593e-18	-1.63928	-4.01506e-10
76213937	chr5:76213937:A:G	1.81486e-18	-4.25965e-10	-1.11646
76214013	chr5:76214013:G:A	1.34853e-18	-4.25965e-10	-1.41345
76215380	chr5:76215380:C:T	1.08088e-18	-1.63469	-4.01506e-10
76215383	chr5:76215383:A:G	3.94766e-18	-4.25965e-10	-0.339341
76215668	chr5:76215668:C:T	8.35136e-19	-1.89263	-4.01506e-10
76215879	chr5:76215879:G:A	3.29388e-19	-1.91819	-0.904799
76215981	chr5:76215981:CTGATGCAAAGTAGACCTTGAGTGGGTCACTAAGGATTCTGGAAGGAAATCTGGAAGGATTCT:C	1.04699e-18	-1.66654	-4.01506e-10
76216104	chr5:76216104:T:C	1.3974e-18	-4.25965e-10	-1.37785
76216236	chr5:76216236:G:A	2.25913e-18	-4.25965e-10	-0.897487
76216367	chr5:76216367:G:C	2.00754e-18	-4.25965e-10	-1.01555
76216908	chr5:76216908:T:C	3.16942e-18	-0.558915	-4.01506e-10
76217146	chr5:76217146:G:T	9.77704e-17	0.289823	2.58033
76217285	chr5:76217285:C:T	2.7544e-18	-4.25965e-10	-0.699266
76217477	chr5:76217477:C:T	2.74637e-18	-0.702185	-4.01506e-10
76217570	chr5:76217570:C:T	1.93269e-17	-0.310735	1.55977
76217850	chr5:76217850:C:T	1.46186e-18	-4.25965e-10	-1.33276
76217927	chr5:76217927:A:G	7.81243e-18	-4.25965e-10	0.343251
76217998	chr5:76217998:C:T	2.72396e-18	-4.25965e-10	-0.710378
76218212	chr5:76218212:A:G	6.8512e-19	-1.54411	-0.546521
76218240	chr5:76218240:C:T	2.58333e-19	-2.16114	-0.904833
76218588	chr5:76218588:T:C	2.83122e-19	-2.08887	-0.885474
76218636	chr5:76218636:G:C	1.34466e-18	-4.25965e-10	-1.41633
76219161	chr5:76219161:C:T	5.58419e-19	-0.882014	-1.4131
76219303	chr5:76219303:C:T	2.93786e-18	-4.25965e-10	-0.634785
76219355	chr5:76219355:T:C	3.2327e-18	-0.539147	-4.01506e-10
76219679	chr5:76219679:C:T	3.27351e-19	-1.68874	-1.14044
76219768	chr5:76219768:C:T	1.4652e-18	-4.25965e-10	-1.33047
76219911	chr5:76219911:C:A	1.85688e-18	-4.25965e-10	-1.09357
76219994	chr5:76219994:G:A	1.35558e-18	-4.25965e-10	-1.40823
76220094	chr5:76220094:T:C	7.21659e-19	-1.98792	-0.0507435
76220133	chr5:76220133:A:G	3.31989e-19	-1.49738	-1.31774
76220391	chr5:76220391:G:A	1.51926e-19	-2.18169	-1.41514
76220707	chr5:76220707:A:T	2.48847e-18	-1.95698	1.15618
76220782	chr5:76220782:C:T	2.17451e-18	-4.25965e-10	-0.935662
76221215	chr5:76221215:G:A	3.86642e-19	-2.13668	-0.526039
76221231	chr5:76221231:G:A	5.28012e-18	-4.25965e-10	-0.048516
76221472	chr5:76221472:G:A	2.31448e-19	-1.75966	-1.4162
76221590	chr5:76221590:C:G	2.4817e-18	-1.96833	1.16481
76221738	chr5:76221738:G:T	2.92195e-18	-2.02895	1.38873
76222073	chr5:76222073:G:A	1.55569e-18	-4.25965e-10	-1.27054
76222183	chr5:76222183:A:G	1.64522e-19	-2.18535	-1.33183
76222386	chr5:76222386:A:G	1.52617e-18	-4.25965e-10	-1.28971
76222592	chr5:76222592:A:T	2.19198e-18	-4.25965e-10	-0.92766
76222604	chr5:76222604:T:C	1.89873e-19	-1.9749	-1.39897
76222641	chr5:76222641:T:C	1.64432e-19	-2.21121	-1.30651
76222760	chr5:76222760:T:A	6.06254e-19	-2.21292	-4.01506e-10
76222921	chr5:76222921:T:G	1.60895e-19	-2.21055	-1.32892
76222943	chr5:76222943:G:A	1.91763e-19	-2.22	-1.14396
76223025	chr5:76223025:T:C	1.62469e-19	-2.20906	-1.32068
76223059	chr5:76223059:C:T	1.40461e-18	-4.25965e-10	-1.3727
76223147	chr5:76223147:A:G	1.64325e-19	-2.20224	-1.31613
76223187	chr5:76223187:A:G	1.90927e-18	-1.06574	-4.01506e-10
76223278	chr5:76223278:A:C	1.37655e-18	-4.25965e-10	-1.39289
76223331	chr5:76223331:A:G	3.29365e-19	-1.41023	-1.41282
76223533	chr5:76223533:G:A	1.64807e-18	-4.25965e-10	-1.21286
76224062	chr5:76224062:G:C	1.7941e-18	-4.25965e-10	-1.12796
76224153	chr5:76224153:G:A	1.38501e-18	-4.25965e-10	-1.38676
76224185	chr5:76224185:T:G	7.56831e-19	-1.61753	-0.37355
76225103	chr5:76225103:T:G	1.75839e-19	-2.16275	-1.2879
76225393	chr5:76225393:A:C	2.65795e-19	-1.63366	-1.40383
76225775	chr5:76225775:A:G	7.59215e-19	-2.10655	0.118617
76225894	chr5:76225894:T:G	3.68378e-18	-4.25965e-10	-0.408524
76225985	chr5:76225985:G:C	2.10255e-19	-2.18718	-1.08471
76226072	chr5:76226072:C:G	2.78038e-19	-2.15939	-0.833073
76226286	chr5:76226286:T:A	1.37323e-18	-4.25965e-10	-1.3953
76226718	chr5:76226718:G:A	1.51104e-18	-4.25965e-10	-1.29967
76226784	chr5:76226784:C:T	1.35579e-18	-4.25965e-10	-1.40808
76226794	chr5:76226794:G:A	1.63961e-18	-4.25965e-10	-1.21801
76226963	chr5:76226963:G:A	4.2778e-19	-2.1287	-0.432907
76227134	chr5:76227134:G:A	2.42368e-19	-2.1706	-0.959159
76227136	chr5:76227136:G:A	4.1531e-19	-1.57815	-1.01305
76227166	chr5:76227166:CAGATA:C	1.66303e-19	-2.16255	-1.34386
76227274	chr5:76227274:C:A	1.58408e-18	-4.25965e-10	-1.25246
76227954	chr5:76227954:A:G	3.89778e-19	-1.67313	-0.981508
76228410	chr5:76228410:A:G	3.4078e-19	-2.13282	-0.656169
76228719	chr5:76228719:A:G	3.23291e-19	-2.19098	-0.650686
76228749	chr5:76228749:G:A	3.33149e-19	-2.18943	-0.622202
76228773	chr5:76228773:C:A	2.96087e-19	-2.21431	-0.715261
76228787	chr5:76228787:G:A	3.59082e-18	-0.434083	-4.01506e-10
76228788	chr5:76228788:CATTAAT:C	3.33311e-19	-2.18561	-0.625537
76228830	chr5:76228830:G:A	3.0768e-19	-1.63559	-1.25557
76228901	chr5:76228901:T:C	3.30338e-19	-2.18832	-0.631785
76229062	chr5:76229062:A:C	4.48776e-19	-2.09048	-0.423221
76229217	chr5:76229217:T:C	4.57499e-19	-2.12571	-0.368733
76229316	chr5:76229316:T:C	7.69927e-19	-1.86052	-0.113404
76229385	chr5:76229385:T:C	1.83903e-18	-4.25965e-10	-1.10323
76229571	chr5:76229571:T:C	6.5651e-19	-1.94526	-0.188025
76229589	chr5:76229589:T:C	1.81437e-19	-2.22181	-1.1975
76229795	chr5:76229795:T:C	2.41575e-19	-1.73819	-1.39485
76229961	chr5:76229961:G:A	2.55346e-18	-1.89361	1.1186
76230076	chr5:76230076:G:T	1.09011e-18	-1.64168	0.0154981
76230083	chr5:76230083:C:G	1.08431e-18	-1.64434	0.0128145
76230101	chr5:76230101:C:T	1.08167e-18	-1.64558	0.0116208
76230108	chr5:76230108:G:C	1.10704e-18	-1.64547	0.0346966
76230146	chr5:76230146:G:T	2.09276e-19	-2.10415	-1.17242
76230237	chr5:76230237:C:T	1.84019e-18	-4.25965e-10	-1.1026
76230308	chr5:76230308:A:G	1.13481e-18	-1.64566	0.0596627
76230320	chr5:76230320:A:AC	1.12248e-18	-1.64633	0.0494075
76230353	chr5:76230353:A:G	1.20276e-18	-1.62	0.0921571
76230371	chr5:76230371:A:G	1.11006e-18	-1.66094	0.0528952
76230499	chr5:76230499:A:G	1.16878e-18	-1.598	0.0415032
76230501	chr5:76230501:G:A	1.15568e-18	-1.59834	0.0305613
76230524	chr5:76230524:C:A	1.13776e-18	-1.63671	0.0533132
76230535	chr5:76230535:G:A	1.12467e-18	-1.64637	0.0513886
76230615	chr5:76230615:A:ACC	1.14923e-18	-1.63425	0.0608801
76230696	chr5:76230696:G:A	1.12307e-18	-1.6524	0.0560087
76230757	chr5:76230757:G:C	1.75875e-19	-2.05419	-1.39625
76230772	chr5:76230772:G:A	1.0313e-18	-1.82759	0.145937
76230872	chr5:76230872:A:G	1.14222e-18	-1.64167	0.0621795
76230953	chr5:76230953:T:G	1.1732e-18	-1.64418	0.0914479
76231106	chr5:76231106:AT:A	1.01265e-18	-1.8188	0.118903
76231158	chr5:76231158:C:A	2.54489e-19	-2.19196	-0.889006
76231377	chr5:76231377:T:C	1.06278e-18	-1.79453	0.142958
76231395	chr5:76231395:A:G	2.51709e-18	-1.78657	0.997207
76232009	chr5:76232009:T:C	7.65708e-19	-1.97942	-4.01506e-10
76234339	chr5:76234339:C:T	9.48061e-19	-1.7617	-0.00410196
76234443	chr5:76234443:C:T	8.98295e-19	-1.83976	0.0200417
76234465	chr5:76234465:TTCCGGAGTTTTTAC:T	9.48716e-19	-1.80823	0.0431192
76234501	chr5:76234501:A:G	1.76513e-19	-2.08247	-1.36435
76234623	chr5:76234623:C:G	2.70421e-19	-2.19341	-0.826826
76234764	chr5:76234764:C:T	9.70701e-19	-1.80535	0.0631467
76234804	chr5:76234804:G:C	6.66159e-19	-2.11869	-4.01506e-10
76235216	chr5:76235216:G:A	7.74419e-19	-0.770899	-1.19721
76235274	chr5:76235274:A:G	6.95945e-19	-1.99556	-0.0793916
76235279	chr5:76235279:G:A	9.85553e-19	-1.81814	0.0911221
76235325	chr5:76235325:G:A	1.42772e-18	-4.25965e-10	-1.35639
76235479	chr5:76235479:G:A	1.0132e-18	-1.74409	0.044731
76235607	chr5:76235607:G:A	9.60233e-19	-1.78312	0.0300793
76235714	chr5:76235714:A:G	2.03471e-18	-1.00211	-4.01506e-10
76235741	chr5:76235741:T:C	9.24891e-19	-1.81065	0.020105
76235784	chr5:76235784:T:C	3.10067e-19	-2.13501	-0.74842
76235799	chr5:76235799:CACTT:C	4.43659e-19	-1.67122	-0.853944
76235826	chr5:76235826:C:T	3.86528e-18	-1.82795	1.46752
76235913	chr5:76235913:C:T	1.06483e-18	-1.67715	0.0274972
76235993	chr5:76235993:A:G	1.0378e-18	-1.78065	0.105297
76236049	chr5:76236049:A:G	9.90046e-19	-1.76053	0.0380647
76236097	chr5:76236097:C:T	9.60605e-19	-1.78592	0.033259
76236117	chr5:76236117:A:G	9.67778e-19	-1.78558	0.0403635
76236157	chr5:76236157:A:T	1.50272e-18	-4.25965e-10	-1.30519
76236198	chr5:76236198:G:C	9.49334e-19	-1.78462	0.020161
76236373	chr5:76236373:G:T	5.37796e-18	-4.25965e-10	-0.0301557
76236377	chr5:76236377:G:A	2.76186e-19	-1.60012	-1.39903
76236410	chr5:76236410:G:A	9.35568e-19	-1.78356	0.00449059
76236416	chr5:76236416:T:G	2.71056e-19	-1.62338	-1.39451
76236439	chr5:76236439:A:G	9.84433e-19	-1.78387	0.0557143
76236537	chr5:76236537:G:T	9.17317e-19	-1.82753	0.0287605
76236563	chr5:76236563:A:AG	9.47741e-19	-1.75977	-0.00637356
76236722	chr5:76236722:T:C	1.02917e-18	-1.67629	-0.00741476
76236895	chr5:76236895:C:A	1.03301e-18	-1.6576	-0.0223798
76236998	chr5:76236998:C:T	7.42215e-18	-4.25965e-10	0.292004
76237043	chr5:76237043:C:T	1.38532e-18	-4.25965e-10	-1.38653
76237149	chr5:76237149:A:G	3.29975e-19	-1.95029	-0.870915
76237395	chr5:76237395:G:A	2.58244e-19	-2.20076	-0.865556
76237443	chr5:76237443:G:A	9.69102e-19	-1.66227	-0.0815789
76237565	chr5:76237565:T:C	2.32033e-19	-2.01096	-1.16238
76237648	chr5:76237648:T:C	1.84968e-19	-2.03241	-1.36763
76238154	chr5:76238154:T:C	9.79892e-19	-1.70871	-0.0240661
76238204	chr5:76238204:A:G	1.04588e-18	-1.64637	-0.0212344
76238320	chr5:76238320:A:G	1.04313e-18	-1.76679	0.0965444
76238336	chr5:76238336:T:C	1.71171e-18	-4.25965e-10	-1.17497
76238453	chr5:76238453:G:A	9.60942e-19	-1.80438	0.0520769
76238470	chr5:76238470:T:C	3.33646e-18	-1.72949	1.22193
76238559	chr5:76238559:G:A	1.34722e-18	-4.25965e-10	-1.41442
76238745	chr5:76238745:T:G	2.16444e-19	-1.964	-1.27889
76239494	chr5:76239494:C:T	2.90265e-19	-2.02375	-0.925677
76239601	chr5:76239601:T:A	1.04974e-18	-1.77731	0.113389
76239922	chr5:76239922:A:G	1.65449e-18	-4.25965e-10	-1.20897
76240533	chr5:76240533:T:G	2.70765e-19	-2.14531	-0.873657
76240654	chr5:76240654:C:T	2.78395e-19	-2.0465	-0.944682
76241081	chr5:76241081:C:T	2.64683e-19	-2.11674	-0.924946
76241163	chr5:76241163:T:G	8.19902e-19	-1.93508	0.0240482
76241713	chr5:76241713:C:T	2.44668e-18	-4.25965e-10	-0.817735
76241853	chr5:76241853:T:C	1.04979e-17	-4.25965e-10	0.638711
76242112	chr5:76242112:G:C	2.71366e-19	-2.14751	-0.869248
76242479	chr5:76242479:C:T	1.52745e-18	-4.25965e-10	-1.28887
76242635	chr5:76242635:A:G	1.72487e-19	-2.05332	-1.41658
76242836	chr5:76242836:T:C	3.90752e-19	-1.8383	-0.813851
76242864	chr5:76242864:A:C	4.28765e-19	-1.7788	-0.780514
76242953	chr5:76242953:G:A	5.5129e-18	-4.25965e-10	-0.00537425
76243120	chr5:76243120:C:T	1.46071e-18	-4.25965e-10	-1.33354
76243224	chr5:76243224:G:A	1.34436e-18	-4.25965e-10	-1.41655
76243449	chr5:76243449:C:T	6.47029e-19	-1.99338	-0.154452
76243485	chr5:76243485:G:C	6.74529e-19	-1.99984	-0.106362
76243804	chr5:76243804:C:A	1.4129e-18	-4.25965e-10	-1.36682
76243975	chr5:76243975:C:T	2.64976e-18	-1.94907	1.21108
76244068	chr5:76244068:C:G	3.42076e-19	-2.01192	-0.77327
76244185	chr5:76244185:A:G	1.40752e-18	-4.25965e-10	-1.37064
76244202	chr5:76244202:G:A	6.91238e-19	-1.98284	-0.0988931
76244256	chr5:76244256:T:C	1.80586e-18	-4.25965e-10	-1.12143
76244290	chr5:76244290:T:C	2.77796e-19	-1.97721	-1.01613
76244373	chr5:76244373:A:G	1.15162e-18	-0.59297	-0.978322
76245016	chr5:76245016:T:C	8.16126e-19	-1.99116	0.0755127
76245345	chr5:76245345:G:A	1.46635e-18	-4.25965e-10	-1.32969
76245358	chr5:76245358:G:T	8.86295e-19	-1.62483	-0.208338
76245851	chr5:76245851:A:C	1.95472e-18	-4.25965e-10	-1.04222
76245986	chr5:76245986:G:A	2.81409e-19	-1.69835	-1.28206
76246795	chr5:76246795:C:T	5.10229e-18	-1.73732	1.65455
76246865	chr5:76246865:T:A	1.47229e-18	-4.25965e-10	-1.32564
76247110	chr5:76247110:T:C	1.35119e-18	-4.25965e-10	-1.41148
76247602	chr5:76247602:A:G	1.64534e-18	-4.25965e-10	-1.21452
76247641	chr5:76247641:G:T	1.34555e-18	-4.25965e-10	-1.41566
76247928	chr5:76247928:G:A	1.20424e-18	-1.52661	-4.01506e-10
76248104	chr5:76248104:T:C	2.00929e-19	-1.96483	-1.35244
76248210	chr5:76248210:G:A	1.14322e-18	-1.57862	-4.01506e-10
76248258	chr5:76248258:T:C	6.662e-19	-1.87411	-0.244519
76248420	chr5:76248420:A:G	7.1521e-18	-4.25965e-10	0.254942
76248620	chr5:76248620:G:C	1.41582e-18	-4.25965e-10	-1.36476
76248657	chr5:76248657:C:T	1.99182e-19	-2.11663	-1.20937
76248713	chr5:76248713:A:G	6.22167e-19	-1.50092	-0.686087
76248930	chr5:76248930:T:A	1.04565e-17	-4.25965e-10	0.634757
76249210	chr5:76249210:A:G	9.23011e-19	-1.51675	-0.27583
76249451	chr5:76249451:A:T	1.38655e-18	-4.25965e-10	-1.38565
76250124	chr5:76250124:GA:G	1.3462e-18	-4.25965e-10	-1.41518
76250194	chr5:76250194:G:A	1.34387e-18	-4.25965e-10	-1.41691
76250456	chr5:76250456:G:A	3.01856e-19	-1.76178	-1.14848
76250702	chr5:76250702:G:A	1.34606e-18	-4.25965e-10	-1.41528
76251388	chr5:76251388:T:A	1.61497e-19	-2.22183	-1.3139
76252351	chr5:76252351:C:T	1.18037e-18	-1.55307	0.00643913
76252369	chr5:76252369:G:A	1.42891e-18	-4.25965e-10	-1.35555
76252402	chr5:76252402:G:A	1.46646e-19	-2.21916	-1.41304
76252421	chr5:76252421:C:T	2.12597e-19	-1.85868	-1.40214
76252476	chr5:76252476:C:G	1.55755e-18	-4.25965e-10	-1.26935
76252618	chr5:76252618:A:G	6.35286e-19	-2.16615	-4.01506e-10
76253047	chr5:76253047:G:C	2.5872e-19	-2.06529	-0.999184
76253143	chr5:76253143:TA:T	1.9628e-18	-4.25965e-10	-1.03809
76253377	chr5:76253377:G:A	3.19468e-19	-1.63086	-1.2227
76253516	chr5:76253516:T:C	1.77948e-18	-4.25965e-10	-1.13614
76253575	chr5:76253575:A:G	1.96587e-18	-4.25965e-10	-1.03653
76253586	chr5:76253586:G:T	1.83126e-18	-1.83964	0.73218
76253593	chr5:76253593:C:T	2.22959e-19	-1.84478	-1.36845
76253650	chr5:76253650:A:G	1.0028e-18	-1.54119	-0.168475
76253682	chr5:76253682:C:T	2.3593e-19	-1.77916	-1.37753
76254259	chr5:76254259:G:T	5.99155e-19	-0.895699	-1.329
76254390	chr5:76254390:G:A	2.07153e-19	-2.048	-1.23876
76254412	chr5:76254412:C:T	2.91792e-19	-2.09381	-0.850366
76254445	chr5:76254445:C:G	2.00479e-18	-4.25965e-10	-1.01693
76255141	chr5:76255141:C:T	1.43137e-18	-4.25965e-10	-1.35384
76255384	chr5:76255384:C:T	6.15097e-19	-1.43182	-0.766623
76255490	chr5:76255490:A:G	8.32735e-19	-1.37408	-0.521426
76255914	chr5:76255914:C:G	1.5762e-19	-2.16708	-1.39295
76256107	chr5:76256107:G:A	2.83248e-19	-2.14236	-0.831537
76256222	chr5:76256222:C:T	4.0111e-19	-1.97268	-0.653305
76256733	chr5:76256733:T:C	1.5029e-18	-4.25965e-10	-1.30507
76256760	chr5:76256760:C:T	2.0922e-19	-1.86281	-1.41402
76256920	chr5:76256920:G:A	1.75027e-18	-4.25965e-10	-1.15269
76257051	chr5:76257051:C:T	1.5162e-18	-4.25965e-10	-1.29626
76257143	chr5:76257143:C:T	1.43444e-18	-4.25965e-10	-1.35169
76257180	chr5:76257180:A:T	1.64003e-18	-4.25965e-10	-1.21775
76257915	chr5:76257915:TG:T	1.55204e-19	-2.19539	-1.38009
76257965	chr5:76257965:A:G	1.61312e-19	-2.12012	-1.41676
76257983	chr5:76257983:A:T	1.7835e-19	-2.16217	-1.2743
76259328	chr5:76259328:C:T	1.57961e-19	-2.2164	-1.34147
76259329	chr5:76259329:G:A	1.90312e-19	-2.03014	-1.34142
76259609	chr5:76259609:C:A	2.57954e-19	-1.65144	-1.416
76260017	chr5:76260017:G:T	1.56928e-19	-2.21277	-1.35167
76260234	chr5:76260234:A:G	1.45067e-18	-4.25965e-10	-1.34044
76260670	chr5:76260670:G:T	2.57428e-19	-1.66403	-1.40545
76260841	chr5:76260841:T:C	5.85043e-18	-4.25965e-10	0.054051
76260958	chr5:76260958:GT:G	2.6352e-19	-1.63144	-1.41465
76261410	chr5:76261410:T:C	2.26047e-18	-0.896891	-4.01506e-10
76261474	chr5:76261474:T:A	2.71606e-19	-1.69151	-1.32436
76261507	chr5:76261507:CCTTGT:C	4.52069e-18	-4.25965e-10	-0.203801
76261598	chr5:76261598:T:C	2.36978e-19	-1.79366	-1.3586
76261622	chr5:76261622:T:C	1.57031e-19	-2.21548	-1.34829
76261687	chr5:76261687:A:G	1.34603e-18	-4.25965e-10	-1.4153
76262093	chr5:76262093:A:G	2.79685e-19	-1.72618	-1.26038
76262355	chr5:76262355:G:A	1.77049e-19	-2.12968	-1.31411
76262385	chr5:76262385:C:T	1.86641e-19	-2.0949	-1.29613
76262537	chr5:76262537:G:A	1.46109e-18	-4.25965e-10	-1.33328
76262561	chr5:76262561:G:A	1.65191e-18	-4.25965e-10	-1.21053
76262784	chr5:76262784:T:G	1.88475e-19	-2.01681	-1.36444
76262801	chr5:76262801:TGTTGTGATTTCC:T	1.34653e-18	-4.25965e-10	-1.41493
76262849	chr5:76262849:A:T	1.52991e-19	-2.17283	-1.41701
76263046	chr5:76263046:C:T	2.88718e-19	-1.53775	-1.41703
76263268	chr5:76263268:T:C	1.39108e-18	-4.25965e-10	-1.38238
76263504	chr5:76263504:T:C	1.45831e-18	-4.25965e-10	-1.33519
76263846	chr5:76263846:C:A	1.44652e-18	-4.25965e-10	-1.3433
76264018	chr5:76264018:G:A	2.62276e-19	-1.63524	-1.41558
76264105	chr5:76264105:C:A	1.86455e-19	-1.97504	-1.41699
76264549	chr5:76264549:T:G	1.45398e-18	-4.25965e-10	-1.33816
76264659	chr5:76264659:T:C	2.58767e-19	-1.87506	-1.18923
76264723	chr5:76264723:G:A	3.19027e-19	-1.65013	-1.20481
76264858	chr5:76264858:T:G	1.46554e-18	-4.25965e-10	-1.33024
76264947	chr5:76264947:G:A	2.49254e-19	-2.00265	-1.0991
76265041	chr5:76265041:C:G	1.81643e-19	-2.0254	-1.39278
76265116	chr5:76265116:T:C	1.45937e-18	-4.25965e-10	-1.33446
76265906	chr5:76265906:A:G	2.14158e-19	-1.84083	-1.41268
76266086	chr5:76266086:A:C	1.84445e-19	-1.99388	-1.40899
76266127	chr5:76266127:ACAAATATGGCCAGTGGCC:A	1.78837e-19	-2.04413	-1.38961
76266272	chr5:76266272:A:G	2.23542e-18	-4.25965e-10	-0.908037
76266304	chr5:76266304:A:T	1.84709e-19	-2.07252	-1.32892
76266472	chr5:76266472:T:C	1.48019e-18	-4.25965e-10	-1.32029
76266569	chr5:76266569:T:C	1.75452e-19	-2.10109	-1.35176
76266580	chr5:76266580:G:A	1.75118e-19	-2.05042	-1.40434
76266762	chr5:76266762:T:A	2.55536e-19	-1.66859	-1.40826
76266973	chr5:76266973:C:T	2.10206e-19	-2.12327	-1.14886
76267248	chr5:76267248:T:C	1.72621e-19	-2.12992	-1.3392
76267588	chr5:76267588:T:C	2.51596e-19	-2.18821	-0.904188
76267781	chr5:76267781:G:A	2.78964e-19	-1.78226	-1.20688
76268005	chr5:76268005:A:C	2.59781e-19	-2.17759	-0.882786
76268425	chr5:76268425:A:C	1.38465e-18	-4.25965e-10	-1.38702
76268473	chr5:76268473:A:C	1.46604e-18	-4.25965e-10	-1.3299
76268482	chr5:76268482:G:A	1.94163e-19	-1.94136	-1.41016
76268524	chr5:76268524:G:A	6.65133e-19	-2.12023	-4.01506e-10
76268612	chr5:76268612:A:G	2.47798e-19	-1.82243	-1.28518
76268675	chr5:76268675:T:C	1.84176e-19	-2.19096	-1.21336
76268962	chr5:76268962:G:A	6.82365e-19	-2.09466	-4.01506e-10
76269154	chr5:76269154:TATAAG:T	1.39677e-18	-4.25965e-10	-1.3783
76269487	chr5:76269487:C:T	1.82396e-19	-2.15312	-1.26092
76269534	chr5:76269534:T:A	1.95989e-19	-1.93468	-1.40748
76269538	chr5:76269538:T:C	3.05602e-19	-1.48157	-1.41637
76269569	chr5:76269569:G:A	1.34411e-18	-4.25965e-10	-1.41674
76269575	chr5:76269575:G:T	1.64621e-18	-4.25965e-10	-1.21399
76269805	chr5:76269805:G:A	1.3561e-18	-4.25965e-10	-1.40786
76270028	chr5:76270028:A:G	3.36349e-19	-1.81881	-0.983261
76270359	chr5:76270359:G:A	5.06552e-18	-4.25965e-10	-0.090008
76270623	chr5:76270623:T:C	2.28382e-19	-1.81838	-1.37082
76270681	chr5:76270681:C:T	2.19473e-19	-2.13644	-1.09255
76270778	chr5:76270778:T:A	1.34655e-18	-4.25965e-10	-1.41492
76270792	chr5:76270792:A:G	1.76218e-18	-4.25965e-10	-1.14591
76270984	chr5:76270984:A:G	3.65977e-19	-1.39624	-1.32141
76271061	chr5:76271061:G:A	1.95936e-18	-1.03985	-4.01506e-10
76271337	chr5:76271337:T:A	1.96176e-18	-4.25965e-10	-1.03862
76271821	chr5:76271821:G:A	2.12667e-18	-4.25965e-10	-0.957908
76271906	chr5:76271906:T:C	5.38016e-18	-4.25965e-10	-0.029747
76272173	chr5:76272173:G:A	2.11212e-19	-2.00404	-1.26331
76272228	chr5:76272228:A:G	1.92274e-19	-1.94937	-1.41193
76272327	chr5:76272327:A:AT	1.36102e-18	-4.25965e-10	-1.40423
76272354	chr5:76272354:T:C	3.24484e-19	-1.42126	-1.41672
76272612	chr5:76272612:T:G	1.86501e-18	-4.25965e-10	-1.0892
76272617	chr5:76272617:TG:T	1.82816e-18	-4.25965e-10	-1.10915
76272971	chr5:76272971:T:C	1.57167e-18	-4.25965e-10	-1.26032
76273019	chr5:76273019:C:A	1.71176e-19	-2.11548	-1.36204
76273181	chr5:76273181:A:G	2.30858e-19	-1.99655	-1.18187
76273677	chr5:76273677:A:G	3.62013e-18	0.301318	-0.727272
76273799	chr5:76273799:C:T	1.95371e-18	-4.25965e-10	-1.04274
76273901	chr5:76273901:C:T	1.69863e-18	-4.25965e-10	-1.18264
76274018	chr5:76274018:A:T	6.86217e-18	1.17953	-0.965968
76274019	chr5:76274019:A:C	6.95237e-18	1.18743	-0.960812
76275223	chr5:76275223:C:A	5.21206e-18	1.09632	-1.15781
76275284	chr5:76275284:A:G	4.86615e-18	1.09072	-1.22088
76275419	chr5:76275419:A:G	4.57328e-18	0.990736	-1.18297
76275423	chr5:76275423:C:A	4.76991e-18	1.09295	-1.24308
76275528	chr5:76275528:T:C	5.05973e-18	1.08287	-1.17402
76275548	chr5:76275548:C:G	7.75649e-19	-1.96652	-4.01506e-10
76275686	chr5:76275686:C:T	5.14154e-18	1.16272	-1.23783
76275739	chr5:76275739:T:G	3.54312e-18	0.936912	-1.38437
76275741	chr5:76275741:A:T	3.07341e-18	-4.25965e-10	-0.589678
76276185	chr5:76276185:T:C	1.78305e-18	-4.25965e-10	-1.13414
76276207	chr5:76276207:T:G	4.87366e-18	1.09754	-1.22617
76276548	chr5:76276548:G:A	9.54746e-18	-4.25965e-10	0.54381
76276693	chr5:76276693:A:G	6.851e-19	-2.09066	-4.01506e-10
76277131	chr5:76277131:G:A	7.97628e-18	1.55635	-1.19234
76277939	chr5:76277939:G:C	1.9262e-18	-4.25965e-10	-1.05692
76278088	chr5:76278088:A:T	2.74498e-18	-4.25965e-10	-0.70269
76278370	chr5:76278370:G:A	3.75741e-18	-4.25965e-10	-0.388735
76278617	chr5:76278617:G:C	2.80009e-18	-4.25965e-10	-0.682813
76278731	chr5:76278731:G:A	4.27105e-17	-4.25965e-10	2.04198
76279030	chr5:76279030:A:G	1.97618e-18	0.262354	-1.29365
76279311	chr5:76279311:A:T	1.49914e-18	-4.25965e-10	-1.30758
76279618	chr5:76279618:G:A	1.45239e-18	-4.25965e-10	-1.33925
76279636	chr5:76279636:A:G	1.6318e-18	-4.25965e-10	-1.22278
76279695	chr5:76279695:C:A	1.64524e-18	-4.25965e-10	-1.21458
76280163	chr5:76280163:T:C	2.00747e-18	-4.25965e-10	-1.01559
76280180	chr5:76280180:T:G	2.19853e-18	-4.25965e-10	-0.924677
76280488	chr5:76280488:C:T	1.35998e-18	-0.112796	-1.2922
76280630	chr5:76280630:G:C	1.35433e-18	-0.0768619	-1.3323
76280697	chr5:76280697:C:T	1.79338e-18	0.261498	-1.38986
76280891	chr5:76280891:A:G	3.47881e-18	0.779251	-1.24502
76280904	chr5:76280904:T:C	1.21631e-18	-0.297176	-1.21947
76281318	chr5:76281318:C:T	2.60414e-18	0.49129	-1.24665
76281472	chr5:76281472:C:A	4.81311e-19	-1.91151	-0.532199
76281738	chr5:76281738:T:C	7.6849e-19	-0.558789	-1.417
76281851	chr5:76281851:T:C	6.20833e-19	-2.18916	-4.01506e-10
76281891	chr5:76281891:A:G	1.04632e-18	-0.275868	-1.39132
76281994	chr5:76281994:A:G	1.15906e-18	-0.147835	-1.41702
76282411	chr5:76282411:T:C	6.2842e-19	-2.17701	-4.01506e-10
76282641	chr5:76282641:G:T	6.48264e-19	-2.14592	-4.01506e-10
76283181	chr5:76283181:T:C	9.4874e-19	-0.410473	-1.35461
76283262	chr5:76283262:A:G	6.16141e-19	-2.19674	-4.01506e-10
76283678	chr5:76283678:A:C	2.19051e-18	-0.928332	-4.01506e-10
76283693	chr5:76283693:A:G	9.65305e-19	-0.356051	-1.39172
76283879	chr5:76283879:A:G	1.34458e-18	-4.25965e-10	-1.41639
76283893	chr5:76283893:G:T	1.34382e-18	-4.25965e-10	-1.41695
76283937	chr5:76283937:G:A	9.08867e-19	-0.405231	-1.40279
76284121	chr5:76284121:T:C	3.56032e-18	0.671331	-1.11395
76284137	chr5:76284137:G:T	1.42983e-18	-4.25965e-10	-1.35491
76284464	chr5:76284464:C:T	8.83818e-18	-4.25965e-10	0.466616
76284541	chr5:76284541:G:A	4.32142e-18	-4.25965e-10	-0.248881
76284584	chr5:76284584:C:A	3.43279e-18	0.67455	-1.15364
76285460	chr5:76285460:A:G	1.46467e-18	-4.25965e-10	-1.33083
76286642	chr5:76286642:T:C	6.89991e-19	-2.221	0.137459
76286875	chr5:76286875:C:G	8.8708e-19	-1.53361	-0.298671
76287178	chr5:76287178:T:C	1.98378e-18	-4.25965e-10	-1.02746
76287578	chr5:76287578:A:G	1.34393e-18	-4.25965e-10	-1.41687
76288598	chr5:76288598:A:G	2.908e-18	0.69175	-1.33675
76289512	chr5:76289512:G:C	1.55217e-18	-4.25965e-10	-1.27281
76289680	chr5:76289680:T:G	4.81241e-18	-4.25965e-10	-0.141267
76290360	chr5:76290360:G:A	1.38735e-18	-4.25965e-10	-1.38507
76290636	chr5:76290636:A:G	1.36937e-18	-4.25965e-10	-1.39812
76290667	chr5:76290667:TC:T	6.39341e-19	-2.15978	-4.01506e-10
76290691	chr5:76290691:C:T	1.63462e-18	-4.25965e-10	-1.22106
76291507	chr5:76291507:C:T	1.38046e-18	-4.25965e-10	-1.39005
76291613	chr5:76291613:A:C	1.43483e-18	-4.25965e-10	-1.35142
76291895	chr5:76291895:A:T	7.02482e-19	-2.0656	-4.01506e-10
76292682	chr5:76292682:T:C	1.5123e-19	-2.20189	-1.39953
76293903	chr5:76293903:G:A	1.82035e-18	-4.25965e-10	-1.11344
76294273	chr5:76294273:T:C	1.3461e-17	-4.25965e-10	0.887336
76294388	chr5:76294388:G:A	1.36406e-18	-4.25965e-10	-1.402
76294458	chr5:76294458:T:C	7.93184e-19	-0.641714	-1.30245
76294463	chr5:76294463:G:A	2.08775e-18	-4.25965e-10	-0.976377
76294548	chr5:76294548:C:T	6.44932e-19	-2.15108	-4.01506e-10
76295499	chr5:76295499:G:A	4.08894e-18	0.708176	-1.01235
76296161	chr5:76296161:G:C	1.87459e-18	-0.192486	-0.891587
76296733	chr5:76296733:C:T	1.34918e-18	-4.25965e-10	-1.41296
76296965	chr5:76296965:AACTG:A	1.51373e-18	-4.25965e-10	-1.29788
76297886	chr5:76297886:G:A	6.4957e-19	-2.14391	-4.01506e-10
76297956	chr5:76297956:G:A	1.34612e-18	-4.25965e-10	-1.41524
76298535	chr5:76298535:A:G	6.55461e-19	-0.928316	-1.20657
76298632	chr5:76298632:A:T	2.54018e-19	-1.82936	-1.25345
76298918	chr5:76298918:G:A	3.35565e-18	0.536229	-1.03805
76298956	chr5:76298956:C:T	1.46048e-18	-4.25965e-10	-1.3337
76299573	chr5:76299573:C:A	1.36161e-18	-4.25965e-10	-1.4038
76300276	chr5:76300276:A:G	2.01091e-18	-4.25965e-10	-1.01388
76301061	chr5:76301061:G:A	1.47136e-18	-4.25965e-10	-1.32628
76301574	chr5:76301574:G:T	6.3191e-19	-2.17147	-4.01506e-10
76301669	chr5:76301669:A:G	8.78141e-19	-2.11277	0.27036
76302531	chr5:76302531:A:G	1.37409e-18	-4.25965e-10	-1.39467
76302562	chr5:76302562:G:A	1.34671e-18	-4.25965e-10	-1.4148
76303281	chr5:76303281:T:C	1.47016e-18	-4.25965e-10	-1.32709
76303351	chr5:76303351:G:C	3.48586e-18	0.557528	-1.02128
76303649	chr5:76303649:A:G	4.09914e-18	-4.25965e-10	-0.301689
76303754	chr5:76303754:T:G	1.49375e-18	-4.25965e-10	-1.31117
76304326	chr5:76304326:A:G	9.83113e-19	-2.10998	0.380488
76305104	chr5:76305104:G:T	2.74551e-19	-1.62651	-1.37858
76305146	chr5:76305146:G:T	2.15216e-18	-4.25965e-10	-0.945993
76305162	chr5:76305162:T:C	1.89074e-18	-4.25965e-10	-1.0755
76305356	chr5:76305356:A:G	1.92048e-19	-1.97386	-1.38861
76306354	chr5:76306354:C:A	1.46478e-19	-2.21936	-1.41399
76306566	chr5:76306566:C:A	4.88791e-19	-1.21903	-1.20926
76306724	chr5:76306724:A:G	4.23371e-19	-1.31617	-1.25581
76306878	chr5:76306878:A:C	4.07821e-19	-1.31563	-1.29376
76307055	chr5:76307055:G:GT	8.77972e-19	-1.84261	-4.01506e-10
76307391	chr5:76307391:G:A	4.35208e-19	-1.29906	-1.24533
76307437	chr5:76307437:G:A	6.00864e-19	-2.22185	-4.01506e-10
76307470	chr5:76307470:TC:T	4.70397e-19	-1.23196	-1.23468
76307484	chr5:76307484:G:C	1.85108e-18	-4.25965e-10	-1.09669
76307608	chr5:76307608:A:G	1.37309e-18	-4.25965e-10	-1.3954
76307950	chr5:76307950:C:T	1.34431e-18	-4.25965e-10	-1.41658
76307962	chr5:76307962:T:G	1.86444e-19	-2.22069	-1.1714
76308061	chr5:76308061:C:A	1.58188e-18	-0.240173	-1.01368
76308665	chr5:76308665:G:A	1.51434e-18	-4.25965e-10	-1.29749
76308676	chr5:76308676:T:TGAGA	5.88108e-19	-2.04349	-0.199817
76309042	chr5:76309042:T:A	1.93053e-19	-2.13692	-1.22033
76309090	chr5:76309090:A:G	1.53034e-19	-2.17402	-1.41554
76309197	chr5:76309197:C:T	6.52895e-19	-1.01195	-1.12686
76309327	chr5:76309327:A:G	5.53356e-19	-1.22116	-1.08306
76309357	chr5:76309357:T:G	7.20412e-19	-1.06269	-0.977707
76309375	chr5:76309375:C:T	1.39039e-18	-4.25965e-10	-1.38288
76310065	chr5:76310065:T:G	5.9288e-19	-1.13373	-1.1015
76310533	chr5:76310533:G:C	1.66689e-18	-4.25965e-10	-1.20151
76310883	chr5:76310883:T:C	6.7631e-19	-2.03897	-0.0646001
76311062	chr5:76311062:C:T	1.72163e-18	-4.25965e-10	-1.16919
76311283	chr5:76311283:G:A	1.53139e-18	-4.25965e-10	-1.28629
76311460	chr5:76311460:A:G	1.52166e-19	-2.18949	-1.40576
76311760	chr5:76311760:C:A	1.34442e-18	-4.25965e-10	-1.4165
76311779	chr5:76311779:G:A	4.1436e-18	-4.25965e-10	-0.290901
76311794	chr5:76311794:C:T	9.32486e-19	-1.78237	-4.01506e-10
76311910	chr5:76311910:C:T	2.97935e-18	-4.25965e-10	-0.620758
76312159	chr5:76312159:C:T	5.8447e-19	-0.95837	-1.29114
76313168	chr5:76313168:T:C	4.50913e-19	-2.15451	-0.354438
76313342	chr5:76313342:C:T	1.56176e-18	-0.0474872	-1.21917
76313408	chr5:76313408:T:C	1.34922e-18	-4.25965e-10	-1.41294
76313861	chr5:76313861:T:C	3.63534e-19	-2.04177	-0.68258
76314249	chr5:76314249:G:A	6.68194e-19	-0.82585	-1.28979
76315483	chr5:76315483:A:T	9.16789e-19	-0.645877	-1.15347
76315529	chr5:76315529:A:G	9.19607e-19	-0.698682	-1.09759
76315772	chr5:76315772:C:T	9.30757e-19	-0.582543	-1.20168
76315961	chr5:76315961:C:T	1.39075e-18	-4.25965e-10	-1.38262
76316087	chr5:76316087:A:G	8.2714e-19	-0.757925	-1.14432
76316180	chr5:76316180:C:T	8.41011e-19	-0.763691	-1.12192
76316387	chr5:76316387:A:G	2.11438e-18	-4.25965e-10	-0.963703
76316413	chr5:76316413:T:C	8.16257e-19	-0.793031	-1.12246
76316437	chr5:76316437:T:C	8.41867e-19	-0.72916	-1.15544
76316507	chr5:76316507:T:G	8.69467e-19	-0.701447	-1.15089
76317386	chr5:76317386:T:C	2.75725e-18	-4.25965e-10	-0.698229
76317514	chr5:76317514:C:T	1.44161e-18	-4.25965e-10	-1.3467
76317745	chr5:76317745:C:T	1.34729e-18	-4.25965e-10	-1.41437
76317997	chr5:76317997:C:CA	1.34597e-18	-4.25965e-10	-1.41535
76318077	chr5:76318077:ATTT:A	8.35187e-19	-0.772116	-1.12045
76318161	chr5:76318161:G:A	1.82005e-18	-4.25965e-10	-1.1136
76318216	chr5:76318216:G:A	1.34975e-18	-4.25965e-10	-1.41255
76318830	chr5:76318830:AGAAG:A	3.38692e-18	-4.25965e-10	-0.492543
76318912	chr5:76318912:C:T	6.34518e-19	-2.16735	-4.01506e-10
76319034	chr5:76319034:A:G	9.79198e-19	-0.680336	-1.05315
76319079	chr5:76319079:A:C	1.49366e-18	-4.25965e-10	-1.31123
76319216	chr5:76319216:C:G	1.34523e-18	-4.25965e-10	-1.4159
76319281	chr5:76319281:C:T	4.11986e-18	-4.25965e-10	-0.296646
76319451	chr5:76319451:C:T	1.46915e-18	-4.25965e-10	-1.32778
76319509	chr5:76319509:G:A	1.34663e-18	-4.25965e-10	-1.41486
76319719	chr5:76319719:G:A	1.34775e-18	-4.25965e-10	-1.41403
76319837	chr5:76319837:T:C	1.34585e-18	-4.25965e-10	-1.41544
76320134	chr5:76320134:A:G	2.26178e-18	0.520208	-1.41652
76320147	chr5:76320147:G:A	1.36905e-18	-4.25965e-10	-1.39834
76320974	chr5:76320974:C:A	6.16017e-19	-2.03528	-0.161667
76322064	chr5:76322064:A:C	1.28097e-18	-0.467918	-0.99693
76322109	chr5:76322109:T:C	1.78769e-19	-2.1604	-1.27372
76322208	chr5:76322208:C:T	1.59987e-19	-2.22105	-1.32407
76322480	chr5:76322480:C:A	7.50314e-19	-1.99973	-4.01506e-10
76322738	chr5:76322738:C:G	5.43039e-19	-2.06119	-0.261847
76322871	chr5:76322871:T:C	1.35701e-18	-4.25965e-10	-1.40718
76323339	chr5:76323339:C:T	1.77171e-18	-4.25965e-10	-1.14052
76323581	chr5:76323581:A:G	4.09746e-19	-1.89111	-0.713568
76323642	chr5:76323642:C:T	3.30967e-18	0.339407	-0.855025
76323804	chr5:76323804:G:A	4.51542e-19	-2.11348	-0.394073
76324261	chr5:76324261:G:T	1.34798e-18	-4.25965e-10	-1.41385
76324484	chr5:76324484:T:A	1.34539e-18	-4.25965e-10	-1.41578
76324949	chr5:76324949:G:C	1.42678e-18	-4.25965e-10	-1.35704
76325754	chr5:76325754:T:G	2.20013e-18	-4.25965e-10	-0.923947
76326254	chr5:76326254:A:T	1.39889e-18	-4.25965e-10	-1.37678
76326730	chr5:76326730:C:G	1.41918e-18	-4.25965e-10	-1.36239
76326989	chr5:76326989:C:A	1.68094e-19	-2.20158	-1.29412
76327028	chr5:76327028:TA:T	2.49925e-18	-4.25965e-10	-0.796476
76327045	chr5:76327045:G:A	3.51883e-19	-1.91391	-0.843008
76327476	chr5:76327476:G:A	2.18523e-18	-4.25965e-10	-0.930743
76327800	chr5:76327800:C:G	3.96836e-19	-1.34553	-1.29117
76327864	chr5:76327864:A:G	4.41455e-19	-1.55069	-0.979452
76327950	chr5:76327950:A:G	8.74014e-19	-1.94495	0.0978303
76328117	chr5:76328117:T:C	1.75299e-17	-4.25965e-10	1.15144
76328589	chr5:76328589:A:G	9.97662e-18	0.587779	-4.01506e-10
76328689	chr5:76328689:A:G	2.4452e-19	-2.22174	-0.899183
76329449	chr5:76329449:T:C	7.21429e-19	-2.13508	0.0960926
76329652	chr5:76329652:G:A	2.36878e-17	-4.25965e-10	1.4525
76329914	chr5:76329914:CAAA:C	2.29738e-18	-1.40942	0.528729
76330127	chr5:76330127:G:A	2.58965e-19	-1.64651	-1.41702
76330523	chr5:76330523:C:G	3.03913e-19	-2.17052	-0.732961
76330545	chr5:76330545:G:A	2.33287e-19	-2.22037	-0.947583
76330652	chr5:76330652:A:T	4.24242e-19	-1.18908	-1.38084
76330898	chr5:76330898:T:C	5.03925e-19	-1.9992	-0.398597
76331109	chr5:76331109:T:G	5.54523e-19	-1.67897	-0.623144
76331351	chr5:76331351:G:A	2.20881e-19	-2.09102	-1.13157
76331434	chr5:76331434:G:C	2.40308e-18	-4.25965e-10	-0.835714
76331735	chr5:76331735:C:T	6.61159e-19	-1.17232	-0.953902
76331758	chr5:76331758:G:A	6.04489e-19	-2.21584	-4.01506e-10
76331945	chr5:76331945:G:C	6.43351e-19	-1.19893	-0.954602
76332044	chr5:76332044:G:A	6.38957e-19	-1.21024	-0.950142
76332081	chr5:76332081:C:G	6.63308e-19	-1.87616	-0.246822
76332164	chr5:76332164:T:C	6.56597e-19	-1.16581	-0.96734
76332281	chr5:76332281:G:A	6.70945e-19	-1.18437	-0.927161
76332348	chr5:76332348:G:C	3.12423e-18	-4.25965e-10	-0.573278
76332362	chr5:76332362:A:C	2.11667e-19	-2.09627	-1.16894
76332382	chr5:76332382:T:C	3.08846e-18	-4.25965e-10	-0.584793
76332588	chr5:76332588:A:G	1.39646e-18	-1.7172	0.338669
76333273	chr5:76333273:T:TC	3.16815e-18	-4.25965e-10	-0.559317
76333391	chr5:76333391:A:C	3.19712e-18	-4.25965e-10	-0.550214
76333733	chr5:76333733:C:T	9.54644e-19	-1.75888	-4.01506e-10
76333993	chr5:76333993:T:C	3.44624e-18	-4.25965e-10	-0.475181
76334021	chr5:76334021:T:A	3.54987e-18	-4.25965e-10	-0.445555
76334347	chr5:76334347:A:AAC	6.55688e-19	-1.38663	-0.747907
76334362	chr5:76334362:C:T	1.57937e-18	-4.25965e-10	-1.25544
76334363	chr5:76334363:A:G	2.95557e-18	-1.98122	1.35244
76334374	chr5:76334374:A:G	3.50944e-18	-4.25965e-10	-0.457007
76334391	chr5:76334391:C:T	1.34462e-18	-4.25965e-10	-1.41636
76335067	chr5:76335067:G:A	1.9125e-18	-4.25965e-10	-1.06405
76335384	chr5:76335384:A:C	6.53723e-19	-2.13754	-4.01506e-10
76335474	chr5:76335474:G:T	4.6352e-19	-1.79422	-0.687148
76335508	chr5:76335508:A:G	3.68204e-18	-4.25965e-10	-0.408997
76335897	chr5:76335897:T:C	9.48228e-19	-1.76563	-4.01506e-10
76335980	chr5:76335980:A:G	2.26166e-18	-4.25965e-10	-0.896365
76336200	chr5:76336200:T:C	2.90742e-18	-4.25965e-10	-0.645199
76336920	chr5:76336920:G:A	3.46337e-19	-2.17834	-0.594469
76337522	chr5:76337522:A:G	3.42759e-18	-1.94663	1.46602
76337586	chr5:76337586:G:A	9.32953e-19	-1.78186	-4.01506e-10
76337690	chr5:76337690:C:A	4.58605e-19	-1.26724	-1.22479
76337858	chr5:76337858:T:C	8.84547e-18	0.467441	-4.01506e-10
76338003	chr5:76338003:G:A	1.62627e-18	-4.25965e-10	-1.22617
76338042	chr5:76338042:G:A	5.10879e-19	-1.29448	-1.08961
76338234	chr5:76338234:A:C	2.54705e-18	-4.25965e-10	-0.777529
76338442	chr5:76338442:G:C	9.84938e-19	-1.72764	-4.01506e-10
76338623	chr5:76338623:A:G	1.34876e-18	-4.25965e-10	-1.41328
76338717	chr5:76338717:A:G	3.24707e-18	-4.25965e-10	-0.53471
76338988	chr5:76338988:G:GCACACCTCACAGCCC	3.25573e-18	-4.25965e-10	-0.532048
76339450	chr5:76339450:C:T	4.49064e-18	-4.25965e-10	-0.21047
76339452	chr5:76339452:C:T	4.68746e-18	-4.25965e-10	-0.167574
76339651	chr5:76339651:T:C	1.34969e-18	-4.25965e-10	-1.41259
76339670	chr5:76339670:TGCCACTGCACTCCA:T	5.42472e-19	-0.957266	-1.36682
76339695	chr5:76339695:C:A	8.67306e-18	-4.25965e-10	0.447757
76339700	chr5:76339700:T:C	6.15213e-18	-4.25965e-10	0.104334
76339796	chr5:76339796:T:A	5.26881e-19	-0.975163	-1.37808
76339886	chr5:76339886:G:A	3.35059e-18	-4.25965e-10	-0.503327
76339988	chr5:76339988:C:T	5.92568e-19	-0.819594	-1.41616
76340054	chr5:76340054:A:G	9.72738e-19	-0.429157	-1.31095
76340181	chr5:76340181:G:A	2.05386e-19	-1.88021	-1.41512
76340427	chr5:76340427:G:A	3.53262e-19	-1.89735	-0.855656
76340439	chr5:76340439:T:C	1.78063e-19	-2.02107	-1.41701
76340583	chr5:76340583:T:C	1.60756e-19	-2.13305	-1.40728
76341013	chr5:76341013:T:C	1.51953e-19	-2.20606	-1.39059
76341114	chr5:76341114:A:G	1.46272e-19	-2.2181	-1.41665
76341220	chr5:76341220:C:T	1.4584e-19	-2.22205	-1.41566
76341412	chr5:76341412:G:A	1.53286e-18	-4.25965e-10	-1.28533
76341674	chr5:76341674:G:A	1.71372e-18	-4.25965e-10	-1.1738
76341737	chr5:76341737:C:T	1.82507e-19	-2.20807	-1.20537
76342271	chr5:76342271:C:T	4.92292e-18	-4.25965e-10	-0.118563
76342278	chr5:76342278:T:C	2.45978e-19	-2.22046	-0.894517
76342844	chr5:76342844:T:A	1.52907e-18	-4.25965e-10	-1.2878
76343328	chr5:76343328:G:T	1.47237e-19	-2.21592	-1.41225
76343366	chr5:76343366:A:G	2.26416e-18	-4.25965e-10	-0.895262
76343957	chr5:76343957:G:T	1.8256e-19	-2.21501	-1.19813
76344018	chr5:76344018:CAAAT:C	6.42665e-19	-1.88013	-0.274463
76344029	chr5:76344029:C:T	2.83361e-19	-1.6685	-1.305
76344296	chr5:76344296:C:T	2.01165e-19	-2.11969	-1.1964
76344300	chr5:76344300:T:C	1.36549e-18	-4.25965e-10	-1.40095
76344475	chr5:76344475:A:G	1.67264e-19	-2.14419	-1.35646
76344703	chr5:76344703:C:G	3.23615e-19	-1.8021	-1.03856
76344966	chr5:76344966:G:A	1.64877e-18	-4.25965e-10	-1.21244
76344996	chr5:76344996:C:T	1.86649e-19	-2.21864	-1.17235
76345138	chr5:76345138:A:G	3.41307e-19	-1.51067	-1.27677
76345614	chr5:76345614:G:T	2.03901e-18	-4.25965e-10	-1
76345655	chr5:76345655:T:C	3.26275e-19	-1.53105	-1.30143
76345990	chr5:76345990:G:A	1.63203e-19	-2.21581	-1.30941
76346386	chr5:76346386:T:C	1.35259e-18	-4.25965e-10	-1.41044
76346563	chr5:76346563:C:T	1.85758e-19	-2.22136	-1.17441
76346622	chr5:76346622:T:A	2.21668e-19	-2.22195	-0.997087
76346626	chr5:76346626:G:A	1.56899e-18	-4.25965e-10	-1.26203
76346661	chr5:76346661:C:T	2.27328e-19	-2.22169	-0.972138
76346711	chr5:76346711:A:G	6.09141e-19	-2.20817	-4.01506e-10
76346936	chr5:76346936:T:C	2.17119e-18	-4.25965e-10	-0.937191
76346946	chr5:76346946:A:G	2.02008e-19	-2.22109	-1.09082
76347212	chr5:76347212:A:G	7.11675e-19	-2.13488	0.0822821
76347676	chr5:76347676:A:G	4.3848e-19	-1.70557	-0.831334
76347738	chr5:76347738:C:T	1.81282e-18	-4.25965e-10	-1.11758
76348412	chr5:76348412:A:G	6.35212e-18	-4.25965e-10	0.136324
76348900	chr5:76348900:TGAGGCAGAGAACAGCTTGAACCCAG:T	1.50895e-18	-4.25965e-10	-1.30105
76349249	chr5:76349249:C:T	8.56182e-18	-4.25965e-10	0.434848
76349383	chr5:76349383:C:T	1.91941e-18	-4.25965e-10	-1.06045
76350173	chr5:76350173:C:T	8.18669e-19	-2.21617	0.303632
76350481	chr5:76350481:C:T	2.12822e-18	-4.25965e-10	-0.95718
76350541	chr5:76350541:G:T	1.49601e-18	-4.25965e-10	-1.30966
76350880	chr5:76350880:G:A	4.66261e-19	-2.21884	-0.256634
76350946	chr5:76350946:G:A	1.7177e-18	-4.25965e-10	-1.17148
76351178	chr5:76351178:A:G	3.50711e-17	-4.25965e-10	1.84491
76351242	chr5:76351242:T:C	1.53363e-18	-4.25965e-10	-1.28483
76351287	chr5:76351287:A:AC	1.96186e-18	-4.25965e-10	-1.03857
76351805	chr5:76351805:G:A	1.62793e-19	-2.15717	-1.37057
76351925	chr5:76351925:A:G	3.54344e-19	-2.20472	-0.545236
76351939	chr5:76351939:G:A	1.56302e-18	-4.25965e-10	-1.26585
76351967	chr5:76351967:T:C	6.47469e-19	-2.11806	-0.0290936
76352170	chr5:76352170:G:A	1.58847e-19	-2.1663	-1.38598
76352374	chr5:76352374:T:G	4.39363e-19	-2.16407	-0.370826
76352412	chr5:76352412:A:G	8.65368e-18	0.44552	-4.01506e-10
76352617	chr5:76352617:G:A	7.72779e-19	-2.18802	0.217792
76352767	chr5:76352767:G:A	3.91095e-19	-2.16619	-0.485082
76353021	chr5:76353021:T:C	8.25778e-19	-2.19966	0.295762
76353238	chr5:76353238:C:T	6.28142e-19	-2.17745	-4.01506e-10
76353991	chr5:76353991:GCTCA:G	1.61173e-18	-4.25965e-10	-1.23516
76354028	chr5:76354028:G:C	1.77633e-18	-4.25965e-10	-1.13791
76354475	chr5:76354475:C:T	2.07957e-18	-4.25965e-10	-0.980303
76354599	chr5:76354599:G:A	1.00197e-18	-1.7105	-4.01506e-10
76354693	chr5:76354693:G:A	1.46155e-18	-1.33297	-4.01506e-10
76354821	chr5:76354821:G:A	9.19889e-19	-1.3374	-0.458565
76354822	chr5:76354822:GA:G	9.0153e-19	-1.3382	-0.477928
76355524	chr5:76355524:G:T	1.28304e-18	-1.25065	-0.212581
76355668	chr5:76355668:T:A	1.1674e-18	-0.157615	-1.40007
76355961	chr5:76355961:A:G	6.64694e-19	-1.49957	-0.621323
76356173	chr5:76356173:A:T	5.22371e-19	-1.14409	-1.21776
76356222	chr5:76356222:G:A	1.3923e-18	-4.25965e-10	-1.38151
76357137	chr5:76357137:AC:A	1.35492e-18	-4.25965e-10	-1.40873
76357180	chr5:76357180:C:A	6.28106e-19	-2.17751	-4.01506e-10
76357477	chr5:76357477:A:G	1.26553e-18	-1.27748	-0.199492
76357692	chr5:76357692:A:C	1.25195e-18	-1.2835	-0.204264
76357724	chr5:76357724:A:G	4.86033e-19	-1.16651	-1.26743
76358184	chr5:76358184:C:G	1.19004e-18	-1.40908	-0.1294
76358268	chr5:76358268:C:T	1.80607e-18	-4.25965e-10	-1.12131
76358278	chr5:76358278:C:T	1.06846e-18	-1.64625	-4.01506e-10
76358439	chr5:76358439:T:C	2.34077e-18	-4.25965e-10	-0.861984
76358553	chr5:76358553:G:A	1.25073e-18	-1.48874	-4.01506e-10
76358567	chr5:76358567:C:T	1.41754e-18	-4.25965e-10	-1.36354
76358706	chr5:76358706:A:G	1.34984e-18	-4.25965e-10	-1.41248
76358856	chr5:76358856:A:G	1.36792e-18	-4.25965e-10	-1.39917
76358891	chr5:76358891:CTG:C	2.66151e-19	-1.90198	-1.13418
76358977	chr5:76358977:T:C	3.13662e-18	-4.25965e-10	-0.56932
76358978	chr5:76358978:C:A	9.80105e-19	-0.773377	-0.959183
76359066	chr5:76359066:T:G	6.22914e-19	-2.18581	-4.01506e-10
76359231	chr5:76359231:T:C	6.30035e-18	-4.25965e-10	0.12814
76359453	chr5:76359453:G:C	7.03558e-18	0.238515	-4.01506e-10
76359454	chr5:76359454:G:T	6.371e-19	-0.756898	-1.4064
76359617	chr5:76359617:A:C	6.58328e-19	-2.13052	-4.01506e-10
76359757	chr5:76359757:C:T	3.88956e-18	-4.25965e-10	-0.354168
76361273	chr5:76361273:A:G	1.81949e-18	-4.25965e-10	-1.11391
76361340	chr5:76361340:C:T	2.79154e-18	0.358769	-1.04464
76361710	chr5:76361710:C:T	1.45828e-18	-4.25965e-10	-1.33521
76361764	chr5:76361764:T:C	1.36227e-18	-4.25965e-10	-1.40331
76361897	chr5:76361897:C:T	1.99266e-19	-1.90938	-1.41619
76362003	chr5:76362003:G:A	2.26507e-19	-1.87478	-1.32266
76362736	chr5:76362736:T:C	3.11218e-18	-0.57714	-4.01506e-10
76362874	chr5:76362874:C:G	6.00765e-19	-2.22202	-4.01506e-10
76363446	chr5:76363446:T:A	7.30335e-19	-2.02672	-4.01506e-10
76363548	chr5:76363548:G:A	1.95412e-19	-1.93858	-1.40653
76364132	chr5:76364132:C:T	1.65894e-18	-4.25965e-10	-1.20629
76364270	chr5:76364270:A:G	1.39991e-18	-4.25965e-10	-1.37606
76364732	chr5:76364732:G:A	2.28614e-18	-4.25965e-10	-0.885598
76364771	chr5:76364771:T:C	1.55487e-18	-4.25965e-10	-1.27107
76364904	chr5:76364904:T:C	1.44183e-18	-4.25965e-10	-1.34655
76364972	chr5:76364972:G:A	5.6859e-18	0.893193	-0.867668
76365311	chr5:76365311:T:C	1.40358e-18	-4.25965e-10	-1.37344
76366371	chr5:76366371:T:G	1.56426e-18	-4.25965e-10	-1.26505
76366787	chr5:76366787:T:G	6.06045e-18	0.976598	-0.887279
76367355	chr5:76367355:C:T	1.44887e-18	-4.25965e-10	-1.34168
76367649	chr5:76367649:T:C	1.37579e-18	-4.25965e-10	-1.39344
76367791	chr5:76367791:C:A	2.45075e-19	-1.71057	-1.40808
76367826	chr5:76367826:G:C	8.7133e-19	-1.8502	-4.01506e-10
76367953	chr5:76367953:T:C	1.38718e-18	-4.25965e-10	-1.38519
76367972	chr5:76367972:C:G	6.09613e-19	-1.92889	-0.278504
76368003	chr5:76368003:T:G	1.55274e-18	-4.25965e-10	-1.27244
76368516	chr5:76368516:C:G	2.41135e-19	-2.2099	-0.924965
76368804	chr5:76368804:C:A	2.5063e-18	-4.25965e-10	-0.793659
76369032	chr5:76369032:C:T	1.38317e-18	-4.25965e-10	-1.38809
76369486	chr5:76369486:A:G	1.69328e-18	-4.25965e-10	-1.1858
76369663	chr5:76369663:G:A	1.40454e-18	-4.25965e-10	-1.37275
76370124	chr5:76370124:A:G	1.43428e-18	-4.25965e-10	-1.3518
76370306	chr5:76370306:T:C	1.48265e-18	-4.25965e-10	-1.31864
76370626	chr5:76370626:C:CAG	1.36052e-18	-4.25965e-10	-1.4046
76370708	chr5:76370708:TCTCGTGC:T	1.4846e-18	-4.25965e-10	-1.31732
76370783	chr5:76370783:T:G	1.35639e-18	-4.25965e-10	-1.40763
76370863	chr5:76370863:A:T	1.36079e-18	-4.25965e-10	-1.4044
76370888	chr5:76370888:C:T	1.34467e-18	-4.25965e-10	-1.41632
76371055	chr5:76371055:G:A	1.53453e-19	-2.17069	-1.41613
76371130	chr5:76371130:C:T	7.39128e-19	-0.636194	-1.37856
76371262	chr5:76371262:G:A	1.56476e-18	-4.25965e-10	-1.26473
76371426	chr5:76371426:G:A	1.35369e-18	-4.25965e-10	-1.40963
76371432	chr5:76371432:G:A	2.10919e-18	-4.25965e-10	-0.96616
76371488	chr5:76371488:G:A	2.0535e-18	-4.25965e-10	-0.992919
76371580	chr5:76371580:A:G	1.35186e-18	-4.25965e-10	-1.41098
76371747	chr5:76371747:T:C	2.43118e-18	-4.25965e-10	-0.824087
76371764	chr5:76371764:G:A	1.35518e-18	-4.25965e-10	-1.40853
76371947	chr5:76371947:A:AAG	1.3464e-18	-4.25965e-10	-1.41503
76372066	chr5:76372066:G:T	1.54565e-18	-4.25965e-10	-1.27702
76372663	chr5:76372663:T:C	1.34646e-18	-4.25965e-10	-1.41498
76372733	chr5:76372733:C:T	7.09343e-18	1.41099	-1.16429
76373047	chr5:76373047:G:C	7.49577e-18	1.1031	-0.801222
76373070	chr5:76373070:C:T	1.45339e-18	-4.25965e-10	-1.33857
76373269	chr5:76373269:A:G	1.05079e-18	-0.33585	-1.32707
76373294	chr5:76373294:C:T	2.25957e-17	1.9831	-0.577806
76373305	chr5:76373305:A:G	2.36238e-17	2.01951	-0.569726
76373366	chr5:76373366:G:A	2.30402e-17	1.98255	-0.557769
76373380	chr5:76373380:C:T	2.11973e-18	-0.594388	-0.366789
76373424	chr5:76373424:A:G	1.92958e-17	1.7973	-0.549878
76373448	chr5:76373448:G:A	2.70336e-17	2.06974	-0.485125
76373461	chr5:76373461:T:C	3.13933e-17	2.20413	-0.470004
76373643	chr5:76373643:A:G	2.36797e-17	1.97499	-0.522836
76373717	chr5:76373717:A:G	1.57675e-19	-2.15655	-1.40314
76373835	chr5:76373835:G:T	1.86489e-18	-4.25965e-10	-1.08926
76373942	chr5:76373942:A:G	6.86989e-19	-2.0879	-4.01506e-10
76374053	chr5:76374053:G:A	2.73898e-17	2.09566	-0.497958
76374562	chr5:76374562:T:C	3.48764e-18	-4.25965e-10	-0.46324
76374699	chr5:76374699:A:G	2.786e-18	-4.25965e-10	-0.687858
76374883	chr5:76374883:A:AT	6.13676e-18	-4.25965e-10	0.101833
76375168	chr5:76375168:A:G	7.08606e-19	-2.05692	-4.01506e-10
76375260	chr5:76375260:C:T	2.7745e-18	-4.25965e-10	-0.691996
76375480	chr5:76375480:T:C	2.6387e-18	-4.25965e-10	-0.742179
76375518	chr5:76375518:CTGGG:C	1.62283e-19	-2.15029	-1.38059
76375597	chr5:76375597:C:T	2.23682e-17	2.00681	-0.611634
76375839	chr5:76375839:C:T	6.06479e-18	-4.25965e-10	0.0900346
76375923	chr5:76375923:C:T	2.29626e-17	2.03018	-0.608782
76375996	chr5:76375996:C:T	2.2636e-18	-4.25965e-10	-0.895509
76376077	chr5:76376077:C:A	7.48762e-17	2.81828	-0.214911
76376642	chr5:76376642:C:T	2.55052e-18	-4.25965e-10	-0.776167
76376659	chr5:76376659:T:C	2.54546e-17	2.13764	-0.613209
76376693	chr5:76376693:G:A	2.84188e-18	-4.25965e-10	-0.667998
76377249	chr5:76377249:A:G	3.02629e-17	2.27242	-0.574966
76377443	chr5:76377443:TTC:T	1.61715e-18	-4.25965e-10	-1.2318
76377782	chr5:76377782:A:G	1.35329e-18	-4.25965e-10	-1.40993
76378256	chr5:76378256:T:C	8.87625e-19	-1.2815	-0.55017
76378567	chr5:76378567:G:A	2.09798e-17	2.12406	-0.792967
76378685	chr5:76378685:G:A	6.88465e-19	-0.75764	-1.32812
76378733	chr5:76378733:C:T	7.59566e-17	3.1136	-0.495904
76378856	chr5:76378856:A:G	2.71238e-17	2.7901	-1.20215
76378940	chr5:76378940:C:T	1.41555e-18	-4.25965e-10	-1.36495
76379045	chr5:76379045:AC:A	2.83141e-19	-2.16043	-0.813846
76379272	chr5:76379272:T:G	1.42981e-18	-4.25965e-10	-1.35492
76379353	chr5:76379353:A:G	1.94595e-19	-2.22133	-1.12796
76379872	chr5:76379872:T:C	1.77949e-19	-2.11217	-1.32655
76379950	chr5:76379950:T:G	1.39541e-18	-4.25965e-10	-1.37928
76380448	chr5:76380448:G:A	6.4475e-19	-2.15136	-4.01506e-10
76380652	chr5:76380652:C:T	9.5952e-19	-1.75379	-4.01506e-10
76380833	chr5:76380833:C:T	2.45216e-19	-1.9355	-1.18258
76382006	chr5:76382006:C:T	1.51507e-18	-4.25965e-10	-1.297
76382059	chr5:76382059:C:T	1.65681e-18	-4.25965e-10	-1.20757
76382242	chr5:76382242:T:C	3.08981e-18	0.59465	-1.179
76382367	chr5:76382367:C:T	1.4701e-18	-4.25965e-10	-1.32713
76382868	chr5:76382868:G:A	3.01239e-19	-1.65355	-1.25876
76383380	chr5:76383380:C:T	1.51673e-18	-4.25965e-10	-1.29591
76383739	chr5:76383739:C:A	1.71001e-18	-4.25965e-10	-1.17597
76384263	chr5:76384263:G:C	1.2412e-17	1.46146	-0.655255
76384920	chr5:76384920:G:A	1.25607e-17	1.49012	-0.672004
76384974	chr5:76384974:A:G	7.03896e-19	-0.801142	-1.26245
76385087	chr5:76385087:C:T	1.39167e-18	-1.38196	-4.01506e-10
76387210	chr5:76387210:A:G	1.3581e-18	-4.25965e-10	-1.40638
76387883	chr5:76387883:T:C	1.55467e-19	-2.16676	-1.40702
76388335	chr5:76388335:A:G	2.02777e-19	-2.10419	-1.20392
76388517	chr5:76388517:G:GAAC	2.15575e-19	-2.08106	-1.16586
76389500	chr5:76389500:G:A	8.58909e-19	-1.86456	-4.01506e-10
76389505	chr5:76389505:C:T	1.34544e-18	-4.25965e-10	-1.41574
76389579	chr5:76389579:A:T	3.55135e-19	-1.9106	-0.837123
76389636	chr5:76389636:G:C	6.99635e-18	0.974725	-0.7418
76390160	chr5:76390160:T:C	6.89308e-19	-2.08453	-4.01506e-10
76391329	chr5:76391329:G:A	1.79958e-18	-0.10634	-1.01857
76392435	chr5:76392435:A:G	2.58716e-19	-2.12268	-0.941808
76393516	chr5:76393516:T:A	1.43882e-18	-4.25965e-10	-1.34864
76393699	chr5:76393699:G:A	1.42987e-18	-4.25965e-10	-1.35488
76393892	chr5:76393892:G:A	2.67761e-19	-1.61741	-1.41271
76394357	chr5:76394357:A:G	2.67841e-19	-2.10829	-0.921535
76394373	chr5:76394373:A:G	7.86433e-19	-1.54193	-0.410779
76394377	chr5:76394377:A:G	1.71907e-18	-4.25965e-10	-1.17068
76394392	chr5:76394392:G:A	1.596e-18	-4.25965e-10	-1.24496
76394423	chr5:76394423:A:C	2.68565e-18	-4.25965e-10	-0.72454
76394450	chr5:76394450:T:C	1.59944e-19	-2.1579	-1.3875
76394505	chr5:76394505:C:T	3.32274e-19	-2.22183	-0.592427
76394645	chr5:76394645:G:A	3.29925e-18	-4.25965e-10	-0.518771
76394757	chr5:76394757:C:G	2.54696e-18	-4.25965e-10	-0.777563
76395142	chr5:76395142:G:A	4.01935e-19	-1.91772	-0.706208
76395195	chr5:76395195:A:G	1.0266e-18	-1.52876	-0.157454
76395261	chr5:76395261:T:C	2.04877e-18	-4.25965e-10	-0.995227
76395362	chr5:76395362:C:T	1.59498e-18	-4.25965e-10	-1.2456
76395671	chr5:76395671:A:C	2.80898e-18	-0.679644	-4.01506e-10
76395781	chr5:76395781:A:G	1.0742e-18	-2.20175	0.560867
76395812	chr5:76395812:AG:A	1.78313e-19	-2.22205	-1.21463
76395860	chr5:76395860:A:T	7.36806e-19	-2.0179	-4.01506e-10
76395941	chr5:76395941:C:T	3.83822e-19	-1.32268	-1.34736
76396335	chr5:76396335:A:G	1.04214e-17	1.18163	-0.550237
76396661	chr5:76396661:T:C	2.6986e-18	-0.719733	-4.01506e-10
76396802	chr5:76396802:T:C	3.13812e-18	-4.25965e-10	-0.568842
76397020	chr5:76397020:G:A	2.79179e-19	-1.86357	-1.1248
76397151	chr5:76397151:T:C	2.39316e-19	-1.73151	-1.41093
76397298	chr5:76397298:TA:T	1.65539e-18	-4.25965e-10	-1.20843
76397328	chr5:76397328:G:A	2.85819e-19	-1.54917	-1.41569
76397410	chr5:76397410:T:G	1.66417e-18	-4.25965e-10	-1.20314
76397415	chr5:76397415:G:A	1.78422e-18	-4.25965e-10	-1.13348
76397961	chr5:76397961:G:C	2.37493e-18	-4.25965e-10	-0.847496
76398015	chr5:76398015:A:G	2.29415e-19	-2.05089	-1.13379
76398079	chr5:76398079:C:T	3.49288e-18	-0.121034	-0.340703
76398195	chr5:76398195:C:T	6.39688e-19	-2.15924	-4.01506e-10
76398284	chr5:76398284:A:T	3.11482e-19	-1.56727	-1.31161
76398522	chr5:76398522:C:T	1.74664e-18	-4.25965e-10	-1.15477
76398767	chr5:76398767:T:A	1.9394e-17	1.82875	-0.576248
76398806	chr5:76398806:G:A	2.82575e-18	-4.25965e-10	-0.673692
76400221	chr5:76400221:TCGATG:T	3.28919e-18	-4.25965e-10	-0.521824
76400342	chr5:76400342:A:G	3.44643e-18	-4.25965e-10	-0.475125
76400558	chr5:76400558:C:T	4.4416e-19	-2.17446	-0.349579
76400832	chr5:76400832:A:G	1.90543e-18	-0.48039	-0.587368
76400837	chr5:76400837:C:T	2.54616e-17	1.5813	-0.0565971
76401016	chr5:76401016:T:C	2.64615e-18	-4.25965e-10	-0.739361
76401464	chr5:76401464:A:G	2.22372e-18	-4.25965e-10	-0.913285
76401776	chr5:76401776:C:T	1.79856e-18	-4.25965e-10	-1.12548
76401860	chr5:76401860:C:T	2.11811e-18	-4.25965e-10	-0.961941
76402240	chr5:76402240:A:G	1.63407e-18	-4.25965e-10	-1.22139
76402466	chr5:76402466:T:C	3.23213e-19	-1.46192	-1.37999
76402936	chr5:76402936:G:T	5.02267e-18	-0.111734	0.0132302
76403334	chr5:76403334:A:G	2.10522e-18	-4.25965e-10	-0.968044
76403369	chr5:76403369:C:T	2.84077e-19	-1.65999	-1.31099
76403426	chr5:76403426:T:C	3.62149e-19	-2.21863	-0.509531
76403606	chr5:76403606:C:T	3.77937e-18	-4.25965e-10	-0.382907
76403705	chr5:76403705:A:G	2.72169e-18	-4.25965e-10	-0.711212
76403774	chr5:76403774:T:C	2.54899e-19	-1.75867	-1.32069
76403855	chr5:76403855:G:A	2.64374e-19	-1.88071	-1.16215
76403898	chr5:76403898:A:G	3.06948e-18	-4.25965e-10	-0.590956
76404142	chr5:76404142:A:G	7.84387e-19	-1.95532	-4.01506e-10
76404226	chr5:76404226:C:G	1.40687e-18	-4.25965e-10	-1.3711
76404573	chr5:76404573:G:A	6.1645e-19	-2.19624	-4.01506e-10
76404778	chr5:76404778:T:C	6.11071e-18	-4.25965e-10	0.0975789
76404929	chr5:76404929:CA:C	2.63197e-18	-4.25965e-10	-0.744732
76405134	chr5:76405134:G:A	4.17826e-18	-4.25965e-10	-0.28257
76405519	chr5:76405519:A:G	2.6733e-18	-0.358562	-0.37059
76405926	chr5:76405926:C:G	1.66316e-18	-4.25965e-10	-1.20374
76406475	chr5:76406475:T:C	3.54527e-18	-4.25965e-10	-0.446851
76406883	chr5:76406883:A:C	2.04568e-19	-2.22197	-1.07735
76406991	chr5:76406991:T:A	6.00875e-19	-2.22183	-4.01506e-10
76407031	chr5:76407031:T:G	1.35955e-18	-4.25965e-10	-1.40531
76407114	chr5:76407114:G:A	2.75843e-19	-2.08448	-0.915905
76407222	chr5:76407222:T:C	1.60337e-17	0.809655	0.252573
76407307	chr5:76407307:T:A	2.15639e-18	-4.25965e-10	-0.94403
76407432	chr5:76407432:G:A	3.83082e-18	0.172631	-0.542018
76407474	chr5:76407474:A:G	3.96652e-18	-4.25965e-10	-0.334575
76407716	chr5:76407716:G:T	1.38502e-18	-4.25965e-10	-1.38675
76407722	chr5:76407722:C:G	1.56451e-18	-4.25965e-10	-1.26489
76408127	chr5:76408127:T:C	3.51655e-17	0.964803	0.882799
76408260	chr5:76408260:G:A	2.94367e-17	0.912995	0.756784
76408374	chr5:76408374:G:A	5.30385e-18	0.195859	-0.23989
76408432	chr5:76408432:A:G	2.57723e-17	2.50477	-0.967931
76408465	chr5:76408465:G:A	3.49912e-18	-4.25965e-10	-0.459954
76409306	chr5:76409306:A:G	1.26244e-17	2.2402	-1.41703
76409792	chr5:76409792:T:C	5.32892e-17	1.30852	0.954751
76410070	chr5:76410070:C:T	6.02802e-17	1.4284	0.958144
76410302	chr5:76410302:A:G	6.00887e-19	-2.22181	-4.01506e-10
76410428	chr5:76410428:TTTCA:T	6.67472e-18	-4.25965e-10	0.185862
76411092	chr5:76411092:A:G	4.74684e-18	1.2032	-1.35819
76411114	chr5:76411114:T:C	5.14978e-17	0.846862	1.38221
76411531	chr5:76411531:C:T	3.22294e-18	-4.25965e-10	-0.542172
76411740	chr5:76411740:A:G	3.88167e-18	-4.25965e-10	-0.3562
76411751	chr5:76411751:T:C	3.78907e-17	0.966216	0.956025
76411754	chr5:76411754:C:T	1.3769e-18	-1.39263	-4.01506e-10
76412185	chr5:76412185:T:G	3.32043e-17	0.874323	0.915891
76412252	chr5:76412252:A:G	6.23517e-18	-4.25965e-10	0.117742
76412617	chr5:76412617:C:T	5.42368e-17	1.37141	0.909488
76413420	chr5:76413420:C:T	6.02857e-19	-2.21854	-4.01506e-10
76413588	chr5:76413588:G:A	4.58969e-17	1.3017	0.812237
76413620	chr5:76413620:TGG:T	6.13972e-18	0.594971	-0.492657
76414071	chr5:76414071:G:A	1.56534e-18	-4.25965e-10	-1.26436
76414248	chr5:76414248:C:T	6.05209e-19	-2.21465	-4.01506e-10
76414546	chr5:76414546:T:C	1.7236e-18	-1.62763	0.459584
76414597	chr5:76414597:G:C	3.23675e-19	-1.69361	-1.14687
76414624	chr5:76414624:C:T	2.11825e-18	-4.25965e-10	-0.961875
76414635	chr5:76414635:C:T	3.64888e-19	-2.21689	-0.503743
76414647	chr5:76414647:T:C	1.68162e-18	-1.6617	0.468995
76415405	chr5:76415405:T:G	1.21146e-17	-1.95394	2.73588
76415566	chr5:76415566:T:C	1.23146e-17	-4.25965e-10	0.798324
76415598	chr5:76415598:A:T	5.74877e-19	-1.91365	-0.352411
76415806	chr5:76415806:A:G	3.22588e-18	-4.25965e-10	-0.541259
76415885	chr5:76415885:C:A	7.29396e-19	-1.78275	-0.245256
76415977	chr5:76415977:A:G	1.56371e-18	-4.25965e-10	-1.26541
76415978	chr5:76415978:G:A	1.34556e-18	-4.25965e-10	-1.41565
76416170	chr5:76416170:A:G	1.36503e-18	-4.25965e-10	-1.40129
76416278	chr5:76416278:C:T	1.54957e-19	-2.17499	-1.40208
76416494	chr5:76416494:C:G	1.5226e-18	-4.25965e-10	-1.29205
76416609	chr5:76416609:T:C	1.57237e-18	-4.25965e-10	-1.25988
76416791	chr5:76416791:C:G	2.14119e-18	0.329568	-1.28067
76417006	chr5:76417006:T:A	1.76284e-18	-0.943545	-0.201996
76417093	chr5:76417093:G:A	2.8322e-18	-4.25965e-10	-0.671411
76417605	chr5:76417605:CAG:C	1.52317e-18	-4.25965e-10	-1.29167
76417831	chr5:76417831:C:T	1.01769e-18	-0.810452	-0.884481
76417866	chr5:76417866:A:G	4.35488e-18	-0.140181	-0.100988
76418366	chr5:76418366:G:A	3.62514e-19	-2.1926	-0.534554
76418425	chr5:76418425:C:T	5.15836e-19	-1.51463	-0.859805
76419242	chr5:76419242:A:G	3.03276e-18	-4.25965e-10	-0.602991
76419361	chr5:76419361:T:G	2.95485e-19	-1.56972	-1.36188
76419476	chr5:76419476:G:A	3.92764e-18	0.975113	-1.31954
76420327	chr5:76420327:G:A	1.56244e-19	-2.181	-1.38781
76420420	chr5:76420420:G:A	1.86155e-18	-0.594933	-0.496122
76420714	chr5:76420714:A:G	1.61515e-18	-0.66875	-0.564286
76420801	chr5:76420801:A:G	1.62767e-18	-0.678126	-0.547188
76422279	chr5:76422279:G:A	6.78165e-19	-2.18355	0.0827175
76422666	chr5:76422666:T:C	1.56315e-18	-0.77117	-0.494595
76422704	chr5:76422704:G:A	1.52496e-18	-0.780141	-0.510356
76422764	chr5:76422764:C:T	1.72314e-18	-4.25965e-10	-1.16832
76422822	chr5:76422822:A:G	1.46678e-18	-4.25965e-10	-1.32939
76422842	chr5:76422842:G:T	3.47071e-18	-0.731717	0.26361
76422869	chr5:76422869:C:T	1.4025e-18	-4.25965e-10	-1.37421
76423003	chr5:76423003:C:T	5.33662e-19	-1.67527	-0.66519
76423293	chr5:76423293:C:T	1.55299e-18	-4.25965e-10	-1.27228
76423318	chr5:76423318:C:T	1.47659e-19	-2.22176	-1.40355
76423601	chr5:76423601:A:G	5.38655e-18	-0.672253	0.643694
76423963	chr5:76423963:G:A	1.46588e-18	-0.760302	-0.569708
76424021	chr5:76424021:G:A	1.3495e-18	-0.75154	-0.661191
76424181	chr5:76424181:T:C	1.39386e-18	-0.814887	-0.565501
76424254	chr5:76424254:T:C	8.7402e-18	0.455468	-4.01506e-10
76424719	chr5:76424719:T:C	1.36956e-18	-0.816817	-0.581155
76424824	chr5:76424824:G:A	1.37812e-18	-0.801671	-0.590072
76425137	chr5:76425137:T:A	4.57742e-18	-4.25965e-10	-0.19133
76425357	chr5:76425357:A:C	4.0351e-18	-4.25965e-10	-0.317434
76425524	chr5:76425524:G:A	1.46843e-18	-0.814408	-0.513864
76426368	chr5:76426368:G:A	1.54636e-18	-0.771629	-0.504935
76426695	chr5:76426695:G:A	6.04461e-19	-1.9213	-0.294578
76426844	chr5:76426844:T:C	1.63891e-18	-0.750864	-0.467571
76427028	chr5:76427028:CA:C	3.6909e-18	-0.97724	0.570644
76428046	chr5:76428046:T:TG	1.51996e-18	-4.25965e-10	-1.29378
76428498	chr5:76428498:C:T	1.77977e-19	-2.2036	-1.23497
76428698	chr5:76428698:G:T	3.43443e-19	-1.57367	-1.20753
76428713	chr5:76428713:C:G	4.0784e-19	-2.22147	-0.387877
76428971	chr5:76428971:C:T	1.34838e-18	-4.25965e-10	-1.41356
76429037	chr5:76429037:C:A	1.85079e-18	-4.25965e-10	-1.09685
76429160	chr5:76429160:G:T	4.24786e-19	-2.18535	-0.383289
76429225	chr5:76429225:A:G	3.04958e-18	-4.25965e-10	-0.597461
76429303	chr5:76429303:T:G	1.22997e-18	-0.122026	-1.38345
76429429	chr5:76429429:A:G	2.01231e-19	-2.21158	-1.10419
76429433	chr5:76429433:G:A	1.49689e-19	-2.20302	-1.40864
76429440	chr5:76429440:T:C	1.34555e-18	-4.25965e-10	-1.41566
76429444	chr5:76429444:T:C	1.34682e-18	-4.25965e-10	-1.41472
76429468	chr5:76429468:G:A	1.35277e-18	-4.25965e-10	-1.41031
76429612	chr5:76429612:A:G	1.34587e-18	-4.25965e-10	-1.41543
76429625	chr5:76429625:T:TA	6.52812e-18	0.163654	-4.01506e-10
76430851	chr5:76430851:C:T	1.74079e-18	-4.25965e-10	-1.15813
76430852	chr5:76430852:G:A	1.55969e-18	-4.25965e-10	-1.26798
76430933	chr5:76430933:T:A	1.09803e-18	-1.18544	-0.433507
76431322	chr5:76431322:A:G	1.40404e-18	-4.25965e-10	-1.37311
76431611	chr5:76431611:T:G	6.07118e-19	-2.2115	-4.01506e-10
76431668	chr5:76431668:T:C	4.3266e-19	-2.19614	-0.354124
76431684	chr5:76431684:G:A	3.06826e-18	-4.25965e-10	-0.591356
76431906	chr5:76431906:G:A	2.43487e-18	0.472091	-1.29466
76431992	chr5:76431992:A:G	3.62652e-18	-4.25965e-10	-0.42419
76432046	chr5:76432046:T:C	4.20931e-19	-1.16509	-1.41266
76432507	chr5:76432507:G:C	2.49807e-19	-1.76329	-1.33624
76432728	chr5:76432728:T:C	1.4398e-18	-1.34796	-4.01506e-10
76432927	chr5:76432927:T:C	1.11832e-18	-2.22202	0.621379
76433360	chr5:76433360:C:G	1.92919e-19	-2.19172	-1.16623
76433511	chr5:76433511:A:G	1.97024e-19	-2.21114	-1.12575
76433709	chr5:76433709:A:G	9.99259e-19	-2.22085	0.507645
76434082	chr5:76434082:C:T	4.55171e-19	-2.18275	-0.316793
76434218	chr5:76434218:G:A	6.3151e-19	-2.17211	-4.01506e-10
76434540	chr5:76434540:A:G	1.88467e-19	-2.21568	-1.16562
76434630	chr5:76434630:A:G	1.80842e-18	-4.25965e-10	-1.12001
76435034	chr5:76435034:T:C	1.73826e-19	-2.20502	-1.25715
76435042	chr5:76435042:T:C	4.65952e-18	-4.25965e-10	-0.173552
76435180	chr5:76435180:T:C	2.2814e-18	-4.25965e-10	-0.887677
76435457	chr5:76435457:T:C	1.94839e-19	-2.20759	-1.14046
76436660	chr5:76436660:A:G	1.45801e-18	-4.25965e-10	-1.3354
76436679	chr5:76436679:T:C	1.48776e-19	-2.20079	-1.41699
76436687	chr5:76436687:T:C	3.98202e-18	-4.25965e-10	-0.330674
76437082	chr5:76437082:T:G	1.98044e-19	-2.21107	-1.12066
76437113	chr5:76437113:G:A	1.86082e-18	-4.25965e-10	-1.09145
76437295	chr5:76437295:T:G	1.99594e-19	-2.21345	-1.11048
76437328	chr5:76437328:T:C	2.03571e-19	-2.21008	-1.09413
76437333	chr5:76437333:G:A	5.12211e-18	-4.25965e-10	-0.0788981
76437938	chr5:76437938:G:A	2.35399e-19	-2.22191	-0.937031
76438129	chr5:76438129:C:T	2.98242e-18	-4.25965e-10	-0.619728
76438131	chr5:76438131:A:C	2.03689e-19	-2.21684	-1.08678
76438602	chr5:76438602:C:T	2.04139e-19	-2.2077	-1.09372
76438603	chr5:76438603:C:T	1.39855e-18	-1.37703	-4.01506e-10
76438941	chr5:76438941:GT:G	2.0564e-19	-2.21549	-1.07861
76438951	chr5:76438951:G:A	2.05085e-19	-2.21631	-1.08048
76439036	chr5:76439036:A:G	6.02256e-19	-2.21954	-4.01506e-10
76439690	chr5:76439690:A:G	1.93138e-18	-4.25965e-10	-1.05423
76440126	chr5:76440126:A:G	4.47113e-18	-4.25965e-10	-0.214824
76440523	chr5:76440523:A:G	1.45176e-17	-4.25965e-10	0.962897
76440815	chr5:76440815:T:C	1.11067e-17	-4.25965e-10	0.695081
76441083	chr5:76441083:A:G	4.31937e-18	-4.25965e-10	-0.249356
76441864	chr5:76441864:G:A	4.37973e-18	-4.25965e-10	-0.235478
76442081	chr5:76442081:T:A	1.71513e-19	-2.07244	-1.40312
76442182	chr5:76442182:G:A	1.34711e-18	-4.25965e-10	-1.4145
76442291	chr5:76442291:T:C	5.04098e-18	-0.367613	0.272748
76443004	chr5:76443004:A:T	2.0184e-19	-2.20423	-1.10852
76443316	chr5:76443316:A:G	2.21633e-18	-0.916611	-4.01506e-10
76443506	chr5:76443506:G:A	1.9595e-19	-2.21899	-1.12337
76444281	chr5:76444281:A:G	1.62979e-18	-4.25965e-10	-1.22401
76444374	chr5:76444374:C:T	4.48886e-18	-0.333814	0.122948
76444963	chr5:76444963:A:G	1.43146e-18	-1.35377	-4.01506e-10
76445069	chr5:76445069:A:C	4.29503e-18	-4.25965e-10	-0.255007
76445381	chr5:76445381:T:G	2.98901e-18	-4.25965e-10	-0.617521
76445417	chr5:76445417:A:G	2.1438e-19	-2.19667	-1.0558
76445653	chr5:76445653:T:C	4.07529e-18	-4.25965e-10	-0.307524
76445684	chr5:76445684:C:T	7.84282e-19	-1.95545	-4.01506e-10
76445957	chr5:76445957:G:A	4.10581e-18	-4.25965e-10	-0.300061
76446091	chr5:76446091:C:T	2.15656e-18	-4.25965e-10	-0.943952
76446914	chr5:76446914:G:A	3.94671e-18	-4.25965e-10	-0.339582
76447013	chr5:76447013:C:T	3.92798e-18	-4.25965e-10	-0.34434
76447370	chr5:76447370:A:G	2.22137e-18	-4.25965e-10	-0.91434
76447397	chr5:76447397:C:T	1.52849e-18	-4.25965e-10	-1.28819
76447398	chr5:76447398:A:G	5.2806e-19	-2.22201	-0.129005
76448417	chr5:76448417:C:A	1.66845e-18	-4.25965e-10	-1.20057
76449231	chr5:76449231:G:A	2.4805e-18	-4.25965e-10	-0.804004
76450169	chr5:76450169:T:G	4.35349e-18	-4.25965e-10	-0.241488
76450305	chr5:76450305:G:A	3.59823e-18	-4.25965e-10	-0.432023
76450735	chr5:76450735:G:T	6.85844e-19	-1.10873	-0.980839
76450928	chr5:76450928:G:T	4.35961e-19	-1.82438	-0.718286
76450988	chr5:76450988:A:G	4.19e-19	-1.589	-0.993349
76451063	chr5:76451063:A:C	5.64116e-18	-4.25965e-10	0.0176257
76451267	chr5:76451267:C:T	2.40591e-18	-4.25965e-10	-0.834536
76451289	chr5:76451289:T:G	2.65301e-18	-4.25965e-10	-0.736768
76451298	chr5:76451298:T:C	1.56027e-18	-4.25965e-10	-1.2676
76451311	chr5:76451311:A:C	3.00393e-18	-4.25965e-10	-0.612545
76451428	chr5:76451428:C:T	1.89383e-18	-4.25965e-10	-1.07386
76451717	chr5:76451717:T:A	2.20781e-19	-2.08736	-1.13569
76451804	chr5:76451804:G:A	6.14935e-19	-2.1987	-4.01506e-10
76452116	chr5:76452116:G:A	3.20149e-18	-4.25965e-10	-0.548847
76452396	chr5:76452396:C:G	9.63629e-19	-1.12962	-0.619891
76453002	chr5:76453002:C:T	6.30536e-19	-2.17365	-4.01506e-10
76453748	chr5:76453748:A:G	2.31158e-18	-4.25965e-10	-0.874532
76454129	chr5:76454129:C:G	6.54529e-19	-2.19435	0.0580448
76454372	chr5:76454372:C:T	2.90409e-19	-2.20045	-0.748475
76454686	chr5:76454686:CT:C	3.95309e-19	-2.19547	-0.445078
76454881	chr5:76454881:A:G	4.5186e-19	-2.18302	-0.32383
76455140	chr5:76455140:C:T	5.204e-19	-1.45828	-0.907346
76455439	chr5:76455439:G:A	2.99241e-19	-2.13317	-0.785799
76455636	chr5:76455636:C:T	1.87726e-19	-2.20018	-1.18506
76456063	chr5:76456063:T:C	1.50697e-18	-4.25965e-10	-1.30236
76456149	chr5:76456149:T:C	3.9584e-19	-2.18949	-0.449718
76456693	chr5:76456693:G:A	2.45103e-19	-2.19396	-0.924578
76457022	chr5:76457022:C:A	2.35334e-19	-2.20252	-0.956695
76457499	chr5:76457499:G:T	2.34822e-19	-2.19881	-0.962577
76457706	chr5:76457706:G:A	1.53694e-18	-4.25965e-10	-1.28267
76457815	chr5:76457815:A:G	4.16964e-18	-4.25965e-10	-0.284636
76457874	chr5:76457874:G:A	3.1854e-19	-1.45245	-1.40402
76458426	chr5:76458426:T:A	1.93838e-19	-2.1918	-1.16139
76458549	chr5:76458549:C:A	2.70668e-18	-4.25965e-10	-0.716741
76458625	chr5:76458625:A:G	1.16115e-17	0.942194	-0.20266
76458653	chr5:76458653:A:G	1.82771e-18	-4.25965e-10	-1.1094
76458724	chr5:76458724:T:C	1.76954e-19	-2.1984	-1.24593
76458767	chr5:76458767:A:G	2.3269e-18	-4.25965e-10	-0.867929
76458888	chr5:76458888:A:G	3.43369e-18	-4.25965e-10	-0.478831
76459314	chr5:76459314:G:A	6.63212e-19	-2.12313	-4.01506e-10
76459724	chr5:76459724:C:T	1.06191e-18	-1.67707	0.0246714
76459730	chr5:76459730:C:G	4.0755e-18	-4.25965e-10	-0.307471
76459821	chr5:76459821:A:T	1.38631e-17	-4.25965e-10	0.916765
76460027	chr5:76460027:G:A	1.6696e-18	-4.25965e-10	-1.19988
76460084	chr5:76460084:T:C	1.85576e-18	-4.25965e-10	-1.09417
76460197	chr5:76460197:G:A	1.49246e-18	-4.25965e-10	-1.31204
76460377	chr5:76460377:A:G	1.79564e-18	-1.12711	-4.01506e-10
76460456	chr5:76460456:G:C	1.87359e-18	-4.25965e-10	-1.08461
76460520	chr5:76460520:G:A	1.5658e-18	-4.25965e-10	-1.26407
76460535	chr5:76460535:G:A	2.96141e-18	-0.626799	-4.01506e-10
76460554	chr5:76460554:GT:G	1.94867e-19	-2.16263	-1.18527
76460569	chr5:76460569:C:T	1.95058e-18	-4.25965e-10	-1.04434
76461129	chr5:76461129:C:A	2.30085e-18	-4.25965e-10	-0.879188
76461165	chr5:76461165:G:A	2.92598e-18	-4.25965e-10	-0.638835
76461731	chr5:76461731:C:T	1.65565e-18	-1.10587	-0.102397
76461749	chr5:76461749:G:A	2.29717e-18	-4.25965e-10	-0.880785
76461935	chr5:76461935:C:T	5.81108e-18	-4.25965e-10	0.0473015
76462048	chr5:76462048:A:T	2.02085e-18	-4.25965e-10	-1.00895
76462316	chr5:76462316:T:C	1.82733e-19	-2.21396	-1.19823
76462580	chr5:76462580:G:A	1.35372e-18	-4.25965e-10	-1.40961
76462627	chr5:76462627:G:C	2.3365e-18	-4.25965e-10	-0.86381
76463247	chr5:76463247:T:C	1.89103e-19	-2.19785	-1.18008
76463296	chr5:76463296:G:A	7.00382e-19	-0.940499	-1.12809
76463307	chr5:76463307:G:A	1.35592e-18	-4.25965e-10	-1.40798
76463310	chr5:76463310:A:G	1.64191e-19	-2.1925	-1.32669
76464379	chr5:76464379:T:C	1.83041e-19	-1.99445	-1.41607
76464405	chr5:76464405:G:A	1.58401e-18	-4.25965e-10	-1.25251
76464553	chr5:76464553:G:A	1.3473e-18	-4.25965e-10	-1.41436
76464658	chr5:76464658:A:G	2.17473e-18	-0.783658	-0.151903
76464666	chr5:76464666:T:A	9.36514e-19	-0.394627	-1.38343
76464733	chr5:76464733:G:A	1.85505e-19	-2.18205	-1.21508
76464798	chr5:76464798:G:A	2.02054e-18	-4.25965e-10	-1.0091
76465344	chr5:76465344:G:A	2.06996e-19	-1.87152	-1.416
76465651	chr5:76465651:A:G	1.87223e-19	-1.97458	-1.41334
76465751	chr5:76465751:A:G	4.66466e-18	0.539025	-0.711475
76465897	chr5:76465897:A:G	1.96126e-19	-2.15904	-1.18242
76466098	chr5:76466098:G:A	1.86545e-19	-2.16648	-1.22507
76466259	chr5:76466259:C:T	1.5458e-18	-4.25965e-10	-1.27693
76466631	chr5:76466631:C:G	1.83179e-19	-2.16839	-1.24137
76466972	chr5:76466972:C:T	1.78437e-19	-2.19055	-1.24544
76467067	chr5:76467067:A:G	2.02294e-18	-4.25965e-10	-1.00791
76467137	chr5:76467137:A:G	1.98712e-18	-4.25965e-10	-1.02578
76467847	chr5:76467847:T:C	1.90827e-19	-2.19851	-1.17034
76467924	chr5:76467924:AG:A	1.52384e-18	-4.25965e-10	-1.29123
76468535	chr5:76468535:G:A	1.52372e-18	-4.25965e-10	-1.29131
76468899	chr5:76468899:TC:T	3.27321e-18	-4.25965e-10	-0.526695
76468915	chr5:76468915:C:T	1.36324e-18	-4.25965e-10	-1.4026
76469095	chr5:76469095:G:A	1.98972e-18	-4.25965e-10	-1.02447
76469464	chr5:76469464:G:A	3.49482e-19	-1.54995	-1.21382
76469950	chr5:76469950:G:A	2.98886e-18	-4.25965e-10	-0.617572
76470176	chr5:76470176:T:G	1.46661e-18	-0.581331	-0.74818
76470612	chr5:76470612:T:C	1.6458e-19	-2.10129	-1.41554
76471305	chr5:76471305:T:C	2.49777e-19	-1.68361	-1.41604
76471443	chr5:76471443:G:T	5.39652e-19	-1.70149	-0.627811
76471510	chr5:76471510:A:G	1.51235e-19	-2.19998	-1.40141
76471517	chr5:76471517:G:A	1.69624e-18	-4.25965e-10	-1.18405
76471524	chr5:76471524:A:T	2.93443e-19	-1.63191	-1.30662
76472017	chr5:76472017:C:T	1.45881e-18	-1.22534	-0.109504
76472178	chr5:76472178:C:T	1.40797e-18	-4.25965e-10	-1.37031
76472182	chr5:76472182:G:A	6.42056e-19	-2.15554	-4.01506e-10
76472186	chr5:76472186:C:G	2.70772e-19	-1.61268	-1.40626
76472187	chr5:76472187:T:A	2.53205e-19	-1.68335	-1.40267
76472203	chr5:76472203:C:T	1.66092e-18	-4.25965e-10	-1.20509
76472216	chr5:76472216:C:T	1.92132e-18	-4.25965e-10	-1.05945
76472429	chr5:76472429:T:C	2.8398e-18	-4.25965e-10	-0.668732
76472484	chr5:76472484:G:A	2.47544e-19	-1.69752	-1.41111
76472499	chr5:76472499:G:A	2.56024e-18	-4.25965e-10	-0.772364
76472547	chr5:76472547:A:G	1.51967e-18	-4.25965e-10	-1.29397
76472750	chr5:76472750:C:T	4.60279e-19	-1.81504	-0.673351
76472914	chr5:76472914:A:G	2.57807e-19	-1.68394	-1.38407
76473228	chr5:76473228:G:T	1.53673e-18	-4.25965e-10	-1.28281
76473231	chr5:76473231:A:T	1.44768e-18	-4.25965e-10	-1.3425
76473299	chr5:76473299:A:AAT	2.44661e-18	-0.157944	-0.659816
76473433	chr5:76473433:T:C	2.38919e-18	-4.25965e-10	-0.841511
76473592	chr5:76473592:T:C	1.36535e-18	-4.25965e-10	-1.40106
76473743	chr5:76473743:C:T	1.54388e-18	-4.25965e-10	-1.27817
76475210	chr5:76475210:G:T	1.19554e-18	-0.877886	-0.655979
76475357	chr5:76475357:G:A	3.9398e-18	-4.25965e-10	-0.341336
76475397	chr5:76475397:G:C	9.65458e-19	-1.74762	-4.01506e-10
76476065	chr5:76476065:G:A	5.51722e-18	-4.25965e-10	-0.0045901
76476907	chr5:76476907:T:A	2.6756e-19	-2.07833	-0.952542
76478291	chr5:76478291:C:T	2.29225e-19	-2.17624	-1.00928
76478462	chr5:76478462:G:A	1.98144e-18	-4.25965e-10	-1.02864
76478789	chr5:76478789:G:A	1.3443e-18	-4.25965e-10	-1.41659
76479028	chr5:76479028:G:A	5.33249e-18	-4.25965e-10	-0.0386458
76479175	chr5:76479175:G:A	2.1067e-19	-1.85295	-1.41697
76479235	chr5:76479235:A:G	1.06877e-18	-1.64596	-4.01506e-10
76479714	chr5:76479714:A:T	1.82989e-18	-4.25965e-10	-1.10821
76480041	chr5:76480041:TG:T	1.34376e-18	-4.25965e-10	-1.41699
76480271	chr5:76480271:A:G	1.5194e-18	-4.25965e-10	-1.29415
76480323	chr5:76480323:A:G	3.45426e-18	-4.25965e-10	-0.472855
76480400	chr5:76480400:A:C	1.34613e-18	-4.25965e-10	-1.41523
76480587	chr5:76480587:T:C	1.36125e-18	-4.25965e-10	-1.40406
76480667	chr5:76480667:T:C	1.34492e-18	-4.25965e-10	-1.41613
76480837	chr5:76480837:C:T	1.52084e-18	-4.25965e-10	-1.2932
76481033	chr5:76481033:C:A	6.22353e-18	-4.25965e-10	0.115872
76481046	chr5:76481046:A:G	1.5238e-18	-4.25965e-10	-1.29126
76481287	chr5:76481287:G:T	1.91092e-18	-4.25965e-10	-1.06488
76481309	chr5:76481309:G:A	1.54612e-18	-4.25965e-10	-1.27672
76481651	chr5:76481651:A:C	1.86297e-18	-4.25965e-10	-1.09029
76481816	chr5:76481816:C:A	2.12181e-18	-4.25965e-10	-0.960197
76482351	chr5:76482351:G:A	1.77879e-18	-4.25965e-10	-1.13653
76482817	chr5:76482817:C:A	1.35207e-18	-4.25965e-10	-1.41083
76482895	chr5:76482895:A:G	6.41903e-19	-2.15578	-4.01506e-10
76483057	chr5:76483057:C:T	4.23748e-18	-4.25965e-10	-0.268496
76483163	chr5:76483163:T:C	3.77291e-18	-4.25965e-10	-0.384618
76483199	chr5:76483199:A:G	2.06921e-18	-4.25965e-10	-0.985297
76483382	chr5:76483382:G:C	4.51544e-18	-4.25965e-10	-0.204963
76483626	chr5:76483626:G:A	2.63552e-18	-4.25965e-10	-0.743385
76483646	chr5:76483646:A:G	4.75899e-19	-1.81246	-0.64255
76483715	chr5:76483715:T:C	1.01117e-18	-1.70136	-4.01506e-10
76483956	chr5:76483956:AT:A	2.88052e-18	-4.25965e-10	-0.654494
76484009	chr5:76484009:GACTTC:G	2.12445e-18	-4.25965e-10	-0.95895
76484298	chr5:76484298:A:C	3.15538e-18	-4.25965e-10	-0.563356
76484706	chr5:76484706:A:G	2.07599e-18	-4.25965e-10	-0.982025
76484739	chr5:76484739:C:T	2.94377e-19	-1.90427	-1.03109
76485465	chr5:76485465:T:C	1.50623e-19	-2.19222	-1.41322
76486081	chr5:76486081:A:G	3.55254e-18	-4.25965e-10	-0.444802
76486169	chr5:76486169:A:G	2.52044e-19	-1.76447	-1.32614
76486247	chr5:76486247:T:C	1.96384e-18	-4.25965e-10	-1.03756
76486263	chr5:76486263:T:C	9.50306e-18	-4.25965e-10	0.539149
76487055	chr5:76487055:T:A	2.34469e-19	-2.22077	-0.942121
76488061	chr5:76488061:T:C	7.15942e-19	-1.01693	-1.02969
76488356	chr5:76488356:A:G	1.41216e-18	-4.25965e-10	-1.36735
76488843	chr5:76488843:C:T	7.65983e-18	-4.25965e-10	0.323524
76489281	chr5:76489281:C:T	1.14023e-18	-1.52349	-0.057751
76489286	chr5:76489286:G:T	2.00909e-18	-4.25965e-10	-1.01478
76489471	chr5:76489471:T:C	1.17607e-18	-1.56476	0.0144743
76489710	chr5:76489710:A:G	1.03255e-18	-1.7402	0.0597599
76489993	chr5:76489993:A:G	9.48016e-19	-2.06526	0.299412
76490325	chr5:76490325:G:C	2.58449e-18	-1.08021	0.317275
76490475	chr5:76490475:T:TC	2.89536e-19	-1.60935	-1.34259
76490524	chr5:76490524:G:A	1.36712e-18	-4.25965e-10	-1.39976
76490579	chr5:76490579:T:C	7.96486e-19	-1.52417	-0.415843
76490835	chr5:76490835:A:G	1.09944e-18	-1.61767	-4.01506e-10
76491031	chr5:76491031:A:G	8.02998e-18	-4.25965e-10	0.370717
76491110	chr5:76491110:C:T	1.73604e-19	-2.06744	-1.39601
76491139	chr5:76491139:T:C	2.05853e-18	-4.25965e-10	-0.990475
76491192	chr5:76491192:C:T	8.06193e-19	-1.9279	-4.01506e-10
76491321	chr5:76491321:C:T	6.18232e-19	-2.19336	-4.01506e-10
76491347	chr5:76491347:G:A	2.31638e-19	-2.09134	-1.0837
76491685	chr5:76491685:G:A	1.69708e-18	-4.25965e-10	-1.18356
76491738	chr5:76491738:C:T	4.708e-18	-4.25965e-10	-0.163202
76491747	chr5:76491747:A:G	1.98359e-18	-4.25965e-10	-1.02756
76491819	chr5:76491819:C:T	1.35899e-18	-4.25965e-10	-1.40573
76491961	chr5:76491961:T:G	2.79866e-19	-1.93808	-1.04783
76492311	chr5:76492311:C:T	1.3764e-18	-4.25965e-10	-1.393
76492584	chr5:76492584:G:A	2.11683e-18	-0.962545	-4.01506e-10
76492925	chr5:76492925:T:C	1.31538e-17	-4.25965e-10	0.864242
76492947	chr5:76492947:T:C	1.35851e-18	-4.25965e-10	-1.40608
76493234	chr5:76493234:A:G	1.52008e-19	-2.20854	-1.38775
76493330	chr5:76493330:A:G	1.36592e-18	-4.25965e-10	-1.40063
76493609	chr5:76493609:A:G	1.65409e-19	-2.16716	-1.34464
76493614	chr5:76493614:T:C	1.49262e-18	-4.25965e-10	-1.31193
76493871	chr5:76493871:C:T	2.73581e-18	-4.25965e-10	-0.706037
76494051	chr5:76494051:G:A	4.13546e-18	-4.25965e-10	-0.292866
76494055	chr5:76494055:T:C	1.4189e-18	-4.25965e-10	-1.36258
76494289	chr5:76494289:C:T	2.12751e-18	-4.25965e-10	-0.957511
76495345	chr5:76495345:T:C	5.07512e-18	-4.25965e-10	-0.0881154
76495467	chr5:76495467:C:T	9.14712e-18	-4.25965e-10	0.500974
76495951	chr5:76495951:G:A	2.47473e-18	-4.25965e-10	-0.806335
76496141	chr5:76496141:G:A	3.30369e-18	-4.25965e-10	-0.517423
76497069	chr5:76497069:C:G	2.87655e-18	-4.25965e-10	-0.655873
76497456	chr5:76497456:TTA:T	2.06647e-18	-4.25965e-10	-0.986625
76498022	chr5:76498022:C:A	5.63352e-18	-4.25965e-10	0.0162701
76498308	chr5:76498308:T:C	8.41989e-18	-4.25965e-10	0.418132
76498650	chr5:76498650:C:T	2.16865e-18	-4.25965e-10	-0.938361
76498688	chr5:76498688:A:G	1.7318e-18	-4.25965e-10	-1.16331
76498923	chr5:76498923:G:T	1.07866e-17	-4.25965e-10	0.665842
76499321	chr5:76499321:C:T	1.49027e-18	-4.25965e-10	-1.31351
76499582	chr5:76499582:A:G	2.61129e-19	-1.73414	-1.32107
76500028	chr5:76500028:A:G	1.35882e-18	-4.25965e-10	-1.40585
76500068	chr5:76500068:A:G	4.54427e-18	-4.25965e-10	-0.198597
76500967	chr5:76500967:A:C	1.44534e-18	-4.25965e-10	-1.34412
76501042	chr5:76501042:G:A	2.98156e-18	-4.25965e-10	-0.620019
76501331	chr5:76501331:A:G	2.43026e-18	-4.25965e-10	-0.824468
76501843	chr5:76501843:A:G	3.28508e-18	-4.25965e-10	-0.523075
76502509	chr5:76502509:A:G	1.5352e-18	-4.25965e-10	-1.28381
76502809	chr5:76502809:T:C	1.56171e-19	-2.19135	-1.37792
76502825	chr5:76502825:T:C	2.59717e-18	-4.25965e-10	-0.758041
76503041	chr5:76503041:C:T	1.21282e-18	-1.51952	-4.01506e-10
76504124	chr5:76504124:A:G	3.55479e-18	-4.25965e-10	-0.444168
76504179	chr5:76504179:C:T	1.87169e-18	-4.25965e-10	-1.08562
76504565	chr5:76504565:C:T	1.56349e-19	-2.21151	-1.35662
76505039	chr5:76505039:T:A	1.77068e-19	-2.15362	-1.29006
76505214	chr5:76505214:A:G	9.42442e-19	-1.77175	-4.01506e-10
76505217	chr5:76505217:T:C	3.35329e-18	-4.25965e-10	-0.502524
76505512	chr5:76505512:G:A	2.41866e-19	-2.19493	-0.936908
76505811	chr5:76505811:T:G	3.29911e-19	-2.11891	-0.702486
76505939	chr5:76505939:G:A	1.76057e-18	-4.25965e-10	-1.14683
76505959	chr5:76505959:T:C	2.42207e-18	-4.25965e-10	-0.827843
76506020	chr5:76506020:G:A	1.18066e-18	-1.35026	-0.196132
76506384	chr5:76506384:G:A	1.47651e-18	-4.25965e-10	-1.32279
76506533	chr5:76506533:A:G	1.34599e-18	-4.25965e-10	-1.41534
76506599	chr5:76506599:T:C	3.10399e-18	-4.25965e-10	-0.579776
76506715	chr5:76506715:A:G	1.53409e-18	-4.25965e-10	-1.28453
76507177	chr5:76507177:A:G	2.5168e-19	-2.03475	-1.05732
76507208	chr5:76507208:C:T	1.46191e-18	-4.25965e-10	-1.33272
76507246	chr5:76507246:A:G	1.31669e-18	-0.281389	-1.15595
76507416	chr5:76507416:ATATT:A	3.25084e-19	-1.9729	-0.863237
76507459	chr5:76507459:A:G	4.31967e-19	-1.34481	-1.20706
76507494	chr5:76507494:G:A	3.24629e-19	-1.9703	-0.867239
76507567	chr5:76507567:G:A	1.3452e-18	-4.25965e-10	-1.41592
76507574	chr5:76507574:G:T	1.74342e-18	-4.25965e-10	-1.15661
76507800	chr5:76507800:A:G	1.69006e-18	-4.25965e-10	-1.1877
76507879	chr5:76507879:C:T	8.66202e-19	-1.8561	-4.01506e-10
76507967	chr5:76507967:C:T	2.058e-19	-2.21336	-1.07995
76507970	chr5:76507970:C:T	3.98329e-19	-1.80322	-0.829726
76507978	chr5:76507978:G:A	2.11953e-19	-2.21706	-1.0468
76508562	chr5:76508562:A:G	3.97566e-19	-1.80657	-0.828286
76508597	chr5:76508597:C:T	1.87629e-18	-4.25965e-10	-1.08317
76508669	chr5:76508669:C:T	1.49631e-19	-2.20038	-1.41167
76509067	chr5:76509067:A:G	2.49075e-19	-2.20953	-0.892933
76509280	chr5:76509280:G:A	1.24097e-18	-0.805556	-0.691019
76509293	chr5:76509293:A:G	1.48931e-18	-4.25965e-10	-1.31415
76509343	chr5:76509343:T:A	1.7066e-19	-2.20889	-1.27166
76509453	chr5:76509453:G:T	2.23189e-18	-4.25965e-10	-0.909618
76509547	chr5:76509547:A:G	2.89201e-19	-1.61837	-1.33473
76509820	chr5:76509820:C:T	6.99224e-19	-1.94944	-0.120813
76510427	chr5:76510427:A:G	1.40747e-17	-4.25965e-10	0.931917
76510505	chr5:76510505:C:T	1.40965e-18	-4.25965e-10	-1.36912
76510586	chr5:76510586:A:G	1.13046e-17	-4.25965e-10	0.712749
76510600	chr5:76510600:C:T	1.75798e-19	-2.20226	-1.24863
76510741	chr5:76510741:T:C	1.5384e-18	-4.25965e-10	-1.28172
76511011	chr5:76511011:G:A	1.38114e-17	-4.25965e-10	0.913032
76511157	chr5:76511157:T:A	2.01428e-19	-2.0448	-1.26998
76511239	chr5:76511239:G:A	3.49604e-19	-1.36924	-1.39418
76511371	chr5:76511371:G:A	1.60096e-18	-4.25965e-10	-1.24186
76511931	chr5:76511931:C:T	1.87703e-18	-4.25965e-10	-1.08277
76512003	chr5:76512003:T:G	3.38697e-19	-1.72023	-1.07488
76512208	chr5:76512208:CA:C	2.7851e-18	-4.25965e-10	-0.688181
76512280	chr5:76512280:G:A	1.75502e-18	-4.25965e-10	-1.14998
76512625	chr5:76512625:A:G	2.45281e-18	-4.25965e-10	-0.81523
76513003	chr5:76513003:T:C	1.75514e-19	-2.22203	-1.23047
76513135	chr5:76513135:C:G	6.38329e-19	-2.16137	-4.01506e-10
76513408	chr5:76513408:T:G	3.76437e-19	-1.27244	-1.41703
76513461	chr5:76513461:T:C	4.67356e-18	0.847171	-1.01771
76513462	chr5:76513462:G:A	3.04793e-18	0.24504	-0.843043
76513669	chr5:76513669:CAG:C	1.34677e-18	-4.25965e-10	-1.41476
76513944	chr5:76513944:C:T	1.62078e-19	-2.12694	-1.40521
76514418	chr5:76514418:T:G	2.5125e-18	0.6077	-1.39889
76514709	chr5:76514709:T:G	2.47963e-18	-4.25965e-10	-0.804357
76514783	chr5:76514783:C:T	3.4727e-18	-4.25965e-10	-0.467533
76514801	chr5:76514801:G:C	3.43746e-18	0.200429	-0.67816
76515013	chr5:76515013:G:A	2.56009e-18	-0.0104862	-0.761935
76516246	chr5:76516246:A:G	1.62855e-18	-4.25965e-10	-1.22478
76516327	chr5:76516327:A:G	8.87734e-18	-4.25965e-10	0.471037
76516487	chr5:76516487:A:T	8.35772e-19	-1.89186	-4.01506e-10
76516622	chr5:76516622:G:A	3.17503e-18	-4.25965e-10	-0.557146
76516706	chr5:76516706:A:G	1.49964e-18	-4.25965e-10	-1.30724
76516727	chr5:76516727:C:T	6.99252e-19	-2.07021	-4.01506e-10
76516856	chr5:76516856:C:T	3.4418e-19	-1.59302	-1.18604
76517103	chr5:76517103:T:G	1.43324e-18	-4.25965e-10	-1.35253
76517986	chr5:76517986:T:G	1.05138e-18	-1.66237	-4.01506e-10
76518051	chr5:76518051:G:A	1.86647e-18	-4.25965e-10	-1.08841
76518070	chr5:76518070:T:C	5.72265e-19	-0.928789	-1.34183
76518213	chr5:76518213:C:T	5.06525e-19	-0.99037	-1.40228
76518424	chr5:76518424:G:A	2.75584e-19	-1.85481	-1.14652
76518430	chr5:76518430:C:T	1.35797e-18	-4.25965e-10	-1.40647
76518613	chr5:76518613:G:A	1.41413e-18	-4.25965e-10	-1.36595
76518629	chr5:76518629:G:A	1.3974e-18	-4.25965e-10	-1.37785
76519003	chr5:76519003:T:G	1.73794e-18	-4.25965e-10	-1.15976
76519049	chr5:76519049:T:G	2.44297e-19	-1.8287	-1.29314
76519247	chr5:76519247:C:T	2.69159e-18	-4.25965e-10	-0.722331
76519251	chr5:76519251:G:A	2.03091e-18	-4.25965e-10	-1.00398
76519346	chr5:76519346:G:A	1.63949e-18	-4.25965e-10	-1.21808
76519379	chr5:76519379:A:G	1.15081e-18	-0.754424	-0.817573
76520035	chr5:76520035:A:G	1.69156e-18	-4.25965e-10	-1.18681
76520046	chr5:76520046:A:G	7.17156e-19	-2.04493	-4.01506e-10
76520090	chr5:76520090:A:G	1.43684e-18	-4.25965e-10	-1.35002
76520155	chr5:76520155:A:G	1.42796e-18	-4.25965e-10	-1.35622
76520209	chr5:76520209:G:C	1.36274e-18	-4.25965e-10	-1.40296
76520457	chr5:76520457:C:T	5.68132e-19	-0.885295	-1.39257
76520522	chr5:76520522:T:C	1.39522e-18	-4.25965e-10	-1.37942
76520818	chr5:76520818:C:T	2.082e-19	-1.92443	-1.35729
76520824	chr5:76520824:C:T	3.07329e-18	0.28715	-0.876867
76520868	chr5:76520868:C:T	3.59512e-19	-2.03233	-0.703142
76520909	chr5:76520909:A:G	1.41519e-18	-4.25965e-10	-1.3652
76521442	chr5:76521442:G:A	1.53724e-18	-4.25965e-10	-1.28248
76521671	chr5:76521671:G:A	1.43842e-18	-4.25965e-10	-1.34892
76521672	chr5:76521672:T:G	1.44587e-18	-4.25965e-10	-1.34375
76522048	chr5:76522048:A:G	6.16131e-19	-2.19676	-4.01506e-10
76522292	chr5:76522292:C:T	5.52359e-19	-0.900999	-1.40502
76522434	chr5:76522434:C:T	1.38337e-18	-4.25965e-10	-1.38794
76522539	chr5:76522539:G:A	1.48109e-18	-4.25965e-10	-1.31968
76522798	chr5:76522798:A:C	2.58805e-18	-4.25965e-10	-0.76156
76522959	chr5:76522959:C:T	3.26727e-18	0.260224	-0.788733
76522985	chr5:76522985:A:G	1.34463e-18	-4.25965e-10	-1.41634
76523385	chr5:76523385:C:G	1.35117e-18	-4.25965e-10	-1.4115
76523511	chr5:76523511:G:A	7.08021e-19	-1.09643	-0.961316
76523603	chr5:76523603:A:G	1.76751e-18	-4.25965e-10	-1.14289
76523641	chr5:76523641:A:G	1.35568e-18	-4.25965e-10	-1.40816
76524550	chr5:76524550:A:G	1.43747e-18	-4.25965e-10	-1.34958
76524632	chr5:76524632:G:C	1.4384e-18	-4.25965e-10	-1.34893
76524828	chr5:76524828:G:A	3.24233e-19	-1.77825	-1.06051
76525173	chr5:76525173:G:A	3.42631e-19	-1.38306	-1.4005
76525310	chr5:76525310:A:G	1.34376e-18	-4.25965e-10	-1.41699
76525903	chr5:76525903:A:G	1.09584e-18	-0.442628	-1.17832
76525905	chr5:76525905:G:T	2.37096e-18	-0.0165199	-0.832652
76525992	chr5:76525992:T:C	2.1088e-18	-4.25965e-10	-0.966344
76526649	chr5:76526649:C:T	1.34386e-18	-4.25965e-10	-1.41692
76527001	chr5:76527001:A:G	1.5058e-18	-4.25965e-10	-1.30314
76527382	chr5:76527382:G:A	1.90736e-18	-4.25965e-10	-1.06674
76528140	chr5:76528140:C:T	3.56329e-17	0.77676	1.08404
76528729	chr5:76528729:C:T	2.28757e-18	-4.25965e-10	-0.884974
76529218	chr5:76529218:AATGATGTACAT:A	1.95688e-18	-4.25965e-10	-1.04112
76529534	chr5:76529534:G:A	1.43394e-18	-4.25965e-10	-1.35204
76529735	chr5:76529735:T:C	2.23877e-18	-4.25965e-10	-0.90654
76529742	chr5:76529742:A:G	1.66286e-17	0.524534	0.574123
76529861	chr5:76529861:G:A	2.25592e-18	-4.25965e-10	-0.898906
76530329	chr5:76530329:C:T	6.03706e-19	-0.879442	-1.33769
76530398	chr5:76530398:G:A	1.49246e-18	-4.25965e-10	-1.31204
76530509	chr5:76530509:T:C	1.53256e-18	-4.25965e-10	-1.28553
76530581	chr5:76530581:T:G	2.90935e-18	-4.25965e-10	-0.644535
76531534	chr5:76531534:G:A	1.91924e-18	-4.25965e-10	-1.06054
76531646	chr5:76531646:G:A	9.98088e-19	-0.45764	-1.25674
76531683	chr5:76531683:T:G	1.24368e-18	-0.112392	-1.382
76531851	chr5:76531851:C:A	4.57979e-18	0.637217	-0.828029
76532223	chr5:76532223:G:A	6.92745e-19	-2.07956	-4.01506e-10
76532792	chr5:76532792:A:C	1.73929e-19	-2.17087	-1.29071
76533034	chr5:76533034:G:C	6.33461e-19	-0.76237	-1.40665
76533539	chr5:76533539:TA:T	8.13945e-19	-1.26559	-0.652737
76533740	chr5:76533740:G:A	8.92492e-19	-1.21173	-0.61447
76533844	chr5:76533844:A:G	5.95588e-19	-1.35982	-0.870847
76533880	chr5:76533880:A:G	1.35449e-18	-4.25965e-10	-1.40904
76533901	chr5:76533901:C:T	1.34373e-18	-4.25965e-10	-1.41702
76533934	chr5:76533934:C:T	1.10268e-18	-1.91143	0.296708
76533960	chr5:76533960:G:A	1.53634e-18	-4.25965e-10	-1.28306
76534384	chr5:76534384:A:G	5.34895e-18	-0.035564	-4.01506e-10
76534732	chr5:76534732:T:C	1.39647e-18	-4.25965e-10	-1.37852
76534860	chr5:76534860:C:A	1.35067e-18	-4.25965e-10	-1.41186
76534915	chr5:76534915:G:T	1.34375e-18	-4.25965e-10	-1.417
76535042	chr5:76535042:A:G	5.16818e-19	-1.34778	-1.02475
76535212	chr5:76535212:T:C	4.70488e-19	-1.40077	-1.06568
76535308	chr5:76535308:A:T	4.82031e-18	-4.25965e-10	-0.139626
76535327	chr5:76535327:A:G	3.83684e-18	-4.25965e-10	-0.367815
76535969	chr5:76535969:TAGG:T	1.90059e-18	-4.25965e-10	-1.0703
76536629	chr5:76536629:C:A	9.11002e-18	-4.25965e-10	0.49691
76536914	chr5:76536914:A:G	2.32243e-18	-4.25965e-10	-0.869853
76537591	chr5:76537591:A:G	4.47049e-19	-1.73915	-0.778402
76538241	chr5:76538241:A:C	2.13452e-18	-4.25965e-10	-0.954221
76538289	chr5:76538289:G:A	1.47294e-18	-4.25965e-10	-1.3252
76538448	chr5:76538448:A:G	5.67532e-18	-4.25965e-10	0.0236629
76538521	chr5:76538521:G:A	6.54128e-19	-2.13692	-4.01506e-10
76538623	chr5:76538623:T:C	4.73344e-16	5.32864	-0.881278
76538981	chr5:76538981:ACT:A	8.00826e-19	-1.93458	-4.01506e-10
76539017	chr5:76539017:C:T	6.15451e-16	-4.25965e-10	4.70989
76539335	chr5:76539335:C:T	1.5522e-18	-4.25965e-10	-1.27279
76539518	chr5:76539518:C:T	6.66787e-16	-4.25965e-10	4.79001
76539730	chr5:76539730:T:C	2.31593e-18	-4.25965e-10	-0.872655
76539769	chr5:76539769:G:A	6.62501e-16	-4.25965e-10	4.78356
76540095	chr5:76540095:T:G	1.35967e-18	-4.25965e-10	-1.40523
76540207	chr5:76540207:A:G	6.28028e-16	5.14093	-0.410811
76540325	chr5:76540325:A:T	1.34385e-18	-4.25965e-10	-1.41692
76540543	chr5:76540543:C:T	6.9805e-16	-4.25965e-10	4.83583
76540699	chr5:76540699:A:G	3.84084e-19	-1.46248	-1.20688
76540730	chr5:76540730:G:A	5.88533e-19	-0.862705	-1.37988
76540922	chr5:76540922:T:C	1.24871e-17	-4.25965e-10	0.812235
76541067	chr5:76541067:A:G	1.56752e-18	-4.25965e-10	-1.26297
76541206	chr5:76541206:CT:C	1.38506e-18	-4.25965e-10	-1.38672
76541373	chr5:76541373:G:A	1.51828e-18	-4.25965e-10	-1.29488
76541448	chr5:76541448:G:A	1.40332e-18	-4.25965e-10	-1.37362
76541472	chr5:76541472:T:A	7.75125e-19	-0.639729	-1.32747
76541851	chr5:76541851:C:T	1.35316e-18	-4.25965e-10	-1.41002
76541908	chr5:76541908:T:A	1.38832e-18	-4.25965e-10	-1.38437
76542009	chr5:76542009:C:T	2.9776e-19	-1.88012	-1.04381
76542164	chr5:76542164:T:C	1.34398e-18	-4.25965e-10	-1.41683
76542736	chr5:76542736:C:T	1.65586e-18	-4.25965e-10	-1.20814
76543299	chr5:76543299:A:G	5.88729e-19	-1.3207	-0.92155
76543340	chr5:76543340:C:T	6.48903e-19	-1.00159	-1.14334
76543760	chr5:76543760:C:T	1.47489e-18	-4.25965e-10	-1.32388
76543807	chr5:76543807:C:T	2.0512e-18	-4.25965e-10	-0.994039
76543837	chr5:76543837:G:A	1.3622e-18	-4.25965e-10	-1.40337
76543847	chr5:76543847:G:A	2.22062e-18	-4.25965e-10	-0.914676
76544214	chr5:76544214:T:C	3.06026e-15	7.35741	-1.04362
76544302	chr5:76544302:C:T	1.416e-18	-4.25965e-10	-1.36463
76544400	chr5:76544400:C:T	5.48778e-19	-1.04266	-1.26986
76544459	chr5:76544459:A:G	1.43021e-18	-4.25965e-10	-1.35464
76544609	chr5:76544609:A:G	1.34896e-18	-4.25965e-10	-1.41313
76544757	chr5:76544757:T:C	7.42217e-18	-4.25965e-10	0.292007
76544851	chr5:76544851:C:T	1.09809e-15	5.7962	-0.507335
76545035	chr5:76545035:A:G	9.68308e-16	5.72444	-0.561351
76545255	chr5:76545255:G:T	1.59131e-18	-1.24791	-4.01506e-10
76545328	chr5:76545328:C:A	1.99295e-18	-4.25965e-10	-1.02285
76545362	chr5:76545362:A:G	5.12618e-19	-1.52487	-0.855814
76545901	chr5:76545901:C:G	6.81599e-18	-4.25965e-10	0.206806
76545955	chr5:76545955:A:T	2.02193e-18	-4.25965e-10	-1.00841
76546063	chr5:76546063:T:C	6.39168e-19	-1.40437	-0.755687
76546223	chr5:76546223:G:T	7.55454e-19	-1.9929	-4.01506e-10
76546456	chr5:76546456:A:C	5.97703e-19	-1.40559	-0.821532
76546476	chr5:76546476:T:A	1.44635e-18	-4.25965e-10	-1.34342
76546510	chr5:76546510:C:T	5.98721e-19	-1.47757	-0.747849
76546669	chr5:76546669:G:A	2.70902e-15	7.57305	-1.38117
76546838	chr5:76546838:T:C	1.60765e-18	-4.25965e-10	-1.23769
76546903	chr5:76546903:C:T	2.30708e-18	-4.25965e-10	-0.876483
76547100	chr5:76547100:T:C	1.51292e-18	-4.25965e-10	-1.29842
76547146	chr5:76547146:A:G	3.08131e-18	-4.25965e-10	-0.587111
76547618	chr5:76547618:T:TA	1.51405e-18	-4.25965e-10	-1.29768
76547752	chr5:76547752:G:A	3.58994e-18	-4.25965e-10	-0.434328
76547916	chr5:76547916:A:G	1.39112e-18	-4.25965e-10	-1.38236
76547973	chr5:76547973:T:C	2.52077e-18	-4.25965e-10	-0.787902
76548658	chr5:76548658:A:G	1.46076e-18	-4.25965e-10	-1.3335
76548720	chr5:76548720:A:G	1.39538e-18	-4.25965e-10	-1.3793
76548774	chr5:76548774:GC:G	1.34534e-18	-4.25965e-10	-1.41582
76548861	chr5:76548861:C:T	1.49725e-18	-4.25965e-10	-1.30883
76549015	chr5:76549015:T:C	2.19267e-18	-4.25965e-10	-0.927345
76549025	chr5:76549025:C:CAAAT	1.46166e-18	-4.25965e-10	-1.33289
76549236	chr5:76549236:A:AGACTCAGAT	2.28234e-18	-4.25965e-10	-0.887263
76549302	chr5:76549302:T:C	8.23802e-18	-4.25965e-10	0.396296
76549383	chr5:76549383:A:G	9.06899e-15	8.07721	-0.677056
76549654	chr5:76549654:G:A	1.37072e-18	-4.25965e-10	-1.39713
76549684	chr5:76549684:C:T	1.40058e-18	-4.25965e-10	-1.37558
76550080	chr5:76550080:G:C	1.34371e-18	-4.25965e-10	-1.41703
76550499	chr5:76550499:T:G	1.35179e-18	-4.25965e-10	-1.41104
76551313	chr5:76551313:T:C	3.43615e-19	-1.63339	-1.1473
76551345	chr5:76551345:G:A	1.41609e-18	-4.25965e-10	-1.36456
76551373	chr5:76551373:GGGCGGCCGGGCAGAGGGGCTCCTCACATCCCAGATGATGGGCGGCCAGGCAGAGACACTCCTCACTTCCCAGACAGGGT:G	1.35689e-18	-4.25965e-10	-1.40727
76551382	chr5:76551382:G:A	4.94129e-16	-4.25965e-10	4.49033
76551434	chr5:76551434:C:T	2.6837e-18	-4.25965e-10	-0.725267
76551512	chr5:76551512:G:GCC	6.73352e-15	7.9789	-0.876515
76551541	chr5:76551541:T:C	1.43695e-18	-4.25965e-10	-1.34994
76551590	chr5:76551590:C:T	1.39964e-18	-4.25965e-10	-1.37625
76551726	chr5:76551726:T:C	6.16818e-19	-1.54304	-0.65261
76552093	chr5:76552093:G:A	4.16506e-18	-4.25965e-10	-0.285735
76552251	chr5:76552251:C:A	1.64376e-18	-4.25965e-10	-1.21548
76552568	chr5:76552568:T:C	2.86724e-19	-1.61279	-1.34891
76552902	chr5:76552902:A:T	1.80095e-18	-4.25965e-10	-1.12415
76553035	chr5:76553035:A:G	7.27985e-19	-0.739322	-1.29062
76553259	chr5:76553259:T:G	7.47807e-19	-0.743313	-1.25976
76553326	chr5:76553326:T:A	1.79585e-19	-2.16724	-1.26233
76553485	chr5:76553485:A:T	1.39783e-18	-4.25965e-10	-1.37754
76553742	chr5:76553742:A:T	6.40168e-19	-1.35752	-0.80097
76554000	chr5:76554000:A:G	1.9277e-18	-4.25965e-10	-1.05614
76554412	chr5:76554412:T:C	1.38371e-18	-4.25965e-10	-1.3877
76554476	chr5:76554476:A:G	1.34872e-18	-4.25965e-10	-1.41331
76554536	chr5:76554536:A:C	1.13752e-14	8.54447	-0.917748
76554614	chr5:76554614:G:T	1.52479e-17	-4.25965e-10	1.01198
76555129	chr5:76555129:G:A	1.38e-18	-4.25965e-10	-1.39038
76555187	chr5:76555187:G:A	2.52731e-18	-4.25965e-10	-0.785309
76555801	chr5:76555801:A:G	1.34432e-18	-4.25965e-10	-1.41657
76555965	chr5:76555965:A:C	2.71648e-14	9.38684	-0.889626
76556243	chr5:76556243:G:C	1.35422e-18	-4.25965e-10	-1.40924
76556285	chr5:76556285:G:A	5.70956e-19	-1.12834	-1.14456
76556307	chr5:76556307:G:C	1.4095e-18	-4.25965e-10	-1.36923
76556502	chr5:76556502:C:T	2.03422e-18	-4.25965e-10	-1.00235
76556659	chr5:76556659:G:A	1.44861e-18	-4.25965e-10	-1.34186
76557089	chr5:76557089:T:A	1.38371e-18	-4.25965e-10	-1.3877
76557099	chr5:76557099:C:G	2.04237e-18	-4.25965e-10	-0.998353
76557142	chr5:76557142:A:G	1.12633e-17	-4.25965e-10	0.709086
76557845	chr5:76557845:C:T	1.38358e-18	-4.25965e-10	-1.38779
76557908	chr5:76557908:G:A	2.89263e-14	9.39683	-0.836784
76558225	chr5:76558225:C:A	2.01698e-18	-0.665546	-0.345318
76558244	chr5:76558244:A:G	1.35495e-18	-4.25965e-10	-1.4087
76558510	chr5:76558510:C:G	1.38706e-18	-4.25965e-10	-1.38528
76558528	chr5:76558528:G:A	1.94985e-18	-4.25965e-10	-1.04471
76558687	chr5:76558687:G:T	5.20961e-19	-1.22756	-1.13698
76558688	chr5:76558688:T:C	1.3825e-18	-4.25965e-10	-1.38857
76558755	chr5:76558755:T:A	2.35607e-18	-4.25965e-10	-0.855471
76558923	chr5:76558923:C:T	1.49963e-18	-4.25965e-10	-1.30724
76558931	chr5:76558931:C:T	1.36998e-18	-4.25965e-10	-1.39767
76559034	chr5:76559034:G:A	3.08802e-18	-4.25965e-10	-0.584936
76559062	chr5:76559062:G:A	6.36007e-19	-2.16501	-4.01506e-10
76559084	chr5:76559084:T:G	9.2842e-19	-1.22399	-0.562746
76559129	chr5:76559129:C:T	1.94828e-18	-4.25965e-10	-1.04552
76559273	chr5:76559273:G:A	2.09006e-18	-4.25965e-10	-0.975271
76559277	chr5:76559277:T:C	1.42184e-18	-4.25965e-10	-1.36051
76559278	chr5:76559278:C:T	7.70378e-19	-1.97334	-4.01506e-10
76559393	chr5:76559393:C:T	5.8459e-19	-0.862432	-1.38688
76559405	chr5:76559405:A:G	6.96227e-19	-1.20945	-0.865095
76559434	chr5:76559434:G:A	1.02168e-14	8.40569	-0.88636
76559763	chr5:76559763:C:T	7.04621e-19	-2.06256	-4.01506e-10
76559902	chr5:76559902:G:A	1.57896e-18	-4.25965e-10	-1.2557
76560311	chr5:76560311:C:G	1.8308e-18	-4.25965e-10	-1.10771
76560367	chr5:76560367:A:T	1.51386e-14	9.07665	-1.16411
76560411	chr5:76560411:C:T	1.19021e-14	8.93416	-1.26215
76560529	chr5:76560529:C:T	1.1836e-14	8.5683	-0.901861
76560630	chr5:76560630:T:G	5.29064e-19	-1.36758	-0.981532
76561309	chr5:76561309:T:C	6.16293e-19	-2.1965	-4.01506e-10
76561491	chr5:76561491:C:T	6.28184e-19	-2.17739	-4.01506e-10
76562035	chr5:76562035:C:A	2.74905e-18	-4.25965e-10	-0.701211
76562042	chr5:76562042:T:G	1.36973e-18	-4.25965e-10	-1.39785
76562160	chr5:76562160:C:T	2.00579e-18	-4.25965e-10	-1.01643
76562268	chr5:76562268:G:A	1.63941e-18	-4.25965e-10	-1.21813
76562274	chr5:76562274:G:A	1.43758e-18	-4.25965e-10	-1.3495
76562343	chr5:76562343:C:T	1.51976e-18	-4.25965e-10	-1.29391
76562390	chr5:76562390:C:T	2.82273e-18	-4.25965e-10	-0.674759
76562953	chr5:76562953:C:A	1.40304e-18	-4.25965e-10	-1.37382
76563267	chr5:76563267:A:G	2.87333e-18	-4.25965e-10	-0.656992
76563297	chr5:76563297:G:A	6.66299e-19	-1.26068	-0.857801
76563341	chr5:76563341:A:G	3.13295e-18	-4.25965e-10	-0.570489
76563355	chr5:76563355:C:T	5.44042e-18	-0.0186079	-4.01506e-10
76563908	chr5:76563908:A:G	4.66324e-19	-1.43968	-1.03566
76563937	chr5:76563937:C:T	1.72393e-18	-4.25965e-10	-1.16786
76563978	chr5:76563978:G:C	2.17673e-18	-4.25965e-10	-0.934641
76564148	chr5:76564148:T:C	2.69101e-18	-4.25965e-10	-0.722549
76564198	chr5:76564198:A:G	1.6718e-18	-4.25965e-10	-1.19856
76564298	chr5:76564298:T:C	1.66032e-18	-4.25965e-10	-1.20545
76564325	chr5:76564325:G:A	1.68502e-18	-4.25965e-10	-1.19069
76564396	chr5:76564396:C:T	1.68555e-18	-4.25965e-10	-1.19037
76564397	chr5:76564397:A:G	1.68952e-18	-4.25965e-10	-1.18802
76564530	chr5:76564530:T:C	1.68778e-18	-4.25965e-10	-1.18905
76564870	chr5:76564870:A:G	4.97758e-19	-1.35259	-1.05751
76565087	chr5:76565087:C:T	1.04998e-18	-1.66369	-4.01506e-10
76565236	chr5:76565236:A:G	1.76273e-18	-4.25965e-10	-1.1456
76566054	chr5:76566054:A:G	8.62218e-19	-1.86071	-4.01506e-10
76566452	chr5:76566452:G:A	1.56028e-18	-4.25965e-10	-1.2676
76566627	chr5:76566627:T:C	2.06548e-18	-4.25965e-10	-0.987104
76566853	chr5:76566853:G:A	1.35335e-18	-4.25965e-10	-1.40988
76567251	chr5:76567251:G:A	1.35715e-18	-4.25965e-10	-1.40707
76567315	chr5:76567315:A:G	1.48581e-18	-4.25965e-10	-1.31651
76567319	chr5:76567319:C:T	3.75798e-19	-1.35915	-1.33202
76567335	chr5:76567335:G:A	1.34955e-18	-4.25965e-10	-1.41269
76567574	chr5:76567574:A:G	1.87664e-18	-4.25965e-10	-1.08298
76567794	chr5:76567794:A:G	7.75022e-19	-0.99523	-0.972098
76568162	chr5:76568162:C:T	2.37704e-18	-4.25965e-10	-0.846609
76568319	chr5:76568319:C:T	2.33488e-18	-4.25965e-10	-0.864503
76568895	chr5:76568895:G:A	1.86235e-19	-2.0842	-1.30901
76569772	chr5:76569772:T:C	1.86846e-18	-4.25965e-10	-1.08735
76570366	chr5:76570366:T:A	1.35473e-18	-4.25965e-10	-1.40886
76570615	chr5:76570615:C:T	1.4168e-18	-4.25965e-10	-1.36406
76570761	chr5:76570761:A:T	1.53083e-18	-4.25965e-10	-1.28665
76571385	chr5:76571385:C:T	7.37452e-19	-1.12088	-0.896143
76571558	chr5:76571558:T:A	1.34811e-18	-4.25965e-10	-1.41376
76571572	chr5:76571572:T:A	9.44884e-19	-1.76916	-4.01506e-10
76572052	chr5:76572052:T:C	2.16542e-06	26.6912	-4.01506e-10
76572341	chr5:76572341:G:A	5.21615e-19	-0.973778	-1.38951
76572509	chr5:76572509:A:G	1.3444e-18	-4.25965e-10	-1.41652
76572658	chr5:76572658:G:A	1.34901e-18	-4.25965e-10	-1.41309
76573056	chr5:76573056:G:A	2.21463e-18	-4.25965e-10	-0.917382
76573079	chr5:76573079:G:C	5.16048e-19	-1.11556	-1.25846
76573403	chr5:76573403:G:A	2.17008e-18	-0.0632694	-0.874432
76573577	chr5:76573577:C:T	1.37744e-18	-4.25965e-10	-1.39224
76573614	chr5:76573614:T:C	1.95124e-18	-4.25965e-10	-1.044
76573632	chr5:76573632:G:A	7.94875e-15	8.42207	-1.15376
76574022	chr5:76574022:TA:T	1.69081e-18	-4.25965e-10	-1.18726
76574031	chr5:76574031:T:C	1.90655e-18	-4.25965e-10	-1.06717
76574435	chr5:76574435:C:T	2.23831e-18	-4.25965e-10	-0.906742
76574439	chr5:76574439:G:A	5.03369e-18	-4.25965e-10	-0.0963113
76574545	chr5:76574545:G:A	2.23998e-18	-4.25965e-10	-0.905998
76575158	chr5:76575158:T:C	1.97588e-18	-4.25965e-10	-1.03145
76575199	chr5:76575199:G:A	9.50628e-19	-0.908879	-0.854219
76575259	chr5:76575259:A:G	2.01896e-18	-4.25965e-10	-1.00988
76575454	chr5:76575454:G:T	1.79184e-18	-4.25965e-10	-1.12922
76575525	chr5:76575525:A:G	3.43838e-15	7.57583	-1.14554
76576623	chr5:76576623:T:C	4.60025e-19	-1.07387	-1.41507
76576781	chr5:76576781:G:A	7.06747e-19	-2.05955	-4.01506e-10
76577223	chr5:76577223:T:G	1.11034e-18	-0.602262	-1.00554
76577224	chr5:76577224:T:TATGATATCA	1.14046e-18	-0.580986	-1.00005
76577305	chr5:76577305:T:G	1.35966e-18	-4.25965e-10	-1.40523
76577657	chr5:76577657:G:A	1.42759e-18	-4.25965e-10	-1.35648
76577744	chr5:76577744:A:G	6.68898e-19	-0.848166	-1.26642
76578040	chr5:76578040:G:A	1.38773e-18	-4.25965e-10	-1.38479
76578165	chr5:76578165:A:G	1.90278e-18	-4.25965e-10	-1.06915
76578405	chr5:76578405:C:T	6.91147e-19	-2.08187	-4.01506e-10
76578406	chr5:76578406:G:A	1.57617e-18	-4.25965e-10	-1.25746
76578792	chr5:76578792:G:A	2.56063e-18	-4.25965e-10	-0.772212
76578830	chr5:76578830:T:C	2.46012e-18	-4.25965e-10	-0.812254
76579047	chr5:76579047:G:A	2.31611e-18	-4.25965e-10	-0.872574
76579280	chr5:76579280:G:A	3.2669e-18	-4.25965e-10	-0.528623
76579479	chr5:76579479:C:T	6.54192e-19	-1.33795	-0.798869
76579554	chr5:76579554:A:G	4.79036e-19	-1.30783	-1.14062
76579690	chr5:76579690:T:A	1.34437e-18	-4.25965e-10	-1.41654
76579804	chr5:76579804:T:C	1.70917e-18	-4.25965e-10	-1.17646
76580159	chr5:76580159:A:C	1.73491e-18	-4.25965e-10	-1.16151
76580207	chr5:76580207:C:T	6.27897e-19	-2.17784	-4.01506e-10
76580301	chr5:76580301:G:A	6.95555e-19	-2.07551	-4.01506e-10
76580388	chr5:76580388:G:A	1.36381e-18	-4.25965e-10	-1.40218
76580682	chr5:76580682:A:G	1.98248e-18	-4.25965e-10	-1.02812
76580742	chr5:76580742:G:A	5.30222e-07	25.2841	-4.01506e-10
76581112	chr5:76581112:G:A	1.74191e-18	-4.25965e-10	-1.15748
76581149	chr5:76581149:T:C	1.62297e-18	-4.25965e-10	-1.22821
76581368	chr5:76581368:C:G	5.64781e-07	25.3472	-4.01506e-10
76581561	chr5:76581561:G:T	2.39141e-18	-4.25965e-10	-0.840581
76581586	chr5:76581586:T:A	1.36174e-18	-4.25965e-10	-1.4037
76581864	chr5:76581864:T:C	1.36318e-18	-4.25965e-10	-1.40264
76581926	chr5:76581926:A:G	1.52766e-18	-4.25965e-10	-1.28873
76582317	chr5:76582317:T:A	2.05994e-18	-4.25965e-10	-0.989789
76582380	chr5:76582380:A:T	1.58921e-18	-4.25965e-10	-1.24923
76582402	chr5:76582402:C:T	1.64298e-18	-4.25965e-10	-1.21595
76582608	chr5:76582608:C:T	1.58342e-18	-4.25965e-10	-1.25288
76582819	chr5:76582819:T:C	1.15174e-15	6.74303	-1.40647
76582833	chr5:76582833:T:C	3.40776e-15	7.65306	-1.23172
76582885	chr5:76582885:T:C	1.62018e-18	-4.25965e-10	-1.22992
76583112	chr5:76583112:C:T	1.37646e-18	-4.25965e-10	-1.39295
76583169	chr5:76583169:G:A	6.47069e-19	-1.29977	-0.847994
76583344	chr5:76583344:A:G	8.3107e-19	-1.50755	-0.389959
76583562	chr5:76583562:A:G	4.20541e-18	-0.276094	-4.01506e-10
76583728	chr5:76583728:A:G	6.2412e-19	-1.36245	-0.821426
76583788	chr5:76583788:T:C	1.37621e-18	-4.25965e-10	-1.39313
76583954	chr5:76583954:C:T	1.40462e-18	-4.25965e-10	-1.3727
76583998	chr5:76583998:T:C	1.70332e-18	-4.25965e-10	-1.17988
76584225	chr5:76584225:A:G	1.7475e-18	-4.25965e-10	-1.15428
76584499	chr5:76584499:T:G	9.71102e-19	-1.16775	-0.574039
76584567	chr5:76584567:AGCAGAACTATATG:A	1.97756e-15	7.2143	-1.33714
76584985	chr5:76584985:A:G	9.51544e-19	-1.3572	-0.404936
76585760	chr5:76585760:T:C	9.68433e-19	-1.43359	-0.310948
76585799	chr5:76585799:C:T	2.34519e-18	-4.25965e-10	-0.860098
76586170	chr5:76586170:A:G	6.84029e-19	-2.09222	-4.01506e-10
76586192	chr5:76586192:G:A	5.28106e-15	8.02583	-1.16641
76586613	chr5:76586613:T:TA	5.95596e-07	25.4004	-4.01506e-10
76586651	chr5:76586651:G:A	1.36007e-18	-4.25965e-10	-1.40493
76586672	chr5:76586672:G:A	2.41918e-18	-4.25965e-10	-0.829036
76586688	chr5:76586688:G:C	4.59025e-15	7.92045	-1.20123
76586690	chr5:76586690:TA:T	4.53709e-15	7.90255	-1.19498
76586919	chr5:76586919:G:A	1.86815e-18	-4.25965e-10	-1.08752
76587009	chr5:76587009:A:G	6.34652e-19	-2.16714	-4.01506e-10
76587100	chr5:76587100:A:G	1.31356e-18	-1.43973	-4.01506e-10
76587124	chr5:76587124:G:A	1.43119e-18	-4.25965e-10	-1.35396
76587317	chr5:76587317:T:A	1.34439e-18	-4.25965e-10	-1.41653
76587491	chr5:76587491:C:T	1.39916e-18	-4.25965e-10	-1.37659
76587738	chr5:76587738:T:C	9.70567e-18	-4.25965e-10	0.560246
76587902	chr5:76587902:C:T	1.90502e-18	-4.25965e-10	-1.06797
76588388	chr5:76588388:T:C	3.8755e-19	-1.45051	-1.20986
76588630	chr5:76588630:A:G	8.65785e-19	-0.534115	-1.32247
76588909	chr5:76588909:G:A	6.3747e-19	-1.56682	-0.595895
76589125	chr5:76589125:A:AAC	2.56655e-19	-2.20988	-0.862612
76589886	chr5:76589886:GA:G	1.65486e-18	-4.25965e-10	-1.20875
76590239	chr5:76590239:T:C	2.11431e-18	-4.25965e-10	-0.963735
76590290	chr5:76590290:A:G	1.56764e-18	-4.25965e-10	-1.26289
76590324	chr5:76590324:T:C	2.15239e-18	-4.25965e-10	-0.945887
76590385	chr5:76590385:C:T	1.96107e-18	-4.25965e-10	-1.03897
76590602	chr5:76590602:G:C	1.61139e-18	-4.25965e-10	-1.23537
76590806	chr5:76590806:T:G	3.4359e-19	-1.52971	-1.25106
76590900	chr5:76590900:G:A	8.65496e-19	-1.85692	-4.01506e-10
76590924	chr5:76590924:GAAAATA:G	3.97847e-15	7.76955	-1.19336
76591467	chr5:76591467:T:G	1.34376e-18	-4.25965e-10	-1.41699
76591709	chr5:76591709:T:G	8.46161e-18	-4.25965e-10	0.423074
76591833	chr5:76591833:T:C	1.44129e-18	-4.25965e-10	-1.34693
76592147	chr5:76592147:C:T	8.57858e-15	8.74948	-1.40492
76592207	chr5:76592207:C:G	1.34642e-18	-4.25965e-10	-1.41501
76592259	chr5:76592259:CT:C	2.49117e-17	-4.25965e-10	1.50287
76592269	chr5:76592269:C:T	3.51836e-18	-4.25965e-10	-0.454471
76592540	chr5:76592540:C:T	1.69832e-18	-4.25965e-10	-1.18283
76593181	chr5:76593181:A:G	4.06765e-15	8.00734	-1.40899
76593348	chr5:76593348:GTTGT:G	1.72551e-18	0.237735	-1.40468
76593843	chr5:76593843:T:A	6.1331e-19	-2.20135	-4.01506e-10
76593877	chr5:76593877:C:T	1.34549e-18	-4.25965e-10	-1.4157
76594105	chr5:76594105:T:C	1.37484e-18	-4.25965e-10	-1.39413
76594414	chr5:76594414:G:A	4.71463e-19	-1.10978	-1.3546
76594466	chr5:76594466:G:A	9.8975e-18	-4.25965e-10	0.579818
76594705	chr5:76594705:A:G	6.17529e-19	-0.859688	-1.33481
76594839	chr5:76594839:A:G	6.29892e-19	-2.17467	-4.01506e-10
76594919	chr5:76594919:T:C	7.47262e-15	7.42868	-0.22214
76594930	chr5:76594930:C:T	1.91183e-18	-1.06441	-4.01506e-10
76595178	chr5:76595178:A:C	9.66977e-19	-0.343447	-1.4026
76595545	chr5:76595545:G:A	1.37045e-18	-4.25965e-10	-1.39732
76595576	chr5:76595576:AAGAG:A	1.80911e-18	-0.201034	-0.918595
76595593	chr5:76595593:T:C	1.01374e-17	-4.25965e-10	0.603769
76595668	chr5:76595668:G:A	1.04421e-17	-4.25965e-10	0.633381
76595734	chr5:76595734:C:T	1.09213e-18	-0.228282	-1.39605
76595870	chr5:76595870:T:C	1.34456e-18	-4.25965e-10	-1.4164
76596082	chr5:76596082:T:C	1.54859e-18	-4.25965e-10	-1.27512
76596193	chr5:76596193:A:C	1.50333e-18	-4.25965e-10	-1.30478
76596207	chr5:76596207:C:G	1.11727e-17	-4.25965e-10	0.701006
76596211	chr5:76596211:G:A	3.50721e-18	-4.25965e-10	-0.457643
76596238	chr5:76596238:A:G	1.77549e-18	-4.25965e-10	-1.13839
76596320	chr5:76596320:C:G	5.21669e-18	-0.0606019	-4.01506e-10
76596535	chr5:76596535:A:T	1.68471e-18	-4.25965e-10	-1.19087
76596643	chr5:76596643:G:C	1.8684e-18	-4.25965e-10	-1.08738
76596924	chr5:76596924:C:T	9.99151e-19	-0.307728	-1.40559
76597111	chr5:76597111:G:A	1.77668e-18	-4.25965e-10	-1.13772
76597239	chr5:76597239:T:C	3.87211e-18	-4.25965e-10	-0.358665
76597308	chr5:76597308:T:C	9.20749e-18	-4.25965e-10	0.507552
76597728	chr5:76597728:T:TG	3.9814e-16	5.28122	-1.00688
76597948	chr5:76597948:G:A	1.34536e-18	-4.25965e-10	-1.4158
76598034	chr5:76598034:T:A	2.18135e-18	-4.25965e-10	-0.93252
76598093	chr5:76598093:G:A	2.17634e-18	-4.25965e-10	-0.934819
76598454	chr5:76598454:T:C	4.43168e-19	-1.19264	-1.33363
76599038	chr5:76599038:C:T	4.96735e-15	7.60898	-0.810804
76599204	chr5:76599204:C:T	2.28979e-18	-4.25965e-10	-0.884006
76599313	chr5:76599313:C:T	4.70133e-19	-1.15641	-1.3108
76599427	chr5:76599427:A:G	3.46808e-15	7.2458	-0.806907
76599454	chr5:76599454:T:C	3.95786e-15	7.38557	-0.814579
76599667	chr5:76599667:T:A	3.88324e-15	7.38684	-0.834882
76599808	chr5:76599808:G:A	5.38395e-15	7.6962	-0.817486
76599848	chr5:76599848:G:A	1.35385e-18	-4.25965e-10	-1.40951
76600026	chr5:76600026:T:C	3.64006e-15	7.27019	-0.782902
76600086	chr5:76600086:T:A	5.61465e-15	7.64256	-0.721886
76600770	chr5:76600770:G:A	1.35669e-18	-4.25965e-10	-1.40742
76601204	chr5:76601204:C:T	1.74907e-18	-4.25965e-10	-1.15338
76601205	chr5:76601205:G:A	3.39429e-18	-4.25965e-10	-0.49037
76601283	chr5:76601283:C:T	5.38557e-15	7.72273	-0.843718
76601508	chr5:76601508:T:C	1.51637e-18	-4.25965e-10	-1.29615
76601534	chr5:76601534:G:A	1.57637e-18	-4.25965e-10	-1.25734
76601630	chr5:76601630:G:A	1.71481e-19	-2.05971	-1.41604
76601775	chr5:76601775:C:A	1.48997e-18	-0.283023	-1.03068
76601839	chr5:76601839:G:A	1.55501e-18	-4.25965e-10	-1.27098
76601946	chr5:76601946:T:C	1.69989e-18	-4.25965e-10	-1.1819
76602072	chr5:76602072:C:T	7.31269e-19	-0.658836	-1.3666
76602294	chr5:76602294:G:A	1.66799e-18	-4.25965e-10	-1.20084
76602371	chr5:76602371:C:T	1.15777e-18	-0.150856	-1.41512
76602400	chr5:76602400:T:C	4.83045e-15	8.12109	-1.35086
76602685	chr5:76602685:C:T	2.08965e-18	-4.25965e-10	-0.975468
76603061	chr5:76603061:G:A	4.35126e-18	-4.25965e-10	-0.242
76603127	chr5:76603127:C:T	1.70175e-18	-4.25965e-10	-1.18081
76603389	chr5:76603389:A:T	6.2559e-19	-0.841181	-1.34034
76603626	chr5:76603626:T:C	1.39884e-18	-4.25965e-10	-1.37682
76603739	chr5:76603739:C:T	7.22914e-18	0.265655	-4.01506e-10
76603862	chr5:76603862:G:A	4.91296e-18	-0.120589	-4.01506e-10
76603887	chr5:76603887:C:T	6.49007e-19	-1.01604	-1.12874
76603980	chr5:76603980:T:A	4.27535e-19	-1.54377	-1.01842
76604078	chr5:76604078:A:C	5.45257e-15	7.49685	-0.605476
76604240	chr5:76604240:C:T	9.16621e-19	-1.79953	-4.01506e-10
76604884	chr5:76604884:C:T	4.0991e-19	-1.28471	-1.31958
76604957	chr5:76604957:T:C	3.55797e-19	-1.35791	-1.38795
76605181	chr5:76605181:T:C	1.70059e-18	-4.25965e-10	-1.18149
76605265	chr5:76605265:T:C	3.97404e-18	-4.25965e-10	-0.332683
76606530	chr5:76606530:C:T	1.32565e-18	-0.0189074	-1.41166
76606708	chr5:76606708:G:A	6.55375e-15	7.52799	-0.45266
76606891	chr5:76606891:G:A	4.7781e-15	7.48456	-0.72523
76606895	chr5:76606895:T:C	1.62803e-18	-4.25965e-10	-1.2251
76606945	chr5:76606945:C:T	7.81518e-19	-0.598618	-1.36036
76607486	chr5:76607486:A:G	6.60383e-15	7.84326	-0.76032
76607747	chr5:76607747:GGCTTCT:G	2.07836e-18	-4.25965e-10	-0.980886
76607767	chr5:76607767:A:G	7.08559e-19	-2.05699	-4.01506e-10
76608290	chr5:76608290:A:G	2.37742e-18	-4.25965e-10	-0.846449
76608455	chr5:76608455:C:T	5.78889e-15	7.46103	-0.509802
76608475	chr5:76608475:C:T	1.37675e-18	-4.25965e-10	-1.39274
76608599	chr5:76608599:G:A	1.32399e-18	-0.131809	-1.30001
76608613	chr5:76608613:T:C	2.44623e-18	-4.25965e-10	-0.817917
76608839	chr5:76608839:G:A	8.81884e-15	7.72486	-0.352678
76608986	chr5:76608986:C:G	2.27538e-19	-1.81612	-1.37678
76609495	chr5:76609495:A:G	1.65628e-18	-4.25965e-10	-1.20789
76609512	chr5:76609512:C:T	5.7747e-15	7.40525	-0.456476
76609672	chr5:76609672:T:G	9.18648e-19	-0.380374	-1.41694
76610206	chr5:76610206:C:T	1.3668e-18	-4.25965e-10	-1.39999
76610245	chr5:76610245:A:G	1.97985e-15	6.20777	-0.329458
76610466	chr5:76610466:G:T	2.65262e-18	-4.25965e-10	-0.736918
76610517	chr5:76610517:A:G	3.67641e-18	-4.25965e-10	-0.410527
76610536	chr5:76610536:C:G	5.68189e-15	7.36324	-0.430667
76610608	chr5:76610608:A:G	1.92187e-18	-4.25965e-10	-1.05916
76610643	chr5:76610643:A:T	4.1692e-18	-4.25965e-10	-0.284741
76610875	chr5:76610875:C:T	1.51965e-18	-4.25965e-10	-1.29398
76611026	chr5:76611026:T:C	1.73891e-19	-2.13035	-1.33144
76611132	chr5:76611132:T:C	1.60637e-18	-4.25965e-10	-1.23849
76611240	chr5:76611240:A:G	1.34623e-18	-4.25965e-10	-1.41516
76611358	chr5:76611358:G:A	2.91966e-18	-4.25965e-10	-0.640999
76611362	chr5:76611362:A:T	2.79597e-18	-4.25965e-10	-0.684285
76611746	chr5:76611746:C:T	1.26789e-18	-0.227642	-1.24747
76612077	chr5:76612077:T:C	3.53449e-18	-1.14375	0.693856
76612194	chr5:76612194:A:G	1.34404e-18	-4.25965e-10	-1.41679
76612204	chr5:76612204:C:T	2.97679e-18	-4.25965e-10	-0.621619
76612281	chr5:76612281:G:A	2.33885e-18	-1.13939	0.276581
76612449	chr5:76612449:C:T	2.36018e-19	-2.0814	-1.07491
76612467	chr5:76612467:C:T	1.27943e-18	-0.110055	-1.35599
76612836	chr5:76612836:A:G	3.67163e-18	-4.25965e-10	-0.411829
76613046	chr5:76613046:A:G	1.34504e-18	-4.25965e-10	-1.41604
76613157	chr5:76613157:C:T	2.06489e-19	-2.00032	-1.28965
76613369	chr5:76613369:C:T	1.74751e-18	-4.25965e-10	-1.15427
76613459	chr5:76613459:T:C	2.30192e-19	-2.2089	-0.972406
76613513	chr5:76613513:T:A	4.08006e-18	0.396487	-0.70284
76613569	chr5:76613569:T:C	1.90622e-19	-2.18484	-1.18509
76613677	chr5:76613677:C:T	6.68514e-18	0.810865	-0.623444
76613881	chr5:76613881:C:T	4.72245e-18	-4.25965e-10	-0.160138
76613898	chr5:76613898:T:G	5.03927e-18	0.619411	-0.714613
76614235	chr5:76614235:C:T	1.82091e-19	-2.09246	-1.32326
76614321	chr5:76614321:G:A	1.80252e-19	-2.14668	-1.27918
76614658	chr5:76614658:C:T	1.23432e-17	1.4646	-0.663961
76614759	chr5:76614759:ATTTTGATTCCTAGAAGTTTCCAGT:A	2.51183e-19	-2.13075	-0.963291
76614881	chr5:76614881:G:C	2.83661e-18	-0.992011	0.322156
76615161	chr5:76615161:A:G	2.5532e-19	-2.11984	-0.957866
76615204	chr5:76615204:G:T	1.35478e-18	-4.25965e-10	-1.40882
76615574	chr5:76615574:T:C	2.26044e-18	-0.459966	-0.43694
76615639	chr5:76615639:A:C	1.21342e-18	-0.406239	-1.11279
76615890	chr5:76615890:G:T	1.58741e-18	-0.83837	-0.411991
76615905	chr5:76615905:AT:A	1.34439e-18	-4.25965e-10	-1.41652
76615910	chr5:76615910:A:T	4.48314e-18	-0.911321	0.69918
76615945	chr5:76615945:C:T	1.87289e-18	-4.25965e-10	-1.08498
76616162	chr5:76616162:T:C	4.52964e-18	0.506614	-0.708435
76616615	chr5:76616615:G:A	3.12491e-18	-0.573059	-4.01506e-10
76616839	chr5:76616839:C:T	1.22644e-17	-4.25965e-10	0.794232
76617018	chr5:76617018:A:G	1.96303e-18	0.170258	-1.20823
76617167	chr5:76617167:C:G	1.38059e-18	-4.25965e-10	-1.38996
76617447	chr5:76617447:A:G	1.42439e-18	-4.25965e-10	-1.35872
76617959	chr5:76617959:T:C	2.51906e-19	-2.06382	-1.02734
76618134	chr5:76618134:G:A	1.0646e-17	-4.25965e-10	0.65272
76618178	chr5:76618178:T:C	6.65454e-19	-2.11975	-4.01506e-10
76618655	chr5:76618655:G:GA	1.12944e-17	-4.25965e-10	0.711846
76618904	chr5:76618904:C:T	5.0278e-19	-1.30686	-1.0932
76618927	chr5:76618927:A:G	4.02285e-18	-4.25965e-10	-0.320474
76619031	chr5:76619031:T:A	1.20535e-18	-0.131081	-1.39461
76619252	chr5:76619252:G:A	1.78599e-18	-4.25965e-10	-1.13249
76619305	chr5:76619305:C:T	8.31887e-19	-1.89652	-4.01506e-10
76619717	chr5:76619717:A:G	4.74621e-19	-1.06942	-1.38828
76619764	chr5:76619764:C:T	3.77049e-18	-4.25965e-10	-0.385259
76619788	chr5:76619788:G:T	4.49697e-18	-4.25965e-10	-0.209062
76620428	chr5:76620428:AC:A	1.69456e-18	-4.25965e-10	-1.18504
76620609	chr5:76620609:G:A	4.1676e-19	-1.23091	-1.3568
76620649	chr5:76620649:A:G	3.34675e-18	-4.25965e-10	-0.504474
76620729	chr5:76620729:AG:A	6.95999e-18	0.227713	-4.01506e-10
76620778	chr5:76620778:G:A	4.51066e-18	1.05148	-1.2575
76621062	chr5:76621062:C:T	8.02928e-19	-1.93196	-4.01506e-10
76621208	chr5:76621208:C:T	2.00549e-19	-2.1333	-1.18587
76621808	chr5:76621808:A:G	1.73021e-19	-2.10562	-1.36118
76621895	chr5:76621895:G:A	6.81523e-19	-1.25235	-0.843541
76622175	chr5:76622175:G:A	1.68276e-18	-4.25965e-10	-1.19203
76622207	chr5:76622207:T:C	1.36523e-18	-4.25965e-10	-1.40114
76623336	chr5:76623336:T:C	5.20807e-18	-4.25965e-10	-0.0622557
76623396	chr5:76623396:A:G	1.56572e-18	-4.25965e-10	-1.26412
76623808	chr5:76623808:G:A	1.11645e-18	-0.780378	-0.821937
76623831	chr5:76623831:C:T	9.46072e-19	-0.940167	-0.827734
76623836	chr5:76623836:A:G	1.04046e-18	-0.817282	-0.855519
76623837	chr5:76623837:T:C	2.58809e-19	-1.65384	-1.41029
76623860	chr5:76623860:G:A	1.37361e-18	-4.25965e-10	-1.39502
76623924	chr5:76623924:C:T	1.26554e-18	-1.94272	0.46575
76624366	chr5:76624366:G:A	1.62875e-18	-4.25965e-10	-1.22465
76624512	chr5:76624512:A:AAT	1.56635e-18	-4.25965e-10	-1.26371
76625047	chr5:76625047:C:T	3.18631e-18	-4.25965e-10	-0.5536
76625137	chr5:76625137:C:T	1.73801e-18	-4.25965e-10	-1.15972
76625138	chr5:76625138:G:A	1.34457e-18	-4.25965e-10	-1.41639
76625147	chr5:76625147:A:G	9.50906e-19	-2.01016	0.247351
76625387	chr5:76625387:G:A	2.50831e-18	-4.25965e-10	-0.792856
76625514	chr5:76625514:T:C	4.22705e-18	-4.25965e-10	-0.270961
76625597	chr5:76625597:C:T	1.3183e-18	-0.584821	-0.851302
76625868	chr5:76625868:A:G	2.34314e-18	-4.25965e-10	-0.860973
76625879	chr5:76625879:G:A	1.72269e-18	-4.25965e-10	-1.16858
76625900	chr5:76625900:CAT:C	2.47927e-18	-4.25965e-10	-0.8045
76626156	chr5:76626156:T:C	1.88761e-18	-1.95271	0.875556
76626157	chr5:76626157:G:C	1.74264e-18	-1.89518	0.738116
76626491	chr5:76626491:G:A	1.07635e-18	-1.63889	-4.01506e-10
76626615	chr5:76626615:T:C	1.56196e-18	-4.25965e-10	-1.26652
76626679	chr5:76626679:C:T	1.81017e-18	-1.88479	0.765742
76626756	chr5:76626756:A:G	1.60353e-18	-1.99935	0.759091
76626757	chr5:76626757:T:C	1.6071e-18	-2.00503	0.767
76626844	chr5:76626844:A:G	9.69591e-19	-0.835752	-0.907594
76626876	chr5:76626876:G:A	1.41515e-18	-4.25965e-10	-1.36523
76626940	chr5:76626940:G:A	1.56635e-18	-4.25965e-10	-1.26371
76627230	chr5:76627230:G:A	2.38528e-18	-4.25965e-10	-0.843147
76627460	chr5:76627460:C:T	2.68623e-19	-2.16903	-0.85788
76627568	chr5:76627568:T:C	2.88451e-19	-2.1787	-0.776997
76627634	chr5:76627634:G:A	2.83441e-19	-2.17933	-0.793883
76627787	chr5:76627787:G:A	2.74875e-19	-2.18287	-0.821035
76627859	chr5:76627859:A:G	4.12616e-19	-1.25697	-1.34073
76627884	chr5:76627884:T:C	2.68497e-19	-2.19866	-0.828726
76628017	chr5:76628017:T:C	2.38973e-18	-1.57946	0.738175
76628037	chr5:76628037:G:A	2.14771e-18	-4.25965e-10	-0.948064
76628038	chr5:76628038:T:A	4.25853e-19	-1.22299	-1.34313
76628162	chr5:76628162:C:G	6.40555e-19	-2.15788	-4.01506e-10
76628174	chr5:76628174:T:A	4.15403e-19	-1.23727	-1.3537
76628249	chr5:76628249:T:C	9.45946e-18	0.0564755	0.478075
76628447	chr5:76628447:C:G	2.66984e-18	-4.25965e-10	-0.730448
76628644	chr5:76628644:G:T	2.90247e-19	-1.60385	-1.34564
76628647	chr5:76628647:A:G	2.76776e-19	-2.22205	-0.774962
76629033	chr5:76629033:C:T	3.25056e-18	-4.25965e-10	-0.533636
76629149	chr5:76629149:A:T	3.16338e-18	-4.25965e-10	-0.560825
76629192	chr5:76629192:A:G	2.32219e-19	-1.75715	-1.41539
76629207	chr5:76629207:A:G	2.77557e-18	-4.25965e-10	-0.691608
76629220	chr5:76629220:C:A	1.56525e-18	-4.25965e-10	-1.26442
76629419	chr5:76629419:A:G	2.97228e-19	-2.22203	-0.703689
76629457	chr5:76629457:T:C	3.21568e-18	-4.25965e-10	-0.544427
76630023	chr5:76630023:A:G	5.5671e-18	0.00440924	-4.01506e-10
76630084	chr5:76630084:C:T	4.77831e-18	-4.25965e-10	-0.148377
76630091	chr5:76630091:G:A	7.92169e-19	-1.35455	-0.590891
76630301	chr5:76630301:A:G	2.08496e-18	-4.25965e-10	-0.977715
76630453	chr5:76630453:C:T	2.08749e-18	-4.25965e-10	-0.976502
76630532	chr5:76630532:C:T	2.58301e-18	0.0495314	-0.813041
76630542	chr5:76630542:G:A	1.56917e-18	-4.25965e-10	-1.26192
76630576	chr5:76630576:C:T	2.83943e-18	-4.25965e-10	-0.668861
76630715	chr5:76630715:CT:C	1.47175e-18	-4.25965e-10	-1.32601
76630987	chr5:76630987:G:A	2.91492e-19	-1.62611	-1.3191
76631038	chr5:76631038:G:A	2.43403e-19	-2.2213	-0.904196
76631048	chr5:76631048:G:A	2.45013e-19	-2.22142	-0.897489
76631244	chr5:76631244:A:G	2.95257e-19	-1.61758	-1.3148
76631363	chr5:76631363:C:T	2.41362e-19	-2.22025	-0.91367
76631397	chr5:76631397:T:G	2.62877e-19	-2.21935	-0.829183
76631449	chr5:76631449:T:C	2.81155e-19	-2.22163	-0.759681
76631485	chr5:76631485:A:G	1.56585e-18	-4.25965e-10	-1.26403
76631599	chr5:76631599:C:T	1.83872e-18	-4.25965e-10	-1.1034
76631684	chr5:76631684:A:G	2.47448e-19	-2.22126	-0.887758
76631781	chr5:76631781:C:T	2.50872e-19	-1.74768	-1.3476
76631810	chr5:76631810:G:A	2.39389e-18	-1.62213	0.782583
76632113	chr5:76632113:A:T	2.53632e-19	-2.221	-0.863335
76632129	chr5:76632129:A:G	3.36609e-18	-0.694686	0.195972
76632264	chr5:76632264:T:C	2.62902e-18	-4.25965e-10	-0.745852
76632448	chr5:76632448:T:C	3.1926e-18	-4.25965e-10	-0.55163
76632627	chr5:76632627:T:C	3.5496e-19	-1.86545	-0.882764
76632862	chr5:76632862:T:C	2.0857e-18	-4.25965e-10	-0.977358
76633272	chr5:76633272:G:A	1.56732e-18	-4.25965e-10	-1.2631
76633280	chr5:76633280:A:G	2.8082e-19	-2.22203	-0.760473
76633405	chr5:76633405:A:G	2.02696e-18	-4.25965e-10	-1.00593
76633458	chr5:76633458:AT:A	1.34661e-18	-4.25965e-10	-1.41487
76633461	chr5:76633461:T:C	2.50092e-19	-2.2219	-0.876491
76633524	chr5:76633524:G:A	2.66069e-18	-4.25965e-10	-0.73388
76633613	chr5:76633613:T:C	1.9825e-18	-4.25965e-10	-1.02811
76633862	chr5:76633862:G:A	2.29374e-18	-4.25965e-10	-0.88228
76633940	chr5:76633940:AT:A	6.68184e-19	-2.11566	-4.01506e-10
76634008	chr5:76634008:A:G	2.47096e-19	-2.2196	-0.89084
76634051	chr5:76634051:A:G	2.24854e-19	-1.78975	-1.41502
76634097	chr5:76634097:T:G	2.22416e-19	-1.81519	-1.40048
76634607	chr5:76634607:A:G	1.34374e-18	-4.25965e-10	-1.41701
76634754	chr5:76634754:T:C	2.25017e-19	-2.21651	-0.987537
76634812	chr5:76634812:C:T	2.22448e-19	-2.21747	-0.998053
76634815	chr5:76634815:G:A	2.26516e-19	-2.21718	-0.980219
76634847	chr5:76634847:A:G	3.06312e-19	-1.54977	-1.34584
76635011	chr5:76635011:G:A	2.21361e-19	-2.21803	-1.0024
76635022	chr5:76635022:A:T	2.21534e-19	-2.21757	-1.00208
76635037	chr5:76635037:A:G	2.21953e-19	-2.21691	-1.00084
76635087	chr5:76635087:A:C	2.36307e-18	-4.25965e-10	-0.852501
76635235	chr5:76635235:G:A	1.87628e-18	-4.25965e-10	-1.08317
76635604	chr5:76635604:C:T	2.24455e-18	-4.25965e-10	-0.903959
76635788	chr5:76635788:C:CA	2.2727e-19	-2.21055	-0.98353
76636160	chr5:76636160:C:T	3.52556e-18	-4.25965e-10	-0.452425
76636177	chr5:76636177:A:G	2.2287e-18	-4.25965e-10	-0.911048
76636224	chr5:76636224:A:C	1.56635e-18	-4.25965e-10	-1.26371
76636557	chr5:76636557:A:G	3.0906e-19	-1.56953	-1.31716
76637044	chr5:76637044:C:T	2.34767e-19	-2.22204	-0.939589
76637206	chr5:76637206:T:C	1.47999e-18	-4.25965e-10	-1.32043
76637265	chr5:76637265:G:A	1.46716e-18	-4.25965e-10	-1.32913
76637272	chr5:76637272:C:T	2.26135e-19	-2.22162	-0.977465
76637756	chr5:76637756:A:C	1.91091e-18	-4.25965e-10	-1.06488
76637940	chr5:76637940:T:C	2.36014e-19	-2.22008	-0.936252
76638248	chr5:76638248:G:A	2.73298e-18	-4.25965e-10	-0.707074
76638308	chr5:76638308:A:G	2.22808e-19	-2.21512	-0.998787
76638541	chr5:76638541:T:TAC	1.34413e-18	-4.25965e-10	-1.41672
76638907	chr5:76638907:A:G	9.00127e-18	-4.25965e-10	0.484901
76639236	chr5:76639236:A:C	1.45524e-17	-4.25965e-10	0.965292
76639263	chr5:76639263:G:A	5.92258e-19	-0.944033	-1.29225
76639338	chr5:76639338:C:G	1.34373e-18	-4.25965e-10	-1.41701
76639362	chr5:76639362:G:A	4.783e-19	-2.20553	-0.244455
76639471	chr5:76639471:A:G	6.52964e-18	-4.25965e-10	0.163886
76639589	chr5:76639589:G:T	7.31262e-19	-0.683824	-1.34162
76639767	chr5:76639767:A:G	4.60133e-19	-1.63694	-0.851762
76639768	chr5:76639768:C:T	4.8009e-19	-2.19403	-0.252213
76639806	chr5:76639806:A:T	0.000103759	30.5606	-4.01506e-10
76639917	chr5:76639917:T:A	4.74703e-19	-2.19952	-0.258013
76640308	chr5:76640308:G:A	3.53321e-18	-4.25965e-10	-0.450258
76640332	chr5:76640332:T:C	1.6482e-18	-4.25965e-10	-1.21278
76640439	chr5:76640439:G:T	3.61041e-19	-2.1825	-0.548729
76640555	chr5:76640555:C:G	4.72068e-19	-2.16086	-0.302233
76640765	chr5:76640765:A:G	1.44126e-17	-4.25965e-10	0.955638
76640948	chr5:76640948:G:C	2.8556e-18	-4.25965e-10	-0.663182
76641119	chr5:76641119:G:A	4.00248e-19	-2.1961	-0.432036
76641218	chr5:76641218:T:C	1.35305e-18	-4.25965e-10	-1.41011
76641654	chr5:76641654:G:C	6.97286e-18	-4.25965e-10	0.22956
76641699	chr5:76641699:T:G	4.80355e-19	-2.18765	-0.258039
76642291	chr5:76642291:C:T	1.61597e-18	-4.25965e-10	-1.23253
76642296	chr5:76642296:G:A	1.37041e-18	-4.25965e-10	-1.39735
76642358	chr5:76642358:G:T	2.29277e-19	-1.80238	-1.38292
76642402	chr5:76642402:G:A	2.66461e-19	-1.76803	-1.26696
76642421	chr5:76642421:C:T	2.48577e-19	-1.80338	-1.30109
76642688	chr5:76642688:C:T	1.57343e-18	-4.25965e-10	-1.25921
76642796	chr5:76642796:A:G	3.35746e-19	-1.50049	-1.30337
76643366	chr5:76643366:A:G	5.05652e-19	-2.20306	-0.191311
76643386	chr5:76643386:C:T	4.2324e-19	-2.20928	-0.363003
76643434	chr5:76643434:A:G	5.09886e-19	-2.19777	-0.18826
76643486	chr5:76643486:T:G	4.21969e-19	-2.20639	-0.3689
76643522	chr5:76643522:A:G	4.1778e-19	-2.21012	-0.375143
76643582	chr5:76643582:G:A	4.10688e-19	-2.21031	-0.392071
76643695	chr5:76643695:A:G	1.61628e-18	-4.25965e-10	-1.23234
76643730	chr5:76643730:G:A	4.48303e-19	-2.21427	-0.300484
76643964	chr5:76643964:A:G	2.84879e-18	-4.25965e-10	-0.665571
76643991	chr5:76643991:A:G	5.32733e-19	-2.14489	-0.197307
76644118	chr5:76644118:A:G	5.16759e-19	-2.21234	-0.1603
76644449	chr5:76644449:G:A	5.05167e-19	-2.19066	-0.204667
76644552	chr5:76644552:G:A	4.75272e-19	-2.20074	-0.255588
76644587	chr5:76644587:A:G	1.63494e-18	-4.25965e-10	-1.22086
76644638	chr5:76644638:A:G	4.73583e-19	-2.19678	-0.263112
76644667	chr5:76644667:A:G	4.73771e-19	-2.19153	-0.267971
76644814	chr5:76644814:G:T	1.89934e-18	-4.25965e-10	-1.07096
76645074	chr5:76645074:C:T	6.52964e-18	-4.25965e-10	0.163886
76645075	chr5:76645075:T:C	5.3214e-19	-2.20386	-0.139453
76645092	chr5:76645092:A:G	4.86808e-19	-2.19226	-0.240095
76645095	chr5:76645095:C:T	3.16279e-18	-4.25965e-10	-0.561011
76645156	chr5:76645156:A:G	4.73994e-19	-2.19569	-0.26333
76645245	chr5:76645245:G:A	6.57558e-19	-2.19472	0.0630319
76645314	chr5:76645314:G:A	8.82118e-19	-0.421274	-1.41662
76645719	chr5:76645719:C:T	1.37924e-18	-4.25965e-10	-1.39094
76645757	chr5:76645757:T:A	3.88837e-19	-2.19142	-0.46564
76645936	chr5:76645936:G:A	6.01544e-19	-2.22072	-4.01506e-10
76645937	chr5:76645937:A:G	4.60336e-19	-2.18479	-0.303474
76646168	chr5:76646168:G:C	1.37883e-18	-4.25965e-10	-1.39123
76646222	chr5:76646222:G:A	3.2492e-18	0.0336518	-0.567709
76646304	chr5:76646304:A:T	1.45708e-18	-4.25965e-10	-1.33603
76646535	chr5:76646535:G:A	4.62309e-19	-2.19379	-0.2902
76646673	chr5:76646673:G:T	4.7284e-19	-2.21282	-0.248642
76646800	chr5:76646800:C:A	6.56138e-18	-4.25965e-10	0.168737
76646835	chr5:76646835:TAA:T	1.6128e-18	-4.25965e-10	-1.23449
76647111	chr5:76647111:G:A	2.32439e-19	-2.17396	-0.997636
76647145	chr5:76647145:G:A	1.02666e-18	-1.51432	-0.171839
76647227	chr5:76647227:G:A	1.68792e-18	-4.25965e-10	-1.18897
76647291	chr5:76647291:T:C	2.17166e-18	-4.25965e-10	-0.936972
76647331	chr5:76647331:G:A	6.57048e-19	-1.09056	-1.0419
76647400	chr5:76647400:G:A	1.94209e-18	-4.25965e-10	-1.0487
76647432	chr5:76647432:T:C	6.74838e-19	-2.17414	0.068395
76647462	chr5:76647462:A:G	1.79787e-18	-4.25965e-10	-1.12586
76647544	chr5:76647544:T:C	2.29378e-19	-1.9978	-1.18705
76647574	chr5:76647574:G:A	3.88067e-19	-2.12253	-0.536508
76647592	chr5:76647592:G:A	1.98649e-18	-4.25965e-10	-1.02609
76647628	chr5:76647628:C:T	4.01227e-19	-1.51373	-1.11197
76647724	chr5:76647724:T:C	8.29794e-19	-2.12444	0.225393
76647726	chr5:76647726:G:A	8.486e-19	-2.12651	0.249877
76647851	chr5:76647851:A:AC	6.88454e-19	-2.20759	0.121819
76647887	chr5:76647887:A:G	3.67806e-19	-2.21897	-0.493693
76647966	chr5:76647966:G:A	1.39462e-18	-4.25965e-10	-1.37985
76648028	chr5:76648028:A:T	2.28318e-19	-2.22152	-0.96796
76648050	chr5:76648050:C:T	1.34392e-18	-4.25965e-10	-1.41688
76648093	chr5:76648093:G:T	2.25376e-19	-2.22202	-0.980428
76648193	chr5:76648193:C:T	2.74351e-19	-2.22205	-0.783766
76648451	chr5:76648451:A:G	2.51779e-19	-2.22036	-0.871311
76648553	chr5:76648553:G:A	1.40792e-18	-4.25965e-10	-1.37035
76648570	chr5:76648570:G:A	2.37545e-19	-2.21503	-0.934832
76648937	chr5:76648937:TTG:T	1.42402e-18	-4.25965e-10	-1.35898
76648958	chr5:76648958:G:A	2.96657e-19	-1.62265	-1.30499
76649168	chr5:76649168:A:G	2.29387e-19	-2.20688	-0.977934
76649241	chr5:76649241:T:G	2.26621e-19	-2.21843	-0.978513
76649411	chr5:76649411:A:G	3.10884e-18	-4.25965e-10	-0.578214
76649544	chr5:76649544:T:G	2.03352e-18	-4.25965e-10	-1.00269
76649568	chr5:76649568:T:A	2.34605e-19	-2.2181	-0.944219
76649651	chr5:76649651:G:A	2.35851e-19	-2.21843	-0.938595
76649823	chr5:76649823:G:A	1.42225e-18	-4.25965e-10	-1.36022
76649893	chr5:76649893:C:T	2.05041e-18	-4.25965e-10	-0.994424
76649903	chr5:76649903:A:G	1.42403e-18	-4.25965e-10	-1.35898
76650147	chr5:76650147:G:A	1.84154e-18	-4.25965e-10	-1.10186
76650219	chr5:76650219:T:C	2.32127e-19	-2.22029	-0.952641
76650301	chr5:76650301:G:A	1.44701e-18	-4.25965e-10	-1.34296
76650313	chr5:76650313:A:G	1.887e-19	-2.2086	-1.17146
76650347	chr5:76650347:A:C	1.43976e-18	-4.25965e-10	-1.34799
76650435	chr5:76650435:A:G	2.33894e-19	-2.21907	-0.946283
76650601	chr5:76650601:C:T	8.11557e-19	-1.92127	-4.01506e-10
76650670	chr5:76650670:C:T	2.50277e-19	-2.22173	-0.875925
76650676	chr5:76650676:G:T	2.26005e-19	-2.21573	-0.983936
76650718	chr5:76650718:G:A	2.42224e-19	-2.22205	-0.908306
76650809	chr5:76650809:T:C	2.83584e-18	-4.25965e-10	-0.670127
76650828	chr5:76650828:A:G	4.108e-19	-1.44327	-1.15884
76651146	chr5:76651146:A:G	2.28281e-19	-2.21875	-0.970892
76651188	chr5:76651188:A:G	2.33241e-19	-2.22014	-0.948011
76651349	chr5:76651349:C:T	1.34385e-18	-4.25965e-10	-1.41693
76651431	chr5:76651431:A:T	2.30359e-19	-2.21694	-0.96364
76651644	chr5:76651644:A:G	6.55265e-19	-2.13518	-4.01506e-10
76651793	chr5:76651793:G:A	8.63348e-19	-1.56713	-0.292271
76651826	chr5:76651826:T:A	2.37327e-19	-2.22061	-0.930166
76651992	chr5:76651992:CCTTT:C	2.52913e-19	-2.22059	-0.86658
76652011	chr5:76652011:A:G	2.2691e-19	-2.21367	-0.982
76652200	chr5:76652200:A:G	2.1027e-19	-2.20927	-1.06256
76652649	chr5:76652649:T:C	2.30381e-19	-2.21976	-0.960725
76652825	chr5:76652825:A:G	2.26429e-19	-2.21159	-0.986201
76652890	chr5:76652890:A:G	1.36358e-18	-4.25965e-10	-1.40235
76652924	chr5:76652924:G:T	1.35089e-18	-4.25965e-10	-1.4117
76652974	chr5:76652974:T:C	2.34239e-19	-2.21893	-0.94495
76653020	chr5:76653020:C:G	1.42406e-18	-4.25965e-10	-1.35895
76653023	chr5:76653023:G:C	2.34747e-19	-2.21758	-0.944129
76653218	chr5:76653218:C:A	2.1795e-19	-2.22119	-1.01476
76653352	chr5:76653352:T:A	2.17086e-18	-4.25965e-10	-0.93734
76653810	chr5:76653810:T:C	3.34602e-19	-2.22188	-0.585399
76653885	chr5:76653885:C:T	1.66836e-18	-4.25965e-10	-1.20062
76653980	chr5:76653980:T:A	1.43147e-18	-2.08881	0.73505
76654047	chr5:76654047:G:A	1.50993e-18	-4.25965e-10	-1.3004
76654051	chr5:76654051:T:C	4.14783e-19	-2.22185	-0.37061
76654368	chr5:76654368:A:G	1.29139e-18	-2.02176	0.565017
76654397	chr5:76654397:T:G	2.38086e-19	-1.98689	-1.16069
76654519	chr5:76654519:C:T	2.00436e-18	-4.25965e-10	-1.01714
76654558	chr5:76654558:A:G	1.21267e-18	-2.01731	0.497669
76654630	chr5:76654630:A:C	1.22244e-18	-2.00597	0.494355
76654715	chr5:76654715:G:A	1.47254e-18	-4.25965e-10	-1.32548
76654882	chr5:76654882:G:A	6.05047e-19	-2.16487	-0.0500401
76655172	chr5:76655172:G:A	6.02148e-19	-2.17196	-0.0477557
76655263	chr5:76655263:A:T	1.86087e-19	-2.21642	-1.17758
76655293	chr5:76655293:G:A	5.19026e-19	-2.16009	-0.208174
76655447	chr5:76655447:TTTTG:T	1.47254e-18	-4.25965e-10	-1.32548
76655570	chr5:76655570:T:C	6.82505e-19	-2.15204	0.0575866
76655633	chr5:76655633:C:G	6.06972e-19	-2.16234	-0.0493944
76655662	chr5:76655662:T:A	1.47338e-18	-4.25965e-10	-1.32491
76655771	chr5:76655771:A:G	1.64423e-18	-4.25965e-10	-1.21519
76655777	chr5:76655777:T:G	4.96812e-19	-2.16668	-0.245329
76655911	chr5:76655911:G:A	8.01505e-19	-2.1794	0.245677
76656154	chr5:76656154:C:T	1.47876e-18	-4.25965e-10	-1.32126
76656186	chr5:76656186:G:A	6.31411e-19	-2.17262	0.000358298
76656246	chr5:76656246:G:A	6.3277e-19	-2.13295	-0.0371652
76656319	chr5:76656319:C:G	5.49985e-19	-2.16308	-0.147251
76656403	chr5:76656403:A:G	6.95219e-19	-2.07599	-4.01506e-10
76656451	chr5:76656451:G:A	1.47201e-18	-4.25965e-10	-1.32584
76656800	chr5:76656800:G:A	2.10429e-18	-4.25965e-10	-0.968488
76656940	chr5:76656940:C:A	1.02684e-18	-2.11716	0.431175
76657088	chr5:76657088:G:A	2.37153e-19	-1.91745	-1.23406
76657267	chr5:76657267:C:T	7.11865e-19	-2.19758	0.145246
76657553	chr5:76657553:T:C	3.76318e-19	-1.51075	-1.17903
76657632	chr5:76657632:T:A	6.09136e-19	-2.20818	-4.01506e-10
76658002	chr5:76658002:G:A	1.72302e-18	-4.25965e-10	-1.16839
76658059	chr5:76658059:GA:G	1.44868e-18	-4.25965e-10	-1.34181
76658204	chr5:76658204:G:A	3.96592e-19	-2.07823	-0.559083
76658397	chr5:76658397:T:C	1.74478e-19	-2.21246	-1.24596
76658712	chr5:76658712:C:T	2.6291e-18	-0.292911	-0.452911
76658743	chr5:76658743:CA:C	1.80061e-19	-2.20548	-1.22144
76658752	chr5:76658752:A:G	2.86705e-18	-0.263629	-0.39555
76659015	chr5:76659015:T:A	5.51806e-18	-0.0968736	0.0924356
76659114	chr5:76659114:A:G	3.37866e-18	-0.23879	-0.256196
76659286	chr5:76659286:T:G	6.34022e-19	-2.16814	-4.01506e-10
76659805	chr5:76659805:C:T	1.34992e-18	-4.25965e-10	-1.41242
76659844	chr5:76659844:A:G	2.54385e-18	-4.25965e-10	-0.778784
76659889	chr5:76659889:G:A	1.64193e-19	-2.20817	-1.311
76659934	chr5:76659934:A:G	7.6155e-18	0.317721	-4.01506e-10
76660049	chr5:76660049:A:G	6.01388e-18	-0.402448	0.484053
76660100	chr5:76660100:A:AGGTG	5.58196e-18	-0.430749	0.437825
76660143	chr5:76660143:G:A	2.70915e-18	-4.25965e-10	-0.715831
76660397	chr5:76660397:T:G	3.60499e-19	-2.09151	-0.641218
76660644	chr5:76660644:T:G	3.62418e-18	0.0395191	-0.464354
76660733	chr5:76660733:C:T	5.56303e-18	0.00367804	-4.01506e-10
76660899	chr5:76660899:T:C	4.38396e-19	-2.08716	-0.449932
76660951	chr5:76660951:A:G	2.74235e-18	-4.25965e-10	-0.703648
76661043	chr5:76661043:AAAG:A	2.25944e-18	-4.25965e-10	-0.897346
76661051	chr5:76661051:T:C	2.23821e-18	-4.25965e-10	-0.906789
76661233	chr5:76661233:T:TA	1.57252e-19	-2.22196	-1.34041
76661481	chr5:76661481:G:A	3.59687e-18	0.149816	-0.582218
76661527	chr5:76661527:C:G	2.14553e-18	0.466377	-1.41546
76661646	chr5:76661646:T:G	2.44435e-18	0.223345	-1.04203
76661778	chr5:76661778:G:C	2.51812e-18	0.364684	-1.15364
76661788	chr5:76661788:A:G	1.39399e-18	-4.25965e-10	-1.38029
76661799	chr5:76661799:G:A	2.37074e-18	0.567197	-1.41646
76661801	chr5:76661801:C:T	3.16666e-18	-4.25965e-10	-0.559787
76661925	chr5:76661925:G:A	6.30582e-19	-2.17358	-4.01506e-10
76662029	chr5:76662029:G:A	6.82821e-18	1.16533	-0.956727
76662154	chr5:76662154:A:G	2.00748e-18	-4.25965e-10	-1.01559
76663238	chr5:76663238:G:A	4.0628e-18	-0.734011	0.423418
76663463	chr5:76663463:C:T	1.3444e-18	-4.25965e-10	-1.41651
76663644	chr5:76663644:C:T	1.79728e-19	-2.14388	-1.2849
76664296	chr5:76664296:A:G	3.4727e-18	0.939421	-1.40695
76664333	chr5:76664333:G:A	4.31264e-17	3.42164	-1.36997
76665000	chr5:76665000:G:C	2.78318e-19	-1.85239	-1.13906
76665040	chr5:76665040:T:C	3.00336e-19	-2.08639	-0.828925
76665260	chr5:76665260:T:G	3.43097e-18	-4.25965e-10	-0.479623
76665329	chr5:76665329:A:G	6.83873e-17	3.87924	-1.36651
76665352	chr5:76665352:C:A	3.3883e-18	-4.25965e-10	-0.492137
76666229	chr5:76666229:G:C	1.88101e-18	-0.760333	-0.320321
76666602	chr5:76666602:A:G	1.71894e-16	4.58698	-1.15257
76666785	chr5:76666785:C:A	1.70573e-18	-4.25965e-10	-1.17847
76666938	chr5:76666938:G:A	6.7889e-19	-2.09976	-4.01506e-10
76667385	chr5:76667385:T:C	1.62135e-18	-0.56469	-0.664516
76667533	chr5:76667533:G:C	1.34651e-18	-4.25965e-10	-1.41495
76667591	chr5:76667591:A:G	3.86724e-18	-4.25965e-10	-0.359925
76668105	chr5:76668105:A:G	3.87755e-18	0.29322	-0.650482
76668319	chr5:76668319:G:A	1.53003e-18	-4.25965e-10	-1.28717
76668375	chr5:76668375:GAAT:G	1.46521e-19	-2.21668	-1.41637
76668451	chr5:76668451:T:C	1.49476e-18	-4.25965e-10	-1.3105
76668637	chr5:76668637:T:A	1.80801e-18	0.11028	-1.23052
76668646	chr5:76668646:A:AT	3.04481e-18	-4.25965e-10	-0.599026
76668682	chr5:76668682:C:T	8.23991e-16	5.00169	-4.01506e-10
76668877	chr5:76668877:G:A	6.22075e-19	-0.95615	-1.23101
76669407	chr5:76669407:A:T	4.88127e-17	3.58905	-1.41353
76669425	chr5:76669425:C:A	3.65355e-18	-4.25965e-10	-0.416764
76669483	chr5:76669483:T:G	1.48879e-18	-4.25965e-10	-1.3145
76669946	chr5:76669946:C:G	2.26798e-18	-4.25965e-10	-0.893573
76669969	chr5:76669969:C:T	3.91528e-18	-4.25965e-10	-0.347578
76670063	chr5:76670063:A:T	1.46598e-18	-4.25965e-10	-1.32994
76670189	chr5:76670189:G:A	9.88194e-19	-1.72434	-4.01506e-10
76670281	chr5:76670281:A:G	6.98134e-19	-0.727591	-1.34422
76670286	chr5:76670286:C:T	3.87499e-18	-4.25965e-10	-0.357922
76670383	chr5:76670383:G:A	1.72513e-18	-4.25965e-10	-1.16716
76670493	chr5:76670493:G:A	3.65896e-18	0.463051	-0.878336
76670656	chr5:76670656:G:C	2.13484e-18	-4.25965e-10	-0.954071
76670661	chr5:76670661:A:G	6.71541e-17	3.8971	-1.40257
76670893	chr5:76670893:G:A	1.74579e-18	-4.25965e-10	-1.15526
76671175	chr5:76671175:C:T	3.03981e-18	-4.25965e-10	-0.600669
76671271	chr5:76671271:AAAG:A	1.41742e-18	-4.25965e-10	-1.36363
76671351	chr5:76671351:A:G	4.4917e-18	-0.210234	-4.01506e-10
76671407	chr5:76671407:A:G	5.63183e-19	-1.35974	-0.926874
76671543	chr5:76671543:G:A	3.51929e-18	0.495489	-0.949694
76672274	chr5:76672274:C:T	2.00623e-19	-1.90251	-1.41628
76672693	chr5:76672693:G:A	7.98634e-17	4.04473	-1.37688
76673051	chr5:76673051:A:G	1.42646e-18	-4.25965e-10	-1.35727
76673083	chr5:76673083:A:T	1.51938e-19	-2.1951	-1.40165
76673922	chr5:76673922:A:G	1.71269e-19	-2.19475	-1.28223
76673976	chr5:76673976:A:G	1.36928e-18	-4.25965e-10	-1.39818
76674226	chr5:76674226:A:T	1.48683e-18	-4.25965e-10	-1.31582
76674394	chr5:76674394:A:C	4.43833e-19	-1.14347	-1.3813
76675224	chr5:76675224:T:C	1.95334e-18	-4.25965e-10	-1.04292
76675398	chr5:76675398:G:A	1.7936e-18	-4.25965e-10	-1.12824
76675432	chr5:76675432:G:A	8.95073e-19	-1.82332	-4.01506e-10
76675485	chr5:76675485:G:A	1.74291e-18	-4.25965e-10	-1.15691
76675545	chr5:76675545:G:A	1.40441e-18	-4.25965e-10	-1.37285
76675657	chr5:76675657:C:T	7.02186e-18	-4.25965e-10	0.236564
76675801	chr5:76675801:T:C	1.74495e-18	-4.25965e-10	-1.15574
76675855	chr5:76675855:TCTC:T	2.7565e-19	-1.94459	-1.0565
76676006	chr5:76676006:T:G	5.23476e-17	3.58037	-1.33492
76676081	chr5:76676081:A:T	8.2241e-19	-1.90798	-4.01506e-10
76676085	chr5:76676085:A:T	7.16773e-19	-2.04546	-4.01506e-10
76676339	chr5:76676339:T:C	6.72448e-17	3.86039	-1.36452
76676407	chr5:76676407:C:G	3.50963e-18	-4.25965e-10	-0.456954
76677008	chr5:76677008:A:G	1.60829e-18	-4.25965e-10	-1.23729
76677126	chr5:76677126:C:T	7.96266e-18	0.878663	-0.516364
76677445	chr5:76677445:C:T	2.03743e-18	-4.25965e-10	-1.00078
76677620	chr5:76677620:C:T	5.17867e-19	-1.57289	-0.79761
76677684	chr5:76677684:T:C	1.97628e-18	-4.25965e-10	-1.03125
76678169	chr5:76678169:C:T	7.44953e-19	-2.0069	-4.01506e-10
76678294	chr5:76678294:C:T	1.67053e-19	-2.10321	-1.3987
76678376	chr5:76678376:C:T	6.43279e-18	-4.25965e-10	0.148944
76678523	chr5:76678523:A:T	1.35733e-18	-4.25965e-10	-1.40694
76678650	chr5:76678650:A:G	1.43068e-18	-4.25965e-10	-1.35431
76679121	chr5:76679121:T:C	2.62986e-18	-4.25965e-10	-0.745534
76679193	chr5:76679193:G:C	1.50179e-18	-4.25965e-10	-1.30581
76679676	chr5:76679676:G:C	1.36225e-18	-4.25965e-10	-1.40332
76681253	chr5:76681253:C:T	1.55508e-18	-4.25965e-10	-1.27094
76681529	chr5:76681529:AT:A	7.92795e-18	-4.25965e-10	0.35793
76682864	chr5:76682864:G:T	2.18735e-18	-4.25965e-10	-0.929773
76683497	chr5:76683497:TAAAG:T	4.70159e-18	-4.25965e-10	-0.164565
76684594	chr5:76684594:A:T	2.04243e-18	-4.25965e-10	-0.998327
76685103	chr5:76685103:C:A	1.3897e-18	-4.25965e-10	-1.38338
76685123	chr5:76685123:T:A	1.91711e-19	-2.05242	-1.31181
76685317	chr5:76685317:A:G	1.39592e-18	-4.25965e-10	-1.37891
76685551	chr5:76685551:C:T	2.70509e-18	-4.25965e-10	-0.717331
76685663	chr5:76685663:A:G	8.18395e-18	-4.25965e-10	0.389711
76685882	chr5:76685882:A:G	2.06094e-18	-4.25965e-10	-0.989301
76686299	chr5:76686299:T:G	5.2839e-18	-0.047801	-4.01506e-10
76686346	chr5:76686346:G:T	1.58832e-19	-2.18078	-1.37159
76686562	chr5:76686562:T:G	2.02299e-18	-4.25965e-10	-1.00789
76686789	chr5:76686789:G:A	1.93814e-18	-4.25965e-10	-1.05074
76686845	chr5:76686845:T:C	3.70729e-17	3.31681	-1.41639
76687112	chr5:76687112:T:C	1.41072e-18	-4.25965e-10	-1.36836
76687346	chr5:76687346:G:T	4.5214e-18	0.522434	-0.726076
76687637	chr5:76687637:A:G	8.49173e-19	-0.705837	-1.17012
76687886	chr5:76687886:C:T	2.93333e-19	-1.58566	-1.35325
76687908	chr5:76687908:G:A	1.41793e-18	-4.25965e-10	-1.36327
76689234	chr5:76689234:A:T	6.40716e-19	-2.15763	-4.01506e-10
76689699	chr5:76689699:G:C	1.81628e-18	-4.25965e-10	-1.11568
76690141	chr5:76690141:G:A	2.85197e-19	-1.76153	-1.20551
76690478	chr5:76690478:T:C	3.18081e-18	-4.25965e-10	-0.555329
76690605	chr5:76690605:T:A	2.13743e-19	-2.08224	-1.17321
76690756	chr5:76690756:T:G	1.57438e-19	-2.16444	-1.39675
76690869	chr5:76690869:C:T	1.43861e-18	-4.25965e-10	-1.34879
76690896	chr5:76690896:C:T	1.34439e-18	-4.25965e-10	-1.41653
76690907	chr5:76690907:G:A	1.35376e-18	-4.25965e-10	-1.40958
76691291	chr5:76691291:T:C	2.23848e-19	-2.06566	-1.14359
76691978	chr5:76691978:A:C	7.36958e-19	-2.01769	-4.01506e-10
76692178	chr5:76692178:A:G	1.5984e-18	-4.25965e-10	-1.24346
76692497	chr5:76692497:T:G	4.12199e-19	-1.1834	-1.41531
76692557	chr5:76692557:C:T	1.36025e-18	-4.25965e-10	-1.40479
76692720	chr5:76692720:C:T	1.67287e-18	-4.25965e-10	-1.19793
76693512	chr5:76693512:T:C	5.53604e-18	-4.25965e-10	-0.00118618
76694556	chr5:76694556:A:G	1.36091e-18	-4.25965e-10	-1.40431
76696429	chr5:76696429:C:A	6.08971e-19	-0.959681	-1.24877
76696647	chr5:76696647:A:G	1.83216e-18	-0.6934	-0.413572
76697008	chr5:76697008:T:C	1.66668e-18	-0.698225	-0.503407
76697365	chr5:76697365:T:C	1.45002e-18	-0.799393	-0.541492
76697652	chr5:76697652:G:A	1.70031e-18	-0.699467	-0.482186
76697750	chr5:76697750:C:A	1.61744e-18	-0.697508	-0.534115
76697755	chr5:76697755:C:A	1.93022e-18	-4.25965e-10	-1.05483
76698267	chr5:76698267:G:A	1.13675e-18	-1.58429	-4.01506e-10
76698386	chr5:76698386:G:A	1.42176e-16	4.51084	-1.26625
76698620	chr5:76698620:T:C	1.59539e-18	-0.712882	-0.532468
76698764	chr5:76698764:G:A	1.78776e-18	-0.618464	-0.513037
76698832	chr5:76698832:G:A	1.66349e-18	-0.689241	-0.514306
76698877	chr5:76698877:T:C	2.5612e-18	-4.25965e-10	-0.77199
76699029	chr5:76699029:T:C	1.64813e-18	-0.679854	-0.532968
76699435	chr5:76699435:T:C	1.40068e-18	-0.799818	-0.575689
76699458	chr5:76699458:G:A	1.37947e-18	-4.25965e-10	-1.39076
76700014	chr5:76700014:C:T	1.0851e-13	11.2944	-1.4123
76700085	chr5:76700085:G:T	1.57054e-18	-4.25965e-10	-1.26104
76700226	chr5:76700226:G:A	1.87702e-18	-0.683363	-0.399415
76700360	chr5:76700360:C:T	1.66931e-18	-0.476054	-0.723997
76700427	chr5:76700427:G:A	1.85892e-18	-0.626774	-0.465695
76700441	chr5:76700441:G:A	1.87939e-18	-0.673025	-0.408494
76700578	chr5:76700578:T:C	7.9907e-19	-1.93677	-4.01506e-10
76700677	chr5:76700677:A:G	1.96571e-18	-0.614517	-0.422091
76700945	chr5:76700945:A:T	1.3607e-18	-4.25965e-10	-1.40447
76700988	chr5:76700988:C:T	1.39199e-18	-4.25965e-10	-1.38173
76701012	chr5:76701012:C:T	1.88923e-18	-0.616023	-0.46027
76701040	chr5:76701040:A:G	2.09598e-19	-2.21311	-1.06191
76701084	chr5:76701084:G:A	0.678206	39.3458	-4.01506e-10
76701238	chr5:76701238:A:G	1.81647e-18	-0.600046	-0.515522
76701242	chr5:76701242:C:T	1.8897e-18	-4.25965e-10	-1.07605
76701244	chr5:76701244:C:T	1.53949e-18	-0.447327	-0.833689
76701388	chr5:76701388:A:G	6.26126e-19	-0.763823	-1.41685
76701853	chr5:76701853:A:T	1.83764e-18	-0.634354	-0.469631
76702006	chr5:76702006:G:T	1.87842e-18	-0.609064	-0.472971
76702052	chr5:76702052:G:A	1.00368e-17	-4.25965e-10	0.593796
76702055	chr5:76702055:C:T	1.86185e-18	-0.627868	-0.463028
76702073	chr5:76702073:T:C	1.89559e-18	-0.614821	-0.458112
76702228	chr5:76702228:A:T	1.37042e-18	-4.25965e-10	-1.39734
76702271	chr5:76702271:A:G	1.91566e-18	-0.616592	-0.445809
76702803	chr5:76702803:GCAGT:G	2.14383e-18	-0.547263	-0.402608
76703357	chr5:76703357:C:T	2.07741e-14	8.78921	-0.56021
76703582	chr5:76703582:G:A	2.36742e-18	-0.447048	-0.403617
76703696	chr5:76703696:G:A	2.04912e-18	-0.491129	-0.503927
76703739	chr5:76703739:G:T	1.62727e-18	-0.632654	-0.59291
76703851	chr5:76703851:A:G	1.74313e-18	-0.626607	-0.530172
76703933	chr5:76703933:T:C	1.75702e-18	-0.637636	-0.511208
76704152	chr5:76704152:T:C	1.77681e-18	-0.621697	-0.515945
76704383	chr5:76704383:AATAATTCC:A	1.85038e-18	-0.585754	-0.511321
76704417	chr5:76704417:T:C	1.84988e-18	-0.615054	-0.482289
76704629	chr5:76704629:T:C	1.75309e-18	-0.635983	-0.515104
76705048	chr5:76705048:A:G	3.86593e-12	14.7962	-1.34097
76705069	chr5:76705069:T:G	1.88424e-18	-0.580161	-0.498781
76705112	chr5:76705112:C:T	1.81443e-18	-0.625178	-0.491517
76705333	chr5:76705333:G:A	1.69214e-16	4.78757	-1.36887
76705381	chr5:76705381:T:A	1.79972e-18	-0.631523	-0.493311
76705857	chr5:76705857:C:T	1.42535e-18	-4.25965e-10	-1.35805
76706056	chr5:76706056:T:A	4.1638e-11	16.9225	-1.09049
76706125	chr5:76706125:T:C	1.43425e-18	-0.706303	-0.645523
76706452	chr5:76706452:A:G	5.96865e-19	-0.819675	-1.40885
76706758	chr5:76706758:A:T	4.63388e-19	-1.29352	-1.18814
76706871	chr5:76706871:C:T	4.19602e-19	-1.36284	-1.21807
76707089	chr5:76707089:C:T	1.31743e-13	11.402	-1.32587
76707158	chr5:76707158:A:T	1.04398e-18	-1.66943	-4.01506e-10
76707182	chr5:76707182:T:C	2.66054e-18	-4.25965e-10	-0.733935
76707433	chr5:76707433:C:T	1.28458e-16	4.04423	-0.901089
76707478	chr5:76707478:AT:A	1.67876e-18	-4.25965e-10	-1.19441
76707657	chr5:76707657:A:G	7.21377e-17	3.97783	-1.41171
76708036	chr5:76708036:A:AT	1.5774e-18	-4.25965e-10	-1.25668
76708115	chr5:76708115:GTTAC:G	1.02388e-16	3.92319	-1.00689
76708189	chr5:76708189:C:A	1.67705e-16	4.39321	-0.98347
76708242	chr5:76708242:G:T	1.09603e-16	3.95883	-0.974434
76708354	chr5:76708354:GT:G	1.11347e-16	3.96516	-0.964972
76708421	chr5:76708421:A:G	1.16204e-16	3.98506	-0.942171
76708503	chr5:76708503:T:C	1.02803e-16	3.8616	-0.941248
76708785	chr5:76708785:G:A	1.35055e-18	-4.25965e-10	-1.41195
76708860	chr5:76708860:G:A	1.28868e-16	3.89165	-0.745332
76709108	chr5:76709108:C:T	2.56839e-19	-1.66405	-1.40772
76709221	chr5:76709221:G:A	1.41908e-18	-4.25965e-10	-1.36246
76709249	chr5:76709249:G:A	3.27067e-18	-0.52747	-4.01506e-10
76709496	chr5:76709496:C:T	3.05782e-17	2.83806	-1.13023
76709831	chr5:76709831:T:C	4.31052e-18	-4.25965e-10	-0.251405
76710347	chr5:76710347:G:T	2.64177e-17	2.86444	-1.30288
76710585	chr5:76710585:A:G	6.40596e-19	-2.15782	-4.01506e-10
76710586	chr5:76710586:T:C	1.34453e-18	-4.25965e-10	-1.41642
76710604	chr5:76710604:T:C	8.97706e-19	-0.418984	-1.40139
76710617	chr5:76710617:G:A	9.802e-13	12.9136	-0.830597
76711462	chr5:76711462:G:A	1.34393e-18	-4.25965e-10	-1.41687
76711583	chr5:76711583:G:A	1.49712e-18	-4.25965e-10	-1.30892
76711917	chr5:76711917:C:T	8.92796e-19	-0.415284	-1.41058
76712463	chr5:76712463:G:A	1.40948e-17	-4.25965e-10	0.933339
76712516	chr5:76712516:G:A	6.98217e-17	3.94836	-1.41488
76712536	chr5:76712536:C:T	1.52847e-18	-4.25965e-10	-1.28819
76712857	chr5:76712857:G:A	6.92356e-19	-0.69951	-1.38061
76713238	chr5:76713238:T:C	5.24072e-19	-1.17808	-1.18051
76713463	chr5:76713463:G:A	1.62122e-18	-4.25965e-10	-1.22928
76713591	chr5:76713591:A:G	1.09149e-18	-0.582957	-1.04197
76713838	chr5:76713838:C:T	1.8416e-18	-4.25965e-10	-1.10183
76713901	chr5:76713901:A:G	2.89936e-16	5.22353	-1.26633
76713968	chr5:76713968:C:T	1.80371e-18	-4.25965e-10	-1.12262
76714406	chr5:76714406:T:C	1.69857e-18	-4.25965e-10	-1.18268
76714430	chr5:76714430:C:T	6.10276e-19	-2.20631	-4.01506e-10
76714524	chr5:76714524:G:A	1.24777e-18	-0.0855816	-1.40553
76714552	chr5:76714552:A:C	1.57402e-18	-4.25965e-10	-1.25883
76714881	chr5:76714881:C:T	4.28679e-19	-2.21442	-0.345097
76715356	chr5:76715356:A:G	7.6137e-18	1.1796	-0.862112
76715391	chr5:76715391:G:A	9.93034e-19	-0.35961	-1.35985
76715432	chr5:76715432:C:G	1.36307e-18	-4.25965e-10	-1.40273
76716163	chr5:76716163:G:A	1.24739e-17	-4.25965e-10	0.811173
76716174	chr5:76716174:T:C	1.38214e-18	-4.25965e-10	-1.38883
76716239	chr5:76716239:G:A	1.76155e-18	-4.25965e-10	-1.14627
76716920	chr5:76716920:C:T	2.95647e-11	11.972	3.51759
76717018	chr5:76717018:G:A	1.09221e-18	-0.29033	-1.33393
76717088	chr5:76717088:C:T	4.05298e-12	14.903	-1.40047
76717098	chr5:76717098:T:G	1.5214e-18	-4.25965e-10	-1.29283
76717683	chr5:76717683:C:T	1.90292e-18	-4.25965e-10	-1.06908
76717741	chr5:76717741:G:A	5.07451e-18	-4.25965e-10	-0.0882344
76718106	chr5:76718106:G:A	1.06194e-11	15.8553	-1.38955
76718175	chr5:76718175:C:A	4.41396e-12	14.992	-1.40419
76718265	chr5:76718265:A:T	1.51054e-18	-4.25965e-10	-1.3
76718494	chr5:76718494:G:A	8.92412e-19	-0.440921	-1.38537
76718551	chr5:76718551:G:A	3.17416e-18	-4.25965e-10	-0.557422
76719183	chr5:76719183:C:T	9.05115e-19	-1.81216	-4.01506e-10
76719286	chr5:76719286:G:T	1.57607e-12	13.9004	-1.34241
76719435	chr5:76719435:C:A	5.18982e-18	-4.25965e-10	-0.0657664
76719839	chr5:76719839:G:A	9.44906e-12	14.4504	-0.101481
76719866	chr5:76719866:C:A	1.54383e-18	-4.25965e-10	-1.2782
76719904	chr5:76719904:C:T	1.47253e-18	-4.25965e-10	-1.32548
76719907	chr5:76719907:A:G	1.36425e-18	-4.25965e-10	-1.40186
76720127	chr5:76720127:C:T	2.01642e-18	-4.25965e-10	-1.01114
76721150	chr5:76721150:G:A	1.21566e-18	-0.120928	-1.39625
76721922	chr5:76721922:A:G	1.52292e-18	-4.25965e-10	-1.29184
76722039	chr5:76722039:T:C	3.61388e-19	-1.84874	-0.881531
76722098	chr5:76722098:G:T	4.15883e-19	-1.68979	-0.900025
76722516	chr5:76722516:CT:C	5.30276e-19	-1.05066	-1.29616
76722807	chr5:76722807:C:T	1.56189e-18	-4.25965e-10	-1.26657
76723219	chr5:76723219:C:T	0.0378241	36.4593	-4.01506e-10
76723264	chr5:76723264:T:G	1.34411e-18	-4.25965e-10	-1.41674
76723491	chr5:76723491:C:T	2.4069e-19	-1.91689	-1.21982
76724076	chr5:76724076:G:A	9.82281e-18	-4.25965e-10	0.572242
76724375	chr5:76724375:A:G	1.61081e-18	-4.25965e-10	-1.23573
76724867	chr5:76724867:T:C	6.31441e-19	-2.17222	-4.01506e-10
76724929	chr5:76724929:T:C	1.66367e-18	-4.25965e-10	-1.20344
76724983	chr5:76724983:T:C	1.65325e-18	-4.25965e-10	-1.20972
76725242	chr5:76725242:T:C	9.714e-18	-4.25965e-10	0.561103
76725622	chr5:76725622:A:AT	1.03936e-11	15.3925	-0.948264
76725646	chr5:76725646:G:A	1.96725e-17	-4.25965e-10	1.26676
76725962	chr5:76725962:TGTCA:T	1.35452e-18	-4.25965e-10	-1.40902
76726388	chr5:76726388:G:A	1.3461e-18	-4.25965e-10	-1.41525
76726778	chr5:76726778:C:CA	1.45535e-18	-4.25965e-10	-1.33722
76727284	chr5:76727284:G:C	1.34728e-18	-4.25965e-10	-1.41438
76727636	chr5:76727636:T:TATAG	1.63353e-18	-4.25965e-10	-1.22172
76727669	chr5:76727669:A:G	0.206789	38.158	-4.01506e-10
76728010	chr5:76728010:C:T	1.35058e-18	-4.25965e-10	-1.41193
76728402	chr5:76728402:A:G	5.26744e-19	-1.06756	-1.28594
76728993	chr5:76728993:C:T	2.17686e-18	-4.25965e-10	-0.934581
76728994	chr5:76728994:A:G	2.54424e-19	-1.66472	-1.4165
76729419	chr5:76729419:C:T	2.98735e-19	-1.88773	-1.03293
76729785	chr5:76729785:A:G	6.14059e-19	-2.20013	-4.01506e-10
76730023	chr5:76730023:T:C	1.51805e-18	-4.25965e-10	-1.29504
76730161	chr5:76730161:A:T	1.85176e-18	-4.25965e-10	-1.09633
76730754	chr5:76730754:A:G	2.07834e-17	-4.25965e-10	1.32169
76731207	chr5:76731207:A:G	2.43747e-19	-2.09317	-1.03092
76731378	chr5:76731378:G:A	1.45149e-18	-4.25965e-10	-1.33988
76731430	chr5:76731430:C:T	2.21072e-18	-4.25965e-10	-0.919145
76731716	chr5:76731716:G:A	1.35782e-18	-4.25965e-10	-1.40658
76731860	chr5:76731860:C:T	2.10284e-17	-4.25965e-10	1.33341
76731998	chr5:76731998:A:C	7.1067e-12	14.9537	-0.889609
76732299	chr5:76732299:A:T	1.72688e-19	-2.19199	-1.27674
76732963	chr5:76732963:G:A	1.36008e-18	-4.25965e-10	-1.40492
76733547	chr5:76733547:T:C	2.25507e-19	-2.12112	-1.08074
76734971	chr5:76734971:T:C	5.54553e-19	-0.905219	-1.39684
76735029	chr5:76735029:A:G	1.35747e-18	-4.25965e-10	-1.40684
76735210	chr5:76735210:A:C	3.05394e-19	-1.49684	-1.40178
76735343	chr5:76735343:A:G	1.3535e-18	-4.25965e-10	-1.40977
76735563	chr5:76735563:G:A	1.5484e-18	-4.25965e-10	-1.27525
76735873	chr5:76735873:A:G	1.36619e-18	-4.25965e-10	-1.40044
76736405	chr5:76736405:T:G	2.39999e-19	-2.11159	-1.02799
76736756	chr5:76736756:T:TA	1.3985e-18	-4.25965e-10	-1.37706
76736846	chr5:76736846:A:G	2.27449e-19	-2.07554	-1.11776
76736931	chr5:76736931:A:AG	9.19138e-19	-1.79678	-4.01506e-10
76737187	chr5:76737187:G:A	1.57735e-19	-2.1717	-1.38761
76737441	chr5:76737441:T:C	1.41868e-18	-4.25965e-10	-1.36274
76737477	chr5:76737477:T:A	5.13866e-11	16.31	-0.267577
76737686	chr5:76737686:A:T	3.6206e-19	-1.75078	-0.977631
76737851	chr5:76737851:G:A	1.75416e-18	-4.25965e-10	-1.15047
76737923	chr5:76737923:T:C	1.32511e-11	15.5338	-0.84667
76738017	chr5:76738017:A:G	7.1917e-19	-2.04212	-4.01506e-10
76738230	chr5:76738230:G:T	2.33914e-18	-4.25965e-10	-0.862681
76738566	chr5:76738566:A:G	1.29369e-11	15.1192	-0.4561
76738667	chr5:76738667:G:A	2.57052e-19	-2.02918	-1.04176
76738801	chr5:76738801:T:C	6.62054e-19	-0.708136	-1.41674
76738807	chr5:76738807:C:A	3.34393e-19	-1.86539	-0.942514
76738938	chr5:76738938:C:G	3.09041e-11	15.8072	-0.273217
76739176	chr5:76739176:A:G	6.85939e-12	15.1065	-1.07788
76739242	chr5:76739242:G:A	2.03777e-17	2.10172	-0.799746
76739854	chr5:76739854:A:G	9.50363e-19	-1.01714	-0.746231
76739986	chr5:76739986:G:A	2.12791e-19	-1.99831	-1.2616
76740034	chr5:76740034:G:A	4.51933e-18	0.810762	-1.01486
76740623	chr5:76740623:G:T	2.46518e-17	-4.25965e-10	1.49239
76740813	chr5:76740813:T:C	2.11221e-19	-1.90157	-1.36574
76740982	chr5:76740982:C:T	6.46524e-18	1.50118	-1.3472
76741353	chr5:76741353:G:A	4.7603e-16	5.72214	-1.26913
76741726	chr5:76741726:A:G	5.79207e-12	14.0828	-0.223287
76741756	chr5:76741756:T:C	2.96955e-19	-1.95637	-0.970269
76741997	chr5:76741997:C:A	1.88532e-17	2.20472	-0.980501
76742021	chr5:76742021:C:T	2.9616e-18	0.498874	-1.12561
76742035	chr5:76742035:G:T	2.03239e-17	2.17778	-0.878452
76742188	chr5:76742188:T:C	2.06812e-18	-4.25965e-10	-0.985823
76742349	chr5:76742349:T:C	1.57456e-18	-4.25965e-10	-1.25849
76743060	chr5:76743060:G:A	2.87399e-19	-1.76695	-1.1924
76743344	chr5:76743344:T:C	1.37037e-18	-4.25965e-10	-1.39738
76743383	chr5:76743383:A:G	1.00654e-18	-1.70595	-4.01506e-10
76743677	chr5:76743677:C:A	2.33467e-18	-4.25965e-10	-0.864594
76743752	chr5:76743752:A:T	6.42738e-19	-2.15448	-4.01506e-10
76744114	chr5:76744114:C:T	2.5127e-18	-4.25965e-10	-0.791105
76744116	chr5:76744116:G:C	1.17135e-18	-1.55431	-4.01506e-10
76744249	chr5:76744249:T:C	6.95856e-18	-4.25965e-10	0.227508
76744570	chr5:76744570:G:A	1.35e-18	-4.25965e-10	-1.41236
76745067	chr5:76745067:T:A	3.47187e-19	-1.93073	-0.839627
76745162	chr5:76745162:C:T	1.79642e-19	-2.10636	-1.3229
76745451	chr5:76745451:G:A	1.68575e-17	-4.25965e-10	1.11233
76745457	chr5:76745457:G:C	3.03682e-19	-1.49001	-1.41423
76745555	chr5:76745555:G:A	2.99876e-19	-1.50854	-1.40832
76745754	chr5:76745754:C:T	1.58854e-17	-4.25965e-10	1.05294
76745883	chr5:76745883:C:T	2.79619e-19	-1.57371	-1.41308
76746085	chr5:76746085:C:A	2.99344e-19	-1.51665	-1.40198
76746418	chr5:76746418:C:T	7.39402e-16	6.30969	-1.41631
76746441	chr5:76746441:C:T	6.80053e-18	0.973638	-0.769102
76746501	chr5:76746501:T:G	2.40893e-18	-0.833283	-4.01506e-10
76746951	chr5:76746951:T:C	2.51687e-19	-1.79481	-1.29722
76746957	chr5:76746957:TA:T	1.36755e-17	-4.25965e-10	0.90314
76746965	chr5:76746965:G:A	3.20123e-19	-1.8768	-0.974717
76747335	chr5:76747335:G:A	1.90383e-18	-4.25965e-10	-1.0686
76748395	chr5:76748395:T:C	1.5146e-17	1.88871	-0.883443
76748509	chr5:76748509:C:G	3.34222e-19	-1.75517	-1.05325
76748544	chr5:76748544:T:C	3.05543e-19	-1.79241	-1.10572
76748625	chr5:76748625:T:C	1.52215e-17	-4.25965e-10	1.01024
76749124	chr5:76749124:C:T	3.44507e-18	-4.25965e-10	-0.475521
76749235	chr5:76749235:G:A	2.45102e-18	-4.25965e-10	-0.815958
76749432	chr5:76749432:A:G	1.88601e-19	-1.9641	-1.41649
76749451	chr5:76749451:G:T	1.38838e-17	1.91441	-0.99615
76749473	chr5:76749473:C:T	1.77409e-18	-4.25965e-10	-1.13918
76749560	chr5:76749560:C:T	2.04102e-18	-4.25965e-10	-0.999015
76750006	chr5:76750006:A:G	1.94726e-19	-2.13951	-1.20912
76750075	chr5:76750075:C:T	8.07594e-19	-1.16731	-0.75885
76750290	chr5:76750290:A:G	1.96941e-19	-2.13035	-1.20697
76750830	chr5:76750830:C:T	2.9468e-19	-1.75475	-1.17958
76751114	chr5:76751114:T:C	0.0762671	37.1606	-4.01506e-10
76751380	chr5:76751380:TAAG:T	1.40526e-18	-4.25965e-10	-1.37224
76751671	chr5:76751671:G:T	1.35717e-18	-4.25965e-10	-1.40706
76751975	chr5:76751975:G:A	1.69504e-18	-4.25965e-10	-1.18476
76752066	chr5:76752066:G:A	7.59288e-18	1.67982	-1.36508
76752337	chr5:76752337:T:C	1.43582e-17	1.74974	-0.797884
76752589	chr5:76752589:C:T	8.28721e-18	1.7443	-1.34205
76752671	chr5:76752671:C:T	1.04104e-17	-4.25965e-10	0.630339
76752798	chr5:76752798:A:G	4.89694e-19	-1.53314	-0.893303
76752959	chr5:76752959:G:A	1.7056e-19	-2.07962	-1.40152
76753090	chr5:76753090:G:T	1.67479e-19	-2.1783	-1.32106
76753184	chr5:76753184:A:G	8.0536e-18	1.73686	-1.36321
76754007	chr5:76754007:C:T	7.38087e-19	-0.599785	-1.41637
76754064	chr5:76754064:A:C	1.35195e-18	-4.25965e-10	-1.41092
76754118	chr5:76754118:C:T	1.36733e-18	-4.25965e-10	-1.3996
76754198	chr5:76754198:T:G	1.64548e-18	0.152222	-1.36665
76754293	chr5:76754293:T:C	8.30787e-17	3.27302	-0.565699
76754627	chr5:76754627:G:C	3.46898e-11	15.147	0.502467
76754666	chr5:76754666:G:A	4.15832e-18	0.270008	-0.557362
76755291	chr5:76755291:G:A	1.7317e-18	-4.25965e-10	-1.16336
76756251	chr5:76756251:C:T	6.2202e-10	18.8278	-0.291735
76756253	chr5:76756253:G:C	3.08451e-17	2.40772	-0.691208
76756538	chr5:76756538:T:C	1.16622e-17	1.9636	-1.21971
76756667	chr5:76756667:G:A	1.47174e-18	-4.25965e-10	-1.32602
76756961	chr5:76756961:T:C	2.1727e-18	-4.25965e-10	-0.936495
76757057	chr5:76757057:G:A	3.37739e-19	-1.66499	-1.13296
76757069	chr5:76757069:G:A	1.66233e-18	-4.25965e-10	-1.20424
76757162	chr5:76757162:A:ATATACT	1.34836e-18	-4.25965e-10	-1.41358
76757195	chr5:76757195:T:A	3.09289e-11	16.9192	-1.38446
76757906	chr5:76757906:G:A	3.37951e-17	2.11184	-0.30399
76758128	chr5:76758128:C:T	3.89265e-18	0.945655	-1.29903
76758168	chr5:76758168:C:T	2.81434e-17	2.11591	-0.491065
76758169	chr5:76758169:G:A	1.55217e-17	2.44668	-1.4169
76758480	chr5:76758480:G:A	2.80737e-19	-1.80741	-1.17539
76759339	chr5:76759339:G:A	1.98255e-18	-4.25965e-10	-1.02808
76759793	chr5:76759793:A:G	1.34929e-18	-4.25965e-10	-1.41288
76759897	chr5:76759897:C:T	2.38285e-18	-4.25965e-10	-0.844166
76759898	chr5:76759898:G:A	1.3039e-17	2.27243	-1.41695
76759999	chr5:76759999:T:C	1.9694e-18	-4.25965e-10	-1.03473
76760052	chr5:76760052:C:T	3.34607e-18	-4.25965e-10	-0.504678
76760211	chr5:76760211:G:A	1.41422e-18	-4.25965e-10	-1.36588
76760229	chr5:76760229:C:T	2.14446e-19	-2.17424	-1.07792
76760650	chr5:76760650:C:G	8.77518e-19	-1.84312	-4.01506e-10
76760675	chr5:76760675:C:T	1.76339e-18	-4.25965e-10	-1.14523
76760761	chr5:76760761:G:A	1.69945e-18	-4.25965e-10	-1.18216
76760764	chr5:76760764:C:T	7.94715e-17	3.95723	-1.29429
76761007	chr5:76761007:C:T	1.35081e-18	-4.25965e-10	-1.41176
76761123	chr5:76761123:C:A	1.34534e-17	1.45649	-0.569727
76761254	chr5:76761254:T:C	1.30822e-17	2.26337	-1.40459
76761514	chr5:76761514:A:G	3.51666e-18	0.698769	-1.15372
76761716	chr5:76761716:C:G	6.73284e-17	3.33808	-0.840965
76762684	chr5:76762684:C:T	7.94156e-17	3.74352	-1.08129
76763230	chr5:76763230:G:A	1.96869e-19	-2.06967	-1.26801
76763375	chr5:76763375:G:A	1.35782e-18	-4.25965e-10	-1.40658
76763476	chr5:76763476:T:C	1.73541e-19	-2.05973	-1.40407
76763665	chr5:76763665:C:T	7.98892e-17	3.72583	-1.05765
76764064	chr5:76764064:C:A	1.60919e-18	-4.25965e-10	-1.23673
76764105	chr5:76764105:A:T	6.12242e-18	-4.25965e-10	0.0994925
76764156	chr5:76764156:G:A	2.11916e-19	-2.21084	-1.05319
76764457	chr5:76764457:T:G	1.46133e-18	-4.25965e-10	-1.33312
76764536	chr5:76764536:T:G	1.51047e-18	-4.25965e-10	-1.30004
76764691	chr5:76764691:G:A	1.98416e-18	-0.739238	-0.288034
76765051	chr5:76765051:T:C	1.76672e-18	-4.25965e-10	-1.14334
76765071	chr5:76765071:G:T	1.39102e-18	-4.25965e-10	-1.38242
76765274	chr5:76765274:G:C	0.000229445	31.3542	-4.01506e-10
76765773	chr5:76765773:C:T	1.92585e-18	-4.25965e-10	-1.0571
76765813	chr5:76765813:C:T	3.0328e-19	-1.60962	-1.29594
76765923	chr5:76765923:A:G	5.06179e-19	-0.987825	-1.4055
76766099	chr5:76766099:C:T	1.78983e-19	-2.0319	-1.40103
76766487	chr5:76766487:G:A	1.43167e-18	-4.25965e-10	-1.35362
76766609	chr5:76766609:C:T	1.35445e-18	-4.25965e-10	-1.40907
76766730	chr5:76766730:C:G	1.34469e-18	-4.25965e-10	-1.4163
76767096	chr5:76767096:A:G	1.35224e-18	-4.25965e-10	-1.4107
76767129	chr5:76767129:G:A	5.57233e-13	10.9484	0.569857
76767513	chr5:76767513:G:T	1.41777e-18	-4.25965e-10	-1.36338
76767729	chr5:76767729:G:A	5.83909e-18	-4.25965e-10	0.0521096
76768191	chr5:76768191:A:AC	2.17044e-18	-4.25965e-10	-0.937534
76768391	chr5:76768391:C:T	1.00507e-17	0.595174	-4.01506e-10
76768495	chr5:76768495:G:A	1.56167e-18	-4.25965e-10	-1.26671
76768553	chr5:76768553:G:A	1.86566e-18	-4.25965e-10	-1.08885
76769315	chr5:76769315:A:G	3.86429e-18	-0.678977	0.318289
76769577	chr5:76769577:C:T	1.81974e-19	-2.15117	-1.26519
76769631	chr5:76769631:AG:A	3.63239e-19	-2.002	-0.723161
76769698	chr5:76769698:C:G	2.40788e-18	-4.25965e-10	-0.833718
76769789	chr5:76769789:G:A	3.55323e-19	-1.37345	-1.37374
76769849	chr5:76769849:G:C	5.43049e-18	-0.551553	0.531119
76769973	chr5:76769973:C:T	1.44487e-18	-4.25965e-10	-1.34445
76769974	chr5:76769974:G:A	5.74525e-18	-4.25965e-10	0.0359091
76770301	chr5:76770301:A:G	2.4907e-18	-4.25965e-10	-0.7999
76770342	chr5:76770342:G:A	3.9125e-19	-1.27615	-1.37472
76770520	chr5:76770520:C:T	1.59493e-18	-4.25965e-10	-1.24564
76770684	chr5:76770684:AT:A	1.56096e-19	-2.1931	-1.37665
76770694	chr5:76770694:C:T	6.4822e-19	-2.14599	-4.01506e-10
76770709	chr5:76770709:A:G	1.4107e-18	-4.25965e-10	-1.36838
76770712	chr5:76770712:C:T	2.86277e-18	-4.25965e-10	-0.660676
76770975	chr5:76770975:G:A	1.02867e-12	11.4427	0.688623
76771036	chr5:76771036:A:G	1.56113e-18	-1.02547	-0.241589
76771136	chr5:76771136:G:A	3.72586e-18	-1.0101	0.612938
76771247	chr5:76771247:C:A	3.7836e-19	-1.30036	-1.38402
76771344	chr5:76771344:T:C	2.03435e-18	-4.25965e-10	-1.00229
76771551	chr5:76771551:T:C	5.19905e-19	-1.10918	-1.25739
76771750	chr5:76771750:C:T	7.1526e-19	-2.04757	-4.01506e-10
76771799	chr5:76771799:T:G	6.63534e-18	-0.630837	0.810782
76771860	chr5:76771860:T:TC	7.64391e-18	-0.613578	0.935022
76771903	chr5:76771903:G:A	1.54394e-19	-2.2022	-1.37851
76771999	chr5:76771999:C:T	1.50145e-18	-4.25965e-10	-1.30603
76772537	chr5:76772537:G:A	1.38011e-18	-4.25965e-10	-1.3903
76772984	chr5:76772984:G:A	1.34579e-18	-4.25965e-10	-1.41549
76773322	chr5:76773322:T:C	1.93949e-18	-4.25965e-10	-1.05004
76773811	chr5:76773811:T:C	1.63417e-18	-4.25965e-10	-1.22133
76774196	chr5:76774196:G:A	1.40721e-18	-4.25965e-10	-1.37085
76774904	chr5:76774904:A:G	1.92761e-18	-4.25965e-10	-1.05619
76775184	chr5:76775184:G:A	1.34947e-18	-4.25965e-10	-1.41275
76775509	chr5:76775509:C:T	2.57669e-18	-4.25965e-10	-0.765957
76775704	chr5:76775704:G:A	3.6637e-18	-4.25965e-10	-0.41399
76775883	chr5:76775883:C:T	2.51186e-18	-4.25965e-10	-0.791442
76776310	chr5:76776310:C:T	1.52494e-18	-4.25965e-10	-1.29051
76776394	chr5:76776394:A:G	1.35371e-18	-4.25965e-10	-1.40961
76776502	chr5:76776502:A:G	1.63648e-19	-2.21011	-1.31239
76776510	chr5:76776510:A:G	2.67991e-18	-4.25965e-10	-0.726682
76776807	chr5:76776807:C:T	2.54002e-18	-4.25965e-10	-0.780293
76776910	chr5:76776910:G:A	1.64321e-19	-2.20441	-1.31398
76777044	chr5:76777044:C:T	1.03397e-17	-4.25965e-10	0.62353
76777622	chr5:76777622:C:T	0.000570436	32.265	-4.01506e-10
76778744	chr5:76778744:G:A	1.35486e-18	-4.25965e-10	-1.40877
76778875	chr5:76778875:AAAGT:A	2.20518e-18	-4.25965e-10	-0.921657
76778894	chr5:76778894:G:T	6.83633e-19	-1.29284	-0.799956
76779049	chr5:76779049:G:T	2.24884e-18	-4.25965e-10	-0.902051
76779316	chr5:76779316:C:T	1.99877e-18	-4.25965e-10	-1.01993
76779410	chr5:76779410:G:A	1.85628e-18	-4.25965e-10	-1.09389
76779647	chr5:76779647:G:A	6.00865e-19	-2.22185	-4.01506e-10
76779949	chr5:76779949:A:G	4.14173e-19	-2.20031	-0.393623
76780384	chr5:76780384:G:A	2.47495e-18	-4.25965e-10	-0.806246
76780432	chr5:76780432:A:G	1.38011e-18	-4.25965e-10	-1.3903
76780468	chr5:76780468:T:C	4.60371e-19	-1.23014	-1.25805
76780469	chr5:76780469:G:A	1.52334e-18	-4.25965e-10	-1.29156
76780602	chr5:76780602:G:C	1.51318e-18	-4.25965e-10	-1.29825
76781044	chr5:76781044:C:T	1.35931e-18	-4.25965e-10	-1.40549
76781092	chr5:76781092:G:A	1.05661e-17	-4.25965e-10	0.64519
76781099	chr5:76781099:C:T	1.63954e-19	-2.1191	-1.40153
76781281	chr5:76781281:A:G	1.79986e-18	-4.25965e-10	-1.12476
76781943	chr5:76781943:G:A	1.04796e-17	-4.25965e-10	0.636967
76782281	chr5:76782281:C:T	1.62848e-18	-4.25965e-10	-1.22482
76782344	chr5:76782344:G:A	2.00515e-18	-4.25965e-10	-1.01675
76782525	chr5:76782525:G:A	2.02092e-18	-4.25965e-10	-1.00891
76782548	chr5:76782548:CT:C	1.03336e-17	-4.25965e-10	0.62294
76783009	chr5:76783009:T:C	1.64498e-19	-2.22085	-1.29647
76783038	chr5:76783038:A:C	1.8511e-19	-2.06135	-1.33792
76783147	chr5:76783147:G:A	2.0569e-18	-4.25965e-10	-0.991265
76783340	chr5:76783340:T:C	5.7295e-19	-1.01675	-1.25267
76783526	chr5:76783526:C:T	7.61817e-18	-4.25965e-10	0.318071
76783704	chr5:76783704:A:G	1.62926e-18	-4.25965e-10	-1.22434
76783908	chr5:76783908:A:G	2.0944e-18	-4.25965e-10	-0.973196
76784446	chr5:76784446:C:T	1.5218e-18	-4.25965e-10	-1.29257
76784751	chr5:76784751:C:T	2.13982e-18	-4.25965e-10	-0.951745
76785268	chr5:76785268:C:T	2.47425e-19	-1.98415	-1.12497
76785920	chr5:76785920:T:A	6.50723e-19	-0.878963	-1.26317
76786522	chr5:76786522:C:G	2.1256e-18	-4.25965e-10	-0.958411
76786537	chr5:76786537:A:C	1.59817e-18	-4.25965e-10	-1.24361
76786558	chr5:76786558:G:T	2.06102e-18	-4.25965e-10	-0.989264
76786577	chr5:76786577:C:T	8.64886e-19	-0.457145	-1.40048
76786962	chr5:76786962:A:G	7.43916e-19	-0.781363	-1.22693
76787131	chr5:76787131:A:G	6.77971e-13	12.3526	-0.638181
76787656	chr5:76787656:G:A	9.17946e-18	-4.25965e-10	0.504504
76787793	chr5:76787793:A:G	1.38203e-18	-4.25965e-10	-1.38891
76787965	chr5:76787965:G:A	7.20025e-18	-4.25965e-10	0.261651
76788319	chr5:76788319:G:A	1.3804e-18	-4.25965e-10	-1.39009
76788382	chr5:76788382:G:A	1.4017e-18	-4.25965e-10	-1.37478
76788614	chr5:76788614:G:A	1.39679e-18	-4.25965e-10	-1.37829
76788724	chr5:76788724:C:T	1.47121e-18	-1.32638	-4.01506e-10
76788913	chr5:76788913:C:T	1.39094e-18	-4.25965e-10	-1.38249
76789448	chr5:76789448:A:C	6.25857e-18	-4.25965e-10	0.121487
76789450	chr5:76789450:G:A	1.6082e-18	-4.25965e-10	-1.23735
76789857	chr5:76789857:A:G	2.77033e-18	-4.25965e-10	-0.693498
76789966	chr5:76789966:C:G	1.65446e-18	-4.25965e-10	-1.20899
76790179	chr5:76790179:G:A	1.3778e-18	-4.25965e-10	-1.39198
76790259	chr5:76790259:C:G	2.74822e-18	-4.25965e-10	-0.701513
76790594	chr5:76790594:ACT:A	1.65139e-19	-2.20867	-1.30477
76790656	chr5:76790656:TAGG:T	8.71773e-18	-4.25965e-10	0.452894
76790772	chr5:76790772:C:T	5.53843e-13	12.1738	-0.661654
76790970	chr5:76790970:T:C	6.88005e-19	-0.670765	-1.41566
76791302	chr5:76791302:G:A	1.73639e-18	-4.25965e-10	-1.16065
76791355	chr5:76791355:A:G	2.19424e-18	-4.25965e-10	-0.926628
76791528	chr5:76791528:T:A	1.39968e-18	-4.25965e-10	-1.37622
76791615	chr5:76791615:A:G	7.04525e-18	-4.25965e-10	0.239888
76791760	chr5:76791760:G:C	1.34429e-18	-4.25965e-10	-1.4166
76791993	chr5:76791993:C:T	2.08807e-19	-1.99541	-1.2834
76792149	chr5:76792149:T:G	1.10892e-18	-1.60908	-4.01506e-10
76792242	chr5:76792242:C:G	2.84283e-18	-4.25965e-10	-0.667663
76792393	chr5:76792393:A:G	1.73245e-18	-4.25965e-10	-1.16293
76792720	chr5:76792720:C:T	1.42186e-18	-4.25965e-10	-1.3605
76792864	chr5:76792864:C:T	7.69562e-18	-4.25965e-10	0.328187
76792891	chr5:76792891:A:G	1.17802e-18	-0.305623	-1.243
76792922	chr5:76792922:T:G	1.4273e-18	-4.25965e-10	-1.35668
76793073	chr5:76793073:C:T	1.72011e-18	-4.25965e-10	-1.17008
76793278	chr5:76793278:T:C	8.11416e-18	-4.25965e-10	0.381146
76793323	chr5:76793323:T:A	2.33664e-17	2.34777	-0.908934
76793343	chr5:76793343:G:A	1.39294e-18	-4.25965e-10	-1.38104
76793358	chr5:76793358:G:A	7.35412e-18	-4.25965e-10	0.282796
76793388	chr5:76793388:C:A	7.6747e-18	-4.25965e-10	0.325465
76793424	chr5:76793424:T:C	7.52967e-18	-4.25965e-10	0.306387
76793588	chr5:76793588:G:C	1.79909e-18	-4.25965e-10	-1.12518
76793810	chr5:76793810:C:T	1.53869e-17	1.9617	-0.940652
76794416	chr5:76794416:T:A	7.55432e-18	-4.25965e-10	0.309655
76794796	chr5:76794796:A:G	2.66296e-17	2.0705	-0.500945
76794813	chr5:76794813:C:T	1.35848e-18	-4.25965e-10	-1.4061
76795277	chr5:76795277:C:T	1.34587e-18	-4.25965e-10	-1.41542
76795771	chr5:76795771:G:C	1.5516e-17	2.04023	-1.01083
76796226	chr5:76796226:C:G	1.2581e-17	2.01405	-1.19432
76796287	chr5:76796287:G:A	1.57745e-18	-4.25965e-10	-1.25666
76796400	chr5:76796400:A:G	3.21745e-18	0.871298	-1.41517
76796434	chr5:76796434:C:G	1.64515e-18	-4.25965e-10	-1.21463
76796460	chr5:76796460:C:T	1.34477e-18	-4.25965e-10	-1.41624
76796537	chr5:76796537:AGT:A	2.1567e-18	-4.25965e-10	-0.943888
76796731	chr5:76796731:G:A	3.05314e-18	-4.25965e-10	-0.596294
76796792	chr5:76796792:C:A	7.41812e-17	3.8532	-1.25915
76796862	chr5:76796862:C:T	1.52773e-19	-2.2023	-1.38897
76797047	chr5:76797047:C:T	2.11286e-18	-4.25965e-10	-0.964424
76797234	chr5:76797234:C:A	1.4979e-18	-4.25965e-10	-1.3084
76797333	chr5:76797333:C:G	1.26449e-17	2.02269	-1.1979
76797382	chr5:76797382:C:T	1.28623e-17	2.03332	-1.19149
76797489	chr5:76797489:G:A	2.54642e-19	-2.16027	-0.920089
76797549	chr5:76797549:T:C	1.9261e-19	-2.15467	-1.20489
76797677	chr5:76797677:C:T	2.10537e-18	-4.25965e-10	-0.967974
76798161	chr5:76798161:T:G	1.08255e-18	-1.63314	-4.01506e-10
76798240	chr5:76798240:C:T	2.31143e-18	-4.25965e-10	-0.874596
76798329	chr5:76798329:A:G	1.57702e-18	-4.25965e-10	-1.25693
76798470	chr5:76798470:G:C	2.4518e-18	-4.25965e-10	-0.815644
76798478	chr5:76798478:T:G	3.96918e-16	4.95282	-0.68155
76798655	chr5:76798655:C:T	2.4098e-18	-4.25965e-10	-0.83292
76798684	chr5:76798684:A:G	1.54735e-16	4.37183	-1.04258
76798911	chr5:76798911:T:A	5.00398e-19	-0.991216	-1.4136
76799041	chr5:76799041:C:CA	1.75032e-18	-4.25965e-10	-1.15267
76799187	chr5:76799187:G:T	1.43608e-18	-4.25965e-10	-1.35055
76799253	chr5:76799253:G:A	4.05859e-13	11.4316	-0.230299
76799392	chr5:76799392:T:C	1.38149e-18	-4.25965e-10	-1.3893
76799469	chr5:76799469:G:A	1.96604e-18	-4.25965e-10	-1.03644
76799763	chr5:76799763:C:T	1.52704e-18	-4.25965e-10	-1.28913
76799907	chr5:76799907:A:G	1.4072e-18	-4.25965e-10	-1.37086
76800655	chr5:76800655:G:A	1.46777e-18	-4.25965e-10	-1.32872
76800886	chr5:76800886:A:G	5.79246e-19	-0.843616	-1.41488
76801451	chr5:76801451:C:G	2.47275e-19	-2.0478	-1.06191
76801588	chr5:76801588:G:A	2.39349e-18	-4.25965e-10	-0.839713
76801884	chr5:76801884:G:A	6.27392e-19	-0.763043	-1.41561
76802118	chr5:76802118:C:T	1.411e-18	-4.25965e-10	-1.36817
76802134	chr5:76802134:C:T	1.37868e-18	-4.25965e-10	-1.39134
76802636	chr5:76802636:T:C	4.67818e-19	-1.0566	-1.41554
76802641	chr5:76802641:C:G	5.10057e-19	-0.970222	-1.41548
76802698	chr5:76802698:T:C	1.38556e-18	-4.25965e-10	-1.38636
76802746	chr5:76802746:A:AAC	6.41853e-19	-1.39042	-0.765439
76802789	chr5:76802789:G:T	1.48077e-18	-4.25965e-10	-1.31991
76803452	chr5:76803452:T:C	3.69103e-19	-1.98543	-0.723714
76803561	chr5:76803561:T:C	8.97951e-19	-1.28089	-0.539213
76803680	chr5:76803680:G:A	1.37925e-18	-4.25965e-10	-1.39092
76803737	chr5:76803737:A:C	6.02243e-19	-0.804936	-1.41462
76803932	chr5:76803932:G:A	1.52138e-18	-4.25965e-10	-1.29284
76803944	chr5:76803944:C:T	6.4561e-19	-0.754391	-1.39563
76804087	chr5:76804087:C:T	6.20128e-19	-0.812667	-1.37763
76804711	chr5:76804711:T:C	8.33005e-19	-0.511476	-1.3837
76804892	chr5:76804892:T:G	8.67153e-19	-0.463355	-1.39165
76804973	chr5:76804973:C:T	7.82663e-19	-0.572644	-1.38487
76805146	chr5:76805146:G:A	8.41264e-19	-0.49727	-1.38805
76805249	chr5:76805249:T:C	7.86324e-19	-0.57835	-1.3745
76805282	chr5:76805282:A:G	8.74183e-19	-0.45787	-1.38906
76805415	chr5:76805415:G:A	8.37323e-19	-0.501506	-1.3885
76805956	chr5:76805956:C:T	8.31527e-19	-0.513191	-1.38377
76806373	chr5:76806373:G:A	1.36073e-18	-4.25965e-10	-1.40445
76806522	chr5:76806522:C:T	1.51259e-18	-4.25965e-10	-1.29864
76806564	chr5:76806564:G:T	1.45622e-18	-4.25965e-10	-1.33662
76806852	chr5:76806852:G:A	1.45183e-18	-4.25965e-10	-1.33964
76807127	chr5:76807127:AC:A	4.44956e-19	-1.1204	-1.40185
76807141	chr5:76807141:C:T	1.69365e-18	-4.25965e-10	-1.18558
76807317	chr5:76807317:TA:T	1.22046e-18	-0.799719	-0.713519
76807359	chr5:76807359:G:C	1.48071e-18	-4.25965e-10	-1.31994
76808272	chr5:76808272:C:G	1.49488e-18	-4.25965e-10	-1.31042
76808571	chr5:76808571:G:A	1.46383e-18	-4.25965e-10	-1.33141
76808630	chr5:76808630:G:A	1.53691e-18	-4.25965e-10	-1.28269
76808686	chr5:76808686:A:G	1.46835e-18	-4.25965e-10	-1.32833
76808687	chr5:76808687:G:T	4.02128e-19	-1.9684	-0.655052
76808940	chr5:76808940:G:A	1.48012e-18	-4.25965e-10	-1.32034
76808970	chr5:76808970:C:T	2.34367e-18	-4.25965e-10	-0.860745
76809004	chr5:76809004:ACT:A	8.01017e-16	6.29286	-1.31944
76809112	chr5:76809112:C:T	1.42375e-18	-4.25965e-10	-1.35917
76809226	chr5:76809226:C:T	6.44313e-19	-2.15204	-4.01506e-10
76809318	chr5:76809318:T:A	1.49974e-18	-4.25965e-10	-1.30717
76809415	chr5:76809415:A:G	1.46974e-18	-4.25965e-10	-1.32738
76809515	chr5:76809515:T:G	1.527e-18	-4.25965e-10	-1.28916
76809881	chr5:76809881:A:T	1.39004e-18	-4.25965e-10	-1.38313
76810063	chr5:76810063:T:C	1.39944e-18	-4.25965e-10	-1.37639
76810295	chr5:76810295:G:A	1.53543e-18	-4.25965e-10	-1.28365
76810617	chr5:76810617:C:T	2.26787e-19	-1.92375	-1.27246
76810645	chr5:76810645:A:G	1.46947e-18	-4.25965e-10	-1.32756
76810837	chr5:76810837:T:A	1.46844e-18	-4.25965e-10	-1.32827
76810838	chr5:76810838:C:A	1.46931e-18	-4.25965e-10	-1.32767
76811034	chr5:76811034:C:A	1.35189e-18	-4.25965e-10	-1.41096
76811036	chr5:76811036:C:T	6.66308e-18	0.184117	-4.01506e-10
76811138	chr5:76811138:T:C	3.00239e-19	-1.9124	-1.00324
76811327	chr5:76811327:T:C	2.87922e-19	-1.93686	-1.02067
76811361	chr5:76811361:C:T	1.42179e-18	-4.25965e-10	-1.36054
76811480	chr5:76811480:A:G	1.4546e-18	-4.25965e-10	-1.33773
76811527	chr5:76811527:T:G	1.22942e-16	3.7527	-0.653453
76811591	chr5:76811591:C:A	1.5645e-18	-4.25965e-10	-1.2649
76811839	chr5:76811839:G:A	1.34616e-18	-4.25965e-10	-1.41521
76811911	chr5:76811911:A:G	1.38786e-18	-4.25965e-10	-1.3847
76811974	chr5:76811974:A:G	2.67357e-19	-1.91576	-1.11588
76812267	chr5:76812267:G:A	1.56286e-18	-1.26595	-4.01506e-10
76812274	chr5:76812274:A:G	1.61211e-18	-1.23492	-4.01506e-10
76812401	chr5:76812401:C:T	3.89717e-13	11.9288	-0.768105
76812449	chr5:76812449:C:T	1.56768e-18	-4.25965e-10	-1.26287
76812914	chr5:76812914:T:G	2.74675e-18	-4.25965e-10	-0.702046
76813370	chr5:76813370:T:C	3.10664e-19	-2.06322	-0.818291
76813562	chr5:76813562:T:A	2.54501e-19	-1.87988	-1.20104
76813597	chr5:76813597:C:G	1.40314e-18	-4.25965e-10	-1.37375
76813692	chr5:76813692:A:G	1.50196e-18	-4.25965e-10	-1.3057
76813798	chr5:76813798:A:G	1.42493e-18	-4.25965e-10	-1.35835
76814055	chr5:76814055:G:C	1.52624e-18	-4.25965e-10	-1.28966
76814392	chr5:76814392:G:A	2.24413e-19	-1.8849	-1.32183
76814432	chr5:76814432:C:T	1.45239e-18	-4.25965e-10	-1.33925
76814444	chr5:76814444:G:A	1.76402e-19	-2.11939	-1.32806
76814678	chr5:76814678:C:T	1.38915e-18	-4.25965e-10	-1.38377
76815010	chr5:76815010:G:T	1.53312e-18	-4.25965e-10	-1.28516
76815078	chr5:76815078:G:T	1.49856e-18	-4.25965e-10	-1.30796
76815715	chr5:76815715:G:A	1.61192e-18	-4.25965e-10	-1.23504
76815914	chr5:76815914:G:A	1.48278e-18	-4.25965e-10	-1.31855
76816118	chr5:76816118:G:A	1.47653e-18	-4.25965e-10	-1.32277
76816354	chr5:76816354:A:G	1.5994e-18	-4.25965e-10	-1.24283
76816770	chr5:76816770:A:C	1.60775e-18	-4.25965e-10	-1.23763
76817009	chr5:76817009:G:A	1.50697e-18	-4.25965e-10	-1.30236
76817108	chr5:76817108:A:G	1.34427e-18	-4.25965e-10	-1.41662
76817255	chr5:76817255:G:C	1.43416e-18	-4.25965e-10	-1.35188
76817367	chr5:76817367:TCAGA:T	1.46706e-18	-4.25965e-10	-1.3292
76817408	chr5:76817408:A:G	1.54806e-18	-4.25965e-10	-1.27546
76817502	chr5:76817502:G:T	1.41546e-18	-4.25965e-10	-1.36501
76818200	chr5:76818200:C:G	1.47844e-18	-4.25965e-10	-1.32148
76818699	chr5:76818699:A:G	1.49977e-18	-4.25965e-10	-1.30715
76819034	chr5:76819034:C:G	1.69436e-19	-2.07092	-1.41682
76819138	chr5:76819138:C:T	2.5712e-19	-2.1868	-0.88388
76819244	chr5:76819244:C:T	7.32085e-19	-2.02432	-4.01506e-10
76819284	chr5:76819284:A:G	1.49977e-18	-4.25965e-10	-1.30715
76819347	chr5:76819347:G:A	1.93533e-19	-2.05877	-1.296
76819696	chr5:76819696:C:T	3.29493e-16	5.44589	-1.3608
76819728	chr5:76819728:C:G	1.61535e-18	-4.25965e-10	-1.23291
76819883	chr5:76819883:C:T	1.40325e-18	-4.25965e-10	-1.37367
76819908	chr5:76819908:A:T	5.07248e-19	-0.97541	-1.41581
76819930	chr5:76819930:G:A	1.64972e-18	-4.25965e-10	-1.21186
76819994	chr5:76819994:T:C	1.50432e-18	-4.25965e-10	-1.30412
76820491	chr5:76820491:C:G	1.50201e-18	-4.25965e-10	-1.30566
76820502	chr5:76820502:T:A	1.42853e-18	-4.25965e-10	-1.35582
76821032	chr5:76821032:CT:C	1.50066e-18	-4.25965e-10	-1.30656
76821240	chr5:76821240:T:C	2.53287e-19	-1.94118	-1.14452
76821292	chr5:76821292:C:G	9.02432e-17	3.68145	-0.891406
76821642	chr5:76821642:A:G	1.48066e-18	-4.25965e-10	-1.31997
76821872	chr5:76821872:C:T	1.47987e-18	-4.25965e-10	-1.32051
76822109	chr5:76822109:C:G	1.50177e-18	-4.25965e-10	-1.30582
76822261	chr5:76822261:A:G	1.42672e-18	-4.25965e-10	-1.35709
76822368	chr5:76822368:C:T	1.41404e-18	-4.25965e-10	-1.36601
76822508	chr5:76822508:G:A	3.04388e-19	-1.92019	-0.981727
76822752	chr5:76822752:T:C	1.4806e-18	-4.25965e-10	-1.32002
76822852	chr5:76822852:A:G	1.47594e-18	-4.25965e-10	-1.32317
76822929	chr5:76822929:AAAATT:A	2.66313e-18	-4.25965e-10	-0.732964
76823163	chr5:76823163:G:A	1.50029e-18	-4.25965e-10	-1.30681
76823280	chr5:76823280:A:G	2.14415e-19	-1.9255	-1.3268
76823525	chr5:76823525:C:T	1.51256e-18	-4.25965e-10	-1.29866
76823790	chr5:76823790:C:G	7.7147e-19	-1.97192	-4.01506e-10
76823874	chr5:76823874:G:A	1.61373e-18	-4.25965e-10	-1.23392
76823887	chr5:76823887:G:A	2.64737e-19	-1.8675	-1.17398
76823967	chr5:76823967:C:G	1.34825e-18	-4.25965e-10	-1.41366
76824264	chr5:76824264:G:A	1.44889e-18	-4.25965e-10	-1.34167
76824477	chr5:76824477:C:T	1.47114e-18	-4.25965e-10	-1.32643
76824556	chr5:76824556:C:T	2.61393e-19	-1.70004	-1.35416
76824636	chr5:76824636:TC:T	1.49465e-18	-4.25965e-10	-1.31057
76824851	chr5:76824851:C:T	1.49079e-18	-4.25965e-10	-1.31316
76825207	chr5:76825207:A:T	1.48301e-18	-4.25965e-10	-1.31839
76825567	chr5:76825567:T:C	1.48775e-18	-4.25965e-10	-1.3152
76825795	chr5:76825795:T:C	1.43472e-18	-4.25965e-10	-1.3515
76826563	chr5:76826563:G:A	1.81676e-19	-2.1605	-1.2575
76826640	chr5:76826640:G:C	1.53633e-18	-4.25965e-10	-1.28307
76826895	chr5:76826895:C:T	1.38661e-18	-4.25965e-10	-1.3856
76827112	chr5:76827112:A:C	1.39546e-18	-4.25965e-10	-1.37924
76827257	chr5:76827257:G:A	1.4922e-18	-4.25965e-10	-1.31221
76827363	chr5:76827363:G:T	1.96209e-19	-1.95772	-1.38332
76827480	chr5:76827480:C:CAG	1.53662e-18	-4.25965e-10	-1.28288
76827501	chr5:76827501:A:C	1.49737e-18	-4.25965e-10	-1.30876
76828730	chr5:76828730:G:A	1.4873e-18	-4.25965e-10	-1.3155
76828969	chr5:76828969:A:C	1.59888e-18	-4.25965e-10	-1.24316
76829094	chr5:76829094:C:T	1.73891e-18	-4.25965e-10	-1.15921
76829242	chr5:76829242:A:C	2.55015e-19	-1.73344	-1.34546
76829251	chr5:76829251:C:G	2.28459e-19	-1.77353	-1.41533
76829488	chr5:76829488:T:C	1.99121e-18	-4.25965e-10	-1.02372
76829977	chr5:76829977:A:G	2.77066e-19	-1.69921	-1.29676
76830337	chr5:76830337:G:A	1.90627e-18	-4.25965e-10	-1.06732
76830860	chr5:76830860:G:A	1.484e-18	-4.25965e-10	-1.31772
76830952	chr5:76830952:T:C	1.61587e-18	-4.25965e-10	-1.23259
76831625	chr5:76831625:C:T	1.3681e-18	-4.25965e-10	-1.39904
76832007	chr5:76832007:C:CT	1.78346e-18	-4.25965e-10	-1.13391
76832178	chr5:76832178:CTG:C	1.96347e-19	-1.92771	-1.41263
76832509	chr5:76832509:C:T	3.18252e-19	-1.6484	-1.20897
76832542	chr5:76832542:G:A	4.92372e-17	3.05479	-0.870608
76832686	chr5:76832686:A:G	1.47698e-18	-4.25965e-10	-1.32247
76833228	chr5:76833228:T:C	2.17765e-19	-2.11253	-1.12427
76833830	chr5:76833830:A:G	1.37466e-18	-4.25965e-10	-1.39426
76833879	chr5:76833879:T:C	2.29234e-18	-4.25965e-10	-0.882891
76833981	chr5:76833981:C:CATCAGT	1.35388e-18	-4.25965e-10	-1.40949
76834234	chr5:76834234:G:C	1.46996e-18	-4.25965e-10	-1.32723
76834512	chr5:76834512:C:T	1.3747e-18	-4.25965e-10	-1.39423
76834716	chr5:76834716:C:CAGGA	2.11529e-18	-4.25965e-10	-0.963274
76834813	chr5:76834813:A:G	1.38905e-18	-4.25965e-10	-1.38385
76834956	chr5:76834956:G:A	2.11945e-18	-4.25965e-10	-0.96131
76835071	chr5:76835071:A:G	1.88193e-18	-4.25965e-10	-1.08016
76835118	chr5:76835118:G:A	1.50597e-18	-4.25965e-10	-1.30303
76835398	chr5:76835398:A:G	1.39412e-18	-4.25965e-10	-1.3802
76835463	chr5:76835463:T:C	2.20107e-18	-4.25965e-10	-0.923523
76835475	chr5:76835475:G:T	1.46409e-18	-4.25965e-10	-1.33123
76835596	chr5:76835596:C:T	1.43374e-18	-4.25965e-10	-1.35218
76835616	chr5:76835616:C:T	1.41415e-18	-4.25965e-10	-1.36594
76835673	chr5:76835673:G:A	1.8129e-18	-4.25965e-10	-1.11754
76835680	chr5:76835680:C:T	1.28815e-16	4.10978	-0.96387
76835850	chr5:76835850:G:A	1.82843e-18	-4.25965e-10	-1.10901
76835926	chr5:76835926:G:A	2.37913e-18	-4.25965e-10	-0.845729
76836112	chr5:76836112:G:A	1.41693e-18	-4.25965e-10	-1.36397
76837198	chr5:76837198:T:C	1.39554e-18	-4.25965e-10	-1.37918
76837316	chr5:76837316:A:G	1.38812e-18	-4.25965e-10	-1.38451
76837434	chr5:76837434:A:C	3.9368e-19	-1.71961	-0.925077
76837656	chr5:76837656:G:A	7.49967e-19	-2.00019	-4.01506e-10
76837788	chr5:76837788:G:A	9.47055e-14	10.4015	-0.655413
76838422	chr5:76838422:G:T	1.92893e-18	-4.25965e-10	-1.0555
76838745	chr5:76838745:C:G	1.36489e-18	-4.25965e-10	-1.40139
76838846	chr5:76838846:G:A	1.43558e-18	-4.25965e-10	-1.35089
76838937	chr5:76838937:G:C	1.36147e-18	-4.25965e-10	-1.4039
76839328	chr5:76839328:C:T	3.97339e-17	2.82354	-0.853799
76839395	chr5:76839395:C:T	1.3707e-18	-4.25965e-10	-1.39715
76839452	chr5:76839452:T:C	2.50722e-14	9.24471	-0.82766
76839686	chr5:76839686:A:G	2.52578e-18	-4.25965e-10	-0.785915
76840043	chr5:76840043:C:T	1.34807e-18	-4.25965e-10	-1.41379
76840131	chr5:76840131:A:G	1.69655e-18	-4.25965e-10	-1.18387
76840181	chr5:76840181:C:T	1.94601e-18	-4.25965e-10	-1.04668
76840358	chr5:76840358:C:T	1.47598e-18	-4.25965e-10	-1.32314
76840716	chr5:76840716:A:G	7.55877e-14	10.2494	-0.728839
76840904	chr5:76840904:C:T	1.72345e-16	4.63235	-1.19531
76841058	chr5:76841058:T:C	1.38348e-18	-4.25965e-10	-1.38786
76841317	chr5:76841317:T:G	1.34408e-18	-4.25965e-10	-1.41675
76841353	chr5:76841353:T:C	5.07939e-19	-2.16861	-0.221253
76841397	chr5:76841397:A:G	2.49269e-16	4.27912	-0.473052
76841962	chr5:76841962:GTACATACTTGT:G	6.96237e-16	5.41388	-0.58066
76842616	chr5:76842616:C:T	9.05523e-18	-4.25965e-10	0.490878
76842742	chr5:76842742:T:A	2.14361e-19	-2.21948	-1.03308
76842871	chr5:76842871:T:C	1.70406e-19	-2.06618	-1.41585
76843027	chr5:76843027:C:T	1.64717e-18	-4.25965e-10	-1.21341
76843054	chr5:76843054:C:T	1.02643e-15	5.66913	-0.447744
76843075	chr5:76843075:G:A	5.05392e-19	-1.45239	-0.942499
76843115	chr5:76843115:C:T	3.57814e-19	-1.39337	-1.34683
76843654	chr5:76843654:C:T	1.48026e-19	-2.21757	-1.40527
76843928	chr5:76843928:G:A	1.1447e-17	-4.25965e-10	0.725262
76844257	chr5:76844257:G:A	4.91665e-18	-4.25965e-10	-0.119837
76844458	chr5:76844458:C:A	1.77053e-18	-4.25965e-10	-1.14118
76844512	chr5:76844512:T:G	4.14382e-16	4.84666	-0.532332
76844723	chr5:76844723:C:T	2.77429e-19	-2.20633	-0.78832
76844894	chr5:76844894:ACT:A	2.44263e-19	-1.79216	-1.32982
76845271	chr5:76845271:C:T	1.68627e-19	-2.19584	-1.29669
76845756	chr5:76845756:A:C	2.48457e-18	-4.25965e-10	-0.802363
76845954	chr5:76845954:A:G	5.74392e-18	1.06147	-1.02579
76846093	chr5:76846093:G:A	2.69722e-16	4.52836	-0.643433
76846195	chr5:76846195:A:G	1.69339e-15	7.13773	-1.4157
76846273	chr5:76846273:A:T	2.14482e-19	-1.89624	-1.35576
76846476	chr5:76846476:C:A	1.3823e-18	-4.25965e-10	-1.38872
76846584	chr5:76846584:C:T	1.86253e-19	-2.21529	-1.17782
76846780	chr5:76846780:G:T	2.76143e-15	7.62339	-1.41235
76846820	chr5:76846820:G:A	1.50681e-18	-4.25965e-10	-1.30247
76847208	chr5:76847208:T:C	3.75441e-19	-2.22104	-0.471077
76847421	chr5:76847421:C:G	6.02599e-19	-2.21897	-4.01506e-10
76847609	chr5:76847609:A:AC	6.85847e-16	6.08477	-1.26658
76847611	chr5:76847611:A:G	5.38102e-16	5.82545	-1.24987
76847870	chr5:76847870:G:A	2.95415e-18	-4.25965e-10	-0.629255
76847898	chr5:76847898:G:C	1.70793e-19	-2.20304	-1.27673
76848013	chr5:76848013:C:T	6.24243e-19	-2.18368	-4.01506e-10
76848184	chr5:76848184:TC:T	1.53985e-18	-4.25965e-10	-1.28078
76848277	chr5:76848277:C:A	2.0238e-18	-4.25965e-10	-1.00749
76848472	chr5:76848472:G:A	1.35531e-18	-4.25965e-10	-1.40844
76848503	chr5:76848503:G:A	1.52263e-19	-2.20066	-1.39395
76848867	chr5:76848867:T:C	3.48995e-18	-4.25965e-10	-0.462578
76848949	chr5:76848949:T:A	5.69537e-17	3.393	-1.06323
76849035	chr5:76849035:C:T	2.1383e-18	-4.25965e-10	-0.952453
76849040	chr5:76849040:C:T	1.53184e-17	2.43255	-1.41596
76849158	chr5:76849158:G:T	6.08045e-19	-2.20997	-4.01506e-10
76849343	chr5:76849343:C:T	7.73799e-19	-1.96891	-4.01506e-10
76849410	chr5:76849410:G:A	5.9313e-17	3.76331	-1.39295
76849467	chr5:76849467:TCA:T	3.96715e-16	4.95165	-0.680899
76849593	chr5:76849593:T:G	1.61271e-19	-2.19153	-1.34561
76849810	chr5:76849810:C:T	1.6087e-18	-1.23704	-4.01506e-10
76849886	chr5:76849886:G:A	1.48e-19	-2.20703	-1.41598
76850079	chr5:76850079:G:A	7.20278e-18	-4.25965e-10	0.262003
76850096	chr5:76850096:G:A	1.34763e-18	-4.25965e-10	-1.41411
76850707	chr5:76850707:G:A	6.87779e-19	-2.08675	-4.01506e-10
76851054	chr5:76851054:G:A	1.35813e-18	-4.25965e-10	-1.40636
76851768	chr5:76851768:G:A	1.63684e-19	-2.17855	-1.34373
76851867	chr5:76851867:T:C	1.40855e-18	-4.25965e-10	-1.3699
76851941	chr5:76851941:A:T	1.47144e-18	-4.25965e-10	-1.32622
76852073	chr5:76852073:G:A	1.73908e-18	-4.25965e-10	-1.15911
76852310	chr5:76852310:G:T	1.55919e-19	-2.19999	-1.3709
76852324	chr5:76852324:T:C	3.14472e-17	-4.25965e-10	1.73585
76852814	chr5:76852814:G:C	1.59801e-18	-4.25965e-10	-1.24371
76853553	chr5:76853553:T:TGGGA	6.21899e-19	-2.18744	-4.01506e-10
76853561	chr5:76853561:T:C	2.69313e-18	0.695212	-1.41697
76854495	chr5:76854495:C:A	1.79935e-19	-2.01191	-1.41572
76854527	chr5:76854527:T:G	2.07113e-19	-1.87372	-1.41323
76854611	chr5:76854611:A:C	1.35144e-18	-4.25965e-10	-1.4113
76854639	chr5:76854639:A:G	2.05793e-19	-1.87987	-1.41348
76854984	chr5:76854984:G:A	1.81372e-19	-2.00907	-1.4106
76855494	chr5:76855494:T:A	2.09232e-19	-1.8649	-1.41188
76855609	chr5:76855609:T:C	3.59139e-18	0.950007	-1.38393
76855615	chr5:76855615:C:T	1.36345e-18	-4.25965e-10	-1.40244
76855854	chr5:76855854:A:G	8.44095e-18	1.21211	-0.791483
76855925	chr5:76855925:G:A	1.35179e-18	-4.25965e-10	-1.41103
76856495	chr5:76856495:C:T	3.13524e-18	0.443194	-1.01295
76856999	chr5:76856999:T:C	2.6575e-18	0.637284	-1.37236
76857097	chr5:76857097:G:C	5.05397e-18	0.620294	-0.712583
76857101	chr5:76857101:G:A	1.81356e-19	-2.21371	-1.20605
76857185	chr5:76857185:G:A	1.80454e-19	-2.21439	-1.21035
76857476	chr5:76857476:C:T	1.36379e-18	-4.25965e-10	-1.4022
76857486	chr5:76857486:C:T	1.34388e-18	-4.25965e-10	-1.4169
76857856	chr5:76857856:A:G	1.3634e-18	-4.25965e-10	-1.40248
76858979	chr5:76858979:G:C	1.80408e-19	-2.21225	-1.21274
76859021	chr5:76859021:T:C	1.53901e-18	0.132809	-1.41413
76859170	chr5:76859170:T:G	1.75542e-18	-4.25965e-10	-1.14975
76859229	chr5:76859229:G:A	1.37139e-18	-4.25965e-10	-1.39664
76859458	chr5:76859458:C:A	1.47186e-18	-4.25965e-10	-1.32594
76859575	chr5:76859575:G:A	2.54261e-17	-4.25965e-10	1.52331
76860046	chr5:76860046:A:G	1.35e-18	-4.25965e-10	-1.41236
76860556	chr5:76860556:T:C	1.8665e-18	0.310514	-1.39891
76860608	chr5:76860608:A:G	1.17523e-18	-2.02951	0.47851
76861037	chr5:76861037:A:C	4.40276e-18	0.751645	-0.981879
76861088	chr5:76861088:G:A	1.73615e-19	-2.04635	-1.41703
76861258	chr5:76861258:G:A	1.72608e-19	-2.05217	-1.41703
76861380	chr5:76861380:C:T	7.45326e-19	-2.0064	-4.01506e-10
76861400	chr5:76861400:C:T	1.73665e-19	-2.22088	-1.24221
76861665	chr5:76861665:G:A	1.39279e-18	-4.25965e-10	-1.38115
76861684	chr5:76861684:G:A	1.79899e-18	0.202966	-1.3282
76861836	chr5:76861836:T:C	1.91082e-19	-2.02046	-1.34706
76861950	chr5:76861950:A:G	1.52468e-18	-4.25965e-10	-1.29068
76862211	chr5:76862211:C:A	1.69895e-19	-2.22167	-1.26337
76862388	chr5:76862388:T:C	1.70717e-18	0.20516	-1.38279
76862407	chr5:76862407:C:T	3.75413e-18	0.569408	-0.959016
76862409	chr5:76862409:C:T	1.68881e-17	-4.25965e-10	1.11414
76862448	chr5:76862448:A:G	1.04971e-18	-2.17383	0.509871
76862780	chr5:76862780:C:T	1.40166e-18	-4.25965e-10	-1.37481
76862808	chr5:76862808:C:T	1.03623e-18	-1.67688	-4.01506e-10
76862818	chr5:76862818:A:G	1.41379e-18	-4.25965e-10	-1.36619
76862891	chr5:76862891:G:A	3.05871e-18	0.409407	-1.00388
76862992	chr5:76862992:A:G	1.17813e-18	-1.92418	0.375643
76863006	chr5:76863006:C:T	5.24907e-18	-4.25965e-10	-0.0544141
76863171	chr5:76863171:G:A	1.37379e-18	-4.25965e-10	-1.39489
76863319	chr5:76863319:C:T	1.34603e-18	-4.25965e-10	-1.4153
76863351	chr5:76863351:A:G	1.39246e-18	-4.25965e-10	-1.38139
76863589	chr5:76863589:A:G	1.47718e-18	-4.25965e-10	-1.32233
76863600	chr5:76863600:G:A	5.87669e-18	-4.25965e-10	0.0585287
76863693	chr5:76863693:C:T	1.35725e-18	-4.25965e-10	-1.407
76863761	chr5:76863761:A:G	1.34374e-18	-4.25965e-10	-1.41701
76863785	chr5:76863785:A:G	7.90304e-18	0.354783	-4.01506e-10
76863803	chr5:76863803:A:G	1.8459e-19	-2.02205	-1.38003
76863830	chr5:76863830:G:A	1.40587e-18	-4.25965e-10	-1.37181
76864132	chr5:76864132:C:T	1.45409e-18	-4.25965e-10	-1.33809
76864481	chr5:76864481:AACCTCT:A	2.73631e-18	-0.705856	-4.01506e-10
76864537	chr5:76864537:G:A	1.48967e-18	-4.25965e-10	-1.31391
76864544	chr5:76864544:C:T	2.78478e-19	-1.5803	-1.41058
76864619	chr5:76864619:G:A	4.72007e-18	-4.25965e-10	-0.160641
76864777	chr5:76864777:C:T	1.39601e-18	-4.25965e-10	-1.37885
76864852	chr5:76864852:T:G	5.58042e-18	1.21313	-1.20633
76864899	chr5:76864899:G:A	2.73649e-18	-4.25965e-10	-0.705788
76864954	chr5:76864954:G:A	1.10903e-17	1.62089	-0.927284
76865002	chr5:76865002:C:T	4.70166e-18	-4.25965e-10	-0.164549
76865137	chr5:76865137:T:G	1.81092e-17	2.08003	-0.896073
76865159	chr5:76865159:T:C	1.21307e-17	2.1204	-1.33712
76865173	chr5:76865173:G:A	1.38053e-18	-4.25965e-10	-1.38999
76865333	chr5:76865333:C:T	1.62027e-18	-4.25965e-10	-1.22987
76865370	chr5:76865370:G:A	7.94477e-18	1.68374	-1.32369
76865543	chr5:76865543:G:A	1.37533e-17	2.0348	-1.12598
76865728	chr5:76865728:G:A	2.46648e-19	-1.80077	-1.31149
76865842	chr5:76865842:G:A	6.97415e-19	-2.07284	-4.01506e-10
76865987	chr5:76865987:C:T	3.41843e-18	-4.25965e-10	-0.483284
76866115	chr5:76866115:T:TGCTCTGTCACCCAG	1.35215e-18	-4.25965e-10	-1.41077
76866136	chr5:76866136:G:GGT	1.38424e-18	-4.25965e-10	-1.38731
76866305	chr5:76866305:G:A	1.35583e-18	-4.25965e-10	-1.40805
76866352	chr5:76866352:T:C	1.47864e-18	0.0956687	-1.41701
76866767	chr5:76866767:C:T	5.49356e-18	0.0553317	-0.0642204
76866998	chr5:76866998:A:T	1.34956e-18	-4.25965e-10	-1.41269
76867455	chr5:76867455:A:T	2.83995e-18	0.45416	-1.12284
76867653	chr5:76867653:G:A	1.36627e-18	-4.25965e-10	-1.40038
76867703	chr5:76867703:T:C	1.06927e-18	-0.359524	-1.28596
76867988	chr5:76867988:A:G	9.91557e-18	1.97519	-1.39355
76868028	chr5:76868028:T:C	8.50274e-18	1.8432	-1.41527
76868252	chr5:76868252:G:C	1.35096e-18	-4.25965e-10	-1.41165
76868587	chr5:76868587:T:C	7.66964e-18	1.43731	-1.11251
76868776	chr5:76868776:A:G	2.42979e-19	-1.8008	-1.32644
76868903	chr5:76868903:C:T	1.91254e-18	-4.25965e-10	-1.06403
76869061	chr5:76869061:G:C	1.35223e-18	-4.25965e-10	-1.41071
76869134	chr5:76869134:C:G	3.58886e-18	-4.25965e-10	-0.434631
76869214	chr5:76869214:A:C	2.09056e-18	0.279998	-1.25503
76869238	chr5:76869238:C:T	1.10512e-18	-0.195882	-1.41663
76869465	chr5:76869465:C:A	1.35546e-18	-4.25965e-10	-1.40832
76869580	chr5:76869580:C:T	3.7271e-18	-4.25965e-10	-0.396835
76869711	chr5:76869711:C:A	1.1591e-17	0.737768	-4.01506e-10
76869848	chr5:76869848:A:G	1.35648e-18	-4.25965e-10	-1.40757
76869888	chr5:76869888:C:T	1.02608e-18	-0.359643	-1.32708
76870193	chr5:76870193:G:A	1.50255e-18	0.110751	-1.41605
76870484	chr5:76870484:G:C	3.60748e-18	-4.25965e-10	-0.429456
76870500	chr5:76870500:A:T	1.55493e-18	-4.25965e-10	-1.27103
76870939	chr5:76870939:T:C	1.37921e-18	-4.25965e-10	-1.39096
76871158	chr5:76871158:C:A	4.3168e-17	1.01745	1.03519
76871298	chr5:76871298:G:C	4.07037e-18	-4.25965e-10	-0.30873
76871351	chr5:76871351:C:T	1.69699e-18	-4.25965e-10	-1.18361
76871865	chr5:76871865:T:C	1.94199e-17	2.53343	-1.27959
76872115	chr5:76872115:C:A	1.38373e-18	-4.25965e-10	-1.38768
76872232	chr5:76872232:G:A	4.98572e-18	-4.25965e-10	-0.105887
76872346	chr5:76872346:G:A	1.6611e-18	-4.25965e-10	-1.20499
76872414	chr5:76872414:C:T	1.38935e-18	-4.25965e-10	-1.38363
76872415	chr5:76872415:A:G	1.41173e-18	-4.25965e-10	-1.36765
76872576	chr5:76872576:G:A	1.37982e-18	-4.25965e-10	-1.39051
76872659	chr5:76872659:T:TA	9.8336e-18	-4.25965e-10	0.57334
76872875	chr5:76872875:A:G	1.34377e-18	-4.25965e-10	-1.41699
76873378	chr5:76873378:G:C	1.3445e-18	-4.25965e-10	-1.41645
76873421	chr5:76873421:C:T	2.63184e-18	-4.25965e-10	-0.74478
76873560	chr5:76873560:C:T	2.45251e-18	-4.25965e-10	-0.815354
76873603	chr5:76873603:A:G	1.73965e-19	-2.04437	-1.417
76873828	chr5:76873828:A:G	2.19373e-18	-4.25965e-10	-0.926863
76874061	chr5:76874061:A:G	1.53526e-18	-4.25965e-10	-1.28377
76874130	chr5:76874130:A:G	1.37325e-16	2.76123	0.448659
76874244	chr5:76874244:T:C	1.41607e-18	-4.25965e-10	-1.36458
76874569	chr5:76874569:C:T	1.41096e-18	-4.25965e-10	-1.36819
76874849	chr5:76874849:A:T	3.01586e-18	0.592014	-1.2006
76875019	chr5:76875019:G:A	1.59844e-18	-4.25965e-10	-1.24344
76875026	chr5:76875026:C:T	1.6304e-18	-4.25965e-10	-1.22364
76875238	chr5:76875238:G:A	1.51621e-17	1.89655	-0.890217
76875427	chr5:76875427:A:C	9.9278e-17	2.31942	0.566042
76875684	chr5:76875684:G:A	1.47442e-18	-4.25965e-10	-1.3242
76875887	chr5:76875887:T:C	1.35633e-18	-4.25965e-10	-1.40768
76876249	chr5:76876249:C:G	1.81384e-18	-4.25965e-10	-1.11702
76876324	chr5:76876324:G:C	1.39884e-18	-4.25965e-10	-1.37682
76876614	chr5:76876614:GC:G	5.42931e-18	-4.25965e-10	-0.0206529
76877306	chr5:76877306:A:G	3.31964e-18	0.585056	-1.09766
76877394	chr5:76877394:G:T	8.66922e-18	1.51517	-1.06786
76877897	chr5:76877897:A:C	4.60699e-19	-1.7644	-0.723075
76877901	chr5:76877901:C:T	2.04917e-18	-4.25965e-10	-0.995031
76878015	chr5:76878015:G:A	5.58617e-18	1.32666	-1.31883
76878041	chr5:76878041:T:C	2.8985e-17	2.716	-1.06168
76878111	chr5:76878111:A:C	7.47769e-19	-0.710847	-1.29228
76878694	chr5:76878694:A:G	2.75704e-17	1.73655	-0.132273
76878731	chr5:76878731:G:A	1.42552e-18	-4.25965e-10	-1.35793
76879202	chr5:76879202:G:A	1.833e-18	-4.25965e-10	-1.10651
76879355	chr5:76879355:A:G	1.89894e-18	-4.25965e-10	-1.07117
76879632	chr5:76879632:A:G	1.82645e-17	1.9932	-0.800706
76879791	chr5:76879791:C:T	2.49963e-17	1.60974	-0.103479
76879992	chr5:76879992:C:T	2.7222e-18	-4.25965e-10	-0.711023
76880499	chr5:76880499:C:G	2.32919e-18	-4.25965e-10	-0.866943
76880513	chr5:76880513:T:G	1.5865e-18	-4.25965e-10	-1.25094
76880841	chr5:76880841:G:A	2.67032e-18	-4.25965e-10	-0.730266
76881066	chr5:76881066:A:C	1.34397e-18	-4.25965e-10	-1.41684
76881150	chr5:76881150:A:G	1.47778e-19	-2.20892	-1.41558
76881330	chr5:76881330:T:G	1.83274e-18	-4.25965e-10	-1.10665
76881821	chr5:76881821:C:T	6.10327e-19	-2.20622	-4.01506e-10
76882007	chr5:76882007:G:C	1.64386e-18	-0.240702	-0.974714
76882052	chr5:76882052:C:T	2.11677e-18	-4.25965e-10	-0.962572
76882053	chr5:76882053:G:A	1.97962e-17	2.56252	-1.28949
76882165	chr5:76882165:A:G	7.71321e-19	-1.97212	-4.01506e-10
76882766	chr5:76882766:G:A	2.48834e-17	1.95582	-0.454081
76882977	chr5:76882977:A:C	2.09437e-18	-4.25965e-10	-0.973212
76882980	chr5:76882980:C:T	1.59343e-18	-4.25965e-10	-1.24657
76883808	chr5:76883808:G:A	1.43937e-17	2.26568	-1.31136
76884022	chr5:76884022:A:AG	9.43445e-18	1.43886	-0.906956
76884061	chr5:76884061:G:A	1.43393e-17	1.93255	-0.982012
76884105	chr5:76884105:T:A	1.08104e-17	1.03943	-0.371382
76884263	chr5:76884263:T:C	6.9161e-17	1.208	1.31598
76884327	chr5:76884327:T:C	1.35628e-18	-4.25965e-10	-1.40772
76884363	chr5:76884363:C:T	2.8472e-17	2.40663	-0.770179
76884462	chr5:76884462:G:A	1.34431e-17	1.79849	-0.91249
76884697	chr5:76884697:A:G	1.36161e-17	1.10272	-0.203934
76884704	chr5:76884704:A:G	2.45424e-17	1.05164	0.436303
76884947	chr5:76884947:C:A	1.52255e-18	-4.25965e-10	-1.29208
76884997	chr5:76884997:C:T	3.0284e-18	-4.25965e-10	-0.60443
76885108	chr5:76885108:G:A	1.34674e-18	-4.25965e-10	-1.41478
76885762	chr5:76885762:G:T	6.04636e-19	-0.805726	-1.40987
76886217	chr5:76886217:G:A	1.51765e-18	-4.25965e-10	-1.2953
76886272	chr5:76886272:G:A	2.69786e-18	-0.720004	-4.01506e-10
76886377	chr5:76886377:T:C	8.28485e-19	-0.555434	-1.34519
76886786	chr5:76886786:G:A	1.57482e-18	-4.25965e-10	-1.25833
76886831	chr5:76886831:AG:A	5.64787e-18	0.0188145	-4.01506e-10
76887206	chr5:76887206:C:T	9.42929e-18	1.83594	-1.30459
76887812	chr5:76887812:T:C	5.33495e-18	-4.25965e-10	-0.0381854
76889324	chr5:76889324:C:T	1.52284e-18	-4.25965e-10	-1.29189
76889392	chr5:76889392:T:G	4.45108e-18	-4.25965e-10	-0.219319
76889688	chr5:76889688:T:G	1.24196e-18	-1.49577	-4.01506e-10
76889995	chr5:76889995:A:C	6.53977e-19	-0.943843	-1.19331
76890403	chr5:76890403:C:T	1.34762e-18	-4.25965e-10	-1.41413
76890737	chr5:76890737:A:G	7.27358e-19	-0.691827	-1.33897
76890919	chr5:76890919:A:G	5.99716e-19	-1.18354	-1.04022
76890943	chr5:76890943:A:G	1.34987e-18	-4.25965e-10	-1.41246
76891018	chr5:76891018:C:T	1.55087e-18	-4.25965e-10	-1.27365
76891051	chr5:76891051:G:A	5.14702e-19	-0.965183	-1.41145
76891482	chr5:76891482:C:T	3.24176e-18	-4.25965e-10	-0.536349
76891483	chr5:76891483:G:A	9.16028e-18	1.72417	-1.22176
76891516	chr5:76891516:C:T	4.10992e-18	-4.25965e-10	-0.299061
76891952	chr5:76891952:G:A	6.03448e-19	-0.810732	-1.40683
76892025	chr5:76892025:G:C	1.44905e-18	-4.25965e-10	-1.34156
76892285	chr5:76892285:T:C	5.93038e-19	-1.14193	-1.09303
76892548	chr5:76892548:A:AAGG	5.63825e-19	-1.15026	-1.13521
76892571	chr5:76892571:T:G	6.62304e-19	-0.784853	-1.33964
76892661	chr5:76892661:A:G	2.21419e-18	-4.25965e-10	-0.917579
76892727	chr5:76892727:G:A	1.35112e-18	-4.25965e-10	-1.41153
76892838	chr5:76892838:G:A	1.84863e-18	-4.25965e-10	-1.09802
76892953	chr5:76892953:G:A	5.43496e-19	-1.12278	-1.19942
76893323	chr5:76893323:G:C	1.36808e-18	-4.25965e-10	-1.39905
76893342	chr5:76893342:A:G	4.33575e-18	-4.25965e-10	-0.24557
76893626	chr5:76893626:G:A	6.38999e-19	-0.744089	-1.41623
76893678	chr5:76893678:C:T	1.3488e-18	-4.25965e-10	-1.41325
76893690	chr5:76893690:A:T	1.6287e-18	-4.25965e-10	-1.22468
76893946	chr5:76893946:T:C	1.4829e-18	-4.25965e-10	-1.31846
76893952	chr5:76893952:G:A	1.34974e-18	-4.25965e-10	-1.41255
76893970	chr5:76893970:A:G	1.34951e-18	-4.25965e-10	-1.41273
76894076	chr5:76894076:T:C	1.35475e-18	-4.25965e-10	-1.40885
76894421	chr5:76894421:CATATTTTGTTCAGAATAA:C	8.30231e-19	-0.491881	-1.40663
76894832	chr5:76894832:A:G	8.39055e-19	-0.529812	-1.35813
76894835	chr5:76894835:C:T	1.40633e-18	-4.25965e-10	-1.37148
76895250	chr5:76895250:T:A	1.51675e-18	-4.25965e-10	-1.2959
76895407	chr5:76895407:G:T	2.21297e-18	-4.25965e-10	-0.918128
76895478	chr5:76895478:A:T	1.34918e-18	-4.25965e-10	-1.41297
76895916	chr5:76895916:C:G	1.06078e-18	-0.580778	-1.07268
76895942	chr5:76895942:T:G	5.3612e-17	2.26931	-4.01506e-10
76896088	chr5:76896088:A:G	1.34391e-18	-4.25965e-10	-1.41688
76896215	chr5:76896215:C:T	6.91438e-19	-2.08145	-4.01506e-10
76896434	chr5:76896434:T:A	8.06819e-19	-0.52777	-1.39935
76896527	chr5:76896527:CCTTT:C	1.03145e-17	2.03591	-1.41483
76896964	chr5:76896964:G:C	3.76024e-19	-1.99529	-0.695273
76896986	chr5:76896986:G:A	1.67684e-18	-4.25965e-10	-1.19555
76897429	chr5:76897429:C:T	1.18946e-18	-1.53897	-4.01506e-10
76897451	chr5:76897451:T:A	2.24853e-19	-1.81302	-1.39175
76898416	chr5:76898416:C:T	1.69254e-19	-2.21593	-1.27289
76898477	chr5:76898477:C:T	7.74325e-18	1.70267	-1.36831
76898800	chr5:76898800:T:C	5.03808e-18	1.29214	-1.38758
76898863	chr5:76898863:A:G	7.79775e-18	-4.25965e-10	0.341371
76899090	chr5:76899090:C:T	7.15369e-19	-0.641451	-1.40597
76899224	chr5:76899224:C:T	5.37486e-19	-0.919258	-1.41406
76899234	chr5:76899234:C:T	1.90578e-18	-4.25965e-10	-1.06757
76899367	chr5:76899367:A:T	1.34373e-18	-4.25965e-10	-1.41701
76899402	chr5:76899402:G:T	2.50515e-19	-2.11329	-0.983413
76899447	chr5:76899447:A:C	8.61636e-19	-0.458293	-1.4031
76899602	chr5:76899602:A:G	2.54373e-19	-2.05211	-1.02931
76899798	chr5:76899798:G:A	2.54973e-19	-2.06835	-1.01071
76899861	chr5:76899861:T:C	1.96427e-18	-4.25965e-10	-1.03734
76900068	chr5:76900068:T:C	3.64015e-19	-1.31489	-1.40814
76900420	chr5:76900420:TTTTA:T	2.04182e-18	-4.25965e-10	-0.998624
76900663	chr5:76900663:C:T	1.75705e-18	-4.25965e-10	-1.14883
76900751	chr5:76900751:A:G	4.25415e-18	1.15106	-1.41563
76901107	chr5:76901107:T:G	1.45872e-18	-4.25965e-10	-1.3349
76901135	chr5:76901135:C:T	1.88594e-18	-4.25965e-10	-1.07804
76901290	chr5:76901290:C:T	6.67818e-19	-0.705655	-1.41055
76901444	chr5:76901444:G:A	6.68126e-19	-0.705193	-1.41055
76901603	chr5:76901603:T:G	7.4399e-19	-0.60289	-1.4053
76901974	chr5:76901974:T:G	8.15152e-19	-0.697921	-1.21892
76902297	chr5:76902297:T:G	1.45363e-18	-4.25965e-10	-1.3384
76902641	chr5:76902641:T:TTG	6.5957e-19	-0.879936	-1.2487
76902682	chr5:76902682:A:G	6.84546e-19	-0.677825	-1.41364
76903488	chr5:76903488:G:A	2.21255e-18	-4.25965e-10	-0.918321
76903898	chr5:76903898:TG:T	6.38329e-19	-0.768901	-1.39247
76903960	chr5:76903960:C:T	4.96841e-19	-1.07641	-1.33554
76903968	chr5:76903968:C:G	2.14255e-18	-4.25965e-10	-0.950466
76904384	chr5:76904384:A:G	2.74405e-18	-4.25965e-10	-0.703028
76904716	chr5:76904716:T:A	6.4615e-19	-2.14919	-4.01506e-10
76904985	chr5:76904985:C:T	2.07936e-18	-4.25965e-10	-0.980403
76905200	chr5:76905200:TG:T	5.57397e-19	-0.887274	-1.40967
76905359	chr5:76905359:A:G	1.37384e-18	-4.25965e-10	-1.39485
76905452	chr5:76905452:G:A	1.36049e-18	-4.25965e-10	-1.40462
76905592	chr5:76905592:T:G	1.7777e-18	-4.25965e-10	-1.13715
76905633	chr5:76905633:C:T	4.78893e-19	-1.11599	-1.33276
76905896	chr5:76905896:C:T	5.34935e-19	-0.92755	-1.41053
76906105	chr5:76906105:T:C	4.86222e-19	-1.02	-1.41355
76906136	chr5:76906136:A:T	6.78602e-18	0.693425	-0.491024
76906267	chr5:76906267:TA:T	1.50279e-18	-4.25965e-10	-1.30514
76906297	chr5:76906297:C:A	2.19557e-18	-4.25965e-10	-0.926025
76906450	chr5:76906450:C:T	1.38309e-18	-4.25965e-10	-1.38814
76906506	chr5:76906506:A:C	1.81819e-18	-4.25965e-10	-1.11463
76906610	chr5:76906610:C:T	2.10064e-19	-2.04963	-1.22317
76906856	chr5:76906856:C:T	1.79817e-18	-4.25965e-10	-1.12569
76906927	chr5:76906927:G:A	5.34779e-19	-0.925145	-1.41322
76907251	chr5:76907251:A:G	2.34914e-18	-4.25965e-10	-0.858416
76907595	chr5:76907595:G:A	6.86097e-19	-0.689463	-1.39974
76907637	chr5:76907637:G:T	1.3852e-18	-4.25965e-10	-1.38662
76907788	chr5:76907788:A:G	1.93374e-18	0.171822	-1.22483
76907983	chr5:76907983:C:T	2.1131e-19	-2.09946	-1.16743
76908315	chr5:76908315:G:A	5.20019e-19	-1.87884	-0.487514
76908363	chr5:76908363:A:G	1.7874e-17	-4.25965e-10	1.17088
76908518	chr5:76908518:A:C	5.24554e-19	-0.947839	-1.40983
76908519	chr5:76908519:G:A	5.24202e-19	-0.948509	-1.40983
76908570	chr5:76908570:T:A	8.27427e-18	1.43995	-1.03926
76909121	chr5:76909121:A:G	1.63788e-18	-4.25965e-10	-1.21906
76909206	chr5:76909206:T:C	2.24713e-19	-2.09321	-1.11218
76909738	chr5:76909738:T:A	4.52476e-19	-1.15625	-1.34923
76909808	chr5:76909808:T:C	2.06946e-18	-4.25965e-10	-0.985179
76910426	chr5:76910426:C:T	4.73604e-19	-1.0486	-1.41125
76910791	chr5:76910791:C:T	2.01252e-18	-4.25965e-10	-1.01308
76910843	chr5:76910843:T:C	1.5328e-18	-4.25965e-10	-1.28537
76910851	chr5:76910851:G:A	1.73363e-18	-4.25965e-10	-1.16225
76910854	chr5:76910854:G:T	1.35494e-18	-4.25965e-10	-1.40871
76911025	chr5:76911025:A:G	1.49433e-18	-4.25965e-10	-1.31078
76911153	chr5:76911153:C:T	1.43831e-18	-4.25965e-10	-1.34899
76911359	chr5:76911359:T:G	2.75483e-18	-4.25965e-10	-0.699108
76911369	chr5:76911369:C:T	1.79367e-18	-4.25965e-10	-1.1282
76911386	chr5:76911386:C:T	1.85532e-18	-4.25965e-10	-1.09441
76911391	chr5:76911391:C:T	1.08048e-17	0.806599	-0.139076
76911416	chr5:76911416:T:A	5.08164e-19	-1.91453	-0.47489
76911419	chr5:76911419:T:G	5.16075e-19	-1.91471	-0.459254
76911509	chr5:76911509:T:C	2.55299e-19	-2.14342	-0.934367
76911593	chr5:76911593:T:C	2.52771e-19	-1.73322	-1.35452
76911825	chr5:76911825:C:T	1.39311e-18	-4.25965e-10	-1.38092
76911904	chr5:76911904:C:T	1.34532e-18	-4.25965e-10	-1.41583
76911948	chr5:76911948:A:G	1.36573e-18	-4.25965e-10	-1.40078
76912354	chr5:76912354:G:A	3.47219e-18	-4.25965e-10	-0.467678
76912472	chr5:76912472:C:T	4.45491e-19	-1.22949	-1.29155
76912473	chr5:76912473:G:A	2.62294e-18	-4.25965e-10	-0.748171
76912530	chr5:76912530:G:A	2.55448e-18	-4.25965e-10	-0.774617
76912848	chr5:76912848:G:A	1.47797e-17	1.00252	-0.0217312
76912910	chr5:76912910:CAG:C	1.34528e-18	-4.25965e-10	-1.41587
76913193	chr5:76913193:A:G	5.95366e-19	-1.01282	-1.21823
76913574	chr5:76913574:A:G	9.76401e-18	1.07603	-0.509791
76913823	chr5:76913823:G:A	1.48752e-18	-4.25965e-10	-1.31536
76913873	chr5:76913873:GACA:G	1.60038e-18	-4.25965e-10	-1.24222
76914148	chr5:76914148:G:T	1.49669e-18	-4.25965e-10	-1.30921
76914181	chr5:76914181:T:C	1.39381e-18	-4.25965e-10	-1.38043
76914205	chr5:76914205:G:A	1.34828e-18	-4.25965e-10	-1.41364
76914635	chr5:76914635:C:A	4.18511e-18	-4.25965e-10	-0.280932
76914670	chr5:76914670:A:T	2.56282e-18	-4.25965e-10	-0.771357
76914791	chr5:76914791:A:C	5.12713e-19	-1.32878	-1.05172
76915034	chr5:76915034:G:A	1.7163e-17	1.12742	0.00286961
76915436	chr5:76915436:C:T	1.2287e-17	1.00115	-0.205075
76915467	chr5:76915467:G:T	1.38717e-18	-4.25965e-10	-1.3852
76915979	chr5:76915979:G:A	1.64606e-18	-4.25965e-10	-1.21408
76915989	chr5:76915989:C:T	4.70236e-19	-1.40993	-1.05705
76916405	chr5:76916405:C:T	5.75404e-19	-1.04332	-1.22182
76916542	chr5:76916542:A:T	1.37954e-18	-4.25965e-10	-1.39071
76916752	chr5:76916752:G:A	1.38102e-18	-4.25965e-10	-1.38964
76916886	chr5:76916886:G:A	1.42443e-18	-4.25965e-10	-1.35869
76916938	chr5:76916938:C:T	2.32272e-18	-4.25965e-10	-0.869724
76917364	chr5:76917364:C:G	6.53917e-19	-2.13724	-4.01506e-10
76917551	chr5:76917551:G:A	1.64986e-18	-4.25965e-10	-1.21177
76917926	chr5:76917926:G:A	1.381e-18	-4.25965e-10	-1.38966
76918059	chr5:76918059:C:T	1.90442e-18	-4.25965e-10	-1.06829
76918354	chr5:76918354:G:A	1.7443e-18	-4.25965e-10	-1.15611
76918453	chr5:76918453:C:T	1.67221e-18	-4.25965e-10	-1.19832
76918454	chr5:76918454:G:A	3.57147e-17	2.81029	-0.947191
76918493	chr5:76918493:T:C	1.67131e-18	-4.25965e-10	-1.19885
76918984	chr5:76918984:A:C	1.4445e-18	-4.25965e-10	-1.3447
76919104	chr5:76919104:T:A	1.3461e-18	-4.25965e-10	-1.41525
76919520	chr5:76919520:C:T	2.4688e-17	2.71286	-1.21901
76919677	chr5:76919677:T:G	1.41228e-18	-4.25965e-10	-1.36726
76919884	chr5:76919884:G:A	2.54345e-18	-4.25965e-10	-0.778943
76920180	chr5:76920180:A:T	2.98019e-17	2.674	-0.99189
76920199	chr5:76920199:A:G	1.30434e-17	1.30516	-0.449346
76920238	chr5:76920238:G:A	1.22407e-17	1.8759	-1.08359
76920935	chr5:76920935:G:A	1.50781e-18	-4.25965e-10	-1.30181
76921134	chr5:76921134:A:G	1.73047e-18	-4.25965e-10	-1.16407
76921248	chr5:76921248:A:C	1.38278e-18	-4.25965e-10	-1.38837
76921679	chr5:76921679:A:G	6.57612e-18	0.83244	-0.66146
76921710	chr5:76921710:G:T	2.27623e-17	2.25051	-0.837869
76921756	chr5:76921756:G:A	8.10888e-18	0.380495	-4.01506e-10
76921915	chr5:76921915:G:A	6.4891e-19	-2.14493	-4.01506e-10
76922315	chr5:76922315:G:A	1.35482e-18	-4.25965e-10	-1.4088
76922367	chr5:76922367:T:C	4.14907e-19	-1.83172	-0.760448
76922570	chr5:76922570:A:G	3.60487e-19	-1.31825	-1.41452
76922689	chr5:76922689:A:C	1.55629e-17	1.50598	-0.473548
76923356	chr5:76923356:C:T	1.81644e-19	-2.17737	-1.2408
76923571	chr5:76923571:G:A	1.3256e-17	0.509365	0.362621
76923698	chr5:76923698:C:A	1.40027e-18	-4.25965e-10	-1.3758
76923739	chr5:76923739:T:C	1.60773e-18	-4.25965e-10	-1.23764
76923756	chr5:76923756:T:C	1.10483e-18	-1.63429	0.0215154
76923879	chr5:76923879:A:T	5.305e-19	-0.951686	-1.39471
76923904	chr5:76923904:A:G	1.35761e-18	-4.25965e-10	-1.40674
76923935	chr5:76923935:A:G	1.34803e-18	-4.25965e-10	-1.41382
76924253	chr5:76924253:C:T	2.31943e-18	0.364981	-1.23612
76924283	chr5:76924283:T:C	1.36466e-18	-4.25965e-10	-1.40156
76924288	chr5:76924288:C:T	2.7987e-17	-4.25965e-10	1.61927
76924416	chr5:76924416:G:A	1.47582e-18	-4.25965e-10	-1.32325
76924735	chr5:76924735:C:T	3.51201e-18	0.368673	-0.824948
76924799	chr5:76924799:A:G	1.91988e-17	-4.25965e-10	1.24238
76925064	chr5:76925064:C:T	3.64693e-17	-4.25965e-10	1.88401
76925220	chr5:76925220:A:T	1.34375e-18	-4.25965e-10	-1.417
76925295	chr5:76925295:G:A	8.02616e-18	-0.959659	1.3299
76925594	chr5:76925594:T:C	1.34679e-18	-4.25965e-10	-1.41474
76926137	chr5:76926137:A:G	1.62327e-18	-0.0276973	-1.20033
76926145	chr5:76926145:T:G	1.34884e-18	-4.25965e-10	-1.41322
76926199	chr5:76926199:C:T	5.48793e-19	-1.6721	-0.640403
76926436	chr5:76926436:T:C	2.46026e-18	-4.25965e-10	-0.812198
76926502	chr5:76926502:G:T	1.06237e-17	-4.25965e-10	0.650624
76926589	chr5:76926589:C:A	5.66329e-18	-4.25965e-10	0.0215403
76926922	chr5:76926922:C:T	2.6114e-19	-1.70749	-1.34767
76926953	chr5:76926953:T:C	1.46162e-18	-4.25965e-10	-1.33292
76927238	chr5:76927238:A:G	1.41801e-18	-4.25965e-10	-1.36321
76927547	chr5:76927547:G:A	1.5932e-18	-4.25965e-10	-1.24672
76927581	chr5:76927581:A:G	3.00487e-18	-4.25965e-10	-0.612231
76927758	chr5:76927758:C:T	1.34752e-18	-4.25965e-10	-1.4142
76927997	chr5:76927997:C:T	1.64061e-19	-2.14466	-1.37532
76928031	chr5:76928031:C:A	6.71515e-19	-0.696576	-1.41411
76928346	chr5:76928346:G:C	1.77544e-19	-2.12783	-1.31317
76928779	chr5:76928779:C:T	6.73209e-19	-2.10816	-4.01506e-10
76928826	chr5:76928826:A:G	2.28624e-18	-4.25965e-10	-0.885556
76929052	chr5:76929052:G:A	2.73416e-19	-1.76019	-1.24903
76929175	chr5:76929175:A:G	1.65403e-18	-4.25965e-10	-1.20925
76929328	chr5:76929328:T:C	1.46999e-19	-2.2204	-1.40939
76929521	chr5:76929521:T:C	9.74742e-19	-1.73805	-4.01506e-10
76930028	chr5:76930028:A:G	1.68155e-18	-4.25965e-10	-1.19275
76930230	chr5:76930230:G:A	5.15641e-19	-1.35269	-1.02212
76930319	chr5:76930319:G:T	3.0382e-18	-4.25965e-10	-0.6012
76930349	chr5:76930349:C:A	1.81938e-18	-4.25965e-10	-1.11397
76930463	chr5:76930463:T:C	8.13606e-19	-2.03286	0.114118
76930627	chr5:76930627:C:T	1.54785e-19	-2.21752	-1.36067
76930648	chr5:76930648:A:G	8.13087e-19	-2.02992	0.110542
76930795	chr5:76930795:G:A	1.42087e-18	-4.25965e-10	-1.3612
76930920	chr5:76930920:G:A	7.78558e-18	1.7485	-1.4087
76931211	chr5:76931211:AC:A	1.3892e-18	-4.25965e-10	-1.38374
76931417	chr5:76931417:T:C	1.34404e-18	-4.25965e-10	-1.41678
76931615	chr5:76931615:C:T	1.38738e-17	-4.25965e-10	0.91754
76932023	chr5:76932023:A:C	1.37131e-18	-4.25965e-10	-1.39669
76932569	chr5:76932569:G:A	1.37391e-18	-4.25965e-10	-1.3948
76932617	chr5:76932617:G:A	1.30672e-17	2.1576	-1.29997
76932619	chr5:76932619:G:T	5.28989e-19	-1.65495	-0.694301
76932644	chr5:76932644:G:A	1.42509e-17	-4.25965e-10	0.944353
76932883	chr5:76932883:T:C	2.25726e-18	-4.25965e-10	-0.898312
76933247	chr5:76933247:T:G	1.48319e-19	-2.22205	-1.3988
76933500	chr5:76933500:A:G	8.06796e-18	-4.25965e-10	0.375436
76933595	chr5:76933595:G:A	4.42254e-19	-1.48272	-1.04562
76934108	chr5:76934108:C:T	2.53449e-19	-1.70027	-1.38479
76934427	chr5:76934427:A:G	1.64644e-19	-2.18783	-1.3286
76934871	chr5:76934871:T:C	1.60252e-19	-2.15523	-1.38824
76934917	chr5:76934917:G:T	7.16058e-19	-2.04646	-4.01506e-10
76934929	chr5:76934929:A:G	1.80228e-18	-4.25965e-10	-1.12341
76934985	chr5:76934985:A:T	5.67929e-18	-4.25965e-10	0.0243623
76935020	chr5:76935020:C:T	1.16307e-17	-4.25965e-10	0.74118
76935303	chr5:76935303:A:G	1.91013e-18	-4.25965e-10	-1.06529
76935368	chr5:76935368:C:A	4.02275e-19	-2.19188	-0.431202
76935651	chr5:76935651:G:A	1.12242e-18	-1.59698	-4.01506e-10
76935684	chr5:76935684:C:T	6.6948e-19	-2.11372	-4.01506e-10
76935829	chr5:76935829:T:A	9.68229e-18	1.94666	-1.38883
76935958	chr5:76935958:G:A	1.34436e-18	-4.25965e-10	-1.41655
76935960	chr5:76935960:A:G	6.08796e-19	-2.20874	-4.01506e-10
76935996	chr5:76935996:T:C	2.19168e-17	1.87678	-0.501995
76936001	chr5:76936001:T:C	8.19628e-18	-4.25965e-10	0.391215
76936036	chr5:76936036:C:T	9.85529e-18	1.99257	-1.41703
76936057	chr5:76936057:G:A	2.83203e-19	-1.85266	-1.12139
76936191	chr5:76936191:C:T	1.35936e-18	-4.25965e-10	-1.40545
76936206	chr5:76936206:G:A	1.36474e-18	-4.25965e-10	-1.4015
76936222	chr5:76936222:T:C	1.54223e-17	1.42884	-0.405491
76936278	chr5:76936278:A:G	8.26559e-18	1.81542	-1.41579
76936993	chr5:76936993:C:T	3.18865e-19	-2.17099	-0.684466
76937009	chr5:76937009:ATCG:A	3.50482e-18	0.917861	-1.37618
76937179	chr5:76937179:C:T	2.03602e-19	-2.07627	-1.22778
76937225	chr5:76937225:T:C	1.36746e-18	-4.25965e-10	-1.39951
76937545	chr5:76937545:C:T	1.3493e-18	-4.25965e-10	-1.41288
76937567	chr5:76937567:A:G	1.57372e-18	-1.21187	-0.0471512
76937964	chr5:76937964:C:T	1.6336e-18	-1.14821	-0.0734662
76938179	chr5:76938179:A:C	1.753e-18	-1.10144	-0.0496982
76938263	chr5:76938263:G:C	1.69482e-18	-1.15112	-0.0337737
76938354	chr5:76938354:A:C	1.2926e-18	-1.09949	-0.35632
76938467	chr5:76938467:CAG:C	2.00217e-19	-2.12569	-1.19513
76938819	chr5:76938819:G:A	1.80249e-19	-2.01759	-1.40829
76939237	chr5:76939237:C:A	1.3603e-18	-1.34501	-0.059751
76939374	chr5:76939374:A:G	1.15678e-18	-1.43632	-0.130506
76939388	chr5:76939388:G:A	1.25481e-18	-1.47604	-0.00944156
76939595	chr5:76939595:C:T	1.478e-18	-1.36842	0.0466486
76939885	chr5:76939885:C:T	2.43007e-19	-1.96678	-1.16035
76940120	chr5:76940120:G:T	6.64613e-19	-2.12102	-4.01506e-10
76940220	chr5:76940220:A:G	6.29679e-19	-1.47032	-0.704691
76940333	chr5:76940333:T:C	1.23973e-18	-1.4862	-0.0113744
76940334	chr5:76940334:G:A	2.39142e-19	-2.02048	-1.12268
76940439	chr5:76940439:A:G	1.4476e-18	-1.37357	0.0310183
76940486	chr5:76940486:A:G	1.39589e-18	-1.35856	-0.0203668
76940517	chr5:76940517:A:T	2.15249e-19	-2.04841	-1.20002
76940701	chr5:76940701:A:C	1.41033e-18	-1.37549	0.00684869
76941351	chr5:76941351:G:A	7.22651e-19	-1.49587	-0.541423
76941429	chr5:76941429:C:T	1.61093e-18	-4.25965e-10	-1.23565
76941562	chr5:76941562:G:T	1.34903e-18	-4.25965e-10	-1.41308
76941715	chr5:76941715:CT:C	4.22844e-19	-1.19457	-1.37865
76941918	chr5:76941918:ATTTAT:A	1.56426e-18	-4.25965e-10	-1.26505
76941949	chr5:76941949:A:G	1.68862e-17	-4.25965e-10	1.11403
76942132	chr5:76942132:G:T	2.56279e-19	-2.18999	-0.883969
76942157	chr5:76942157:T:C	3.51338e-18	0.920825	-1.37671
76942175	chr5:76942175:T:C	1.36766e-18	-4.25965e-10	-1.39936
76942390	chr5:76942390:A:G	2.61646e-19	-2.20178	-0.851446
76942615	chr5:76942615:T:C	2.2392e-19	-2.20076	-1.00817
76942653	chr5:76942653:A:G	2.51677e-19	-2.19713	-0.89494
76942684	chr5:76942684:T:C	2.45132e-19	-2.20092	-0.917507
76942900	chr5:76942900:T:C	2.47982e-19	-2.19102	-0.91585
76943063	chr5:76943063:G:T	1.50582e-18	-4.25965e-10	-1.30313
76943249	chr5:76943249:C:T	1.39439e-18	-4.25965e-10	-1.38001
76943778	chr5:76943778:C:T	2.4414e-19	-2.19683	-0.925647
76943879	chr5:76943879:C:T	3.55473e-19	-2.19021	-0.556561
76943929	chr5:76943929:CA:C	2.94725e-19	-2.19096	-0.743218
76943981	chr5:76943981:G:A	3.02269e-19	-2.17727	-0.731633
76944012	chr5:76944012:T:A	1.35923e-18	-4.25965e-10	-1.40555
76944022	chr5:76944022:T:C	3.46613e-19	-2.18717	-0.584839
76944160	chr5:76944160:C:T	2.37422e-18	-4.25965e-10	-0.847797
76944213	chr5:76944213:G:C	6.47486e-18	1.57209	-1.41662
76945010	chr5:76945010:GA:G	1.45409e-18	-4.25965e-10	-1.33808
76945042	chr5:76945042:T:C	3.484e-19	-2.19922	-0.56765
76945098	chr5:76945098:G:C	1.37018e-18	-4.25965e-10	-1.39752
76945245	chr5:76945245:G:A	1.43105e-18	-4.25965e-10	-1.35406
76945302	chr5:76945302:G:A	1.27548e-17	-4.25965e-10	0.833443
76945507	chr5:76945507:T:C	1.06153e-18	-1.1554	-0.497354
76945824	chr5:76945824:A:G	7.36386e-19	-1.37287	-0.645597
76945898	chr5:76945898:A:G	4.35473e-19	-1.1478	-1.39599
76945932	chr5:76945932:G:A	1.42879e-18	-4.25965e-10	-1.35563
76945937	chr5:76945937:A:G	1.9924e-19	-1.92846	-1.39725
76945954	chr5:76945954:A:G	3.94686e-19	-1.95009	-0.692044
76946025	chr5:76946025:G:A	2.51128e-18	-1.10641	0.314742
76946127	chr5:76946127:G:A	1.67641e-18	-4.25965e-10	-1.19581
76946164	chr5:76946164:T:C	3.92807e-19	-1.24586	-1.40104
76946200	chr5:76946200:C:T	2.23649e-18	-4.25965e-10	-0.907555
76946215	chr5:76946215:C:T	3.44738e-19	-1.37878	-1.39866
76946263	chr5:76946263:T:C	3.66061e-19	-1.31177	-1.40565
76946998	chr5:76946998:CT:C	3.84152e-19	-1.46752	-1.20166
76948822	chr5:76948822:C:T	2.65259e-18	-4.25965e-10	-0.736927
76949021	chr5:76949021:G:A	2.34771e-19	-1.92281	-1.2388
76949228	chr5:76949228:C:A	4.05518e-19	-1.20005	-1.41501
76949287	chr5:76949287:G:A	2.41132e-18	-4.25965e-10	-0.832292
76949306	chr5:76949306:G:A	1.92374e-19	-1.98013	-1.38065
76949372	chr5:76949372:C:G	4.17924e-19	-1.17298	-1.41194
76949579	chr5:76949579:G:T	2.19853e-19	-1.92202	-1.30524
76949726	chr5:76949726:C:T	3.26002e-19	-1.41708	-1.41624
76949825	chr5:76949825:G:A	3.63585e-19	-1.31525	-1.40896
76950159	chr5:76950159:A:T	3.98431e-19	-1.21631	-1.41638
76950287	chr5:76950287:C:T	7.21881e-19	-1.26547	-0.77289
76950363	chr5:76950363:T:C	3.87568e-19	-1.25327	-1.40705
76950585	chr5:76950585:A:G	1.35022e-18	-4.25965e-10	-1.4122
76950594	chr5:76950594:C:T	3.1025e-18	-4.25965e-10	-0.580257
76950629	chr5:76950629:T:C	3.79715e-19	-1.26959	-1.4112
76950722	chr5:76950722:T:G	3.79917e-19	-1.26446	-1.41581
76950737	chr5:76950737:A:T	3.67152e-19	-1.76785	-0.946594
76950756	chr5:76950756:C:T	1.85655e-18	0.322616	-1.41636
76950784	chr5:76950784:C:T	2.42178e-18	-4.25965e-10	-0.827964
76950794	chr5:76950794:G:A	3.27294e-19	-1.44103	-1.38833
76950815	chr5:76950815:A:C	3.44925e-19	-1.39606	-1.38083
76950986	chr5:76950986:T:C	3.72384e-19	-1.28625	-1.41404
76951309	chr5:76951309:G:A	1.37344e-18	-4.25965e-10	-1.39515
76951429	chr5:76951429:G:C	1.54878e-18	-4.25965e-10	-1.275
76951489	chr5:76951489:C:G	4.96174e-18	-0.110709	-4.01506e-10
76951708	chr5:76951708:T:C	1.53546e-17	-4.25965e-10	1.01895
76951823	chr5:76951823:G:A	6.47998e-19	-2.14633	-4.01506e-10
76951898	chr5:76951898:G:A	1.51684e-18	-4.25965e-10	-1.29584
76952251	chr5:76952251:T:C	2.21679e-18	-4.25965e-10	-0.916406
76952261	chr5:76952261:G:A	3.7623e-19	-1.2855	-1.40452
76952288	chr5:76952288:C:T	1.79026e-18	-4.25965e-10	-1.13011
76953237	chr5:76953237:C:A	6.34907e-19	-1.38564	-0.781105
76953308	chr5:76953308:C:A	1.35185e-18	-4.25965e-10	-1.41099
76953431	chr5:76953431:T:C	5.5476e-19	-0.88555	-1.41613
76953807	chr5:76953807:AG:A	3.49402e-18	-0.461412	-4.01506e-10
76954117	chr5:76954117:G:A	2.15753e-17	-4.25965e-10	1.35908
76954120	chr5:76954120:C:G	3.21832e-18	-4.25965e-10	-0.543605
76954553	chr5:76954553:G:A	2.3594e-19	-1.74186	-1.41479
76954572	chr5:76954572:C:T	5.07561e-19	-0.998444	-1.39216
76954762	chr5:76954762:G:A	6.26294e-19	-1.6101	-0.570302
76954765	chr5:76954765:C:G	1.1173e-17	-4.25965e-10	0.701038
76954791	chr5:76954791:C:T	8.89164e-18	-4.25965e-10	0.472647
76954836	chr5:76954836:A:G	1.3598e-18	-4.25965e-10	-1.40512
76954986	chr5:76954986:G:A	9.80475e-18	-4.25965e-10	0.570402
76955009	chr5:76955009:T:C	6.86983e-18	-4.25965e-10	0.214675
76955147	chr5:76955147:T:C	3.2473e-18	-0.37027	-0.164371
76955160	chr5:76955160:A:T	1.85599e-18	-4.25965e-10	-1.09405
76955359	chr5:76955359:T:C	6.98833e-18	-4.25965e-10	0.231776
76955373	chr5:76955373:T:G	8.0789e-18	-4.25965e-10	0.376791
76956206	chr5:76956206:A:G	1.35361e-18	-4.25965e-10	-1.40969
76956406	chr5:76956406:A:T	1.70476e-17	-4.25965e-10	1.12354
76956550	chr5:76956550:A:G	1.28015e-18	-0.188343	-1.27715
76956636	chr5:76956636:A:G	2.19771e-18	-4.25965e-10	-0.925049
76956663	chr5:76956663:G:T	1.94212e-18	-0.885856	-0.162827
76956686	chr5:76956686:T:C	4.8874e-18	-4.25965e-10	-0.125805
76957038	chr5:76957038:T:C	4.55272e-18	-4.25965e-10	-0.196739
76957359	chr5:76957359:T:C	1.26437e-18	-0.350012	-1.12788
76957379	chr5:76957379:T:A	1.01232e-18	-1.70022	-4.01506e-10
76957392	chr5:76957392:AATTT:A	1.50164e-18	-4.25965e-10	-1.30591
76957631	chr5:76957631:G:A	1.44281e-18	-4.25965e-10	-1.34587
76957664	chr5:76957664:G:A	6.1385e-17	3.75427	-1.34957
76957939	chr5:76957939:C:A	1.7961e-19	-2.03229	-1.39714
76958135	chr5:76958135:G:T	1.39358e-18	-4.25965e-10	-1.38059
76958155	chr5:76958155:T:C	1.34504e-18	-4.25965e-10	-1.41604
76959075	chr5:76959075:G:A	1.67977e-18	-4.25965e-10	-1.19381
76959301	chr5:76959301:A:G	1.57675e-18	-4.25965e-10	-1.2571
76960144	chr5:76960144:G:C	1.43322e-18	-4.25965e-10	-1.35254
76960337	chr5:76960337:G:C	1.50677e-18	-4.25965e-10	-1.3025
76960701	chr5:76960701:C:T	3.48279e-18	-4.25965e-10	-0.464631
76961248	chr5:76961248:C:T	1.44566e-18	-4.25965e-10	-1.3439
76961338	chr5:76961338:A:G	1.5144e-18	-4.25965e-10	-1.29744
76961757	chr5:76961757:T:C	1.40744e-18	-4.25965e-10	-1.37069
76962064	chr5:76962064:A:T	1.4795e-18	-4.25965e-10	-1.32076
76962091	chr5:76962091:T:G	1.45816e-18	-4.25965e-10	-1.33529
76962223	chr5:76962223:A:G	1.73561e-19	-2.08745	-1.37624
76962484	chr5:76962484:G:GA	3.07864e-18	-4.25965e-10	-0.587978
76962583	chr5:76962583:G:A	1.36141e-18	-4.25965e-10	-1.40395
76962593	chr5:76962593:A:G	1.47742e-19	-2.20976	-1.41499
76962635	chr5:76962635:A:G	1.39845e-18	-4.25965e-10	-1.3771
76962865	chr5:76962865:AAAG:A	2.03062e-19	-1.95733	-1.34938
76963243	chr5:76963243:G:A	3.27177e-18	-4.25965e-10	-0.527133
76963268	chr5:76963268:A:G	1.38375e-18	-4.25965e-10	-1.38767
76963289	chr5:76963289:T:G	1.39184e-18	-4.25965e-10	-1.38184
76963525	chr5:76963525:T:C	1.65786e-19	-2.09529	-1.41423
76963548	chr5:76963548:G:T	3.42151e-18	-4.25965e-10	-0.482384
76963554	chr5:76963554:C:T	4.00423e-17	-4.25965e-10	1.97747
76963991	chr5:76963991:C:T	1.02925e-17	1.82467	-1.20572
76964155	chr5:76964155:G:GA	1.38774e-18	-4.25965e-10	-1.38479
76964293	chr5:76964293:G:GTT	1.45452e-18	-4.25965e-10	-1.33779
76964294	chr5:76964294:C:A	1.4601e-18	-4.25965e-10	-1.33396
76964296	chr5:76964296:G:T	1.46103e-18	-4.25965e-10	-1.33332
76964672	chr5:76964672:G:A	1.34372e-18	-4.25965e-10	-1.41702
76964919	chr5:76964919:C:T	1.33518e-18	-1.4234	-4.01506e-10
76965415	chr5:76965415:G:A	1.83696e-18	-4.25965e-10	-1.10436
76965574	chr5:76965574:G:A	1.83837e-18	-4.25965e-10	-1.10359
76965973	chr5:76965973:G:A	1.59229e-18	-4.25965e-10	-1.24729
76966939	chr5:76966939:C:T	1.7032e-19	-2.11601	-1.36653
76966947	chr5:76966947:T:C	1.64609e-18	-4.25965e-10	-1.21406
76967548	chr5:76967548:G:C	1.75051e-18	-4.25965e-10	-1.15256
76967577	chr5:76967577:A:G	3.32205e-18	0.387694	-0.899577
76967608	chr5:76967608:ATTCT:A	1.42211e-18	-4.25965e-10	-1.36032
76967651	chr5:76967651:A:G	1.42203e-18	-4.25965e-10	-1.36038
76967680	chr5:76967680:T:C	1.39612e-18	-4.25965e-10	-1.37877
76967722	chr5:76967722:G:A	1.8311e-18	-4.25965e-10	-1.10755
76967987	chr5:76967987:G:A	1.36302e-18	-4.25965e-10	-1.40276
76968003	chr5:76968003:G:A	1.41393e-18	-4.25965e-10	-1.36609
76968168	chr5:76968168:A:T	1.68276e-19	-2.13386	-1.36076
76968825	chr5:76968825:G:A	1.76202e-18	-4.25965e-10	-1.14601
76969080	chr5:76969080:C:G	1.35077e-18	-4.25965e-10	-1.41179
76969157	chr5:76969157:T:C	2.22501e-18	-0.186333	-0.726369
76969210	chr5:76969210:C:A	1.68629e-19	-2.11035	-1.38217
76970007	chr5:76970007:A:G	7.08202e-19	-2.05749	-4.01506e-10
76970521	chr5:76970521:A:C	1.56001e-19	-2.18912	-1.38124
76970544	chr5:76970544:G:T	1.99284e-18	-0.299765	-0.723139
76970554	chr5:76970554:C:T	4.45026e-18	0.396008	-0.615511
76970622	chr5:76970622:A:G	1.53728e-19	-2.18949	-1.39554
76971301	chr5:76971301:G:T	3.95933e-17	2.86151	-0.895315
76971743	chr5:76971743:G:A	3.89808e-18	0.494161	-0.846142
76971905	chr5:76971905:C:T	1.76838e-18	-4.25965e-10	-1.1424
76972197	chr5:76972197:A:AT	1.58338e-18	-4.25965e-10	-1.2529
76972200	chr5:76972200:A:T	6.02754e-19	-2.21871	-4.01506e-10
76972201	chr5:76972201:A:T	2.36092e-18	-4.25965e-10	-0.853415
76972297	chr5:76972297:C:T	3.55658e-18	-4.25965e-10	-0.443665
76972343	chr5:76972343:C:T	1.39296e-18	-4.25965e-10	-1.38103
76973067	chr5:76973067:G:A	1.46328e-18	-4.25965e-10	-1.33178
76973231	chr5:76973231:A:C	1.58008e-18	-4.25965e-10	-1.25499
76973425	chr5:76973425:T:A	1.5048e-19	-2.21996	-1.38643
76973549	chr5:76973549:T:A	1.36722e-18	-4.25965e-10	-1.39969
76973573	chr5:76973573:C:T	1.66198e-18	-4.25965e-10	-1.20445
76973653	chr5:76973653:C:T	1.95936e-18	-1.03985	-4.01506e-10
76973918	chr5:76973918:C:T	1.49627e-18	-4.25965e-10	-1.30949
76974312	chr5:76974312:C:T	1.52832e-18	-4.25965e-10	-1.28829
76974344	chr5:76974344:G:T	3.68287e-17	2.80815	-0.914337
76974536	chr5:76974536:C:T	1.35335e-18	-4.25965e-10	-1.40988
76974846	chr5:76974846:T:C	3.99356e-17	3.03589	-1.06109
76974971	chr5:76974971:G:A	1.57195e-18	-4.25965e-10	-1.26015
76975186	chr5:76975186:A:C	1.45528e-18	-4.25965e-10	-1.33726
76975940	chr5:76975940:A:G	1.79532e-18	0.101406	-1.22869
76976019	chr5:76976019:G:T	1.66349e-18	0.152167	-1.35571
76976164	chr5:76976164:T:G	5.91707e-18	-4.25965e-10	0.0653765
76976235	chr5:76976235:A:G	1.72039e-19	-2.08265	-1.38985
76976325	chr5:76976325:G:T	1.36894e-18	-4.25965e-10	-1.39843
76976557	chr5:76976557:C:T	1.88143e-18	-4.25965e-10	-1.08043
76976734	chr5:76976734:A:G	1.59361e-19	-2.14328	-1.40577
76977037	chr5:76977037:C:T	1.57378e-18	-4.25965e-10	-1.25899
76977054	chr5:76977054:A:G	1.51577e-18	-4.25965e-10	-1.29654
76977275	chr5:76977275:T:G	5.43025e-17	3.54167	-1.25956
76977367	chr5:76977367:C:T	4.05847e-16	0.646436	3.64708
76977373	chr5:76977373:A:C	3.95106e-18	-4.25965e-10	-0.338481
76977529	chr5:76977529:G:A	6.45802e-19	-2.14973	-4.01506e-10
76978290	chr5:76978290:C:T	1.35361e-18	-4.25965e-10	-1.40969
76978546	chr5:76978546:A:ATT	1.35e-18	-0.0167917	-1.39557
76978579	chr5:76978579:A:C	1.34622e-18	-4.25965e-10	-1.41517
76978593	chr5:76978593:G:C	1.35191e-18	-4.25965e-10	-1.41095
76978712	chr5:76978712:T:C	1.53161e-18	0.087351	-1.3735
76978810	chr5:76978810:A:G	1.35336e-18	-4.25965e-10	-1.40987
76979066	chr5:76979066:C:G	1.40151e-18	-0.165026	-1.20989
76979119	chr5:76979119:G:A	4.16034e-19	-1.19724	-1.39222
76979188	chr5:76979188:T:A	1.34996e-18	-4.25965e-10	-1.41239
76979735	chr5:76979735:C:A	1.61727e-18	0.119606	-1.35133
76979978	chr5:76979978:G:A	2.23062e-18	-4.25965e-10	-0.910187
76979987	chr5:76979987:C:T	1.35389e-18	-4.25965e-10	-1.40948
76979999	chr5:76979999:G:C	1.12242e-18	-0.188502	-1.40847
76980120	chr5:76980120:T:G	2.049e-18	-0.995114	-4.01506e-10
76980373	chr5:76980373:T:C	2.51144e-18	-4.25965e-10	-0.791609
76980550	chr5:76980550:C:T	1.42207e-18	-0.00126196	-1.35909
76980584	chr5:76980584:C:T	1.34851e-18	-4.25965e-10	-1.41346
76981105	chr5:76981105:G:A	1.41279e-18	-0.0206725	-1.34623
76981351	chr5:76981351:C:A	6.06638e-19	-1.58764	-0.624645
76981514	chr5:76981514:G:A	5.03673e-19	-1.50429	-0.894007
76981523	chr5:76981523:A:G	1.40697e-18	-0.0123314	-1.35869
76981625	chr5:76981625:G:A	1.37483e-18	-0.0401121	-1.35402
76981677	chr5:76981677:C:A	1.41741e-18	-4.25965e-10	-1.36364
76981689	chr5:76981689:C:T	1.45289e-18	0.0180448	-1.35696
76981767	chr5:76981767:G:A	1.06648e-18	-0.300157	-1.34794
76981893	chr5:76981893:A:G	4.71854e-19	-1.06627	-1.39728
76982578	chr5:76982578:A:G	2.61357e-19	-2.19358	-0.860753
76982607	chr5:76982607:A:C	4.8543e-19	-1.05003	-1.38515
76982872	chr5:76982872:C:T	7.26534e-19	-1.5353	-0.496636
76982927	chr5:76982927:C:T	1.60793e-18	-4.25965e-10	-1.23752
76982943	chr5:76982943:A:G	1.26298e-18	-0.137216	-1.34177
76982944	chr5:76982944:C:T	2.15468e-18	-4.25965e-10	-0.944822
76983207	chr5:76983207:T:G	6.3223e-19	-2.17097	-4.01506e-10
76985101	chr5:76985101:G:A	1.57936e-18	-4.25965e-10	-1.25545
76985419	chr5:76985419:C:G	6.21577e-18	-4.25965e-10	0.114625
76985560	chr5:76985560:G:A	2.57291e-18	-0.452969	-0.314458
76985729	chr5:76985729:C:CA	3.62466e-18	-4.25965e-10	-0.424704
76985858	chr5:76985858:C:T	4.27786e-19	-1.14644	-1.41516
76986035	chr5:76986035:C:T	1.26003e-18	-0.111221	-1.37011
76986118	chr5:76986118:C:T	1.82235e-18	-4.25965e-10	-1.11234
76986124	chr5:76986124:C:T	9.27924e-19	-0.434461	-1.35281
76986211	chr5:76986211:G:C	3.09606e-18	-4.25965e-10	-0.582334
76986410	chr5:76986410:A:G	2.57265e-18	-4.25965e-10	-0.767528
76986411	chr5:76986411:G:T	4.86865e-18	-4.25965e-10	-0.129649
76986721	chr5:76986721:A:T	4.64159e-18	-4.25965e-10	-0.177409
76986844	chr5:76986844:AC:A	9.21975e-19	-0.395969	-1.39773
76986979	chr5:76986979:C:T	1.55125e-18	-0.381312	-0.892093
76987075	chr5:76987075:C:A	1.4681e-18	-4.25965e-10	-1.3285
76988410	chr5:76988410:G:T	1.38597e-18	-4.25965e-10	-1.38606
76988491	chr5:76988491:C:T	1.35846e-18	-4.25965e-10	-1.40612
76988834	chr5:76988834:TTC:T	1.56627e-18	-4.25965e-10	-1.26377
76988976	chr5:76988976:C:T	4.52536e-19	-1.24189	-1.26346
76989046	chr5:76989046:G:A	1.35932e-18	-4.25965e-10	-1.40548
76989098	chr5:76989098:G:A	6.16046e-19	-2.1969	-4.01506e-10
76989129	chr5:76989129:C:T	1.89777e-18	-4.25965e-10	-1.07179
76989151	chr5:76989151:T:C	1.36901e-18	-4.25965e-10	-1.39838
76989605	chr5:76989605:A:G	1.71656e-18	-4.25965e-10	-1.17214
76990029	chr5:76990029:C:T	1.93721e-19	-2.067	-1.2868
76990079	chr5:76990079:G:A	4.05089e-18	-4.25965e-10	-0.313527
76990363	chr5:76990363:A:C	1.42995e-18	-4.25965e-10	-1.35483
76990617	chr5:76990617:T:G	3.17024e-18	-4.25965e-10	-0.558657
76990992	chr5:76990992:T:C	1.59691e-19	-2.13859	-1.40839
76991109	chr5:76991109:C:T	1.49343e-18	-4.25965e-10	-1.31139
76991502	chr5:76991502:C:T	1.4819e-18	-4.25965e-10	-1.31914
76991615	chr5:76991615:C:A	1.26618e-18	-0.501977	-0.97448
76991985	chr5:76991985:T:C	4.07889e-19	-1.33656	-1.27266
76992277	chr5:76992277:C:T	1.95557e-19	-2.17301	-1.17136
76992665	chr5:76992665:G:A	1.56577e-18	-4.25965e-10	-1.26409
76992844	chr5:76992844:CA:C	3.91794e-19	-1.31764	-1.33184
76992881	chr5:76992881:T:C	1.57912e-18	0.153513	-1.40911
76992924	chr5:76992924:A:G	3.41808e-19	-1.37799	-1.40798
76993185	chr5:76993185:T:C	9.66077e-19	-0.330391	-1.41658
76993481	chr5:76993481:C:T	1.54446e-18	-4.25965e-10	-1.27779
76993741	chr5:76993741:C:T	1.34433e-18	-4.25965e-10	-1.41657
76994030	chr5:76994030:T:C	1.39582e-18	-4.25965e-10	-1.37899
76994190	chr5:76994190:A:G	3.70479e-19	-1.3621	-1.34332
76994415	chr5:76994415:G:A	8.8642e-19	-0.416011	-1.41702
76994626	chr5:76994626:C:T	1.68255e-19	-2.21552	-1.27922
76994751	chr5:76994751:T:C	2.1505e-19	-1.83248	-1.41687
76994793	chr5:76994793:G:A	1.34471e-18	-4.25965e-10	-1.41629
76994869	chr5:76994869:A:T	1.36118e-18	-4.25965e-10	-1.40411
76995522	chr5:76995522:C:T	1.37007e-18	-4.25965e-10	-1.39761
76995632	chr5:76995632:G:A	8.16103e-19	-1.91568	-4.01506e-10
76995656	chr5:76995656:C:A	6.18863e-19	-2.19234	-4.01506e-10
76995906	chr5:76995906:C:G	1.35051e-18	-4.25965e-10	-1.41198
76995972	chr5:76995972:C:T	1.53153e-18	-4.25965e-10	-1.2862
76996633	chr5:76996633:G:A	3.50088e-19	-1.43602	-1.32602
76996690	chr5:76996690:C:T	7.96255e-19	-1.9403	-4.01506e-10
76996713	chr5:76996713:C:T	1.48127e-19	-2.21909	-1.40306
76996731	chr5:76996731:A:G	1.50196e-19	-2.19245	-1.41583
76996795	chr5:76996795:A:C	1.71396e-19	-2.11411	-1.36213
76996818	chr5:76996818:T:C	2.12977e-19	-2.22139	-1.03764
76997052	chr5:76997052:T:A	2.58725e-18	-4.25965e-10	-0.761869
76997300	chr5:76997300:CA:C	2.26735e-18	-4.25965e-10	-0.893852
76997404	chr5:76997404:T:G	1.46639e-18	-4.25965e-10	-1.32966
76997474	chr5:76997474:G:A	2.464e-19	-2.09197	-1.0213
76997748	chr5:76997748:C:T	1.04615e-18	-1.66735	-4.01506e-10
76997778	chr5:76997778:C:T	1.46106e-19	-2.22199	-1.4139
76997872	chr5:76997872:C:A	1.65464e-18	-4.25965e-10	-1.20888
76998358	chr5:76998358:G:A	5.5954e-19	-2.06173	-0.231372
76998360	chr5:76998360:A:G	7.26882e-19	-1.03169	-0.999768
76998986	chr5:76998986:C:A	2.98442e-19	-2.10594	-0.815706
76999895	chr5:76999895:G:A	2.86106e-19	-2.14916	-0.814699
77000169	chr5:77000169:A:T	4.57329e-18	-4.25965e-10	-0.192233
77000498	chr5:77000498:G:T	1.53449e-18	-4.25965e-10	-1.28427
77000574	chr5:77000574:A:C	1.88121e-18	-4.25965e-10	-1.08055
77000585	chr5:77000585:G:T	2.18517e-19	-2.11961	-1.11375
77000982	chr5:77000982:T:C	1.56931e-19	-2.18915	-1.37526
77001239	chr5:77001239:G:A	1.7729e-19	-2.18743	-1.255
77001246	chr5:77001246:C:G	2.65452e-19	-1.97429	-1.0645
77001342	chr5:77001342:A:G	4.67117e-18	-4.25965e-10	-0.171056
77001556	chr5:77001556:TCTC:T	1.45047e-18	-4.25965e-10	-1.34057
77001813	chr5:77001813:G:T	1.55989e-18	-4.25965e-10	-1.26785
77001900	chr5:77001900:G:A	1.55836e-18	-4.25965e-10	-1.26883
77002368	chr5:77002368:G:C	3.61361e-19	-2.01956	-0.710784
77002570	chr5:77002570:T:G	1.43656e-18	-4.25965e-10	-1.35022
77002699	chr5:77002699:G:C	1.09899e-18	-1.61807	-4.01506e-10
77002817	chr5:77002817:T:C	1.13411e-18	-1.58661	-4.01506e-10
77002947	chr5:77002947:G:A	4.35164e-19	-1.95837	-0.586127
77003375	chr5:77003375:A:G	3.29784e-19	-1.77615	-1.04563
77003429	chr5:77003429:C:T	3.74871e-19	-2.01153	-0.682112
77003458	chr5:77003458:A:G	3.54727e-19	-2.19982	-0.549056
77003995	chr5:77003995:C:T	1.51884e-18	-4.25965e-10	-1.29452
77004138	chr5:77004138:T:C	2.81839e-19	-2.06889	-0.909988
77004232	chr5:77004232:A:C	2.25693e-19	-1.94607	-1.25497
77004298	chr5:77004298:A:G	2.24928e-19	-1.92047	-1.28397
77004441	chr5:77004441:A:T	1.42489e-18	-4.25965e-10	-1.35837
77004652	chr5:77004652:G:C	1.65361e-18	-4.25965e-10	-1.2095
77004689	chr5:77004689:G:T	5.8424e-19	-1.85767	-0.392243
77004971	chr5:77004971:G:A	1.49347e-19	-2.22073	-1.39322
77005874	chr5:77005874:T:C	1.74622e-18	-4.25965e-10	-1.15501
77005875	chr5:77005875:T:G	8.1696e-19	-0.765671	-1.14896
77006075	chr5:77006075:ATTAT:A	5.69353e-19	-1.94484	-0.330883
77006398	chr5:77006398:G:A	7.76133e-19	-0.628626	-1.33727
77006493	chr5:77006493:A:C	1.4388e-18	-4.25965e-10	-1.34865
77006742	chr5:77006742:G:A	1.09757e-16	2.9858	-4.01506e-10
77007139	chr5:77007139:G:T	2.33115e-18	-4.25965e-10	-0.866105
77007366	chr5:77007366:T:C	5.8769e-19	-1.94635	-0.29767
77007573	chr5:77007573:T:C	4.3765e-19	-1.93089	-0.607908
77007812	chr5:77007812:C:T	1.1608e-18	-1.56335	-4.01506e-10
77007874	chr5:77007874:C:T	7.80378e-19	-1.96044	-4.01506e-10
77008252	chr5:77008252:G:A	1.05322e-18	-1.66061	-4.01506e-10
77008312	chr5:77008312:T:C	1.79757e-18	-1.12603	-4.01506e-10
77008598	chr5:77008598:A:G	1.52453e-18	-4.25965e-10	-1.29078
77008702	chr5:77008702:C:A	8.04394e-19	-0.757667	-1.17246
77008839	chr5:77008839:G:A	4.58006e-19	-2.0107	-0.482639
77008922	chr5:77008922:A:G	6.14233e-19	-2.15878	-0.0410681
77008946	chr5:77008946:A:G	5.33483e-19	-2.17261	-0.168185
77009001	chr5:77009001:C:T	3.46436e-19	-2.07294	-0.699585
77009186	chr5:77009186:A:G	3.23432e-19	-2.19919	-0.642047
77009231	chr5:77009231:G:A	9.50548e-19	-0.54958	-1.2136
77009304	chr5:77009304:G:C	7.41953e-19	-0.644532	-1.3664
77009337	chr5:77009337:T:C	8.91908e-19	-1.82686	-4.01506e-10
77009522	chr5:77009522:T:C	1.58188e-18	-4.25965e-10	-1.25385
77009756	chr5:77009756:T:C	2.68705e-19	-2.19787	-0.828736
77010349	chr5:77010349:G:A	7.39944e-19	-0.648151	-1.36549
77011278	chr5:77011278:A:G	2.89217e-19	-2.19723	-0.755813
77011385	chr5:77011385:T:C	1.58531e-18	-4.25965e-10	-1.25169
77011439	chr5:77011439:G:C	2.47325e-18	-4.25965e-10	-0.806933
77011747	chr5:77011747:A:G	1.95764e-19	-2.20631	-1.137
77011826	chr5:77011826:G:A	1.88991e-18	-4.25965e-10	-1.07594
77012082	chr5:77012082:C:T	1.73161e-18	-4.25965e-10	-1.16341
77012124	chr5:77012124:A:G	1.09378e-18	-0.763234	-0.859592
77013135	chr5:77013135:C:T	1.15415e-18	-0.764252	-0.804848
77013176	chr5:77013176:C:T	8.01537e-19	-1.00224	-0.931448
77013274	chr5:77013274:G:A	8.71299e-19	-1.85024	-4.01506e-10
77013581	chr5:77013581:C:G	4.68393e-19	-1.79667	-0.674241
77013796	chr5:77013796:G:T	1.53654e-18	-1.28293	-4.01506e-10
77014072	chr5:77014072:A:G	1.66115e-19	-2.17838	-1.32916
77014077	chr5:77014077:T:A	1.40849e-18	-4.25965e-10	-1.36994
77014289	chr5:77014289:T:G	7.00342e-19	-1.65802	-0.410632
77014333	chr5:77014333:C:T	1.96046e-18	-4.25965e-10	-1.03929
77014573	chr5:77014573:T:C	8.5277e-19	-0.810424	-1.06131
77014719	chr5:77014719:G:A	1.50785e-18	-4.25965e-10	-1.30178
77014939	chr5:77014939:A:G	1.42446e-18	-4.25965e-10	-1.35867
77014955	chr5:77014955:A:G	6.62652e-19	-2.18196	0.0579917
77015010	chr5:77015010:T:C	6.89405e-19	-1.8577	-0.226693
77015194	chr5:77015194:T:C	1.37971e-18	-4.25965e-10	-1.39059
77015666	chr5:77015666:T:C	2.3962e-19	-2.17746	-0.963703
77015687	chr5:77015687:G:T	3.51013e-18	-4.25965e-10	-0.456813
77015752	chr5:77015752:T:C	6.47471e-19	-1.12956	-1.01759
77015882	chr5:77015882:G:A	1.57309e-18	-4.25965e-10	-1.25943
77016033	chr5:77016033:T:C	1.51977e-19	-2.20118	-1.39531
77017903	chr5:77017903:C:T	2.63211e-19	-1.63181	-1.41545
77017947	chr5:77017947:G:A	1.81265e-18	-4.25965e-10	-1.11768
77018081	chr5:77018081:C:T	1.48619e-19	-2.20852	-1.41032
77018340	chr5:77018340:C:T	1.3486e-18	-4.25965e-10	-1.4134
77019063	chr5:77019063:T:A	1.70705e-19	-2.07054	-1.40974
77019200	chr5:77019200:C:T	1.34421e-18	-4.25965e-10	-1.41666
77019244	chr5:77019244:T:C	6.60118e-19	-2.1278	-4.01506e-10
77020474	chr5:77020474:C:A	4.14182e-19	-1.85217	-0.74175
77020743	chr5:77020743:T:C	1.38848e-18	-4.25965e-10	-1.38426
77021119	chr5:77021119:G:A	1.59595e-18	-4.25965e-10	-1.24499
77021127	chr5:77021127:A:G	1.34528e-18	-4.25965e-10	-1.41586
77021484	chr5:77021484:T:A	1.35913e-18	-4.25965e-10	-1.40562
77021728	chr5:77021728:C:T	1.75786e-19	-2.20952	-1.24143
77021875	chr5:77021875:A:C	1.62879e-18	-4.25965e-10	-1.22463
77022546	chr5:77022546:C:T	2.88797e-18	-0.417467	-0.234445
77022644	chr5:77022644:A:G	3.46271e-19	-1.87214	-0.900856
77023255	chr5:77023255:G:T	3.34179e-18	-0.400354	-0.105603
77023344	chr5:77023344:C:T	2.31327e-18	-4.25965e-10	-0.873803
77023392	chr5:77023392:A:G	2.87107e-19	-2.18996	-0.770408
77023519	chr5:77023519:A:G	5.3584e-19	-1.4741	-0.862282
77024005	chr5:77024005:A:C	2.72365e-18	-4.25965e-10	-0.710492
77024069	chr5:77024069:G:A	1.57912e-19	-2.22204	-1.33614
77024283	chr5:77024283:T:C	3.36745e-18	-4.25965e-10	-0.498309
77024303	chr5:77024303:TTGAG:T	6.04623e-19	-2.21561	-4.01506e-10
77025105	chr5:77025105:G:A	1.55687e-19	-2.21939	-1.35298
77025280	chr5:77025280:C:T	7.09912e-19	-0.645844	-1.40924
77025395	chr5:77025395:G:A	2.50423e-18	-4.25965e-10	-0.794484
77025443	chr5:77025443:G:A	1.33888e-17	0.34516	0.536792
77025485	chr5:77025485:G:A	1.34386e-18	-4.25965e-10	-1.41692
77026264	chr5:77026264:C:T	1.34406e-18	-4.25965e-10	-1.41677
77026496	chr5:77026496:T:C	1.57831e-17	1.20939	-0.162922
77027110	chr5:77027110:T:C	5.55718e-19	-1.40206	-0.897901
77027155	chr5:77027155:T:C	1.39371e-18	-4.25965e-10	-1.3805
77027184	chr5:77027184:T:A	1.17105e-17	0.915552	-0.16753
77027381	chr5:77027381:C:T	1.91339e-19	-2.21832	-1.14785
77027459	chr5:77027459:T:G	6.03558e-19	-0.826481	-1.3909
77027707	chr5:77027707:A:G	1.35629e-18	-4.25965e-10	-1.40771
77027854	chr5:77027854:T:C	1.4591e-17	1.1678	-0.199863
77027961	chr5:77027961:CAG:C	1.87808e-19	-2.21933	-1.16548
77028661	chr5:77028661:C:A	1.46906e-18	-4.25965e-10	-1.32784
77028754	chr5:77028754:G:A	1.57569e-18	-4.25965e-10	-1.25777
77028941	chr5:77028941:T:C	2.01103e-19	-2.22074	-1.09566
77029055	chr5:77029055:G:A	2.48005e-18	-4.25965e-10	-0.804185
77029060	chr5:77029060:T:C	1.36294e-18	-4.25965e-10	-1.40282
77029198	chr5:77029198:T:C	1.42366e-17	1.2135	-0.270151
77029535	chr5:77029535:GGAACTCA:G	1.35728e-18	-4.25965e-10	-1.40698
77029871	chr5:77029871:C:T	2.03168e-18	-4.25965e-10	-1.0036
77030719	chr5:77030719:C:T	2.24654e-18	-4.25965e-10	-0.903075
77031060	chr5:77031060:G:A	2.14628e-19	-2.20924	-1.04207
77031277	chr5:77031277:A:G	1.34432e-18	-4.25965e-10	-1.41658
77031376	chr5:77031376:T:G	1.7847e-18	-1.13321	-4.01506e-10
77031487	chr5:77031487:G:A	5.36029e-19	-1.23367	-1.10236
77031745	chr5:77031745:A:G	8.28603e-19	-1.90048	-4.01506e-10
77031993	chr5:77031993:C:G	1.54941e-19	-2.19049	-1.38669
77032135	chr5:77032135:A:G	3.21371e-18	-4.25965e-10	-0.545038
77032344	chr5:77032344:A:G	1.55358e-18	-4.25965e-10	-1.2719
77032430	chr5:77032430:G:A	2.03274e-19	-2.22195	-1.08371
77032947	chr5:77032947:C:T	6.00743e-19	-2.22205	-4.01506e-10
77033120	chr5:77033120:A:G	2.93908e-18	-4.25965e-10	-0.634368
77033325	chr5:77033325:T:C	1.1657e-18	-1.55915	-4.01506e-10
77033338	chr5:77033338:TTG:T	1.54141e-18	-4.25965e-10	-1.27976
77033558	chr5:77033558:G:C	5.73351e-19	-0.861805	-1.40692
77033925	chr5:77033925:C:T	1.9443e-19	-2.22205	-1.1281
77034526	chr5:77034526:T:C	2.49794e-18	-4.25965e-10	-0.796999
77034531	chr5:77034531:T:C	3.18993e-18	-0.193451	-0.359013
77034576	chr5:77034576:G:A	1.46619e-19	-2.22187	-1.41051
77034643	chr5:77034643:G:A	1.62206e-18	-4.25965e-10	-1.22877
77034732	chr5:77034732:A:G	1.4258e-18	-4.25965e-10	-1.35773
77034948	chr5:77034948:A:G	2.77623e-18	-4.25965e-10	-0.691371
77034985	chr5:77034985:CAAG:C	9.68483e-19	-0.674565	-1.06992
77035115	chr5:77035115:G:A	1.73899e-17	1.1718	-0.0283727
77035156	chr5:77035156:C:A	2.48247e-18	-4.25965e-10	-0.803212
77035442	chr5:77035442:A:G	2.51055e-18	-4.25965e-10	-0.791963
77035594	chr5:77035594:G:A	1.55805e-18	-4.25965e-10	-1.26903
77035624	chr5:77035624:G:A	6.27201e-19	-2.17895	-4.01506e-10
77036089	chr5:77036089:C:T	1.89075e-18	-4.25965e-10	-1.07549
77036127	chr5:77036127:T:C	7.5456e-18	-4.25965e-10	0.3085
77036153	chr5:77036153:A:G	4.2836e-18	-4.25965e-10	-0.25767
77036510	chr5:77036510:T:TA	2.101e-18	-4.25965e-10	-0.97005
77036781	chr5:77036781:C:T	5.60962e-19	-0.887088	-1.40348
77037292	chr5:77037292:G:A	1.68694e-19	-2.07518	-1.41695
77037376	chr5:77037376:T:C	9.18272e-18	-4.25965e-10	0.504859
77037467	chr5:77037467:T:C	1.55796e-18	-4.25965e-10	-1.26909
77037532	chr5:77037532:G:T	2.15252e-19	-2.22199	-1.02642
77037941	chr5:77037941:A:G	1.65629e-18	-4.25965e-10	-1.20788
77038332	chr5:77038332:CCTGT:C	1.60899e-17	1.34849	-0.282764
77039349	chr5:77039349:A:G	1.655e-18	-4.25965e-10	-1.20867
77039489	chr5:77039489:A:G	2.9611e-18	-4.25965e-10	-0.626904
77039798	chr5:77039798:A:C	1.90682e-19	-2.22171	-1.1479
77040014	chr5:77040014:G:A	7.04915e-18	-4.25965e-10	0.240443
77040100	chr5:77040100:C:T	2.30481e-19	-1.88306	-1.29699
77040151	chr5:77040151:C:T	1.36498e-17	1.09015	-0.188897
77040228	chr5:77040228:C:T	5.91219e-18	-4.25965e-10	0.064552
77040651	chr5:77040651:A:T	2.05317e-19	-2.03055	-1.26512
77040667	chr5:77040667:C:A	9.20835e-18	-4.25965e-10	0.507646
77040880	chr5:77040880:T:C	9.16744e-18	-4.25965e-10	0.503193
77041119	chr5:77041119:TC:T	1.75245e-19	-2.06673	-1.38731
77041133	chr5:77041133:C:T	2.02414e-19	-2.05579	-1.25411
77041218	chr5:77041218:C:A	5.48132e-19	-0.919251	-1.39445
77041761	chr5:77041761:T:C	1.69556e-18	-1.18445	-4.01506e-10
77041793	chr5:77041793:A:T	6.06578e-19	-2.21239	-4.01506e-10
77043801	chr5:77043801:G:T	1.77588e-18	-4.25965e-10	-1.13817
77044221	chr5:77044221:G:A	2.44786e-19	-1.78062	-1.33922
77044348	chr5:77044348:G:T	4.20788e-19	-2.2122	-0.365892
77044588	chr5:77044588:A:G	2.84673e-18	-4.25965e-10	-0.666295
77044940	chr5:77044940:C:G	8.02607e-18	-4.25965e-10	0.37023
77045082	chr5:77045082:AAG:A	1.56278e-18	-4.25965e-10	-1.266
77045122	chr5:77045122:C:CAGAAGAGCA	6.18645e-19	-2.19269	-4.01506e-10
77045352	chr5:77045352:G:C	4.20618e-19	-2.21634	-0.362156
77045379	chr5:77045379:A:G	1.60328e-18	-4.25965e-10	-1.24041
77045462	chr5:77045462:TGTTC:T	1.32579e-18	-1.22802	-0.202435
77045463	chr5:77045463:G:A	1.40133e-18	-4.25965e-10	-1.37504
77045725	chr5:77045725:C:T	5.05934e-19	-1.25078	-1.14303
77045756	chr5:77045756:C:T	1.55841e-18	-4.25965e-10	-1.2688
77045762	chr5:77045762:G:A	2.18697e-18	-4.25965e-10	-0.929948
77045844	chr5:77045844:C:T	3.16159e-18	-4.25965e-10	-0.561388
77046021	chr5:77046021:G:A	2.48613e-18	-4.25965e-10	-0.801736
77046148	chr5:77046148:T:C	5.13589e-19	-1.25711	-1.12169
77046163	chr5:77046163:G:T	2.73586e-18	-4.25965e-10	-0.70602
77047181	chr5:77047181:C:G	1.43693e-17	1.12161	-0.168977
77047359	chr5:77047359:TAA:T	5.50981e-19	-0.908263	-1.40026
77047511	chr5:77047511:C:T	1.46159e-17	1.21133	-0.24169
77047558	chr5:77047558:G:T	2.00701e-18	-4.25965e-10	-1.01582
77047605	chr5:77047605:C:CT	4.53734e-19	-2.21538	-0.287324
77047645	chr5:77047645:C:G	1.3476e-18	-4.25965e-10	-1.41414
77047883	chr5:77047883:T:G	4.78119e-19	-1.26629	-1.18407
77047920	chr5:77047920:A:G	2.22478e-18	-4.25965e-10	-0.912805
77048174	chr5:77048174:T:C	2.69815e-19	-2.13628	-0.886201
77048317	chr5:77048317:A:C	2.01601e-18	-4.25965e-10	-1.01134
77048402	chr5:77048402:A:C	1.36905e-18	-4.25965e-10	-1.39834
77048734	chr5:77048734:G:A	1.55129e-18	-4.25965e-10	-1.27338
77048761	chr5:77048761:G:A	2.0074e-18	-4.25965e-10	-1.01563
77049149	chr5:77049149:A:G	2.60683e-18	-4.25965e-10	-0.75433
77049618	chr5:77049618:C:T	2.10567e-19	-1.91991	-1.35051
77049834	chr5:77049834:G:A	1.65456e-18	-4.25965e-10	-1.20893
77050114	chr5:77050114:T:C	1.90478e-19	-2.22204	-1.14864
77050678	chr5:77050678:G:A	9.18331e-18	-4.25965e-10	0.504923
77050899	chr5:77050899:A:G	5.57754e-19	-1.12597	-1.17033
77051029	chr5:77051029:G:A	7.07506e-19	-1.63252	-0.425958
77051128	chr5:77051128:CTAA:C	5.47201e-19	-0.913314	-1.40209
77051163	chr5:77051163:G:A	5.61096e-19	-0.888929	-1.4014
77051392	chr5:77051392:C:T	6.56777e-19	-2.13288	-4.01506e-10
77051466	chr5:77051466:A:G	1.23088e-17	1.04925	-0.251397
77051519	chr5:77051519:A:G	1.8949e-19	-2.22205	-1.15383
77052162	chr5:77052162:G:C	2.6675e-18	-4.25965e-10	-0.731323
77052262	chr5:77052262:A:AG	2.74628e-18	-4.25965e-10	-0.702219
77052268	chr5:77052268:G:A	1.34898e-18	-4.25965e-10	-1.41312
77052345	chr5:77052345:C:CCTGT	2.58104e-18	-4.25965e-10	-0.764271
77053062	chr5:77053062:T:C	2.65138e-18	-4.25965e-10	-0.737385
77054075	chr5:77054075:T:C	1.46172e-17	1.1178	-0.148065
77054271	chr5:77054271:G:A	1.34383e-18	-4.25965e-10	-1.41694
77054314	chr5:77054314:G:A	3.95282e-19	-2.21024	-0.430383
77054983	chr5:77054983:C:G	5.3214e-19	-0.948086	-1.39523
77054987	chr5:77054987:C:T	2.61947e-18	-4.25965e-10	-0.749494
77055245	chr5:77055245:T:C	1.65757e-18	-4.25965e-10	-1.20711
77055911	chr5:77055911:G:A	2.19053e-19	-2.22205	-1.00886
77056148	chr5:77056148:A:G	1.86043e-19	-2.22176	-1.17248
77056385	chr5:77056385:C:T	1.70866e-18	-4.25965e-10	-1.17676
77056410	chr5:77056410:G:A	4.02682e-17	1.48036	0.502735
77056544	chr5:77056544:A:G	1.7304e-19	-2.22154	-1.24516
77056814	chr5:77056814:A:C	1.76149e-18	-1.01249	-0.133813
77056891	chr5:77056891:CA:C	1.35495e-18	-4.25965e-10	-1.4087
77056908	chr5:77056908:TTAATAA:T	5.0345e-17	1.58048	0.62596
77056969	chr5:77056969:AAAG:A	2.57431e-18	-4.25965e-10	-0.766885
77058028	chr5:77058028:G:A	5.85152e-19	-0.853048	-1.3953
77058177	chr5:77058177:C:G	2.08942e-19	-2.06591	-1.21226
77059070	chr5:77059070:T:C	1.6236e-17	1.18852	-0.113757
77059204	chr5:77059204:C:T	1.55805e-18	-4.25965e-10	-1.26903
77059229	chr5:77059229:G:A	1.76476e-19	-2.04618	-1.40085
77059374	chr5:77059374:G:T	2.17088e-18	-4.25965e-10	-0.937331
77059437	chr5:77059437:T:C	1.38225e-18	-4.25965e-10	-1.38875
77059846	chr5:77059846:ATTTG:A	2.2041e-18	-4.25965e-10	-0.922145
77060395	chr5:77060395:C:A	6.2099e-19	-0.772322	-1.41658
77060900	chr5:77060900:T:C	1.96758e-19	-2.21962	-1.11863
77061076	chr5:77061076:A:G	4.40607e-17	1.54022	0.532883
77061115	chr5:77061115:T:C	5.73256e-19	-0.864772	-1.40412
77061523	chr5:77061523:T:C	2.19307e-18	-4.25965e-10	-0.927162
77061699	chr5:77061699:A:G	1.38558e-18	-4.25965e-10	-1.38634
77061875	chr5:77061875:G:A	6.22637e-19	-2.18626	-4.01506e-10
77061952	chr5:77061952:A:G	6.27104e-18	-4.25965e-10	0.123478
77062255	chr5:77062255:C:T	2.02133e-18	-4.25965e-10	-1.00871
77062752	chr5:77062752:A:G	2.6322e-18	-4.25965e-10	-0.744643
77062897	chr5:77062897:A:G	8.65777e-19	-0.788533	-1.06806
77062962	chr5:77062962:T:A	5.15331e-19	-0.984045	-1.39137
77062972	chr5:77062972:G:A	1.65451e-18	-4.25965e-10	-1.20896
77063519	chr5:77063519:C:T	5.60926e-19	-1.29459	-0.996046
77063638	chr5:77063638:G:A	3.12086e-18	-4.25965e-10	-0.574355
77063648	chr5:77063648:A:C	7.57593e-18	-4.25965e-10	0.312511
77064297	chr5:77064297:G:A	1.98456e-19	-2.21813	-1.11153
77064387	chr5:77064387:C:T	2.23011e-19	-2.21114	-1.00186
77064835	chr5:77064835:G:A	2.08247e-18	-4.25965e-10	-0.97891
77064880	chr5:77064880:T:C	1.73316e-17	0.996412	0.143657
77064953	chr5:77064953:T:G	4.71099e-17	1.1895	0.95052
77064991	chr5:77064991:C:T	3.6329e-19	-2.10139	-0.623626
77065367	chr5:77065367:A:G	1.70909e-18	-1.03493	-0.14157
77065770	chr5:77065770:A:T	2.42466e-18	-0.826773	-4.01506e-10
77065912	chr5:77065912:A:G	1.55851e-18	-4.25965e-10	-1.26874
77066177	chr5:77066177:A:G	1.35976e-18	-4.25965e-10	-1.40516
77066281	chr5:77066281:T:G	7.77187e-18	-4.25965e-10	0.338046
77066608	chr5:77066608:C:G	1.5553e-18	-4.25965e-10	-1.2708
77066664	chr5:77066664:A:G	7.75424e-19	-1.96681	-4.01506e-10
77066733	chr5:77066733:T:C	2.24164e-18	-4.25965e-10	-0.905257
77067046	chr5:77067046:CAT:C	1.55957e-18	-4.25965e-10	-1.26806
77067250	chr5:77067250:T:C	1.99697e-19	-2.00944	-1.31398
77067432	chr5:77067432:G:A	1.09271e-17	0.481548	0.197236
77067663	chr5:77067663:C:T	1.74055e-18	-4.25965e-10	-1.15826
77067740	chr5:77067740:C:T	5.52497e-19	-1.17773	-1.12804
77067823	chr5:77067823:A:G	2.91718e-18	0.506311	-1.14816
77069214	chr5:77069214:T:C	4.40525e-18	-0.229667	-4.01506e-10
77069223	chr5:77069223:CAG:C	2.12439e-18	-4.25965e-10	-0.958982
77069710	chr5:77069710:A:T	3.47691e-19	-1.36617	-1.40273
77069883	chr5:77069883:T:C	6.84681e-19	-2.09127	-4.01506e-10
77070105	chr5:77070105:C:T	2.50563e-19	-1.68533	-1.41118
77070194	chr5:77070194:T:C	2.29349e-18	0.200433	-1.08282
77070469	chr5:77070469:C:G	6.06226e-19	-0.80623	-1.40674
77070643	chr5:77070643:G:A	1.51448e-17	0.690362	0.314828
77070748	chr5:77070748:T:C	3.95625e-18	-4.25965e-10	-0.337169
77070913	chr5:77070913:A:G	1.4735e-17	0.578315	0.399446
77071089	chr5:77071089:A:G	1.83225e-19	-2.22176	-1.18775
77071115	chr5:77071115:T:C	1.68699e-18	-4.25965e-10	-1.18952
77071271	chr5:77071271:G:A	2.2449e-19	-2.00859	-1.1978
77071752	chr5:77071752:T:C	3.49162e-19	-1.97281	-0.791878
77072212	chr5:77072212:T:TA	1.96262e-18	-4.25965e-10	-1.03818
77072604	chr5:77072604:C:T	1.65017e-19	-2.22018	-1.294
77072746	chr5:77072746:T:C	2.66782e-18	-4.25965e-10	-0.731203
77072838	chr5:77072838:A:G	2.1812e-19	-1.881	-1.35417
77073073	chr5:77073073:G:T	7.85097e-18	0.857163	-0.50899
77073177	chr5:77073177:C:T	3.0498e-18	-4.25965e-10	-0.597388
77073179	chr5:77073179:T:G	1.58203e-19	-2.22205	-1.33429
77073512	chr5:77073512:T:G	5.22408e-19	-0.955463	-1.40631
77073669	chr5:77073669:C:G	1.87649e-19	-2.21672	-1.16893
77073697	chr5:77073697:TTTG:T	1.74319e-18	-1.15675	-4.01506e-10
77074704	chr5:77074704:T:C	2.04719e-18	-4.25965e-10	-0.995995
77074780	chr5:77074780:T:A	1.5079e-19	-2.21492	-1.38941
77074810	chr5:77074810:C:T	1.86355e-18	-4.25965e-10	-1.08998
77075002	chr5:77075002:T:C	1.46218e-19	-2.22021	-1.41491
77075055	chr5:77075055:G:A	3.1617e-18	-4.25965e-10	-0.561356
77075577	chr5:77075577:G:A	2.23365e-18	-4.25965e-10	-0.90883
77075607	chr5:77075607:A:G	2.60189e-18	-4.25965e-10	-0.756228
77075679	chr5:77075679:G:A	5.37491e-19	-1.23332	-1.09999
77075891	chr5:77075891:T:C	1.77274e-19	-2.04991	-1.39261
77075892	chr5:77075892:G:A	3.44171e-18	-4.25965e-10	-0.476496
77076776	chr5:77076776:A:G	1.8602e-18	-4.25965e-10	-1.09178
77076884	chr5:77076884:G:A	1.5767e-19	-2.21991	-1.3398
77077242	chr5:77077242:G:T	1.352e-18	-4.25965e-10	-1.41088
77077243	chr5:77077243:C:T	1.3513e-18	-4.25965e-10	-1.4114
77077416	chr5:77077416:G:C	1.52816e-19	-2.22198	-1.369
77077766	chr5:77077766:G:A	5.59472e-18	-4.25965e-10	0.00935932
77078040	chr5:77078040:T:C	2.94515e-19	-1.54028	-1.39461
77078219	chr5:77078219:T:C	3.73425e-18	-4.25965e-10	-0.394917
77078233	chr5:77078233:C:G	2.03289e-18	-4.25965e-10	-1.00301
77078248	chr5:77078248:TTAA:T	3.15619e-18	-4.25965e-10	-0.5631
77078297	chr5:77078297:A:G	2.0219e-18	-4.25965e-10	-1.00842
77078324	chr5:77078324:T:G	7.70048e-18	-4.25965e-10	0.328817
77078327	chr5:77078327:G:T	1.75843e-18	-4.25965e-10	-1.14804
77078372	chr5:77078372:G:C	2.01738e-18	-4.25965e-10	-1.01067
77079131	chr5:77079131:A:C	1.56871e-19	-2.22089	-1.3439
77079252	chr5:77079252:G:A	1.20525e-18	-0.191569	-1.33421
77079501	chr5:77079501:T:C	6.20633e-19	-2.18948	-4.01506e-10
77079635	chr5:77079635:A:G	6.22972e-19	-2.18572	-4.01506e-10
77079897	chr5:77079897:T:C	9.9866e-19	-2.16517	0.451369
77079954	chr5:77079954:T:C	1.86798e-19	-2.21923	-1.17096
77079996	chr5:77079996:A:G	1.95977e-18	-4.25965e-10	-1.03964
77080295	chr5:77080295:T:G	3.37213e-18	-4.25965e-10	-0.49692
77080310	chr5:77080310:T:A	1.46679e-18	-0.101715	-1.22768
77080759	chr5:77080759:G:A	1.38772e-18	-4.25965e-10	-1.3848
77080812	chr5:77080812:A:G	5.86696e-19	-1.25807	-0.987642
77080862	chr5:77080862:A:G	1.20711e-18	-0.162453	-1.36178
77081065	chr5:77081065:G:A	8.68712e-17	-4.25965e-10	2.75196
77081273	chr5:77081273:C:G	2.25769e-18	-4.25965e-10	-0.898124
77081407	chr5:77081407:C:G	1.54674e-19	-2.21156	-1.36734
77081711	chr5:77081711:A:G	1.47967e-18	-0.034553	-1.28609
77083005	chr5:77083005:T:C	1.79597e-19	-2.0572	-1.37231
77083064	chr5:77083064:G:A	1.56619e-19	-2.21875	-1.34766
77083094	chr5:77083094:A:G	3.93735e-18	-4.25965e-10	-0.341957
77083117	chr5:77083117:G:A	1.84824e-19	-2.13326	-1.26756
77083159	chr5:77083159:A:G	1.47443e-18	-4.25965e-10	-1.3242
77083622	chr5:77083622:C:T	1.78388e-18	-4.25965e-10	-1.13368
77083623	chr5:77083623:G:A	1.45755e-18	-4.25965e-10	-1.33571
77083889	chr5:77083889:C:T	1.63061e-18	-4.25965e-10	-1.22351
77084175	chr5:77084175:G:A	2.08783e-19	-1.86197	-1.41696
77084504	chr5:77084504:C:T	1.70368e-17	-0.466118	1.58903
77084606	chr5:77084606:A:G	1.44186e-18	-4.25965e-10	-1.34653
77084633	chr5:77084633:G:A	1.75969e-18	-4.25965e-10	-1.14733
77084807	chr5:77084807:A:T	1.8618e-18	-4.25965e-10	-1.09092
77084923	chr5:77084923:A:G	2.27509e-18	-4.25965e-10	-0.890444
77085094	chr5:77085094:A:G	1.47143e-18	-4.25965e-10	-1.32623
77085144	chr5:77085144:A:G	1.36705e-18	-4.25965e-10	-1.39981
77085267	chr5:77085267:G:A	1.4187e-18	-4.25965e-10	-1.36273
77085462	chr5:77085462:T:C	3.01292e-19	-1.52243	-1.38971
77085493	chr5:77085493:G:A	2.60873e-19	-1.64341	-1.41277
77085713	chr5:77085713:C:T	1.34799e-18	-4.25965e-10	-1.41385
77085867	chr5:77085867:G:A	3.86218e-18	-4.25965e-10	-0.361234
77086053	chr5:77086053:T:C	7.04055e-19	-2.06336	-4.01506e-10
77086139	chr5:77086139:T:C	6.78069e-19	-2.10097	-4.01506e-10
77086389	chr5:77086389:A:G	1.66148e-18	-4.25965e-10	-1.20476
77086767	chr5:77086767:A:G	1.06981e-17	-4.25965e-10	0.657597
77086872	chr5:77086872:A:G	2.57217e-19	-1.87832	-1.19199
77086976	chr5:77086976:G:A	1.14314e-17	-4.25965e-10	0.723902
77087160	chr5:77087160:A:G	1.4365e-18	-4.25965e-10	-1.35025
77087225	chr5:77087225:G:T	2.9377e-18	-4.25965e-10	-0.634836
77087320	chr5:77087320:G:A	1.3524e-18	-4.25965e-10	-1.41058
77087579	chr5:77087579:A:G	1.84396e-18	-4.25965e-10	-1.10055
77087833	chr5:77087833:T:C	1.8401e-18	-4.25965e-10	-1.10264
77088013	chr5:77088013:G:A	6.54368e-19	-2.13655	-4.01506e-10
77088093	chr5:77088093:C:T	2.87237e-18	-4.25965e-10	-0.657328
77088189	chr5:77088189:A:G	1.54393e-18	-4.25965e-10	-1.27813
77088624	chr5:77088624:C:T	2.29499e-18	-4.25965e-10	-0.881735
77089120	chr5:77089120:GGAGTT:G	7.01733e-19	-2.0242	-0.0424626
77089516	chr5:77089516:A:G	7.53429e-19	-0.601165	-1.39442
77089745	chr5:77089745:T:G	2.01919e-17	-4.25965e-10	1.29281
77089831	chr5:77089831:A:G	1.45954e-18	-4.25965e-10	-1.33434
77090467	chr5:77090467:G:T	1.45471e-18	-4.25965e-10	-1.33766
77090477	chr5:77090477:G:T	4.96376e-17	-4.25965e-10	2.19228
77090508	chr5:77090508:T:C	1.25264e-18	-0.573342	-0.913872
77090554	chr5:77090554:T:A	5.05144e-18	-4.25965e-10	-0.0927914
77090749	chr5:77090749:A:G	2.52297e-18	-4.25965e-10	-0.787029
77090899	chr5:77090899:T:C	6.06871e-19	-2.2119	-4.01506e-10
77091018	chr5:77091018:T:C	1.9406e-18	0.363149	-1.41262
77091316	chr5:77091316:G:A	1.43652e-18	-4.25965e-10	-1.35024
77091322	chr5:77091322:A:T	1.39436e-17	-4.25965e-10	0.922553
77091374	chr5:77091374:TCA:T	1.8731e-18	-1.08487	-4.01506e-10
77091498	chr5:77091498:C:T	5.89757e-18	-4.25965e-10	0.0620749
77091547	chr5:77091547:C:T	3.41448e-18	0.533885	-1.01832
77091577	chr5:77091577:G:T	1.74409e-18	-4.25965e-10	-1.15623
77091617	chr5:77091617:G:A	1.70072e-18	-4.25965e-10	-1.18141
77091670	chr5:77091670:TAAAAA:T	2.01348e-18	-4.25965e-10	-1.0126
77092398	chr5:77092398:A:T	1.80484e-18	-4.25965e-10	-1.122
77092456	chr5:77092456:G:A	1.44652e-18	0.025118	-1.36842
77092867	chr5:77092867:A:C	2.61738e-18	0.269179	-1.01947
77093974	chr5:77093974:A:G	1.34719e-18	-4.25965e-10	-1.41444
77094414	chr5:77094414:A:G	1.88206e-18	-0.000857643	-1.07924
77094742	chr5:77094742:A:G	1.17171e-18	-1.92428	0.370284
77094864	chr5:77094864:T:C	2.71975e-18	-4.25965e-10	-0.711926
77095034	chr5:77095034:C:T	4.79693e-18	-1.81942	1.67493
77095142	chr5:77095142:T:C	8.66791e-18	0.0792884	0.367874
77095298	chr5:77095298:A:G	2.79376e-17	-4.25965e-10	1.61751
77095754	chr5:77095754:C:T	7.13061e-19	-1.95809	-0.092567
77095879	chr5:77095879:G:A	2.11549e-18	-4.25965e-10	-0.963178
77096109	chr5:77096109:A:C	2.39038e-18	0.179869	-1.02088
77096241	chr5:77096241:A:G	2.40373e-18	0.087708	-0.92315
77096597	chr5:77096597:T:G	6.4163e-19	-1.18518	-0.971025
77096718	chr5:77096718:C:T	1.49814e-17	-4.25965e-10	0.994342
77096728	chr5:77096728:G:A	1.41837e-18	-4.25965e-10	-1.36296
77096753	chr5:77096753:G:A	2.25594e-17	-4.25965e-10	1.40369
77097023	chr5:77097023:T:C	1.34646e-18	-4.25965e-10	-1.41499
77097177	chr5:77097177:G:A	1.58992e-18	-4.25965e-10	-1.24878
77097238	chr5:77097238:C:T	2.69916e-18	0.496673	-1.2162
77097889	chr5:77097889:T:A	3.41294e-17	-4.25965e-10	1.8177
77098041	chr5:77098041:CA:C	4.63069e-18	0.277443	-0.457203
77098071	chr5:77098071:C:T	6.47337e-18	0.493399	-0.338166
77098244	chr5:77098244:T:G	3.8084e-18	-4.25965e-10	-0.375255
77098261	chr5:77098261:C:G	1.99262e-19	-2.04956	-1.27604
77098291	chr5:77098291:T:A	4.04366e-18	-4.25965e-10	-0.315316
77098848	chr5:77098848:T:C	3.29834e-16	1.44438	2.64174
77098864	chr5:77098864:A:T	5.30046e-19	-2.22064	-0.126616
77098917	chr5:77098917:A:C	1.3459e-18	-4.25965e-10	-1.4154
77098982	chr5:77098982:C:T	3.34593e-18	0.424779	-0.929498
77099207	chr5:77099207:G:A	6.3746e-19	-2.16273	-4.01506e-10
77099359	chr5:77099359:C:T	2.09291e-17	0.296268	1.03241
77099724	chr5:77099724:C:T	5.26566e-18	-4.25965e-10	-0.0512574
77099782	chr5:77099782:G:C	4.65129e-18	0.310858	-0.486179
77099799	chr5:77099799:A:G	2.08767e-18	0.32934	-1.30575
77099855	chr5:77099855:C:A	1.90639e-19	-1.96534	-1.4045
77099908	chr5:77099908:C:A	2.15969e-18	-4.25965e-10	-0.942499
77099990	chr5:77099990:A:C	8.97287e-18	0.563312	-0.0815706
77100092	chr5:77100092:C:A	4.06402e-18	0.63619	-0.946481
77100134	chr5:77100134:A:G	2.66265e-18	-0.733142	-4.01506e-10
77100204	chr5:77100204:C:T	1.6514e-18	-4.25965e-10	-1.21084
77100365	chr5:77100365:C:G	6.39698e-18	-4.25965e-10	0.143362
77101138	chr5:77101138:T:G	1.97301e-18	-4.25965e-10	-1.03291
77101158	chr5:77101158:G:A	7.07931e-19	-0.664196	-1.39368
77101783	chr5:77101783:G:T	2.69206e-18	-4.25965e-10	-0.722159
77101789	chr5:77101789:G:T	5.82944e-18	-4.25965e-10	0.0504564
77101965	chr5:77101965:A:G	1.34655e-18	-4.25965e-10	-1.41492
77102082	chr5:77102082:G:T	1.34993e-18	-4.25965e-10	-1.41241
77102085	chr5:77102085:C:T	1.35032e-18	-4.25965e-10	-1.41212
77102154	chr5:77102154:A:G	1.53002e-18	-4.25965e-10	-1.28718
77102358	chr5:77102358:T:G	1.48896e-19	-2.22096	-1.39601
77102694	chr5:77102694:G:GAGGCACCAACC	9.29972e-19	-1.78507	-4.01506e-10
77102711	chr5:77102711:G:C	1.61793e-18	-4.25965e-10	-1.23132
77102798	chr5:77102798:T:C	5.42091e-18	-0.0180923	-0.00410915
77102812	chr5:77102812:C:T	1.10513e-18	-1.6125	-4.01506e-10
77102899	chr5:77102899:C:T	1.55658e-19	-2.1731	-1.39946
77102966	chr5:77102966:G:A	7.33792e-19	-0.624692	-1.3973
77103184	chr5:77103184:A:G	1.63971e-18	-4.25965e-10	-1.21794
77103348	chr5:77103348:A:G	1.11541e-18	-1.60325	-4.01506e-10
77103703	chr5:77103703:TGAGCAACCAG:T	2.70572e-18	-4.25965e-10	-0.717097
77103715	chr5:77103715:A:G	2.99736e-18	-4.25965e-10	-0.614732
77103753	chr5:77103753:TC:T	2.47273e-18	-4.25965e-10	-0.807143
77103807	chr5:77103807:C:T	2.15878e-18	-4.25965e-10	-0.942922
77104121	chr5:77104121:A:C	6.59702e-18	-4.25965e-10	0.174154
77104703	chr5:77104703:T:C	2.02872e-18	-4.25965e-10	-1.00506
77104715	chr5:77104715:T:C	5.82458e-18	-4.25965e-10	0.0496226
77104791	chr5:77104791:A:T	5.10762e-18	-4.25965e-10	-0.0817319
77105006	chr5:77105006:A:G	5.43567e-18	-4.25965e-10	-0.0194814
77105141	chr5:77105141:A:T	1.68743e-17	-4.25965e-10	1.11333
77105187	chr5:77105187:A:G	1.46272e-18	-4.25965e-10	-1.33217
77105339	chr5:77105339:T:G	1.37072e-18	-4.25965e-10	-1.39713
77105419	chr5:77105419:C:T	1.69314e-18	-4.25965e-10	-1.18588
77105981	chr5:77105981:A:G	1.39973e-17	-4.25965e-10	0.926402
77106414	chr5:77106414:C:A	1.51295e-18	-4.25965e-10	-1.29841
77106465	chr5:77106465:T:G	5.12821e-18	-4.25965e-10	-0.0777076
77106525	chr5:77106525:T:G	4.99004e-18	-4.25965e-10	-0.105021
77106922	chr5:77106922:T:C	3.0433e-18	-4.25965e-10	-0.599523
77106945	chr5:77106945:A:G	1.37406e-18	-4.25965e-10	-1.39469
77107231	chr5:77107231:T:G	1.79825e-19	-2.09692	-1.33131
77107611	chr5:77107611:G:C	7.41285e-19	-0.60724	-1.40459
77107686	chr5:77107686:C:T	1.28388e-17	-4.25965e-10	0.840007
77108069	chr5:77108069:C:T	1.37846e-18	-4.25965e-10	-1.3915
77108101	chr5:77108101:T:A	6.62449e-19	-2.12428	-4.01506e-10
77108226	chr5:77108226:A:G	1.95173e-18	-0.102479	-0.94127
77108413	chr5:77108413:A:G	4.97935e-18	-0.0464931	-0.0606717
77108463	chr5:77108463:C:T	1.36687e-18	-4.25965e-10	-1.39994
77108552	chr5:77108552:G:A	6.05026e-18	-4.25965e-10	0.0876367
77108660	chr5:77108660:G:C	1.58853e-18	-0.184383	-1.06527
77108757	chr5:77108757:A:AT	1.81189e-19	-2.19288	-1.2278
77108848	chr5:77108848:G:A	1.37173e-17	-4.25965e-10	0.906193
77109032	chr5:77109032:G:T	1.08084e-17	-4.25965e-10	0.66786
77109076	chr5:77109076:T:G	1.17608e-18	-2.21002	0.659739
77109133	chr5:77109133:A:G	1.46548e-17	-4.25965e-10	0.972301
77109789	chr5:77109789:C:T	1.73248e-18	-4.25965e-10	-1.16291
77110645	chr5:77110645:C:T	3.90421e-14	8.85993	-4.01506e-10
77110720	chr5:77110720:A:G	1.34547e-18	-4.25965e-10	-1.41572
77111232	chr5:77111232:G:A	1.95593e-17	-4.25965e-10	1.26099
77111365	chr5:77111365:AT:A	4.21207e-18	-4.25965e-10	-0.274511
77112042	chr5:77112042:G:A	7.94915e-18	-4.25965e-10	0.3606
77112133	chr5:77112133:A:G	7.47519e-18	0.299125	-4.01506e-10
77112218	chr5:77112218:C:T	2.25113e-19	-2.18551	-1.01811
77112555	chr5:77112555:A:G	1.58259e-18	-4.25965e-10	-1.2534
77112911	chr5:77112911:T:G	6.67465e-18	-4.25965e-10	0.185851
77112949	chr5:77112949:C:T	1.35821e-18	-4.25965e-10	-1.4063
77113139	chr5:77113139:C:G	3.26279e-17	-4.25965e-10	1.7727
77113239	chr5:77113239:C:G	2.64443e-18	-4.25965e-10	-0.740009
77113635	chr5:77113635:A:G	2.49104e-17	-4.25965e-10	1.50282
77113891	chr5:77113891:C:T	1.35848e-18	-4.25965e-10	-1.4061
77113908	chr5:77113908:A:G	2.18552e-17	-4.25965e-10	1.37197
77113930	chr5:77113930:C:T	2.28773e-19	-2.19673	-0.990764
77113964	chr5:77113964:T:C	2.23391e-18	-4.25965e-10	-0.908713
77113990	chr5:77113990:C:T	2.64221e-17	-4.25965e-10	1.56174
77114515	chr5:77114515:G:T	4.45333e-18	-4.25965e-10	-0.218813
77114543	chr5:77114543:A:G	3.55116e-18	-4.25965e-10	-0.445192
77114620	chr5:77114620:C:A	2.19581e-18	-4.25965e-10	-0.925916
77114643	chr5:77114643:C:A	2.17398e-17	-4.25965e-10	1.36668
77115208	chr5:77115208:T:A	1.43327e-18	-4.25965e-10	-1.3525
77116160	chr5:77116160:T:C	3.90672e-18	-4.25965e-10	-0.349768
77116196	chr5:77116196:G:A	1.80501e-18	-4.25965e-10	-1.1219
77116233	chr5:77116233:T:A	1.00519e-16	-4.25965e-10	2.89788
77116280	chr5:77116280:G:A	5.86703e-19	-0.829654	-1.41605
77116517	chr5:77116517:C:G	1.51299e-18	-4.25965e-10	-1.29838
77116920	chr5:77116920:T:C	3.45159e-18	0.928018	-1.40165
77117118	chr5:77117118:G:C	2.15543e-18	-4.25965e-10	-0.944474
77117181	chr5:77117181:G:C	1.33665e-18	-1.4223	-4.01506e-10
77117456	chr5:77117456:C:G	1.36306e-18	-4.25965e-10	-1.40273
77117617	chr5:77117617:C:T	6.35971e-19	-2.21187	0.0468049
77117641	chr5:77117641:C:A	2.99493e-18	-4.25965e-10	-0.615544
77117697	chr5:77117697:A:G	1.34525e-18	-4.25965e-10	-1.41589
77117977	chr5:77117977:T:C	2.62002e-18	0.190036	-0.939317
77118028	chr5:77118028:A:G	2.34625e-17	1.19574	0.247201
77118034	chr5:77118034:A:C	1.34707e-18	-4.25965e-10	-1.41453
77118098	chr5:77118098:C:A	2.5927e-19	-2.21819	-0.844157
77118145	chr5:77118145:C:G	7.70923e-19	-2.16794	0.195311
77118546	chr5:77118546:T:C	2.02689e-19	-2.09588	-1.21267
77118669	chr5:77118669:C:T	5.97579e-18	0.588969	-0.513718
77118750	chr5:77118750:C:T	5.14422e-19	-2.22205	-0.155123
77118787	chr5:77118787:T:C	1.11118e-17	0.856089	-0.160544
77119205	chr5:77119205:G:GCTCT	1.52379e-18	-4.25965e-10	-1.29126
77119215	chr5:77119215:A:G	1.6839e-18	-4.25965e-10	-1.19135
77119256	chr5:77119256:C:T	1.44666e-18	-4.25965e-10	-1.34321
77119434	chr5:77119434:G:A	1.20573e-17	-4.25965e-10	0.777203
77119702	chr5:77119702:T:C	2.03697e-18	-1.001	-4.01506e-10
77119841	chr5:77119841:T:C	1.6315e-17	0.813495	0.266123
77119854	chr5:77119854:A:G	1.45408e-18	-4.25965e-10	-1.33809
77120151	chr5:77120151:T:C	1.39348e-18	-4.25965e-10	-1.38066
77120664	chr5:77120664:G:C	1.34821e-18	-4.25965e-10	-1.41369
77120914	chr5:77120914:T:C	2.30362e-18	0.441817	-1.3198
77120964	chr5:77120964:G:A	6.1001e-19	-2.20674	-4.01506e-10
77121000	chr5:77121000:T:C	2.91437e-18	-4.25965e-10	-0.64281
77121051	chr5:77121051:G:A	2.46379e-19	-2.22205	-0.891295
77121249	chr5:77121249:G:T	5.92292e-17	1.58046	0.788492
77121357	chr5:77121357:C:T	1.93701e-18	-4.25965e-10	-1.05132
77121377	chr5:77121377:G:A	1.54834e-18	-4.25965e-10	-1.27528
77121472	chr5:77121472:G:A	4.44422e-19	-2.2216	-0.30185
77121652	chr5:77121652:C:T	1.40526e-18	-4.25965e-10	-1.37225
77121697	chr5:77121697:G:A	1.69397e-18	-4.25965e-10	-1.18539
77121702	chr5:77121702:T:A	1.53876e-18	-4.25965e-10	-1.28149
77122040	chr5:77122040:A:G	4.40128e-19	-2.22032	-0.312836
77122049	chr5:77122049:T:C	1.86688e-18	-4.25965e-10	-1.0882
77122373	chr5:77122373:T:C	1.80094e-19	-2.04263	-1.38412
77122393	chr5:77122393:G:A	4.84509e-19	-2.22128	-0.215807
77122534	chr5:77122534:A:G	2.63461e-19	-2.20836	-0.837956
77122552	chr5:77122552:A:G	1.58478e-19	-2.22072	-1.33389
77122574	chr5:77122574:G:T	9.31192e-18	-4.25965e-10	0.518831
77122847	chr5:77122847:A:T	1.52669e-18	-4.25965e-10	-1.28936
77122891	chr5:77122891:G:A	2.46584e-19	-1.82645	-1.28606
77123032	chr5:77123032:C:G	6.04086e-19	-2.2165	-4.01506e-10
77123328	chr5:77123328:C:T	1.78849e-18	-4.25965e-10	-1.1311
77123740	chr5:77123740:C:T	4.60165e-18	-4.25965e-10	-0.18605
77123837	chr5:77123837:G:A	7.66594e-19	-1.67366	-0.304606
77123848	chr5:77123848:G:A	3.71833e-19	-2.21342	-0.488356
77124128	chr5:77124128:C:G	3.56101e-18	-4.25965e-10	-0.442419
77124304	chr5:77124304:T:C	2.55179e-18	-0.775672	-4.01506e-10
77124470	chr5:77124470:C:T	3.8135e-19	-2.22008	-0.456425
77124925	chr5:77124925:G:C	6.99701e-15	2.20881	4.93196
77124949	chr5:77124949:T:G	5.02153e-18	-4.25965e-10	-0.0987294
77125046	chr5:77125046:AG:A	1.38261e-18	-4.25965e-10	-1.38849
77125225	chr5:77125225:C:T	3.14801e-19	-2.22194	-0.646337
77125343	chr5:77125343:A:C	1.26282e-18	-1.47912	-4.01506e-10
77125429	chr5:77125429:A:G	1.37049e-18	-4.25965e-10	-1.39729
77125793	chr5:77125793:G:A	2.2589e-18	-4.25965e-10	-0.897586
77125914	chr5:77125914:T:A	1.96827e-18	-1.97073	0.935426
77126008	chr5:77126008:C:T	2.51452e-18	-4.25965e-10	-0.790384
77126423	chr5:77126423:C:T	2.14186e-18	-4.25965e-10	-0.950789
77126892	chr5:77126892:G:A	8.29963e-19	-1.89884	-4.01506e-10
77126937	chr5:77126937:T:G	8.2768e-18	-4.25965e-10	0.400992
77127265	chr5:77127265:C:T	1.81483e-19	-2.20309	-1.21597
77127392	chr5:77127392:A:C	5.39606e-18	-1.19899	1.1722
77127796	chr5:77127796:A:C	3.59819e-18	-1.92377	1.49173
77128010	chr5:77128010:A:G	1.45824e-18	-4.25965e-10	-1.33523
77128142	chr5:77128142:C:T	2.95602e-19	-1.51493	-1.41628
77128896	chr5:77128896:A:C	2.93837e-18	-0.634611	-4.01506e-10
77128974	chr5:77128974:A:C	6.43314e-19	-2.14089	-0.0127005
77129124	chr5:77129124:G:A	1.92255e-17	0.217299	1.02648
77129452	chr5:77129452:C:T	1.34634e-18	-4.25965e-10	-1.41508
77129482	chr5:77129482:T:C	3.72719e-18	1.01871	-1.41552
77129500	chr5:77129500:AATGGATT:A	1.15698e-18	-0.489243	-1.0774
77129509	chr5:77129509:CTT:C	1.15562e-18	-0.49276	-1.07507
77129571	chr5:77129571:C:T	6.00742e-19	-2.22205	-4.01506e-10
77130042	chr5:77130042:G:A	2.46155e-17	0.214659	1.27625
77130168	chr5:77130168:CAGAT:C	1.32016e-17	-4.25965e-10	0.867874
77130478	chr5:77130478:T:C	3.06131e-18	-2.2211	1.62748
77130871	chr5:77130871:C:G	3.47139e-18	-2.22179	1.75388
77130880	chr5:77130880:C:T	6.03192e-19	-2.21798	-4.01506e-10
77131044	chr5:77131044:C:A	3.28237e-18	-2.22173	1.69783
77131067	chr5:77131067:C:T	4.13721e-18	-4.25965e-10	-0.292443
77131175	chr5:77131175:A:G	5.44852e-18	-2.21404	2.19692
77131363	chr5:77131363:A:G	1.56858e-18	-4.25965e-10	-1.2623
77131486	chr5:77131486:G:A	1.06569e-17	-0.455538	1.10929
77131581	chr5:77131581:G:A	2.1541e-18	-4.25965e-10	-0.94509
77132114	chr5:77132114:C:T	2.34532e-19	-2.20675	-0.955877
77132229	chr5:77132229:G:C	1.50247e-18	-4.25965e-10	-1.30535
77132654	chr5:77132654:T:C	7.626e-18	-2.22032	2.53942
77133185	chr5:77133185:T:C	1.51818e-18	-4.25965e-10	-1.29495
77133247	chr5:77133247:C:T	4.55185e-18	-4.25965e-10	-0.196932
77133543	chr5:77133543:G:A	1.48378e-18	-4.25965e-10	-1.31787
77134284	chr5:77134284:G:A	1.69389e-18	-2.05811	0.872672
77134477	chr5:77134477:G:A	2.95763e-18	0.776247	-1.40432
77134635	chr5:77134635:T:A	1.54967e-18	-4.25965e-10	-1.27442
77135814	chr5:77135814:A:G	1.6397e-19	-2.10732	-1.41322
77135850	chr5:77135850:G:A	5.46967e-18	-4.25965e-10	-0.0132456
77135904	chr5:77135904:T:C	1.54835e-18	-4.25965e-10	-1.27528
77135942	chr5:77135942:C:G	1.17981e-18	-0.546093	-1.00101
77136263	chr5:77136263:T:C	2.29242e-18	-4.25965e-10	-0.882857
77136419	chr5:77136419:G:A	1.55137e-18	-4.25965e-10	-1.27333
77137217	chr5:77137217:G:T	5.37889e-18	-4.25965e-10	-0.0299818
77137371	chr5:77137371:G:A	1.54967e-18	-4.25965e-10	-1.27442
77138384	chr5:77138384:T:G	2.29209e-18	-4.25965e-10	-0.883002
77138779	chr5:77138779:A:G	2.57024e-19	-1.73457	-1.33648
77138861	chr5:77138861:A:G	4.1992e-18	1.09846	-1.37603
77139177	chr5:77139177:A:G	1.68113e-18	-2.21666	1.02366
77139179	chr5:77139179:G:A	1.34993e-18	-0.00480559	-1.4076
77139472	chr5:77139472:T:C	1.66546e-18	-4.25965e-10	-1.20236
77139521	chr5:77139521:G:A	7.88143e-19	-0.587761	-1.36278
77139662	chr5:77139662:C:A	1.60754e-18	-4.25965e-10	-1.23776
77139863	chr5:77139863:A:T	2.10507e-19	-2.05709	-1.21361
77141099	chr5:77141099:A:G	1.25862e-17	-4.25965e-10	0.820137
77141393	chr5:77141393:CA:C	4.0854e-18	-4.25965e-10	-0.305044
77141430	chr5:77141430:C:T	4.35377e-18	-4.25965e-10	-0.241422
77141518	chr5:77141518:T:TG	1.66533e-18	-4.25965e-10	-1.20244
77141875	chr5:77141875:A:G	2.3482e-18	-2.15527	1.29645
77141951	chr5:77141951:A:G	3.23728e-19	-1.9285	-0.91182
77142822	chr5:77142822:T:C	2.38447e-18	-4.25965e-10	-0.843488
77143222	chr5:77143222:C:T	1.9948e-18	-4.25965e-10	-1.02192
77143425	chr5:77143425:G:A	2.28639e-18	-1.64502	0.759531
77143716	chr5:77143716:C:T	1.71803e-18	-4.25965e-10	-1.17129
77143842	chr5:77143842:G:A	1.63108e-18	0.13893	-1.36215
77143953	chr5:77143953:T:C	2.7784e-18	-1.57834	0.887749
77143971	chr5:77143971:C:T	3.96201e-18	-1.72816	1.39244
77144190	chr5:77144190:G:A	1.52335e-18	-4.25965e-10	-1.29155
77144258	chr5:77144258:C:T	1.5084e-17	1.91154	-0.910367
77144360	chr5:77144360:TGTTTTCAAA:T	2.40081e-18	-1.35859	0.521933
77144418	chr5:77144418:C:T	2.17615e-18	-1.36361	0.428706
77144638	chr5:77144638:T:C	1.17652e-17	1.94615	-1.19347
77144704	chr5:77144704:C:T	1.65527e-19	-2.21032	-1.30076
77144898	chr5:77144898:G:C	1.35197e-18	-4.25965e-10	-1.4109
77145171	chr5:77145171:C:T	1.12963e-18	-1.21175	-0.378826
77145251	chr5:77145251:T:C	5.2275e-19	-1.25788	-1.10323
77145591	chr5:77145591:G:A	8.54653e-19	-1.23913	-0.63039
77145841	chr5:77145841:C:T	3.87338e-17	1.94425	-4.01506e-10
77146335	chr5:77146335:C:T	2.26852e-18	-0.0810238	-0.812313
77146362	chr5:77146362:C:T	8.76586e-19	-1.25779	-0.5864
77146573	chr5:77146573:C:A	2.41359e-18	-4.25965e-10	-0.831351
77146826	chr5:77146826:G:A	3.09963e-18	0.116903	-0.698086
77147105	chr5:77147105:A:G	6.09088e-19	-2.20826	-4.01506e-10
77147563	chr5:77147563:G:C	1.56498e-18	-4.25965e-10	-1.26459
77147765	chr5:77147765:G:A	1.03811e-18	-1.19354	-0.481527
77147981	chr5:77147981:A:G	2.15389e-18	-0.945189	-4.01506e-10
77148072	chr5:77148072:A:G	9.38993e-19	-1.24011	-0.535306
77148109	chr5:77148109:A:G	3.06841e-18	-4.25965e-10	-0.591304
77148863	chr5:77148863:C:G	1.27601e-17	2.00198	-1.16812
77148868	chr5:77148868:G:A	1.35134e-17	2.03926	-1.14805
77148929	chr5:77148929:G:A	4.30355e-17	2.5461	-0.496538
77148941	chr5:77148941:T:C	8.12327e-19	-1.92032	-4.01506e-10
77148964	chr5:77148964:A:C	1.5133e-18	-4.25965e-10	-1.29817
77149343	chr5:77149343:G:A	1.71693e-18	-4.25965e-10	-1.17193
77149545	chr5:77149545:C:T	3.52735e-18	0.403682	-0.855599
77149560	chr5:77149560:A:G	9.26567e-19	-1.24048	-0.54825
77149724	chr5:77149724:T:C	2.03065e-19	-1.9492	-1.35749
77150278	chr5:77150278:A:G	1.78377e-17	2.25077	-1.08192
77150796	chr5:77150796:G:C	2.10701e-18	-0.967196	-4.01506e-10
77150878	chr5:77150878:A:G	2.80418e-18	0.241272	-0.922624
77151002	chr5:77151002:T:C	1.34575e-18	-4.25965e-10	-1.41551
77151023	chr5:77151023:G:T	1.98872e-19	-2.1948	-1.13276
77151470	chr5:77151470:G:A	3.04353e-19	-2.21678	-0.685249
77151545	chr5:77151545:A:G	2.5845e-18	-0.0364572	-0.726476
77151609	chr5:77151609:C:T	2.88546e-18	-4.25965e-10	-0.652782
77151662	chr5:77151662:G:T	1.34376e-18	-4.25965e-10	-1.417
77151674	chr5:77151674:G:A	1.34371e-18	-4.25965e-10	-1.41703
77151924	chr5:77151924:C:T	2.8899e-18	-4.25965e-10	-0.651244
77152286	chr5:77152286:T:C	1.34393e-18	-4.25965e-10	-1.41687
77152346	chr5:77152346:A:G	1.36245e-18	-4.25965e-10	-1.40318
77152459	chr5:77152459:C:T	2.21643e-18	-0.948953	0.0323843
77152488	chr5:77152488:A:T	1.34657e-18	-4.25965e-10	-1.4149
77152521	chr5:77152521:G:T	1.34448e-18	-4.25965e-10	-1.41646
77153100	chr5:77153100:C:G	2.36768e-18	-4.25965e-10	-0.850555
77153355	chr5:77153355:T:C	2.5559e-18	0.0990185	-0.873079
77153451	chr5:77153451:T:C	1.35865e-18	-4.25965e-10	-1.40597
77153633	chr5:77153633:G:C	3.12428e-18	0.122756	-0.696017
77153889	chr5:77153889:A:G	1.44802e-18	-4.25965e-10	-1.34227
77154043	chr5:77154043:T:C	1.35096e-18	-4.25965e-10	-1.41165
77154365	chr5:77154365:T:C	9.10534e-17	2.73189	0.0670955
77154387	chr5:77154387:G:A	1.53848e-18	-4.25965e-10	-1.28167
77154680	chr5:77154680:C:G	8.48477e-19	-0.95808	-0.918697
77154925	chr5:77154925:A:G	1.36813e-18	-4.25965e-10	-1.39902
77155200	chr5:77155200:G:T	1.67179e-18	-4.25965e-10	-1.19857
77155292	chr5:77155292:G:A	1.51936e-19	-2.18969	-1.40706
77155695	chr5:77155695:A:G	2.50903e-18	0.0802599	-0.872828
77155758	chr5:77155758:G:A	2.95508e-18	-4.25965e-10	-0.62894
77155809	chr5:77155809:G:A	6.27168e-19	-2.179	-4.01506e-10
77155834	chr5:77155834:T:C	1.66123e-18	-4.25965e-10	-1.2049
77156503	chr5:77156503:C:A	1.34403e-18	-4.25965e-10	-1.41679
77156893	chr5:77156893:A:T	1.87645e-18	-4.25965e-10	-1.08309
77157117	chr5:77157117:G:A	1.3615e-18	-4.25965e-10	-1.40388
77157387	chr5:77157387:A:G	1.62286e-19	-2.15807	-1.37279
77157939	chr5:77157939:A:C	2.35412e-17	2.83477	-1.38849
77157986	chr5:77157986:C:CA	4.71369e-19	-1.17507	-1.28951
77158237	chr5:77158237:G:C	3.00846e-18	-0.611037	-4.01506e-10
77158561	chr5:77158561:G:A	9.66306e-19	-2.10091	0.354173
77158615	chr5:77158615:G:A	4.03109e-19	-1.22354	-1.39747
77158734	chr5:77158734:C:T	1.17077e-17	2.15739	-1.40961
77158784	chr5:77158784:C:T	1.75514e-19	-2.22198	-1.23052
77158787	chr5:77158787:G:A	2.55522e-19	-1.68622	-1.3907
77158950	chr5:77158950:G:T	2.65965e-18	-4.25965e-10	-0.734271
77159101	chr5:77159101:C:T	1.35127e-18	-4.25965e-10	-1.41142
77159470	chr5:77159470:G:T	1.5206e-19	-2.19461	-1.40133
77159497	chr5:77159497:C:T	1.96038e-19	-2.18241	-1.1595
77159702	chr5:77159702:G:A	1.89931e-19	-2.19708	-1.17648
77159816	chr5:77159816:T:C	1.6604e-18	-4.25965e-10	-1.2054
77160164	chr5:77160164:T:C	2.74291e-19	-1.73	-1.27602
77160221	chr5:77160221:C:T	1.81196e-18	-4.25965e-10	-1.11806
77160357	chr5:77160357:G:A	2.05273e-19	-2.13636	-1.15952
77160616	chr5:77160616:A:G	3.78467e-18	-2.05667	1.67516
77161162	chr5:77161162:A:T	2.2967e-17	0.508454	0.913138
77161163	chr5:77161163:T:C	1.47392e-18	-4.25965e-10	-1.32454
77161277	chr5:77161277:A:G	1.34542e-18	-4.25965e-10	-1.41576
77161405	chr5:77161405:A:G	2.88559e-18	-4.25965e-10	-0.652735
77162033	chr5:77162033:T:C	1.26837e-17	-4.25965e-10	0.827857
77162078	chr5:77162078:G:T	3.25674e-19	-1.88297	-0.951348
77162550	chr5:77162550:G:A	2.21378e-18	-4.25965e-10	-0.917761
77162601	chr5:77162601:G:A	4.29714e-17	0.563326	1.48474
77162636	chr5:77162636:T:C	4.96333e-18	-2.08476	1.97437
77162745	chr5:77162745:A:G	1.61088e-18	-4.25965e-10	-1.23569
77163194	chr5:77163194:A:G	2.77663e-19	-1.76676	-1.22705
77163347	chr5:77163347:A:G	1.65169e-18	-4.25965e-10	-1.21066
77163847	chr5:77163847:C:T	2.761e-19	-1.82316	-1.1763
77164018	chr5:77164018:C:G	2.95988e-19	-1.77275	-1.15716
77164180	chr5:77164180:C:T	3.43702e-18	-4.25965e-10	-0.477861
77164309	chr5:77164309:G:A	1.47152e-17	1.27972	-0.303305
77164400	chr5:77164400:C:A	1.81585e-18	-1.11591	-4.01506e-10
77164428	chr5:77164428:T:A	3.87683e-18	-4.25965e-10	-0.357448
77164975	chr5:77164975:C:T	1.51596e-19	-2.18557	-1.41343
77165207	chr5:77165207:G:A	2.68467e-18	-4.25965e-10	-0.724905
77165229	chr5:77165229:T:A	2.62382e-19	-1.844	-1.20642
77165692	chr5:77165692:A:T	8.74215e-19	-0.528837	-1.31806
77165823	chr5:77165823:T:A	1.54418e-18	-4.25965e-10	-1.27797
77165881	chr5:77165881:C:T	2.2353e-19	-1.88433	-1.32635
77166147	chr5:77166147:C:T	4.14293e-18	-4.25965e-10	-0.291061
77166310	chr5:77166310:C:T	6.04787e-18	-4.25965e-10	0.0872417
77166326	chr5:77166326:G:A	1.79832e-18	-1.12561	-4.01506e-10
77166328	chr5:77166328:C:G	1.23278e-18	-0.182906	-1.32028
77166852	chr5:77166852:A:G	1.40457e-18	-4.25965e-10	-1.37273
77167033	chr5:77167033:T:C	2.27966e-19	-2.18907	-1.00196
77167326	chr5:77167326:G:A	1.58537e-18	-0.180792	-1.07086
77167357	chr5:77167357:C:G	2.39965e-18	-4.25965e-10	-0.837143
77167656	chr5:77167656:T:G	1.77729e-16	3.10108	0.366716
77167672	chr5:77167672:C:T	2.61392e-16	3.45065	0.402908
77167735	chr5:77167735:G:T	3.26166e-16	3.08574	0.989205
77167837	chr5:77167837:C:T	1.3625e-18	-4.25965e-10	-1.40314
77167850	chr5:77167850:C:T	1.34435e-18	-4.25965e-10	-1.41655
77167911	chr5:77167911:A:C	1.34859e-18	-4.25965e-10	-1.41341
77167912	chr5:77167912:C:G	1.36323e-18	-4.25965e-10	-1.40261
77168245	chr5:77168245:A:G	1.00406e-18	-1.70841	-4.01506e-10
77168785	chr5:77168785:A:G	1.48506e-18	-2.17814	0.861134
77168824	chr5:77168824:C:T	1.12351e-17	-4.25965e-10	0.706581
77169340	chr5:77169340:C:T	1.54912e-19	-2.20436	-1.373
77170035	chr5:77170035:G:A	4.16113e-19	-1.52634	-1.06292
77170773	chr5:77170773:T:C	6.36293e-19	-2.16456	-4.01506e-10
77171125	chr5:77171125:T:G	6.16602e-19	-0.787348	-1.40865
77171282	chr5:77171282:C:T	4.69171e-19	-1.47535	-0.993899
77171705	chr5:77171705:G:T	4.55291e-18	0.314223	-0.510921
77171863	chr5:77171863:A:G	4.14667e-17	3.01287	-1.00044
77172159	chr5:77172159:G:A	5.68399e-19	-1.09622	-1.18118
77172213	chr5:77172213:A:C	2.54917e-18	-4.25965e-10	-0.776698
77172431	chr5:77172431:T:A	1.77624e-18	-4.25965e-10	-1.13797
77172530	chr5:77172530:T:A	7.00484e-18	1.5659	-1.33177
77172573	chr5:77172573:G:T	5.38363e-19	-1.03121	-1.30048
77172719	chr5:77172719:T:C	6.03077e-19	-0.815207	-1.40297
77172740	chr5:77172740:T:C	6.16504e-19	-0.799386	-1.39677
77172743	chr5:77172743:C:T	6.7793e-19	-1.56448	-0.536701
77173005	chr5:77173005:A:G	3.81103e-19	-2.20358	-0.473572
77173018	chr5:77173018:T:C	5.01725e-18	0.305242	-0.404825
77173162	chr5:77173162:G:A	1.36715e-18	-4.25965e-10	-1.39974
77173281	chr5:77173281:G:A	6.66262e-19	-0.706045	-1.41249
77173404	chr5:77173404:A:G	2.25353e-18	-4.25965e-10	-0.899969
77173637	chr5:77173637:T:C	2.15154e-18	-4.25965e-10	-0.946283
77174223	chr5:77174223:G:A	1.38426e-18	-4.25965e-10	-1.3873
77174272	chr5:77174272:C:G	2.53313e-18	-4.25965e-10	-0.783009
77174449	chr5:77174449:G:A	5.81941e-19	-0.851069	-1.40278
77174598	chr5:77174598:G:A	3.38158e-18	0.857348	-1.35147
77174752	chr5:77174752:C:G	1.3917e-18	-4.25965e-10	-1.38194
77175275	chr5:77175275:C:CAG	4.46597e-17	2.5687	-0.482091
77175449	chr5:77175449:T:G	1.65718e-18	-4.25965e-10	-1.20735
77175559	chr5:77175559:C:G	9.11071e-19	-1.69702	-0.108575
77175638	chr5:77175638:T:A	1.04345e-18	-0.270307	-1.39962
77175812	chr5:77175812:A:G	2.22409e-18	-4.25965e-10	-0.913118
77175848	chr5:77175848:T:C	1.85046e-18	-4.25965e-10	-1.09703
77176080	chr5:77176080:A:G	1.83735e-19	-2.14368	-1.26304
77176185	chr5:77176185:C:T	1.67819e-18	-4.25965e-10	-1.19475
77176606	chr5:77176606:G:A	1.34694e-18	-4.25965e-10	-1.41463
77176831	chr5:77176831:G:A	2.22112e-19	-2.15091	-1.06613
77176880	chr5:77176880:G:A	3.95368e-19	-2.20088	-0.439521
77177157	chr5:77177157:T:C	1.49955e-18	-4.25965e-10	-1.3073
77177250	chr5:77177250:A:C	6.09544e-18	1.41488	-1.31981
77177269	chr5:77177269:T:C	5.80072e-18	1.36618	-1.32066
77177453	chr5:77177453:CTG:C	5.67353e-18	1.30355	-1.2802
77177707	chr5:77177707:T:C	1.34386e-18	-4.25965e-10	-1.41692
77177716	chr5:77177716:C:T	6.17516e-18	1.37815	-1.27008
77177769	chr5:77177769:A:G	1.81559e-19	-2.18688	-1.23176
77177843	chr5:77177843:T:C	8.76402e-19	-1.85941	0.0150191
77177870	chr5:77177870:T:C	5.37604e-18	1.25609	-1.2866
77177927	chr5:77177927:G:T	1.54553e-19	-2.19794	-1.38175
77177993	chr5:77177993:A:G	1.49143e-19	-2.20108	-1.41424
77178038	chr5:77178038:C:T	1.42655e-18	-4.25965e-10	-1.35721
77178157	chr5:77178157:T:C	7.5986e-19	-1.98709	-4.01506e-10
77178177	chr5:77178177:T:C	1.51679e-19	-2.18253	-1.41593
77178206	chr5:77178206:T:C	1.50428e-18	-4.25965e-10	-1.30415
77178243	chr5:77178243:T:C	1.67055e-17	0.634144	0.469127
77178682	chr5:77178682:G:A	1.6229e-19	-2.164	-1.36683
77178798	chr5:77178798:C:G	2.88409e-18	-4.25965e-10	-0.653257
77179060	chr5:77179060:A:G	2.69343e-19	-1.99983	-1.0244
77179209	chr5:77179209:T:C	6.80869e-19	-2.09685	-4.01506e-10
77179250	chr5:77179250:G:A	1.88716e-18	-4.25965e-10	-1.07739
77179324	chr5:77179324:C:T	6.35111e-19	-2.16642	-4.01506e-10
77179379	chr5:77179379:G:C	1.63821e-18	-4.25965e-10	-1.21886
77179702	chr5:77179702:A:G	2.81827e-19	-2.22197	-0.756959
77179741	chr5:77179741:T:C	2.75212e-18	-4.25965e-10	-0.700093
77179946	chr5:77179946:A:T	2.06585e-18	0.358687	-1.34561
77180179	chr5:77180179:A:C	1.96337e-18	0.248303	-1.28611
77180422	chr5:77180422:A:G	3.98816e-18	-2.11821	1.78907
77180472	chr5:77180472:C:T	1.98357e-18	-4.25965e-10	-1.02757
77180632	chr5:77180632:C:G	4.51216e-19	-1.59464	-0.913637
77180755	chr5:77180755:C:G	4.27617e-19	-1.63304	-0.928954
77181371	chr5:77181371:C:T	1.47532e-18	-4.25965e-10	-1.32359
77181746	chr5:77181746:T:C	5.65571e-18	-4.25965e-10	0.0202007
77181995	chr5:77181995:A:G	4.81279e-18	-4.25965e-10	-0.141188
77182255	chr5:77182255:A:G	1.72893e-18	-4.25965e-10	-1.16496
77182510	chr5:77182510:A:G	3.46986e-18	-4.25965e-10	-0.468351
77182593	chr5:77182593:C:T	6.84108e-18	-4.25965e-10	0.210481
77182693	chr5:77182693:G:A	1.34442e-18	-4.25965e-10	-1.4165
77183188	chr5:77183188:C:T	1.34431e-18	-4.25965e-10	-1.41658
77183319	chr5:77183319:C:T	2.90934e-18	-4.25965e-10	-0.64454
77183685	chr5:77183685:T:A	1.54403e-18	-4.25965e-10	-1.27807
77183704	chr5:77183704:T:G	1.55566e-18	-4.25965e-10	-1.27056
77184272	chr5:77184272:T:C	2.38027e-18	-4.25965e-10	-0.845252
77184464	chr5:77184464:G:A	3.16056e-17	-2.16941	3.91028
77184543	chr5:77184543:C:T	1.72917e-18	-4.25965e-10	-1.16482
77184601	chr5:77184601:T:C	3.47383e-18	-4.25965e-10	-0.467208
77184653	chr5:77184653:C:T	2.8696e-19	-1.57577	-1.3851
77184669	chr5:77184669:A:C	1.91965e-18	-4.25965e-10	-1.06032
77184936	chr5:77184936:G:A	1.17168e-18	-1.58454	0.0305121
77184956	chr5:77184956:C:G	2.21559e-18	-4.25965e-10	-0.916945
77185126	chr5:77185126:C:G	6.75406e-18	-4.25965e-10	0.19768
77185918	chr5:77185918:G:A	1.08144e-18	-1.63417	-4.01506e-10
77185982	chr5:77185982:G:C	1.78374e-17	1.16884	-4.01506e-10
77185996	chr5:77185996:G:A	1.90233e-18	-4.25965e-10	-1.06938
77186273	chr5:77186273:A:G	1.71903e-18	-4.25965e-10	-1.17071
77186388	chr5:77186388:G:A	1.57042e-18	-4.25965e-10	-1.26112
77186452	chr5:77186452:A:G	1.89795e-18	-4.25965e-10	-1.07169
77186515	chr5:77186515:G:A	2.28686e-19	-2.16389	-1.02398
77186640	chr5:77186640:A:T	1.71119e-18	-4.25965e-10	-1.17528
77186829	chr5:77186829:A:G	3.39105e-18	0.912758	-1.40408
77187234	chr5:77187234:G:A	1.69424e-19	-2.17078	-1.31704
77187255	chr5:77187255:T:C	1.67329e-18	-1.19767	-4.01506e-10
77187457	chr5:77187457:A:G	1.79926e-18	-4.25965e-10	-1.12509
77187711	chr5:77187711:A:G	1.40053e-18	0.0379696	-1.41358
77187793	chr5:77187793:G:A	3.36209e-18	-4.25965e-10	-0.499903
77187962	chr5:77187962:C:A	1.72635e-18	-4.25965e-10	-1.16646
77188454	chr5:77188454:G:A	2.13735e-18	-4.25965e-10	-0.952899
77188510	chr5:77188510:C:T	7.29598e-19	-0.652927	-1.3748
77188943	chr5:77188943:A:G	1.64663e-18	-4.25965e-10	-1.21374
77189158	chr5:77189158:G:C	1.88647e-18	-4.25965e-10	-1.07776
77189790	chr5:77189790:A:G	1.39741e-18	-4.25965e-10	-1.37784
77190148	chr5:77190148:A:T	3.04443e-18	-4.25965e-10	-0.599151
77190401	chr5:77190401:G:A	8.48468e-19	-0.709103	-1.16768
77190549	chr5:77190549:T:A	1.65003e-18	-4.25965e-10	-1.21167
77190762	chr5:77190762:C:T	2.09094e-18	-4.25965e-10	-0.974851
77190925	chr5:77190925:C:A	3.50066e-18	-4.25965e-10	-0.459515
77191277	chr5:77191277:G:C	1.95211e-18	-4.25965e-10	-1.04355
77191308	chr5:77191308:T:A	2.09016e-18	-4.25965e-10	-0.975223
77191327	chr5:77191327:C:T	1.94152e-18	-4.25965e-10	-1.04899
77191379	chr5:77191379:G:A	1.86788e-18	-4.25965e-10	-1.08766
77191555	chr5:77191555:G:A	1.34614e-18	-4.25965e-10	-1.41523
77191632	chr5:77191632:C:T	1.40753e-18	-0.233645	-1.13698
77191985	chr5:77191985:G:A	6.01344e-19	-2.22105	-4.01506e-10
77192233	chr5:77192233:A:G	2.24534e-18	0.228314	-1.13192
77192420	chr5:77192420:G:A	8.45007e-19	-0.673854	-1.20702
77192473	chr5:77192473:T:A	2.28314e-18	-4.25965e-10	-0.886913
77192585	chr5:77192585:A:T	2.06359e-19	-2.20818	-1.08242
77192788	chr5:77192788:C:T	5.77598e-19	-2.21867	-0.0426701
77192830	chr5:77192830:C:G	2.14454e-19	-2.21658	-1.03554
77193189	chr5:77193189:T:C	1.30943e-18	-0.0336069	-1.40926
77193396	chr5:77193396:T:C	2.09404e-18	-4.25965e-10	-0.973368
77193621	chr5:77193621:C:CT	1.65868e-18	-4.25965e-10	-1.20644
77193776	chr5:77193776:A:C	6.13417e-19	-2.20118	-4.01506e-10
77193824	chr5:77193824:A:ACTTTTAAATTTCT	1.67631e-18	-4.25965e-10	-1.19587
77194098	chr5:77194098:T:A	1.39764e-18	-4.25965e-10	-1.37768
77194134	chr5:77194134:C:T	2.49402e-18	-4.25965e-10	-0.798567
77194481	chr5:77194481:A:G	2.43166e-18	-4.25965e-10	-0.82389
77194717	chr5:77194717:G:A	2.08013e-18	-0.980034	-4.01506e-10
77195372	chr5:77195372:C:T	2.65726e-18	-4.25965e-10	-0.735168
77196032	chr5:77196032:G:A	1.5612e-19	-2.19967	-1.36993
77196061	chr5:77196061:A:G	1.6765e-19	-2.1835	-1.31484
77196531	chr5:77196531:A:G	1.96472e-18	-0.164605	-0.872511
77196607	chr5:77196607:T:C	1.36095e-18	-4.25965e-10	-1.40428
77196955	chr5:77196955:C:T	1.83545e-19	-2.09974	-1.30802
77197042	chr5:77197042:AT:A	6.80303e-19	-1.23717	-0.860513
77197063	chr5:77197063:G:C	1.88612e-19	-2.10838	-1.27215
77197300	chr5:77197300:A:G	3.08897e-19	-2.1077	-0.779512
77197583	chr5:77197583:T:C	3.76668e-19	-1.27183	-1.41703
77197684	chr5:77197684:A:T	3.44266e-19	-1.37995	-1.39886
77197689	chr5:77197689:A:T	3.49018e-19	-1.36805	-1.39705
77197759	chr5:77197759:C:T	1.40771e-18	-4.25965e-10	-1.3705
77197854	chr5:77197854:A:G	1.92248e-18	-0.573451	-0.485399
77198512	chr5:77198512:G:A	1.76211e-19	-2.1821	-1.26644
77198729	chr5:77198729:G:T	3.46955e-19	-1.37525	-1.39577
77198932	chr5:77198932:G:T	1.67541e-19	-2.18834	-1.31065
77199152	chr5:77199152:C:T	1.71779e-19	-2.18547	-1.28854
77199318	chr5:77199318:G:A	1.72188e-19	-2.18586	-1.28577
77199510	chr5:77199510:T:G	3.3107e-18	-4.25965e-10	-0.515306
77199783	chr5:77199783:T:C	2.10079e-18	-4.25965e-10	-0.970151
77200011	chr5:77200011:G:A	1.80337e-19	-2.06002	-1.36537
77200208	chr5:77200208:T:G	9.15721e-19	-1.80051	-4.01506e-10
77200327	chr5:77200327:C:T	2.15294e-18	-1.88358	0.937947
77200613	chr5:77200613:G:T	6.61982e-19	-2.12498	-4.01506e-10
77201469	chr5:77201469:G:GGA	1.37761e-18	-4.25965e-10	-1.39211
77201500	chr5:77201500:G:A	1.53646e-19	-2.16902	-1.41655
77201811	chr5:77201811:G:A	1.38472e-18	-4.25965e-10	-1.38697
77202736	chr5:77202736:G:A	1.22191e-18	-0.674715	-0.837338
77202843	chr5:77202843:G:A	1.53538e-19	-2.17264	-1.41363
77203377	chr5:77203377:C:G	3.89456e-18	-4.25965e-10	-0.352885
77203424	chr5:77203424:G:T	1.57312e-18	-0.107397	-1.15201
77203654	chr5:77203654:T:C	2.92998e-19	-1.94321	-0.996842
77203717	chr5:77203717:C:T	4.4722e-18	0.986336	-1.20092
77203823	chr5:77203823:T:C	1.61375e-18	-4.25965e-10	-1.2339
77203997	chr5:77203997:T:C	1.08265e-18	-1.5442	-0.0888579
77204202	chr5:77204202:G:T	1.52504e-19	-2.19362	-1.3994
77204221	chr5:77204221:T:C	1.56395e-19	-2.17866	-1.38917
77204340	chr5:77204340:G:A	2.43935e-18	-4.25965e-10	-0.820733
77204352	chr5:77204352:A:G	1.5173e-19	-2.22144	-1.37668
77204525	chr5:77204525:C:T	1.84395e-19	-1.99662	-1.40652
77205009	chr5:77205009:T:C	2.02608e-18	-4.25965e-10	-1.00636
77205086	chr5:77205086:G:A	1.34506e-18	-4.25965e-10	-1.41602
77205513	chr5:77205513:A:G	3.15418e-19	-2.16478	-0.701544
77205790	chr5:77205790:C:T	1.85388e-19	-2.02452	-1.37325
77206095	chr5:77206095:A:G	1.35029e-18	-4.25965e-10	-1.41214
77206103	chr5:77206103:C:T	1.34641e-18	-4.25965e-10	-1.41502
77206500	chr5:77206500:G:A	6.02157e-19	-2.2197	-4.01506e-10
77206665	chr5:77206665:G:A	1.3558e-18	-1.77671	0.368637
77207108	chr5:77207108:T:G	5.79952e-19	-2.14184	-0.115431
77207607	chr5:77207607:C:T	1.8602e-19	-2.02613	-1.36824
77208325	chr5:77208325:G:C	3.90179e-19	-1.89624	-0.757375
77209706	chr5:77209706:C:T	1.34455e-18	-4.25965e-10	-1.41641
77209951	chr5:77209951:T:C	1.99219e-19	-1.96697	-1.35885
77210413	chr5:77210413:G:A	1.49321e-18	-4.25965e-10	-1.31154
77211519	chr5:77211519:A:G	2.30989e-18	-4.25965e-10	-0.875265
77211598	chr5:77211598:C:T	1.81625e-18	-4.25965e-10	-1.11569
77211711	chr5:77211711:A:G	1.79836e-18	-4.25965e-10	-1.12559
77212002	chr5:77212002:A:G	6.78278e-19	-2.10066	-4.01506e-10
77212744	chr5:77212744:T:G	3.08787e-19	-1.93979	-0.947781
77213722	chr5:77213722:T:C	4.71898e-18	-4.25965e-10	-0.160871
77213729	chr5:77213729:T:A	4.05301e-18	-4.25965e-10	-0.313005
77213928	chr5:77213928:A:G	1.69595e-18	-4.25965e-10	-1.18422
77213932	chr5:77213932:G:T	5.26031e-18	-1.5021	1.44982
77214519	chr5:77214519:A:G	2.79451e-18	-4.25965e-10	-0.684808
77214522	chr5:77214522:A:G	1.5272e-18	-4.25965e-10	-1.28903
77215270	chr5:77215270:G:A	2.39749e-19	-2.15045	-0.990179
77215998	chr5:77215998:G:A	2.36158e-18	-4.25965e-10	-0.853135
77216416	chr5:77216416:A:G	1.88232e-18	-4.25965e-10	-1.07996
77216521	chr5:77216521:A:G	1.48775e-18	-4.25965e-10	-1.3152
77217067	chr5:77217067:A:T	1.48694e-18	-4.25965e-10	-1.31574
77217088	chr5:77217088:T:C	1.68733e-19	-2.09529	-1.39661
77217177	chr5:77217177:C:G	3.85709e-19	-2.16999	-0.49515
77217252	chr5:77217252:G:C	2.98515e-19	-1.64144	-1.27996
77217353	chr5:77217353:A:G	1.37574e-18	-4.25965e-10	-1.39347
77217384	chr5:77217384:T:C	1.54645e-19	-2.20729	-1.3718
77217423	chr5:77217423:A:G	1.38932e-18	-4.25965e-10	-1.38365
77217507	chr5:77217507:G:A	1.42224e-18	-4.25965e-10	-1.36023
77218004	chr5:77218004:C:A	1.4751e-18	-4.25965e-10	-1.32374
77218160	chr5:77218160:G:T	1.34522e-18	-4.25965e-10	-1.41591
77218757	chr5:77218757:C:G	1.82556e-18	-4.25965e-10	-1.11058
77218783	chr5:77218783:C:T	1.73005e-19	-2.17637	-1.29053
77218800	chr5:77218800:G:A	1.68095e-19	-2.19216	-1.30353
77218882	chr5:77218882:A:T	1.82526e-18	-4.25965e-10	-1.11074
77218892	chr5:77218892:A:G	1.82556e-18	-4.25965e-10	-1.11058
77218938	chr5:77218938:C:T	1.82556e-18	-4.25965e-10	-1.11058
77219472	chr5:77219472:A:G	1.76654e-18	-4.25965e-10	-1.14344
77219763	chr5:77219763:C:T	1.41814e-18	-4.25965e-10	-1.36312
77219983	chr5:77219983:T:C	2.12347e-18	-4.25965e-10	-0.959413
77219984	chr5:77219984:G:A	2.21202e-18	-4.25965e-10	-0.918557
77219999	chr5:77219999:A:G	2.15332e-19	-1.91289	-1.33515
77220896	chr5:77220896:T:C	2.10312e-18	-4.25965e-10	-0.969041
77221354	chr5:77221354:G:T	2.1575e-18	-4.25965e-10	-0.943516
77221777	chr5:77221777:A:C	2.12126e-18	-4.25965e-10	-0.960454
77222157	chr5:77222157:G:C	2.5296e-19	-2.19684	-0.890151
77222253	chr5:77222253:G:A	1.82067e-18	-4.25965e-10	-1.11326
77222370	chr5:77222370:A:T	1.87388e-19	-2.21186	-1.17518
77222526	chr5:77222526:A:G	2.11755e-18	-4.25965e-10	-0.962205
77222617	chr5:77222617:G:A	1.88611e-19	-2.19635	-1.18418
77222684	chr5:77222684:C:T	2.28977e-18	-4.25965e-10	-0.884015
77222893	chr5:77222893:G:T	2.124e-18	-4.25965e-10	-0.959164
77223075	chr5:77223075:G:A	3.62731e-19	-1.61947	-1.10709
77223081	chr5:77223081:G:T	1.47029e-19	-2.21368	-1.41591
77223193	chr5:77223193:T:C	1.36747e-18	-4.25965e-10	-1.3995
77223300	chr5:77223300:C:T	2.02003e-18	-4.25965e-10	-1.00935
77223549	chr5:77223549:C:T	1.43311e-18	-4.25965e-10	-1.35262
77224700	chr5:77224700:A:G	1.40331e-18	-4.25965e-10	-1.37363
77225189	chr5:77225189:G:C	2.30458e-19	-2.13956	-1.0406
77225857	chr5:77225857:C:CACACACACACAT	2.49051e-18	-4.25965e-10	-0.799979
77225942	chr5:77225942:GAAAACAGTTTGATTTTTTTCCA:G	2.45541e-19	-2.20822	-0.908532
77225977	chr5:77225977:A:T	1.69716e-18	-4.25965e-10	-1.18351
77226043	chr5:77226043:T:C	1.84244e-19	-2.22046	-1.1835
77226172	chr5:77226172:ATTAT:A	1.58001e-19	-2.1723	-1.38532
77226221	chr5:77226221:A:AT	1.58129e-19	-2.17953	-1.37728
77226314	chr5:77226314:C:T	1.53215e-19	-2.18271	-1.40567
77226525	chr5:77226525:A:G	5.50595e-18	-0.0066346	-4.01506e-10
77226729	chr5:77226729:G:A	1.9748e-18	-4.25965e-10	-1.032
77226767	chr5:77226767:G:A	2.37128e-18	-4.25965e-10	-0.849033
77226988	chr5:77226988:C:T	2.16325e-18	-4.25965e-10	-0.940854
77227029	chr5:77227029:A:G	2.11241e-18	-4.25965e-10	-0.964635
77227832	chr5:77227832:G:A	6.75017e-19	-2.10548	-4.01506e-10
77228015	chr5:77228015:G:C	2.11061e-18	-4.25965e-10	-0.965487
77228521	chr5:77228521:G:T	1.6429e-19	-2.17026	-1.34833
77229504	chr5:77229504:T:C	1.63403e-19	-2.17259	-1.35141
77229565	chr5:77229565:C:T	1.60305e-19	-2.1757	-1.36744
77229831	chr5:77229831:C:T	1.60828e-19	-2.17267	-1.36721
77229833	chr5:77229833:A:G	1.61553e-19	-2.16951	-1.36587
77230187	chr5:77230187:C:G	2.35117e-18	-4.25965e-10	-0.85755
77230569	chr5:77230569:C:T	6.70274e-19	-2.11253	-4.01506e-10
77231104	chr5:77231104:T:C	2.59615e-18	-4.25965e-10	-0.758437
77231247	chr5:77231247:G:A	2.01321e-18	-4.25965e-10	-1.01273
77231300	chr5:77231300:G:A	3.54436e-18	-4.25965e-10	-0.447108
77231424	chr5:77231424:A:G	2.14549e-18	-4.25965e-10	-0.949096
77232197	chr5:77232197:G:A	1.68354e-19	-2.21166	-1.28249
77232289	chr5:77232289:C:T	1.48985e-19	-2.22127	-1.3951
77233469	chr5:77233469:G:A	2.22749e-18	-4.25965e-10	-0.911591
77233986	chr5:77233986:C:T	1.34623e-18	-4.25965e-10	-1.41515
77234426	chr5:77234426:C:T	2.19085e-18	-4.25965e-10	-0.928175
77234428	chr5:77234428:T:A	2.20079e-18	-4.25965e-10	-0.92365
77234502	chr5:77234502:A:G	1.69741e-18	-4.25965e-10	-1.18336
77234524	chr5:77234524:A:G	1.88739e-19	-2.21685	-1.163
77234845	chr5:77234845:T:G	3.33376e-18	-4.25965e-10	-0.508363
77235362	chr5:77235362:T:C	1.47259e-19	-2.21872	-1.40931
77235364	chr5:77235364:T:G	1.47165e-19	-2.21923	-1.40943
77235467	chr5:77235467:C:A	6.88297e-19	-2.086	-4.01506e-10
77235716	chr5:77235716:T:C	1.42473e-18	-4.25965e-10	-1.35848
77235822	chr5:77235822:AC:A	1.62608e-18	-4.25965e-10	-1.22629
77235823	chr5:77235823:C:A	2.14198e-19	-2.21546	-1.03786
77235892	chr5:77235892:T:C	1.47167e-19	-2.21967	-1.40898
77236011	chr5:77236011:T:C	7.35981e-19	-2.01902	-4.01506e-10
77236050	chr5:77236050:G:T	1.38917e-18	-4.25965e-10	-1.38376
77236065	chr5:77236065:A:G	1.34519e-18	-4.25965e-10	-1.41593
77236330	chr5:77236330:A:C	1.55982e-18	-4.25965e-10	-1.26789
77236423	chr5:77236423:TTGA:T	2.10951e-18	-4.25965e-10	-0.966011
77236505	chr5:77236505:A:G	1.34633e-18	-4.25965e-10	-1.41508
77236746	chr5:77236746:G:A	1.68489e-19	-2.21039	-1.28295
77236905	chr5:77236905:T:C	2.41075e-18	-4.25965e-10	-0.832529
77237050	chr5:77237050:A:G	1.57904e-18	-4.25965e-10	-1.25565
77237065	chr5:77237065:A:G	1.41799e-18	-4.25965e-10	-1.36322
77237137	chr5:77237137:A:G	1.53776e-18	-4.25965e-10	-1.28214
77237172	chr5:77237172:G:C	1.75321e-18	-4.25965e-10	-1.15101
77237699	chr5:77237699:C:T	1.82712e-18	-4.25965e-10	-1.10972
77237705	chr5:77237705:G:C	1.7415e-19	-2.21007	-1.25024
77237763	chr5:77237763:C:A	1.45673e-18	-4.25965e-10	-1.33627
77237918	chr5:77237918:ACTAC:A	1.34651e-18	-4.25965e-10	-1.41495
77238591	chr5:77238591:C:T	1.48739e-19	-2.21478	-1.40325
77238694	chr5:77238694:AC:A	2.14621e-18	-4.25965e-10	-0.948763
77238746	chr5:77238746:C:T	2.1631e-18	-4.25965e-10	-0.940922
77238757	chr5:77238757:C:G	2.16001e-18	-4.25965e-10	-0.942353
77239027	chr5:77239027:A:G	2.16042e-18	-4.25965e-10	-0.942162
77239731	chr5:77239731:G:T	2.15979e-18	-4.25965e-10	-0.942452
77239986	chr5:77239986:T:G	1.55965e-19	-2.19711	-1.37348
77240183	chr5:77240183:T:TC	2.8685e-18	-4.25965e-10	-0.658677
77240708	chr5:77240708:C:A	2.13015e-18	-4.25965e-10	-0.956272
77241067	chr5:77241067:G:C	1.5437e-18	-4.25965e-10	-1.27828
77241071	chr5:77241071:G:A	1.38644e-18	-4.25965e-10	-1.38573
77241138	chr5:77241138:GC:G	1.53397e-18	-4.25965e-10	-1.28461
77241140	chr5:77241140:T:A	1.53665e-18	-4.25965e-10	-1.28286
77241151	chr5:77241151:A:G	2.12598e-18	-4.25965e-10	-0.958232
77241215	chr5:77241215:C:T	1.36266e-18	-4.25965e-10	-1.40303
77241781	chr5:77241781:T:G	1.34397e-18	-4.25965e-10	-1.41684
77242896	chr5:77242896:G:A	1.35222e-18	-4.25965e-10	-1.41072
77242961	chr5:77242961:C:T	1.65642e-19	-2.11745	-1.39294
77243351	chr5:77243351:TA:T	1.34905e-18	-4.25965e-10	-1.41306
77243678	chr5:77243678:TG:T	1.4736e-18	-4.25965e-10	-1.32476
77243892	chr5:77243892:G:A	1.49196e-18	-4.25965e-10	-1.31237
77244147	chr5:77244147:T:C	1.65253e-19	-2.1567	-1.35604
77244172	chr5:77244172:T:C	2.37866e-19	-2.21994	-0.928572
77244196	chr5:77244196:T:C	1.64323e-19	-2.14177	-1.37662
77244268	chr5:77244268:C:T	6.01266e-19	-2.22118	-4.01506e-10
77244671	chr5:77244671:T:A	1.61864e-19	-2.20534	-1.32812
77244703	chr5:77244703:C:T	2.21023e-18	-4.25965e-10	-0.91937
77245246	chr5:77245246:G:C	1.43085e-18	-4.25965e-10	-1.3542
77245493	chr5:77245493:G:A	1.45565e-18	-4.25965e-10	-1.33701
77245498	chr5:77245498:G:T	1.47439e-18	-4.25965e-10	-1.32422
77246711	chr5:77246711:G:A	1.38836e-18	-4.25965e-10	-1.38434
77247384	chr5:77247384:A:T	2.50285e-19	-2.19806	-0.899563
77247601	chr5:77247601:G:A	2.10344e-19	-2.20826	-1.06322
77247751	chr5:77247751:A:T	1.8085e-18	-4.25965e-10	-1.11997
77247943	chr5:77247943:G:A	2.14164e-19	-2.20583	-1.04764
77248042	chr5:77248042:T:C	1.7533e-18	-4.25965e-10	-1.15097
77248180	chr5:77248180:T:C	1.44763e-18	-4.25965e-10	-1.34254
77248226	chr5:77248226:A:C	2.18621e-19	-2.19419	-1.03869
77248332	chr5:77248332:G:A	2.44774e-19	-2.19981	-0.920078
77248587	chr5:77248587:A:G	3.2749e-19	-2.19341	-0.63535
77248904	chr5:77248904:T:C	7.78233e-19	-1.96319	-4.01506e-10
77248914	chr5:77248914:C:G	2.83586e-19	-2.22199	-0.750711
77249117	chr5:77249117:A:G	2.77411e-19	-2.21996	-0.774764
77249135	chr5:77249135:G:A	2.61139e-19	-2.22066	-0.83451
77249146	chr5:77249146:A:G	1.51123e-19	-2.20923	-1.3929
77250176	chr5:77250176:A:G	2.32363e-19	-1.96195	-1.20997
77250293	chr5:77250293:T:G	2.27726e-18	-4.25965e-10	-0.88949
77250459	chr5:77250459:C:T	1.90617e-19	-1.95712	-1.41284
77250694	chr5:77250694:A:G	2.04144e-18	-4.25965e-10	-0.998807
77251185	chr5:77251185:C:T	1.88395e-19	-2.09981	-1.28187
77251335	chr5:77251335:A:T	1.51377e-18	-4.25965e-10	-1.29786
77251387	chr5:77251387:C:T	1.62732e-19	-2.21088	-1.31724
77251607	chr5:77251607:A:G	1.72853e-19	-2.06184	-1.40594
77251721	chr5:77251721:C:T	1.47795e-18	-4.25965e-10	-1.32181
77252038	chr5:77252038:C:T	1.74699e-18	-4.25965e-10	-1.15457
77252047	chr5:77252047:A:G	1.74214e-18	-4.25965e-10	-1.15735
77252649	chr5:77252649:A:G	1.54228e-19	-2.20018	-1.38161
77253048	chr5:77253048:AAGC:A	6.5033e-19	-1.98522	-0.157516
77253241	chr5:77253241:G:T	1.53374e-18	-4.25965e-10	-1.28476
77253733	chr5:77253733:T:C	2.04742e-19	-2.17969	-1.11878
77253863	chr5:77253863:C:T	1.71816e-19	-2.1901	-1.2837
77254504	chr5:77254504:G:A	1.63673e-19	-2.10671	-1.41564
77255185	chr5:77255185:T:C	1.79075e-19	-2.01731	-1.41511
77255308	chr5:77255308:A:G	1.82428e-19	-2.0083	-1.40556
77255352	chr5:77255352:C:T	6.36037e-19	-2.16496	-4.01506e-10
77255534	chr5:77255534:G:A	7.01146e-19	-2.0675	-4.01506e-10
77255742	chr5:77255742:G:A	2.69623e-19	-2.01483	-1.00836
77255822	chr5:77255822:G:A	1.64876e-19	-2.09819	-1.41683
77256434	chr5:77256434:G:A	1.79694e-19	-2.01719	-1.41178
77256500	chr5:77256500:T:G	2.58856e-18	-4.25965e-10	-0.761363
77256509	chr5:77256509:T:A	2.03051e-18	-4.25965e-10	-1.00418
77257024	chr5:77257024:T:A	1.80637e-19	-2.00711	-1.41662
77257053	chr5:77257053:A:G	2.53865e-19	-1.82001	-1.26341
77257249	chr5:77257249:C:T	1.6416e-19	-2.12977	-1.38961
77257284	chr5:77257284:G:A	1.5906e-19	-2.13811	-1.41283
77257295	chr5:77257295:AAAGTC:A	3.38396e-19	-1.93826	-0.857739
77257430	chr5:77257430:A:G	7.53683e-19	-1.99525	-4.01506e-10
77257545	chr5:77257545:G:A	3.45602e-19	-1.91339	-0.861546
77258060	chr5:77258060:C:T	1.50585e-18	-4.25965e-10	-1.30311
77258269	chr5:77258269:A:G	1.39851e-18	-4.25965e-10	-1.37705
77258457	chr5:77258457:G:A	2.44134e-18	-4.25965e-10	-0.819916
77258631	chr5:77258631:T:C	1.93855e-18	-4.25965e-10	-1.05053
77258773	chr5:77258773:C:T	4.80724e-19	-2.09325	-0.351676
77258856	chr5:77258856:C:A	3.12056e-19	-1.91699	-0.960046
77258973	chr5:77258973:T:C	1.35351e-18	-4.25965e-10	-1.40976
77258982	chr5:77258982:C:A	2.75388e-19	-2.17424	-0.827801
77259868	chr5:77259868:A:C	2.98286e-18	-4.25965e-10	-0.619581
77259948	chr5:77259948:G:A	1.50366e-19	-2.21608	-1.39107
77260043	chr5:77260043:A:G	3.27591e-18	-4.25965e-10	-0.52587
77260492	chr5:77260492:T:C	1.49517e-19	-2.22058	-1.39224
77260560	chr5:77260560:C:T	4.91828e-19	-1.89952	-0.522566
77260835	chr5:77260835:C:A	3.06997e-19	-1.92462	-0.968764
77261242	chr5:77261242:T:A	1.52727e-19	-2.2155	-1.37607
77261421	chr5:77261421:A:G	5.14732e-19	-1.86955	-0.50702
77262938	chr5:77262938:A:G	9.52717e-19	-1.7609	-4.01506e-10
77262995	chr5:77262995:C:A	1.62753e-18	-4.25965e-10	-1.2254
77263024	chr5:77263024:T:G	3.11334e-19	-1.90777	-0.971588
77263942	chr5:77263942:C:G	2.85767e-19	-2.00167	-0.963373
77264324	chr5:77264324:G:A	1.46281e-18	-4.25965e-10	-1.33211
77264920	chr5:77264920:T:C	2.08058e-19	-1.93129	-1.35111
77264979	chr5:77264979:A:G	1.36724e-18	-4.25965e-10	-1.39967
77265269	chr5:77265269:T:C	2.83118e-19	-1.99637	-0.977986
77265776	chr5:77265776:A:T	1.86702e-18	-4.25965e-10	-1.08812
77266372	chr5:77266372:T:A	1.37627e-18	-4.25965e-10	-1.39309
77266420	chr5:77266420:G:A	3.8121e-19	-1.93547	-0.741404
77267182	chr5:77267182:G:A	2.6697e-18	-4.25965e-10	-0.730497
77267255	chr5:77267255:C:T	4.66031e-18	-4.25965e-10	-0.173383
77267372	chr5:77267372:G:A	3.44356e-19	-1.45257	-1.32597
77267946	chr5:77267946:A:G	2.92511e-19	-1.91113	-1.03058
77268401	chr5:77268401:G:A	1.04851e-18	-1.66509	-4.01506e-10
77268460	chr5:77268460:T:A	9.41678e-19	-1.77561	0.00305776
77269091	chr5:77269091:C:T	2.6697e-18	-4.25965e-10	-0.730497
77269382	chr5:77269382:G:T	1.34489e-18	-4.25965e-10	-1.41615
77269906	chr5:77269906:G:T	2.89844e-19	-1.96162	-0.989255
77269911	chr5:77269911:C:G	2.102e-18	-4.25965e-10	-0.969575
77270006	chr5:77270006:A:G	9.00529e-19	-0.858466	-0.958772
77270356	chr5:77270356:G:T	2.72666e-18	-4.25965e-10	-0.709389
77270799	chr5:77270799:T:C	1.55096e-19	-2.16927	-1.40691
77270840	chr5:77270840:C:G	1.52532e-19	-2.222	-1.37085
77271072	chr5:77271072:G:A	1.35417e-18	-4.25965e-10	-1.40927
77271441	chr5:77271441:G:A	2.40896e-18	-4.25965e-10	-0.83327
77271784	chr5:77271784:C:T	7.20625e-19	-2.0401	-4.01506e-10
77271831	chr5:77271831:C:T	1.54501e-19	-2.17062	-1.4094
77272100	chr5:77272100:G:A	1.62144e-19	-2.18221	-1.34953
77272467	chr5:77272467:C:A	1.8412e-19	-2.01455	-1.39008
77272606	chr5:77272606:C:T	1.54903e-18	-4.25965e-10	-1.27484
77272743	chr5:77272743:A:G	2.04482e-18	-4.25965e-10	-0.997156
77272786	chr5:77272786:G:A	4.82884e-18	-0.137859	-4.01506e-10
77272912	chr5:77272912:T:C	4.49573e-18	-4.25965e-10	-0.209337
77272986	chr5:77272986:G:A	2.47684e-19	-1.733	-1.37507
77273002	chr5:77273002:A:G	1.50962e-19	-2.22093	-1.38227
77273074	chr5:77273074:G:A	1.94493e-19	-2.13619	-1.21364
77273304	chr5:77273304:A:C	2.38585e-19	-1.85664	-1.28885
77273444	chr5:77273444:T:C	4.69867e-19	-2.13097	-0.336803
77273786	chr5:77273786:C:A	1.78627e-19	-2.01797	-1.41695
77273836	chr5:77273836:T:G	2.65542e-19	-1.65556	-1.38289
77273983	chr5:77273983:C:T	1.88224e-19	-1.96816	-1.41442
77274101	chr5:77274101:C:T	3.56292e-19	-1.58892	-1.15555
77274187	chr5:77274187:A:G	1.53356e-18	-4.25965e-10	-1.28487
77274251	chr5:77274251:A:G	6.01501e-19	-2.22079	-4.01506e-10
77274467	chr5:77274467:G:C	2.39962e-18	-4.25965e-10	-0.837154
77274491	chr5:77274491:A:G	3.24379e-19	-1.4686	-1.36971
77274508	chr5:77274508:C:T	2.53375e-18	-4.25965e-10	-0.782766
77274517	chr5:77274517:C:T	2.82296e-19	-1.6385	-1.33876
77274716	chr5:77274716:A:G	2.00351e-18	-4.25965e-10	-1.01756
77274764	chr5:77274764:TTAAC:T	1.38876e-18	-4.25965e-10	-1.38405
77275133	chr5:77275133:G:A	3.14477e-19	-1.74136	-1.12795
77275393	chr5:77275393:TA:T	2.27287e-19	-1.78247	-1.41154
77275446	chr5:77275446:T:A	1.60014e-18	-4.25965e-10	-1.24237
77276147	chr5:77276147:C:T	1.89575e-19	-2.06278	-1.31265
77276635	chr5:77276635:C:A	3.47572e-19	-2.18963	-0.579617
77276768	chr5:77276768:C:A	1.46164e-18	-4.25965e-10	-1.3329
77276846	chr5:77276846:T:G	1.55059e-19	-2.17853	-1.39788
77277145	chr5:77277145:A:G	1.84759e-19	-2.16399	-1.23718
77277328	chr5:77277328:T:C	1.65167e-18	-4.25965e-10	-1.21068
77277560	chr5:77277560:A:G	1.35943e-18	-4.25965e-10	-1.4054
77277609	chr5:77277609:T:A	1.95703e-19	-2.14924	-1.19438
77278096	chr5:77278096:G:A	1.35265e-18	-4.25965e-10	-1.4104
77278196	chr5:77278196:A:G	2.12968e-19	-1.95305	-1.30603
77278308	chr5:77278308:A:G	1.44471e-18	-4.25965e-10	-1.34456
77278493	chr5:77278493:G:A	1.61346e-19	-2.18183	-1.35484
77278532	chr5:77278532:C:T	2.79182e-18	-4.25965e-10	-0.68577
77278695	chr5:77278695:T:G	1.85676e-18	-4.25965e-10	-1.09363
77279016	chr5:77279016:C:T	1.89075e-19	-2.15904	-1.21904
77279417	chr5:77279417:T:A	1.68366e-18	-4.25965e-10	-1.1915
77279723	chr5:77279723:G:A	1.50994e-19	-2.21133	-1.39165
77280026	chr5:77280026:C:T	2.27456e-18	-4.25965e-10	-0.89068
77280186	chr5:77280186:A:G	1.73448e-19	-2.19484	-1.2695
77280438	chr5:77280438:A:G	1.3497e-18	-4.25965e-10	-1.41258
77280571	chr5:77280571:T:G	1.59843e-19	-2.20669	-1.33934
77280622	chr5:77280622:G:A	1.51116e-18	-4.25965e-10	-1.29958
77281071	chr5:77281071:A:G	1.84714e-19	-2.20924	-1.19217
77281430	chr5:77281430:T:C	1.6044e-18	-4.25965e-10	-1.23971
77282665	chr5:77282665:G:T	1.34372e-18	-4.25965e-10	-1.41702
77282810	chr5:77282810:G:A	1.6339e-19	-2.20636	-1.31772
77283150	chr5:77283150:A:T	1.05321e-18	-1.66062	-4.01506e-10
77283629	chr5:77283629:C:T	1.74041e-19	-2.14303	-1.3179
77284251	chr5:77284251:A:G	1.42038e-18	-4.25965e-10	-1.36154
77284956	chr5:77284956:G:A	1.72082e-19	-2.1571	-1.31515
77285043	chr5:77285043:G:A	1.92891e-19	-2.17681	-1.18128
77285106	chr5:77285106:T:C	1.34957e-18	-4.25965e-10	-1.41268
77285916	chr5:77285916:G:A	1.44378e-18	-4.25965e-10	-1.3452
77286730	chr5:77286730:A:G	1.34831e-18	-4.25965e-10	-1.41362
77287175	chr5:77287175:T:C	1.40955e-18	-4.25965e-10	-1.36919
77287869	chr5:77287869:A:G	1.35252e-18	-4.25965e-10	-1.4105
77288199	chr5:77288199:T:C	1.46071e-19	-2.21964	-1.41649
77288224	chr5:77288224:A:G	1.34382e-18	-4.25965e-10	-1.41695
77288502	chr5:77288502:T:A	1.34377e-18	-4.25965e-10	-1.41698
77288735	chr5:77288735:T:C	1.66608e-18	-4.25965e-10	-1.20199
77289304	chr5:77289304:A:G	6.3386e-19	-2.16839	-4.01506e-10
77289336	chr5:77289336:T:G	1.35831e-18	-4.25965e-10	-1.40622
77290548	chr5:77290548:G:A	1.47354e-19	-2.21985	-1.40753
77290767	chr5:77290767:A:G	2.85016e-19	-1.76895	-1.19872
77291169	chr5:77291169:G:A	1.61342e-19	-2.13633	-1.40036
77291308	chr5:77291308:G:C	1.71306e-18	-1.17418	-4.01506e-10
77291420	chr5:77291420:A:G	1.84455e-18	-4.25965e-10	-1.10023
77291529	chr5:77291529:C:G	1.40856e-18	-4.25965e-10	-1.3699
77292331	chr5:77292331:C:T	1.58089e-19	-2.1635	-1.39357
77293332	chr5:77293332:G:A	1.86906e-19	-1.99893	-1.39068
77293367	chr5:77293367:T:A	1.62173e-18	-1.22897	-4.01506e-10
77293376	chr5:77293376:TA:T	1.4803e-19	-2.21976	-1.40305
77293921	chr5:77293921:A:G	1.45701e-19	-2.22164	-1.41702
77294057	chr5:77294057:C:T	1.34376e-18	-4.25965e-10	-1.417
77294791	chr5:77294791:G:A	1.4359e-18	-4.25965e-10	-1.35067
77295025	chr5:77295025:A:G	1.37647e-18	-4.25965e-10	-1.39294
77295945	chr5:77295945:A:G	1.52531e-18	-4.25965e-10	-1.29027
77296272	chr5:77296272:CTTCT:C	1.7439e-18	-4.25965e-10	-1.15634
77296837	chr5:77296837:T:C	3.00264e-18	-4.25965e-10	-0.612974
77296919	chr5:77296919:C:T	1.59677e-19	-2.13558	-1.41148
77297336	chr5:77297336:A:G	1.87216e-19	-2.1869	-1.20106
77297693	chr5:77297693:C:A	1.57732e-19	-2.20536	-1.35396
77298217	chr5:77298217:T:G	1.48153e-19	-2.21153	-1.41044
77298375	chr5:77298375:A:G	6.01257e-19	-2.2212	-4.01506e-10
77298689	chr5:77298689:A:G	1.34382e-18	-4.25965e-10	-1.41695
77298711	chr5:77298711:G:A	1.57775e-18	-4.25965e-10	-1.25646
77299136	chr5:77299136:G:A	1.91347e-19	-2.12065	-1.24548
77299234	chr5:77299234:A:G	1.51831e-18	-4.25965e-10	-1.29487
77299671	chr5:77299671:G:A	1.46932e-19	-2.22205	-1.4082
77299680	chr5:77299680:C:T	7.87363e-19	-1.95153	-4.01506e-10
77299690	chr5:77299690:G:A	2.61098e-18	-4.25965e-10	-0.752738
77300962	chr5:77300962:G:A	1.50833e-18	-4.25965e-10	-1.30146
77301337	chr5:77301337:G:A	1.39343e-18	-4.25965e-10	-1.3807
77301400	chr5:77301400:T:C	1.34992e-18	-4.25965e-10	-1.41242
77301507	chr5:77301507:G:T	2.48482e-18	-4.25965e-10	-0.802264
77301636	chr5:77301636:G:A	1.90673e-19	-2.12745	-1.24221
77301802	chr5:77301802:T:C	1.69671e-19	-2.22142	-1.26494
77302032	chr5:77302032:G:A	1.76608e-19	-2.21683	-1.22946
77302062	chr5:77302062:G:A	1.55012e-19	-2.22181	-1.35491
77302467	chr5:77302467:T:C	1.63829e-19	-2.1069	-1.4145
77303339	chr5:77303339:A:C	1.71357e-19	-2.21961	-1.25686
77303714	chr5:77303714:T:C	1.38394e-18	-4.25965e-10	-1.38753
77304247	chr5:77304247:A:G	1.52786e-19	-2.20574	-1.38544
77305089	chr5:77305089:A:C	2.42681e-18	-4.25965e-10	-0.825886
77305225	chr5:77305225:T:C	2.24748e-18	-4.25965e-10	-0.902655
77305367	chr5:77305367:A:G	1.61466e-19	-2.14048	-1.39544
77305484	chr5:77305484:A:G	1.35275e-18	-4.25965e-10	-1.41032
77305689	chr5:77305689:G:A	1.09471e-18	-1.62198	-4.01506e-10
77305883	chr5:77305883:C:T	6.74769e-19	-2.10585	-4.01506e-10
77305899	chr5:77305899:T:C	1.69158e-18	-1.1868	-4.01506e-10
77306513	chr5:77306513:G:C	1.51096e-18	-4.25965e-10	-1.29972
77306604	chr5:77306604:A:G	1.88167e-19	-2.22205	-1.16084
77307319	chr5:77307319:A:C	6.67188e-19	-2.11715	-4.01506e-10
77307602	chr5:77307602:T:G	1.34468e-18	-4.25965e-10	-1.41631
77307762	chr5:77307762:T:C	1.45842e-18	-4.25965e-10	-1.33511
77307765	chr5:77307765:T:C	1.52297e-18	-4.25965e-10	-1.2918
77308324	chr5:77308324:A:G	1.71276e-19	-2.08076	-1.39619
77308491	chr5:77308491:C:T	1.6072e-18	-4.25965e-10	-1.23797
77308604	chr5:77308604:C:T	1.69093e-19	-2.11292	-1.37685
77308795	chr5:77308795:G:A	1.4717e-18	-4.25965e-10	-1.32605
77309554	chr5:77309554:CAA:C	1.72509e-19	-2.19399	-1.27578
77310515	chr5:77310515:A:G	1.4022e-18	-4.25965e-10	-1.37442
77310820	chr5:77310820:A:G	2.40077e-19	-1.79315	-1.34611
77311139	chr5:77311139:CA:C	2.55802e-19	-2.20834	-0.867478
77311503	chr5:77311503:A:G	1.44642e-18	-4.25965e-10	-1.34337
77311510	chr5:77311510:C:A	1.69624e-19	-2.1115	-1.37513
77311913	chr5:77311913:T:C	6.20583e-19	-2.18956	-4.01506e-10
77312016	chr5:77312016:G:A	6.09015e-19	-2.20838	-4.01506e-10
77312820	chr5:77312820:AC:A	1.64289e-19	-2.21191	-1.30668
77312950	chr5:77312950:T:C	1.51851e-18	-4.25965e-10	-1.29473
77313291	chr5:77313291:GA:G	7.12476e-19	-2.05147	-4.01506e-10
77313297	chr5:77313297:A:G	7.63059e-19	-1.98289	-4.01506e-10
77314247	chr5:77314247:G:A	1.43412e-18	-4.25965e-10	-1.35191
77314708	chr5:77314708:G:A	1.4861e-18	-4.25965e-10	-1.31631
77314797	chr5:77314797:C:G	1.35295e-18	-4.25965e-10	-1.41018
77314986	chr5:77314986:C:T	1.62083e-18	-4.25965e-10	-1.22952
77315366	chr5:77315366:C:T	2.35398e-18	-0.856359	-4.01506e-10
77316208	chr5:77316208:G:A	1.67929e-19	-2.12453	-1.37214
77317086	chr5:77317086:G:A	1.75551e-19	-2.18315	-1.26914
77317294	chr5:77317294:T:G	1.38584e-18	-4.25965e-10	-1.38616
77317416	chr5:77317416:C:T	1.46086e-18	-4.25965e-10	-1.33344
77317589	chr5:77317589:A:G	2.02791e-19	-1.92701	-1.38103
77317758	chr5:77317758:G:A	1.6869e-19	-2.10453	-1.38763
77317764	chr5:77317764:A:G	1.75965e-19	-2.11711	-1.33282
77318304	chr5:77318304:G:A	1.47258e-18	-4.25965e-10	-1.32545
77318565	chr5:77318565:C:T	1.99663e-19	-2.14413	-1.17945
77318616	chr5:77318616:C:G	1.9401e-19	-2.15318	-1.19913
77318623	chr5:77318623:A:G	1.94285e-19	-2.15509	-1.19581
77318628	chr5:77318628:C:T	1.95341e-19	-2.15869	-1.18678
77318762	chr5:77318762:G:C	2.08045e-19	-2.12053	-1.16194
77318988	chr5:77318988:T:C	1.76767e-19	-2.10703	-1.33836
77319055	chr5:77319055:A:G	2.65918e-19	-2.03553	-1.0015
77319381	chr5:77319381:T:C	1.3966e-18	-4.25965e-10	-1.37842
77319457	chr5:77319457:T:C	2.57662e-19	-2.01876	-1.04981
77319866	chr5:77319866:G:A	2.50213e-19	-1.80855	-1.28936
77319927	chr5:77319927:T:C	1.66972e-19	-2.21047	-1.29192
77319934	chr5:77319934:C:A	2.49702e-19	-1.82584	-1.27411
77319970	chr5:77319970:TAA:T	2.41581e-19	-2.02866	-1.10436
77320133	chr5:77320133:A:AT	1.39946e-18	-4.25965e-10	-1.37638
77320182	chr5:77320182:T:C	1.69019e-18	-4.25965e-10	-1.18763
77320475	chr5:77320475:T:G	1.41179e-18	-4.25965e-10	-1.36761
77320913	chr5:77320913:A:C	1.71744e-19	-2.1722	-1.30202
77320949	chr5:77320949:A:G	2.07725e-19	-2.07658	-1.20742
77321100	chr5:77321100:C:T	2.17624e-19	-2.07139	-1.16606
77321305	chr5:77321305:C:A	2.7444e-18	-4.25965e-10	-0.702903
77321584	chr5:77321584:T:A	2.61048e-19	-2.15684	-0.898676
77322014	chr5:77322014:A:G	1.43867e-18	-4.25965e-10	-1.34875
77322162	chr5:77322162:A:C	1.93775e-18	-4.25965e-10	-1.05094
77322839	chr5:77322839:AAG:A	1.641e-19	-2.1469	-1.37285
77322858	chr5:77322858:A:G	1.3465e-18	-4.25965e-10	-1.41495
77323032	chr5:77323032:G:T	1.56704e-19	-2.18601	-1.37985
77323606	chr5:77323606:C:T	1.64407e-19	-2.10293	-1.41495
77323665	chr5:77323665:A:G	2.80044e-19	-2.02914	-0.956132
77323826	chr5:77323826:G:A	2.34041e-19	-2.03571	-1.12902
77323857	chr5:77323857:G:A	2.1708e-19	-1.99492	-1.24503
77323980	chr5:77323980:A:G	2.39566e-19	-2.05733	-1.08406
77324177	chr5:77324177:G:A	3.16186e-19	-1.56364	-1.30025
77324246	chr5:77324246:A:G	1.35604e-18	-4.25965e-10	-1.40789
77324259	chr5:77324259:C:G	1.87477e-18	-4.25965e-10	-1.08398
77324278	chr5:77324278:C:G	6.87098e-19	-2.08774	-4.01506e-10
77324355	chr5:77324355:G:A	2.20005e-19	-2.10393	-1.12264
77324380	chr5:77324380:C:T	2.02703e-18	-4.25965e-10	-1.00589
77324757	chr5:77324757:G:T	2.22668e-19	-2.025	-1.18953
77324829	chr5:77324829:A:G	2.74178e-19	-2.15345	-0.852989
77325025	chr5:77325025:G:A	2.15112e-19	-1.8499	-1.39916
77325063	chr5:77325063:T:C	1.686e-18	-4.25965e-10	-1.1901
77325093	chr5:77325093:C:A	1.46173e-18	-4.25965e-10	-1.33285
77325255	chr5:77325255:C:T	1.62736e-18	-4.25965e-10	-1.22551
77325305	chr5:77325305:C:T	1.48296e-18	-4.25965e-10	-1.31843
77325514	chr5:77325514:A:G	1.60565e-18	-4.25965e-10	-1.23894
77325691	chr5:77325691:T:C	1.4544e-18	-4.25965e-10	-1.33787
77325849	chr5:77325849:G:A	1.78445e-19	-2.11672	-1.31922
77326306	chr5:77326306:A:G	1.4611e-18	-4.25965e-10	-1.33328
77326410	chr5:77326410:G:A	1.66665e-19	-2.09245	-1.41179
77326425	chr5:77326425:G:A	2.92729e-19	-2.022	-0.918973
77326544	chr5:77326544:C:T	1.53964e-19	-2.19506	-1.38844
77326659	chr5:77326659:T:C	1.45083e-18	-4.25965e-10	-1.34033
77327330	chr5:77327330:G:A	1.70523e-18	-4.25965e-10	-1.17877
77327474	chr5:77327474:G:A	1.62198e-19	-2.17964	-1.35177
77327596	chr5:77327596:T:G	1.80093e-19	-2.04858	-1.37817
77327975	chr5:77327975:T:C	2.64206e-19	-1.84151	-1.20198
77328005	chr5:77328005:T:C	2.65948e-19	-1.83063	-1.20629
77328325	chr5:77328325:G:T	1.67278e-18	-4.25965e-10	-1.19798
77329094	chr5:77329094:T:C	1.52794e-18	-4.25965e-10	-1.28855
77329265	chr5:77329265:G:A	1.36026e-18	-4.25965e-10	-1.40479
77329924	chr5:77329924:G:T	1.5156e-18	-4.25965e-10	-1.29665
77330150	chr5:77330150:C:A	1.61675e-18	-4.25965e-10	-1.23205
77330239	chr5:77330239:A:G	1.78851e-19	-2.01665	-1.41702
77330514	chr5:77330514:G:A	8.62733e-19	-1.86011	-4.01506e-10
77330557	chr5:77330557:G:A	2.37542e-18	-0.847292	-4.01506e-10
77331670	chr5:77331670:A:G	1.35602e-18	-4.25965e-10	-1.40791
77332270	chr5:77332270:A:C	3.43369e-19	-1.69965	-1.08176
77332620	chr5:77332620:C:G	4.66064e-18	-0.173312	-4.01506e-10
77333717	chr5:77333717:T:A	1.93683e-19	-2.15949	-1.19451
77333824	chr5:77333824:G:T	2.54895e-19	-1.8267	-1.25267
77333922	chr5:77333922:G:A	1.89463e-18	-4.25965e-10	-1.07344
77334009	chr5:77334009:C:T	1.58477e-19	-2.16107	-1.39354
77334358	chr5:77334358:T:C	1.35586e-18	-4.25965e-10	-1.40803
77334484	chr5:77334484:A:T	2.93075e-19	-2.09917	-0.84062
77334527	chr5:77334527:T:C	2.31669e-18	-4.25965e-10	-0.872327
77334673	chr5:77334673:A:T	2.00788e-19	-2.16962	-1.14834
77334716	chr5:77334716:C:G	1.57899e-18	-4.25965e-10	-1.25568
77334736	chr5:77334736:A:G	3.18249e-19	-1.7566	-1.10079
77334964	chr5:77334964:T:C	2.87748e-19	-1.6383	-1.31984
77335413	chr5:77335413:C:T	2.84404e-19	-1.64687	-1.32295
77335593	chr5:77335593:G:A	2.09579e-19	-2.16565	-1.10947
77336279	chr5:77336279:A:G	1.59032e-19	-2.13649	-1.41463
77336374	chr5:77336374:C:T	2.00999e-19	-2.16963	-1.14729
77336375	chr5:77336375:G:A	1.35387e-18	-4.25965e-10	-1.4095
77336525	chr5:77336525:G:A	1.34412e-18	-4.25965e-10	-1.41673
77336623	chr5:77336623:CA:C	2.99018e-19	-1.74882	-1.1709
77337527	chr5:77337527:T:C	3.2595e-19	-1.73923	-1.09425
77338345	chr5:77338345:C:T	1.3465e-18	-4.25965e-10	-1.41496
77338441	chr5:77338441:A:G	2.66639e-19	-1.65063	-1.38369
77338824	chr5:77338824:G:A	2.19913e-19	-1.83563	-1.39136
77339477	chr5:77339477:G:A	2.89971e-19	-1.83209	-1.11835
77340193	chr5:77340193:C:A	2.75077e-19	-2.14392	-0.859243
77340199	chr5:77340199:C:A	1.55947e-18	-4.25965e-10	-1.26812
77340411	chr5:77340411:A:G	2.10765e-19	-2.17098	-1.0985
77341996	chr5:77341996:A:G	1.52677e-18	-4.25965e-10	-1.28931
77342036	chr5:77342036:T:C	2.44354e-19	-1.74579	-1.37581
77342139	chr5:77342139:C:T	1.35518e-18	-4.25965e-10	-1.40853
77342140	chr5:77342140:G:A	1.85387e-19	-2.13107	-1.2667
77342212	chr5:77342212:T:G	1.57658e-18	-4.25965e-10	-1.25721
77342807	chr5:77342807:A:G	1.66709e-19	-2.2116	-1.29237
77343092	chr5:77343092:G:A	2.41874e-19	-1.79103	-1.34077
77343112	chr5:77343112:A:G	1.80037e-19	-2.13403	-1.29303
77343370	chr5:77343370:C:T	1.62913e-18	-4.25965e-10	-1.22442
77343644	chr5:77343644:A:C	1.57688e-18	-4.25965e-10	-1.25702
77343839	chr5:77343839:AC:A	2.0146e-19	-2.16588	-1.14875
77344391	chr5:77344391:C:T	2.29675e-19	-1.85963	-1.32393
77344484	chr5:77344484:C:G	1.40805e-18	-4.25965e-10	-1.37026
77344572	chr5:77344572:G:A	1.43619e-18	-4.25965e-10	-1.35047
77345222	chr5:77345222:A:G	1.72234e-19	-2.12686	-1.34451
77345592	chr5:77345592:A:G	6.01075e-19	-2.2215	-4.01506e-10
77345634	chr5:77345634:C:T	4.43196e-18	-4.25965e-10	-0.223622
77345811	chr5:77345811:T:C	1.60042e-18	-4.25965e-10	-1.2422
77345943	chr5:77345943:T:C	2.08286e-19	-2.16622	-1.11509
77346246	chr5:77346246:C:T	1.54251e-18	-4.25965e-10	-1.27905
77346459	chr5:77346459:C:T	3.1635e-19	-1.72708	-1.13629
77346486	chr5:77346486:A:G	2.21446e-19	-2.10117	-1.11887
77346615	chr5:77346615:C:T	2.19394e-19	-2.09059	-1.13876
77346732	chr5:77346732:G:A	6.87992e-19	-0.804078	-1.28237
77346810	chr5:77346810:G:A	6.83191e-19	-0.799828	-1.29362
77346841	chr5:77346841:A:G	1.47081e-18	-4.25965e-10	-1.32665
77347635	chr5:77347635:A:T	1.54781e-18	-4.25965e-10	-1.27562
77348417	chr5:77348417:C:A	1.51814e-18	-4.25965e-10	-1.29498
77348572	chr5:77348572:G:A	1.85668e-19	-2.14768	-1.24858
77348685	chr5:77348685:G:A	3.45829e-19	-1.64131	-1.13297
77348806	chr5:77348806:C:A	2.08816e-19	-2.1747	-1.10406
77349650	chr5:77349650:T:A	1.35385e-18	-4.25965e-10	-1.40952
77349918	chr5:77349918:A:G	1.50239e-18	-4.25965e-10	-1.30541
77349977	chr5:77349977:G:A	2.53916e-19	-1.76239	-1.32083
77350507	chr5:77350507:A:G	2.1277e-19	-2.0753	-1.18471
77350571	chr5:77350571:TGGCTGGGG:T	2.1387e-18	-4.25965e-10	-0.952267
77350979	chr5:77350979:G:A	1.4175e-18	-4.25965e-10	-1.36357
77351185	chr5:77351185:A:G	1.57643e-18	-4.25965e-10	-1.2573
77351772	chr5:77351772:G:A	2.00422e-19	-2.10617	-1.21362
77351835	chr5:77351835:A:G	1.87857e-19	-2.13844	-1.24609
77351885	chr5:77351885:G:T	2.15258e-19	-2.0945	-1.15389
77352148	chr5:77352148:C:T	1.40324e-18	-4.25965e-10	-1.37368
77352216	chr5:77352216:G:A	2.69558e-18	-4.25965e-10	-0.720853
77352305	chr5:77352305:A:G	1.58153e-18	-4.25965e-10	-1.25407
77352526	chr5:77352526:G:A	2.22677e-19	-1.80162	-1.41288
77352775	chr5:77352775:C:T	1.34534e-18	-4.25965e-10	-1.41582
77352807	chr5:77352807:A:G	1.54101e-18	-4.25965e-10	-1.28003
77352965	chr5:77352965:T:C	1.60624e-19	-2.16007	-1.38108
77353547	chr5:77353547:T:G	1.50201e-18	-4.25965e-10	-1.30566
77353613	chr5:77353613:G:A	1.37137e-18	-4.25965e-10	-1.39665
77353679	chr5:77353679:C:T	1.05859e-18	-1.65553	-4.01506e-10
77354325	chr5:77354325:T:C	1.3527e-18	-4.25965e-10	-1.41036
77354476	chr5:77354476:A:G	1.74344e-18	-4.25965e-10	-1.1566
77354492	chr5:77354492:A:C	1.68749e-19	-2.22201	-1.2698
77354705	chr5:77354705:G:A	3.26537e-19	-2.07822	-0.75346
77355063	chr5:77355063:C:T	2.8347e-19	-1.88029	-1.09283
77355269	chr5:77355269:G:A	1.44255e-18	-4.25965e-10	-1.34605
77355288	chr5:77355288:C:T	1.82814e-18	-4.25965e-10	-1.10916
77355372	chr5:77355372:G:A	3.155e-19	-2.07535	-0.790712
77355437	chr5:77355437:C:T	2.44878e-19	-2.14522	-0.97424
77355529	chr5:77355529:C:T	3.77784e-19	-2.02352	-0.662376
77355596	chr5:77355596:G:A	2.68917e-19	-1.9049	-1.12092
77355818	chr5:77355818:G:A	1.81421e-19	-2.00302	-1.41638
77356325	chr5:77356325:G:A	1.91203e-19	-1.9543	-1.41259
77356578	chr5:77356578:C:T	8.2843e-19	-0.64675	-1.25394
77356851	chr5:77356851:A:C	1.67846e-19	-2.10033	-1.39684
77356984	chr5:77356984:C:G	1.5729e-19	-2.1675	-1.39463
77356994	chr5:77356994:T:C	1.56188e-18	-4.25965e-10	-1.26657
77357564	chr5:77357564:C:A	2.3251e-19	-1.76735	-1.40394
77357927	chr5:77357927:G:A	1.60065e-19	-2.17324	-1.3714
77358069	chr5:77358069:G:A	1.47468e-18	-4.25965e-10	-1.32402
77358161	chr5:77358161:A:T	1.84235e-18	-4.25965e-10	-1.10142
77358617	chr5:77358617:A:T	1.34453e-18	-4.25965e-10	-1.41642
77358665	chr5:77358665:A:G	1.48622e-18	-4.25965e-10	-1.31623
77359452	chr5:77359452:C:T	2.18374e-19	-2.1757	-1.05831
77359499	chr5:77359499:T:G	1.62339e-19	-2.13409	-1.39644
77359541	chr5:77359541:G:A	2.73863e-19	-1.62589	-1.3817
77359573	chr5:77359573:A:G	1.6342e-19	-2.12833	-1.39557
77359739	chr5:77359739:C:T	1.37377e-18	-4.25965e-10	-1.3949
77359826	chr5:77359826:A:G	3.5315e-19	-1.52005	-1.23328
77360048	chr5:77360048:G:C	1.34868e-18	-4.25965e-10	-1.41334
77360269	chr5:77360269:T:TTAAC	2.58438e-19	-1.65926	-1.4063
77360338	chr5:77360338:C:T	3.04863e-19	-2.13303	-0.767327
77360853	chr5:77360853:A:G	2.32835e-19	-1.77681	-1.39308
77360918	chr5:77360918:C:T	6.01624e-19	-2.22059	-4.01506e-10
77361600	chr5:77361600:C:T	1.44758e-18	-1.34257	-4.01506e-10
77361660	chr5:77361660:G:A	2.19416e-19	-2.208	-1.02125
77362225	chr5:77362225:C:T	1.61246e-19	-2.15709	-1.3802
77362506	chr5:77362506:A:G	1.9963e-19	-2.22195	-1.1018
77362587	chr5:77362587:C:G	1.42326e-18	-4.25965e-10	-1.35951
77362815	chr5:77362815:C:T	4.86254e-19	-1.2629	-1.17059
77363248	chr5:77363248:C:T	4.31776e-19	-1.90323	-0.649079
77363289	chr5:77363289:A:G	1.71457e-18	-4.25965e-10	-1.1733
77363639	chr5:77363639:G:A	4.15916e-19	-1.89158	-0.698159
77364177	chr5:77364177:A:G	1.01346e-18	-1.69909	-4.01506e-10
77364310	chr5:77364310:T:A	2.87431e-19	-1.63141	-1.32783
77364368	chr5:77364368:G:A	1.14946e-18	-1.57317	-4.01506e-10
77364369	chr5:77364369:A:G	4.46107e-19	-1.88677	-0.632895
77364673	chr5:77364673:T:C	6.60796e-19	-1.78301	-0.343767
77364723	chr5:77364723:C:T	1.40328e-18	-4.25965e-10	-1.37365
77364838	chr5:77364838:C:T	4.86152e-19	-1.23404	-1.19966
77365527	chr5:77365527:A:G	2.8656e-19	-2.2195	-0.74277
77365801	chr5:77365801:G:C	1.89318e-19	-1.96052	-1.41627
77366229	chr5:77366229:T:C	4.93358e-18	-0.1164	-4.01506e-10
77366453	chr5:77366453:C:T	4.88271e-19	-1.86843	-0.560915
77366769	chr5:77366769:C:T	1.80883e-19	-2.20971	-1.21266
77366922	chr5:77366922:A:T	1.60412e-19	-2.14314	-1.39934
77367094	chr5:77367094:T:C	6.01141e-19	-2.22139	-4.01506e-10
77367160	chr5:77367160:C:CAG	3.80902e-19	-2.22195	-0.455725
77367164	chr5:77367164:C:G	3.13589e-19	-1.62519	-1.24695
77367166	chr5:77367166:C:G	1.83509e-18	-4.25965e-10	-1.10537
77367640	chr5:77367640:C:T	1.42089e-18	-4.25965e-10	-1.36118
77367651	chr5:77367651:C:A	1.41393e-18	-4.25965e-10	-1.36609
77367754	chr5:77367754:C:G	1.76648e-19	-2.22203	-1.22404
77368662	chr5:77368662:C:T	3.09058e-19	-2.21588	-0.670813
77368738	chr5:77368738:C:G	1.34764e-18	-4.25965e-10	-1.41411
77368886	chr5:77368886:T:C	1.85427e-19	-2.2145	-1.18306
77368938	chr5:77368938:C:G	1.36023e-18	-4.25965e-10	-1.40481
77369151	chr5:77369151:C:T	3.27561e-19	-1.74747	-1.08107
77369359	chr5:77369359:G:A	3.14146e-19	-2.21194	-0.658425
77369396	chr5:77369396:C:T	2.6297e-19	-1.69882	-1.34936
77369483	chr5:77369483:C:T	1.39466e-18	-4.25965e-10	-1.37981
77369856	chr5:77369856:GAC:G	4.46041e-19	-1.89965	-0.620162
77369984	chr5:77369984:G:C	1.58998e-18	-4.25965e-10	-1.24874
77369992	chr5:77369992:C:T	1.87544e-19	-2.04981	-1.3364
77370228	chr5:77370228:G:A	9.36748e-19	-0.364033	-1.41377
77370585	chr5:77370585:G:T	1.68313e-18	-4.25965e-10	-1.19181
77370683	chr5:77370683:G:T	4.90127e-19	-1.58879	-0.836769
77370684	chr5:77370684:A:T	4.74322e-19	-1.62156	-0.836769
77370930	chr5:77370930:T:C	4.49616e-19	-1.67105	-0.840779
77371176	chr5:77371176:C:T	1.42984e-18	-4.25965e-10	-1.3549
77371222	chr5:77371222:T:C	1.37618e-18	-4.25965e-10	-1.39315
77372541	chr5:77372541:T:C	1.63971e-19	-2.11415	-1.40638
77372767	chr5:77372767:A:G	2.69177e-19	-1.90346	-1.12139
77372810	chr5:77372810:C:T	1.54045e-18	-4.25965e-10	-1.28039
77373106	chr5:77373106:G:T	8.18182e-19	-0.497144	-1.41599
77373306	chr5:77373306:T:TTA	1.36996e-18	-4.25965e-10	-1.39769
77373591	chr5:77373591:A:C	2.37808e-18	-0.84617	-4.01506e-10
77373832	chr5:77373832:C:A	1.62533e-19	-2.20583	-1.3235
77373890	chr5:77373890:C:T	1.86386e-19	-2.20548	-1.18692
77374024	chr5:77374024:G:A	2.0245e-19	-2.09238	-1.21734
77374491	chr5:77374491:T:A	1.71606e-18	-4.25965e-10	-1.17243
77374551	chr5:77374551:T:C	2.32944e-19	-1.76703	-1.40239
77374803	chr5:77374803:G:A	1.84679e-19	-2.20925	-1.19235
77374813	chr5:77374813:C:T	1.3597e-18	-4.25965e-10	-1.4052
77374890	chr5:77374890:GC:G	1.34743e-18	-4.25965e-10	-1.41426
77375101	chr5:77375101:G:A	1.38568e-18	-4.25965e-10	-1.38628
77375691	chr5:77375691:A:G	1.38039e-18	-4.25965e-10	-1.3901
77375719	chr5:77375719:C:T	3.92406e-19	-1.88355	-0.764367
77376206	chr5:77376206:A:G	1.7719e-18	-4.25965e-10	-1.14041
77376223	chr5:77376223:G:A	1.86475e-19	-2.21928	-1.17264
77376361	chr5:77376361:G:A	1.71512e-19	-2.0618	-1.41376
77377023	chr5:77377023:G:T	1.35239e-18	-4.25965e-10	-1.41059
77377102	chr5:77377102:AAGTG:A	7.9802e-19	-1.93809	-4.01506e-10
77377135	chr5:77377135:C:T	1.6587e-19	-2.19828	-1.31074
77377262	chr5:77377262:A:G	2.3875e-19	-2.09442	-1.05039
77377520	chr5:77377520:C:T	1.96469e-19	-2.05013	-1.28959
77377690	chr5:77377690:A:G	1.35872e-18	-4.25965e-10	-1.40592
77377756	chr5:77377756:G:A	1.348e-18	-4.25965e-10	-1.41384
77378191	chr5:77378191:C:T	2.65321e-19	-1.70308	-1.3362
77378667	chr5:77378667:G:A	1.97956e-19	-2.08179	-1.25039
77379002	chr5:77379002:A:ATT	3.22809e-19	-2.22205	-0.621108
77379130	chr5:77379130:G:A	1.3477e-18	-4.25965e-10	-1.41407
77379180	chr5:77379180:C:T	5.62432e-18	-4.25965e-10	0.0146361
77379215	chr5:77379215:A:G	1.34469e-18	-4.25965e-10	-1.4163
77379423	chr5:77379423:A:T	1.53178e-19	-2.17193	-1.41669
77379593	chr5:77379593:G:A	3.40205e-19	-2.21354	-0.577134
77380132	chr5:77380132:G:T	1.79408e-18	-4.25965e-10	-1.12797
77380404	chr5:77380404:T:G	3.02052e-19	-1.86568	-1.04394
77380456	chr5:77380456:C:G	2.75504e-18	-4.25965e-10	-0.699033
77381068	chr5:77381068:G:A	1.48316e-19	-2.2076	-1.41327
77381133	chr5:77381133:C:T	1.99473e-19	-1.95642	-1.36813
77381166	chr5:77381166:T:A	2.02694e-19	-1.92555	-1.38297
77381177	chr5:77381177:T:C	1.39367e-18	-4.25965e-10	-1.38052
77381185	chr5:77381185:A:T	1.09069e-18	-1.62565	-4.01506e-10
77381688	chr5:77381688:G:A	3.38078e-19	-2.09615	-0.700792
77381941	chr5:77381941:T:C	2.57787e-18	-1.94872	1.18322
77382351	chr5:77382351:C:T	4.07996e-19	-1.96953	-0.639431
77382401	chr5:77382401:A:G	1.5679e-19	-2.15233	-1.41298
77382412	chr5:77382412:A:C	2.16329e-18	-4.25965e-10	-0.940833
77382443	chr5:77382443:T:A	1.3449e-18	-4.25965e-10	-1.41614
77383358	chr5:77383358:T:G	3.28785e-19	-1.88084	-0.943977
77383982	chr5:77383982:T:A	3.18506e-19	-2.19217	-0.664408
77384022	chr5:77384022:A:G	2.75504e-18	-4.25965e-10	-0.699033
77384397	chr5:77384397:TA:T	1.41544e-18	-4.25965e-10	-1.36502
77384520	chr5:77384520:G:A	2.69771e-18	-4.25965e-10	-0.72006
77384641	chr5:77384641:C:T	1.25458e-17	0.816922	-4.01506e-10
77384677	chr5:77384677:T:A	4.74761e-19	-2.19764	-0.25977
77384731	chr5:77384731:CAT:C	1.51874e-19	-2.18288	-1.41429
77385090	chr5:77385090:A:C	3.24307e-18	-4.25965e-10	-0.535945
77385141	chr5:77385141:C:T	1.35663e-18	-4.25965e-10	-1.40746
77385144	chr5:77385144:T:C	1.87952e-19	-2.14097	-1.24307
77385645	chr5:77385645:G:A	1.36091e-18	-4.25965e-10	-1.40431
77386694	chr5:77386694:G:A	1.36189e-18	-4.25965e-10	-1.40359
77387038	chr5:77387038:C:T	5.69681e-17	-4.25965e-10	2.33003
77387040	chr5:77387040:C:T	1.40283e-18	-4.25965e-10	-1.37397
77387545	chr5:77387545:G:A	1.46592e-19	-2.21999	-1.41258
77387643	chr5:77387643:TCTC:T	2.32582e-18	-2.09614	1.22775
77387805	chr5:77387805:C:G	1.40148e-18	-4.25965e-10	-1.37494
77388012	chr5:77388012:G:A	7.77925e-19	-1.96359	-4.01506e-10
77388370	chr5:77388370:G:A	1.40904e-18	-4.25965e-10	-1.36956
77388965	chr5:77388965:C:T	2.68493e-18	-0.20812	-0.51669
77389162	chr5:77389162:G:A	3.42294e-19	-2.10262	-0.681931
77389333	chr5:77389333:G:A	8.94922e-19	-1.82348	-4.01506e-10
77389414	chr5:77389414:G:A	1.3689e-18	-4.25965e-10	-1.39846
77389479	chr5:77389479:ATC:A	1.62817e-19	-2.20932	-1.31827
77389604	chr5:77389604:G:A	7.27824e-19	-2.03016	-4.01506e-10
77389957	chr5:77389957:G:C	1.9217e-18	-4.25965e-10	-1.05926
77390126	chr5:77390126:G:A	1.34958e-18	-4.25965e-10	-1.41267
77390503	chr5:77390503:G:A	1.95045e-18	-4.25965e-10	-1.0444
77391299	chr5:77391299:G:A	6.25882e-18	-2.15645	2.27798
77391446	chr5:77391446:G:A	3.41133e-19	-1.37838	-1.40956
77391601	chr5:77391601:A:G	9.41268e-19	-2.04508	0.272084
77393203	chr5:77393203:G:C	4.32423e-19	-1.13479	-1.41603
77393345	chr5:77393345:G:T	1.34413e-18	-4.25965e-10	-1.41672
77393433	chr5:77393433:T:G	1.58078e-19	-2.14137	-1.41576
77393872	chr5:77393872:GA:G	1.40581e-18	-4.25965e-10	-1.37185
77394527	chr5:77394527:A:G	1.57111e-18	-4.25965e-10	-1.26069
77394555	chr5:77394555:A:G	7.92632e-19	-2.04905	0.10419
77394897	chr5:77394897:T:G	1.57521e-18	-4.25965e-10	-1.25808
77395266	chr5:77395266:G:A	1.54733e-18	-4.25965e-10	-1.27593
77395531	chr5:77395531:CTT:C	1.82564e-18	-4.25965e-10	-1.11053
77395931	chr5:77395931:CAG:C	1.842e-18	-4.25965e-10	-1.10161
77395952	chr5:77395952:C:T	1.50337e-18	-1.30476	-4.01506e-10
77395959	chr5:77395959:G:A	1.61582e-17	-4.25965e-10	1.06996
77396058	chr5:77396058:G:A	1.36891e-18	-4.25965e-10	-1.39845
77396582	chr5:77396582:C:T	7.40769e-19	-2.16209	0.149563
77396845	chr5:77396845:C:T	3.19472e-18	-4.25965e-10	-0.550966
77396857	chr5:77396857:G:T	2.33735e-19	-1.77761	-1.38842
77397159	chr5:77397159:A:G	1.93507e-18	-1.05232	-4.01506e-10
77397915	chr5:77397915:G:A	1.83162e-18	-4.25965e-10	-1.10727
77398197	chr5:77398197:T:C	1.38374e-18	-4.25965e-10	-1.38767
77398450	chr5:77398450:T:C	2.2499e-19	-1.81677	-1.3874
77398568	chr5:77398568:G:A	2.40806e-19	-1.95677	-1.17946
77398727	chr5:77398727:A:G	2.25402e-19	-1.7975	-1.40484
77398806	chr5:77398806:G:A	1.80566e-19	-2.13656	-1.28757
77398942	chr5:77398942:G:A	1.6318e-19	-2.10836	-1.417
77399408	chr5:77399408:T:C	1.37189e-18	-4.25965e-10	-1.39628
77399502	chr5:77399502:T:G	7.28121e-19	-2.02303	-0.00671904
77399602	chr5:77399602:A:G	2.13103e-18	-0.106038	-0.84982
77399650	chr5:77399650:T:C	1.98591e-19	-2.0361	-1.29287
77399715	chr5:77399715:A:G	5.72067e-19	-2.06996	-0.201004
77399871	chr5:77399871:C:T	1.83792e-18	-4.25965e-10	-1.10383
77400386	chr5:77400386:A:G	5.40688e-18	-4.25965e-10	-0.024793
77400491	chr5:77400491:C:T	3.49183e-18	-4.25965e-10	-0.462038
77400509	chr5:77400509:C:T	3.80027e-19	-2.06591	-0.614068
77400640	chr5:77400640:A:G	8.85485e-19	-1.83408	-4.01506e-10
77400744	chr5:77400744:G:C	1.82311e-18	-4.25965e-10	-1.11192
77401414	chr5:77401414:A:G	1.57761e-18	-4.25965e-10	-1.25655
77401865	chr5:77401865:T:C	1.67703e-18	-4.25965e-10	-1.19544
77402600	chr5:77402600:ATG:A	2.65893e-18	-4.25965e-10	-0.734543
77403262	chr5:77403262:T:C	1.41632e-18	-4.25965e-10	-1.3644
77403731	chr5:77403731:G:A	2.42112e-19	-1.74587	-1.38495
77403995	chr5:77403995:G:T	2.07182e-19	-1.87019	-1.41643
77404579	chr5:77404579:TTGAC:T	1.25532e-17	-4.25965e-10	0.817511
77405004	chr5:77405004:G:GA	1.00246e-18	-1.71001	-4.01506e-10
77405626	chr5:77405626:A:G	1.47272e-18	-1.32536	-4.01506e-10
77405914	chr5:77405914:A:G	4.99237e-19	-1.66202	-0.745119
77406029	chr5:77406029:G:A	2.14617e-19	-1.92945	-1.32192
77406030	chr5:77406030:T:C	9.79753e-18	0.569666	-4.01506e-10
77406240	chr5:77406240:T:C	1.53704e-19	-2.17506	-1.41014
77406282	chr5:77406282:T:G	2.63764e-19	-2.18105	-0.864116
77406378	chr5:77406378:A:G	1.97174e-19	-1.92132	-1.41481
77407191	chr5:77407191:G:A	1.5835e-18	-4.25965e-10	-1.25283
77407510	chr5:77407510:C:T	1.65996e-19	-2.20098	-1.30728
77407549	chr5:77407549:A:G	2.94559e-19	-2.20536	-0.729385
77407813	chr5:77407813:A:G	2.24506e-19	-1.9939	-1.21241
77407867	chr5:77407867:C:T	1.514e-18	-4.25965e-10	-1.29771
77407900	chr5:77407900:A:T	1.57306e-18	-4.25965e-10	-1.25944
77408374	chr5:77408374:A:AT	1.68679e-19	-2.07549	-1.41673
77408426	chr5:77408426:C:T	2.30398e-19	-1.93994	-1.24048
77408632	chr5:77408632:T:C	6.07312e-19	-2.21118	-4.01506e-10
77408732	chr5:77408732:G:T	1.79127e-19	-2.01604	-1.41609
77408888	chr5:77408888:G:A	2.61867e-19	-2.22189	-0.830494
77409256	chr5:77409256:T:C	1.69409e-19	-2.09185	-1.39606
77410139	chr5:77410139:T:G	1.65509e-19	-2.18662	-1.32457
77410707	chr5:77410707:G:A	1.84981e-19	-2.13228	-1.26769
77410764	chr5:77410764:T:C	1.96074e-18	-4.25965e-10	-1.03914
77411357	chr5:77411357:T:C	1.43911e-18	-4.25965e-10	-1.34844
77411510	chr5:77411510:A:G	1.57836e-18	-4.25965e-10	-1.25608
77412329	chr5:77412329:TGA:T	3.54084e-19	-1.94242	-0.808268
77412390	chr5:77412390:G:T	1.80331e-19	-2.01083	-1.4146
77412506	chr5:77412506:A:G	1.48206e-18	-4.25965e-10	-1.31903
77412694	chr5:77412694:A:C	4.95828e-19	-1.85441	-0.55958
77412981	chr5:77412981:T:A	7.00962e-18	0.234819	-4.01506e-10
77413162	chr5:77413162:A:G	4.72083e-19	-1.50993	-0.953134
77413350	chr5:77413350:G:A	1.86952e-18	-4.25965e-10	-1.08678
77413424	chr5:77413424:A:T	2.1385e-19	-1.91539	-1.33956
77413444	chr5:77413444:A:G	4.34688e-19	-1.91245	-0.633137
77414725	chr5:77414725:C:T	2.6272e-19	-1.78178	-1.26735
77414831	chr5:77414831:A:AAT	1.88771e-19	-2.06263	-1.31706
77415574	chr5:77415574:A:G	3.56184e-19	-1.37246	-1.37231
77415578	chr5:77415578:C:T	3.14871e-19	-1.53666	-1.33139
77415612	chr5:77415612:A:G	1.66267e-19	-2.09493	-1.41169
77415842	chr5:77415842:A:G	1.78646e-19	-2.01932	-1.41549
77415872	chr5:77415872:A:C	1.3438e-18	-4.25965e-10	-1.41697
77416337	chr5:77416337:T:C	9.05058e-19	-0.661078	-1.15114
77416750	chr5:77416750:T:C	3.29471e-19	-1.88107	-0.941661
77417159	chr5:77417159:C:T	2.56448e-18	-4.25965e-10	-0.77071
77417471	chr5:77417471:C:T	3.22648e-19	-1.78382	-1.05984
77417668	chr5:77417668:T:G	1.42193e-18	-4.25965e-10	-1.36045
77417818	chr5:77417818:T:C	5.43087e-19	-0.972817	-1.35013
77418555	chr5:77418555:C:T	2.87084e-19	-1.97427	-0.986174
77418821	chr5:77418821:A:ATG	1.36666e-18	-4.25965e-10	-1.40009
77418933	chr5:77418933:T:C	1.36192e-18	-4.25965e-10	-1.40357
77419160	chr5:77419160:T:C	1.3601e-18	-4.25965e-10	-1.40491
77419306	chr5:77419306:A:C	1.67055e-19	-2.221	-1.2809
77419338	chr5:77419338:C:T	1.65396e-19	-2.09493	-1.41694
77420215	chr5:77420215:C:G	1.0985e-18	-0.500205	-1.11832
77420671	chr5:77420671:T:C	1.53085e-19	-2.22175	-1.36747
77420860	chr5:77420860:C:G	2.78668e-19	-2.02737	-0.962827
77420880	chr5:77420880:A:G	1.53795e-19	-2.22067	-1.36393
77420945	chr5:77420945:C:T	9.31545e-18	-4.25965e-10	0.519209
77421088	chr5:77421088:C:T	1.90315e-19	-2.08632	-1.28522
77421417	chr5:77421417:T:A	2.40146e-19	-2.11748	-1.0215
77421647	chr5:77421647:T:C	2.434e-19	-2.13543	-0.990084
77421758	chr5:77421758:A:G	1.67994e-19	-2.09603	-1.40026
77422245	chr5:77422245:T:G	3.77925e-19	-1.61056	-1.07496
77422362	chr5:77422362:A:G	1.73656e-19	-2.10366	-1.35948
77422593	chr5:77422593:G:A	1.34457e-18	-4.25965e-10	-1.41639
77422616	chr5:77422616:T:C	1.84125e-19	-2.18065	-1.22395
77422629	chr5:77422629:G:A	1.74945e-19	-2.18239	-1.27336
77422647	chr5:77422647:A:G	4.72148e-18	-4.25965e-10	-0.160342
77422804	chr5:77422804:T:C	9.55484e-18	-4.25965e-10	0.544583
77422872	chr5:77422872:G:C	3.05008e-19	-2.2023	-0.697581
77422967	chr5:77422967:A:T	4.91923e-18	-4.25965e-10	-0.119312
77423016	chr5:77423016:T:G	1.34541e-18	-4.25965e-10	-1.41576
77423130	chr5:77423130:A:G	2.13837e-19	-2.0797	-1.1753
77423226	chr5:77423226:G:A	3.72126e-19	-1.308	-1.39298
77423368	chr5:77423368:T:C	2.13625e-19	-2.12704	-1.12896
77423464	chr5:77423464:CTAATT:C	3.75664e-18	-4.25965e-10	-0.388941
77423917	chr5:77423917:G:A	4.16325e-19	-1.30133	-1.28742
77424085	chr5:77424085:A:G	1.22297e-18	-1.51119	-4.01506e-10
77424419	chr5:77424419:T:C	4.38313e-19	-2.03835	-0.498936
77424922	chr5:77424922:C:T	4.26571e-19	-1.20604	-1.3584
77424935	chr5:77424935:C:T	2.80682e-19	-1.82201	-1.16098
77425055	chr5:77425055:T:C	1.59029e-18	-4.25965e-10	-1.24855
77425113	chr5:77425113:C:G	1.36112e-18	-4.25965e-10	-1.40416
77425152	chr5:77425152:T:C	1.7396e-19	-2.17281	-1.28858
77425156	chr5:77425156:T:C	3.34863e-19	-1.46686	-1.33964
77425264	chr5:77425264:T:C	7.50705e-19	-1.01694	-0.982265
77425414	chr5:77425414:G:A	4.61142e-19	-1.21633	-1.27019
77425442	chr5:77425442:A:T	2.60794e-19	-1.6396	-1.41689
77425929	chr5:77425929:A:G	3.9822e-19	-1.59567	-1.03754
77426104	chr5:77426104:T:G	1.18282e-18	-1.54456	-4.01506e-10
77426113	chr5:77426113:G:A	1.04948e-18	-0.264678	-1.39949
77426178	chr5:77426178:G:A	6.05001e-19	-2.21499	-4.01506e-10
77426414	chr5:77426414:G:A	1.77283e-18	-4.25965e-10	-1.13989
77426618	chr5:77426618:G:A	3.96602e-19	-2.18148	-0.455806
77426624	chr5:77426624:C:T	1.11955e-18	-1.59954	-4.01506e-10
77427010	chr5:77427010:A:G	2.06838e-18	-4.25965e-10	-0.985698
77427034	chr5:77427034:T:G	8.53502e-19	-1.87087	-4.01506e-10
77427416	chr5:77427416:AAAG:A	5.4454e-19	-1.93027	-0.390005
77427682	chr5:77427682:A:G	9.13003e-19	-1.80348	-4.01506e-10
77428393	chr5:77428393:A:G	9.28192e-19	-1.78698	-4.01506e-10
77428508	chr5:77428508:T:TTAAC	3.38248e-19	-1.40465	-1.39179
77428774	chr5:77428774:A:G	2.70634e-19	-2.06761	-0.951845
77429757	chr5:77429757:G:A	2.39479e-19	-2.13957	-1.00218
77430149	chr5:77430149:A:G	1.3799e-18	-0.0706252	-1.31983
77430301	chr5:77430301:G:C	3.4799e-19	-1.36985	-1.3982
77430340	chr5:77430340:G:A	1.76554e-18	-4.25965e-10	-1.14401
77430363	chr5:77430363:G:T	1.19368e-18	-1.53542	-4.01506e-10
77430377	chr5:77430377:A:G	6.33118e-19	-2.18521	0.0156491
77430438	chr5:77430438:A:ATCTT	2.0144e-19	-1.8986	-1.41613
77430536	chr5:77430536:T:C	1.52463e-18	-4.25965e-10	-1.29072
77430567	chr5:77430567:C:G	1.80693e-18	-4.25965e-10	-1.12083
77430848	chr5:77430848:C:A	6.02912e-19	-2.21845	-4.01506e-10
77431029	chr5:77431029:G:A	2.30874e-18	-4.25965e-10	-0.875762
77431040	chr5:77431040:A:C	2.01304e-18	-0.0957534	-0.917063
77431089	chr5:77431089:G:A	3.82243e-19	-1.31077	-1.36339
77431882	chr5:77431882:CT:C	3.20079e-19	-1.48746	-1.36419
77432186	chr5:77432186:T:A	6.00193e-19	-1.54201	-0.680963
77432214	chr5:77432214:T:G	2.72849e-19	-1.61999	-1.39131
77432260	chr5:77432260:C:T	3.65197e-19	-2.21707	-0.502708
77432407	chr5:77432407:G:A	1.81983e-18	-4.25965e-10	-1.11372
77432610	chr5:77432610:A:T	1.06352e-18	-1.65088	-4.01506e-10
77432771	chr5:77432771:C:T	1.69222e-18	-4.25965e-10	-1.18642
77432801	chr5:77432801:A:G	1.98369e-18	-4.25965e-10	-1.02751
77433368	chr5:77433368:G:C	1.83386e-19	-2.22185	-1.18677
77433419	chr5:77433419:A:C	7.90588e-19	-0.999097	-0.948346
77433584	chr5:77433584:A:G	2.31799e-19	-1.78722	-1.38713
77433696	chr5:77433696:G:A	1.49764e-19	-2.19431	-1.41685
77433732	chr5:77433732:CAAG:C	5.23567e-19	-2.22205	-0.137505
77433917	chr5:77433917:G:A	1.29114e-18	-1.45694	-4.01506e-10
77434428	chr5:77434428:G:A	3.99334e-19	-1.52726	-1.10316
77434523	chr5:77434523:G:A	9.55216e-19	-0.342715	-1.41557
77434570	chr5:77434570:T:G	1.65646e-18	-4.25965e-10	-1.20778
77434742	chr5:77434742:T:C	6.77637e-19	-0.732604	-1.369
77434948	chr5:77434948:A:G	6.16623e-19	-1.38883	-0.807135
77435058	chr5:77435058:G:A	1.17846e-18	-0.134298	-1.41396
77435111	chr5:77435111:C:T	1.53407e-19	-2.21492	-1.3722
77435120	chr5:77435120:G:A	1.43942e-18	-4.25965e-10	-1.34823
77435442	chr5:77435442:T:A	2.96802e-19	-1.7255	-1.20166
77435670	chr5:77435670:A:C	2.33267e-19	-1.92198	-1.24606
77435853	chr5:77435853:G:A	1.87201e-18	-4.25965e-10	-1.08545
77435959	chr5:77435959:T:G	2.56827e-19	-2.05611	-1.01571
77436065	chr5:77436065:G:T	3.59756e-19	-1.37025	-1.36454
77436418	chr5:77436418:A:C	5.07085e-19	-1.31674	-1.07481
77436824	chr5:77436824:C:T	1.83826e-18	-4.25965e-10	-1.10365
77436921	chr5:77436921:T:C	1.04908e-18	-1.66455	-4.01506e-10
77437070	chr5:77437070:T:C	6.85611e-19	-2.08991	-4.01506e-10
77437431	chr5:77437431:G:A	6.82337e-19	-2.0947	-4.01506e-10
77437554	chr5:77437554:C:T	4.21878e-19	-1.28842	-1.28708
77437734	chr5:77437734:A:C	1.41406e-18	-4.25965e-10	-1.366
77437950	chr5:77437950:A:G	9.21412e-19	-1.79431	-4.01506e-10
77438259	chr5:77438259:C:T	2.03447e-19	-1.9117	-1.39312
77438435	chr5:77438435:A:G	3.40959e-19	-1.76169	-1.02677
77438719	chr5:77438719:A:G	1.22508e-18	-0.149064	-1.36039
77438891	chr5:77438891:T:C	1.34847e-18	-4.25965e-10	-1.41349
77438984	chr5:77438984:G:A	9.02497e-19	-1.81505	-4.01506e-10
77439083	chr5:77439083:G:C	5.2564e-19	-2.19202	-0.163581
77439403	chr5:77439403:A:T	8.65978e-19	-1.85636	-4.01506e-10
77439974	chr5:77439974:A:G	1.86722e-19	-2.21693	-1.17367
77440191	chr5:77440191:T:C	2.33743e-19	-1.7494	-1.4166
77440417	chr5:77440417:A:C	3.48282e-19	-1.7335	-1.03371
77440526	chr5:77440526:A:G	1.87662e-18	-4.25965e-10	-1.08299
77440636	chr5:77440636:CAA:C	1.36416e-18	-4.25965e-10	-1.40193
77440717	chr5:77440717:C:T	1.98277e-18	-4.25965e-10	-1.02797
77441059	chr5:77441059:A:T	4.9709e-19	-2.15023	-0.261215
77441366	chr5:77441366:A:C	3.25163e-19	-1.74545	-1.09045
77441556	chr5:77441556:T:C	3.46378e-19	-1.37981	-1.39288
77442105	chr5:77442105:A:G	1.76186e-19	-2.03978	-1.40891
77442131	chr5:77442131:T:C	9.19971e-19	-0.631825	-1.16405
77442172	chr5:77442172:A:C	7.20592e-19	-0.981161	-1.05899
77442340	chr5:77442340:A:C	1.95782e-18	-4.25965e-10	-1.04063
77442445	chr5:77442445:T:C	7.25456e-19	-0.809202	-1.22422
77442621	chr5:77442621:G:A	4.10954e-18	-4.25965e-10	-0.299153
77442647	chr5:77442647:C:A	1.34477e-18	-4.25965e-10	-1.41624
77442675	chr5:77442675:G:A	1.34646e-18	-4.25965e-10	-1.41499
77442753	chr5:77442753:G:A	1.39835e-18	-4.25965e-10	-1.37717
77443045	chr5:77443045:C:G	2.30302e-19	-2.12263	-1.0582
77443145	chr5:77443145:T:C	3.83318e-19	-2.22181	-0.449541
77443181	chr5:77443181:A:G	1.56148e-18	-4.25965e-10	-1.26683
77443192	chr5:77443192:G:A	1.56464e-18	-4.25965e-10	-1.26481
77443362	chr5:77443362:C:T	6.6616e-19	-2.11869	-4.01506e-10
77443499	chr5:77443499:T:C	1.51058e-18	-4.25965e-10	-1.29997
77443635	chr5:77443635:C:T	9.21178e-19	-1.79457	-4.01506e-10
77444154	chr5:77444154:A:G	1.50336e-18	-4.25965e-10	-1.30476
77444262	chr5:77444262:C:T	9.22752e-19	-1.79286	-4.01506e-10
77444334	chr5:77444334:G:T	2.67444e-18	-4.25965e-10	-0.728726
77444537	chr5:77444537:C:CA	1.3441e-18	-4.25965e-10	-1.41674
77444592	chr5:77444592:A:C	5.94168e-19	-0.95621	-1.27685
77444780	chr5:77444780:G:A	1.64863e-19	-2.14021	-1.37489
77444792	chr5:77444792:A:G	9.58696e-19	-1.75465	-4.01506e-10
77444993	chr5:77444993:T:A	1.35762e-18	-4.25965e-10	-1.40673
77445016	chr5:77445016:A:G	1.34484e-18	-4.25965e-10	-1.41619
77445056	chr5:77445056:G:C	8.91218e-19	-0.658621	-1.16901
77445102	chr5:77445102:C:G	1.77416e-18	-4.25965e-10	-1.13914
77445248	chr5:77445248:T:C	1.72224e-18	0.247451	-1.41629
77445709	chr5:77445709:C:T	2.82824e-19	-1.55873	-1.41666
77445803	chr5:77445803:C:A	1.29001e-17	2.04499	-1.20021
77446027	chr5:77446027:A:T	1.95554e-18	-4.25965e-10	-1.0418
77446544	chr5:77446544:A:T	2.7634e-19	-1.85956	-1.13902
77446599	chr5:77446599:T:C	3.36581e-19	-1.44401	-1.35737
77446733	chr5:77446733:CAG:C	9.26593e-19	-1.78871	-4.01506e-10
77446927	chr5:77446927:A:T	2.08597e-19	-2.18032	-1.0995
77446939	chr5:77446939:A:G	1.86231e-19	-1.97936	-1.41387
77447004	chr5:77447004:A:T	3.50674e-19	-1.3987	-1.36167
77447358	chr5:77447358:G:A	1.34695e-18	-4.25965e-10	-1.41462
77447530	chr5:77447530:C:T	2.49834e-19	-1.70837	-1.39105
77447656	chr5:77447656:A:T	2.42486e-19	-1.74661	-1.38267
77447710	chr5:77447710:T:C	8.39948e-19	-0.675714	-1.21117
77448180	chr5:77448180:A:G	1.90847e-18	-4.25965e-10	-1.06616
77448425	chr5:77448425:T:C	6.13098e-19	-2.2017	-4.01506e-10
77448453	chr5:77448453:T:C	3.44151e-19	-1.40223	-1.37691
77448685	chr5:77448685:T:C	2.26451e-19	-1.80323	-1.39446
77448911	chr5:77448911:G:C	1.34543e-18	-4.25965e-10	-1.41575
77448997	chr5:77448997:G:A	8.9645e-19	-1.82178	-4.01506e-10
77449112	chr5:77449112:G:T	3.68594e-19	-1.33093	-1.37959
77449296	chr5:77449296:A:G	1.75691e-18	-4.25965e-10	-1.14891
77449413	chr5:77449413:A:G	1.61342e-18	-4.25965e-10	-1.23411
77449595	chr5:77449595:A:G	1.35905e-18	-4.25965e-10	-1.40568
77449927	chr5:77449927:ACTC:A	3.55775e-19	-1.36292	-1.383
77450079	chr5:77450079:A:T	1.3438e-18	-4.25965e-10	-1.41697
77450459	chr5:77450459:C:G	7.50971e-19	-1.99885	-4.01506e-10
77450698	chr5:77450698:A:G	1.77151e-19	-2.03522	-1.40799
77450735	chr5:77450735:C:T	9.65592e-18	1.72072	-1.16561
77450795	chr5:77450795:G:T	7.08073e-19	-0.91854	-1.13913
77450890	chr5:77450890:T:A	1.87327e-19	-2.21634	-1.17102
77450954	chr5:77450954:A:G	4.02849e-19	-2.2215	-0.400156
77451003	chr5:77451003:A:G	1.83606e-18	-4.25965e-10	-1.10484
77451262	chr5:77451262:T:C	2.15739e-19	-2.16096	-1.08519
77451628	chr5:77451628:T:G	1.91261e-18	-4.25965e-10	-1.06399
77451634	chr5:77451634:A:G	1.39114e-18	-4.25965e-10	-1.38234
77452020	chr5:77452020:A:AAC	9.08522e-19	-1.8084	-4.01506e-10
77452164	chr5:77452164:A:G	7.72644e-19	-0.846585	-1.12382
77452301	chr5:77452301:A:G	9.82936e-19	-1.98497	0.255293
77452698	chr5:77452698:T:C	3.15836e-19	-1.76008	-1.10492
77453101	chr5:77453101:A:G	6.31313e-19	-2.17133	-0.00108584
77453411	chr5:77453411:A:G	1.36914e-18	-4.25965e-10	-1.39828
77453690	chr5:77453690:T:C	1.93136e-18	-4.25965e-10	-1.05424
77453780	chr5:77453780:G:C	1.61749e-18	-4.25965e-10	-1.23159
77453869	chr5:77453869:C:T	1.34652e-18	-4.25965e-10	-1.41494
77454561	chr5:77454561:T:C	1.78317e-19	-2.02287	-1.41378
77454837	chr5:77454837:G:A	1.56637e-18	-4.25965e-10	-1.26371
77454885	chr5:77454885:A:G	9.05295e-18	1.90365	-1.41302
77454886	chr5:77454886:T:C	1.86634e-18	-4.25965e-10	-1.08849
77455358	chr5:77455358:A:G	2.2951e-19	-1.801	-1.38327
77455752	chr5:77455752:G:A	1.79862e-19	-2.21822	-1.20981
77455986	chr5:77455986:AC:A	2.3821e-19	-1.73009	-1.41697
77456027	chr5:77456027:G:C	8.4923e-19	-1.87589	-4.01506e-10
77456094	chr5:77456094:C:T	1.54964e-17	-4.25965e-10	1.02814
77456227	chr5:77456227:G:A	6.44096e-19	-0.992967	-1.15941
77456414	chr5:77456414:C:G	1.35226e-18	-4.25965e-10	-1.41068
77456425	chr5:77456425:T:C	2.50214e-19	-1.71414	-1.38377
77456463	chr5:77456463:C:T	1.34552e-18	-4.25965e-10	-1.41568
77456651	chr5:77456651:T:A	1.55724e-18	-4.25965e-10	-1.26955
77456660	chr5:77456660:T:G	6.39446e-19	-2.15962	-4.01506e-10
77456693	chr5:77456693:A:T	1.75313e-19	-2.0385	-1.41515
77456868	chr5:77456868:ATTC:A	1.34555e-18	-4.25965e-10	-1.41566
77456969	chr5:77456969:G:A	1.74999e-18	-4.25965e-10	-1.15285
77457278	chr5:77457278:T:C	9.37458e-18	1.93596	-1.41042
77457317	chr5:77457317:G:A	1.34508e-18	-4.25965e-10	-1.41601
77457854	chr5:77457854:C:G	6.55337e-19	-2.13507	-4.01506e-10
77458072	chr5:77458072:G:A	4.40697e-19	-1.21561	-1.31625
77458196	chr5:77458196:G:A	1.78209e-19	-2.22072	-1.21654
77458379	chr5:77458379:T:C	1.36442e-18	-4.25965e-10	-1.40173
77458496	chr5:77458496:T:C	2.12186e-19	-2.15615	-1.10661
77458875	chr5:77458875:T:G	2.80532e-19	-1.84759	-1.13594
77459014	chr5:77459014:A:G	1.34375e-18	-4.25965e-10	-1.417
77459199	chr5:77459199:A:G	2.99712e-18	-4.25965e-10	-0.614812
77459585	chr5:77459585:T:C	1.34628e-18	-4.25965e-10	-1.41512
77459841	chr5:77459841:TTTA:T	1.89945e-18	-4.25965e-10	-1.0709
77460212	chr5:77460212:C:T	1.34304e-18	-0.0727701	-1.34476
77460694	chr5:77460694:ATAC:A	6.51441e-19	-0.815029	-1.326
77460721	chr5:77460721:T:C	1.53331e-18	-4.25965e-10	-1.28504
77460924	chr5:77460924:G:C	1.3499e-18	-4.25965e-10	-1.41244
77461015	chr5:77461015:C:CT	6.30244e-19	-2.17411	-4.01506e-10
77461151	chr5:77461151:A:G	1.61963e-19	-2.18931	-1.34354
77461169	chr5:77461169:GAA:G	1.48084e-19	-2.22055	-1.40189
77461189	chr5:77461189:A:G	1.34372e-18	-4.25965e-10	-1.41702
77461264	chr5:77461264:T:C	1.13948e-18	-0.467729	-1.11416
77461466	chr5:77461466:A:G	8.24699e-19	-1.9052	-4.01506e-10
77461695	chr5:77461695:G:A	1.37601e-18	-4.25965e-10	-1.39328
77461925	chr5:77461925:TCAC:T	1.35012e-18	-4.25965e-10	-1.41227
77462182	chr5:77462182:G:A	1.95853e-18	-4.25965e-10	-1.04027
77462599	chr5:77462599:T:C	2.89405e-18	-4.25965e-10	-0.649809
77462725	chr5:77462725:A:G	6.71677e-19	-0.968951	-1.14149
77462862	chr5:77462862:G:T	3.22921e-17	1.76236	-4.01506e-10
77462881	chr5:77462881:C:T	1.93588e-19	-2.17055	-1.18393
77463408	chr5:77463408:C:T	3.61873e-19	-1.31243	-1.41649
77463676	chr5:77463676:T:A	6.74598e-19	-0.955417	-1.15069
77463751	chr5:77463751:G:A	2.20424e-19	-2.14046	-1.08421
77463791	chr5:77463791:T:G	7.17423e-19	-0.636539	-1.40802
77463866	chr5:77463866:G:A	7.29134e-18	-4.25965e-10	0.274222
77463914	chr5:77463914:C:G	1.98279e-19	-2.12719	-1.20335
77464051	chr5:77464051:A:T	1.83234e-18	-4.25965e-10	-1.10687
77464255	chr5:77464255:T:C	1.8096e-18	-4.25965e-10	-1.11936
77464670	chr5:77464670:T:C	2.14274e-19	-2.14191	-1.11106
77465352	chr5:77465352:G:A	2.01825e-18	-4.25965e-10	-1.01023
77466163	chr5:77466163:AAG:A	5.59651e-19	-1.23386	-1.05905
77466524	chr5:77466524:T:C	7.38387e-19	-0.863763	-1.15199
77466978	chr5:77466978:G:C	1.00168e-17	1.74378	-1.15198
77467501	chr5:77467501:C:T	1.46729e-19	-2.21479	-1.41684
77467671	chr5:77467671:T:C	1.50761e-18	-4.25965e-10	-1.30194
77467731	chr5:77467731:C:T	1.344e-18	-4.25965e-10	-1.41682
77467759	chr5:77467759:T:C	3.25018e-19	-1.43038	-1.40596
77467763	chr5:77467763:T:C	7.99455e-19	-1.93629	-4.01506e-10
77468094	chr5:77468094:C:T	2.14802e-19	-2.21979	-1.03072
77468485	chr5:77468485:A:G	3.16224e-18	0.740112	-1.3013
77468580	chr5:77468580:T:A	7.83645e-19	-0.764178	-1.19209
77468588	chr5:77468588:T:C	7.95428e-19	-0.768408	-1.17293
77468851	chr5:77468851:A:C	1.54536e-18	-4.25965e-10	-1.27721
77469287	chr5:77469287:A:C	1.83408e-19	-1.99388	-1.41463
77469394	chr5:77469394:T:C	1.34401e-18	-4.25965e-10	-1.4168
77469444	chr5:77469444:T:C	8.227e-18	1.80892	-1.41397
77469496	chr5:77469496:T:A	1.37077e-18	-4.25965e-10	-1.39709
77469666	chr5:77469666:A:C	8.54581e-19	-1.86961	-4.01506e-10
77469820	chr5:77469820:A:T	7.94957e-19	-0.762157	-1.17978
77470008	chr5:77470008:A:C	9.57128e-19	-1.75628	-4.01506e-10
77470047	chr5:77470047:G:A	2.06288e-19	-2.2217	-1.06925
77470111	chr5:77470111:G:A	3.77326e-19	-1.32458	-1.36253
77470152	chr5:77470152:C:G	1.19686e-18	-1.53276	-4.01506e-10
77470195	chr5:77470195:G:A	1.50572e-19	-2.20478	-1.401
77470237	chr5:77470237:T:C	8.18322e-19	-1.91296	-4.01506e-10
77470425	chr5:77470425:A:G	1.53108e-19	-2.21363	-1.37545
77470449	chr5:77470449:G:A	1.22789e-17	1.86307	-1.06765
77470487	chr5:77470487:T:C	1.34385e-18	-4.25965e-10	-1.41693
77470971	chr5:77470971:A:G	1.47918e-18	-0.000156466	-1.32082
77471309	chr5:77471309:C:A	1.04112e-17	1.75501	-1.1246
77471379	chr5:77471379:G:A	1.53617e-18	-4.25965e-10	-1.28317
77471393	chr5:77471393:G:A	1.41462e-18	-4.25965e-10	-1.3656
77471485	chr5:77471485:G:A	1.51539e-19	-2.19634	-1.40303
77471526	chr5:77471526:C:A	5.57684e-19	-1.97977	-0.31666
77471571	chr5:77471571:G:A	1.60008e-19	-2.20515	-1.33984
77471654	chr5:77471654:T:C	2.09826e-19	-2.22084	-1.05311
77471739	chr5:77471739:T:C	4.45833e-19	-1.10334	-1.41693
77471867	chr5:77471867:C:A	4.28828e-19	-1.14238	-1.41678
77472094	chr5:77472094:C:T	1.48237e-19	-2.21576	-1.40565
77472095	chr5:77472095:A:C	1.46808e-19	-2.21667	-1.41443
77472113	chr5:77472113:T:C	1.18182e-17	1.88902	-1.13184
77472268	chr5:77472268:A:G	1.50779e-18	-4.25965e-10	-1.30182
77472296	chr5:77472296:G:A	6.03703e-19	-2.21714	-4.01506e-10
77472376	chr5:77472376:C:A	2.06406e-19	-1.90895	-1.38143
77472528	chr5:77472528:T:C	1.92589e-19	-2.22197	-1.13769
77472603	chr5:77472603:A:T	5.62255e-19	-1.06565	-1.22262
77472671	chr5:77472671:T:C	2.07003e-19	-2.22044	-1.06705
77472965	chr5:77472965:C:G	3.1957e-19	-1.43793	-1.41531
77473150	chr5:77473150:A:C	2.30525e-19	-1.76327	-1.41659
77473161	chr5:77473161:T:C	1.34373e-18	-4.25965e-10	-1.41701
77473417	chr5:77473417:T:C	8.58707e-19	-1.86479	-4.01506e-10
77473515	chr5:77473515:G:A	1.47705e-19	-2.21636	-1.40864
77473582	chr5:77473582:A:T	4.27417e-19	-2.21504	-0.347423
77473667	chr5:77473667:T:G	1.35702e-18	-4.25965e-10	-1.40717
77473697	chr5:77473697:C:T	4.1217e-19	-1.18878	-1.41
77473998	chr5:77473998:C:T	2.08088e-19	-1.87659	-1.40567
77474217	chr5:77474217:T:C	5.58464e-18	-4.25965e-10	0.00755588
77474431	chr5:77474431:TA:T	1.06593e-17	1.73904	-1.08507
77474442	chr5:77474442:A:C	1.40386e-18	-4.25965e-10	-1.37324
77474519	chr5:77474519:A:G	1.48523e-17	-4.25965e-10	0.985691
77474957	chr5:77474957:G:A	8.79007e-19	-0.425593	-1.41583
77475108	chr5:77475108:C:T	1.50089e-19	-2.2179	-1.39109
77475174	chr5:77475174:A:G	2.11691e-19	-2.21966	-1.04543
77475420	chr5:77475420:T:C	1.93266e-18	-4.25965e-10	-1.05357
77475580	chr5:77475580:G:A	1.52466e-17	-4.25965e-10	1.01189
77475786	chr5:77475786:A:G	2.10637e-19	-2.22012	-1.04996
77475859	chr5:77475859:G:A	1.26689e-17	1.80824	-0.981553
77476127	chr5:77476127:AG:A	3.9985e-19	-1.21733	-1.4118
77476234	chr5:77476234:A:G	2.09761e-19	-2.21962	-1.05463
77476410	chr5:77476410:G:A	1.34954e-18	-4.25965e-10	-1.4127
77476707	chr5:77476707:T:C	2.23995e-19	-2.21822	-0.990373
77476730	chr5:77476730:T:C	1.50254e-17	1.97537	-0.97809
77476926	chr5:77476926:T:C	2.30767e-19	-2.21907	-0.959742
77478173	chr5:77478173:G:T	2.01106e-19	-2.21855	-1.09784
77478213	chr5:77478213:C:G	8.82592e-18	1.52473	-1.0595
77478374	chr5:77478374:A:C	7.65753e-19	-1.97936	-4.01506e-10
77478450	chr5:77478450:A:G	9.45829e-19	-0.355218	-1.41294
77478597	chr5:77478597:C:T	1.35427e-18	-4.25965e-10	-1.4092
77478930	chr5:77478930:C:T	1.95704e-19	-2.12165	-1.22196
77478979	chr5:77478979:C:G	6.54849e-18	-4.25965e-10	0.16677
77479073	chr5:77479073:T:C	4.27113e-18	0.812203	-1.07279
77479080	chr5:77479080:A:C	2.66438e-18	-4.25965e-10	-0.732493
77479284	chr5:77479284:G:C	1.35314e-18	-4.25965e-10	-1.41004
77479514	chr5:77479514:C:T	2.99429e-19	-2.05147	-0.866872
77479721	chr5:77479721:T:C	2.02002e-19	-2.11023	-1.20172
77479765	chr5:77479765:A:G	2.08229e-19	-2.10472	-1.17685
77479839	chr5:77479839:A:C	2.15564e-19	-2.21894	-1.02802
77479927	chr5:77479927:G:A	2.7481e-18	-4.25965e-10	-0.701556
77479967	chr5:77479967:A:T	1.36872e-18	-4.25965e-10	-1.39859
77479981	chr5:77479981:AAAAC:A	1.43495e-18	-4.25965e-10	-1.35133
77480130	chr5:77480130:T:C	3.31325e-19	-1.43649	-1.38063
77480306	chr5:77480306:CA:C	4.18689e-19	-1.23178	-1.35131
77480385	chr5:77480385:T:C	5.7548e-19	-2.21598	-0.0490322
77480539	chr5:77480539:T:C	1.54427e-18	-4.25965e-10	-1.27791
77480791	chr5:77480791:T:C	1.52599e-18	-4.25965e-10	-1.28982
77480931	chr5:77480931:C:T	2.09534e-19	-2.11145	-1.16388
77481077	chr5:77481077:A:C	3.15638e-18	-4.25965e-10	-0.563039
77481304	chr5:77481304:G:A	1.70914e-19	-2.13669	-1.34237
77481484	chr5:77481484:T:G	8.95388e-19	-1.82296	-4.01506e-10
77481505	chr5:77481505:G:A	7.49542e-19	-2.00076	-4.01506e-10
77481601	chr5:77481601:A:G	7.83301e-19	-0.647553	-1.30915
77481708	chr5:77481708:C:T	8.58353e-18	1.71454	-1.27716
77481731	chr5:77481731:A:G	2.06177e-19	-2.17335	-1.11814
77481881	chr5:77481881:T:G	1.52141e-18	-4.25965e-10	-1.29282
77482283	chr5:77482283:C:T	9.50955e-18	1.65732	-1.11749
77482463	chr5:77482463:C:T	5.447e-19	-1.96977	-0.350217
77482649	chr5:77482649:T:A	3.33122e-19	-1.42954	-1.38217
77482772	chr5:77482772:G:A	1.58178e-18	-4.25965e-10	-1.25392
77482835	chr5:77482835:G:A	2.07232e-18	-4.25965e-10	-0.983798
77483168	chr5:77483168:TACTC:T	5.79423e-19	-1.19873	-1.05946
77483349	chr5:77483349:C:T	8.53875e-19	-1.87043	-4.01506e-10
77483392	chr5:77483392:G:A	1.35294e-18	-4.25965e-10	-1.41018
77483429	chr5:77483429:G:A	1.46668e-18	-4.25965e-10	-1.32946
77483672	chr5:77483672:TATTCTA:T	8.60227e-19	-1.86302	-4.01506e-10
77483774	chr5:77483774:T:C	1.03755e-18	-0.272212	-1.40339
77483799	chr5:77483799:T:A	1.69574e-18	-4.25965e-10	-1.18434
77483970	chr5:77483970:T:C	2.08896e-18	-4.25965e-10	-0.9758
77484217	chr5:77484217:A:G	2.17793e-19	-2.16573	-1.07094
77484413	chr5:77484413:T:A	2.92512e-19	-1.52594	-1.41577
77484479	chr5:77484479:TCA:T	8.63062e-19	-1.85973	-4.01506e-10
77484671	chr5:77484671:T:C	5.51325e-19	-1.20465	-1.10325
77484699	chr5:77484699:A:C	2.84279e-19	-1.58697	-1.38329
77484742	chr5:77484742:A:C	1.50018e-18	-4.25965e-10	-1.30688
77484928	chr5:77484928:A:C	1.87932e-19	-2.21131	-1.17283
77485019	chr5:77485019:C:T	1.36446e-18	-4.25965e-10	-1.40171
77485499	chr5:77485499:C:T	1.88367e-19	-2.19928	-1.18255
77485583	chr5:77485583:T:G	8.78731e-19	-1.84174	-4.01506e-10
77485646	chr5:77485646:A:C	2.11324e-19	-2.16875	-1.09808
77485736	chr5:77485736:TC:T	1.42321e-18	-4.25965e-10	-1.35955
77485899	chr5:77485899:A:T	1.8789e-19	-2.19141	-1.19295
77486416	chr5:77486416:A:G	3.08097e-19	-1.47286	-1.41694
77486839	chr5:77486839:C:A	2.09063e-19	-2.09585	-1.18174
77486894	chr5:77486894:AT:A	2.09648e-19	-2.09335	-1.18144
77487427	chr5:77487427:A:C	3.27524e-19	-1.44767	-1.38099
77487831	chr5:77487831:C:A	1.15657e-18	-1.56701	-4.01506e-10
77488823	chr5:77488823:CACT:C	2.03507e-18	-4.25965e-10	-1.00194
77489248	chr5:77489248:A:T	1.36093e-18	-4.25965e-10	-1.4043
77489282	chr5:77489282:C:T	1.35762e-18	-4.25965e-10	-1.40673
77490017	chr5:77490017:A:G	3.36383e-19	-1.41531	-1.38666
77490189	chr5:77490189:C:A	7.70715e-19	-0.79948	-1.17342
77490804	chr5:77490804:T:C	2.95992e-19	-2.10533	-0.824555
77490910	chr5:77490910:T:C	1.50266e-18	-4.25965e-10	-1.30523
77491057	chr5:77491057:T:C	1.57428e-18	-4.25965e-10	-1.25866
77491067	chr5:77491067:C:T	1.24087e-17	1.88969	-1.08376
77491181	chr5:77491181:T:C	8.59445e-19	-1.86393	-4.01506e-10
77491669	chr5:77491669:C:G	6.8745e-19	-2.08723	-4.01506e-10
77491681	chr5:77491681:G:C	1.99058e-19	-2.20963	-1.117
77491691	chr5:77491691:T:A	2.37542e-19	-2.13521	-1.01466
77491809	chr5:77491809:T:C	1.35025e-18	-4.25965e-10	-1.41217
77491867	chr5:77491867:G:C	2.2785e-19	-2.19254	-0.998989
77491961	chr5:77491961:G:A	6.01162e-19	-2.22136	-4.01506e-10
77491983	chr5:77491983:G:C	2.1574e-19	-2.21294	-1.03321
77492132	chr5:77492132:A:G	8.89709e-19	-1.82933	-4.01506e-10
77492159	chr5:77492159:C:T	1.52065e-17	2.07642	-1.06716
77492557	chr5:77492557:G:A	1.34939e-18	-4.25965e-10	-1.41281
77492786	chr5:77492786:AC:A	1.68202e-18	-4.25965e-10	-1.19247
77493440	chr5:77493440:T:G	2.44877e-19	-2.18374	-0.935723
77493706	chr5:77493706:T:C	1.7529e-17	2.20907	-1.05768
77494029	chr5:77494029:A:G	2.46056e-19	-2.18696	-0.927703
77494278	chr5:77494278:T:C	7.25898e-19	-0.687162	-1.34565
77494343	chr5:77494343:T:G	1.525e-18	-4.25965e-10	-1.29047
77494797	chr5:77494797:C:T	1.85469e-17	2.24027	-1.03243
77494825	chr5:77494825:A:G	2.5709e-19	-2.18052	-0.890277
77494937	chr5:77494937:T:C	3.51243e-19	-1.36514	-1.3936
77495010	chr5:77495010:G:T	1.56329e-18	-4.25965e-10	-1.26567
77495497	chr5:77495497:G:A	1.78333e-19	-2.20445	-1.23212
77495581	chr5:77495581:A:G	1.357e-18	-4.25965e-10	-1.40719
77495676	chr5:77495676:A:T	3.45091e-19	-1.3849	-1.39152
77496078	chr5:77496078:C:T	2.01984e-19	-2.21668	-1.09535
77496148	chr5:77496148:A:G	8.8053e-19	-1.8397	-4.01506e-10
77496637	chr5:77496637:G:A	2.03557e-19	-2.12176	-1.18251
77496667	chr5:77496667:G:T	1.86188e-18	-4.25965e-10	-1.09088
77496863	chr5:77496863:C:T	3.98156e-19	-2.2213	-0.41208
77497043	chr5:77497043:C:T	5.59556e-19	-1.23382	-1.05926
77497188	chr5:77497188:T:C	1.34441e-18	-4.25965e-10	-1.41651
77497394	chr5:77497394:A:G	8.59528e-19	-1.86384	-4.01506e-10
77497994	chr5:77497994:T:A	2.534e-19	-2.19193	-0.893319
77498117	chr5:77498117:T:G	9.67437e-19	-1.74557	-4.01506e-10
77498165	chr5:77498165:G:A	2.54421e-19	-2.19177	-0.889458
77498320	chr5:77498320:A:T	1.80234e-18	-4.25965e-10	-1.12338
77498551	chr5:77498551:T:G	2.06491e-19	-2.15304	-1.13693
77498572	chr5:77498572:G:A	1.54536e-18	-4.25965e-10	-1.27721
77498705	chr5:77498705:G:T	2.48485e-19	-2.17691	-0.927929
77499056	chr5:77499056:C:A	8.26066e-19	-0.698876	-1.20467
77499162	chr5:77499162:G:A	1.56043e-18	-4.25965e-10	-1.2675
77499273	chr5:77499273:A:G	1.67657e-19	-2.20835	-1.28995
77499572	chr5:77499572:A:G	2.6059e-19	-2.19135	-0.865924
77499783	chr5:77499783:C:T	2.38741e-19	-2.17576	-0.969081
77500388	chr5:77500388:C:A	1.37092e-18	-4.25965e-10	-1.39698
77500634	chr5:77500634:A:T	2.37376e-19	-2.18645	-0.964125
77500670	chr5:77500670:A:G	7.29556e-19	-0.776409	-1.25138
77500801	chr5:77500801:A:T	1.36751e-18	-4.25965e-10	-1.39947
77500917	chr5:77500917:A:C	2.03244e-19	-2.21755	-1.08826
77501016	chr5:77501016:G:A	1.54658e-18	-4.25965e-10	-1.27642
77501066	chr5:77501066:C:T	1.25867e-18	-1.48241	-4.01506e-10
77501140	chr5:77501140:A:G	1.35702e-18	-4.25965e-10	-1.40717
77501279	chr5:77501279:T:C	2.61208e-19	-2.19053	-0.864369
77501397	chr5:77501397:C:T	3.32811e-18	-4.25965e-10	-0.51006
77501465	chr5:77501465:T:C	1.60025e-18	-4.25965e-10	-1.24231
77501713	chr5:77501713:A:G	6.32608e-19	-2.17037	-4.01506e-10
77502320	chr5:77502320:A:G	1.35677e-18	-4.25965e-10	-1.40736
77502375	chr5:77502375:A:G	6.85564e-18	-4.25965e-10	0.212607
77502423	chr5:77502423:T:C	2.54107e-19	-2.12777	-0.954692
77502511	chr5:77502511:A:G	2.03152e-18	-4.25965e-10	-1.00368
77502674	chr5:77502674:G:A	2.39584e-19	-2.1711	-0.970214
77502934	chr5:77502934:A:G	3.9451e-19	-2.22011	-0.422461
77503288	chr5:77503288:C:T	1.38642e-18	-4.25965e-10	-1.38574
77503389	chr5:77503389:A:C	3.74547e-18	-4.25965e-10	-0.391916
77503562	chr5:77503562:A:G	1.06424e-18	-0.257686	-1.39252
77503608	chr5:77503608:T:C	6.04105e-19	-2.21647	-4.01506e-10
77503626	chr5:77503626:G:A	1.36566e-18	-4.25965e-10	-1.40083
77503916	chr5:77503916:G:A	2.37727e-19	-2.17728	-0.97182
77503922	chr5:77503922:C:A	9.64753e-19	-0.50828	-1.24007
77504009	chr5:77504009:G:C	2.18713e-19	-2.15043	-1.08202
77504124	chr5:77504124:T:C	2.02431e-19	-2.17153	-1.13829
77504125	chr5:77504125:G:A	2.04342e-19	-2.15266	-1.14777
77504438	chr5:77504438:C:T	7.69118e-19	-0.782028	-1.19295
77504723	chr5:77504723:C:T	1.39025e-18	-4.25965e-10	-1.38298
77504738	chr5:77504738:G:A	1.52939e-18	-4.25965e-10	-1.28759
77505258	chr5:77505258:GAGTGA:G	1.79038e-18	-4.25965e-10	-1.13004
77505473	chr5:77505473:G:A	1.44536e-18	-4.25965e-10	-1.34411
77505495	chr5:77505495:G:A	1.4355e-18	-4.25965e-10	-1.35095
77505604	chr5:77505604:G:C	3.52202e-18	-4.25965e-10	-0.453429
77505958	chr5:77505958:A:T	1.37471e-18	-4.25965e-10	-1.39422
77506332	chr5:77506332:A:G	1.37223e-18	-4.25965e-10	-1.39603
77506361	chr5:77506361:G:A	1.6798e-18	-4.25965e-10	-1.19379
77506390	chr5:77506390:A:G	2.04758e-19	-2.18279	-1.1156
77506475	chr5:77506475:G:A	1.67003e-17	2.18891	-1.08595
77506613	chr5:77506613:A:T	8.55335e-19	-1.86873	-4.01506e-10
77506730	chr5:77506730:C:T	7.9316e-18	0.35839	-4.01506e-10
77506809	chr5:77506809:T:G	6.50611e-17	2.46286	-4.01506e-10
77506852	chr5:77506852:A:T	1.56009e-18	-4.25965e-10	-1.26772
77506984	chr5:77506984:G:A	1.37378e-18	-4.25965e-10	-1.3949
77507323	chr5:77507323:T:C	7.71291e-19	-1.97215	-4.01506e-10
77507494	chr5:77507494:A:T	2.99774e-18	-4.25965e-10	-0.614605
77507514	chr5:77507514:C:G	9.30169e-19	-1.78485	-4.01506e-10
77507536	chr5:77507536:T:C	2.05847e-18	-4.25965e-10	-0.990501
77507698	chr5:77507698:G:A	1.4702e-19	-2.21314	-1.41651
77507729	chr5:77507729:G:A	1.67509e-17	2.1396	-1.03361
77508053	chr5:77508053:TG:T	9.07465e-19	-1.80957	-4.01506e-10
77508367	chr5:77508367:T:G	2.0885e-19	-2.15266	-1.12595
77508409	chr5:77508409:T:C	3.76032e-19	-1.30833	-1.38221
77508560	chr5:77508560:A:G	1.66747e-18	-4.25965e-10	-1.20115
77508669	chr5:77508669:G:A	2.28541e-19	-2.17718	-1.01132
77508691	chr5:77508691:T:G	6.11768e-19	-1.05028	-1.15358
77508862	chr5:77508862:C:T	9.17993e-19	-1.79803	-4.01506e-10
77508943	chr5:77508943:C:T	9.32391e-19	-1.78247	-4.01506e-10
77509025	chr5:77509025:G:A	1.53557e-18	-4.25965e-10	-1.28356
77509428	chr5:77509428:T:C	1.36011e-18	-4.25965e-10	-1.4049
77509444	chr5:77509444:C:A	6.24566e-18	1.47371	-1.35429
77509672	chr5:77509672:G:A	3.6532e-19	-1.31815	-1.4013
77509746	chr5:77509746:A:G	9.60317e-19	-0.415495	-1.33746
77509999	chr5:77509999:G:C	1.39105e-18	-4.25965e-10	-1.3824
77510246	chr5:77510246:A:G	9.06477e-19	-0.7742	-1.03645
77510252	chr5:77510252:C:T	1.62582e-18	-4.25965e-10	-1.22645
77510254	chr5:77510254:G:A	1.8123e-18	-4.25965e-10	-1.11787
77510351	chr5:77510351:C:T	1.34801e-18	-4.25965e-10	-1.41384
77510400	chr5:77510400:G:T	1.37331e-18	-4.25965e-10	-1.39524
77510477	chr5:77510477:T:A	1.90134e-19	-2.16449	-1.20801
77510604	chr5:77510604:A:G	1.77995e-18	-4.25965e-10	-1.13588
77511752	chr5:77511752:C:T	1.53125e-18	-4.25965e-10	-1.28638
77511801	chr5:77511801:G:A	2.015e-19	-2.18304	-1.13139
77511842	chr5:77511842:TAGTTA:T	1.76941e-17	2.20325	-1.04248
77511872	chr5:77511872:A:C	1.8681e-19	-2.17095	-1.21917
77511891	chr5:77511891:G:A	2.17213e-19	-2.16944	-1.06991
77512002	chr5:77512002:G:A	9.22689e-19	-0.703683	-1.08924
77512041	chr5:77512041:C:T	2.20064e-19	-2.17818	-1.04813
77512171	chr5:77512171:C:T	2.58163e-19	-2.04203	-1.02459
77512422	chr5:77512422:G:A	8.46164e-19	-1.87951	-4.01506e-10
77512501	chr5:77512501:C:T	1.3455e-18	-4.25965e-10	-1.4157
77512518	chr5:77512518:G:A	1.49393e-19	-2.20558	-1.40806
77512548	chr5:77512548:G:A	1.5929e-18	-4.25965e-10	-1.24691
77512700	chr5:77512700:C:G	1.15698e-18	-1.56665	-4.01506e-10
77513235	chr5:77513235:C:T	1.84012e-19	-2.18018	-1.22504
77513433	chr5:77513433:AG:A	1.38061e-18	-4.25965e-10	-1.38994
77513556	chr5:77513556:T:G	1.35163e-18	-4.25965e-10	-1.41116
77513656	chr5:77513656:A:G	1.59003e-17	2.09708	-1.0432
77513663	chr5:77513663:T:C	1.35079e-18	-4.25965e-10	-1.41178
77513908	chr5:77513908:AG:A	1.75447e-17	2.16592	-1.01363
77513935	chr5:77513935:A:T	1.35905e-18	-4.25965e-10	-1.40568
77514122	chr5:77514122:G:A	1.34377e-18	-4.25965e-10	-1.41699
77515358	chr5:77515358:T:C	2.77429e-19	-1.6707	-1.32396
77515433	chr5:77515433:G:A	2.97945e-19	-1.6255	-1.29781
77515459	chr5:77515459:G:A	1.55087e-18	-4.25965e-10	-1.27365
77515525	chr5:77515525:A:C	1.49876e-18	-4.25965e-10	-1.30783
77515526	chr5:77515526:C:G	6.33154e-19	-0.839477	-1.33003
77515846	chr5:77515846:A:G	1.3691e-17	1.9638	-1.05953
77515904	chr5:77515904:T:C	1.73929e-17	2.19053	-1.04694
77516013	chr5:77516013:C:G	1.84042e-19	-2.222	-1.18306
77516074	chr5:77516074:G:A	8.35394e-19	-1.89232	-4.01506e-10
77516595	chr5:77516595:G:GC	2.23154e-19	-2.189	-1.02335
77516910	chr5:77516910:G:A	2.4737e-19	-1.90121	-1.20813
77516939	chr5:77516939:C:T	2.25726e-19	-1.92644	-1.27446
77517209	chr5:77517209:A:G	1.67598e-18	-4.25965e-10	-1.19607
77517282	chr5:77517282:C:G	7.16458e-19	-0.885545	-1.16036
77517568	chr5:77517568:T:C	1.34425e-18	-4.25965e-10	-1.41663
77517578	chr5:77517578:G:T	6.04037e-19	-2.21659	-4.01506e-10
77517897	chr5:77517897:T:C	6.07663e-19	-2.2106	-4.01506e-10
77517928	chr5:77517928:C:T	1.66769e-19	-2.08665	-1.41696
77518017	chr5:77518017:G:T	1.5179e-18	-4.25965e-10	-1.29514
77518049	chr5:77518049:T:C	1.52964e-19	-2.19053	-1.39948
77518189	chr5:77518189:G:T	1.47403e-18	-4.25965e-10	-1.32446
77518312	chr5:77518312:G:T	9.66306e-19	-0.93304	-0.813699
77518911	chr5:77518911:T:C	4.45132e-19	-2.20101	-0.320843
77518958	chr5:77518958:C:T	1.43377e-18	-4.25965e-10	-1.35216
77519167	chr5:77519167:T:A	1.40505e-18	-4.25965e-10	-1.37239
77520618	chr5:77520618:T:C	5.67911e-19	-1.1389	-1.13936
77520669	chr5:77520669:C:T	2.3155e-19	-1.75922	-1.41621
77520680	chr5:77520680:G:A	1.34966e-18	-4.25965e-10	-1.41261
77521053	chr5:77521053:T:C	2.46987e-19	-1.71405	-1.39684
77521104	chr5:77521104:A:G	1.34803e-18	-4.25965e-10	-1.41382
77521359	chr5:77521359:C:T	1.41186e-18	-4.25965e-10	-1.36756
77521363	chr5:77521363:C:A	1.34421e-18	-4.25965e-10	-1.41666
77521520	chr5:77521520:T:C	4.33357e-18	-0.246073	-4.01506e-10
77521711	chr5:77521711:C:T	2.7849e-18	-4.25965e-10	-0.688252
77521843	chr5:77521843:T:C	7.25778e-19	-2.03298	-4.01506e-10
77522240	chr5:77522240:A:G	1.92222e-18	-4.25965e-10	-1.05898
77522595	chr5:77522595:G:C	1.53193e-18	-4.25965e-10	-1.28593
77522735	chr5:77522735:C:T	1.49573e-19	-2.21704	-1.3954
77523344	chr5:77523344:A:G	3.27347e-19	-1.41217	-1.41703
77523403	chr5:77523403:A:G	1.34404e-18	-4.25965e-10	-1.41679
77523448	chr5:77523448:G:A	1.49121e-18	-4.25965e-10	-1.31288
77523557	chr5:77523557:T:C	1.88184e-18	-4.25965e-10	-1.08022
77523671	chr5:77523671:C:T	1.82772e-19	-2.00349	-1.4085
77524026	chr5:77524026:A:C	1.37268e-18	-4.25965e-10	-1.3957
77524260	chr5:77524260:A:G	2.11356e-19	-1.88523	-1.38145
77524564	chr5:77524564:C:G	1.77419e-18	-4.25965e-10	-1.13912
77525143	chr5:77525143:G:A	2.25951e-18	0.343749	-1.24107
77525615	chr5:77525615:T:C	6.0262e-18	-4.25965e-10	0.0836513
77525733	chr5:77525733:G:T	3.13407e-18	0.846607	-1.41674
77525893	chr5:77525893:G:A	4.3545e-19	-1.13628	-1.40756
77525927	chr5:77525927:C:T	1.8096e-18	-4.25965e-10	-1.11936
77525932	chr5:77525932:G:A	1.6245e-19	-2.18107	-1.34878
77525945	chr5:77525945:C:T	2.52036e-18	-4.25965e-10	-0.788061
77526194	chr5:77526194:C:T	1.39655e-18	-4.25965e-10	-1.37846
77526209	chr5:77526209:T:G	1.38147e-18	-4.25965e-10	-1.38932
77526509	chr5:77526509:G:A	1.90968e-18	0.170064	-1.23559
77526560	chr5:77526560:C:T	1.50911e-19	-2.21992	-1.38362
77526601	chr5:77526601:C:T	1.4811e-19	-2.21437	-1.40789
77526751	chr5:77526751:T:G	1.88927e-18	-4.25965e-10	-1.07628
77527218	chr5:77527218:A:T	4.40754e-19	-1.2723	-1.25944
77527334	chr5:77527334:T:A	1.51404e-18	0.00281304	-1.3005
77527709	chr5:77527709:G:A	1.44376e-18	-4.25965e-10	-1.34521
77527865	chr5:77527865:A:T	1.36407e-18	-4.25965e-10	-1.40199
77528037	chr5:77528037:A:G	1.5228e-18	-4.25965e-10	-1.29191
77528431	chr5:77528431:C:A	1.51084e-19	-2.21447	-1.38791
77528445	chr5:77528445:CCAAA:C	1.37674e-18	-4.25965e-10	-1.39275
77530016	chr5:77530016:C:CAGAAAGGA	5.46769e-19	-1.03642	-1.27977
77530167	chr5:77530167:C:T	3.3912e-17	3.10541	-1.29411
77530281	chr5:77530281:G:A	3.43325e-19	-2.12324	-0.658307
77530326	chr5:77530326:T:C	7.40341e-19	-2.01311	-4.01506e-10
77530330	chr5:77530330:T:C	1.34691e-18	-4.25965e-10	-1.41465
77530391	chr5:77530391:A:C	2.00223e-18	0.209194	-1.2274
77530547	chr5:77530547:T:C	1.99725e-18	-4.25965e-10	-1.0207
77530618	chr5:77530618:T:C	2.49018e-18	-4.25965e-10	-0.800108
77530758	chr5:77530758:T:G	1.4308e-18	-4.25965e-10	-1.35423
77530911	chr5:77530911:T:C	2.64608e-18	-4.25965e-10	-0.739385
77530969	chr5:77530969:C:G	1.09488e-17	2.09081	-1.41004
77531011	chr5:77531011:A:G	3.25389e-17	3.07195	-1.30197
77531851	chr5:77531851:A:G	2.16552e-18	0.261332	-1.20114
77531872	chr5:77531872:C:A	2.13006e-18	-4.25965e-10	-0.956315
77531884	chr5:77531884:A:C	1.44418e-18	-4.25965e-10	-1.34492
77532064	chr5:77532064:T:G	2.32782e-18	0.361584	-1.22912
77532395	chr5:77532395:T:C	2.18905e-19	-2.01324	-1.21834
77532791	chr5:77532791:G:A	1.71995e-19	-2.05832	-1.41443
77532877	chr5:77532877:T:G	8.43869e-17	2.72295	-4.01506e-10
77533016	chr5:77533016:A:G	9.89491e-19	-1.72303	-4.01506e-10
77533132	chr5:77533132:A:G	1.86559e-19	-2.12949	-1.26198
77533639	chr5:77533639:G:T	2.80805e-18	-4.25965e-10	-0.679973
77533719	chr5:77533719:A:C	2.60099e-18	-4.25965e-10	-0.756574
77533825	chr5:77533825:C:T	3.07287e-18	-4.25965e-10	-0.589854
77534188	chr5:77534188:TA:T	1.60448e-19	-2.13282	-1.40943
77534414	chr5:77534414:G:A	1.8081e-18	-4.25965e-10	-1.12019
77534483	chr5:77534483:G:T	2.10362e-18	-0.968805	-4.01506e-10
77534559	chr5:77534559:A:G	1.64315e-19	-2.11916	-1.39927
77534719	chr5:77534719:CCA:C	1.67339e-19	-2.22166	-1.27854
77534946	chr5:77534946:C:T	1.6918e-19	-2.22055	-1.2687
77535183	chr5:77535183:T:C	1.48899e-18	-4.25965e-10	-1.31436
77535197	chr5:77535197:T:G	1.34844e-18	-4.25965e-10	-1.41352
77535406	chr5:77535406:C:T	1.34406e-18	-4.25965e-10	-1.41677
77535856	chr5:77535856:T:A	6.52849e-19	-2.13887	-4.01506e-10
77536045	chr5:77536045:A:G	1.35573e-18	-4.25965e-10	-1.40813
77536084	chr5:77536084:C:T	3.48559e-17	3.07517	-1.23641
77536280	chr5:77536280:C:T	2.81622e-18	0.709388	-1.38646
77536652	chr5:77536652:T:C	4.91623e-19	-1.30903	-1.11348
77536658	chr5:77536658:T:G	1.35088e-18	-4.25965e-10	-1.41171
77536667	chr5:77536667:A:G	1.47631e-18	-4.25965e-10	-1.32292
77536757	chr5:77536757:G:A	6.48031e-18	-4.25965e-10	0.156304
77537355	chr5:77537355:C:T	6.0841e-19	-2.20937	-4.01506e-10
77537558	chr5:77537558:C:G	1.74946e-18	-4.25965e-10	-1.15316
77537627	chr5:77537627:G:A	7.38282e-19	-1.20293	-0.812961
77537960	chr5:77537960:A:G	1.66249e-19	-2.09246	-1.41427
77538143	chr5:77538143:C:T	1.94503e-18	-1.04719	-4.01506e-10
77538231	chr5:77538231:G:C	1.59721e-19	-2.15203	-1.39477
77538256	chr5:77538256:G:A	1.81237e-18	-4.25965e-10	-1.11783
77538985	chr5:77538985:C:A	1.63182e-19	-2.13121	-1.39414
77539479	chr5:77539479:G:A	1.92711e-19	-2.03151	-1.32752
77539548	chr5:77539548:A:G	2.36071e-19	-1.76386	-1.39222
77539642	chr5:77539642:GTTAC:G	1.34394e-18	-4.25965e-10	-1.41686
77539977	chr5:77539977:G:A	2.73479e-18	-4.25965e-10	-0.706412
77540103	chr5:77540103:G:A	1.91897e-18	-4.25965e-10	-1.06067
77540230	chr5:77540230:A:G	1.75618e-19	-2.05327	-1.39864
77540663	chr5:77540663:C:T	4.05166e-19	-1.2019	-1.41402
77541006	chr5:77541006:T:C	3.81009e-18	-4.25965e-10	-0.374811
77541052	chr5:77541052:C:A	1.6648e-19	-2.22128	-1.28407
77541649	chr5:77541649:C:T	1.35349e-18	-4.25965e-10	-1.40978
77541723	chr5:77541723:C:T	2.13141e-19	-2.0806	-1.17766
77542454	chr5:77542454:A:C	6.54468e-19	-2.1364	-4.01506e-10
77542508	chr5:77542508:A:T	1.63705e-19	-2.12794	-1.39422
77542989	chr5:77542989:G:A	1.33164e-18	-1.42605	-4.01506e-10
77543393	chr5:77543393:G:A	1.45784e-18	-0.412298	-0.923212
77543506	chr5:77543506:A:G	1.34457e-18	-4.25965e-10	-1.41639
77543703	chr5:77543703:G:C	5.87946e-19	-1.12634	-1.11725
77544384	chr5:77544384:T:C	2.49089e-18	-4.25965e-10	-0.799827
77544894	chr5:77544894:TC:T	2.89039e-18	-4.25965e-10	-0.651072
77544919	chr5:77544919:C:T	2.81855e-18	-4.25965e-10	-0.676241
77544985	chr5:77544985:T:C	1.67428e-18	-4.25965e-10	-1.19708
77545200	chr5:77545200:C:T	2.35829e-18	-4.25965e-10	-0.854529
77545226	chr5:77545226:CA:C	1.69696e-19	-2.16802	-1.31819
77545383	chr5:77545383:A:G	4.72131e-19	-1.05025	-1.41272
77545748	chr5:77545748:G:A	2.22279e-18	-4.25965e-10	-0.913702
77545841	chr5:77545841:A:G	5.2252e-19	-0.95209	-1.40947
77546042	chr5:77546042:T:C	1.66239e-18	-4.25965e-10	-1.20421
77546152	chr5:77546152:G:A	6.01935e-19	-2.22007	-4.01506e-10
77546198	chr5:77546198:C:T	1.37281e-18	-4.25965e-10	-1.39561
77546665	chr5:77546665:C:T	6.83575e-19	-2.09288	-4.01506e-10
77546691	chr5:77546691:G:A	1.81303e-19	-2.06177	-1.35827
77547634	chr5:77547634:GC:G	2.38738e-18	-4.25965e-10	-0.842269
77547656	chr5:77547656:G:A	3.26546e-19	-2.21643	-0.615215
77547685	chr5:77547685:A:G	1.39081e-18	-4.25965e-10	-1.38258
77547701	chr5:77547701:C:T	1.48105e-19	-2.22195	-1.40035
77548246	chr5:77548246:C:A	1.84098e-18	-4.25965e-10	-1.10217
77548322	chr5:77548322:A:T	2.53079e-18	-4.25965e-10	-0.783933
77548516	chr5:77548516:CAT:C	7.71287e-19	-1.01382	-0.958343
77548986	chr5:77548986:T:A	2.8074e-19	-1.59005	-1.39274
77549081	chr5:77549081:A:G	1.99077e-18	-4.25965e-10	-1.02395
77549170	chr5:77549170:A:G	2.32065e-18	-4.25965e-10	-0.870617
77549281	chr5:77549281:A:C	6.17378e-19	-1.02827	-1.16647
77549328	chr5:77549328:G:C	1.35169e-18	-4.25965e-10	-1.41111
77549545	chr5:77549545:C:T	1.12213e-18	-1.59724	-4.01506e-10
77550065	chr5:77550065:G:A	1.49275e-18	-4.25965e-10	-1.31185
77550253	chr5:77550253:T:C	1.34564e-18	-4.25965e-10	-1.4156
77550439	chr5:77550439:T:C	3.31844e-19	-1.58737	-1.22818
77550484	chr5:77550484:A:G	3.61986e-19	-1.33175	-1.39686
77550600	chr5:77550600:G:C	1.34424e-18	-4.25965e-10	-1.41664
77551209	chr5:77551209:A:C	2.92492e-18	-4.25965e-10	-0.639196
77551356	chr5:77551356:C:T	1.83645e-19	-2.03411	-1.37311
77551472	chr5:77551472:G:A	1.90286e-19	-2.00402	-1.36767
77551546	chr5:77551546:T:C	1.71268e-19	-2.06305	-1.41394
77551674	chr5:77551674:A:C	1.94483e-19	-2.08964	-1.26023
77551744	chr5:77551744:G:A	3.27828e-18	-4.25965e-10	-0.525147
77551903	chr5:77551903:A:G	1.67483e-19	-2.09003	-1.4093
77551922	chr5:77551922:C:T	2.30938e-18	-4.25965e-10	-0.875486
77552381	chr5:77552381:A:G	7.75579e-19	-1.81079	-0.15582
77552446	chr5:77552446:T:C	1.01524e-18	-1.69733	-4.01506e-10
77552644	chr5:77552644:T:C	1.12628e-18	-1.79987	0.206325
77552859	chr5:77552859:T:C	2.29056e-19	-1.80628	-1.37998
77552878	chr5:77552878:A:G	1.42685e-18	-4.25965e-10	-1.357
77553439	chr5:77553439:T:C	1.96941e-19	-1.99936	-1.33795
77553519	chr5:77553519:A:G	2.80637e-18	-4.25965e-10	-0.680575
77553706	chr5:77553706:T:C	1.47656e-18	-4.25965e-10	-1.32275
77554774	chr5:77554774:GT:G	1.34783e-18	-4.25965e-10	-1.41397
77554784	chr5:77554784:T:C	1.67068e-19	-2.08894	-1.41287
77554965	chr5:77554965:C:T	1.60896e-19	-2.12459	-1.41487
77555035	chr5:77555035:C:T	4.52685e-18	-0.202439	-4.01506e-10
77555267	chr5:77555267:G:A	3.25088e-18	-0.533539	-4.01506e-10
77555377	chr5:77555377:C:T	1.37689e-18	-4.25965e-10	-1.39264
77555496	chr5:77555496:G:T	1.35191e-18	-4.25965e-10	-1.41095
77555590	chr5:77555590:G:A	1.5504e-19	-2.19685	-1.37969
77555651	chr5:77555651:G:A	1.61366e-18	-4.25965e-10	-1.23396
77555914	chr5:77555914:G:A	1.77054e-19	-2.02855	-1.41521
77555941	chr5:77555941:T:C	1.7085e-19	-2.06843	-1.411
77556409	chr5:77556409:G:T	3.40022e-19	-1.52908	-1.26213
77556435	chr5:77556435:T:C	1.76987e-19	-2.04117	-1.40298
77556578	chr5:77556578:C:T	1.61154e-18	-4.25965e-10	-1.23528
77556800	chr5:77556800:C:G	2.60094e-18	-4.25965e-10	-0.75659
77556941	chr5:77556941:G:T	1.19063e-18	-1.53798	-4.01506e-10
77556953	chr5:77556953:C:T	3.24119e-19	-1.43956	-1.39955
77556990	chr5:77556990:G:T	1.2185e-18	-1.51485	-4.01506e-10
77557128	chr5:77557128:A:G	2.55768e-19	-1.8394	-1.23655
77557168	chr5:77557168:G:A	2.55968e-19	-1.82135	-1.25382
77557236	chr5:77557236:A:G	2.47535e-19	-1.84099	-1.26768
77557239	chr5:77557239:T:C	1.56753e-18	-4.25965e-10	-1.26296
77557265	chr5:77557265:G:A	2.49728e-19	-1.82647	-1.27338
77557344	chr5:77557344:A:G	9.77424e-19	-0.799967	-0.935333
77557390	chr5:77557390:G:A	1.97539e-19	-1.9367	-1.39758
77557634	chr5:77557634:A:T	6.71138e-19	-2.11125	-4.01506e-10
77558210	chr5:77558210:G:T	1.63213e-18	-4.25965e-10	-1.22258
77558240	chr5:77558240:T:C	6.72349e-19	-2.10944	-4.01506e-10
77558461	chr5:77558461:G:T	6.06418e-19	-2.21265	-4.01506e-10
77558680	chr5:77558680:A:G	2.37217e-19	-2.01215	-1.13909
77558738	chr5:77558738:C:T	5.19149e-19	-1.27788	-1.09015
77558766	chr5:77558766:G:A	1.51737e-19	-2.22127	-1.3768
77559088	chr5:77559088:C:A	3.98698e-19	-1.50354	-1.12847
77559112	chr5:77559112:C:T	1.16897e-18	-0.165299	-1.39105
77559192	chr5:77559192:A:C	1.823e-18	-4.25965e-10	-1.11198
77559302	chr5:77559302:T:G	2.05431e-19	-1.99221	-1.3029
77559602	chr5:77559602:A:C	2.81525e-19	-1.98362	-0.996377
77559708	chr5:77559708:C:T	3.05067e-19	-2.21955	-0.680133
77560725	chr5:77560725:C:G	1.58212e-19	-2.14211	-1.41417
77560792	chr5:77560792:T:A	2.60344e-19	-2.21977	-0.838449
77560882	chr5:77560882:C:T	1.36419e-18	-4.25965e-10	-1.4019
77561049	chr5:77561049:T:G	2.49483e-19	-1.82037	-1.28046
77561213	chr5:77561213:T:C	9.02169e-19	-1.81542	-4.01506e-10
77561349	chr5:77561349:C:T	1.96318e-19	-2.04526	-1.29522
77561874	chr5:77561874:T:C	7.96867e-19	-1.93953	-4.01506e-10
77562045	chr5:77562045:A:G	3.11064e-19	-1.76614	-1.11408
77562827	chr5:77562827:G:A	1.41088e-18	-1.36825	-4.01506e-10
77563050	chr5:77563050:T:C	3.96171e-19	-1.768	-0.870371
77563243	chr5:77563243:C:A	1.43175e-18	-4.25965e-10	-1.35357
77563349	chr5:77563349:A:AT	1.60683e-18	-4.25965e-10	-1.2382
77563816	chr5:77563816:G:T	2.842e-19	-2.21543	-0.755111
77564248	chr5:77564248:G:A	1.60006e-18	-4.25965e-10	-1.24242
77564402	chr5:77564402:C:T	2.42985e-19	-2.21787	-0.909348
77564778	chr5:77564778:C:T	8.57053e-19	-0.729766	-1.13695
77564954	chr5:77564954:C:G	1.53939e-18	-4.25965e-10	-1.28108
77564964	chr5:77564964:T:C	1.46584e-18	-4.25965e-10	-1.33004
77565023	chr5:77565023:A:G	1.02563e-18	-1.68716	-4.01506e-10
77565120	chr5:77565120:A:G	1.53966e-18	-4.25965e-10	-1.2809
77565232	chr5:77565232:T:C	1.3493e-18	-4.25965e-10	-1.41288
77565480	chr5:77565480:A:C	2.14169e-19	-2.16942	-1.08404
77565947	chr5:77565947:C:A	1.97835e-19	-2.07823	-1.25455
77566424	chr5:77566424:T:A	2.18579e-19	-2.04174	-1.19134
77566438	chr5:77566438:G:C	3.2527e-19	-2.21228	-0.623286
77566662	chr5:77566662:G:A	4.5831e-19	-2.13678	-0.355897
77566741	chr5:77566741:T:G	1.87227e-19	-2.14176	-1.24614
77567108	chr5:77567108:G:A	4.7399e-19	-2.21984	-0.239199
77567347	chr5:77567347:G:C	1.32199e-18	-1.43333	-4.01506e-10
77567503	chr5:77567503:C:T	1.37284e-18	-4.25965e-10	-1.39559
77567527	chr5:77567527:G:A	2.25494e-19	-1.90801	-1.29391
77567765	chr5:77567765:A:G	4.97314e-19	-1.49805	-0.912948
77568246	chr5:77568246:C:T	1.22632e-18	-1.50844	-4.01506e-10
77568260	chr5:77568260:A:T	3.03939e-19	-2.21245	-0.690946
77568359	chr5:77568359:G:A	1.37693e-18	-4.25965e-10	-1.39261
77568653	chr5:77568653:G:A	5.79337e-19	-2.21783	-0.040506
77568688	chr5:77568688:C:T	7.14638e-19	-2.04844	-4.01506e-10
77569397	chr5:77569397:C:T	5.87949e-19	-2.2059	-0.0376753
77569409	chr5:77569409:T:A	2.58373e-18	0.12843	-0.891661
77569668	chr5:77569668:C:T	1.28651e-18	-1.46054	-4.01506e-10
77570144	chr5:77570144:C:A	7.44567e-19	-0.736822	-1.2706
77570244	chr5:77570244:T:C	1.39897e-18	-4.25965e-10	-1.37673
77570830	chr5:77570830:G:A	4.53572e-19	-2.20468	-0.298382
77570860	chr5:77570860:T:C	4.91841e-19	-2.20198	-0.220089
77570871	chr5:77570871:A:G	2.79198e-19	-2.18156	-0.806738
77571685	chr5:77571685:C:CTAAGA	1.34411e-18	-4.25965e-10	-1.41673
77571693	chr5:77571693:T:A	1.34407e-18	-4.25965e-10	-1.41676
77571799	chr5:77571799:G:A	6.123e-19	-2.20055	-0.00244909
77571965	chr5:77571965:A:G	2.62401e-17	2.50274	-0.947918
77572612	chr5:77572612:C:A	1.34442e-18	-4.25965e-10	-1.4165
77572895	chr5:77572895:C:T	2.14771e-19	-2.21996	-1.03069
77573125	chr5:77573125:T:G	5.10295e-19	-1.8271	-0.558131
77573260	chr5:77573260:T:A	6.31925e-19	-1.19087	-0.980579
77573556	chr5:77573556:G:A	1.34584e-18	-4.25965e-10	-1.41545
77573607	chr5:77573607:C:T	1.35998e-18	-4.25965e-10	-1.40499
77573630	chr5:77573630:A:G	1.37416e-18	-4.25965e-10	-1.39462
77573667	chr5:77573667:C:T	1.47428e-18	-4.25965e-10	-1.3243
77574063	chr5:77574063:A:T	5.22794e-19	-1.78581	-0.575226
77574067	chr5:77574067:G:A	4.541e-19	-2.11045	-0.391456
77574073	chr5:77574073:G:A	1.38699e-18	-4.25965e-10	-1.38533
77574210	chr5:77574210:A:G	1.36133e-18	-4.25965e-10	-1.404
77574223	chr5:77574223:G:A	3.8774e-19	-2.21008	-0.4498
77574479	chr5:77574479:C:T	1.69402e-18	-4.25965e-10	-1.18536
77574551	chr5:77574551:C:A	1.76433e-18	-4.25965e-10	-1.14469
77574602	chr5:77574602:T:C	1.38902e-18	-4.25965e-10	-1.38387
77574784	chr5:77574784:A:G	1.64933e-18	-4.25965e-10	-1.2121
77574798	chr5:77574798:C:T	6.0256e-19	-2.19785	-0.0211786
77574833	chr5:77574833:T:C	1.40442e-18	-4.25965e-10	-1.37284
77575054	chr5:77575054:A:T	1.57512e-18	-4.25965e-10	-1.25813
77575434	chr5:77575434:A:C	1.39636e-18	-4.25965e-10	-1.37859
77575520	chr5:77575520:T:C	3.67167e-19	-2.20018	-0.514218
77575547	chr5:77575547:A:G	1.40006e-18	-4.25965e-10	-1.37595
77575714	chr5:77575714:G:A	1.34617e-18	-4.25965e-10	-1.4152
77575774	chr5:77575774:A:AC	3.872e-19	-2.20153	-0.459753
77576063	chr5:77576063:G:T	1.00799e-18	-0.346759	-1.35775
77576263	chr5:77576263:T:G	1.35172e-18	-4.25965e-10	-1.41108
77576346	chr5:77576346:C:T	1.2026e-18	-1.52798	-4.01506e-10
77576644	chr5:77576644:A:G	3.34758e-19	-2.17796	-0.628849
77577060	chr5:77577060:G:A	1.55247e-18	-4.25965e-10	-1.27261
77577500	chr5:77577500:G:A	1.4426e-18	-4.25965e-10	-1.34601
77577623	chr5:77577623:G:C	6.47499e-16	4.76065	-4.01506e-10
77578250	chr5:77578250:A:G	1.4338e-18	-4.25965e-10	-1.35214
77578269	chr5:77578269:C:G	2.98438e-19	-1.86121	-1.06045
77578349	chr5:77578349:A:C	1.35351e-18	-4.25965e-10	-1.40977
77579546	chr5:77579546:C:T	1.3471e-18	-4.25965e-10	-1.41451
77579639	chr5:77579639:T:C	1.6684e-18	-4.25965e-10	-1.2006
77579665	chr5:77579665:G:A	1.30488e-18	-1.44636	-4.01506e-10
77579757	chr5:77579757:T:C	7.71252e-17	2.63296	-4.01506e-10
77579785	chr5:77579785:C:T	1.56328e-18	-4.25965e-10	-1.26568
77579866	chr5:77579866:G:T	6.69911e-19	-1.50784	-0.605235
77579868	chr5:77579868:A:AAAT	3.44773e-19	-2.22005	-0.557288
77580105	chr5:77580105:T:C	1.41005e-18	-4.25965e-10	-1.36884
77580117	chr5:77580117:G:A	1.62464e-18	-4.25965e-10	-1.22718
77580179	chr5:77580179:A:T	7.01581e-19	-2.06688	-4.01506e-10
77580199	chr5:77580199:C:T	3.75287e-18	-0.389945	-4.01506e-10
77580574	chr5:77580574:T:C	2.13454e-18	-4.25965e-10	-0.954212
77580781	chr5:77580781:T:C	2.91383e-19	-1.90648	-1.0391
77581671	chr5:77581671:T:A	4.73465e-19	-2.21548	-0.244657
77581707	chr5:77581707:A:G	1.38157e-18	-4.25965e-10	-1.38924
77581728	chr5:77581728:A:G	1.34862e-18	-4.25965e-10	-1.41338
77581890	chr5:77581890:G:A	1.6136e-18	-4.25965e-10	-1.234
77581928	chr5:77581928:T:A	1.44043e-18	-4.25965e-10	-1.34753
77582863	chr5:77582863:A:G	3.39271e-17	2.9807	-1.16895
77583188	chr5:77583188:A:AT	1.07531e-16	2.96532	-4.01506e-10
77583580	chr5:77583580:C:T	2.14942e-19	-2.17137	-1.07848
77583662	chr5:77583662:T:C	1.35123e-18	-4.25965e-10	-1.41145
77583981	chr5:77583981:T:G	1.60603e-18	-4.25965e-10	-1.2387
77584222	chr5:77584222:C:G	1.40819e-18	-4.25965e-10	-1.37016
77584737	chr5:77584737:T:C	2.82917e-19	-2.19717	-0.777895
77584848	chr5:77584848:A:C	2.68289e-19	-2.15879	-0.869366
77584892	chr5:77584892:C:T	1.45926e-18	-4.25965e-10	-1.33453
77585103	chr5:77585103:C:T	6.00947e-19	-2.22171	-4.01506e-10
77585141	chr5:77585141:A:T	3.14508e-19	-2.14946	-0.71975
77585268	chr5:77585268:A:G	1.67588e-18	-4.25965e-10	-1.19613
77585394	chr5:77585394:C:T	1.34718e-18	-4.25965e-10	-1.41445
77585622	chr5:77585622:A:G	1.92773e-18	-4.25965e-10	-1.05612
77585636	chr5:77585636:C:T	1.47247e-18	-4.25965e-10	-1.32552
77585638	chr5:77585638:C:T	1.72975e-18	-4.25965e-10	-1.16449
77585776	chr5:77585776:G:T	1.66817e-18	-4.25965e-10	-1.20074
77585965	chr5:77585965:T:C	1.40783e-18	-4.25965e-10	-1.37042
77586481	chr5:77586481:A:G	3.76296e-19	-2.21868	-0.471159
77586560	chr5:77586560:C:T	5.00358e-19	-1.22426	-1.18064
77587271	chr5:77587271:T:A	1.43717e-18	-4.25965e-10	-1.34979
77587274	chr5:77587274:G:C	1.41688e-18	-4.25965e-10	-1.36401
77587308	chr5:77587308:G:A	1.34938e-18	-4.25965e-10	-1.41282
77587693	chr5:77587693:G:A	1.72287e-19	-2.20949	-1.26157
77587733	chr5:77587733:G:A	2.16032e-19	-2.11679	-1.12801
77588396	chr5:77588396:A:G	1.44098e-18	-4.25965e-10	-1.34714
77588439	chr5:77588439:T:C	1.39765e-18	-4.25965e-10	-1.37767
77588469	chr5:77588469:T:C	1.61628e-18	-4.25965e-10	-1.23234
77588492	chr5:77588492:C:T	7.92689e-19	-1.94479	-4.01506e-10
77588836	chr5:77588836:G:A	2.92569e-19	-2.18271	-0.758809
77588990	chr5:77588990:A:G	2.09146e-19	-2.21975	-1.05744
77588997	chr5:77588997:C:T	1.77777e-19	-2.20492	-1.23477
77589766	chr5:77589766:T:G	1.346e-18	-4.25965e-10	-1.41532
77590261	chr5:77590261:T:C	1.35562e-18	-4.25965e-10	-1.4082
77590509	chr5:77590509:C:T	1.56303e-18	-4.25965e-10	-1.26584
77591518	chr5:77591518:C:T	1.73441e-18	-4.25965e-10	-1.1618
77591969	chr5:77591969:T:C	8.6739e-19	-2.18733	0.332598
77592229	chr5:77592229:G:A	1.1552e-18	-1.56819	-4.01506e-10
77592283	chr5:77592283:T:C	1.34411e-18	-4.25965e-10	-1.41673
77592348	chr5:77592348:T:C	1.21321e-18	-2.18659	0.667395
77592864	chr5:77592864:TC:T	1.47171e-18	-4.25965e-10	-1.32604
77593137	chr5:77593137:T:A	1.52253e-18	-4.25965e-10	-1.29209
77593539	chr5:77593539:A:G	3.87184e-19	-2.21571	-0.445606
77593670	chr5:77593670:T:C	1.40641e-18	-4.25965e-10	-1.37142
77594303	chr5:77594303:A:C	1.34493e-18	-4.25965e-10	-1.41612
77594338	chr5:77594338:A:G	1.50974e-18	0.027885	-1.32841
77594562	chr5:77594562:T:C	2.35139e-19	-2.01867	-1.14137
77594670	chr5:77594670:T:C	6.58978e-19	-2.12953	-4.01506e-10
77594685	chr5:77594685:C:G	3.34828e-18	-4.25965e-10	-0.504019
77594997	chr5:77594997:G:A	1.53639e-18	-1.55142	0.26839
77595148	chr5:77595148:GTCT:G	4.71862e-19	-1.74934	-0.714195
77595196	chr5:77595196:C:T	2.85901e-19	-1.55017	-1.41441
77595294	chr5:77595294:G:A	1.69727e-18	-4.25965e-10	-1.18344
77595391	chr5:77595391:G:A	1.61006e-18	-4.25965e-10	-1.23619
77595534	chr5:77595534:G:A	1.55104e-19	-2.16178	-1.41434
77595609	chr5:77595609:T:C	6.54989e-19	-2.1356	-4.01506e-10
77595970	chr5:77595970:G:A	2.00879e-18	-4.25965e-10	-1.01493
77596077	chr5:77596077:C:A	3.87765e-19	-1.65547	-1.00435
77596382	chr5:77596382:G:A	2.81189e-19	-2.09853	-0.882664
77596641	chr5:77596641:T:C	2.69095e-19	-1.67993	-1.34522
77596710	chr5:77596710:A:G	3.32015e-19	-1.44449	-1.37055
77596835	chr5:77596835:C:T	2.30032e-19	-2.18703	-0.994969
77597060	chr5:77597060:C:T	1.83627e-18	-1.10473	-4.01506e-10
77597294	chr5:77597294:G:T	2.13484e-18	-4.25965e-10	-0.954072
77597491	chr5:77597491:A:C	2.94658e-18	-4.25965e-10	-0.631818
77597713	chr5:77597713:C:A	3.39929e-19	-1.90005	-0.891431
77597819	chr5:77597819:G:C	4.42347e-18	-4.25965e-10	-0.225541
77598122	chr5:77598122:C:T	2.28461e-19	-2.19743	-0.991419
77598271	chr5:77598271:T:C	7.09448e-18	-4.25965e-10	0.246853
77598654	chr5:77598654:TTG:T	2.59323e-19	-1.68435	-1.3778
77599124	chr5:77599124:T:G	1.41758e-18	-4.25965e-10	-1.36351
77600005	chr5:77600005:C:T	2.81048e-19	-1.56748	-1.41421
77600192	chr5:77600192:C:A	4.03281e-19	-1.67087	-0.94971
77600240	chr5:77600240:T:C	1.26818e-18	-1.60916	0.134271
77600820	chr5:77600820:C:A	1.35376e-18	-4.25965e-10	-1.40958
77601479	chr5:77601479:A:G	1.5307e-18	-4.25965e-10	-1.28674
77601554	chr5:77601554:A:C	2.44864e-18	-4.25965e-10	-0.81693
77601665	chr5:77601665:T:TA	9.07327e-19	-1.80972	-4.01506e-10
77602085	chr5:77602085:C:A	2.04705e-18	-4.25965e-10	-0.996067
77602522	chr5:77602522:C:T	2.27935e-18	-4.25965e-10	-0.888574
77602564	chr5:77602564:T:C	1.55186e-18	-4.25965e-10	-1.27301
77602713	chr5:77602713:T:C	2.75652e-18	-4.25965e-10	-0.698497
77602858	chr5:77602858:T:A	2.04012e-18	-4.25965e-10	-0.999454
77602987	chr5:77602987:A:G	1.87001e-18	-4.25965e-10	-1.08652
77603060	chr5:77603060:C:G	4.96006e-19	-1.89476	-0.518874
77603114	chr5:77603114:T:G	2.71298e-19	-2.14796	-0.869047
77603339	chr5:77603339:A:G	2.55603e-19	-2.10667	-0.969928
77603448	chr5:77603448:G:C	1.35715e-18	-4.25965e-10	-1.40708
77603520	chr5:77603520:A:G	4.99334e-18	-4.25965e-10	-0.10436
77603795	chr5:77603795:T:C	4.07898e-19	-1.60377	-1.00544
77603831	chr5:77603831:G:T	1.52314e-18	-4.25965e-10	-1.29169
77604651	chr5:77604651:C:T	6.3568e-19	-2.16552	-4.01506e-10
77604657	chr5:77604657:A:T	1.97317e-18	-4.25965e-10	-1.03282
77605374	chr5:77605374:G:T	1.97735e-18	-4.25965e-10	-1.03071
77605908	chr5:77605908:A:G	6.14138e-18	-4.25965e-10	0.102585
77606447	chr5:77606447:A:C	1.63797e-19	-2.11108	-1.41051
77606449	chr5:77606449:G:A	6.16218e-19	-2.19662	-4.01506e-10
77607239	chr5:77607239:A:C	1.91895e-19	-2.18147	-1.1818
77607554	chr5:77607554:T:C	1.34632e-18	-4.25965e-10	-1.41509
77607613	chr5:77607613:T:C	2.65105e-19	-2.18711	-0.852986
77607813	chr5:77607813:G:A	1.34722e-18	-4.25965e-10	-1.41442
77607867	chr5:77607867:T:C	1.97248e-19	-2.17761	-1.15815
77607957	chr5:77607957:A:C	1.35065e-18	-4.25965e-10	-1.41188
77607975	chr5:77607975:T:C	1.94096e-19	-2.17424	-1.17763
77608137	chr5:77608137:G:A	2.06545e-18	-4.25965e-10	-0.987116
77608207	chr5:77608207:G:A	3.02113e-19	-2.1498	-0.759622
77608274	chr5:77608274:T:C	2.01779e-18	-4.25965e-10	-1.01046
77608473	chr5:77608473:C:T	1.44861e-18	-4.25965e-10	-1.34186
77608513	chr5:77608513:C:A	6.56608e-17	-4.25965e-10	2.47204
77608719	chr5:77608719:G:A	1.4971e-18	-4.25965e-10	-1.30894
77608724	chr5:77608724:T:C	6.12589e-19	-2.20253	-4.01506e-10
77608767	chr5:77608767:C:T	2.0237e-18	-4.25965e-10	-1.00754
77608830	chr5:77608830:G:A	3.75648e-19	-1.77212	-0.919446
77608948	chr5:77608948:C:T	5.83957e-18	-4.25965e-10	0.0521917
77608968	chr5:77608968:G:A	3.02019e-18	-4.25965e-10	-0.607147
77609111	chr5:77609111:C:T	1.37292e-18	-4.25965e-10	-1.39553
77609125	chr5:77609125:C:T	3.23394e-18	-4.25965e-10	-0.538764
77609371	chr5:77609371:C:A	1.35314e-18	-4.25965e-10	-1.41004
77609472	chr5:77609472:G:A	2.50573e-18	-4.25965e-10	-0.793886
77609507	chr5:77609507:G:A	3.49257e-18	-4.25965e-10	-0.461826
77609820	chr5:77609820:G:A	2.35672e-19	-2.16236	-0.995425
77609861	chr5:77609861:GCTA:G	4.96236e-19	-1.88885	-0.524318
77610367	chr5:77610367:C:G	3.33069e-18	-4.25965e-10	-0.509284
77610780	chr5:77610780:G:A	2.03909e-18	-4.25965e-10	-0.999963
77611120	chr5:77611120:C:T	6.84282e-18	-1.03684	1.24758
77611791	chr5:77611791:CA:C	2.51008e-18	-4.25965e-10	-0.79215
77612131	chr5:77612131:G:C	2.00581e-18	-4.25965e-10	-1.01642
77612172	chr5:77612172:T:C	3.09793e-18	-4.25965e-10	-0.581732
77612383	chr5:77612383:A:C	9.23346e-19	-1.79222	-4.01506e-10
77612423	chr5:77612423:T:C	7.69884e-19	-1.10327	-0.870711
77612683	chr5:77612683:T:C	2.56754e-19	-2.18106	-0.89104
77612867	chr5:77612867:G:C	1.46959e-18	-4.25965e-10	-1.32748
77612968	chr5:77612968:A:G	4.94963e-18	-4.25965e-10	-0.113152
77613488	chr5:77613488:C:T	5.07214e-19	-1.94024	-0.451044
77614139	chr5:77614139:G:A	1.51622e-19	-2.18899	-1.40984
77614219	chr5:77614219:A:G	2.9261e-19	-1.54148	-1.39989
77614472	chr5:77614472:A:C	1.59312e-19	-2.15525	-1.3941
77614563	chr5:77614563:G:A	1.35016e-18	-4.25965e-10	-1.41224
77615166	chr5:77615166:T:C	2.57439e-18	-1.76185	0.995001
77615236	chr5:77615236:A:G	3.41796e-18	-4.25965e-10	-0.48342
77615397	chr5:77615397:C:T	2.82518e-18	-4.25965e-10	-0.673893
77615923	chr5:77615923:G:C	1.71338e-19	-2.19179	-1.2848
77616374	chr5:77616374:C:T	1.35423e-18	-4.25965e-10	-1.40923
77616618	chr5:77616618:A:G	3.12993e-19	-1.51948	-1.35456
77616620	chr5:77616620:A:G	2.49518e-19	-2.21605	-0.884636
77616687	chr5:77616687:C:T	1.0492e-17	-4.25965e-10	0.638145
77617293	chr5:77617293:A:T	6.38813e-19	-2.16061	-4.01506e-10
77617447	chr5:77617447:C:T	6.23092e-19	-2.18553	-4.01506e-10
77617690	chr5:77617690:C:T	2.64406e-18	-4.25965e-10	-0.740148
77617847	chr5:77617847:G:C	7.85115e-18	-2.20635	2.55454
77618120	chr5:77618120:G:T	2.41554e-18	-4.25965e-10	-0.830542
77618136	chr5:77618136:C:T	6.13476e-19	-2.20108	-4.01506e-10
77618641	chr5:77618641:A:G	2.84206e-18	-4.25965e-10	-0.667935
77618914	chr5:77618914:C:T	1.41695e-18	-4.25965e-10	-1.36396
77619123	chr5:77619123:C:A	3.22463e-19	-2.21203	-0.632199
77619138	chr5:77619138:A:G	5.26937e-19	-2.14966	-0.203479
77619183	chr5:77619183:A:G	1.39496e-18	-4.25965e-10	-1.3796
77619293	chr5:77619293:C:G	2.4146e-18	-1.6118	0.780874
77619445	chr5:77619445:C:T	1.34835e-18	-4.25965e-10	-1.41358
77619541	chr5:77619541:C:T	2.50468e-18	-4.25965e-10	-0.794302
77619851	chr5:77619851:A:C	1.60536e-18	-4.25965e-10	-1.23912
77619859	chr5:77619859:C:T	2.44657e-18	-4.25965e-10	-0.817779
77620482	chr5:77620482:A:G	1.48289e-18	-4.25965e-10	-1.31847
77620906	chr5:77620906:G:A	2.29812e-19	-1.76621	-1.41675
77621991	chr5:77621991:T:C	7.72749e-18	-4.25965e-10	0.332319
77622503	chr5:77622503:C:T	4.89208e-18	-0.124846	-4.01506e-10
77622607	chr5:77622607:T:C	6.83729e-19	-2.09266	-4.01506e-10
77622832	chr5:77622832:C:T	4.08883e-18	-4.25965e-10	-0.304206
77623268	chr5:77623268:G:A	1.47069e-18	-4.25965e-10	-1.32673
77623305	chr5:77623305:C:G	9.25825e-19	-1.78953	-4.01506e-10
77624002	chr5:77624002:C:T	2.46896e-18	-4.25965e-10	-0.808668
77624217	chr5:77624217:G:C	1.45612e-18	-4.25965e-10	-1.33669
77624298	chr5:77624298:A:T	1.55902e-18	-4.25965e-10	-1.26841
77624547	chr5:77624547:T:C	3.63442e-19	-1.5164	-1.2082
77624900	chr5:77624900:A:G	6.02621e-19	-2.21893	-4.01506e-10
77625035	chr5:77625035:G:A	2.44455e-18	-4.25965e-10	-0.818603
77625192	chr5:77625192:T:C	6.30827e-18	-1.21885	1.34824
77625274	chr5:77625274:C:G	1.43552e-18	-1.84219	0.491255
77625329	chr5:77625329:T:C	1.3664e-18	-1.86509	0.464799
77625460	chr5:77625460:C:T	2.5036e-18	-4.25965e-10	-0.794735
77625531	chr5:77625531:T:C	1.47933e-19	-2.21826	-1.4052
77625562	chr5:77625562:T:C	2.12473e-18	-4.25965e-10	-0.958822
77625630	chr5:77625630:C:T	1.48151e-18	-4.25965e-10	-1.3194
77625813	chr5:77625813:C:G	1.99319e-18	-4.25965e-10	-1.02273
77625915	chr5:77625915:G:A	1.46426e-19	-2.21913	-1.41457
77625962	chr5:77625962:T:C	1.47803e-18	-4.25965e-10	-1.32176
77626941	chr5:77626941:T:C	4.52622e-18	-4.25965e-10	-0.202578
77627057	chr5:77627057:A:G	2.52209e-18	-4.25965e-10	-0.787378
77627289	chr5:77627289:A:T	7.40365e-19	-1.99085	-0.0222281
77628157	chr5:77628157:G:A	6.0415e-19	-2.2164	-4.01506e-10
77628416	chr5:77628416:G:T	1.71257e-18	-4.25965e-10	-1.17447
77628709	chr5:77628709:A:G	1.86185e-18	-1.4758	0.384911
77628791	chr5:77628791:C:G	6.25752e-19	-2.18127	-4.01506e-10
77629307	chr5:77629307:A:T	1.60391e-18	-4.25965e-10	-1.24002
77629358	chr5:77629358:T:A	1.68373e-18	-4.25965e-10	-1.19145
77629458	chr5:77629458:AC:A	7.76194e-18	-4.25965e-10	0.336767
77629944	chr5:77629944:A:C	3.94078e-19	-1.95636	-0.68731
77630753	chr5:77630753:T:C	1.18369e-18	-1.54382	-4.01506e-10
77630826	chr5:77630826:A:C	8.1062e-19	-1.82159	-0.100832
77631040	chr5:77631040:A:G	1.59626e-18	-1.81096	0.566163
77631129	chr5:77631129:T:C	4.46555e-18	-1.76784	1.55177
77631708	chr5:77631708:A:G	2.03274e-18	-1.87057	0.86749
77631841	chr5:77631841:A:G	1.52522e-18	-1.85315	0.562824
77631931	chr5:77631931:C:T	1.61054e-18	-4.25965e-10	-1.23589
77632077	chr5:77632077:TAC:T	1.59046e-18	-4.25965e-10	-1.24844
77632377	chr5:77632377:A:G	1.62304e-18	-1.86294	0.634778
77632620	chr5:77632620:C:T	2.26421e-18	-4.25965e-10	-0.89524
77632932	chr5:77632932:A:C	1.5303e-18	-1.81233	0.525329
77633150	chr5:77633150:G:T	1.72499e-18	-4.25965e-10	-1.16724
77633302	chr5:77633302:A:G	1.71977e-18	-4.25965e-10	-1.17027
77633441	chr5:77633441:G:A	1.82451e-18	-4.25965e-10	-1.11116
77633528	chr5:77633528:GA:AA	2.03242e-18	-4.25965e-10	-1.00324
77633604	chr5:77633604:C:T	1.72499e-18	-4.25965e-10	-1.16724
77633924	chr5:77633924:C:T	6.02867e-19	-2.21852	-4.01506e-10
77633989	chr5:77633989:A:G	7.461e-18	-4.25965e-10	0.297225
77634467	chr5:77634467:T:C	8.15168e-19	-1.67438	-0.242446
77634488	chr5:77634488:TA:T	1.72539e-18	-4.25965e-10	-1.16701
77634569	chr5:77634569:G:A	1.69083e-19	-2.09497	-1.39486
77634824	chr5:77634824:A:G	5.74567e-18	-4.25965e-10	0.0359817
77635442	chr5:77635442:C:T	1.63115e-18	-4.25965e-10	-1.22318
77635448	chr5:77635448:G:C	1.83839e-18	-4.25965e-10	-1.10358
77635538	chr5:77635538:A:G	2.17915e-18	-4.25965e-10	-0.933528
77635627	chr5:77635627:C:T	1.72471e-18	-4.25965e-10	-1.16741
77635683	chr5:77635683:A:G	2.02944e-18	-4.25965e-10	-1.00471
77635777	chr5:77635777:C:G	2.07984e-18	-4.25965e-10	-0.980175
77635823	chr5:77635823:A:G	2.08447e-18	-4.25965e-10	-0.97795
77635923	chr5:77635923:AAC:A	3.18255e-18	-4.25965e-10	-0.554783
77636024	chr5:77636024:A:G	1.7723e-18	-4.25965e-10	-1.14019
77636042	chr5:77636042:AG:A	2.03715e-18	-4.25965e-10	-1.00091
77636049	chr5:77636049:A:C	1.57404e-19	-2.14683	-1.41457
77636193	chr5:77636193:G:A	1.42048e-18	-4.25965e-10	-1.36147
77636400	chr5:77636400:A:G	1.54372e-18	-1.60962	0.33135
77636431	chr5:77636431:G:T	1.85356e-18	-4.25965e-10	-1.09536
77636633	chr5:77636633:C:T	2.09713e-18	-4.25965e-10	-0.971893
77637321	chr5:77637321:G:C	1.38484e-18	-4.25965e-10	-1.38688
77637423	chr5:77637423:C:G	1.56198e-18	-4.25965e-10	-1.26651
77637681	chr5:77637681:G:T	2.71915e-19	-2.19819	-0.816538
77637694	chr5:77637694:T:C	3.72208e-18	-4.25965e-10	-0.398183
77637953	chr5:77637953:A:G	1.48463e-18	-4.25965e-10	-1.3173
77638213	chr5:77638213:C:T	2.41652e-19	-2.12123	-1.01149
77639169	chr5:77639169:C:A	2.16672e-18	-4.25965e-10	-0.939251
77639170	chr5:77639170:C:T	2.16672e-18	-4.25965e-10	-0.939251
77639213	chr5:77639213:G:A	9.43235e-19	-1.87409	0.103182
77639531	chr5:77639531:TA:T	3.38857e-19	-1.90932	-0.885324
77639583	chr5:77639583:A:G	3.6295e-19	-2.03399	-0.691961
77640108	chr5:77640108:A:T	7.40746e-19	-1.66777	-0.344788
77640116	chr5:77640116:C:G	2.77829e-18	-4.25965e-10	-0.69063
77640196	chr5:77640196:G:A	6.72146e-19	-2.10974	-4.01506e-10
77640614	chr5:77640614:G:A	1.34452e-18	-4.25965e-10	-1.41643
77640623	chr5:77640623:T:G	1.35449e-18	-4.25965e-10	-1.40904
77641002	chr5:77641002:T:C	1.37344e-18	-4.25965e-10	-1.39515
77641021	chr5:77641021:C:CCG	1.7321e-18	-4.25965e-10	-1.16313
77641031	chr5:77641031:G:A	1.34435e-18	-4.25965e-10	-1.41655
77641162	chr5:77641162:T:C	1.94311e-19	-2.07898	-1.27178
77641624	chr5:77641624:G:T	1.35294e-18	-4.25965e-10	-1.41019
77641734	chr5:77641734:T:C	4.17312e-18	-4.25965e-10	-0.283801
77642173	chr5:77642173:A:G	1.91129e-19	-2.1085	-1.25877
77642368	chr5:77642368:T:C	2.65888e-18	-4.25965e-10	-0.73456
77642393	chr5:77642393:G:C	3.27965e-19	-1.94758	-0.879728
77643075	chr5:77643075:G:A	3.08422e-18	-4.25965e-10	-0.586165
77643191	chr5:77643191:C:T	6.05027e-19	-2.21495	-4.01506e-10
77643449	chr5:77643449:C:T	1.35822e-18	-4.25965e-10	-1.40629
77643737	chr5:77643737:T:A	1.41023e-18	-4.25965e-10	-1.36871
77643769	chr5:77643769:T:A	8.81197e-19	-1.62546	-0.213478
77643970	chr5:77643970:T:C	3.61888e-18	-0.426301	-4.01506e-10
77644202	chr5:77644202:T:C	1.67679e-18	-4.25965e-10	-1.19559
77644379	chr5:77644379:GACAA:G	2.77164e-18	-0.693025	-4.01506e-10
77644510	chr5:77644510:G:A	2.07227e-18	-4.25965e-10	-0.983823
77644917	chr5:77644917:C:A	1.59676e-18	-4.25965e-10	-1.24449
77645021	chr5:77645021:C:T	1.34672e-18	-4.25965e-10	-1.41479
77645477	chr5:77645477:T:C	2.71192e-19	-1.80648	-1.21091
77645574	chr5:77645574:G:A	1.43993e-18	-4.25965e-10	-1.34787
77645661	chr5:77645661:G:A	1.43683e-18	-4.25965e-10	-1.35002
77645689	chr5:77645689:G:T	2.03767e-19	-2.21269	-1.09056
77645714	chr5:77645714:G:A	3.40925e-19	-2.13292	-0.65564
77645824	chr5:77645824:C:T	4.91131e-18	-4.25965e-10	-0.120923
77645866	chr5:77645866:C:A	3.35272e-19	-1.77065	-1.03462
77645886	chr5:77645886:T:G	1.84836e-19	-2.2181	-1.18265
77645937	chr5:77645937:G:A	4.34294e-18	-4.25965e-10	-0.243914
77646195	chr5:77646195:T:A	2.57123e-18	-0.76808	-4.01506e-10
77646407	chr5:77646407:T:TGA	1.3442e-18	-4.25965e-10	-1.41667
77646664	chr5:77646664:T:C	2.04423e-19	-1.88807	-1.41196
77647247	chr5:77647247:T:G	2.41073e-19	-2.05346	-1.08166
77647398	chr5:77647398:G:A	1.90829e-19	-2.22041	-1.14843
77647629	chr5:77647629:T:C	6.99935e-19	-2.06923	-4.01506e-10
77647882	chr5:77647882:G:A	1.56443e-18	-4.25965e-10	-1.26494
77647951	chr5:77647951:T:C	2.0471e-18	-4.25965e-10	-0.996043
77647988	chr5:77647988:A:G	1.5541e-19	-2.21678	-1.35738
77648002	chr5:77648002:A:C	4.79026e-19	-1.81522	-0.633244
77648336	chr5:77648336:T:C	5.54152e-18	-4.25965e-10	-0.000196511
77648823	chr5:77648823:C:T	1.56665e-19	-2.21777	-1.34834
77648878	chr5:77648878:C:T	3.4831e-18	-4.25965e-10	-0.464541
77649581	chr5:77649581:A:C	3.21798e-19	-2.05783	-0.788467
77649625	chr5:77649625:C:T	4.05279e-18	-4.25965e-10	-0.313059
77649845	chr5:77649845:A:G	6.13591e-19	-2.20089	-4.01506e-10
77650079	chr5:77650079:C:T	2.24137e-19	-2.2049	-1.00307
77650515	chr5:77650515:CA:C	1.65171e-18	-4.25965e-10	-1.21066
77651982	chr5:77651982:C:T	1.63447e-18	-4.25965e-10	-1.22115
77652214	chr5:77652214:T:C	2.8056e-18	-4.25965e-10	-0.680849
77652433	chr5:77652433:A:C	2.58419e-19	-1.65049	-1.41515
77652561	chr5:77652561:C:T	1.44743e-18	-4.25965e-10	-1.34267
77654164	chr5:77654164:C:T	6.17414e-19	-2.19468	-4.01506e-10
77654651	chr5:77654651:T:A	1.49283e-18	-4.25965e-10	-1.31179
77654726	chr5:77654726:A:C	1.72792e-18	-4.25965e-10	-1.16554
77654995	chr5:77654995:C:T	1.70007e-19	-2.07565	-1.40873
77655283	chr5:77655283:T:C	1.43957e-18	-4.25965e-10	-1.34812
77655398	chr5:77655398:A:G	1.49639e-19	-2.20538	-1.40662
77655490	chr5:77655490:A:G	1.85595e-18	-4.25965e-10	-1.09407
77655924	chr5:77655924:T:C	6.56281e-19	-2.13363	-4.01506e-10
77656342	chr5:77656342:A:T	1.52653e-18	-4.25965e-10	-1.28946
77656540	chr5:77656540:G:C	1.85313e-18	-4.25965e-10	-1.09559
77656750	chr5:77656750:G:A	1.61955e-19	-2.14496	-1.38794
77656870	chr5:77656870:C:T	1.37764e-18	-4.25965e-10	-1.39209
77656940	chr5:77656940:G:C	2.28079e-18	-4.25965e-10	-0.887945
77657337	chr5:77657337:T:G	1.39899e-18	-0.286406	-1.09031
77657645	chr5:77657645:G:T	1.44102e-18	-4.25965e-10	-1.34711
77657746	chr5:77657746:A:G	1.35088e-18	-4.25965e-10	-1.41171
77657950	chr5:77657950:A:G	1.5786e-19	-2.14218	-1.41633
77657970	chr5:77657970:T:C	2.14507e-19	-2.02304	-1.22883
77658153	chr5:77658153:T:C	1.64581e-19	-2.13279	-1.38403
77658241	chr5:77658241:G:C	1.73297e-19	-2.13387	-1.33134
77658339	chr5:77658339:T:C	1.34499e-18	-4.25965e-10	-1.41608
77659105	chr5:77659105:C:T	1.35263e-18	-4.25965e-10	-1.41042
77659130	chr5:77659130:G:C	2.66742e-19	-1.90637	-1.12757
77659135	chr5:77659135:T:G	1.3468e-18	-4.25965e-10	-1.41473
77659313	chr5:77659313:C:T	3.03176e-18	-4.25965e-10	-0.603322
77659620	chr5:77659620:C:T	3.19252e-18	-4.25965e-10	-0.551656
77659868	chr5:77659868:T:A	1.95322e-19	-1.937	-1.40857
77660376	chr5:77660376:T:C	1.51256e-19	-2.22019	-1.38105
77660689	chr5:77660689:C:G	1.34387e-18	-4.25965e-10	-1.41691
77660737	chr5:77660737:T:C	1.55051e-18	-4.25965e-10	-1.27388
77660801	chr5:77660801:T:A	1.3462e-18	-4.25965e-10	-1.41518
77661355	chr5:77661355:C:T	1.34403e-18	-4.25965e-10	-1.41679
77661629	chr5:77661629:G:T	3.81304e-19	-1.73108	-0.945544
77661692	chr5:77661692:A:C	1.76438e-19	-2.2219	-1.22536
77661773	chr5:77661773:G:A	1.47059e-18	-4.25965e-10	-1.3268
77661881	chr5:77661881:A:T	1.35099e-18	-4.25965e-10	-1.41163
77662044	chr5:77662044:T:C	3.02274e-18	-4.25965e-10	-0.606301
77662600	chr5:77662600:C:T	1.49585e-18	-4.25965e-10	-1.30977
77663471	chr5:77663471:G:A	9.8351e-19	-0.487549	-1.24154
77663538	chr5:77663538:A:G	4.15635e-18	-4.25965e-10	-0.287827
77663890	chr5:77663890:C:G	6.1908e-19	-2.19199	-4.01506e-10
77664330	chr5:77664330:A:G	1.78143e-19	-2.22173	-1.2159
77664769	chr5:77664769:C:T	4.80573e-19	-1.02833	-1.41692
77664848	chr5:77664848:T:C	1.59601e-19	-2.21044	-1.3371
77665178	chr5:77665178:A:C	2.58189e-19	-1.79239	-1.27414
77665643	chr5:77665643:C:A	4.66484e-19	-1.2616	-1.21339
77665747	chr5:77665747:C:T	1.64746e-18	-4.25965e-10	-1.21323
77665956	chr5:77665956:G:A	2.37664e-19	-1.85707	-1.29229
77666449	chr5:77666449:T:G	2.54088e-19	-1.88011	-1.20243
77666590	chr5:77666590:C:T	1.35367e-18	-4.25965e-10	-1.40964
77666764	chr5:77666764:A:T	7.67484e-19	-1.9771	-4.01506e-10
77666916	chr5:77666916:C:T	1.47975e-18	-4.25965e-10	-1.32059
77667388	chr5:77667388:T:C	8.1406e-19	-0.890657	-1.02753
77667670	chr5:77667670:CAT:C	1.3806e-18	-4.25965e-10	-1.38995
77667849	chr5:77667849:G:A	7.42399e-19	-0.933106	-1.07723
77668115	chr5:77668115:C:G	1.83401e-18	-4.25965e-10	-1.10596
77668468	chr5:77668468:C:T	6.02183e-19	-0.850207	-1.36945
77669145	chr5:77669145:A:G	3.36181e-19	-1.45665	-1.34592
77669190	chr5:77669190:A:G	1.14977e-18	-1.5729	-4.01506e-10
77669292	chr5:77669292:T:C	3.93325e-19	-2.06807	-0.577515
77669476	chr5:77669476:G:T	2.74721e-18	-4.25965e-10	-0.701877
77670366	chr5:77670366:C:T	1.78125e-19	-2.16707	-1.27066
77670380	chr5:77670380:T:G	3.62392e-19	-1.34799	-1.37951
77671322	chr5:77671322:G:A	1.3392e-18	-0.280434	-1.13996
77671591	chr5:77671591:T:C	1.54743e-18	-4.25965e-10	-1.27587
77671621	chr5:77671621:G:A	1.33835e-18	-0.511312	-0.909712
77671785	chr5:77671785:T:C	2.03397e-19	-2.20739	-1.09767
77671836	chr5:77671836:C:T	1.60538e-18	-0.335435	-0.903672
77672094	chr5:77672094:C:T	1.34833e-18	-4.25965e-10	-1.4136
77672167	chr5:77672167:G:A	2.01218e-18	-4.25965e-10	-1.01325
77672306	chr5:77672306:A:G	8.3948e-18	-4.25965e-10	0.415147
77672332	chr5:77672332:C:T	1.1593e-18	-0.317974	-1.24668
77673204	chr5:77673204:C:T	2.38909e-18	-4.25965e-10	-0.841552
77673557	chr5:77673557:T:G	3.48824e-19	-1.34906	-1.41659
77674754	chr5:77674754:C:T	4.84721e-19	-1.207	-1.22965
77675050	chr5:77675050:A:C	1.61119e-18	-4.25965e-10	-1.23549
77675169	chr5:77675169:G:A	3.58144e-18	0.606652	-1.04335
77675388	chr5:77675388:A:G	9.33285e-19	-0.514402	-1.26711
77675637	chr5:77675637:G:A	1.56426e-18	-4.25965e-10	-1.26505
77675848	chr5:77675848:G:T	1.45983e-18	-4.25965e-10	-1.33414
77676180	chr5:77676180:G:A	2.19794e-19	-2.20183	-1.02569
77676208	chr5:77676208:G:A	1.12898e-18	-0.631868	-0.959279
77676400	chr5:77676400:T:G	1.47536e-18	-0.315235	-1.00833
77676681	chr5:77676681:G:A	9.27328e-19	-0.515674	-1.27224
77676804	chr5:77676804:T:TA	1.92474e-18	-4.25965e-10	-1.05767
77677796	chr5:77677796:C:T	3.55736e-19	-1.33321	-1.41282
77678321	chr5:77678321:C:T	3.27581e-18	-4.25965e-10	-0.525899
77678498	chr5:77678498:A:G	1.02023e-18	-0.644369	-1.04806
77678956	chr5:77678956:T:C	1.09178e-18	-0.337119	-1.28754
77679069	chr5:77679069:G:A	1.62225e-18	-4.25965e-10	-1.22865
77679300	chr5:77679300:G:A	3.51333e-19	-1.34967	-1.40881
77679447	chr5:77679447:T:C	5.75814e-18	-4.25965e-10	0.0381496
77680214	chr5:77680214:A:G	1.90464e-19	-2.0344	-1.33636
77680437	chr5:77680437:C:T	2.01697e-18	-4.25965e-10	-1.01087
77680500	chr5:77680500:G:A	1.76752e-19	-2.18905	-1.25642
77680789	chr5:77680789:T:G	1.3636e-18	-4.25965e-10	-1.40234
77680909	chr5:77680909:C:T	7.30171e-18	0.91146	-0.635817
77681017	chr5:77681017:G:A	1.23143e-18	-0.439196	-1.0651
77681296	chr5:77681296:T:C	4.54888e-19	-1.08774	-1.41243
77681303	chr5:77681303:A:T	4.54611e-19	-1.08799	-1.41279
77681599	chr5:77681599:A:T	1.34394e-18	-4.25965e-10	-1.41686
77681785	chr5:77681785:T:C	2.48889e-18	-4.25965e-10	-0.800628
77682021	chr5:77682021:T:A	6.03429e-19	-2.21759	-4.01506e-10
77682022	chr5:77682022:C:G	6.03358e-19	-2.21771	-4.01506e-10
77682025	chr5:77682025:C:T	6.03445e-19	-2.21757	-4.01506e-10
77682126	chr5:77682126:C:T	4.41231e-19	-2.0729	-0.457754
77682182	chr5:77682182:G:C	3.79327e-19	-1.3442	-1.33762
77682610	chr5:77682610:A:G	1.09551e-18	-0.702262	-0.918984
77682631	chr5:77682631:G:A	1.82846e-19	-2.19522	-1.21636
77683038	chr5:77683038:G:A	4.76263e-18	1.07616	-1.22783
77683247	chr5:77683247:A:G	7.51829e-19	-1.99771	-4.01506e-10
77683392	chr5:77683392:A:G	6.68481e-19	-0.979991	-1.13522
77683452	chr5:77683452:T:A	2.08628e-18	-4.25965e-10	-0.977082
77683607	chr5:77683607:C:T	1.66408e-18	-0.567735	-0.63546
77683662	chr5:77683662:G:T	1.86032e-18	-4.25965e-10	-1.09171
77684058	chr5:77684058:T:C	1.62321e-18	-4.25965e-10	-1.22806
77684191	chr5:77684191:G:A	8.87068e-19	-0.735847	-1.09645
77684308	chr5:77684308:G:A	2.37162e-18	-4.25965e-10	-0.848891
77684419	chr5:77684419:G:A	9.04724e-19	-0.692087	-1.1205
77684854	chr5:77684854:T:C	3.74055e-19	-1.34413	-1.35169
77685400	chr5:77685400:T:C	3.90458e-19	-1.3323	-1.3206
77685624	chr5:77685624:C:T	9.49555e-19	-0.752036	-1.01219
77685638	chr5:77685638:A:G	4.12474e-19	-1.18116	-1.41688
77685790	chr5:77685790:T:C	9.42564e-19	-0.762501	-1.00912
77685981	chr5:77685981:T:C	3.75346e-19	-1.86922	-0.823148
77686150	chr5:77686150:A:C	1.43595e-18	-0.492111	-0.858528
77686293	chr5:77686293:C:T	1.62166e-18	-0.396345	-0.83267
77686541	chr5:77686541:G:T	1.83612e-18	-0.310384	-0.794425
77686575	chr5:77686575:C:T	1.11589e-18	-1.60281	-4.01506e-10
77686716	chr5:77686716:T:C	1.77467e-18	-0.366139	-0.772711
77686724	chr5:77686724:T:C	1.94272e-18	-0.323336	-0.725043
77686746	chr5:77686746:TTTC:T	3.87528e-18	1.05784	-1.41569
77686782	chr5:77686782:C:T	1.42726e-18	-4.25965e-10	-1.35671
77687069	chr5:77687069:C:G	1.42137e-18	-0.349212	-1.01163
77687081	chr5:77687081:C:A	1.56948e-18	-0.320939	-0.940783
77687264	chr5:77687264:C:T	1.27723e-18	-0.457029	-1.01074
77687338	chr5:77687338:C:T	7.65768e-19	-1.00563	-0.973708
77687369	chr5:77687369:G:A	1.46384e-17	0.971183	-4.01506e-10
77687400	chr5:77687400:C:T	1.79054e-18	-0.210132	-0.919817
77687459	chr5:77687459:G:A	3.14574e-19	-2.17605	-0.692946
77688070	chr5:77688070:T:C	1.42888e-18	-0.384642	-0.97093
77688212	chr5:77688212:A:G	1.29994e-18	-0.406755	-1.04339
77688263	chr5:77688263:G:T	1.25078e-18	-0.425387	-1.06331
77688300	chr5:77688300:A:T	1.40071e-18	-4.25965e-10	-1.37549
77688438	chr5:77688438:T:C	1.65403e-18	-4.25965e-10	-1.20925
77688558	chr5:77688558:T:C	1.48631e-18	-0.224483	-1.09169
77688948	chr5:77688948:T:G	1.5083e-18	-0.234799	-1.06668
77689316	chr5:77689316:T:G	5.53507e-19	-1.06029	-1.24366
77689393	chr5:77689393:C:G	2.55698e-18	-4.25965e-10	-0.773638
77689594	chr5:77689594:T:C	7.35621e-19	-2.0195	-4.01506e-10
77689789	chr5:77689789:C:T	2.67206e-19	-1.79728	-1.23492
77690028	chr5:77690028:A:G	3.4173e-18	0.922387	-1.406
77690129	chr5:77690129:T:C	1.492e-18	-4.25965e-10	-1.31234
77690220	chr5:77690220:A:T	1.4117e-18	-4.25965e-10	-1.36767
77690432	chr5:77690432:C:T	1.34742e-18	-0.440479	-0.973792
77690602	chr5:77690602:C:T	1.31157e-18	-1.44124	-4.01506e-10
77690865	chr5:77690865:A:G	1.55926e-18	-4.25965e-10	-1.26825
77690935	chr5:77690935:C:T	1.40594e-18	-4.25965e-10	-1.37176
77691022	chr5:77691022:G:A	1.26631e-18	-0.412913	-1.06345
77691075	chr5:77691075:A:G	3.27634e-19	-2.18479	-0.643535
77691288	chr5:77691288:A:AAT	6.07327e-19	-2.21115	-4.01506e-10
77691660	chr5:77691660:T:A	1.38034e-18	-4.25965e-10	-1.39013
77691827	chr5:77691827:A:G	2.25897e-19	-2.19784	-1.0023
77691856	chr5:77691856:TA:T	6.28219e-19	-2.17733	-4.01506e-10
77691887	chr5:77691887:C:T	6.22427e-19	-1.269	-0.917595
77691983	chr5:77691983:C:T	1.73127e-18	-4.25965e-10	-1.16361
77692686	chr5:77692686:CCTGT:C	5.58554e-18	1.39287	-1.38515
77692794	chr5:77692794:A:G	8.44621e-18	1.7348	-1.31355
77692839	chr5:77692839:T:C	3.30343e-19	-1.64885	-1.17124
77693412	chr5:77693412:A:G	6.48674e-19	-2.14529	-4.01506e-10
77693548	chr5:77693548:C:T	1.69078e-18	-4.25965e-10	-1.18727
77693946	chr5:77693946:T:C	1.95533e-18	-4.25965e-10	-1.0419
77693990	chr5:77693990:T:C	1.66565e-18	-0.263987	-0.938264
77694056	chr5:77694056:A:G	1.44359e-18	-4.25965e-10	-1.34533
77694131	chr5:77694131:A:T	1.40513e-18	-0.266403	-1.10593
77694221	chr5:77694221:C:T	8.03998e-19	-1.93062	-4.01506e-10
77694254	chr5:77694254:A:G	1.6454e-19	-2.10306	-1.414
77694267	chr5:77694267:G:A	1.40831e-18	-0.267943	-1.10213
77694273	chr5:77694273:C:T	8.5818e-19	-1.86541	-4.01506e-10
77694764	chr5:77694764:T:C	2.31837e-18	-4.25965e-10	-0.871599
77695108	chr5:77695108:C:A	2.48562e-19	-2.17327	-0.931256
77695638	chr5:77695638:C:T	3.20303e-19	-2.1834	-0.66755
77695651	chr5:77695651:C:G	6.28382e-19	-2.17707	-4.01506e-10
77695800	chr5:77695800:T:C	4.08407e-18	-4.25965e-10	-0.305371
77695947	chr5:77695947:A:G	1.54712e-18	-4.25965e-10	-1.27607
77696076	chr5:77696076:G:T	1.37971e-18	-0.226075	-1.16452
77696328	chr5:77696328:T:C	2.15091e-19	-2.13726	-1.1119
77696587	chr5:77696587:A:G	8.49776e-18	1.74056	-1.31323
77696732	chr5:77696732:G:A	1.43687e-18	-0.219933	-1.13006
77697507	chr5:77697507:A:G	1.55247e-18	-4.25965e-10	-1.27262
77697963	chr5:77697963:T:TA	4.76855e-19	-1.17112	-1.28189
77698646	chr5:77698646:G:T	2.66818e-18	-4.25965e-10	-0.731066
77698672	chr5:77698672:G:A	4.31752e-19	-1.21166	-1.3407
77698682	chr5:77698682:A:T	1.52621e-18	-4.25965e-10	-1.28968
77698866	chr5:77698866:G:A	5.4244e-19	-1.13881	-1.18534
77698993	chr5:77698993:T:G	3.18265e-18	-0.554751	-4.01506e-10
77699229	chr5:77699229:A:G	4.84779e-19	-1.16601	-1.27051
77699391	chr5:77699391:T:C	8.10153e-18	1.69365	-1.31406
77699402	chr5:77699402:C:T	1.42389e-18	-1.35907	-4.01506e-10
77699649	chr5:77699649:A:G	3.13029e-19	-1.61805	-1.25587
77700399	chr5:77700399:G:C	2.61432e-18	-4.25965e-10	-0.751459
77700991	chr5:77700991:C:T	9.46049e-18	1.84789	-1.31323
77701058	chr5:77701058:T:TA	6.83541e-19	-2.09293	-4.01506e-10
77702238	chr5:77702238:A:G	2.63948e-19	-2.21842	-0.826048
77702365	chr5:77702365:C:T	2.41834e-18	-4.25965e-10	-0.829385
77702959	chr5:77702959:T:C	1.3446e-18	-0.415408	-1.00096
77703128	chr5:77703128:T:C	1.40831e-18	-4.25965e-10	-1.37007
77703151	chr5:77703151:T:C	9.0177e-18	1.8	-1.31328
77703297	chr5:77703297:CTGAG:C	1.08413e-18	-0.522997	-1.10869
77703413	chr5:77703413:A:G	1.15044e-18	-0.484549	-1.08777
77703528	chr5:77703528:T:C	9.97724e-19	-0.537687	-1.17706
77703574	chr5:77703574:A:G	1.61705e-18	-4.25965e-10	-1.23186
77703620	chr5:77703620:A:C	6.29623e-19	-2.1751	-4.01506e-10
77703932	chr5:77703932:CT:C	1.38804e-18	-0.262948	-1.12162
77704001	chr5:77704001:G:A	1.4368e-18	-4.25965e-10	-1.35005
77704517	chr5:77704517:T:C	2.38109e-18	-4.25965e-10	-0.844905
77704646	chr5:77704646:C:T	3.32186e-18	-4.25965e-10	-0.51194
77704970	chr5:77704970:A:G	3.30815e-18	0.884588	-1.40066
77705281	chr5:77705281:GA:G	5.21443e-19	-1.1648	-1.19882
77705359	chr5:77705359:G:A	3.40976e-19	-2.02138	-0.767028
77705371	chr5:77705371:T:A	7.27768e-19	-2.03024	-4.01506e-10
77706127	chr5:77706127:T:C	1.7092e-18	-4.25965e-10	-1.17644
77706174	chr5:77706174:G:A	1.13937e-17	2.12334	-1.40275
77706406	chr5:77706406:C:T	2.58365e-19	-1.82482	-1.24102
77706527	chr5:77706527:G:C	1.67669e-18	-4.25965e-10	-1.19564
77706626	chr5:77706626:A:G	1.44641e-18	-4.25965e-10	-1.34338
77706672	chr5:77706672:G:A	9.49508e-18	1.83091	-1.2926
77707259	chr5:77707259:A:C	3.56361e-19	-2.1894	-0.554875
77707271	chr5:77707271:G:A	3.91106e-19	-1.74921	-0.902031
77707470	chr5:77707470:A:G	1.46891e-18	-0.214309	-1.11364
77707568	chr5:77707568:G:C	2.53759e-18	-4.25965e-10	-0.781249
77708206	chr5:77708206:A:T	3.19311e-19	-1.60632	-1.24774
77708443	chr5:77708443:C:G	9.89231e-19	-0.516415	-1.20688
77708450	chr5:77708450:A:T	7.58332e-19	-0.948893	-1.04021
77708556	chr5:77708556:A:C	1.65271e-18	-4.25965e-10	-1.21005
77708863	chr5:77708863:C:G	1.34572e-18	-4.25965e-10	-1.41553
77708910	chr5:77708910:C:T	1.3453e-18	-4.25965e-10	-1.41585
77709101	chr5:77709101:A:G	1.49157e-18	-4.25965e-10	-1.31264
77709493	chr5:77709493:A:C	1.17641e-18	-1.55	-4.01506e-10
77709601	chr5:77709601:A:G	1.59045e-18	-4.25965e-10	-1.24845
77709659	chr5:77709659:T:G	4.70049e-19	-1.49056	-0.976818
77709681	chr5:77709681:T:C	1.496e-18	-4.25965e-10	-1.30967
77709928	chr5:77709928:T:C	2.40119e-19	-2.20849	-0.930593
77710291	chr5:77710291:C:T	1.62682e-18	-4.25965e-10	-1.22584
77710572	chr5:77710572:G:A	1.29617e-18	-0.388617	-1.06444
77712009	chr5:77712009:A:C	1.63615e-18	-4.25965e-10	-1.22012
77712153	chr5:77712153:A:G	2.24496e-18	-4.25965e-10	-0.903779
77712428	chr5:77712428:A:G	1.65338e-19	-2.0955	-1.41673
77713085	chr5:77713085:G:A	6.01486e-19	-1.04989	-1.17093
77713659	chr5:77713659:G:A	2.57769e-19	-1.83274	-1.23542
77713942	chr5:77713942:A:T	7.87116e-18	1.6424	-1.29166
77714550	chr5:77714550:A:T	1.52005e-18	-4.25965e-10	-1.29372
77714577	chr5:77714577:T:TA	2.55783e-17	-4.25965e-10	1.52928
77714651	chr5:77714651:C:T	1.67751e-18	-4.25965e-10	-1.19515
77714711	chr5:77714711:C:T	5.42108e-19	-1.12715	-1.1976
77714861	chr5:77714861:C:T	1.75231e-18	-4.25965e-10	-1.15153
77715241	chr5:77715241:T:C	4.82081e-19	-1.50825	-0.933863
77715448	chr5:77715448:G:A	1.49225e-18	-4.25965e-10	-1.31218
77716281	chr5:77716281:A:G	1.57577e-18	-4.25965e-10	-1.25772
77716532	chr5:77716532:G:A	4.95848e-19	-1.47687	-0.937085
77716813	chr5:77716813:A:C	1.41657e-18	-0.379092	-0.985137
77717199	chr5:77717199:G:T	4.67873e-18	-4.25965e-10	-0.169438
77717458	chr5:77717458:A:T	2.52766e-19	-2.17992	-0.907836
77717543	chr5:77717543:C:A	2.68994e-18	-4.25965e-10	-0.722944
77717699	chr5:77717699:G:A	1.34469e-18	-4.25965e-10	-1.4163
77717777	chr5:77717777:A:G	1.8199e-18	-4.25965e-10	-1.11368
77718309	chr5:77718309:T:C	4.08337e-18	-4.25965e-10	-0.305541
77718508	chr5:77718508:C:T	1.50333e-19	-2.19817	-1.40919
77718611	chr5:77718611:C:T	2.4536e-19	-2.17587	-0.941626
77719020	chr5:77719020:A:C	1.5919e-19	-2.13519	-1.41493
77720431	chr5:77720431:C:T	1.4707e-18	-1.32672	-4.01506e-10
77720710	chr5:77720710:TC:T	1.54136e-18	-4.25965e-10	-1.2798
77721525	chr5:77721525:CAAT:C	3.46544e-19	-2.18622	-0.585988
77721690	chr5:77721690:T:C	1.49293e-18	-4.25965e-10	-1.31172
77721798	chr5:77721798:A:T	6.65498e-19	-0.892358	-1.22733
77721919	chr5:77721919:T:C	2.29046e-18	-4.25965e-10	-0.883711
77722035	chr5:77722035:T:C	1.04151e-17	1.92192	-1.29113
77722563	chr5:77722563:C:G	2.49202e-19	-2.1504	-0.951554
77722690	chr5:77722690:A:G	1.49491e-18	-4.25965e-10	-1.3104
77722758	chr5:77722758:G:T	2.7078e-19	-1.82105	-1.19786
77722880	chr5:77722880:A:G	6.36919e-19	-2.16358	-4.01506e-10
77723385	chr5:77723385:C:T	1.49161e-18	-4.25965e-10	-1.31261
77724084	chr5:77724084:T:G	6.51153e-19	-0.734308	-1.40717
77724675	chr5:77724675:C:G	9.7796e-18	-4.25965e-10	0.567834
77725413	chr5:77725413:T:C	1.68976e-18	-4.25965e-10	-1.18788
77725789	chr5:77725789:A:T	9.9473e-18	-4.25965e-10	0.584836
77726407	chr5:77726407:C:T	9.3249e-18	1.81238	-1.29215
77726957	chr5:77726957:G:C	2.84557e-19	-1.74358	-1.22571
77727098	chr5:77727098:T:A	9.07152e-18	1.82174	-1.32907
77727268	chr5:77727268:T:C	3.19339e-18	-4.25965e-10	-0.551383
77727716	chr5:77727716:C:A	2.09589e-18	-4.25965e-10	-0.972488
77727747	chr5:77727747:C:T	4.34648e-18	1.16246	-1.40555
77728045	chr5:77728045:C:T	1.35282e-18	-4.25965e-10	-1.41028
77728550	chr5:77728550:C:A	1.39643e-18	-0.349231	-1.02932
77728553	chr5:77728553:A:T	4.15506e-18	1.11586	-1.404
77728919	chr5:77728919:G:A	2.62027e-18	-4.25965e-10	-0.749189
77729801	chr5:77729801:G:A	1.15093e-18	-1.5719	-4.01506e-10
77729812	chr5:77729812:C:T	1.91261e-18	-4.25965e-10	-1.06399
77729923	chr5:77729923:G:A	1.49841e-18	-0.213073	-1.09498
77729984	chr5:77729984:A:G	1.51719e-19	-2.18267	-1.41552
77730028	chr5:77730028:T:C	1.32609e-18	-1.43023	-4.01506e-10
77730341	chr5:77730341:G:A	4.10442e-18	1.10757	-1.40797
77730379	chr5:77730379:G:A	1.37925e-18	-0.342993	-1.04793
77730396	chr5:77730396:C:A	1.02024e-18	-0.603752	-1.08868
77730612	chr5:77730612:C:T	1.35651e-18	-4.25965e-10	-1.40755
77730813	chr5:77730813:A:G	1.38726e-18	-0.379522	-1.00561
77731451	chr5:77731451:T:C	1.38555e-18	-4.25965e-10	-1.38637
77731556	chr5:77731556:C:T	2.63867e-18	-4.25965e-10	-0.742191
77731798	chr5:77731798:A:G	1.39054e-18	-0.376012	-1.00676
77732407	chr5:77732407:C:T	1.48932e-18	-4.25965e-10	-1.31414
77732560	chr5:77732560:A:C	5.224e-19	-1.13263	-1.22916
77733094	chr5:77733094:A:G	1.49077e-18	-4.25965e-10	-1.31318
77733103	chr5:77733103:A:C	1.39826e-18	-4.25965e-10	-1.37724
77733169	chr5:77733169:T:C	2.52798e-18	-4.25965e-10	-0.785043
77733170	chr5:77733170:A:G	2.51471e-18	-4.25965e-10	-0.790306
77733211	chr5:77733211:G:A	1.31592e-18	-0.386607	-1.05132
77733284	chr5:77733284:G:A	3.99202e-18	1.07524	-1.40341
77733649	chr5:77733649:T:C	1.82265e-18	-1.11217	-4.01506e-10
77733794	chr5:77733794:C:T	1.49169e-18	-4.25965e-10	-1.31256
77734401	chr5:77734401:G:A	3.695e-18	0.989721	-1.3952
77734457	chr5:77734457:T:C	1.47381e-18	-0.339286	-0.985331
77734582	chr5:77734582:T:C	2.44818e-19	-2.18435	-0.935359
77734859	chr5:77734859:C:T	2.48243e-19	-2.19585	-0.909958
77734952	chr5:77734952:T:C	3.835e-18	1.03804	-1.40633
77735615	chr5:77735615:A:G	3.43554e-19	-2.18148	-0.599392
77735661	chr5:77735661:G:A	1.28658e-18	-0.409177	-1.0513
77735976	chr5:77735976:C:T	4.16069e-18	-4.25965e-10	-0.286784
77736330	chr5:77736330:C:T	1.52702e-18	-4.25965e-10	-1.28915
77737043	chr5:77737043:A:G	7.5283e-18	1.5989	-1.29269
77737335	chr5:77737335:T:C	1.6184e-18	-4.25965e-10	-1.23103
77737572	chr5:77737572:C:G	3.62722e-18	0.982756	-1.40675
77737811	chr5:77737811:TTAAC:T	2.83564e-19	-1.76248	-1.2103
77738042	chr5:77738042:A:G	1.35044e-18	-4.25965e-10	-1.41203
77738972	chr5:77738972:A:C	2.6861e-19	-1.81941	-1.20755
77739619	chr5:77739619:A:G	3.2516e-19	-2.19471	-0.641191
77739734	chr5:77739734:T:G	3.30079e-19	-2.19176	-0.629134
77739800	chr5:77739800:C:T	2.77395e-18	-4.25965e-10	-0.692192
77739866	chr5:77739866:G:A	1.52886e-18	-4.25965e-10	-1.28794
77741016	chr5:77741016:A:G	1.53922e-19	-2.18602	-1.39775
77741410	chr5:77741410:A:C	5.82304e-18	-4.25965e-10	0.0493585
77741521	chr5:77741521:C:A	2.5216e-19	-1.73177	-1.35839
77741848	chr5:77741848:A:G	4.58743e-19	-1.64559	-0.846138
77742661	chr5:77742661:A:G	1.43118e-18	-4.25965e-10	-1.35397
77742731	chr5:77742731:T:C	2.61564e-18	-4.25965e-10	-0.750957
77743164	chr5:77743164:G:A	1.98326e-18	-4.25965e-10	-1.02772
77743221	chr5:77743221:T:C	3.3637e-18	0.903927	-1.40335
77744735	chr5:77744735:C:T	1.49203e-18	-4.25965e-10	-1.31233
77744772	chr5:77744772:G:A	1.49225e-18	-4.25965e-10	-1.31218
77745048	chr5:77745048:A:G	2.5133e-19	-2.16948	-0.923978
77746888	chr5:77746888:A:G	1.57322e-19	-2.1449	-1.41703
77747271	chr5:77747271:G:A	2.08785e-18	-4.25965e-10	-0.97633
77747617	chr5:77747617:G:A	1.36514e-18	-4.25965e-10	-1.40121
77747807	chr5:77747807:T:C	1.54072e-19	-2.1828	-1.40001
77748169	chr5:77748169:G:GA	3.33956e-18	-4.25965e-10	-0.506627
77748219	chr5:77748219:C:T	9.1714e-19	-1.79896	-4.01506e-10
77748247	chr5:77748247:T:C	3.38776e-19	-2.19782	-0.597056
77748295	chr5:77748295:C:T	1.4309e-18	-4.25965e-10	-1.35416
77748321	chr5:77748321:A:C	1.39315e-18	-4.25965e-10	-1.3809
77748607	chr5:77748607:A:G	2.00023e-18	-0.0718747	-0.947326
77749249	chr5:77749249:G:A	1.5502e-18	-0.284032	-0.990047
77749263	chr5:77749263:C:T	1.61102e-18	-4.25965e-10	-1.2356
77749303	chr5:77749303:T:C	1.32783e-18	-1.42892	-4.01506e-10
77749395	chr5:77749395:A:C	1.57025e-19	-2.14773	-1.41609
77749492	chr5:77749492:T:A	1.57336e-19	-2.14533	-1.41651
77749696	chr5:77749696:G:A	2.26092e-18	-0.896692	-4.01506e-10
77750066	chr5:77750066:GC:G	1.44203e-18	-4.25965e-10	-1.34641
77750713	chr5:77750713:T:A	1.78948e-18	-0.138946	-0.991593
77751101	chr5:77751101:T:A	1.62531e-19	-2.11233	-1.41703
77751134	chr5:77751134:C:T	3.64059e-18	0.987342	-1.40766
77751402	chr5:77751402:A:C	1.52826e-18	-0.29364	-0.994694
77751584	chr5:77751584:T:A	3.17203e-19	-2.19839	-0.662293
77751649	chr5:77751649:G:C	1.58229e-19	-2.13926	-1.41692
77752006	chr5:77752006:G:C	1.4009e-18	-4.25965e-10	-1.37535
77752317	chr5:77752317:T:C	2.65762e-18	-4.25965e-10	-0.735036
77752377	chr5:77752377:G:A	4.99225e-18	-4.25965e-10	-0.104579
77752492	chr5:77752492:T:C	4.77644e-18	-4.25965e-10	-0.148769
77753143	chr5:77753143:A:G	2.4783e-17	1.49769	-4.01506e-10
77753784	chr5:77753784:A:T	3.33199e-19	-2.19338	-0.618098
77753790	chr5:77753790:G:A	7.49816e-19	-0.991172	-1.00922
77754011	chr5:77754011:C:T	1.50769e-18	-4.25965e-10	-1.30189
77754877	chr5:77754877:A:G	3.25647e-18	-4.25965e-10	-0.53182
77755384	chr5:77755384:C:T	7.99805e-19	-1.93585	-4.01506e-10
77755394	chr5:77755394:A:T	2.98446e-19	-1.70824	-1.21339
77755437	chr5:77755437:T:TAC	1.63185e-18	-4.25965e-10	-1.22275
77755786	chr5:77755786:C:T	1.59219e-19	-2.13304	-1.4169
77755812	chr5:77755812:A:C	1.50444e-18	-0.263205	-1.04084
77756027	chr5:77756027:A:C	8.54991e-19	-1.86913	-4.01506e-10
77756225	chr5:77756225:A:T	1.34843e-18	-4.25965e-10	-1.41352
77756353	chr5:77756353:AC:A	3.1539e-19	-2.18995	-0.67646
77756581	chr5:77756581:G:C	2.13828e-18	-4.25965e-10	-0.952463
77756920	chr5:77756920:G:A	1.61505e-19	-2.11883	-1.41685
77756996	chr5:77756996:A:C	1.69021e-18	-4.25965e-10	-1.18761
77757606	chr5:77757606:G:A	1.69758e-18	-0.227444	-0.955816
77757697	chr5:77757697:G:A	4.18291e-18	1.12146	-1.40292
77757813	chr5:77757813:T:C	1.61096e-19	-2.1221	-1.41612
77757850	chr5:77757850:T:C	5.89639e-19	-1.046	-1.19471
77758060	chr5:77758060:G:A	1.61241e-19	-2.1211	-1.41622
77758257	chr5:77758257:A:G	1.47407e-18	-0.30267	-1.02177
77758479	chr5:77758479:C:T	1.6688e-19	-2.17695	-1.32599
77758601	chr5:77758601:G:A	7.93619e-19	-1.94362	-4.01506e-10
77758656	chr5:77758656:C:G	2.37445e-18	-4.25965e-10	-0.8477
77758704	chr5:77758704:G:C	1.40209e-18	-4.25965e-10	-1.3745
77758979	chr5:77758979:A:G	1.72025e-19	-2.21336	-1.25922
77759063	chr5:77759063:G:T	2.94408e-19	-1.74678	-1.18847
77759200	chr5:77759200:C:T	1.74051e-19	-2.05363	-1.40724
77759252	chr5:77759252:GTTA:G	1.50281e-18	-4.25965e-10	-1.30513
77759633	chr5:77759633:A:G	1.60917e-19	-2.12231	-1.41702
77759890	chr5:77759890:A:G	4.36931e-18	1.16137	-1.39923
77759960	chr5:77759960:T:G	1.53073e-18	-4.25965e-10	-1.28672
77760341	chr5:77760341:G:T	5.65595e-19	-0.894622	-1.38772
77760476	chr5:77760476:G:A	3.5067e-19	-2.17109	-0.589287
77760665	chr5:77760665:C:T	3.38548e-19	-2.17241	-0.623148
77760720	chr5:77760720:G:A	5.81603e-19	-1.37959	-0.874838
77761003	chr5:77761003:G:A	1.69643e-19	-2.0699	-1.41662
77761021	chr5:77761021:A:G	1.01055e-17	0.600615	-4.01506e-10
77761043	chr5:77761043:G:A	2.33451e-18	0.0864629	-0.951124
77761173	chr5:77761173:T:C	7.14149e-19	-2.04913	-4.01506e-10
77761230	chr5:77761230:T:C	1.82344e-18	-0.160726	-0.951014
77761672	chr5:77761672:G:A	5.59266e-19	-1.10136	-1.19223
77761801	chr5:77761801:T:C	5.38844e-19	-1.13311	-1.19769
77761988	chr5:77761988:C:G	4.79782e-18	-0.144304	-4.01506e-10
77762466	chr5:77762466:A:T	1.61829e-19	-2.12068	-1.413
77762502	chr5:77762502:T:C	1.62337e-19	-2.11661	-1.41394
77762678	chr5:77762678:G:A	7.35314e-18	-4.25965e-10	0.282663
77762750	chr5:77762750:C:T	2.92386e-18	-4.25965e-10	-0.639561
77762756	chr5:77762756:C:T	3.96895e-18	1.06891	-1.40287
77762970	chr5:77762970:G:A	1.35675e-18	-4.25965e-10	-1.40738
77763176	chr5:77763176:G:A	1.86059e-18	-0.142718	-0.948853
77763454	chr5:77763454:A:C	1.61474e-19	-2.11888	-1.41699
77763521	chr5:77763521:C:T	6.45875e-19	-1.00133	-1.14829
77763643	chr5:77763643:T:C	1.46354e-18	-4.25965e-10	-1.3316
77763780	chr5:77763780:A:G	3.8155e-19	-2.16378	-0.512195
77763833	chr5:77763833:A:G	1.50885e-18	-4.25965e-10	-1.30112
77763998	chr5:77763998:G:A	1.50994e-18	-4.25965e-10	-1.30039
77764167	chr5:77764167:G:A	3.02744e-18	0.600483	-1.20523
77764515	chr5:77764515:CTTTATT:C	6.53068e-19	-0.977354	-1.16119
77764539	chr5:77764539:C:T	3.87045e-19	-2.17889	-0.482785
77764851	chr5:77764851:C:T	1.55201e-18	-0.262777	-1.01014
77765109	chr5:77765109:G:A	1.3471e-18	-4.25965e-10	-1.41451
77765395	chr5:77765395:C:T	1.50073e-18	-0.296684	-1.00983
77765412	chr5:77765412:T:C	1.59599e-19	-2.13263	-1.41493
77765486	chr5:77765486:T:C	3.69148e-19	-2.17093	-0.538093
77765569	chr5:77765569:T:C	3.98192e-18	1.07094	-1.40164
77766148	chr5:77766148:A:C	7.84416e-19	-1.95528	-4.01506e-10
77766312	chr5:77766312:C:T	4.15986e-19	-2.02501	-0.564559
77767335	chr5:77767335:A:T	1.50962e-18	-4.25965e-10	-1.30061
77767379	chr5:77767379:G:T	6.67503e-19	-1.26002	-0.856653
77767657	chr5:77767657:C:G	1.49233e-18	-4.25965e-10	-1.31213
77767727	chr5:77767727:A:G	1.49306e-18	-4.25965e-10	-1.31164
77768158	chr5:77768158:G:A	3.14388e-19	-1.68476	-1.18484
77768379	chr5:77768379:C:T	4.43408e-18	1.1882	-1.41134
77768442	chr5:77768442:C:T	2.38035e-18	-4.25965e-10	-0.845219
77768576	chr5:77768576:T:C	3.09761e-19	-2.18396	-0.70046
77770038	chr5:77770038:T:C	2.16372e-18	-4.25965e-10	-0.940635
77770239	chr5:77770239:T:C	6.03045e-19	-2.21823	-4.01506e-10
77770291	chr5:77770291:C:T	3.27833e-19	-1.60913	-1.21859
77770453	chr5:77770453:G:C	1.64131e-19	-2.1033	-1.41625
77770523	chr5:77770523:C:T	4.3086e-18	1.08395	-1.3358
77770627	chr5:77770627:G:A	1.46326e-18	-1.3318	-4.01506e-10
77770631	chr5:77770631:A:G	1.39681e-18	-4.25965e-10	-1.37827
77771517	chr5:77771517:A:C	3.4389e-19	-2.15475	-0.625151
77771624	chr5:77771624:G:A	1.55917e-18	-1.26831	-4.01506e-10
77771651	chr5:77771651:C:T	1.63599e-19	-2.10587	-1.41693
77771657	chr5:77771657:G:C	1.83224e-18	-0.203622	-0.903306
77771858	chr5:77771858:G:A	1.02322e-18	-1.68951	-4.01506e-10
77771916	chr5:77771916:A:C	1.61685e-19	-2.12164	-1.41293
77772658	chr5:77772658:TTTTC:T	1.65196e-18	-4.25965e-10	-1.2105
77772799	chr5:77772799:T:A	6.01458e-19	-2.22086	-4.01506e-10
77773640	chr5:77773640:G:C	1.63241e-18	-4.25965e-10	-1.22241
77773678	chr5:77773678:G:A	6.98982e-19	-0.903652	-1.16694
77773692	chr5:77773692:T:G	8.06485e-18	-4.25965e-10	0.37505
77773881	chr5:77773881:T:C	6.13654e-19	-0.813775	-1.38701
77774209	chr5:77774209:T:C	1.79202e-18	-0.00377792	-1.12534
77774656	chr5:77774656:G:A	1.63264e-19	-2.109	-1.41585
77774659	chr5:77774659:T:C	1.62917e-19	-2.11254	-1.41444
77775123	chr5:77775123:A:G	9.95786e-19	-1.71669	-4.01506e-10
77775362	chr5:77775362:A:T	3.19573e-19	-1.69478	-1.15846
77775425	chr5:77775425:T:G	8.87657e-19	-1.83163	-4.01506e-10
77776011	chr5:77776011:G:A	1.702e-19	-2.20184	-1.28141
77776541	chr5:77776541:C:T	2.02682e-18	-4.25965e-10	-1.006
77776880	chr5:77776880:C:T	1.47008e-18	-4.25965e-10	-1.32715
77777368	chr5:77777368:C:T	5.49975e-19	-0.936285	-1.37406
77777438	chr5:77777438:C:T	6.33453e-19	-2.16903	-4.01506e-10
77777939	chr5:77777939:G:T	6.4471e-19	-2.15142	-4.01506e-10
77777986	chr5:77777986:G:A	8.09909e-18	-4.25965e-10	0.379287
77778069	chr5:77778069:A:C	3.89681e-17	3.13803	-1.18776
77778227	chr5:77778227:T:A	4.80703e-19	-1.32747	-1.1175
77778315	chr5:77778315:T:C	1.43026e-18	-4.25965e-10	-1.35461
77778367	chr5:77778367:CTT:C	1.22004e-18	-0.0969116	-1.41667
77778954	chr5:77778954:G:T	1.21026e-17	2.02914	-1.24819
77779178	chr5:77779178:A:T	1.14688e-17	1.98482	-1.25765
77779506	chr5:77779506:T:C	3.40305e-19	-2.19299	-0.597388
77779595	chr5:77779595:G:A	2.27325e-18	-4.25965e-10	-0.891256
77780622	chr5:77780622:G:A	4.34452e-19	-1.40577	-1.14037
77781039	chr5:77781039:A:T	1.41012e-18	-4.25965e-10	-1.36879
77781145	chr5:77781145:C:T	3.26698e-19	-2.2004	-0.630788
77781231	chr5:77781231:T:C	1.79701e-19	-2.21461	-1.21432
77781235	chr5:77781235:G:A	3.28206e-19	-2.20055	-0.626033
77781498	chr5:77781498:A:G	5.66682e-18	1.40591	-1.38375
77781721	chr5:77781721:A:T	1.37323e-18	-4.25965e-10	-1.3953
77781747	chr5:77781747:A:G	4.78917e-18	1.24712	-1.39323
77781813	chr5:77781813:G:A	1.38824e-17	2.13809	-1.21993
77782220	chr5:77782220:G:A	1.45662e-17	2.19475	-1.22852
77782302	chr5:77782302:G:GA	1.92847e-18	-4.25965e-10	-1.05574
77782967	chr5:77782967:A:G	1.12137e-18	-1.59791	-4.01506e-10
77783026	chr5:77783026:T:C	9.10476e-19	-0.799815	-1.00644
77783325	chr5:77783325:A:G	1.37444e-18	-4.25965e-10	-1.39442
77783421	chr5:77783421:G:A	1.44926e-18	-4.25965e-10	-1.34141
77783489	chr5:77783489:A:T	1.96562e-18	-4.25965e-10	-1.03666
77783628	chr5:77783628:T:C	7.09474e-19	-0.673928	-1.38177
77783885	chr5:77783885:C:T	1.39106e-18	-4.25965e-10	-1.3824
77784033	chr5:77784033:C:T	1.60962e-19	-2.12491	-1.41414
77784133	chr5:77784133:A:G	1.35315e-18	-4.25965e-10	-1.41003
77784190	chr5:77784190:C:T	6.1566e-19	-0.898175	-1.29935
77784684	chr5:77784684:C:T	3.55814e-19	-1.70876	-1.03706
77784729	chr5:77784729:A:G	1.36261e-18	-0.799365	-0.603699
77784821	chr5:77784821:G:A	2.69632e-18	-4.25965e-10	-0.720578
77784916	chr5:77784916:T:C	2.12452e-19	-2.2099	-1.0516
77784923	chr5:77784923:G:A	1.34373e-18	-4.25965e-10	-1.41701
77784928	chr5:77784928:C:T	9.46168e-18	-4.25965e-10	0.534786
77784936	chr5:77784936:G:A	8.68836e-19	-0.683255	-1.16981
77784944	chr5:77784944:A:G	1.64738e-19	-2.21614	-1.29972
77785064	chr5:77785064:A:G	2.84971e-19	-2.20342	-0.764412
77785339	chr5:77785339:C:T	1.38341e-18	-4.25965e-10	-1.38791
77785395	chr5:77785395:C:A	7.87192e-19	-0.819136	-1.13261
77785855	chr5:77785855:C:T	8.20763e-19	-0.811641	-1.09834
77785973	chr5:77785973:G:A	2.0435e-19	-1.884	-1.41639
77786064	chr5:77786064:G:A	4.43036e-17	3.20367	-1.12507
77786424	chr5:77786424:G:A	6.60401e-19	-0.730646	-1.39673
77786756	chr5:77786756:G:A	1.63055e-18	-4.25965e-10	-1.22355
77787010	chr5:77787010:G:A	1.3993e-18	-1.37649	-4.01506e-10
77787145	chr5:77787145:T:C	1.41243e-18	-4.25965e-10	-1.36715
77787328	chr5:77787328:C:T	1.55057e-18	-4.25965e-10	-1.27384
77787381	chr5:77787381:A:G	1.41075e-18	-4.25965e-10	-1.36835
77787557	chr5:77787557:G:A	3.50317e-19	-1.34623	-1.41515
77787811	chr5:77787811:G:A	5.81634e-18	-4.25965e-10	0.0482067
77787827	chr5:77787827:T:C	9.27256e-19	-0.64047	-1.14752
77787972	chr5:77787972:A:G	4.67734e-17	3.27547	-1.14262
77788559	chr5:77788559:C:T	2.9022e-19	-2.16561	-0.783974
77788643	chr5:77788643:C:T	3.28456e-19	-1.4088	-1.41702
77788700	chr5:77788700:G:A	1.03528e-18	-0.821282	-0.856506
77788775	chr5:77788775:A:T	1.36013e-18	-4.25965e-10	-1.40488
77788802	chr5:77788802:T:C	1.34387e-18	-4.25965e-10	-1.41691
77789169	chr5:77789169:G:A	3.41182e-19	-1.55378	-1.23403
77789303	chr5:77789303:T:C	1.61699e-18	-4.25965e-10	-1.2319
77789358	chr5:77789358:A:G	2.66112e-19	-2.19845	-0.837856
77789897	chr5:77789897:G:A	2.74131e-19	-2.1981	-0.808514
77790141	chr5:77790141:T:C	2.63872e-19	-2.21986	-0.824892
77790684	chr5:77790684:T:A	1.9569e-18	-4.25965e-10	-1.0411
77790774	chr5:77790774:A:C	5.3253e-17	2.26259	-4.01506e-10
77791029	chr5:77791029:TACTTA:T	1.58703e-19	-2.20395	-1.34924
77791117	chr5:77791117:T:C	6.45275e-18	0.152041	-4.01506e-10
77791221	chr5:77791221:G:A	1.36023e-18	-4.25965e-10	-1.40481
77791316	chr5:77791316:A:G	1.35846e-18	-4.25965e-10	-1.40611
77791390	chr5:77791390:G:A	1.50078e-19	-2.19726	-1.4118
77791672	chr5:77791672:C:G	1.04395e-18	-0.502563	-1.16689
77791708	chr5:77791708:A:G	5.26214e-18	-4.25965e-10	-0.0519263
77792049	chr5:77792049:A:G	1.40394e-18	-4.25965e-10	-1.37318
77792117	chr5:77792117:A:G	3.491e-17	2.98419	-1.14388
77792319	chr5:77792319:G:A	3.35129e-18	-4.25965e-10	-0.50312
77792371	chr5:77792371:C:G	1.99985e-19	-2.22205	-1.09992
77792748	chr5:77792748:C:G	1.97146e-19	-2.22172	-1.11455
77792770	chr5:77792770:T:C	3.42485e-19	-1.52171	-1.26229
77793196	chr5:77793196:G:A	1.39906e-18	-4.25965e-10	-1.37666
77793299	chr5:77793299:G:A	1.36538e-18	-4.25965e-10	-1.40103
77793391	chr5:77793391:G:A	1.64503e-18	-4.25965e-10	-1.2147
77793515	chr5:77793515:G:A	2.15449e-18	-4.25965e-10	-0.944909
77793584	chr5:77793584:C:T	1.53353e-18	-4.25965e-10	-1.28489
77793645	chr5:77793645:A:T	1.64294e-18	-4.25965e-10	-1.21598
77793725	chr5:77793725:T:C	2.25749e-19	-2.20032	-1.00048
77793774	chr5:77793774:G:A	1.63835e-18	-0.495686	-0.72309
77794187	chr5:77794187:A:G	2.17572e-19	-2.21613	-1.02156
77794274	chr5:77794274:A:G	1.81833e-19	-2.19848	-1.21865
77794321	chr5:77794321:TA:T	3.13935e-19	-1.53898	-1.33205
77794562	chr5:77794562:AC:A	6.78665e-17	3.65573	-1.15066
77794738	chr5:77794738:A:C	1.87984e-18	-4.25965e-10	-1.08128
77795103	chr5:77795103:G:A	4.12562e-19	-1.64448	-0.953355
77795213	chr5:77795213:C:T	3.12121e-17	2.87223	-1.14388
77795802	chr5:77795802:C:G	1.55268e-18	-4.25965e-10	-1.27248
77796149	chr5:77796149:G:A	1.51086e-18	-4.25965e-10	-1.29979
77796881	chr5:77796881:C:T	1.49735e-18	-4.25965e-10	-1.30877
77797356	chr5:77797356:T:G	1.40397e-18	-4.25965e-10	-1.37316
77797757	chr5:77797757:T:A	1.40376e-18	-4.25965e-10	-1.37331
77798579	chr5:77798579:G:A	2.18064e-19	-2.22138	-1.01405
77798603	chr5:77798603:G:A	1.73471e-18	-4.25965e-10	-1.16163
77798623	chr5:77798623:G:A	7.82086e-18	-4.25965e-10	0.34433
77798689	chr5:77798689:T:C	3.05419e-19	-2.19713	-0.701401
77798812	chr5:77798812:G:A	2.643e-17	2.96269	-1.40066
77799032	chr5:77799032:T:G	6.4466e-19	-2.1515	-4.01506e-10
77799038	chr5:77799038:A:C	1.73471e-18	-4.25965e-10	-1.16163
77799051	chr5:77799051:C:T	1.34527e-18	-4.25965e-10	-1.41587
77799216	chr5:77799216:A:G	3.4315e-19	-1.38925	-1.3928
77799324	chr5:77799324:T:C	7.65217e-19	-1.39765	-0.582407
77799640	chr5:77799640:T:C	3.16003e-18	-4.25965e-10	-0.561882
77799915	chr5:77799915:T:C	7.93381e-19	-0.777847	-1.16607
77800264	chr5:77800264:T:C	3.4006e-19	-1.3844	-1.4067
77800429	chr5:77800429:T:C	1.53715e-19	-2.21521	-1.36991
77800611	chr5:77800611:C:T	2.69525e-19	-2.20695	-0.816608
77800671	chr5:77800671:C:G	2.73272e-18	-4.25965e-10	-0.707167
77800705	chr5:77800705:T:TTG	3.17029e-19	-1.46897	-1.39225
77801418	chr5:77801418:T:C	7.05395e-19	-1.39181	-0.66965
77801521	chr5:77801521:T:C	3.00847e-19	-2.19715	-0.716471
77801573	chr5:77801573:G:A	1.45828e-18	-4.25965e-10	-1.33521
77801647	chr5:77801647:C:T	4.91912e-19	-2.19618	-0.225738
77802084	chr5:77802084:T:A	2.51572e-18	-0.789906	-4.01506e-10
77802088	chr5:77802088:G:A	8.25666e-19	-0.779702	-1.12433
77802261	chr5:77802261:CAAT:C	1.73529e-18	-4.25965e-10	-1.16129
77802513	chr5:77802513:C:T	2.35701e-18	-4.25965e-10	-0.855071
77802683	chr5:77802683:A:G	3.56342e-19	-1.33121	-1.41312
77803191	chr5:77803191:G:C	1.34413e-18	-4.25965e-10	-1.41671
77803879	chr5:77803879:G:A	3.19197e-19	-1.43738	-1.41703
77803968	chr5:77803968:G:T	3.23799e-19	-1.42594	-1.41416
77804244	chr5:77804244:C:T	1.38466e-18	-4.25965e-10	-1.38701
77804619	chr5:77804619:T:A	3.41462e-19	-1.36996	-1.41703
77804621	chr5:77804621:G:A	3.53356e-19	-1.33584	-1.4169
77804631	chr5:77804631:T:G	1.84059e-18	-0.693349	-0.409032
77805013	chr5:77805013:A:C	2.86292e-19	-2.16658	-0.796626
77805153	chr5:77805153:T:G	1.70678e-18	-4.25965e-10	-1.17786
77805186	chr5:77805186:A:G	1.34382e-18	-4.25965e-10	-1.41695
77805311	chr5:77805311:G:A	2.56233e-19	-2.22191	-0.852223
77805533	chr5:77805533:G:A	3.45509e-19	-1.35817	-1.41703
77805642	chr5:77805642:T:C	8.98905e-19	-1.81904	-4.01506e-10
77805725	chr5:77805725:C:T	4.68228e-19	-1.77938	-0.691885
77806014	chr5:77806014:C:G	1.46323e-18	-4.25965e-10	-1.33182
77806060	chr5:77806060:C:G	2.84522e-18	-4.25965e-10	-0.666825
77806172	chr5:77806172:A:T	1.16172e-18	-0.426234	-1.13633
77806344	chr5:77806344:C:T	5.31974e-19	-1.79152	-0.552105
77806417	chr5:77806417:T:C	2.1806e-17	2.48042	-1.1107
77807394	chr5:77807394:G:A	1.34503e-18	-4.25965e-10	-1.41605
77807478	chr5:77807478:T:C	1.34384e-18	-4.25965e-10	-1.41693
77807539	chr5:77807539:T:G	1.48342e-18	-4.25965e-10	-1.31811
77807584	chr5:77807584:T:C	2.26605e-19	-2.21145	-0.985567
77807666	chr5:77807666:A:T	2.8073e-19	-2.124	-0.858832
77808511	chr5:77808511:T:G	5.00997e-19	-1.74388	-0.659743
77808783	chr5:77808783:A:G	1.35278e-18	-4.25965e-10	-1.4103
77808786	chr5:77808786:C:T	5.91618e-19	-1.80778	-0.429577
77809147	chr5:77809147:T:A	1.50529e-18	-4.25965e-10	-1.30348
77809261	chr5:77809261:C:T	3.02099e-19	-1.55004	-1.35942
77809283	chr5:77809283:GA:G	2.19599e-18	0.49112	-1.41695
77809361	chr5:77809361:C:T	1.36492e-18	-4.25965e-10	-1.40137
77809932	chr5:77809932:G:A	5.44475e-19	-1.87831	-0.44209
77809961	chr5:77809961:T:C	5.76101e-18	0.0386477	-4.01506e-10
77810494	chr5:77810494:G:A	1.38984e-18	-4.25965e-10	-1.38328
77810576	chr5:77810576:C:T	1.34385e-18	-4.25965e-10	-1.41692
77810654	chr5:77810654:C:T	2.12773e-18	-4.25965e-10	-0.957408
77811437	chr5:77811437:C:G	1.60194e-18	-4.25965e-10	-1.24125
77811521	chr5:77811521:C:T	1.34406e-18	-4.25965e-10	-1.41677
77811605	chr5:77811605:G:A	6.24225e-19	-2.18371	-4.01506e-10
77811672	chr5:77811672:T:C	2.34805e-19	-2.08667	-1.07479
77811778	chr5:77811778:G:A	1.16293e-17	-4.25965e-10	0.741062
77811952	chr5:77811952:A:G	1.51309e-18	-4.25965e-10	-1.29831
77812162	chr5:77812162:T:C	1.35255e-18	-4.25965e-10	-1.41047
77812314	chr5:77812314:T:C	1.34409e-18	-4.25965e-10	-1.41675
77812336	chr5:77812336:G:A	5.86331e-19	-1.78688	-0.459455
77812438	chr5:77812438:A:G	2.19882e-18	0.475238	-1.39978
77812556	chr5:77812556:G:A	1.50718e-18	-4.25965e-10	-1.30223
77812596	chr5:77812596:C:T	1.72246e-19	-2.21036	-1.26093
77812995	chr5:77812995:A:G	2.1426e-18	0.446647	-1.39709
77813172	chr5:77813172:C:T	1.35027e-18	-4.25965e-10	-1.41216
77813180	chr5:77813180:A:G	1.47597e-18	-4.25965e-10	-1.32315
77813248	chr5:77813248:C:T	3.0317e-19	-2.13266	-0.773267
77813889	chr5:77813889:G:A	9.50153e-19	-0.363156	-1.40044
77814131	chr5:77814131:C:A	1.98819e-18	0.386906	-1.41215
77814220	chr5:77814220:G:C	5.50466e-18	-4.25965e-10	-0.00687029
77814274	chr5:77814274:A:G	6.73439e-19	-2.10782	-4.01506e-10
77814391	chr5:77814391:TC:T	3.28787e-19	-2.13975	-0.685057
77814437	chr5:77814437:C:T	6.0152e-19	-2.22076	-4.01506e-10
77814615	chr5:77814615:G:A	3.03878e-19	-2.13861	-0.764985
77815068	chr5:77815068:A:G	2.05253e-18	-4.25965e-10	-0.993393
77815096	chr5:77815096:G:A	4.64033e-19	-1.71642	-0.763845
77815179	chr5:77815179:G:A	1.48727e-18	-4.25965e-10	-1.31552
77815350	chr5:77815350:T:C	1.48843e-18	-4.25965e-10	-1.31474
77815470	chr5:77815470:C:T	3.33189e-19	-2.12131	-0.690204
77815876	chr5:77815876:C:T	1.38885e-18	-4.25965e-10	-1.38399
77815937	chr5:77815937:A:G	1.44638e-18	-4.25965e-10	-1.3434
77816133	chr5:77816133:G:A	2.11128e-19	-2.22043	-1.04733
77816360	chr5:77816360:A:G	1.74928e-18	0.248612	-1.40187
77816543	chr5:77816543:T:G	1.36803e-18	-4.25965e-10	-1.39909
77816679	chr5:77816679:A:G	1.43236e-18	-4.25965e-10	-1.35314
77816706	chr5:77816706:G:A	1.43704e-18	-4.25965e-10	-1.34988
77817499	chr5:77817499:T:C	2.78718e-18	-4.25965e-10	-0.687434
77817793	chr5:77817793:G:A	1.19447e-17	0.877741	-0.109915
77818089	chr5:77818089:G:A	2.88172e-19	-1.54577	-1.41089
77818705	chr5:77818705:A:C	9.94415e-19	-0.32158	-1.39648
77818774	chr5:77818774:A:G	4.42978e-19	-1.82044	-0.706258
77819740	chr5:77819740:C:T	7.25383e-19	-1.46371	-0.569806
77819785	chr5:77819785:A:C	4.71404e-19	-1.88757	-0.576936
77820421	chr5:77820421:A:G	2.26922e-17	2.66356	-1.25401
77820427	chr5:77820427:G:T	1.76081e-18	-4.25965e-10	-1.14669
77820567	chr5:77820567:C:A	4.39009e-19	-1.44007	-1.09563
77820860	chr5:77820860:G:A	1.18898e-18	-2.19295	0.653585
77820911	chr5:77820911:C:T	3.28146e-18	-4.25965e-10	-0.524175
77821273	chr5:77821273:T:C	2.59801e-19	-1.73441	-1.32589
77821594	chr5:77821594:A:G	2.31919e-18	-4.25965e-10	-0.871247
77821833	chr5:77821833:G:A	6.91074e-19	-0.751356	-1.33062
77821844	chr5:77821844:AGCCC:A	1.36909e-18	-4.25965e-10	-1.39832
77821849	chr5:77821849:G:A	1.95018e-19	-1.9317	-1.41543
77821935	chr5:77821935:G:A	1.95291e-19	-1.92894	-1.41679
77821945	chr5:77821945:C:T	9.58188e-19	-0.342384	-1.41279
77822163	chr5:77822163:A:G	1.36826e-18	-2.20295	0.804019
77822365	chr5:77822365:A:G	3.90537e-19	-2.17019	-0.482508
77822390	chr5:77822390:A:C	3.94364e-19	-2.18274	-0.460209
77822725	chr5:77822725:T:C	3.75126e-19	-1.96895	-0.724006
77822781	chr5:77822781:G:A	2.53886e-19	-1.7444	-1.33893
77822787	chr5:77822787:C:T	1.3675e-18	-4.25965e-10	-1.39948
77823014	chr5:77823014:T:C	3.45742e-19	-1.60607	-1.16846
77823084	chr5:77823084:C:T	1.01127e-18	-2.21789	0.516637
77823250	chr5:77823250:C:T	3.20559e-18	-4.25965e-10	-0.547569
77823543	chr5:77823543:C:A	1.56475e-18	-4.25965e-10	-1.26474
77823910	chr5:77823910:T:A	1.35153e-18	-4.25965e-10	-1.41123
77824234	chr5:77824234:C:T	1.43905e-18	-0.17895	-1.16953
77824290	chr5:77824290:C:T	7.26607e-19	-2.03183	-4.01506e-10
77824545	chr5:77824545:A:G	1.36723e-18	-1.37826	-0.021423
77824644	chr5:77824644:C:T	3.04563e-19	-1.50932	-1.39202
77824825	chr5:77824825:A:G	6.03693e-18	-4.25965e-10	0.0854307
77824845	chr5:77824845:C:T	2.14974e-18	-4.25965e-10	-0.947118
77825128	chr5:77825128:C:T	1.077e-18	-2.2093	0.571018
77825260	chr5:77825260:C:A	1.11137e-18	-2.0247	0.417835
77825690	chr5:77825690:C:T	1.63537e-18	-4.25965e-10	-1.22059
77825741	chr5:77825741:C:T	1.34964e-18	-4.25965e-10	-1.41262
77825970	chr5:77825970:T:C	4.24211e-18	-4.25965e-10	-0.267404
77826000	chr5:77826000:A:C	4.33123e-18	-4.25965e-10	-0.246613
77826146	chr5:77826146:T:G	3.89313e-19	-2.06122	-0.594613
77826247	chr5:77826247:C:T	4.74356e-18	-4.25965e-10	-0.155677
77826291	chr5:77826291:A:T	3.81999e-19	-2.06682	-0.607983
77826416	chr5:77826416:G:T	4.15523e-19	-2.05758	-0.533098
77826527	chr5:77826527:A:C	1.90101e-19	-2.1104	-1.26227
77826664	chr5:77826664:G:A	3.66565e-19	-2.05916	-0.656882
77826822	chr5:77826822:A:AT	3.47303e-19	-2.08597	-0.684055
77826848	chr5:77826848:G:A	5.05893e-19	-1.90807	-0.485825
77826888	chr5:77826888:T:G	1.85781e-19	-2.1298	-1.26585
77827022	chr5:77827022:A:G	2.25107e-19	-1.98326	-1.22038
77827032	chr5:77827032:A:G	3.45912e-19	-2.04822	-0.725814
77827199	chr5:77827199:A:T	3.79206e-19	-2.0661	-0.616043
77827761	chr5:77827761:A:G	1.52369e-18	-4.25965e-10	-1.29133
77827774	chr5:77827774:G:C	3.67327e-19	-2.0454	-0.668569
77827890	chr5:77827890:TA:T	3.60014e-19	-2.08155	-0.652523
77827924	chr5:77827924:G:A	1.99101e-18	-4.25965e-10	-1.02382
77827982	chr5:77827982:G:A	3.69701e-19	-2.07281	-0.634716
77828169	chr5:77828169:G:A	2.39999e-19	-1.90249	-1.2371
77828262	chr5:77828262:A:C	2.20636e-18	-4.25965e-10	-0.92112
77828657	chr5:77828657:A:T	2.6816e-18	-4.25965e-10	-0.726051
77828686	chr5:77828686:C:T	1.81357e-18	-4.25965e-10	-1.11717
77828745	chr5:77828745:C:T	2.53488e-19	-1.69077	-1.39414
77829249	chr5:77829249:T:C	1.65506e-18	0.08809	-1.29672
77829357	chr5:77829357:A:G	1.64136e-18	-4.25965e-10	-1.21694
77829691	chr5:77829691:T:C	1.34972e-18	-4.25965e-10	-1.41257
77829722	chr5:77829722:G:A	2.58482e-19	-2.1884	-0.876994
77829878	chr5:77829878:A:C	1.98786e-18	-1.02541	-4.01506e-10
77829892	chr5:77829892:T:C	1.3438e-18	-4.25965e-10	-1.41696
77830080	chr5:77830080:A:G	2.06362e-19	-2.15214	-1.13845
77830170	chr5:77830170:T:C	2.73614e-19	-2.19607	-0.812429
77830360	chr5:77830360:T:G	1.69904e-19	-2.1809	-1.30409
77830420	chr5:77830420:C:T	2.19708e-18	-4.25965e-10	-0.925336
77831187	chr5:77831187:G:A	2.56627e-18	-4.25965e-10	-0.770013
77831340	chr5:77831340:C:T	1.62371e-19	-2.16001	-1.37033
77831819	chr5:77831819:T:C	1.57855e-18	-4.25965e-10	-1.25596
77831958	chr5:77831958:G:A	1.65831e-19	-2.12997	-1.37928
77831985	chr5:77831985:G:A	1.69321e-19	-2.20125	-1.28717
77831989	chr5:77831989:C:T	6.00805e-19	-2.22195	-4.01506e-10
77832011	chr5:77832011:T:C	1.37168e-18	-4.25965e-10	-1.39643
77832035	chr5:77832035:G:A	6.01488e-19	-2.22081	-4.01506e-10
77832099	chr5:77832099:A:T	6.7061e-19	-2.11203	-4.01506e-10
77832149	chr5:77832149:G:A	1.46685e-18	-4.25965e-10	-1.32934
77832282	chr5:77832282:T:C	7.17311e-18	-4.25965e-10	0.257875
77832387	chr5:77832387:G:A	1.42087e-18	-4.25965e-10	-1.36119
77832440	chr5:77832440:T:C	1.71389e-18	-4.25965e-10	-1.1737
77832830	chr5:77832830:C:T	1.49353e-19	-2.21996	-1.39395
77832880	chr5:77832880:T:C	4.21835e-19	-2.21456	-0.361043
77832907	chr5:77832907:C:T	1.35779e-18	-4.25965e-10	-1.40661
77833160	chr5:77833160:C:G	2.02626e-19	-1.90463	-1.40423
77833676	chr5:77833676:T:G	4.50193e-19	-1.23459	-1.27596
77834172	chr5:77834172:C:T	5.14717e-19	-1.1011	-1.27551
77834226	chr5:77834226:G:A	1.34505e-18	-4.25965e-10	-1.41603
77834296	chr5:77834296:C:A	1.41727e-18	-4.25965e-10	-1.36373
77834563	chr5:77834563:G:A	3.65659e-18	-4.25965e-10	-0.415934
77834572	chr5:77834572:C:T	2.31039e-18	-4.25965e-10	-0.875047
77834902	chr5:77834902:C:T	1.95288e-18	-4.25965e-10	-1.04316
77835201	chr5:77835201:C:T	6.42393e-19	-2.15502	-4.01506e-10
77835275	chr5:77835275:A:G	5.04542e-19	-1.00863	-1.38794
77835346	chr5:77835346:G:A	2.0197e-19	-2.22203	-1.09007
77836464	chr5:77836464:A:G	1.58543e-17	-4.25965e-10	1.05098
77836702	chr5:77836702:A:C	3.60044e-19	-1.50955	-1.22444
77837431	chr5:77837431:T:C	2.02028e-18	-4.25965e-10	-1.00923
77837830	chr5:77837830:A:G	2.08791e-19	-2.11346	-1.16542
77837944	chr5:77837944:A:G	2.06871e-19	-2.09575	-1.19237
77838090	chr5:77838090:T:C	1.82467e-18	-4.25965e-10	-1.11106
77838140	chr5:77838140:C:A	1.38247e-18	-4.25965e-10	-1.3886
77838359	chr5:77838359:T:C	1.73974e-18	-4.25965e-10	-1.15873
77838765	chr5:77838765:A:G	1.82129e-19	-2.06269	-1.35281
77838788	chr5:77838788:A:G	1.64925e-19	-2.1145	-1.40023
77838837	chr5:77838837:G:A	1.57503e-18	-4.25965e-10	-1.25819
77839018	chr5:77839018:A:G	1.94726e-18	-1.46432	0.418274
77839240	chr5:77839240:C:T	7.39723e-18	-4.25965e-10	0.288641
77839300	chr5:77839300:C:T	1.58432e-19	-2.19354	-1.36135
77840080	chr5:77840080:T:A	1.61706e-19	-2.22189	-1.31255
77840688	chr5:77840688:TA:T	1.9427e-19	-2.20944	-1.14153
77840765	chr5:77840765:G:A	3.18104e-19	-1.87833	-0.979513
77841025	chr5:77841025:G:A	2.01621e-19	-2.20302	-1.11081
77841042	chr5:77841042:G:A	1.92687e-18	-4.25965e-10	-1.05657
77841074	chr5:77841074:C:T	1.35076e-18	-4.25965e-10	-1.4118
77841210	chr5:77841210:G:A	4.88283e-18	-4.25965e-10	-0.126741
77841382	chr5:77841382:G:C	1.81023e-18	-4.25965e-10	-1.11901
77841481	chr5:77841481:G:A	1.35075e-18	-4.25965e-10	-1.41181
77842160	chr5:77842160:A:G	3.86015e-19	-1.24839	-1.41596
77842210	chr5:77842210:G:A	1.34785e-18	-4.25965e-10	-1.41395
77842317	chr5:77842317:A:G	1.48042e-18	-4.25965e-10	-1.32014
77842503	chr5:77842503:G:A	1.52335e-18	-4.25965e-10	-1.29155
77842559	chr5:77842559:T:A	1.48042e-18	-4.25965e-10	-1.32014
77843033	chr5:77843033:T:C	1.51098e-18	-4.25965e-10	-1.29971
77843041	chr5:77843041:C:T	7.96183e-19	-1.94039	-4.01506e-10
77843097	chr5:77843097:G:C	2.44005e-19	-2.03032	-1.09271
77843304	chr5:77843304:G:A	1.36394e-18	-4.25965e-10	-1.40209
77843357	chr5:77843357:A:C	2.02236e-19	-1.95051	-1.36027
77843412	chr5:77843412:T:C	3.90676e-19	-1.23537	-1.41697
77843872	chr5:77843872:A:G	2.1023e-18	-4.25965e-10	-0.969433
77844116	chr5:77844116:G:C	1.84879e-18	-4.25965e-10	-1.09794
77844275	chr5:77844275:C:T	2.56104e-18	-4.25965e-10	-0.77205
77844762	chr5:77844762:G:A	1.54958e-18	-4.25965e-10	-1.27448
77844830	chr5:77844830:C:T	3.82028e-18	-0.32143	-0.0507119
77845154	chr5:77845154:T:C	1.12165e-17	-4.25965e-10	0.70492
77845199	chr5:77845199:GCCTGCA:G	3.38908e-18	-4.25965e-10	-0.491905
77845376	chr5:77845376:T:C	1.01125e-17	-4.25965e-10	0.60131
77845460	chr5:77845460:T:C	7.1585e-19	-2.04675	-4.01506e-10
77845498	chr5:77845498:G:A	6.00772e-19	-2.22201	-4.01506e-10
77846194	chr5:77846194:C:T	3.03509e-19	-1.79958	-1.10523
77846295	chr5:77846295:G:T	4.4702e-19	-1.62264	-0.89498
77846657	chr5:77846657:G:A	1.20852e-18	-1.70308	0.180014
77846963	chr5:77846963:C:CT	1.42487e-18	-1.57081	0.212428
77846965	chr5:77846965:G:T	1.40681e-18	-1.58357	0.212428
77847005	chr5:77847005:G:A	2.05803e-18	-0.806115	-0.1846
77847314	chr5:77847314:C:T	1.8663e-18	-0.016976	-1.07153
77847379	chr5:77847379:T:C	6.2656e-19	-2.17997	-4.01506e-10
77847627	chr5:77847627:A:G	5.52026e-18	-4.25965e-10	-0.00404027
77848242	chr5:77848242:A:G	9.23188e-19	-1.38671	-0.405679
77848363	chr5:77848363:T:C	8.65436e-19	-1.50028	-0.356703
77848402	chr5:77848402:G:C	3.25114e-18	-4.25965e-10	-0.53346
77848450	chr5:77848450:T:C	3.8141e-18	0.587242	-0.961002
77848896	chr5:77848896:A:C	1.4133e-18	-4.25965e-10	-1.36654
77849157	chr5:77849157:C:T	1.44332e-18	-0.630489	-0.715031
77849171	chr5:77849171:A:G	1.45236e-18	-4.25965e-10	-1.33927
77849291	chr5:77849291:A:G	1.38792e-18	-4.25965e-10	-1.38466
77849385	chr5:77849385:T:C	6.68913e-19	-1.40202	-0.712546
77849521	chr5:77849521:G:A	1.354e-18	-4.25965e-10	-1.4094
77849675	chr5:77849675:C:G	4.96894e-19	-1.53305	-0.878792
77849916	chr5:77849916:T:C	4.25188e-19	-1.42364	-1.14405
77850332	chr5:77850332:G:T	1.34371e-18	-4.25965e-10	-1.41703
77850401	chr5:77850401:T:C	8.59404e-19	-1.20909	-0.654894
77850410	chr5:77850410:GCAAA:G	2.12955e-18	-0.402737	-0.553815
77850756	chr5:77850756:C:A	1.35112e-18	-4.25965e-10	-1.41153
77850910	chr5:77850910:A:C	4.12334e-18	-4.25965e-10	-0.295802
77851157	chr5:77851157:C:G	9.15254e-19	-1.02863	-0.772387
77851421	chr5:77851421:G:A	1.43625e-18	-4.25965e-10	-1.35043
77851636	chr5:77851636:G:T	1.89585e-19	-2.12054	-1.25484
77851893	chr5:77851893:G:A	7.06605e-19	-0.918218	-1.14153
77851963	chr5:77851963:A:G	1.68061e-19	-2.18238	-1.31351
77852039	chr5:77852039:C:T	7.62388e-19	-1.32382	-0.659939
77852208	chr5:77852208:CAA:C	2.39031e-18	0.422047	-1.26309
77852600	chr5:77852600:C:A	1.35959e-18	-4.25965e-10	-1.40528
77852610	chr5:77852610:T:G	8.21155e-18	-4.25965e-10	0.393077
77852749	chr5:77852749:T:G	1.96277e-19	-2.00284	-1.33785
77853168	chr5:77853168:A:C	6.49905e-18	1.04886	-0.889669
77853225	chr5:77853225:T:C	2.41627e-18	-4.25965e-10	-0.830239
77853532	chr5:77853532:T:A	1.40292e-18	-4.25965e-10	-1.37391
77853594	chr5:77853594:A:G	1.81751e-19	-2.00786	-1.40972
77853678	chr5:77853678:TA:T	1.36333e-18	-4.25965e-10	-1.40253
77853894	chr5:77853894:A:G	1.4156e-18	-4.25965e-10	-1.36491
77854413	chr5:77854413:A:G	1.8465e-19	-1.9912	-1.41056
77854861	chr5:77854861:A:G	1.94505e-19	-1.93273	-1.41703
77854873	chr5:77854873:ATCTG:A	1.47195e-19	-2.21966	-1.4088
77854885	chr5:77854885:CA:C	1.47997e-19	-2.2185	-1.40452
77854888	chr5:77854888:A:T	1.47867e-19	-2.21747	-1.40644
77854891	chr5:77854891:GT:G	1.48214e-19	-2.21831	-1.40325
77854994	chr5:77854994:A:G	3.41809e-17	1.8192	-4.01506e-10
77855185	chr5:77855185:G:A	2.14777e-19	-1.8336	-1.41702
77855216	chr5:77855216:A:G	5.01747e-19	-0.985095	-1.41703
77855465	chr5:77855465:G:A	4.60397e-19	-1.22978	-1.25835
77855589	chr5:77855589:T:C	2.10945e-19	-1.85179	-1.41683
77855785	chr5:77855785:G:A	2.05597e-18	-4.25965e-10	-0.991715
77856100	chr5:77856100:C:T	1.60247e-19	-2.22204	-1.32146
77856336	chr5:77856336:T:C	2.23315e-19	-1.79686	-1.41477
77856407	chr5:77856407:A:G	2.2697e-19	-1.7892	-1.4062
77856587	chr5:77856587:A:T	3.08198e-18	-4.25965e-10	-0.586894
77856701	chr5:77856701:C:T	1.49951e-18	-4.25965e-10	-1.30733
77856880	chr5:77856880:C:T	6.02929e-19	-2.21842	-4.01506e-10
77856993	chr5:77856993:C:G	2.25105e-19	-1.79066	-1.413
77857526	chr5:77857526:C:T	6.12207e-19	-2.20315	-4.01506e-10
77857927	chr5:77857927:T:C	2.19048e-19	-1.83064	-1.40029
77858205	chr5:77858205:A:G	2.13721e-18	-0.952964	-4.01506e-10
77858349	chr5:77858349:A:G	1.65511e-18	-4.25965e-10	-1.2086
77858431	chr5:77858431:G:A	1.59326e-18	-4.25965e-10	-1.24669
77858444	chr5:77858444:C:T	4.79278e-18	-4.25965e-10	-0.145355
77858452	chr5:77858452:C:T	3.4755e-17	1.83586	-4.01506e-10
77858480	chr5:77858480:T:A	1.45857e-18	-4.25965e-10	-1.33501
77858591	chr5:77858591:T:C	2.22226e-19	-1.85462	-1.3619
77858623	chr5:77858623:G:C	1.47082e-18	-0.11455	-1.2121
77859453	chr5:77859453:G:A	1.67527e-19	-2.08443	-1.41464
77859502	chr5:77859502:A:C	3.99082e-19	-1.24201	-1.38904
77859545	chr5:77859545:A:C	3.96736e-19	-1.28226	-1.35468
77859573	chr5:77859573:GT:G	4.47872e-19	-1.10348	-1.41223
77859625	chr5:77859625:G:A	4.22755e-18	-4.25965e-10	-0.270842
77859687	chr5:77859687:G:A	1.68632e-19	-2.08212	-1.41038
77859754	chr5:77859754:T:G	4.14642e-19	-1.1771	-1.41571
77859780	chr5:77859780:C:A	1.94582e-18	-4.25965e-10	-1.04678
77859834	chr5:77859834:T:A	3.72739e-19	-1.30926	-1.39008
77859842	chr5:77859842:A:G	6.122e-19	-2.20316	-4.01506e-10
77860068	chr5:77860068:G:A	3.81097e-19	-1.29105	-1.38611
77860111	chr5:77860111:G:A	1.39029e-18	-4.25965e-10	-1.38295
77860255	chr5:77860255:GATA:G	3.74748e-19	-1.27921	-1.41476
77860401	chr5:77860401:T:A	3.64712e-19	-1.37789	-1.34322
77860484	chr5:77860484:A:T	3.89491e-19	-1.24061	-1.41477
77860568	chr5:77860568:C:T	7.76804e-19	-0.55317	-1.41186
77860727	chr5:77860727:G:A	1.34929e-18	-4.25965e-10	-1.41289
77860745	chr5:77860745:T:A	9.44807e-19	-1.21041	-0.558829
77860910	chr5:77860910:T:G	4.06906e-19	-1.19483	-1.41681
77860947	chr5:77860947:T:C	1.34383e-18	-4.25965e-10	-1.41694
77861079	chr5:77861079:T:G	1.5403e-18	-4.25965e-10	-1.28049
77861341	chr5:77861341:G:T	7.81751e-19	-0.541802	-1.41688
77861618	chr5:77861618:C:T	3.85837e-19	-1.25551	-1.4093
77861668	chr5:77861668:C:T	6.2256e-19	-0.801713	-1.38467
77861783	chr5:77861783:A:G	1.53336e-19	-2.20448	-1.38311
77861895	chr5:77861895:T:C	2.63851e-18	-4.25965e-10	-0.742251
77862196	chr5:77862196:TCCATCC:T	8.42917e-19	-0.491181	-1.39217
77862405	chr5:77862405:T:C	9.52202e-19	-0.347923	-1.41352
77862677	chr5:77862677:A:C	1.6124e-18	-4.25965e-10	-1.23474
77862986	chr5:77862986:T:A	4.18415e-19	-1.42343	-1.16032
77863572	chr5:77863572:G:A	4.93239e-19	-1.00221	-1.41702
77863624	chr5:77863624:A:G	7.94554e-18	-4.25965e-10	0.360146
77864485	chr5:77864485:G:C	6.52242e-18	1.09288	-0.930096
77864558	chr5:77864558:G:C	1.44178e-18	-4.25965e-10	-1.34659
77864782	chr5:77864782:CA:C	3.88402e-19	-1.43869	-1.21949
77865174	chr5:77865174:G:A	2.20599e-18	-4.25965e-10	-0.921286
77865184	chr5:77865184:C:T	1.34646e-18	-4.25965e-10	-1.41499
77865234	chr5:77865234:T:C	5.1655e-19	-1.21023	-1.16282
77865481	chr5:77865481:C:T	1.63789e-18	-4.25965e-10	-1.21905
77865561	chr5:77865561:T:C	1.45497e-18	-4.25965e-10	-1.33748
77865836	chr5:77865836:C:T	1.51103e-18	-4.25965e-10	-1.29967
77866106	chr5:77866106:A:G	1.67639e-19	-2.08264	-1.41576
77866107	chr5:77866107:G:A	1.54235e-18	-4.25965e-10	-1.27916
77866328	chr5:77866328:G:A	1.34684e-18	-4.25965e-10	-1.4147
77866552	chr5:77866552:C:T	6.51586e-19	-1.73361	-0.407198
77866625	chr5:77866625:C:T	5.90227e-18	0.212663	-0.149791
77866756	chr5:77866756:G:C	1.45249e-18	-4.25965e-10	-1.33919
77866808	chr5:77866808:G:A	2.09331e-18	-0.973718	-4.01506e-10
77867013	chr5:77867013:C:T	2.00292e-18	0.199196	-1.21705
77867060	chr5:77867060:T:G	1.46461e-18	-4.25965e-10	-1.33088
77867121	chr5:77867121:C:T	2.69841e-18	0.462689	-1.18249
77867136	chr5:77867136:G:A	1.77348e-19	-2.20185	-1.24026
77867397	chr5:77867397:T:C	9.86263e-19	-0.981117	-0.74518
77867460	chr5:77867460:AC:A	1.3544e-18	-4.25965e-10	-1.40911
77867589	chr5:77867589:T:C	8.97797e-19	-0.635687	-1.18459
77867603	chr5:77867603:T:C	2.23044e-18	0.216713	-1.12698
77867814	chr5:77867814:G:GT	8.89024e-19	-0.642454	-1.18764
77868362	chr5:77868362:G:A	1.46722e-19	-2.21468	-1.417
77868604	chr5:77868604:A:G	1.43305e-18	-0.154055	-1.1986
77868663	chr5:77868663:A:C	1.2383e-18	-1.49872	-4.01506e-10
77869113	chr5:77869113:G:A	1.6598e-18	-0.20163	-1.00414
77869578	chr5:77869578:G:A	1.66958e-18	-4.25965e-10	-1.19989
77869606	chr5:77869606:A:G	1.70794e-19	-2.17928	-1.30048
77869637	chr5:77869637:A:G	6.573e-19	-2.07611	-0.05597
77869670	chr5:77869670:A:T	1.87272e-19	-2.15946	-1.2282
77869894	chr5:77869894:A:T	1.50508e-18	-4.25965e-10	-1.30362
77870326	chr5:77870326:A:G	1.54359e-19	-2.16449	-1.41645
77870388	chr5:77870388:T:C	7.24539e-18	-4.25965e-10	0.267901
77870397	chr5:77870397:G:C	1.63926e-18	-4.25965e-10	-1.21822
77870603	chr5:77870603:G:A	1.34514e-18	-4.25965e-10	-1.41597
77870619	chr5:77870619:A:G	1.59973e-19	-2.13979	-1.40542
77870641	chr5:77870641:A:G	2.49363e-19	-1.68431	-1.417
77870665	chr5:77870665:T:C	2.37821e-19	-1.79239	-1.35631
77870747	chr5:77870747:T:C	5.52544e-18	-4.25965e-10	-0.00310131
77870757	chr5:77870757:T:C	1.93361e-19	-2.15217	-1.20349
77870779	chr5:77870779:C:A	7.38205e-18	-4.25965e-10	0.286587
77871024	chr5:77871024:G:A	2.81361e-19	-1.9978	-0.98278
77871353	chr5:77871353:A:G	1.44673e-18	-4.25965e-10	-1.34316
77871499	chr5:77871499:T:TC	1.6403e-18	-4.25965e-10	-1.21759
77871851	chr5:77871851:C:T	1.52276e-18	-4.25965e-10	-1.29194
77871975	chr5:77871975:C:G	1.63926e-18	-4.25965e-10	-1.21822
77872124	chr5:77872124:C:G	1.34587e-18	-4.25965e-10	-1.41542
77872266	chr5:77872266:G:A	1.74276e-19	-2.14954	-1.31004
77872321	chr5:77872321:G:A	2.11877e-19	-1.89347	-1.37075
77872707	chr5:77872707:A:G	1.81693e-18	-4.25965e-10	-1.11531
77873358	chr5:77873358:G:A	1.71698e-18	-4.25965e-10	-1.1719
77873382	chr5:77873382:T:C	1.29394e-17	2.09914	-1.25132
77873708	chr5:77873708:G:A	1.73163e-18	-4.25965e-10	-1.1634
77873958	chr5:77873958:G:A	1.39577e-18	-4.25965e-10	-1.37902
77874073	chr5:77874073:T:C	1.53985e-19	-2.17046	-1.4129
77874171	chr5:77874171:T:G	1.63e-18	-4.25965e-10	-1.22389
77874596	chr5:77874596:A:G	3.88306e-19	-1.247	-1.41143
77874606	chr5:77874606:C:T	6.17038e-19	-1.86538	-0.329906
77874690	chr5:77874690:C:T	1.61395e-18	-4.25965e-10	-1.23378
77874760	chr5:77874760:G:A	3.26974e-19	-2.00789	-0.822446
77874839	chr5:77874839:G:A	1.64747e-19	-2.15954	-1.35628
77874885	chr5:77874885:G:A	1.80204e-18	-4.25965e-10	-1.12355
77874926	chr5:77874926:T:C	1.20418e-17	2.01796	-1.24204
77875227	chr5:77875227:G:C	1.64345e-18	-4.25965e-10	-1.21567
77876039	chr5:77876039:G:C	1.27625e-17	-4.25965e-10	0.834045
77876332	chr5:77876332:G:A	2.28624e-19	-2.12504	-1.0631
77876478	chr5:77876478:A:T	1.3455e-18	-4.25965e-10	-1.4157
77876548	chr5:77876548:T:G	2.369e-19	-1.76119	-1.39139
77877038	chr5:77877038:C:T	1.49238e-18	-4.25965e-10	-1.31209
77877051	chr5:77877051:A:G	2.23861e-18	0.409867	-1.31648
77877286	chr5:77877286:T:G	1.72918e-18	-4.25965e-10	-1.16482
77877525	chr5:77877525:G:C	1.08497e-18	-1.63091	-4.01506e-10
77877678	chr5:77877678:C:A	2.56164e-19	-1.69732	-1.37709
77877698	chr5:77877698:G:A	1.57688e-19	-2.14511	-1.41449
77877875	chr5:77877875:A:G	1.69354e-18	-4.25965e-10	-1.18565
77878109	chr5:77878109:C:T	3.03348e-19	-2.15266	-0.752684
77878202	chr5:77878202:A:G	1.44416e-18	-4.25965e-10	-1.34493
77878398	chr5:77878398:A:G	1.42662e-18	-4.25965e-10	-1.35715
77878702	chr5:77878702:C:G	1.35019e-18	-4.25965e-10	-1.41222
77879382	chr5:77879382:G:A	1.23135e-18	-1.79451	0.29016
77879504	chr5:77879504:T:C	1.45625e-17	-0.955525	1.92151
77879754	chr5:77879754:C:T	1.63553e-19	-2.16863	-1.35445
77879781	chr5:77879781:G:A	2.22401e-18	0.344672	-1.25783
77879808	chr5:77879808:C:T	1.68147e-18	-4.25965e-10	-1.1928
77880112	chr5:77880112:C:T	3.84444e-18	-4.25965e-10	-0.365838
77880950	chr5:77880950:A:G	1.39404e-18	-1.38026	-4.01506e-10
77881088	chr5:77881088:G:T	7.77129e-19	-1.96461	-4.01506e-10
77881243	chr5:77881243:T:C	1.08697e-18	-1.62907	-4.01506e-10
77881374	chr5:77881374:C:A	5.00677e-19	-1.20188	-1.20238
77881771	chr5:77881771:G:A	1.0616e-18	-1.65269	-4.01506e-10
77881875	chr5:77881875:C:T	1.09749e-18	-1.61944	-4.01506e-10
77881944	chr5:77881944:G:A	3.70856e-18	-4.25965e-10	-0.401822
77882157	chr5:77882157:G:A	5.89627e-18	0.599323	-0.537468
77882984	chr5:77882984:C:T	1.35272e-18	-4.25965e-10	-1.41035
77883065	chr5:77883065:T:C	8.48422e-19	-2.07955	0.202706
77883113	chr5:77883113:CT:C	5.22799e-19	-2.12859	-0.232437
77883144	chr5:77883144:C:T	1.15989e-18	-1.56414	-4.01506e-10
77883833	chr5:77883833:G:A	4.17187e-19	-1.18742	-1.39927
77884024	chr5:77884024:T:C	4.31075e-19	-1.13996	-1.41398
77884155	chr5:77884155:G:A	7.02337e-19	-2.06581	-4.01506e-10
77884175	chr5:77884175:A:G	5.62658e-19	-2.10437	-0.183176
77884176	chr5:77884176:T:C	2.16149e-18	-4.25965e-10	-0.941668
77884472	chr5:77884472:T:C	2.04632e-18	-4.25965e-10	-0.996421
77884520	chr5:77884520:G:T	6.22589e-19	-0.812401	-1.37393
77884535	chr5:77884535:C:T	1.34629e-18	-4.25965e-10	-1.41511
77884874	chr5:77884874:G:A	5.0298e-19	-2.00511	-0.394563
77885038	chr5:77885038:C:T	4.48636e-19	-1.17871	-1.3353
77885252	chr5:77885252:G:C	2.39462e-19	-2.22192	-0.919904
77885350	chr5:77885350:A:T	2.06611e-18	-4.25965e-10	-0.986795
77886051	chr5:77886051:C:T	1.04827e-18	-1.66532	-4.01506e-10
77886063	chr5:77886063:A:G	5.07448e-18	-4.25965e-10	-0.0882398
77886174	chr5:77886174:G:A	2.14952e-18	-4.25965e-10	-0.94722
77886254	chr5:77886254:T:G	1.48752e-18	-4.25965e-10	-1.31535
77886629	chr5:77886629:T:C	5.42735e-18	1.25948	-1.28049
77886831	chr5:77886831:T:C	7.87431e-19	-0.535654	-1.41579
77886944	chr5:77886944:C:T	3.04301e-18	-4.25965e-10	-0.599618
77887030	chr5:77887030:G:A	8.03519e-19	-1.93122	-4.01506e-10
77887263	chr5:77887263:A:G	7.68236e-19	-1.09976	-0.876362
77887434	chr5:77887434:A:G	5.34824e-19	-1.82239	-0.515892
77887790	chr5:77887790:A:G	3.44084e-19	-2.06646	-0.712874
77888277	chr5:77888277:C:T	6.94278e-18	-4.25965e-10	0.225238
77888791	chr5:77888791:A:G	2.36027e-18	-4.25965e-10	-0.85369
77889152	chr5:77889152:T:A	9.77284e-18	-4.25965e-10	0.567142
77889469	chr5:77889469:G:A	1.45121e-18	-4.25965e-10	-1.34006
77890345	chr5:77890345:C:A	6.20142e-19	-0.817022	-1.37325
77890469	chr5:77890469:C:T	1.41694e-18	-4.25965e-10	-1.36397
77890539	chr5:77890539:T:A	9.36847e-19	-1.7777	-4.01506e-10
77890569	chr5:77890569:A:G	2.426e-18	-4.25965e-10	-0.826221
77891652	chr5:77891652:A:G	3.91011e-18	1.03402	-1.38291
77891713	chr5:77891713:A:C	2.15404e-18	-4.25965e-10	-0.945119
77892025	chr5:77892025:G:T	1.91027e-18	-4.25965e-10	-1.06522
77892118	chr5:77892118:C:T	1.96608e-18	-4.25965e-10	-1.03642
77892192	chr5:77892192:A:G	7.95997e-19	-1.94062	-4.01506e-10
77892391	chr5:77892391:A:G	1.87032e-19	-2.11795	-1.271
77892467	chr5:77892467:A:G	2.17588e-18	0.461672	-1.3967
77892469	chr5:77892469:A:T	1.93236e-18	-4.25965e-10	-1.05372
77892907	chr5:77892907:C:T	1.40495e-18	-4.25965e-10	-1.37247
77893041	chr5:77893041:A:G	1.68656e-18	-4.25965e-10	-1.18978
77893051	chr5:77893051:C:T	1.49003e-18	0.00570925	-1.31937
77893053	chr5:77893053:C:T	1.17015e-18	-0.141074	-1.41426
77893225	chr5:77893225:C:T	4.25216e-18	-4.25965e-10	-0.265037
77893638	chr5:77893638:T:C	1.35145e-18	-4.25965e-10	-1.41129
77894054	chr5:77894054:GCAGATCACCTGAGGT:G	1.96791e-18	-4.25965e-10	-1.03549
77894092	chr5:77894092:CCAA:C	2.04977e-18	-4.25965e-10	-0.994735
77894106	chr5:77894106:C:A	9.70883e-19	-0.472179	-1.26984
77894206	chr5:77894206:G:A	1.73211e-18	-4.25965e-10	-1.16312
77894222	chr5:77894222:A:G	2.79166e-18	-4.25965e-10	-0.68583
77894741	chr5:77894741:T:A	1.34371e-18	-4.25965e-10	-1.41703
77894885	chr5:77894885:T:C	2.05057e-18	-4.25965e-10	-0.994348
77894967	chr5:77894967:T:C	2.05323e-18	-4.25965e-10	-0.993051
77895056	chr5:77895056:T:C	1.96093e-19	-1.92463	-1.417
77895836	chr5:77895836:G:C	9.74243e-19	-1.73856	-4.01506e-10
77895858	chr5:77895858:G:T	8.38848e-19	-0.499458	-1.38873
77895875	chr5:77895875:A:G	9.36534e-19	-1.77803	-4.01506e-10
77895909	chr5:77895909:A:AC	1.36067e-18	-4.25965e-10	-1.40449
77895936	chr5:77895936:G:A	6.34026e-19	-2.16813	-4.01506e-10
77896043	chr5:77896043:C:G	1.80116e-18	-4.25965e-10	-1.12403
77896202	chr5:77896202:A:G	5.15414e-18	-4.25965e-10	-0.0726636
77896487	chr5:77896487:A:G	2.20183e-18	-4.25965e-10	-0.923174
77896644	chr5:77896644:C:T	1.37025e-18	-4.25965e-10	-1.39747
77896666	chr5:77896666:G:A	1.71519e-18	-4.25965e-10	-1.17294
77896964	chr5:77896964:A:C	1.4715e-18	-4.25965e-10	-1.32618
77897006	chr5:77897006:G:A	1.91575e-18	-4.25965e-10	-1.06236
77897057	chr5:77897057:G:A	3.62647e-18	-4.25965e-10	-0.424206
77897094	chr5:77897094:T:C	2.12679e-18	-4.25965e-10	-0.95785
77897121	chr5:77897121:A:G	1.14185e-18	-0.170754	-1.40906
77897710	chr5:77897710:G:A	2.07057e-18	-4.25965e-10	-0.984641
77898037	chr5:77898037:A:G	1.94996e-18	-4.25965e-10	-1.04465
77898730	chr5:77898730:A:G	1.51087e-18	-4.25965e-10	-1.29978
77898734	chr5:77898734:C:T	1.98153e-19	-2.04242	-1.28876
77898745	chr5:77898745:T:C	3.02287e-18	-4.25965e-10	-0.606257
77898787	chr5:77898787:G:A	3.24914e-18	-4.25965e-10	-0.534073
77899186	chr5:77899186:T:C	4.49685e-18	-4.25965e-10	-0.209087
77899225	chr5:77899225:T:C	3.39857e-19	-1.50104	-1.29066
77899507	chr5:77899507:C:T	9.33256e-19	-1.78154	-4.01506e-10
77899796	chr5:77899796:A:G	1.44172e-18	-4.25965e-10	-1.34663
77899961	chr5:77899961:C:T	2.70266e-18	-4.25965e-10	-0.718229
77900048	chr5:77900048:G:A	1.89281e-18	-4.25965e-10	-1.0744
77900093	chr5:77900093:C:T	2.3751e-18	-4.25965e-10	-0.847425
77900467	chr5:77900467:A:G	5.15262e-19	-0.982633	-1.39291
77900751	chr5:77900751:T:G	2.46613e-18	-4.25965e-10	-0.809813
77901503	chr5:77901503:C:T	7.90824e-19	-1.94714	-4.01506e-10
77901504	chr5:77901504:G:A	1.34375e-18	-4.25965e-10	-1.417
77901605	chr5:77901605:A:G	1.3648e-18	-4.25965e-10	-1.40146
77901744	chr5:77901744:C:A	6.944e-18	-4.25965e-10	0.225414
77902095	chr5:77902095:C:T	6.26027e-19	-2.18083	-4.01506e-10
77902178	chr5:77902178:C:T	1.34873e-18	-4.25965e-10	-1.4133
77902334	chr5:77902334:G:A	2.32416e-18	-4.25965e-10	-0.869105
77903292	chr5:77903292:T:A	8.5969e-19	-1.86365	-4.01506e-10
77903565	chr5:77903565:C:G	8.0565e-19	-1.57543	-0.353136
77903595	chr5:77903595:A:G	8.98578e-19	-1.81941	-4.01506e-10
77903714	chr5:77903714:G:T	1.34598e-18	-4.25965e-10	-1.41534
77903799	chr5:77903799:AG:A	3.03274e-18	-4.25965e-10	-0.602997
77904152	chr5:77904152:T:C	3.41939e-18	-4.25965e-10	-0.483002
77904536	chr5:77904536:T:A	4.45354e-19	-1.45549	-1.06586
77904559	chr5:77904559:C:T	2.99855e-18	-4.25965e-10	-0.614336
77904932	chr5:77904932:T:C	8.44575e-19	-1.57043	-0.310956
77905044	chr5:77905044:T:C	1.54753e-18	0.0449283	-1.32073
77905088	chr5:77905088:T:C	1.42307e-18	-4.25965e-10	-1.35965
77905126	chr5:77905126:C:T	1.97652e-18	-4.25965e-10	-1.03112
77905189	chr5:77905189:G:C	2.1455e-18	-4.25965e-10	-0.949094
77905286	chr5:77905286:T:C	2.23756e-17	-4.25965e-10	1.39551
77905469	chr5:77905469:TG:T	2.04943e-18	-4.25965e-10	-0.994901
77905799	chr5:77905799:T:C	1.51592e-18	-4.25965e-10	-1.29644
77905815	chr5:77905815:C:T	8.37204e-19	-1.55729	-0.332866
77906014	chr5:77906014:C:T	1.18937e-18	-0.197655	-1.34138
77906187	chr5:77906187:C:T	1.4918e-18	-0.099691	-1.21279
77906736	chr5:77906736:A:G	1.52394e-18	0.0758789	-1.36704
77907061	chr5:77907061:C:T	1.35342e-18	-4.25965e-10	-1.40983
77907163	chr5:77907163:C:T	1.38779e-18	-4.25965e-10	-1.38475
77907179	chr5:77907179:G:A	2.62261e-18	-4.25965e-10	-0.748295
77907273	chr5:77907273:T:A	3.08674e-18	-4.25965e-10	-0.585349
77907742	chr5:77907742:T:C	1.11256e-17	-4.25965e-10	0.696784
77908408	chr5:77908408:G:A	1.55851e-18	-4.25965e-10	-1.26873
77908498	chr5:77908498:AG:A	9.1182e-19	-1.80478	-4.01506e-10
77908750	chr5:77908750:A:G	1.54644e-19	-2.19913	-1.37996
77908775	chr5:77908775:A:G	1.05247e-18	-1.66132	-4.01506e-10
77908779	chr5:77908779:A:T	1.66859e-18	-4.25965e-10	-1.20049
77909188	chr5:77909188:A:G	1.80053e-18	-4.25965e-10	-1.12438
77909252	chr5:77909252:T:C	2.71938e-19	-1.72127	-1.29337
77909425	chr5:77909425:G:A	1.19519e-18	-0.250779	-1.28338
77909476	chr5:77909476:C:A	6.12904e-19	-2.20201	-4.01506e-10
77909784	chr5:77909784:C:T	2.5392e-18	-4.25965e-10	-0.780616
77909954	chr5:77909954:A:T	1.50827e-18	-4.25965e-10	-1.3015
77910020	chr5:77910020:C:T	2.29635e-19	-2.13615	-1.04757
77910165	chr5:77910165:A:G	7.76273e-19	-1.14832	-0.817394
77910303	chr5:77910303:T:C	5.41698e-18	-0.0229267	-4.01506e-10
77910324	chr5:77910324:T:A	2.25659e-18	-4.25965e-10	-0.898611
77910546	chr5:77910546:T:A	4.55762e-18	-4.25965e-10	-0.195665
77910719	chr5:77910719:G:A	1.60218e-18	-1.2411	-4.01506e-10
77910820	chr5:77910820:T:C	5.64137e-19	-1.16015	-1.12478
77910863	chr5:77910863:T:C	4.58234e-18	-4.25965e-10	-0.190255
77910879	chr5:77910879:G:A	1.45375e-18	-4.25965e-10	-1.33832
77910884	chr5:77910884:C:A	2.39686e-18	-4.25965e-10	-0.838305
77911470	chr5:77911470:T:C	2.32541e-19	-2.12115	-1.05
77911729	chr5:77911729:G:A	7.36269e-19	-1.55986	-0.458768
77911745	chr5:77911745:A:G	4.03116e-19	-1.49204	-1.12895
77911998	chr5:77911998:C:T	5.65549e-19	-1.22475	-1.05767
77912325	chr5:77912325:A:G	3.49658e-19	-1.55341	-1.20985
77912565	chr5:77912565:A:C	1.73149e-19	-2.1369	-1.32916
77912854	chr5:77912854:C:T	4.43484e-19	-1.1559	-1.36965
77913525	chr5:77913525:C:T	1.97447e-18	-1.55323	0.521071
77913640	chr5:77913640:T:C	9.56589e-19	-1.47675	-0.280093
77913685	chr5:77913685:A:T	3.59112e-19	-1.59204	-1.14455
77914209	chr5:77914209:T:C	1.40305e-18	-4.25965e-10	-1.37381
77914385	chr5:77914385:G:A	7.10348e-19	-2.15263	0.0981646
77914597	chr5:77914597:C:G	6.99594e-19	-2.14204	0.0723181
77915056	chr5:77915056:G:A	1.96064e-18	-2.18923	1.15003
77915195	chr5:77915195:A:G	2.48519e-19	-1.87143	-1.23327
77915788	chr5:77915788:T:A	1.62314e-18	-1.2281	-4.01506e-10
77915897	chr5:77915897:G:A	1.34641e-18	-4.25965e-10	-1.41502
77915995	chr5:77915995:G:T	9.44239e-19	-1.76984	-4.01506e-10
77916168	chr5:77916168:A:G	9.55527e-19	-1.75796	-4.01506e-10
77916201	chr5:77916201:C:T	1.93824e-18	-4.25965e-10	-1.05068
77916208	chr5:77916208:A:G	6.14506e-19	-1.44418	-0.755224
77916304	chr5:77916304:G:A	1.2185e-18	-2.15653	0.641689
77916552	chr5:77916552:G:T	2.85837e-19	-2.21191	-0.752884
77916629	chr5:77916629:G:T	4.67542e-19	-1.46194	-1.01079
77916770	chr5:77916770:G:A	7.96266e-19	-1.94029	-4.01506e-10
77916822	chr5:77916822:T:C	2.64453e-18	-4.25965e-10	-0.73997
77917570	chr5:77917570:A:G	1.62915e-18	-4.25965e-10	-1.2244
77917669	chr5:77917669:G:A	3.68438e-18	-4.25965e-10	-0.408362
77917678	chr5:77917678:C:T	1.47674e-18	-4.25965e-10	-1.32262
77917732	chr5:77917732:A:T	3.46454e-19	-2.21175	-0.56072
77918391	chr5:77918391:A:G	1.39118e-18	-1.38231	-4.01506e-10
77918447	chr5:77918447:T:G	2.46244e-19	-2.20991	-0.903988
77918473	chr5:77918473:C:A	3.11325e-19	-1.9264	-0.952982
77918507	chr5:77918507:C:T	1.65146e-18	-4.25965e-10	-1.21081
77918666	chr5:77918666:C:T	3.43786e-18	-4.25965e-10	-0.477616
77918760	chr5:77918760:T:C	1.61168e-18	-4.25965e-10	-1.23519
77918891	chr5:77918891:A:G	2.80544e-19	-2.1434	-0.840093
77919223	chr5:77919223:T:C	1.38993e-18	-4.25965e-10	-1.38321
77919336	chr5:77919336:T:C	1.83688e-19	-2.18617	-1.22082
77919406	chr5:77919406:C:T	1.64082e-18	-4.25965e-10	-1.21727
77919607	chr5:77919607:C:G	1.82908e-18	-4.25965e-10	-1.10865
77919861	chr5:77919861:CA:C	1.64724e-19	-2.10726	-1.40869
77919866	chr5:77919866:T:C	1.63083e-19	-2.20631	-1.31965
77920071	chr5:77920071:G:T	1.3765e-18	-1.39292	-4.01506e-10
77920518	chr5:77920518:C:T	1.07674e-18	-1.63853	-4.01506e-10
77920732	chr5:77920732:C:T	1.74966e-19	-2.21425	-1.24138
77920947	chr5:77920947:A:C	2.7181e-18	-4.25965e-10	-0.712532
77921129	chr5:77921129:T:C	1.25597e-18	-1.48456	-4.01506e-10
77921156	chr5:77921156:A:G	2.51717e-19	-1.80302	-1.2889
77921176	chr5:77921176:G:C	1.38716e-18	-1.38521	-4.01506e-10
77921234	chr5:77921234:T:C	1.76138e-18	-4.25965e-10	-1.14637
77921355	chr5:77921355:A:G	5.59108e-18	-4.25965e-10	0.00870798
77921449	chr5:77921449:G:A	1.79564e-19	-2.21904	-1.21065
77921895	chr5:77921895:G:A	1.36898e-18	-4.25965e-10	-1.3984
77922049	chr5:77922049:G:A	2.36667e-18	-4.25965e-10	-0.850983
77922070	chr5:77922070:T:A	1.97524e-18	-1.60159	0.569813
77922488	chr5:77922488:C:G	1.8782e-18	-1.71196	0.629811
77922520	chr5:77922520:C:T	2.0225e-18	-1.66181	0.653679
77922664	chr5:77922664:C:A	4.80433e-19	-1.62579	-0.819743
77922751	chr5:77922751:AACTGGG:A	2.93461e-19	-1.53031	-1.40817
77922924	chr5:77922924:A:G	1.48005e-19	-2.20605	-1.41692
77922986	chr5:77922986:T:C	3.3901e-19	-2.19941	-0.594782
77923157	chr5:77923157:T:C	1.5192e-19	-2.17989	-1.41698
77923158	chr5:77923158:C:T	2.96154e-18	-1.7339	1.10714
77923307	chr5:77923307:T:C	3.00373e-18	-1.77554	1.16293
77923598	chr5:77923598:ACT:A	2.23699e-18	-1.66778	0.760449
77923879	chr5:77923879:C:A	1.27585e-18	-1.46885	-4.01506e-10
77924061	chr5:77924061:C:T	1.15255e-18	-1.66563	0.0951419
77924070	chr5:77924070:T:G	1.73644e-18	-4.25965e-10	-1.16063
77924167	chr5:77924167:T:C	1.99734e-18	-4.25965e-10	-1.02065
77924463	chr5:77924463:T:C	1.10736e-18	-1.42051	-0.189973
77924668	chr5:77924668:T:C	1.89528e-19	-1.95971	-1.41598
77924772	chr5:77924772:C:T	2.82991e-18	-4.25965e-10	-0.67222
77925495	chr5:77925495:C:T	6.42898e-19	-2.21985	0.0656191
77925689	chr5:77925689:A:C	1.40437e-18	-4.25965e-10	-1.37288
77925878	chr5:77925878:C:A	7.50426e-19	-2.21944	0.21986
77926387	chr5:77926387:G:A	2.54434e-19	-1.75636	-1.32481
77926566	chr5:77926566:T:A	2.47352e-18	-4.25965e-10	-0.806821
77927021	chr5:77927021:G:C	2.32216e-18	-4.25965e-10	-0.869966
77927100	chr5:77927100:C:T	1.80346e-18	-4.25965e-10	-1.12276
77927150	chr5:77927150:G:A	2.31172e-18	-4.25965e-10	-0.874474
77927251	chr5:77927251:C:T	1.39347e-18	-4.25965e-10	-1.38067
77927315	chr5:77927315:A:G	2.53109e-19	-2.22168	-0.864722
77927332	chr5:77927332:C:A	2.14913e-18	-4.25965e-10	-0.947402
77927385	chr5:77927385:C:G	2.61135e-18	-4.25965e-10	-0.752597
77927422	chr5:77927422:C:T	2.38838e-19	-2.21475	-0.929679
77927758	chr5:77927758:C:T	1.92798e-19	-2.01433	-1.34424
77927974	chr5:77927974:C:T	1.52609e-18	-4.25965e-10	-1.28975
77928018	chr5:77928018:C:T	2.103e-18	-4.25965e-10	-0.969101
77928137	chr5:77928137:T:A	1.57012e-19	-2.18901	-1.37489
77928145	chr5:77928145:G:A	2.22025e-18	-4.25965e-10	-0.914845
77928198	chr5:77928198:T:C	3.8407e-18	-4.25965e-10	-0.366809
77928329	chr5:77928329:T:A	1.74118e-18	-4.25965e-10	-1.1579
77928390	chr5:77928390:G:A	1.31654e-18	-1.99234	0.554881
77928668	chr5:77928668:A:T	7.3061e-19	-2.02634	-4.01506e-10
77928842	chr5:77928842:T:C	1.94256e-19	-1.93425	-1.4168
77928948	chr5:77928948:A:G	9.7411e-19	-0.326472	-1.41222
77929002	chr5:77929002:T:C	2.17444e-19	-1.90685	-1.33142
77929015	chr5:77929015:A:G	1.51635e-18	-4.25965e-10	-1.29616
77929029	chr5:77929029:C:T	3.64036e-18	-4.25965e-10	-0.420384
77929067	chr5:77929067:C:G	2.03722e-18	-4.25965e-10	-1.00088
77929126	chr5:77929126:G:A	3.09086e-18	-0.584017	-4.01506e-10
77929165	chr5:77929165:G:A	1.51734e-19	-2.1811	-1.417
77929242	chr5:77929242:A:C	1.36739e-18	-4.25965e-10	-1.39956
77929273	chr5:77929273:C:T	1.66895e-18	-4.25965e-10	-1.20027
77929383	chr5:77929383:G:T	4.16833e-19	-1.84651	-0.741028
77929428	chr5:77929428:C:A	2.39474e-19	-1.97698	-1.16479
77929429	chr5:77929429:C:T	1.42284e-18	-4.25965e-10	-1.35981
77929463	chr5:77929463:C:T	1.60272e-18	-4.25965e-10	-1.24076
77929500	chr5:77929500:G:A	3.1549e-18	-0.563507	-4.01506e-10
77929628	chr5:77929628:CATTCCTGCTTCTGGTG:C	6.00855e-19	-2.22187	-4.01506e-10
77929788	chr5:77929788:G:GT	1.77741e-19	-2.21424	-1.22565
77929804	chr5:77929804:T:C	5.21436e-18	-4.25965e-10	-0.0610487
77930246	chr5:77930246:T:C	3.78599e-18	-0.381156	-4.01506e-10
77930261	chr5:77930261:T:C	3.84734e-18	-0.285574	-0.0795082
77930294	chr5:77930294:T:C	3.98477e-18	-4.25965e-10	-0.329986
77930343	chr5:77930343:G:T	1.3847e-18	-4.25965e-10	-1.38698
77930500	chr5:77930500:A:C	1.37748e-18	-4.25965e-10	-1.39221
77930731	chr5:77930731:T:C	1.38503e-18	-4.25965e-10	-1.38675
77930862	chr5:77930862:A:T	2.72375e-17	-4.25965e-10	1.59213
77930962	chr5:77930962:T:C	3.89156e-18	-0.353655	-4.01506e-10
77931226	chr5:77931226:A:G	1.93492e-19	-2.19321	-1.16178
77931452	chr5:77931452:G:A	1.38357e-18	-4.25965e-10	-1.3878
77931718	chr5:77931718:G:A	1.39194e-18	-4.25965e-10	-1.38177
77931719	chr5:77931719:T:G	1.38542e-18	-4.25965e-10	-1.38646
77932417	chr5:77932417:C:A	1.65476e-18	-4.25965e-10	-1.20881
77932590	chr5:77932590:A:G	4.174e-18	-4.25965e-10	-0.283589
77932640	chr5:77932640:AAT:A	1.37149e-18	-4.25965e-10	-1.39657
77932646	chr5:77932646:A:G	2.73607e-19	-2.05603	-0.952497
77933183	chr5:77933183:C:T	2.0745e-19	-1.89198	-1.39335
77933214	chr5:77933214:C:T	6.56974e-19	-2.13258	-4.01506e-10
77933406	chr5:77933406:C:T	1.56195e-18	-4.25965e-10	-1.26653
77933758	chr5:77933758:T:TAC	6.73029e-18	-4.25965e-10	0.194154
77933765	chr5:77933765:A:G	2.4843e-18	-0.802474	-4.01506e-10
77933972	chr5:77933972:A:C	1.54948e-18	-4.25965e-10	-1.27455
77934374	chr5:77934374:G:T	1.6004e-18	-4.25965e-10	-1.24221
77934388	chr5:77934388:G:T	1.45658e-18	-4.25965e-10	-1.33638
77934448	chr5:77934448:G:A	1.49715e-18	-4.25965e-10	-1.3089
77934622	chr5:77934622:C:G	1.48146e-18	-4.25965e-10	-1.31944
77934658	chr5:77934658:C:T	2.4342e-18	-0.49125	-0.331597
77934739	chr5:77934739:G:A	1.48175e-18	-4.25965e-10	-1.31924
77934868	chr5:77934868:A:C	1.82864e-18	-4.25965e-10	-1.10889
77934945	chr5:77934945:T:C	1.48123e-18	-4.25965e-10	-1.31959
77934962	chr5:77934962:C:A	1.65593e-19	-2.11573	-1.39496
77935116	chr5:77935116:G:A	2.14689e-18	-4.25965e-10	-0.948444
77935124	chr5:77935124:G:A	1.87806e-18	-4.25965e-10	-1.08222
77935128	chr5:77935128:C:T	6.00772e-19	-2.222	-4.01506e-10
77935133	chr5:77935133:G:A	1.48072e-18	-4.25965e-10	-1.31993
77935276	chr5:77935276:G:A	1.43132e-18	-4.25965e-10	-1.35387
77935290	chr5:77935290:A:T	1.48092e-18	-4.25965e-10	-1.3198
77935419	chr5:77935419:T:C	2.32022e-18	-0.53448	-0.336321
77935421	chr5:77935421:CTCTTA:C	6.01857e-19	-2.2202	-4.01506e-10
77935504	chr5:77935504:T:A	1.49416e-18	-4.25965e-10	-1.3109
77935580	chr5:77935580:C:T	4.24687e-19	-1.17659	-1.39228
77935634	chr5:77935634:T:C	1.48288e-18	-4.25965e-10	-1.31848
77935846	chr5:77935846:C:T	1.52294e-18	-4.25965e-10	-1.29182
77936060	chr5:77936060:A:G	1.721e-18	-4.25965e-10	-1.16956
77936165	chr5:77936165:T:C	1.51356e-18	-4.25965e-10	-1.298
77936187	chr5:77936187:C:A	3.95027e-18	-0.338681	-4.01506e-10
77936492	chr5:77936492:T:C	1.48072e-18	-4.25965e-10	-1.31993
77936674	chr5:77936674:C:T	6.02099e-19	-0.802831	-1.41697
77936984	chr5:77936984:G:A	1.90304e-18	-4.25965e-10	-1.06901
77937215	chr5:77937215:G:GA	1.50928e-18	-4.25965e-10	-1.30083
77937248	chr5:77937248:C:T	5.64592e-19	-0.867294	-1.41682
77937528	chr5:77937528:C:T	1.91066e-18	-4.25965e-10	-1.06502
77937816	chr5:77937816:C:T	1.90456e-18	-4.25965e-10	-1.06821
77938145	chr5:77938145:A:G	1.90826e-18	-4.25965e-10	-1.06627
77938150	chr5:77938150:G:A	2.0381e-19	-1.97044	-1.33259
77938184	chr5:77938184:G:A	1.85501e-19	-2.02747	-1.36969
77938357	chr5:77938357:T:C	1.18745e-16	-4.25965e-10	3.06451
77938466	chr5:77938466:T:C	1.90828e-18	-4.25965e-10	-1.06626
77938855	chr5:77938855:T:C	1.90884e-18	-4.25965e-10	-1.06597
77939186	chr5:77939186:T:C	2.20346e-19	-1.98887	-1.23615
77939300	chr5:77939300:C:T	9.85516e-19	-1.72705	-4.01506e-10
77939544	chr5:77939544:A:G	1.32678e-17	-4.25965e-10	0.872878
77939604	chr5:77939604:G:A	1.17024e-18	-1.55525	-4.01506e-10
77939657	chr5:77939657:G:A	2.92305e-18	-0.639836	-4.01506e-10
77939781	chr5:77939781:T:G	1.86127e-18	-4.25965e-10	-1.09121
77939864	chr5:77939864:G:A	6.00775e-19	-2.222	-4.01506e-10
77940280	chr5:77940280:T:C	1.69897e-18	-4.25965e-10	-1.18244
77940456	chr5:77940456:T:C	1.69106e-18	-4.25965e-10	-1.18711
77940883	chr5:77940883:C:T	8.10588e-18	-4.25965e-10	0.380125
77941371	chr5:77941371:T:C	1.62146e-18	-4.25965e-10	-1.22914
77941577	chr5:77941577:T:G	6.32388e-19	-2.17072	-4.01506e-10
77941799	chr5:77941799:A:T	3.12314e-18	-0.573627	-4.01506e-10
77941862	chr5:77941862:T:C	1.90184e-18	-4.25965e-10	-1.06964
77941903	chr5:77941903:T:A	2.17761e-19	-2.12783	-1.10899
77942137	chr5:77942137:A:G	1.36264e-18	-4.25965e-10	-1.40304
77942230	chr5:77942230:G:A	1.90304e-18	-4.25965e-10	-1.06901
77942251	chr5:77942251:C:T	1.40332e-18	-4.25965e-10	-1.37362
77942646	chr5:77942646:G:A	3.48184e-18	-0.464905	-4.01506e-10
77942666	chr5:77942666:G:A	7.53294e-18	-4.25965e-10	0.306821
77942676	chr5:77942676:C:T	1.66313e-19	-2.09182	-1.41453
77942736	chr5:77942736:G:A	1.74976e-18	-4.25965e-10	-1.15298
77942745	chr5:77942745:G:A	1.74401e-18	-4.25965e-10	-1.15628
77943028	chr5:77943028:A:G	3.91867e-19	-1.6895	-0.959796
77943311	chr5:77943311:G:C	1.51609e-18	-4.25965e-10	-1.29633
77943368	chr5:77943368:T:C	1.73553e-18	-4.25965e-10	-1.16115
77943422	chr5:77943422:T:C	1.72542e-19	-2.20688	-1.2627
77943467	chr5:77943467:T:C	1.83276e-18	-4.25965e-10	-1.10664
77943714	chr5:77943714:G:A	1.90264e-18	-4.25965e-10	-1.06922
77943859	chr5:77943859:C:T	1.95051e-19	-2.18903	-1.15793
77943898	chr5:77943898:T:C	1.65535e-18	-4.25965e-10	-1.20845
77944096	chr5:77944096:A:C	1.73552e-19	-2.08188	-1.38186
77944143	chr5:77944143:T:C	2.10616e-19	-2.14214	-1.12805
77944267	chr5:77944267:G:A	8.22262e-18	-4.25965e-10	0.394424
77944336	chr5:77944336:G:A	2.81631e-19	-2.21434	-0.76528
77944379	chr5:77944379:A:C	1.97139e-19	-2.20524	-1.13108
77944493	chr5:77944493:G:T	1.79659e-18	-1.12657	-4.01506e-10
77944615	chr5:77944615:A:G	3.75325e-18	-4.25965e-10	-0.389843
77944638	chr5:77944638:T:C	1.90869e-18	-4.25965e-10	-1.06605
77944713	chr5:77944713:T:C	9.5669e-19	-1.75674	-4.01506e-10
77944787	chr5:77944787:A:G	1.89488e-18	-4.25965e-10	-1.07331
77945243	chr5:77945243:T:TCAATTTTAA	1.44627e-18	-4.25965e-10	-1.34348
77945330	chr5:77945330:T:A	1.90875e-18	-4.25965e-10	-1.06601
77945396	chr5:77945396:GTC:G	1.89978e-18	-4.25965e-10	-1.07073
77945433	chr5:77945433:G:A	3.41649e-18	-0.483852	-4.01506e-10
77945574	chr5:77945574:A:G	2.0889e-19	-1.96163	-1.31678
77945590	chr5:77945590:T:C	2.14555e-19	-2.14657	-1.10508
77945786	chr5:77945786:T:C	2.99107e-18	-0.616834	-4.01506e-10
77945873	chr5:77945873:A:G	1.91368e-18	-4.25965e-10	-1.06344
77946660	chr5:77946660:T:C	4.71955e-18	-4.25965e-10	-0.160751
77946775	chr5:77946775:T:C	3.21563e-18	-4.25965e-10	-0.544441
77947047	chr5:77947047:T:C	2.02717e-18	-1.00582	-4.01506e-10
77947133	chr5:77947133:T:A	1.49742e-18	-4.25965e-10	-1.30872
77947274	chr5:77947274:T:C	1.87838e-18	-4.25965e-10	-1.08206
77947448	chr5:77947448:C:A	1.97864e-18	-4.25965e-10	-1.03005
77947456	chr5:77947456:C:G	3.22222e-19	-2.04915	-0.795831
77948074	chr5:77948074:C:T	1.62873e-18	0.178213	-1.40287
77948765	chr5:77948765:C:T	2.39178e-19	-2.20329	-0.93972
77948972	chr5:77948972:T:C	1.4939e-19	-2.20213	-1.41153
77949375	chr5:77949375:T:A	1.37952e-18	-4.25965e-10	-1.39073
77949582	chr5:77949582:C:T	1.55924e-18	-4.25965e-10	-1.26827
77949982	chr5:77949982:C:T	2.75627e-19	-1.7049	-1.29627
77950074	chr5:77950074:A:G	2.43079e-19	-2.07736	-1.04948
77950528	chr5:77950528:T:C	1.85176e-18	-4.25965e-10	-1.09633
77950637	chr5:77950637:C:A	3.26537e-19	-2.17242	-0.65926
77950774	chr5:77950774:C:T	1.36026e-18	-4.25965e-10	-1.40479
77950981	chr5:77950981:C:A	2.11349e-19	-2.20786	-1.05885
77951331	chr5:77951331:C:G	3.23824e-19	-2.17659	-0.663433
77951517	chr5:77951517:C:T	1.34802e-18	-4.25965e-10	-1.41382
77951645	chr5:77951645:G:A	1.98885e-19	-2.19709	-1.13041
77951931	chr5:77951931:T:C	2.86649e-19	-2.206	-0.755966
77952282	chr5:77952282:A:G	2.44778e-19	-2.19737	-0.922496
77952405	chr5:77952405:C:T	2.41265e-19	-2.17739	-0.956939
77952457	chr5:77952457:T:C	8.11812e-19	-1.92095	-4.01506e-10
77952597	chr5:77952597:A:G	1.81936e-18	-4.25965e-10	-1.11398
77952706	chr5:77952706:C:G	2.31636e-19	-1.83276	-1.3423
77952733	chr5:77952733:T:C	3.19955e-19	-1.68728	-1.16475
77952758	chr5:77952758:G:A	6.03107e-19	-2.21813	-4.01506e-10
77952870	chr5:77952870:A:G	2.5731e-19	-2.20379	-0.866145
77952948	chr5:77952948:G:A	1.85341e-18	-1.09544	-4.01506e-10
77952988	chr5:77952988:C:G	3.31929e-18	-0.512714	-4.01506e-10
77953100	chr5:77953100:C:T	3.70316e-18	-4.25965e-10	-0.403279
77953575	chr5:77953575:C:T	1.01673e-17	0.606709	-4.01506e-10
77953600	chr5:77953600:A:G	1.53487e-19	-2.18144	-1.40517
77953879	chr5:77953879:G:C	1.90705e-18	-4.25965e-10	-1.06691
77953929	chr5:77953929:G:A	4.63309e-18	-4.25965e-10	-0.17924
77953965	chr5:77953965:A:G	2.89278e-19	-2.18339	-0.769438
77954077	chr5:77954077:T:TG	1.96729e-19	-2.20248	-1.13591
77954667	chr5:77954667:G:C	2.69197e-19	-2.20101	-0.823772
77954827	chr5:77954827:T:A	1.78018e-19	-2.10942	-1.32892
77954857	chr5:77954857:C:A	2.86477e-18	-4.25965e-10	-0.659977
77954931	chr5:77954931:G:T	2.59638e-19	-2.18036	-0.880569
77954949	chr5:77954949:C:T	2.06404e-19	-1.88188	-1.4085
77955172	chr5:77955172:G:A	6.73584e-18	-4.25965e-10	0.194977
77955465	chr5:77955465:CAG:C	1.8175e-18	-4.25965e-10	-1.11501
77955548	chr5:77955548:ATC:A	1.4391e-18	-4.25965e-10	-1.34845
77955688	chr5:77955688:T:C	2.12023e-19	-1.87632	-1.38721
77955745	chr5:77955745:A:C	2.56323e-19	-2.20245	-0.871329
77955746	chr5:77955746:C:T	2.5961e-19	-2.19912	-0.86192
77955778	chr5:77955778:C:T	2.64774e-19	-2.18988	-0.851464
77955964	chr5:77955964:A:G	2.52087e-19	-2.19676	-0.893683
77956101	chr5:77956101:T:C	1.6916e-18	-4.25965e-10	-1.18679
77956188	chr5:77956188:C:T	2.07646e-19	-2.17631	-1.10807
77956282	chr5:77956282:A:T	1.47827e-19	-2.208	-1.41617
77956624	chr5:77956624:A:C	1.68957e-19	-2.15729	-1.33328
77956638	chr5:77956638:A:C	1.88855e-18	-4.25965e-10	-1.07666
77956771	chr5:77956771:A:G	1.35247e-18	-4.25965e-10	-1.41053
77957096	chr5:77957096:A:T	3.78613e-19	-1.71626	-0.967446
77957110	chr5:77957110:T:C	4.13954e-19	-1.80054	-0.793923
77957302	chr5:77957302:A:G	2.08544e-19	-2.18509	-1.09498
77957338	chr5:77957338:G:A	2.05577e-19	-2.14834	-1.14606
77957342	chr5:77957342:G:A	1.51912e-18	-4.25965e-10	-1.29433
77957533	chr5:77957533:C:A	1.62271e-19	-2.12564	-1.40531
77957538	chr5:77957538:A:C	2.72268e-19	-2.21632	-0.797115
77958071	chr5:77958071:C:G	2.57105e-19	-2.21552	-0.855215
77958245	chr5:77958245:G:A	1.93581e-18	-4.25965e-10	-1.05194
77958837	chr5:77958837:G:C	1.73741e-19	-2.21815	-1.24451
77958913	chr5:77958913:C:G	1.75544e-18	-4.25965e-10	-1.14974
77959047	chr5:77959047:T:C	1.58276e-19	-2.14058	-1.4153
77959055	chr5:77959055:G:A	3.32027e-19	-1.46523	-1.34978
77959185	chr5:77959185:A:C	2.87954e-19	-1.59598	-1.36144
77959443	chr5:77959443:T:A	2.64472e-19	-1.62777	-1.41471
77959643	chr5:77959643:A:G	2.19439e-19	-2.15378	-1.07536
77960048	chr5:77960048:A:G	2.77633e-19	-1.60711	-1.38681
77960369	chr5:77960369:C:T	1.71866e-19	-2.15014	-1.32337
77960437	chr5:77960437:T:C	2.55271e-19	-1.66108	-1.41682
77960787	chr5:77960787:T:G	1.56782e-19	-2.15194	-1.41343
77960836	chr5:77960836:C:A	1.4583e-18	-4.25965e-10	-1.33519
77960883	chr5:77960883:C:T	2.62331e-19	-1.63598	-1.41463
77961072	chr5:77961072:T:C	1.60582e-18	-4.25965e-10	-1.23883
77961090	chr5:77961090:A:C	5.21166e-18	0.649817	-0.711383
77961139	chr5:77961139:T:G	2.1454e-19	-1.90976	-1.34196
77961543	chr5:77961543:A:ATTAC	2.18948e-19	-1.88911	-1.34228
77961619	chr5:77961619:AT:A	2.17452e-19	-1.90008	-1.33816
77961729	chr5:77961729:A:G	6.86084e-19	-2.08922	-4.01506e-10
77961817	chr5:77961817:C:T	2.22684e-19	-2.13329	-1.08118
77961884	chr5:77961884:A:G	2.25861e-19	-1.86073	-1.33957
77962295	chr5:77962295:G:A	9.30474e-19	-1.78453	-4.01506e-10
77962502	chr5:77962502:T:C	3.40218e-19	-1.47914	-1.31149
77962708	chr5:77962708:T:C	3.966e-19	-1.29508	-1.34221
77962992	chr5:77962992:T:C	3.21578e-19	-1.49409	-1.35289
77963191	chr5:77963191:C:T	3.61635e-19	-1.37834	-1.35124
77963581	chr5:77963581:C:G	1.66534e-19	-2.10517	-1.39985
77964031	chr5:77964031:T:C	3.68439e-19	-1.35456	-1.35638
77964158	chr5:77964158:C:T	4.54236e-18	-4.25965e-10	-0.199017
77964306	chr5:77964306:TA:T	4.71974e-18	-4.25965e-10	-0.160712
77964376	chr5:77964376:C:A	3.70182e-18	-4.25965e-10	-0.40364
77964563	chr5:77964563:C:G	6.02478e-19	-2.21917	-4.01506e-10
77964717	chr5:77964717:G:A	1.99418e-18	-4.25965e-10	-1.02223
77964772	chr5:77964772:C:A	3.68047e-19	-1.32998	-1.38203
77964879	chr5:77964879:G:A	2.60392e-19	-1.65257	-1.40546
77965815	chr5:77965815:C:T	2.36158e-18	-4.25965e-10	-0.853134
77965849	chr5:77965849:A:G	2.2555e-19	-1.93977	-1.26191
77965910	chr5:77965910:C:T	1.7478e-19	-2.0427	-1.41399
77966138	chr5:77966138:T:C	2.59644e-19	-1.88519	-1.17572
77966458	chr5:77966458:C:T	3.08569e-19	-1.48649	-1.40178
77966581	chr5:77966581:G:A	1.34427e-17	2.235	-1.34902
77966739	chr5:77966739:T:C	1.13729e-17	2.01465	-1.29587
77966758	chr5:77966758:G:A	1.17691e-17	2.03712	-1.2841
77967016	chr5:77967016:T:C	3.9837e-19	-1.24454	-1.3883
77967177	chr5:77967177:G:A	1.58868e-19	-2.13542	-1.41673
77967375	chr5:77967375:C:CT	9.7955e-18	1.89008	-1.32062
77968043	chr5:77968043:T:C	1.83071e-18	-4.25965e-10	-1.10776
77968551	chr5:77968551:A:T	1.94602e-18	-4.25965e-10	-1.04668
77968672	chr5:77968672:C:A	1.29855e-17	2.17935	-1.32798
77968816	chr5:77968816:G:C	1.61844e-18	-1.231	-4.01506e-10
77969116	chr5:77969116:G:A	3.24541e-18	-4.25965e-10	-0.535222
77969119	chr5:77969119:C:T	1.15836e-17	1.99962	-1.2625
77969403	chr5:77969403:A:G	1.07718e-17	1.99713	-1.33267
77969800	chr5:77969800:T:C	3.15239e-18	-4.25965e-10	-0.564303
77969974	chr5:77969974:G:A	1.96452e-17	2.47895	-1.21358
77970465	chr5:77970465:A:G	1.08017e-17	1.88777	-1.22053
77970617	chr5:77970617:G:A	1.49693e-17	2.25333	-1.2598
77970868	chr5:77970868:G:A	2.23647e-19	-1.83894	-1.37121
77971098	chr5:77971098:A:G	6.43317e-19	-2.15358	-4.01506e-10
77971444	chr5:77971444:G:A	7.46362e-19	-0.737416	-1.26759
77971914	chr5:77971914:T:C	5.34046e-19	-1.13865	-1.20109
77972154	chr5:77972154:A:G	7.14928e-18	1.56201	-1.30747
77972809	chr5:77972809:C:T	2.13071e-19	-1.9224	-1.33619
77972903	chr5:77972903:C:T	1.46508e-18	-4.25965e-10	-1.33056
77973496	chr5:77973496:C:G	1.51006e-18	-1.30031	-4.01506e-10
77974020	chr5:77974020:CTAG:C	1.65518e-19	-2.10528	-1.40586
77974086	chr5:77974086:A:G	3.72159e-18	-4.25965e-10	-0.398314
77974164	chr5:77974164:T:C	1.57424e-18	-1.25869	-4.01506e-10
77974216	chr5:77974216:T:C	1.50015e-19	-2.21425	-1.39524
77974365	chr5:77974365:G:C	1.79107e-19	-2.21129	-1.22095
77974788	chr5:77974788:G:A	1.54466e-18	-1.27766	-4.01506e-10
77974991	chr5:77974991:C:A	6.73414e-19	-0.853838	-1.25402
77975608	chr5:77975608:G:A	1.9186e-18	-4.25965e-10	-1.06087
77976022	chr5:77976022:A:G	1.26518e-18	-1.47725	-4.01506e-10
77976235	chr5:77976235:C:A	1.04951e-18	-0.91421	-0.749931
77976446	chr5:77976446:G:A	1.79165e-18	-4.25965e-10	-1.12933
77977102	chr5:77977102:C:T	1.96465e-19	-2.22158	-1.11815
77977280	chr5:77977280:C:T	1.3733e-18	-4.25965e-10	-1.39525
77977364	chr5:77977364:T:C	1.99517e-18	-4.25965e-10	-1.02173
77977368	chr5:77977368:A:C	1.35896e-18	-4.25965e-10	-1.40574
77977430	chr5:77977430:A:G	2.9222e-19	-1.63439	-1.30832
77977519	chr5:77977519:T:C	1.21703e-18	-1.51605	-4.01506e-10
77977732	chr5:77977732:A:G	5.90095e-18	-4.25965e-10	0.0626485
77977783	chr5:77977783:A:G	1.48469e-18	-4.25965e-10	-1.31726
77977878	chr5:77977878:A:C	1.35012e-18	-4.25965e-10	-1.41227
77978207	chr5:77978207:A:G	1.46636e-19	-2.2205	-1.41177
77978327	chr5:77978327:C:G	1.67203e-19	-2.08839	-1.41262
77978616	chr5:77978616:T:TAA	1.29433e-18	-1.45447	-4.01506e-10
77978688	chr5:77978688:T:C	7.6673e-19	-0.561099	-1.41699
77978889	chr5:77978889:ACT:A	1.38963e-18	-4.25965e-10	-1.38343
77978929	chr5:77978929:GT:G	9.94459e-19	-1.71802	-4.01506e-10
77979107	chr5:77979107:A:G	1.46614e-19	-2.22094	-1.41147
77979494	chr5:77979494:G:A	4.40841e-19	-1.12072	-1.41081
77979949	chr5:77979949:C:T	4.04716e-19	-1.74595	-0.871081
77980280	chr5:77980280:G:T	1.7116e-18	-4.25965e-10	-1.17504
77980580	chr5:77980580:T:C	4.59683e-19	-1.65859	-0.83109
77981202	chr5:77981202:G:A	1.5068e-18	-4.25965e-10	-1.30247
77981513	chr5:77981513:G:A	2.03413e-19	-1.92341	-1.38157
77981536	chr5:77981536:G:T	3.41753e-18	-4.25965e-10	-0.483546
77981595	chr5:77981595:C:T	3.56201e-18	-0.442139	-4.01506e-10
77981617	chr5:77981617:G:A	2.45482e-18	-4.25965e-10	-0.814413
77982080	chr5:77982080:C:A	1.69881e-18	-4.25965e-10	-1.18254
77982346	chr5:77982346:G:A	2.92794e-19	-1.52708	-1.41367
77982544	chr5:77982544:T:C	2.07536e-18	-4.25965e-10	-0.98233
77982986	chr5:77982986:A:G	5.92513e-18	-4.25965e-10	0.0667386
77983095	chr5:77983095:A:G	1.08328e-17	-4.25965e-10	0.670116
77983263	chr5:77983263:A:G	2.00831e-19	-2.08173	-1.23602
77983323	chr5:77983323:C:G	1.60689e-19	-2.21639	-1.32436
77984620	chr5:77984620:T:C	1.50242e-18	-4.25965e-10	-1.30539
77985016	chr5:77985016:C:T	1.34745e-18	-4.25965e-10	-1.41425
77985454	chr5:77985454:A:G	3.43679e-19	-2.03985	-0.74066
77985803	chr5:77985803:G:C	6.04266e-19	-2.2162	-4.01506e-10
77985856	chr5:77985856:T:G	1.35015e-18	-4.25965e-10	-1.41225
77985979	chr5:77985979:G:A	1.40452e-18	-4.25965e-10	-1.37277
77986251	chr5:77986251:G:A	1.47185e-18	-4.25965e-10	-1.32594
77986697	chr5:77986697:T:G	1.48281e-19	-2.21559	-1.40552
77986859	chr5:77986859:A:G	2.43752e-19	-2.16374	-0.960326
77986870	chr5:77986870:A:C	1.62129e-19	-2.15246	-1.37937
77986986	chr5:77986986:T:C	1.34906e-18	-4.25965e-10	-1.41305
77987267	chr5:77987267:G:C	2.14238e-18	-4.25965e-10	-0.950548
77987271	chr5:77987271:T:C	3.09568e-18	-4.25965e-10	-0.582458
77988568	chr5:77988568:A:G	3.09923e-18	-4.25965e-10	-0.58131
77988965	chr5:77988965:A:G	3.47414e-18	0.93968	-1.4068
77989573	chr5:77989573:A:G	4.14491e-19	-1.76419	-0.828975
77989632	chr5:77989632:G:A	1.34803e-18	-4.25965e-10	-1.41382
77990593	chr5:77990593:G:C	1.3675e-18	-4.25965e-10	-1.39948
77990908	chr5:77990908:GAGA:G	4.5801e-17	-4.25965e-10	2.11184
77991002	chr5:77991002:C:T	5.11989e-18	-1.35619	1.27686
77991220	chr5:77991220:A:G	1.50387e-18	-4.25965e-10	-1.30442
77991305	chr5:77991305:G:A	4.33182e-18	-4.25965e-10	-0.246477
77991735	chr5:77991735:A:G	4.17753e-18	-4.25965e-10	-0.282744
77991737	chr5:77991737:A:T	4.78369e-19	-1.03891	-1.41093
77991991	chr5:77991991:G:A	4.64699e-19	-1.06251	-1.41632
77992143	chr5:77992143:G:A	1.81644e-18	-4.25965e-10	-1.11559
77992617	chr5:77992617:C:T	3.68229e-18	-4.25965e-10	-0.408931
77992915	chr5:77992915:C:T	6.24031e-19	-2.18402	-4.01506e-10
77993924	chr5:77993924:A:G	7.56154e-16	6.15997	-1.24419
77994405	chr5:77994405:G:C	4.12384e-18	-0.29568	-4.01506e-10
77994735	chr5:77994735:GC:G	1.46026e-18	-4.25965e-10	-1.33385
77994981	chr5:77994981:T:C	1.63103e-18	-4.25965e-10	-1.22325
77995066	chr5:77995066:C:T	3.01794e-19	-1.61002	-1.30045
77995157	chr5:77995157:T:A	2.137e-18	-4.25965e-10	-0.953063
77995176	chr5:77995176:C:G	1.56226e-18	-4.25965e-10	-1.26633
77995753	chr5:77995753:T:C	3.69216e-18	-4.25965e-10	-0.406254
77995921	chr5:77995921:A:G	3.40541e-19	-1.37492	-1.41476
77995983	chr5:77995983:T:G	1.79731e-18	-4.25965e-10	-1.12617
77996116	chr5:77996116:G:A	5.48563e-19	-0.99278	-1.32014
77996187	chr5:77996187:C:T	8.26102e-18	-4.25965e-10	0.399083
77996890	chr5:77996890:T:C	1.23182e-18	-0.106368	-1.3976
77996978	chr5:77996978:C:A	1.10134e-17	2.09066	-1.40402
77996990	chr5:77996990:C:CA	1.85638e-18	-4.25965e-10	-1.09384
77997018	chr5:77997018:T:A	4.17948e-17	3.4373	-1.41699
77997044	chr5:77997044:A:G	8.59753e-18	1.11813	-0.679116
77997237	chr5:77997237:G:A	2.80329e-18	-4.25965e-10	-0.68167
77997842	chr5:77997842:G:A	4.10485e-18	-4.25965e-10	-0.300296
77998744	chr5:77998744:C:T	1.61697e-18	-4.25965e-10	-1.23191
77998929	chr5:77998929:T:G	1.10263e-18	-0.389793	-1.22498
77999136	chr5:77999136:G:GC	1.14363e-18	-0.376399	-1.20186
77999364	chr5:77999364:C:G	2.41921e-18	-4.25965e-10	-0.829024
77999397	chr5:77999397:A:G	1.06935e-18	-0.259225	-1.38619
77999562	chr5:77999562:A:G	2.51842e-18	-4.25965e-10	-0.788832
77999578	chr5:77999578:C:T	2.33588e-18	-4.25965e-10	-0.864076
78000417	chr5:78000417:C:G	1.10593e-17	0.690806	-4.01506e-10
78000457	chr5:78000457:G:A	6.23192e-18	1.51441	-1.39719
78000601	chr5:78000601:TAATA:T	3.73817e-18	0.91587	-1.30974
78000798	chr5:78000798:T:C	2.66819e-18	-4.25965e-10	-0.731066
78001947	chr5:78001947:T:C	4.23113e-18	0.265348	-0.535345
78002314	chr5:78002314:T:C	1.62005e-18	-4.25965e-10	-1.23001
78002523	chr5:78002523:T:C	1.48776e-18	-4.25965e-10	-1.31519
78002861	chr5:78002861:T:C	6.37193e-19	-2.16315	-4.01506e-10
78003354	chr5:78003354:T:G	2.61542e-17	1.55154	-4.01506e-10
78004318	chr5:78004318:G:A	7.47773e-18	-4.25965e-10	0.299465
78004785	chr5:78004785:T:C	9.14223e-18	0.500439	-4.01506e-10
78004983	chr5:78004983:T:C	1.39655e-18	-4.25965e-10	-1.37846
78005311	chr5:78005311:C:T	2.93423e-18	0.649948	-1.28597
78005431	chr5:78005431:G:C	2.1333e-18	-4.25965e-10	-0.954794
78005633	chr5:78005633:T:C	1.58535e-18	-4.25965e-10	-1.25166
78005730	chr5:78005730:A:G	2.36227e-18	-4.25965e-10	-0.852842
78005998	chr5:78005998:G:A	1.55449e-18	-4.25965e-10	-1.27131
78006177	chr5:78006177:T:C	1.6829e-18	-4.25965e-10	-1.19195
78007303	chr5:78007303:C:G	1.48496e-18	-4.25965e-10	-1.31708
78007721	chr5:78007721:T:C	2.33648e-18	-4.25965e-10	-0.863821
78008337	chr5:78008337:T:C	4.92964e-19	-1.01835	-1.40143
78010210	chr5:78010210:T:C	1.501e-18	-4.25965e-10	-1.30633
78010282	chr5:78010282:T:C	1.5445e-18	-4.25965e-10	-1.27776
78010566	chr5:78010566:C:T	1.52981e-17	2.23121	-1.21594
78010991	chr5:78010991:G:A	2.20585e-17	1.38123	-4.01506e-10
78011043	chr5:78011043:T:C	6.1201e-18	0.0991137	-4.01506e-10
78011091	chr5:78011091:TG:T	4.19897e-18	1.01019	-1.28781
78011229	chr5:78011229:A:G	1.56208e-18	-4.25965e-10	-1.26645
78011263	chr5:78011263:C:T	2.16377e-18	-4.25965e-10	-0.940614
78011667	chr5:78011667:T:C	1.51496e-18	-4.25965e-10	-1.29707
78012767	chr5:78012767:GT:G	1.76159e-18	-4.25965e-10	-1.14625
78013385	chr5:78013385:G:T	3.12282e-18	-4.25965e-10	-0.573728
78013390	chr5:78013390:TG:T	2.62002e-18	-4.25965e-10	-0.749283
78013407	chr5:78013407:AC:A	2.62777e-18	-4.25965e-10	-0.746329
78013459	chr5:78013459:T:C	2.47907e-18	-4.25965e-10	-0.804582
78013729	chr5:78013729:C:G	1.44216e-18	-4.25965e-10	-1.34633
78013886	chr5:78013886:G:A	9.10146e-19	-0.41027	-1.39635
78014214	chr5:78014214:A:G	4.96945e-18	-4.25965e-10	-0.109156
78014653	chr5:78014653:C:T	2.00281e-18	-4.25965e-10	-1.01791
78014972	chr5:78014972:G:A	1.60835e-18	-4.25965e-10	-1.23726
78015006	chr5:78015006:G:A	1.9727e-18	-4.25965e-10	-1.03306
78015128	chr5:78015128:A:T	1.98223e-18	-4.25965e-10	-1.02824
78015515	chr5:78015515:ACAG:A	1.93892e-18	-4.25965e-10	-1.05034
78016198	chr5:78016198:GA:G	2.40017e-19	-1.86534	-1.27417
78016813	chr5:78016813:T:C	2.46245e-18	-4.25965e-10	-0.811309
78017819	chr5:78017819:G:A	1.78148e-18	-4.25965e-10	-1.13502
78017870	chr5:78017870:G:A	1.83097e-18	-4.25965e-10	-1.10762
78017915	chr5:78017915:A:G	1.10962e-18	-0.333826	-1.27462
78018459	chr5:78018459:TTTTA:T	3.39181e-18	0.836136	-1.32724
78018488	chr5:78018488:AC:A	4.42809e-19	-1.12965	-1.39744
78018701	chr5:78018701:C:CA	1.36104e-18	-4.25965e-10	-1.40422
78018762	chr5:78018762:G:A	4.53272e-19	-1.10717	-1.39656
78019120	chr5:78019120:C:T	1.51547e-18	-4.25965e-10	-1.29674
78019637	chr5:78019637:T:C	4.73523e-18	-4.25965e-10	-0.157435
78020999	chr5:78020999:T:C	2.13029e-19	-1.92497	-1.33383
78021625	chr5:78021625:G:T	1.63816e-18	-4.25965e-10	-1.21889
78022819	chr5:78022819:G:C	1.11378e-17	1.96999	-1.27211
78023011	chr5:78023011:T:C	3.37996e-18	0.787056	-1.28166
78023623	chr5:78023623:T:A	2.62097e-19	-1.73628	-1.31522
78023707	chr5:78023707:C:T	1.90439e-19	-1.97107	-1.39982
78023708	chr5:78023708:G:A	6.22637e-18	0.116328	-4.01506e-10
78023818	chr5:78023818:T:G	1.37563e-18	-4.25965e-10	-1.39355
78023834	chr5:78023834:A:G	1.534e-18	-4.25965e-10	-1.28459
78023839	chr5:78023839:G:A	5.64415e-18	-4.25965e-10	0.0181553
78024520	chr5:78024520:G:A	1.42439e-18	-4.25965e-10	-1.35872
78024651	chr5:78024651:A:G	1.35877e-18	-4.25965e-10	-1.40588
78025159	chr5:78025159:A:G	1.47427e-17	2.29148	-1.3132
78026617	chr5:78026617:T:C	7.09296e-19	-0.663822	-1.39213
78027101	chr5:78027101:A:T	2.1251e-18	-4.25965e-10	-0.958644
78027198	chr5:78027198:C:T	5.96893e-19	-0.831049	-1.39743
78027434	chr5:78027434:C:T	1.40485e-17	2.27429	-1.34424
78027649	chr5:78027649:A:T	2.33809e-18	-4.25965e-10	-0.863131
78027726	chr5:78027726:A:G	1.63624e-18	-4.25965e-10	-1.22006
78027995	chr5:78027995:G:A	1.57247e-18	-4.25965e-10	-1.25981
78028063	chr5:78028063:T:C	3.00513e-17	1.69044	-4.01506e-10
78028220	chr5:78028220:T:TG	1.40886e-17	2.26729	-1.33439
78028308	chr5:78028308:CAATT:C	7.44961e-19	-2.00689	-4.01506e-10
78028385	chr5:78028385:A:T	2.06093e-19	-2.05642	-1.23547
78028931	chr5:78028931:A:G	1.60131e-18	-4.25965e-10	-1.24164
78029519	chr5:78029519:T:C	2.61011e-18	-0.753074	-4.01506e-10
78029688	chr5:78029688:G:A	1.8065e-18	-4.25965e-10	-1.12107
78029916	chr5:78029916:C:T	1.56657e-18	-4.25965e-10	-1.26357
78030244	chr5:78030244:C:G	2.08943e-18	-4.25965e-10	-0.975572
78030531	chr5:78030531:T:G	6.60115e-19	-2.12781	-4.01506e-10
78030951	chr5:78030951:G:A	1.73481e-18	-4.25965e-10	-1.16157
78031347	chr5:78031347:C:T	4.26218e-18	-4.25965e-10	-0.262684
78031659	chr5:78031659:CT:C	1.51508e-18	-4.25965e-10	-1.297
78031831	chr5:78031831:C:T	1.8153e-18	-4.25965e-10	-1.11622
78032030	chr5:78032030:T:C	7.08207e-19	-2.05748	-4.01506e-10
78032312	chr5:78032312:A:G	2.57727e-19	-1.65132	-1.417
78032313	chr5:78032313:T:C	1.42256e-18	-4.25965e-10	-1.36
78033272	chr5:78033272:T:C	2.43836e-18	-4.25965e-10	-0.821138
78033405	chr5:78033405:G:A	1.34895e-18	-4.25965e-10	-1.41314
78033703	chr5:78033703:T:A	3.072e-18	0.734623	-1.32476
78033848	chr5:78033848:T:C	2.12109e-18	-4.25965e-10	-0.960536
78034449	chr5:78034449:G:A	1.57905e-18	-4.25965e-10	-1.25564
78034672	chr5:78034672:A:G	5.83029e-18	1.44678	-1.39618
78035598	chr5:78035598:A:C	1.79843e-18	-4.25965e-10	-1.12555
78035778	chr5:78035778:C:T	2.72436e-19	-1.60168	-1.41113
78035841	chr5:78035841:A:G	2.52465e-18	-4.25965e-10	-0.786364
78036020	chr5:78036020:G:A	1.56481e-18	-4.25965e-10	-1.2647
78036446	chr5:78036446:A:G	5.25777e-18	1.34945	-1.4022
78036653	chr5:78036653:T:C	2.41249e-18	-4.25965e-10	-0.831804
78037661	chr5:78037661:G:C	2.52683e-18	-4.25965e-10	-0.785499
78038923	chr5:78038923:T:C	1.64288e-18	-4.25965e-10	-1.21601
78039472	chr5:78039472:G:A	1.36262e-18	-4.25965e-10	-1.40305
78039493	chr5:78039493:C:T	1.47492e-18	-4.25965e-10	-1.32386
78039830	chr5:78039830:C:T	6.38614e-19	-2.16092	-4.01506e-10
78039885	chr5:78039885:G:A	1.85264e-19	-2.1836	-1.21483
78040551	chr5:78040551:C:G	2.45534e-18	-4.25965e-10	-0.814201
78040752	chr5:78040752:C:A	3.98404e-18	1.08454	-1.4147
78041026	chr5:78041026:A:G	2.14687e-18	-4.25965e-10	-0.948454
78041206	chr5:78041206:G:A	1.52418e-18	-4.25965e-10	-1.29101
78041497	chr5:78041497:T:C	1.85897e-18	-4.25965e-10	-1.09244
78041569	chr5:78041569:T:A	1.45849e-18	-4.25965e-10	-1.33506
78041828	chr5:78041828:T:C	1.37249e-18	-4.25965e-10	-1.39584
78042057	chr5:78042057:C:A	2.51375e-18	-4.25965e-10	-0.790687
78043204	chr5:78043204:G:C	2.03256e-18	-4.25965e-10	-1.00317
78043741	chr5:78043741:T:C	1.44525e-18	-4.25965e-10	-1.34419
78043922	chr5:78043922:T:C	2.15283e-18	-4.25965e-10	-0.94568
78044721	chr5:78044721:C:CT	1.97185e-18	-4.25965e-10	-1.03349
78045059	chr5:78045059:T:C	8.58155e-18	-4.25965e-10	0.43715
78046711	chr5:78046711:T:C	6.42301e-19	-2.15516	-4.01506e-10
78046716	chr5:78046716:A:T	2.3866e-19	-1.87027	-1.27491
78046841	chr5:78046841:T:C	1.32626e-17	0.872483	-4.01506e-10
78047025	chr5:78047025:A:G	8.62692e-18	-4.25965e-10	0.442423
78047192	chr5:78047192:T:C	1.78588e-18	-4.25965e-10	-1.13256
78047618	chr5:78047618:A:G	1.9281e-18	-4.25965e-10	-1.05593
78048115	chr5:78048115:T:C	1.94332e-18	0.236396	-1.28446
78048121	chr5:78048121:G:T	1.32569e-17	0.872051	-4.01506e-10
78048299	chr5:78048299:C:T	1.78774e-18	-4.25965e-10	-1.13151
78048533	chr5:78048533:T:C	1.55747e-18	-4.25965e-10	-1.2694
78048731	chr5:78048731:T:C	1.44873e-18	-4.25965e-10	-1.34178
78048755	chr5:78048755:T:C	1.70541e-17	1.12392	-4.01506e-10
78049418	chr5:78049418:C:T	1.36927e-18	-4.25965e-10	-1.39819
78049627	chr5:78049627:A:T	1.61935e-18	-4.25965e-10	-1.23044
78050187	chr5:78050187:C:T	2.30069e-19	-1.77092	-1.41092
78050477	chr5:78050477:T:C	1.66412e-18	-4.25965e-10	-1.20317
78050844	chr5:78050844:T:C	1.85263e-18	0.302342	-1.3982
78051048	chr5:78051048:C:T	1.73234e-18	-4.25965e-10	-1.16299
78051116	chr5:78051116:C:T	1.68928e-18	0.228868	-1.41703
78051994	chr5:78051994:AC:A	1.43166e-18	-4.25965e-10	-1.35363
78052062	chr5:78052062:C:A	1.28676e-17	0.842246	-4.01506e-10
78052096	chr5:78052096:C:G	2.22826e-19	-1.79706	-1.41677
78052394	chr5:78052394:A:G	1.39717e-18	-4.25965e-10	-1.37802
78052816	chr5:78052816:A:C	1.49231e-18	-4.25965e-10	-1.31214
78053413	chr5:78053413:G:A	1.35941e-17	0.89717	-4.01506e-10
78053696	chr5:78053696:A:AG	6.46196e-19	-2.14912	-4.01506e-10
78053891	chr5:78053891:A:C	3.95889e-19	-1.22386	-1.41523
78053963	chr5:78053963:T:C	3.0359e-18	-4.25965e-10	-0.601957
78053980	chr5:78053980:T:C	1.94651e-18	0.366333	-1.41276
78054030	chr5:78054030:A:G	1.55234e-18	-4.25965e-10	-1.2727
78054345	chr5:78054345:A:G	1.63365e-18	-4.25965e-10	-1.22165
78054717	chr5:78054717:T:C	2.16226e-18	0.447158	-1.38847
78055293	chr5:78055293:T:C	1.371e-18	-4.25965e-10	-1.39693
78055692	chr5:78055692:T:C	1.92416e-18	0.350054	-1.40803
78055693	chr5:78055693:G:A	1.35993e-18	-4.25965e-10	-1.40503
78055735	chr5:78055735:G:A	1.62102e-18	0.184751	-1.41416
78055870	chr5:78055870:T:A	1.35603e-18	-4.25965e-10	-1.4079
78055940	chr5:78055940:G:C	6.00761e-19	-2.22202	-4.01506e-10
78056004	chr5:78056004:T:C	1.80263e-18	0.285969	-1.40919
78056309	chr5:78056309:C:T	1.82388e-18	0.297633	-1.40913
78056449	chr5:78056449:C:T	1.27172e-18	-1.4721	-4.01506e-10
78056501	chr5:78056501:T:C	1.68049e-18	-4.25965e-10	-1.19338
78056502	chr5:78056502:G:A	1.89898e-18	0.339839	-1.41099
78057026	chr5:78057026:T:C	1.96237e-18	0.371227	-1.40954
78057183	chr5:78057183:G:A	1.70736e-18	0.237052	-1.41457
78057301	chr5:78057301:G:A	1.72463e-18	0.238411	-1.40586
78057325	chr5:78057325:C:A	2.0565e-18	0.415176	-1.40663
78057343	chr5:78057343:C:T	3.64811e-18	0.899928	-1.31818
78057375	chr5:78057375:C:T	7.31729e-19	-2.02481	-4.01506e-10
78057662	chr5:78057662:CACTT:C	1.72883e-18	-4.25965e-10	-1.16502
78058425	chr5:78058425:G:A	1.88685e-18	0.335889	-1.41345
78058432	chr5:78058432:G:A	1.94132e-18	0.355713	-1.40481
78058468	chr5:78058468:G:A	1.65984e-18	-4.25965e-10	-1.20574
78058530	chr5:78058530:CTAAAG:C	1.64245e-18	-4.25965e-10	-1.21628
78058627	chr5:78058627:A:C	1.43191e-17	0.949129	-4.01506e-10
78058882	chr5:78058882:T:C	1.64649e-18	-4.25965e-10	-1.21382
78059089	chr5:78059089:T:C	1.08086e-18	-1.63471	-4.01506e-10
78059555	chr5:78059555:A:ACTCAGCTTT	2.45212e-18	0.588144	-1.40365
78060052	chr5:78060052:C:G	5.77624e-18	-4.25965e-10	0.0412882
78060497	chr5:78060497:A:G	1.95986e-18	-4.25965e-10	-1.03959
78060661	chr5:78060661:G:A	6.40713e-18	-4.25965e-10	0.144947
78060901	chr5:78060901:T:C	1.42087e-18	-4.25965e-10	-1.36119
78061271	chr5:78061271:A:AT	6.34518e-19	-0.750324	-1.41703
78061758	chr5:78061758:G:T	1.69428e-19	-2.08981	-1.39798
78061778	chr5:78061778:T:A	2.35269e-18	-4.25965e-10	-0.856906
78062168	chr5:78062168:AC:A	1.41746e-18	-4.25965e-10	-1.3636
78062829	chr5:78062829:G:A	7.79243e-19	-1.9619	-4.01506e-10
78063264	chr5:78063264:G:A	1.59357e-17	0.353255	0.70284
78064025	chr5:78064025:C:T	1.38247e-17	0.913995	-4.01506e-10
78064230	chr5:78064230:T:C	1.51415e-18	-4.25965e-10	-1.29761
78064651	chr5:78064651:CA:C	1.7678e-17	1.15986	-4.01506e-10
78064990	chr5:78064990:C:T	4.60032e-18	-4.25965e-10	-0.186339
78065415	chr5:78065415:G:A	1.49499e-18	-4.25965e-10	-1.31035
78065463	chr5:78065463:G:A	2.40412e-17	1.4673	-4.01506e-10
78065689	chr5:78065689:A:G	1.77532e-18	0.259128	-1.39761
78066039	chr5:78066039:G:T	5.53041e-18	-4.25965e-10	-0.00220355
78066116	chr5:78066116:G:A	1.58882e-18	-4.25965e-10	-1.24947
78066701	chr5:78066701:C:A	9.53044e-18	0.542026	-4.01506e-10
78066836	chr5:78066836:G:A	2.68243e-18	-0.725743	-4.01506e-10
78066886	chr5:78066886:G:C	1.35129e-18	-1.4114	-4.01506e-10
78066947	chr5:78066947:T:C	2.9588e-18	-4.25965e-10	-0.627682
78067014	chr5:78067014:A:G	1.83372e-18	-4.25965e-10	-1.10612
78067063	chr5:78067063:T:C	1.35058e-18	-4.25965e-10	-1.41193
78067065	chr5:78067065:A:G	1.35208e-18	-4.25965e-10	-1.41082
78067316	chr5:78067316:T:C	1.61138e-18	-4.25965e-10	-1.23537
78067581	chr5:78067581:C:T	2.37519e-18	-4.25965e-10	-0.847387
78069395	chr5:78069395:T:C	6.37047e-19	-2.16338	-4.01506e-10
78069478	chr5:78069478:TAATG:T	1.42596e-18	-4.25965e-10	-1.35762
78069502	chr5:78069502:T:C	1.49412e-17	0.991658	-4.01506e-10
78069532	chr5:78069532:T:C	2.14379e-19	-2.21815	-1.03432
78069823	chr5:78069823:C:T	1.88157e-18	-1.08036	-4.01506e-10
78069908	chr5:78069908:G:A	3.5205e-19	-1.45173	-1.30471
78070065	chr5:78070065:A:G	1.65305e-18	0.20643	-1.41627
78070219	chr5:78070219:C:T	5.49273e-18	-4.25965e-10	-0.00903878
78070425	chr5:78070425:A:G	1.34377e-18	-4.25965e-10	-1.41699
78070867	chr5:78070867:T:C	1.31047e-17	0.86051	-4.01506e-10
78070888	chr5:78070888:G:A	1.28064e-18	-0.0621639	-1.40294
78071114	chr5:78071114:T:G	1.41479e-18	-4.25965e-10	-1.36549
78071132	chr5:78071132:A:G	2.04439e-17	-4.25965e-10	1.30522
78071324	chr5:78071324:C:T	1.69345e-18	-4.25965e-10	-1.1857
78071401	chr5:78071401:C:T	6.67866e-19	-0.703495	-1.41264
78071482	chr5:78071482:G:C	6.0217e-19	-2.21968	-4.01506e-10
78071941	chr5:78071941:C:A	1.72812e-19	-2.06809	-1.39993
78072120	chr5:78072120:GAT:G	2.3896e-18	-4.25965e-10	-0.841337
78072189	chr5:78072189:C:G	5.42944e-19	-0.906189	-1.41702
78072883	chr5:78072883:G:A	1.25479e-17	-4.25965e-10	0.817091
78073011	chr5:78073011:C:T	1.57887e-18	-4.25965e-10	-1.25576
78073149	chr5:78073149:T:C	1.41955e-18	0.0321523	-1.39428
78073169	chr5:78073169:T:G	1.83677e-18	-4.25965e-10	-1.10446
78073178	chr5:78073178:G:A	1.34445e-18	-4.25965e-10	-1.41648
78073403	chr5:78073403:T:C	1.35002e-18	-1.41234	-4.01506e-10
78073426	chr5:78073426:G:A	1.23469e-17	0.800937	-4.01506e-10
78073602	chr5:78073602:C:T	1.40337e-18	-4.25965e-10	-1.37359
78074018	chr5:78074018:G:A	1.34377e-18	-4.25965e-10	-1.41698
78074670	chr5:78074670:C:T	1.91774e-18	-4.25965e-10	-1.06132
78074751	chr5:78074751:C:T	1.64492e-18	-4.25965e-10	-1.21477
78074911	chr5:78074911:C:T	2.42498e-18	-4.25965e-10	-0.826643
78075096	chr5:78075096:A:G	5.60918e-18	0.01194	-4.01506e-10
78075123	chr5:78075123:G:C	1.83596e-19	-1.99146	-1.41602
78075548	chr5:78075548:T:C	1.42747e-18	-4.25965e-10	-1.35656
78075931	chr5:78075931:G:A	1.48006e-18	-4.25965e-10	-1.32038
78075983	chr5:78075983:G:A	1.56947e-18	-4.25965e-10	-1.26173
78076084	chr5:78076084:A:G	1.41062e-17	-4.25965e-10	0.934148
78076376	chr5:78076376:G:A	5.30436e-18	-4.25965e-10	-0.0439364
78077028	chr5:78077028:C:T	4.68835e-19	-2.1581	-0.311868
78077607	chr5:78077607:A:G	2.14111e-18	-4.25965e-10	-0.95114
78077683	chr5:78077683:G:GC	1.71067e-19	-2.0634	-1.41476
78077905	chr5:78077905:G:A	4.28341e-18	-4.25965e-10	-0.257716
78078224	chr5:78078224:T:C	3.16794e-19	-2.18648	-0.675494
78079102	chr5:78079102:C:T	3.25578e-19	-2.15621	-0.678404
78079342	chr5:78079342:C:T	1.3662e-18	-4.25965e-10	-1.40043
78079509	chr5:78079509:C:A	1.77796e-19	-2.02548	-1.4141
78080385	chr5:78080385:G:A	1.49898e-18	-4.25965e-10	-1.30768
78080407	chr5:78080407:C:T	1.81743e-19	-2.00451	-1.41311
78081225	chr5:78081225:C:T	1.26588e-17	0.825888	-4.01506e-10
78081455	chr5:78081455:C:T	1.87825e-18	-4.25965e-10	-1.08212
78081457	chr5:78081457:G:A	1.92925e-18	-4.25965e-10	-1.05534
78081912	chr5:78081912:AAAC:A	1.46839e-18	-4.25965e-10	-1.32829
78082537	chr5:78082537:T:C	1.49042e-17	-4.25965e-10	0.98918
78082944	chr5:78082944:T:C	6.70927e-19	-2.11156	-4.01506e-10
78083053	chr5:78083053:C:T	3.12066e-19	-2.18958	-0.687426
78083129	chr5:78083129:T:C	1.03615e-18	-1.67695	-4.01506e-10
78083156	chr5:78083156:T:C	2.17982e-18	-4.25965e-10	-0.933223
78083216	chr5:78083216:A:G	1.37011e-18	-4.25965e-10	-1.39757
78084270	chr5:78084270:C:T	1.6882e-19	-2.07635	-1.41503
78084343	chr5:78084343:T:C	3.06028e-19	-2.1846	-0.711945
78084875	chr5:78084875:C:T	1.41923e-18	-4.25965e-10	-1.36235
78084899	chr5:78084899:G:T	3.87662e-17	2.1386	-0.193517
78084956	chr5:78084956:T:C	1.36316e-18	-4.25965e-10	-1.40266
78085384	chr5:78085384:T:A	2.18601e-18	-4.25965e-10	-0.930385
78085613	chr5:78085613:A:T	6.52295e-18	0.117254	0.0456079
78085699	chr5:78085699:A:T	2.78249e-19	-2.18143	-0.810276
78085858	chr5:78085858:G:A	1.38187e-18	-4.25965e-10	-1.38903
78085939	chr5:78085939:G:A	5.1318e-18	-4.25965e-10	-0.0770075
78086407	chr5:78086407:A:G	3.75311e-19	-1.27631	-1.41616
78086752	chr5:78086752:T:C	1.74533e-19	-2.04229	-1.41582
78086883	chr5:78086883:T:A	2.0707e-18	-4.25965e-10	-0.984577
78087088	chr5:78087088:T:C	1.46746e-18	-1.32893	-4.01506e-10
78087491	chr5:78087491:TC:T	4.45015e-18	-4.25965e-10	-0.219527
78087795	chr5:78087795:A:G	1.74618e-18	-1.15504	-4.01506e-10
78088363	chr5:78088363:T:C	1.48979e-17	-4.25965e-10	0.988757
78088472	chr5:78088472:G:A	2.16006e-18	-4.25965e-10	-0.942327
78088868	chr5:78088868:G:C	8.4611e-19	-1.87957	-4.01506e-10
78089838	chr5:78089838:A:G	3.18325e-18	-4.25965e-10	-0.554562
78089857	chr5:78089857:C:T	3.02187e-19	-2.18473	-0.724443
78090252	chr5:78090252:T:C	1.36159e-18	-4.25965e-10	-1.40381
78090623	chr5:78090623:A:G	2.95074e-18	-4.25965e-10	-0.630408
78090867	chr5:78090867:AGCGGT:A	3.84643e-18	-4.25965e-10	-0.365319
78091025	chr5:78091025:A:C	1.86701e-18	-4.25965e-10	-1.08813
78091076	chr5:78091076:A:G	5.1254e-18	-0.270804	0.192548
78091167	chr5:78091167:G:A	1.83584e-19	-1.99883	-1.40871
78091418	chr5:78091418:C:G	6.85136e-19	-2.0906	-4.01506e-10
78091442	chr5:78091442:T:TAG	2.45931e-18	-4.25965e-10	-0.812582
78091615	chr5:78091615:A:G	3.4002e-19	-2.1686	-0.622618
78091801	chr5:78091801:T:C	1.34587e-18	-4.25965e-10	-1.41542
78092032	chr5:78092032:T:G	3.21953e-19	-2.17004	-0.67577
78092048	chr5:78092048:A:G	1.19713e-17	0.77005	-4.01506e-10
78092392	chr5:78092392:T:C	1.39105e-18	-4.25965e-10	-1.38241
78092582	chr5:78092582:G:A	2.65623e-19	-2.18019	-0.857957
78092891	chr5:78092891:C:T	1.56928e-18	-4.25965e-10	-1.26185
78093258	chr5:78093258:T:C	4.73968e-18	-4.25965e-10	-0.156496
78093389	chr5:78093389:G:A	2.96093e-19	-2.16749	-0.762062
78093751	chr5:78093751:T:C	4.64544e-19	-1.51003	-0.969131
78093776	chr5:78093776:G:A	1.47446e-18	-4.25965e-10	-1.32418
78094149	chr5:78094149:G:A	3.52425e-19	-2.2202	-0.535181
78094670	chr5:78094670:C:T	3.86193e-17	2.39799	-0.456701
78094928	chr5:78094928:G:A	3.71784e-18	-0.399323	-4.01506e-10
78095343	chr5:78095343:G:GA	4.08751e-18	-4.25965e-10	-0.304528
78095576	chr5:78095576:G:A	1.92514e-18	-4.25965e-10	-1.05746
78096011	chr5:78096011:T:C	1.6839e-18	-4.25965e-10	-1.19135
78096222	chr5:78096222:G:A	1.72939e-19	-2.05248	-1.4148
78096293	chr5:78096293:A:G	2.26395e-19	-2.20928	-0.988662
78096351	chr5:78096351:T:C	3.30753e-19	-2.19147	-0.627374
78096380	chr5:78096380:A:G	3.68536e-19	-2.2147	-0.495985
78096403	chr5:78096403:T:C	3.07029e-19	-2.20111	-0.692169
78096676	chr5:78096676:G:A	1.72745e-19	-2.06933	-1.39908
78096795	chr5:78096795:T:C	8.07536e-19	-1.92623	-4.01506e-10
78096802	chr5:78096802:C:T	5.09197e-18	-4.25965e-10	-0.0847997
78098199	chr5:78098199:A:G	1.47776e-18	-4.25965e-10	-1.32193
78098693	chr5:78098693:T:C	1.79274e-19	-2.0144	-1.4169
78098703	chr5:78098703:T:A	7.35164e-19	-2.02013	-4.01506e-10
78098844	chr5:78098844:G:A	5.39915e-18	-4.25965e-10	-0.0262234
78099157	chr5:78099157:T:A	3.49707e-19	-2.17173	-0.591393
78099294	chr5:78099294:A:G	2.13481e-18	-4.25965e-10	-0.954087
78099729	chr5:78099729:A:G	1.47608e-18	-4.25965e-10	-1.32307
78099741	chr5:78099741:T:A	1.34375e-18	-4.25965e-10	-1.417
78099760	chr5:78099760:G:A	1.82998e-19	-1.99887	-1.41187
78100244	chr5:78100244:C:G	5.97272e-18	-4.25965e-10	0.0747377
78100629	chr5:78100629:A:G	6.00817e-19	-2.22193	-4.01506e-10
78101243	chr5:78101243:G:A	1.36036e-18	-4.25965e-10	-1.40471
78101280	chr5:78101280:T:C	1.9988e-18	-4.25965e-10	-1.01992
78101429	chr5:78101429:T:C	1.40411e-18	-4.25965e-10	-1.37306
78101788	chr5:78101788:T:A	2.72391e-19	-2.18403	-0.828952
78101916	chr5:78101916:A:C	6.03177e-18	-4.25965e-10	0.0845761
78102427	chr5:78102427:C:T	6.59638e-18	0.174056	-4.01506e-10
78102805	chr5:78102805:G:A	1.78982e-19	-2.01676	-1.41618
78103197	chr5:78103197:C:T	1.36049e-18	-4.25965e-10	-1.40462
78103226	chr5:78103226:G:A	3.27213e-19	-2.18049	-0.64912
78104117	chr5:78104117:A:G	9.99788e-18	-4.25965e-10	0.589908
78104744	chr5:78104744:T:C	1.41477e-18	-4.25965e-10	-1.3655
78104750	chr5:78104750:G:A	1.44844e-18	-4.25965e-10	-1.34198
78104812	chr5:78104812:G:A	1.45698e-18	-4.25965e-10	-1.3361
78105244	chr5:78105244:T:C	1.90579e-18	-4.25965e-10	-1.06757
78105263	chr5:78105263:AGTGGACTAACAAC:A	1.71101e-19	-2.06363	-1.41433
78105328	chr5:78105328:G:A	3.45245e-19	-2.15944	-0.61653
78105500	chr5:78105500:C:T	6.40717e-19	-2.15763	-4.01506e-10
78105878	chr5:78105878:C:T	1.34512e-18	-4.25965e-10	-1.41598
78106733	chr5:78106733:C:T	1.71002e-19	-2.06471	-1.41383
78106947	chr5:78106947:A:G	1.44334e-18	-4.25965e-10	-1.3455
78107345	chr5:78107345:G:A	1.3926e-18	-4.25965e-10	-1.38129
78107897	chr5:78107897:G:A	1.96698e-19	-2.1691	-1.16945
78107989	chr5:78107989:A:G	2.46014e-18	-4.25965e-10	-0.812245
78108764	chr5:78108764:C:G	1.39913e-18	-4.25965e-10	-1.37662
78108786	chr5:78108786:G:A	6.12529e-19	-2.20262	-4.01506e-10
78109125	chr5:78109125:A:C	9.04872e-18	0.490159	-4.01506e-10
78109329	chr5:78109329:C:T	1.63705e-19	-2.10804	-1.41411
78109405	chr5:78109405:G:A	9.18101e-18	0.504673	-4.01506e-10
78109703	chr5:78109703:T:A	1.67337e-18	-4.25965e-10	-1.19762
78109875	chr5:78109875:G:A	7.47432e-18	-4.25965e-10	0.299009
78110761	chr5:78110761:TTCATGTATATATACGTATATATATACGTATATGAGACAGGGTC:T	2.1718e-18	-0.936908	-4.01506e-10
78110916	chr5:78110916:A:G	1.64099e-18	-4.25965e-10	-1.21717
78111175	chr5:78111175:C:A	1.67274e-18	-4.25965e-10	-1.198
78111679	chr5:78111679:G:A	1.39074e-18	-4.25965e-10	-1.38263
78111966	chr5:78111966:G:A	1.47563e-18	-4.25965e-10	-1.32338
78112038	chr5:78112038:C:T	1.75862e-18	-4.25965e-10	-1.14794
78112589	chr5:78112589:C:T	1.5766e-18	-4.25965e-10	-1.2572
78113018	chr5:78113018:A:C	2.62865e-19	-2.22139	-0.827184
78113220	chr5:78113220:A:C	1.43642e-18	-4.25965e-10	-1.35031
78114026	chr5:78114026:T:C	1.39804e-18	-4.25965e-10	-1.37739
78114340	chr5:78114340:C:T	8.94253e-18	0.478354	-4.01506e-10
78114357	chr5:78114357:G:A	1.87894e-18	-4.25965e-10	-1.08175
78114358	chr5:78114358:A:T	1.8949e-18	-4.25965e-10	-1.0733
78114565	chr5:78114565:C:T	1.3452e-18	-4.25965e-10	-1.41592
78114912	chr5:78114912:T:C	9.37663e-19	-1.77683	-4.01506e-10
78115659	chr5:78115659:A:G	7.38591e-18	0.287109	-4.01506e-10
78115835	chr5:78115835:A:T	1.60593e-18	-4.25965e-10	-1.23876
78115919	chr5:78115919:A:C	1.77768e-18	-4.25965e-10	-1.13715
78116161	chr5:78116161:T:C	1.63969e-18	-4.25965e-10	-1.21796
78116244	chr5:78116244:C:T	1.07114e-17	1.96367	-1.30483
78116607	chr5:78116607:A:G	1.78152e-18	-4.25965e-10	-1.135
78116961	chr5:78116961:T:C	2.22114e-18	-4.25965e-10	-0.914446
78117030	chr5:78117030:T:C	5.27087e-18	1.29647	-1.34674
78117332	chr5:78117332:C:T	1.91648e-18	-4.25965e-10	-1.06198
78117333	chr5:78117333:G:A	1.90714e-18	-4.25965e-10	-1.06686
78117493	chr5:78117493:A:G	2.15814e-18	-4.25965e-10	-0.943218
78117700	chr5:78117700:T:C	2.9882e-18	-4.25965e-10	-0.617793
78118002	chr5:78118002:C:T	5.06559e-18	-4.25965e-10	-0.0899948
78118155	chr5:78118155:G:C	5.06559e-18	-4.25965e-10	-0.0899948
78118258	chr5:78118258:C:T	5.50579e-18	-4.25965e-10	-0.00666362
78118372	chr5:78118372:A:T	2.65247e-19	-1.94216	-1.0974
78118895	chr5:78118895:C:T	2.50248e-18	-4.25965e-10	-0.795184
78118961	chr5:78118961:T:G	4.8171e-18	-4.25965e-10	-0.140293
78119053	chr5:78119053:C:A	1.40469e-18	-4.25965e-10	-1.37264
78119254	chr5:78119254:G:A	1.83475e-19	-2.19032	-1.21782
78119356	chr5:78119356:C:T	2.42224e-19	-1.88942	-1.24094
78119479	chr5:78119479:G:A	2.47792e-18	-4.25965e-10	-0.805045
78119708	chr5:78119708:G:A	2.22e-18	-4.25965e-10	-0.914957
78119921	chr5:78119921:C:T	2.34628e-19	-1.87791	-1.2843
78120042	chr5:78120042:G:T	2.73405e-19	-1.86722	-1.14205
78120466	chr5:78120466:C:T	1.75532e-19	-2.03708	-1.41532
78120721	chr5:78120721:T:G	2.22749e-19	-1.92067	-1.2935
78120722	chr5:78120722:A:G	2.43841e-19	-1.87366	-1.25005
78120934	chr5:78120934:T:C	2.18587e-18	-4.25965e-10	-0.930453
78121160	chr5:78121160:C:A	2.40161e-19	-1.87748	-1.26143
78121442	chr5:78121442:T:C	2.67075e-19	-1.81387	-1.21882
78121443	chr5:78121443:G:A	3.06719e-19	-1.90738	-0.986904
78121750	chr5:78121750:G:A	2.00767e-18	-4.25965e-10	-1.01549
78122125	chr5:78122125:G:A	5.03635e-18	-4.25965e-10	-0.0957841
78122219	chr5:78122219:G:A	1.83731e-18	-4.25965e-10	-1.10416
78122380	chr5:78122380:T:C	5.03381e-18	-4.25965e-10	-0.096288
78122413	chr5:78122413:G:C	2.05317e-18	-4.25965e-10	-0.993078
78122430	chr5:78122430:T:C	1.73885e-19	-2.04764	-1.41419
78122784	chr5:78122784:T:C	1.78179e-19	-2.02533	-1.41211
78123042	chr5:78123042:G:A	1.48858e-18	-4.25965e-10	-1.31464
78123091	chr5:78123091:C:T	3.63418e-19	-1.6649	-1.05977
78123273	chr5:78123273:G:A	1.61326e-19	-2.12021	-1.41658
78123304	chr5:78123304:A:G	1.37364e-18	-4.25965e-10	-1.395
78123323	chr5:78123323:T:C	2.53865e-18	-4.25965e-10	-0.780832
78123534	chr5:78123534:G:A	1.34638e-18	-4.25965e-10	-1.41505
78123610	chr5:78123610:C:A	1.80291e-19	-2.01366	-1.41199
78123738	chr5:78123738:A:G	1.40412e-18	-4.25965e-10	-1.37305
78123753	chr5:78123753:C:G	2.13555e-18	-4.25965e-10	-0.953741
78124151	chr5:78124151:G:C	1.76762e-19	-2.03152	-1.41389
78124185	chr5:78124185:C:A	1.4258e-18	-4.25965e-10	-1.35773
78124306	chr5:78124306:AC:A	1.58438e-18	0.163191	-1.41546
78124498	chr5:78124498:C:A	4.56096e-18	-4.25965e-10	-0.194932
78124646	chr5:78124646:A:G	6.50115e-18	-4.25965e-10	0.159515
78124682	chr5:78124682:A:C	5.39203e-19	-1.88261	-0.447516
78124788	chr5:78124788:T:C	5.54443e-19	-1.8657	-0.436557
78125102	chr5:78125102:A:G	1.35144e-18	-4.25965e-10	-1.41129
78125307	chr5:78125307:C:G	6.38826e-18	-4.25965e-10	0.141997
78125723	chr5:78125723:TTCTC:T	1.61806e-18	-4.25965e-10	-1.23123
78125792	chr5:78125792:T:C	4.85064e-18	-4.25965e-10	-0.133354
78126023	chr5:78126023:G:A	5.64437e-18	-4.25965e-10	0.0181931
78126559	chr5:78126559:A:G	5.01671e-19	-1.9303	-0.471976
78127175	chr5:78127175:A:G	1.558e-17	-4.25965e-10	1.03352
78128179	chr5:78128179:A:C	1.83488e-18	-4.25965e-10	-1.10549
78128237	chr5:78128237:A:G	1.37337e-18	-4.25965e-10	-1.3952
78128238	chr5:78128238:G:C	5.07161e-18	0.326105	-0.414912
78129012	chr5:78129012:C:T	1.64153e-19	-2.1379	-1.38152
78129275	chr5:78129275:G:A	3.51552e-18	0.958831	-1.41411
78129651	chr5:78129651:C:T	1.06041e-17	0.648774	-4.01506e-10
78129963	chr5:78129963:A:T	3.75601e-19	-2.08039	-0.611298
78130259	chr5:78130259:G:A	6.99732e-19	-2.11762	0.0480976
78130292	chr5:78130292:G:T	2.34387e-18	-4.25965e-10	-0.86066
78130333	chr5:78130333:C:A	4.22959e-18	-4.25965e-10	-0.27036
78130881	chr5:78130881:G:C	1.34378e-18	-4.25965e-10	-1.41698
78131070	chr5:78131070:T:C	4.83399e-18	-4.25965e-10	-0.136792
78131373	chr5:78131373:G:A	1.54461e-18	-4.25965e-10	-1.27769
78131508	chr5:78131508:C:T	1.99816e-18	-4.25965e-10	-1.02024
78131635	chr5:78131635:AT:A	1.10037e-17	0.685768	-4.01506e-10
78131900	chr5:78131900:A:G	7.07772e-18	-4.25965e-10	0.244487
78132429	chr5:78132429:A:G	2.23489e-19	-1.83027	-1.38059
78132965	chr5:78132965:A:C	1.58892e-18	-4.25965e-10	-1.24941
78133974	chr5:78133974:A:G	5.86755e-18	-4.25965e-10	0.0569725
78134007	chr5:78134007:C:T	1.42464e-17	2.36007	-1.41603
78134028	chr5:78134028:G:A	2.97369e-18	-4.25965e-10	-0.622661
78134602	chr5:78134602:G:A	4.59699e-19	-1.99661	-0.493039
78135005	chr5:78135005:T:G	3.88855e-18	-4.25965e-10	-0.354429
78135443	chr5:78135443:T:C	3.04957e-18	-4.25965e-10	-0.597465
78135948	chr5:78135948:G:C	1.27628e-18	-1.626	0.157489
78136062	chr5:78136062:A:G	4.09483e-19	-2.1277	-0.477622
78136115	chr5:78136115:T:C	2.40372e-18	-4.25965e-10	-0.835445
78136424	chr5:78136424:T:C	1.1879e-17	0.762311	-4.01506e-10
78136518	chr5:78136518:C:T	1.35247e-18	-4.25965e-10	-1.41053
78136700	chr5:78136700:G:A	1.89574e-17	2.61576	-1.38603
78138842	chr5:78138842:T:C	5.25224e-18	-4.25965e-10	-0.0538103
78138865	chr5:78138865:T:G	1.34291e-18	-1.56842	0.150796
78139239	chr5:78139239:T:C	1.74295e-19	-2.06853	-1.39094
78139855	chr5:78139855:G:A	2.97244e-18	-4.25965e-10	-0.623081
78140145	chr5:78140145:C:T	1.79067e-17	2.57866	-1.40595
78140300	chr5:78140300:G:A	1.82125e-17	2.5988	-1.40916
78140576	chr5:78140576:C:T	1.30657e-17	0.857522	-4.01506e-10
78140611	chr5:78140611:C:T	6.30591e-19	-2.09175	-0.0818182
78140888	chr5:78140888:G:A	1.60426e-18	-4.25965e-10	-1.2398
78141447	chr5:78141447:A:T	8.89996e-19	-1.75229	-0.0767178
78141467	chr5:78141467:C:T	1.13785e-18	-2.16031	0.576985
78141468	chr5:78141468:G:A	2.14328e-18	-4.25965e-10	-0.950128
78141626	chr5:78141626:T:C	1.34372e-18	-4.25965e-10	-1.41702
78142044	chr5:78142044:T:C	2.01538e-17	2.70299	-1.41206
78142078	chr5:78142078:A:G	1.91986e-18	-4.25965e-10	-1.06021
78142638	chr5:78142638:TAA:T	5.70833e-19	-2.12091	-0.152213
78142771	chr5:78142771:C:G	8.07223e-19	-1.76996	-0.156664
78142799	chr5:78142799:A:G	2.86035e-18	-4.25965e-10	-0.661522
78142862	chr5:78142862:C:T	5.37573e-19	-2.1154	-0.217758
78143288	chr5:78143288:C:T	1.59101e-18	-4.25965e-10	-1.24809
78143777	chr5:78143777:G:A	1.79808e-17	2.58661	-1.40977
78143808	chr5:78143808:G:A	2.00196e-19	-2.03726	-1.28366
78143912	chr5:78143912:A:C	1.93307e-17	2.65492	-1.40569
78143986	chr5:78143986:C:T	1.77277e-17	2.56734	-1.40467
78144313	chr5:78144313:A:G	1.36924e-18	-4.25965e-10	-1.39821
78144372	chr5:78144372:G:C	1.79395e-19	-2.041	-1.38963
78144426	chr5:78144426:G:T	2.07889e-18	-4.25965e-10	-0.98063
78144580	chr5:78144580:G:GT	5.85604e-18	-4.25965e-10	0.0550081
78144821	chr5:78144821:T:C	2.54883e-17	2.73875	-1.21299
78145135	chr5:78145135:G:A	2.19454e-19	-1.94887	-1.2802
78145475	chr5:78145475:C:A	2.24254e-19	-1.93424	-1.2732
78145527	chr5:78145527:G:C	5.85604e-18	-4.25965e-10	0.0550081
78145623	chr5:78145623:T:C	1.7936e-17	2.58495	-1.41061
78145920	chr5:78145920:C:T	1.96117e-18	-4.25965e-10	-1.03893
78146190	chr5:78146190:T:C	1.60944e-18	-4.25965e-10	-1.23658
78146202	chr5:78146202:C:G	1.37983e-17	-4.25965e-10	0.912083
78146440	chr5:78146440:G:A	1.34421e-18	-4.25965e-10	-1.41666
78146743	chr5:78146743:T:C	1.3802e-17	2.31983	-1.40748
78146892	chr5:78146892:A:C	1.3637e-18	-4.25965e-10	-1.40226
78146967	chr5:78146967:A:C	1.95665e-19	-2.09942	-1.24439
78147076	chr5:78147076:A:G	6.00855e-19	-2.22187	-4.01506e-10
78147306	chr5:78147306:G:C	2.96132e-18	-4.25965e-10	-0.62683
78147553	chr5:78147553:T:A	1.61297e-17	2.46895	-1.40075
78147718	chr5:78147718:C:T	1.96796e-18	-4.25965e-10	-1.03547
78148085	chr5:78148085:A:G	6.01602e-19	-2.22062	-4.01506e-10
78148238	chr5:78148238:T:A	1.38227e-18	-4.25965e-10	-1.38874
78148269	chr5:78148269:G:A	2.45343e-17	2.53409	-1.04648
78148434	chr5:78148434:T:G	1.87964e-17	2.62511	-1.40391
78148457	chr5:78148457:G:A	1.7502e-17	2.55403	-1.40419
78148516	chr5:78148516:A:C	1.35762e-18	-4.25965e-10	-1.40673
78148525	chr5:78148525:C:A	4.19618e-19	-1.72968	-0.851194
78148751	chr5:78148751:T:C	1.69283e-17	2.52518	-1.40866
78149191	chr5:78149191:A:T	1.05128e-17	0.640125	-4.01506e-10
78149419	chr5:78149419:A:T	1.48275e-18	-4.25965e-10	-1.31856
78149424	chr5:78149424:G:A	3.62829e-18	-4.25965e-10	-0.423704
78149431	chr5:78149431:G:A	5.01693e-18	-0.099646	-4.01506e-10
78149687	chr5:78149687:G:A	1.37526e-18	-4.25965e-10	-1.39382
78150323	chr5:78150323:G:A	1.7977e-18	-4.25965e-10	-1.12595
78150552	chr5:78150552:G:GAAGT	2.5552e-19	-1.87733	-1.19959
78150602	chr5:78150602:G:A	1.4713e-18	-4.25965e-10	-1.32632
78150955	chr5:78150955:G:C	2.58838e-19	-1.64805	-1.41596
78151004	chr5:78151004:C:T	5.1913e-18	-4.25965e-10	-0.0654812
78151704	chr5:78151704:C:T	6.00793e-19	-2.22197	-4.01506e-10
78153083	chr5:78153083:T:C	3.53921e-18	-4.25965e-10	-0.44856
78155004	chr5:78155004:G:C	2.57763e-19	-2.05078	-1.0174
78155030	chr5:78155030:TG:T	1.53659e-18	-4.25965e-10	-1.2829
78155089	chr5:78155089:T:C	2.07742e-18	-4.25965e-10	-0.981339
78155126	chr5:78155126:T:C	1.67765e-18	-4.25965e-10	-1.19507
78155529	chr5:78155529:A:G	1.46779e-18	-4.25965e-10	-1.32871
78155609	chr5:78155609:A:T	1.39488e-18	-4.25965e-10	-1.37966
78155682	chr5:78155682:A:G	3.49708e-19	-2.12784	-0.635284
78155709	chr5:78155709:G:A	1.35568e-18	-4.25965e-10	-1.40816
78155887	chr5:78155887:T:C	2.35915e-18	-4.25965e-10	-0.854162
78156041	chr5:78156041:T:G	1.67296e-18	-4.25965e-10	-1.19787
78156385	chr5:78156385:T:C	1.63668e-18	-4.25965e-10	-1.2198
78156424	chr5:78156424:A:G	6.42936e-18	-4.25965e-10	0.14841
78157806	chr5:78157806:A:G	5.82997e-17	2.61931	-0.266174
78158028	chr5:78158028:T:C	1.11942e-18	-0.607704	-0.991954
78158490	chr5:78158490:GCTAA:G	2.63034e-19	-1.97616	-1.07178
78158596	chr5:78158596:A:C	2.00898e-19	-1.91296	-1.40446
78158759	chr5:78158759:C:A	1.34373e-18	-4.25965e-10	-1.41702
78159614	chr5:78159614:G:C	2.53132e-19	-1.9851	-1.10121
78159732	chr5:78159732:T:A	1.6578e-18	-4.25965e-10	-1.20697
78159741	chr5:78159741:C:T	2.36575e-17	2.85998	-1.40876
78160030	chr5:78160030:T:C	2.0655e-17	2.73018	-1.41469
78160257	chr5:78160257:G:A	2.92193e-19	-1.88077	-1.06204
78160792	chr5:78160792:T:C	1.37476e-18	-4.25965e-10	-1.39419
78161050	chr5:78161050:A:G	1.35584e-18	-4.25965e-10	-1.40804
78161107	chr5:78161107:G:A	2.19138e-18	-4.25965e-10	-0.927935
78161204	chr5:78161204:A:G	1.10652e-17	-4.25965e-10	0.691339
78161681	chr5:78161681:T:G	1.59106e-18	-4.25965e-10	-1.24807
78161871	chr5:78161871:T:C	2.91283e-19	-2.00983	-0.936096
78162081	chr5:78162081:G:C	1.62037e-18	-4.25965e-10	-1.22981
78162326	chr5:78162326:T:G	1.17011e-18	-1.79301	0.237643
78162518	chr5:78162518:A:T	1.35128e-18	-4.25965e-10	-1.41141
78163278	chr5:78163278:C:A	2.04145e-17	2.62314	-1.31936
78164113	chr5:78164113:A:G	7.80573e-18	-4.25965e-10	0.342393
78164232	chr5:78164232:A:G	1.71798e-18	-4.25965e-10	-1.17132
78164451	chr5:78164451:G:A	9.52305e-19	-1.76133	-4.01506e-10
78164612	chr5:78164612:G:T	4.43505e-18	-4.25965e-10	-0.222925
78164637	chr5:78164637:G:C	6.57456e-17	2.75592	-0.282589
78164750	chr5:78164750:C:T	6.07699e-18	-4.25965e-10	0.0920448
78164815	chr5:78164815:T:C	7.76586e-18	-4.25965e-10	0.337273
78164888	chr5:78164888:G:A	1.43177e-17	0.94903	-4.01506e-10
78165484	chr5:78165484:AGTT:A	2.01952e-19	-2.14115	-1.17103
78165517	chr5:78165517:T:C	1.60224e-18	-4.25965e-10	-1.24106
78165742	chr5:78165742:A:G	5.29375e-17	2.663	-0.406353
78165924	chr5:78165924:C:T	3.48574e-18	-4.25965e-10	-0.463785
78166337	chr5:78166337:T:C	3.60885e-18	-4.25965e-10	-0.429077
78166653	chr5:78166653:T:C	1.78051e-18	-4.25965e-10	-1.13556
78166776	chr5:78166776:G:A	2.13552e-18	-4.25965e-10	-0.953755
78167660	chr5:78167660:T:C	5.48556e-18	-4.25965e-10	-0.010346
78167942	chr5:78167942:G:A	1.16014e-18	-1.63365	0.0697239
78168129	chr5:78168129:A:G	1.54048e-18	-4.25965e-10	-1.28037
78168137	chr5:78168137:A:G	2.85216e-18	-4.25965e-10	-0.664387
78168593	chr5:78168593:T:C	2.86924e-18	-4.25965e-10	-0.658418
78168616	chr5:78168616:C:T	2.20524e-18	-4.25965e-10	-0.92163
78168720	chr5:78168720:G:A	1.13768e-17	1.96221	-1.2431
78168888	chr5:78168888:CTTGACA:C	1.62982e-18	-4.25965e-10	-1.22399
78168900	chr5:78168900:G:A	3.43965e-18	-4.25965e-10	-0.477096
78169219	chr5:78169219:T:C	1.12317e-18	-1.59631	-4.01506e-10
78169253	chr5:78169253:ATG:A	1.91072e-19	-1.95417	-1.4134
78169278	chr5:78169278:C:T	2.52756e-19	-2.01216	-1.07563
78170175	chr5:78170175:C:G	1.29676e-18	-1.82122	0.368625
78170225	chr5:78170225:A:G	1.59779e-18	-4.25965e-10	-1.24384
78170520	chr5:78170520:T:C	4.37087e-18	-4.25965e-10	-0.237503
78170831	chr5:78170831:C:G	6.1248e-17	2.68687	-0.284408
78170927	chr5:78170927:G:T	4.55749e-18	-0.195693	-4.01506e-10
78170964	chr5:78170964:T:C	1.40835e-18	-4.25965e-10	-1.37005
78171022	chr5:78171022:T:G	1.36917e-18	-4.25965e-10	-1.39826
78171151	chr5:78171151:T:C	7.87387e-18	-4.25965e-10	0.351085
78171514	chr5:78171514:A:G	3.83952e-18	-4.25965e-10	-0.367118
78171579	chr5:78171579:T:C	6.28101e-19	-2.17752	-4.01506e-10
78171724	chr5:78171724:C:T	2.63669e-17	2.97195	-1.41231
78172563	chr5:78172563:T:C	7.67362e-19	-1.97726	-4.01506e-10
78172680	chr5:78172680:C:A	1.34444e-18	-4.25965e-10	-1.41648
78172718	chr5:78172718:G:A	1.20096e-17	-4.25965e-10	0.773245
78172843	chr5:78172843:C:T	1.48788e-18	-1.809	0.493883
78173203	chr5:78173203:T:C	5.52012e-17	2.5798	-0.28128
78173975	chr5:78173975:G:A	1.43049e-18	-4.25965e-10	-1.35445
78174445	chr5:78174445:G:A	1.62082e-18	-4.25965e-10	-1.22953
78174539	chr5:78174539:C:CAGCACAGCAAATACTGT	1.35761e-18	-4.25965e-10	-1.40674
78174730	chr5:78174730:A:G	1.46627e-18	-1.7463	0.416556
78175279	chr5:78175279:A:G	1.88827e-17	2.64262	-1.41684
78175483	chr5:78175483:G:A	1.65261e-18	-4.25965e-10	-1.21011
78175506	chr5:78175506:C:T	2.85761e-18	-4.25965e-10	-0.662479
78175529	chr5:78175529:G:A	2.63599e-18	-4.25965e-10	-0.743207
78175677	chr5:78175677:C:G	1.35984e-18	-4.25965e-10	-1.4051
78176609	chr5:78176609:T:C	2.39134e-19	-2.07495	-1.06824
78177341	chr5:78177341:A:G	2.56185e-19	-2.05427	-1.02005
78177595	chr5:78177595:T:C	1.52393e-18	-1.71184	0.420671
78177818	chr5:78177818:C:T	1.62486e-18	-4.25965e-10	-1.22704
78178084	chr5:78178084:G:A	3.27116e-18	-4.25965e-10	-0.52732
78178512	chr5:78178512:C:T	1.62628e-18	-4.25965e-10	-1.22617
78178810	chr5:78178810:G:C	1.60304e-18	-4.25965e-10	-1.24057
78179354	chr5:78179354:T:C	5.8463e-19	-1.91424	-0.334998
78180102	chr5:78180102:C:G	6.48596e-18	-4.25965e-10	0.157175
78180465	chr5:78180465:A:G	2.5353e-19	-2.068	-1.01674
78180488	chr5:78180488:A:C	5.31776e-18	-4.25965e-10	-0.0414122
78180692	chr5:78180692:C:A	7.8364e-18	-4.25965e-10	0.346315
78181810	chr5:78181810:C:G	2.86469e-18	-4.25965e-10	-0.660005
78182157	chr5:78182157:C:T	3.70816e-17	2.21758	-0.316924
78182930	chr5:78182930:G:A	1.68054e-18	-4.25965e-10	-1.19335
78183792	chr5:78183792:A:C	2.06179e-18	-4.25965e-10	-0.98889
78183823	chr5:78183823:C:T	1.34973e-18	-4.25965e-10	-1.41256
78183857	chr5:78183857:A:C	1.83565e-17	2.61445	-1.41693
78183924	chr5:78183924:T:C	7.12217e-17	2.85637	-0.303039
78183926	chr5:78183926:T:C	1.19166e-18	-1.53712	-4.01506e-10
78184410	chr5:78184410:G:A	9.12444e-19	-1.80409	-4.01506e-10
78184510	chr5:78184510:C:T	7.95788e-18	-4.25965e-10	0.361697
78184550	chr5:78184550:TG:T	5.40687e-18	-4.25965e-10	-0.0247936
78185172	chr5:78185172:A:G	1.66901e-18	-4.25965e-10	-1.20024
78185653	chr5:78185653:G:A	7.80019e-18	-4.25965e-10	0.341683
78185707	chr5:78185707:A:T	1.44026e-18	-1.34764	-4.01506e-10
78186386	chr5:78186386:C:T	1.37834e-18	-1.81532	0.423734
78186476	chr5:78186476:G:A	2.85896e-17	3.05761	-1.41703
78187371	chr5:78187371:T:C	1.59945e-18	-4.25965e-10	-1.24281
78187402	chr5:78187402:T:C	1.62364e-18	-4.25965e-10	-1.2278
78187451	chr5:78187451:A:T	1.55463e-18	-4.25965e-10	-1.27123
78188032	chr5:78188032:G:A	1.34458e-18	-4.25965e-10	-1.41639
78188582	chr5:78188582:C:T	1.9309e-18	-4.25965e-10	-1.05448
78188995	chr5:78188995:C:T	1.7803e-18	-4.25965e-10	-1.13568
78189120	chr5:78189120:C:T	1.34421e-18	-4.25965e-10	-1.41666
78189249	chr5:78189249:A:T	3.80377e-17	1.94913	-0.0230149
78189263	chr5:78189263:A:T	2.77677e-17	3.02749	-1.41608
78189304	chr5:78189304:C:G	2.73403e-19	-2.01511	-0.994163
78189356	chr5:78189356:T:C	7.02705e-18	-4.25965e-10	0.237303
78189634	chr5:78189634:C:T	2.42584e-17	2.89315	-1.41686
78189734	chr5:78189734:G:A	2.25072e-17	2.81837	-1.417
78190159	chr5:78190159:T:G	2.64437e-17	2.9794	-1.41685
78190253	chr5:78190253:T:C	1.6547e-18	-4.25965e-10	-1.20884
78190651	chr5:78190651:T:C	1.52458e-18	-4.25965e-10	-1.29075
78190777	chr5:78190777:C:T	5.93047e-17	2.53138	-0.161154
78191420	chr5:78191420:C:T	8.63425e-18	-4.25965e-10	0.443272
78192168	chr5:78192168:A:G	3.01259e-17	3.10795	-1.41503
78192470	chr5:78192470:T:C	5.61309e-17	2.38813	-0.0729049
78192860	chr5:78192860:T:C	1.70228e-18	-1.66311	0.482617
78192980	chr5:78192980:A:G	1.65935e-18	-4.25965e-10	-1.20604
78193520	chr5:78193520:A:G	2.43054e-19	-2.08497	-1.04197
78193648	chr5:78193648:TCAAA:T	1.63952e-18	-4.25965e-10	-1.21806
78193949	chr5:78193949:A:C	1.65614e-18	-4.25965e-10	-1.20797
78194161	chr5:78194161:G:A	2.86208e-18	-4.25965e-10	-0.660916
78194670	chr5:78194670:A:G	1.71989e-18	-4.25965e-10	-1.1702
78194772	chr5:78194772:G:T	1.86859e-17	2.63103	-1.41573
78195546	chr5:78195546:G:A	1.35697e-18	-4.25965e-10	-1.40721
78195959	chr5:78195959:G:A	2.77623e-17	3.02769	-1.41648
78196286	chr5:78196286:T:C	3.07885e-17	3.13166	-1.41698
78196340	chr5:78196340:G:C	1.3547e-18	-4.25965e-10	-1.40889
78196584	chr5:78196584:A:AT	6.96701e-18	-4.25965e-10	0.228721
78196952	chr5:78196952:G:C	1.58259e-18	-4.25965e-10	-1.2534
78197114	chr5:78197114:T:C	1.62676e-18	-4.25965e-10	-1.22587
78197190	chr5:78197190:T:C	2.87212e-18	-4.25965e-10	-0.657413
78197261	chr5:78197261:T:G	1.38304e-15	4.92497	0.594608
78197754	chr5:78197754:A:G	2.80384e-18	-4.25965e-10	-0.681475
78197787	chr5:78197787:G:A	8.5983e-19	-1.86348	-4.01506e-10
78198937	chr5:78198937:T:C	6.72631e-18	-4.25965e-10	0.193562
78199207	chr5:78199207:A:G	2.53297e-19	-2.08593	-0.99973
78200279	chr5:78200279:G:A	1.48429e-18	-4.25965e-10	-1.31753
78200955	chr5:78200955:T:C	2.84259e-18	-4.25965e-10	-0.667748
78201130	chr5:78201130:T:C	9.53618e-16	4.65975	0.488051
78201833	chr5:78201833:C:T	1.73642e-18	-4.25965e-10	-1.16064
78201953	chr5:78201953:C:G	2.9512e-19	-2.03995	-0.892885
78202174	chr5:78202174:C:T	2.12196e-17	2.51438	-1.17192
78202318	chr5:78202318:T:C	4.54627e-18	0.648231	-0.846389
78202374	chr5:78202374:C:T	6.02826e-19	-2.21859	-4.01506e-10
78203022	chr5:78203022:G:A	9.38063e-16	4.53624	0.595115
78203263	chr5:78203263:G:T	6.02053e-19	-2.21988	-4.01506e-10
78203738	chr5:78203738:C:T	1.34875e-18	-4.25965e-10	-1.41329
78203924	chr5:78203924:T:C	7.25872e-18	0.269738	-4.01506e-10
78204139	chr5:78204139:C:T	2.84114e-18	-4.25965e-10	-0.668261
78204273	chr5:78204273:C:T	6.23917e-19	-2.1842	-4.01506e-10
78204292	chr5:78204292:A:G	1.41317e-18	-4.25965e-10	-1.36663
78204378	chr5:78204378:A:C	1.61275e-18	-4.25965e-10	-1.23452
78204841	chr5:78204841:A:G	1.30385e-17	1.14673	-0.291287
78205444	chr5:78205444:C:T	2.92605e-18	-4.25965e-10	-0.63881
78205549	chr5:78205549:T:C	8.75269e-16	4.7056	0.356471
78205676	chr5:78205676:G:A	1.60944e-18	-4.25965e-10	-1.23658
78205733	chr5:78205733:T:C	4.13064e-16	2.47445	1.83669
78205891	chr5:78205891:T:C	1.82143e-17	2.47661	-1.28687
78206191	chr5:78206191:G:A	1.74925e-18	-4.25965e-10	-1.15328
78206635	chr5:78206635:G:T	1.35444e-18	-4.25965e-10	-1.40908
78206659	chr5:78206659:T:C	1.66835e-18	-4.25965e-10	-1.20063
78206965	chr5:78206965:T:C	3.29796e-18	-4.25965e-10	-0.519162
78207213	chr5:78207213:G:A	8.53425e-19	-1.87096	-4.01506e-10
78207646	chr5:78207646:C:T	1.1492e-17	1.04515	-0.315965
78207815	chr5:78207815:G:C	1.41783e-18	-4.25965e-10	-1.36334
78208136	chr5:78208136:T:A	1.61901e-18	-4.25965e-10	-1.23065
78208138	chr5:78208138:C:T	7.01343e-16	4.53417	0.306361
78208585	chr5:78208585:C:G	1.63289e-18	-4.25965e-10	-1.22211
78208603	chr5:78208603:T:C	2.07052e-16	2.77803	0.842478
78208621	chr5:78208621:A:G	1.36204e-17	1.13482	-0.235714
78208637	chr5:78208637:T:C	1.61811e-18	-4.25965e-10	-1.23121
78208758	chr5:78208758:T:C	7.30758e-16	4.63095	0.250664
78208937	chr5:78208937:A:AAT	1.47901e-18	-0.822476	-0.498619
78209128	chr5:78209128:T:C	1.6559e-18	-4.25965e-10	-1.20812
78209165	chr5:78209165:C:T	5.41172e-18	-4.25965e-10	-0.0238982
78209386	chr5:78209386:A:C	1.64721e-18	-4.25965e-10	-1.21338
78209717	chr5:78209717:T:C	2.11546e-17	2.54771	-1.20832
78210052	chr5:78210052:C:T	2.86947e-19	-2.03383	-0.927093
78210274	chr5:78210274:G:A	1.4337e-18	-4.25965e-10	-1.3522
78210375	chr5:78210375:G:C	1.20102e-17	1.2943	-0.521011
78210680	chr5:78210680:A:C	1.19919e-17	1.05498	-0.283213
78210861	chr5:78210861:C:T	6.68753e-18	-4.25965e-10	0.18778
78210946	chr5:78210946:A:G	1.22145e-17	1.1063	-0.316145
78211017	chr5:78211017:G:A	1.64347e-18	-4.25965e-10	-1.21565
78211132	chr5:78211132:C:T	3.00327e-19	-1.97446	-0.940891
78211930	chr5:78211930:C:T	1.64109e-18	-4.25965e-10	-1.2171
78212049	chr5:78212049:G:A	1.64983e-18	-4.25965e-10	-1.2118
78212144	chr5:78212144:G:C	6.82048e-18	0.70064	-0.493175
78212335	chr5:78212335:G:A	9.03335e-19	-0.944677	-0.869449
78212594	chr5:78212594:G:T	2.84707e-18	-4.25965e-10	-0.666175
78212602	chr5:78212602:G:A	7.395e-16	4.34939	0.544123
78212978	chr5:78212978:T:C	6.29953e-16	3.98612	0.747061
78213069	chr5:78213069:T:C	9.62201e-19	-1.751	-4.01506e-10
78213179	chr5:78213179:T:G	5.67818e-18	-4.25965e-10	0.0241665
78213181	chr5:78213181:G:A	1.34392e-17	0.885712	-4.01506e-10
78213220	chr5:78213220:G:A	4.32244e-18	0.656498	-0.905142
78213632	chr5:78213632:C:T	2.85345e-18	-4.25965e-10	-0.663935
78213674	chr5:78213674:C:T	4.7868e-18	0.63829	-0.784894
78213721	chr5:78213721:C:T	2.85127e-18	-4.25965e-10	-0.664701
78213731	chr5:78213731:C:T	5.81945e-18	0.048741	-4.01506e-10
78214746	chr5:78214746:A:G	1.72521e-18	-4.25965e-10	-1.16712
78214886	chr5:78214886:C:T	4.95503e-18	0.627636	-0.739697
78215170	chr5:78215170:T:C	1.41336e-18	-4.25965e-10	-1.36649
78215952	chr5:78215952:T:C	4.15367e-18	-4.25965e-10	-0.288473
78216154	chr5:78216154:T:C	1.70911e-18	-4.25965e-10	-1.17649
78216334	chr5:78216334:G:A	8.56355e-18	1.06548	-0.630428
78216744	chr5:78216744:T:C	2.81845e-18	-4.25965e-10	-0.676279
78216899	chr5:78216899:A:G	2.81105e-18	-4.25965e-10	-0.678907
78217339	chr5:78217339:T:C	2.85221e-18	-4.25965e-10	-0.664372
78217413	chr5:78217413:A:C	4.36249e-16	4.17484	0.190908
78217864	chr5:78217864:A:G	6.57938e-18	1.17071	-0.999235
78218114	chr5:78218114:T:C	1.63809e-18	-4.25965e-10	-1.21893
78218153	chr5:78218153:T:C	1.4702e-17	2.38522	-1.4097
78218256	chr5:78218256:A:G	1.92493e-18	-4.25965e-10	-1.05758
78218349	chr5:78218349:C:A	1.54883e-16	1.68149	1.64872
78219497	chr5:78219497:T:A	2.85911e-18	-4.25965e-10	-0.661954
78219913	chr5:78219913:A:G	4.45183e-18	0.814055	-1.0332
78220926	chr5:78220926:A:G	2.1568e-18	-4.25965e-10	-0.943841
78221566	chr5:78221566:C:T	1.38995e-18	-1.3832	-4.01506e-10
78221815	chr5:78221815:C:G	4.79888e-18	0.640564	-0.784647
78222326	chr5:78222326:G:A	6.04395e-19	-2.21599	-4.01506e-10
78223090	chr5:78223090:A:G	1.85439e-18	-0.993394	-0.101513
78223235	chr5:78223235:T:C	2.06271e-19	-1.89287	-1.39816
78223500	chr5:78223500:AAC:A	2.45733e-16	4.66357	-0.871794
78223684	chr5:78223684:G:A	2.54744e-16	4.67677	-0.848972
78223688	chr5:78223688:G:T	2.9947e-19	-1.98201	-0.93619
78223731	chr5:78223731:T:G	9.29162e-19	-1.78594	-4.01506e-10
78224378	chr5:78224378:A:G	3.14614e-18	-4.25965e-10	-0.56629
78224412	chr5:78224412:T:C	2.95918e-19	-2.05797	-0.872169
78224604	chr5:78224604:A:G	2.15581e-18	-4.25965e-10	-0.9443
78225228	chr5:78225228:T:C	1.868e-19	-2.01737	-1.37281
78225882	chr5:78225882:A:G	1.10981e-17	-4.25965e-10	0.694305
78226035	chr5:78226035:T:C	2.15016e-18	-4.25965e-10	-0.946922
78226083	chr5:78226083:G:A	2.47899e-16	4.65253	-0.851975
78226213	chr5:78226213:G:A	2.56419e-16	4.67492	-0.840576
78226233	chr5:78226233:T:C	1.61952e-18	-4.25965e-10	-1.23034
78226533	chr5:78226533:T:C	1.34803e-18	-4.25965e-10	-1.41382
78226796	chr5:78226796:T:A	3.52089e-18	-4.25965e-10	-0.45375
78226889	chr5:78226889:C:T	6.20169e-19	-2.19023	-4.01506e-10
78227268	chr5:78227268:G:A	2.87275e-16	4.79512	-0.847148
78227952	chr5:78227952:CAT:C	1.38473e-18	-4.25965e-10	-1.38696
78228180	chr5:78228180:T:G	1.47887e-18	-4.25965e-10	-1.32119
78228267	chr5:78228267:A:G	2.79812e-16	4.6885	-0.766849
78228370	chr5:78228370:A:C	1.7219e-17	2.54517	-1.41162
78228442	chr5:78228442:A:C	1.35469e-18	-4.25965e-10	-1.40889
78228820	chr5:78228820:C:T	2.74452e-16	4.71271	-0.810393
78228993	chr5:78228993:C:A	3.79692e-18	-4.25965e-10	-0.378275
78229421	chr5:78229421:A:G	5.41626e-16	4.26525	0.316866
78229481	chr5:78229481:C:T	6.23873e-18	-4.25965e-10	0.118312
78229612	chr5:78229612:A:G	6.93742e-16	4.40987	0.419764
78229748	chr5:78229748:A:T	1.50903e-16	4.23083	-0.92666
78229971	chr5:78229971:T:C	5.20275e-18	0.621867	-0.685145
78230018	chr5:78230018:G:A	6.62115e-19	-0.79175	-1.33303
78230160	chr5:78230160:C:T	2.76689e-16	4.70102	-0.790589
78230350	chr5:78230350:C:T	1.57005e-18	-4.25965e-10	-1.26136
78230371	chr5:78230371:A:G	3.13513e-16	4.86283	-0.827449
78230656	chr5:78230656:ACCAAGTTCCACTTCC:A	1.67969e-17	2.52244	-1.41371
78230997	chr5:78230997:G:A	1.59698e-18	-4.25965e-10	-1.24435
78231027	chr5:78231027:A:G	3.5889e-16	4.91454	-0.74399
78231330	chr5:78231330:C:T	1.35738e-18	-4.25965e-10	-1.40691
78231859	chr5:78231859:C:T	5.36151e-18	0.662034	-0.695252
78231969	chr5:78231969:A:C	1.8917e-18	-4.25965e-10	-1.07499
78232453	chr5:78232453:T:C	2.32839e-16	4.63157	-0.893688
78232468	chr5:78232468:T:C	2.28378e-16	4.58891	-0.870372
78232775	chr5:78232775:C:T	2.2704e-18	-4.25965e-10	-0.892507
78232886	chr5:78232886:T:C	1.70742e-18	-4.25965e-10	-1.17748
78233023	chr5:78233023:T:C	3.37505e-18	0.452686	-0.948741
78233295	chr5:78233295:A:G	6.01301e-16	4.3791	0.307527
78233320	chr5:78233320:G:A	1.96586e-19	-1.92776	-1.41136
78233350	chr5:78233350:C:G	2.87658e-19	-2.00473	-0.953721
78233384	chr5:78233384:C:A	1.37075e-18	-4.25965e-10	-1.3971
78233413	chr5:78233413:T:G	2.00527e-18	-4.25965e-10	-1.01669
78233478	chr5:78233478:G:A	2.70754e-19	-2.06127	-0.957739
78233722	chr5:78233722:A:G	3.63805e-18	-4.25965e-10	-0.421016
78233885	chr5:78233885:G:A	5.12148e-18	-4.25965e-10	-0.0790209
78234521	chr5:78234521:G:A	2.44723e-18	-4.25965e-10	-0.81751
78234735	chr5:78234735:A:G	2.25062e-16	4.5068	-0.802886
78235445	chr5:78235445:G:A	1.83012e-18	-4.25965e-10	-1.10808
78235577	chr5:78235577:C:A	1.58638e-18	-4.25965e-10	-1.25101
78235712	chr5:78235712:G:A	4.96661e-18	-4.25965e-10	-0.109727
78236244	chr5:78236244:T:C	9.85476e-18	1.98701	-1.41153
78236451	chr5:78236451:G:A	1.3438e-18	-4.25965e-10	-1.41696
78236685	chr5:78236685:G:C	2.82291e-19	-2.01293	-0.964351
78236912	chr5:78236912:G:A	2.03556e-16	4.71291	-1.10943
78236990	chr5:78236990:T:C	2.39965e-18	-4.25965e-10	-0.837143
78237807	chr5:78237807:T:C	1.99638e-16	4.46839	-0.884352
78237879	chr5:78237879:A:G	1.30519e-18	-1.44612	-4.01506e-10
78238247	chr5:78238247:C:T	2.97462e-16	4.26854	-0.28572
78238643	chr5:78238643:G:A	1.53498e-18	-4.25965e-10	-1.28395
78239158	chr5:78239158:T:C	1.35042e-18	-4.25965e-10	-1.41205
78239336	chr5:78239336:T:C	2.00884e-16	4.51624	-0.92598
78239411	chr5:78239411:CAG:C	9.99123e-18	1.98957	-1.40033
78239652	chr5:78239652:G:A	2.05661e-19	-2.11165	-1.18234
78240086	chr5:78240086:C:T	6.5818e-19	-0.900382	-1.23036
78240296	chr5:78240296:T:C	1.64005e-18	-4.25965e-10	-1.21774
78240408	chr5:78240408:T:C	1.46143e-18	-4.25965e-10	-1.33305
78240651	chr5:78240651:T:G	4.72432e-18	0.635451	-0.795192
78240681	chr5:78240681:T:C	1.78761e-18	-4.25965e-10	-1.13159
78241091	chr5:78241091:A:G	2.44078e-18	-4.25965e-10	-0.820146
78241547	chr5:78241547:A:C	1.82365e-16	3.74907	-0.255522
78241989	chr5:78241989:T:A	1.34933e-18	-4.25965e-10	-1.41286
78242278	chr5:78242278:G:A	1.29911e-18	-1.45079	-4.01506e-10
78242368	chr5:78242368:C:T	7.90847e-18	1.7578	-1.40233
78242500	chr5:78242500:G:A	3.97036e-18	0.624629	-0.958235
78242532	chr5:78242532:G:A	3.45211e-18	-4.25965e-10	-0.473479
78242771	chr5:78242771:A:G	2.81205e-19	-2.02431	-0.956824
78242830	chr5:78242830:T:C	1.81847e-18	-4.25965e-10	-1.11447
78243137	chr5:78243137:T:C	6.76181e-19	-2.10376	-4.01506e-10
78243174	chr5:78243174:C:A	2.624e-18	-4.25965e-10	-0.747765
78243560	chr5:78243560:A:ATAG	9.43627e-18	1.94324	-1.41115
78244113	chr5:78244113:T:C	2.93481e-19	-2.02766	-0.910743
78244213	chr5:78244213:C:T	3.3297e-18	-4.25965e-10	-0.509583
78244960	chr5:78244960:A:G	1.09531e-17	-4.25965e-10	0.68116
78245280	chr5:78245280:T:G	1.34377e-18	-4.25965e-10	-1.41698
78245367	chr5:78245367:G:A	1.37366e-18	-4.25965e-10	-1.39499
78245462	chr5:78245462:T:C	1.39159e-18	-4.25965e-10	-1.38202
78245496	chr5:78245496:C:T	1.42775e-18	-4.25965e-10	-1.35637
78245657	chr5:78245657:C:T	2.10683e-17	2.13406	-0.798753
78245698	chr5:78245698:C:G	1.34593e-18	-4.25965e-10	-1.41538
78245859	chr5:78245859:G:A	1.35841e-18	-4.25965e-10	-1.40615
78245918	chr5:78245918:A:G	6.03406e-19	-2.21763	-4.01506e-10
78246238	chr5:78246238:C:G	1.39099e-18	-4.25965e-10	-1.38245
78246470	chr5:78246470:T:C	1.64663e-18	-4.25965e-10	-1.21373
78246714	chr5:78246714:T:TC	3.9759e-18	-0.332212	-4.01506e-10
78246735	chr5:78246735:G:A	1.04544e-16	1.55655	1.3806
78246819	chr5:78246819:T:C	2.96299e-18	-4.25965e-10	-0.626265
78247332	chr5:78247332:C:T	4.78883e-18	1.20601	-1.35219
78247337	chr5:78247337:C:T	2.39646e-18	-0.838473	-4.01506e-10
78247387	chr5:78247387:T:G	1.77009e-18	-4.25965e-10	-1.14143
78247534	chr5:78247534:G:A	4.48822e-18	1.20123	-1.41224
78247887	chr5:78247887:C:T	1.54868e-18	-4.25965e-10	-1.27506
78248005	chr5:78248005:G:A	5.96277e-18	1.48962	-1.41654
78248688	chr5:78248688:C:A	1.82463e-17	2.40537	-1.21388
78248732	chr5:78248732:A:G	1.34976e-18	-4.25965e-10	-1.41253
78248992	chr5:78248992:T:A	1.64302e-18	-1.21593	-4.01506e-10
78249529	chr5:78249529:A:AG	1.60398e-18	-4.25965e-10	-1.23998
78249552	chr5:78249552:A:G	1.80193e-18	-0.141064	-0.982543
78250088	chr5:78250088:A:C	1.38111e-18	-4.25965e-10	-1.38958
78250608	chr5:78250608:G:A	7.23319e-19	-2.15494	0.118575
78250972	chr5:78250972:A:G	2.56836e-16	1.72017	2.1158
78251113	chr5:78251113:G:C	1.34431e-18	-4.25965e-10	-1.41659
78251220	chr5:78251220:AAC:A	6.99618e-19	-2.15564	0.085953
78251307	chr5:78251307:G:A	1.98073e-18	-0.00738295	-1.02162
78251373	chr5:78251373:G:C	2.46848e-17	2.66082	-1.16709
78252505	chr5:78252505:CAG:C	1.6015e-18	-4.25965e-10	-1.24153
78252572	chr5:78252572:G:A	1.58835e-18	-4.25965e-10	-1.24977
78252653	chr5:78252653:G:A	2.4199e-17	2.65548	-1.18163
78252847	chr5:78252847:C:T	8.21882e-18	0.393962	-4.01506e-10
78253560	chr5:78253560:C:T	1.72121e-18	-4.25965e-10	-1.16944
78253652	chr5:78253652:G:C	6.02226e-18	1.50001	-1.41701
78254038	chr5:78254038:A:G	8.6413e-19	-2.15677	0.298277
78254416	chr5:78254416:A:G	5.39541e-18	-4.25965e-10	-0.026916
78254492	chr5:78254492:G:A	1.39415e-17	-4.25965e-10	0.922404
78254698	chr5:78254698:G:A	1.77524e-18	0.0968248	-1.23535
78255465	chr5:78255465:TA:T	1.79556e-16	1.43506	2.04297
78255486	chr5:78255486:A:G	1.66075e-18	-1.2052	-4.01506e-10
78255729	chr5:78255729:T:C	2.78629e-18	-4.25965e-10	-0.687755
78255874	chr5:78255874:T:C	1.85975e-18	-4.25965e-10	-1.09202
78255896	chr5:78255896:A:G	9.07786e-17	1.45975	1.33621
78256100	chr5:78256100:G:A	2.56835e-18	-4.25965e-10	-0.769202
78256190	chr5:78256190:T:C	2.55757e-18	-4.25965e-10	-0.773406
78256716	chr5:78256716:A:G	3.18179e-18	-4.25965e-10	-0.555022
78257066	chr5:78257066:T:A	2.86014e-17	2.53358	-0.892588
78257175	chr5:78257175:A:G	1.35403e-18	-4.25965e-10	-1.40938
78257452	chr5:78257452:T:A	1.74266e-18	0.030087	-1.18714
78257753	chr5:78257753:T:C	5.23358e-18	1.3567	-1.41406
78257979	chr5:78257979:C:A	1.96832e-18	-0.00310402	-1.03218
78258518	chr5:78258518:C:T	2.42425e-17	2.59433	-1.11869
78259046	chr5:78259046:G:A	2.60297e-18	-4.25965e-10	-0.755811
78259135	chr5:78259135:C:T	2.50521e-18	-4.25965e-10	-0.794092
78259732	chr5:78259732:C:T	2.99679e-18	-4.25965e-10	-0.614924
78260206	chr5:78260206:G:A	6.72714e-19	-2.22164	0.112738
78260287	chr5:78260287:C:A	1.72754e-18	0.0444446	-1.21021
78260525	chr5:78260525:C:T	1.46615e-18	-0.097678	-1.23215
78260526	chr5:78260526:G:A	1.55268e-18	-4.25965e-10	-1.27248
78260552	chr5:78260552:C:G	1.44938e-18	-4.25965e-10	-1.34133
78260581	chr5:78260581:G:A	2.94641e-18	0.062098	-0.693974
78261296	chr5:78261296:A:G	2.57925e-18	-4.25965e-10	-0.764965
78261813	chr5:78261813:A:G	1.62488e-17	-0.113264	1.18882
78262011	chr5:78262011:C:T	1.94659e-18	-4.25965e-10	-1.04639
78263114	chr5:78263114:A:G	1.14618e-18	-0.82594	-0.750094
78263832	chr5:78263832:G:A	5.19183e-18	-4.25965e-10	-0.0653794
78263838	chr5:78263838:C:T	1.50974e-18	-0.16779	-1.13274
78264050	chr5:78264050:C:T	1.38728e-18	-4.25965e-10	-1.38512
78264553	chr5:78264553:C:T	1.55329e-18	-0.150922	-1.12116
78264697	chr5:78264697:T:C	1.37758e-18	-0.612786	-0.779353
78264811	chr5:78264811:T:C	3.61831e-18	-0.190731	-0.235726
78266054	chr5:78266054:T:C	3.64046e-18	-4.25965e-10	-0.420354
78266107	chr5:78266107:A:AT	1.40823e-18	-0.252502	-1.11763
78266221	chr5:78266221:TAACTA:T	1.38169e-18	-4.25965e-10	-1.38916
78266358	chr5:78266358:T:C	1.46459e-18	-0.217442	-1.11344
78267081	chr5:78267081:C:G	1.38399e-18	-0.27177	-1.11573
78267352	chr5:78267352:A:G	4.01786e-18	-0.255726	-0.06599
78267439	chr5:78267439:G:A	8.86301e-18	0.992317	-0.522895
78268212	chr5:78268212:CTT:C	3.49258e-18	-4.25965e-10	-0.461825
78268747	chr5:78268747:A:G	9.1835e-17	0.938655	1.86887
78268963	chr5:78268963:T:C	1.07053e-16	1.19036	1.7705
78269206	chr5:78269206:A:AC	1.30105e-18	-0.277081	-1.17221
78269348	chr5:78269348:T:C	4.1127e-18	-4.25965e-10	-0.298385
78269847	chr5:78269847:T:C	6.0405e-19	-2.21656	-4.01506e-10
78270511	chr5:78270511:C:T	1.34964e-18	-0.269325	-1.1433
78270522	chr5:78270522:T:C	1.8766e-18	-4.25965e-10	-1.083
78270643	chr5:78270643:G:A	5.46124e-19	-1.09039	-1.22698
78270915	chr5:78270915:C:T	1.50265e-18	-0.207836	-1.0974
78270994	chr5:78270994:A:C	1.4023e-18	-4.25965e-10	-1.37435
78271034	chr5:78271034:A:G	1.40825e-18	-0.256616	-1.1135
78271337	chr5:78271337:C:T	2.44738e-18	-4.25965e-10	-0.817447
78271690	chr5:78271690:C:T	1.37764e-18	-0.250831	-1.14126
78272036	chr5:78272036:T:C	1.35655e-18	-0.291718	-1.1158
78272252	chr5:78272252:A:T	1.50088e-18	-4.25965e-10	-1.30642
78272255	chr5:78272255:C:T	3.65738e-18	-4.25965e-10	-0.415718
78273548	chr5:78273548:G:A	3.27193e-18	0.191954	-0.719039
78273770	chr5:78273770:C:T	1.62555e-18	-4.25965e-10	-1.22662
78273922	chr5:78273922:A:T	3.71135e-18	0.313902	-0.714971
78274217	chr5:78274217:A:T	3.05306e-18	-4.25965e-10	-0.59632
78274258	chr5:78274258:T:A	1.72464e-18	-4.25965e-10	-1.16745
78274704	chr5:78274704:A:C	3.36397e-18	0.0248507	-0.524195
78274766	chr5:78274766:T:A	2.80989e-18	-4.25965e-10	-0.679319
78275481	chr5:78275481:C:T	1.13367e-17	-4.25965e-10	0.715585
78275635	chr5:78275635:C:T	1.37143e-18	-4.25965e-10	-1.39661
78275850	chr5:78275850:C:T	1.48237e-18	-4.25965e-10	-1.31882
78275999	chr5:78275999:A:G	3.30417e-18	0.159841	-0.677121
78276343	chr5:78276343:C:CAAGT	1.75962e-18	-4.25965e-10	-1.14737
78276480	chr5:78276480:C:T	1.76429e-18	-4.25965e-10	-1.14472
78276543	chr5:78276543:A:G	2.92325e-17	2.2098	-0.546985
78276615	chr5:78276615:C:A	3.1934e-18	0.180626	-0.732003
78276631	chr5:78276631:G:A	1.57123e-19	-2.19204	-1.37115
78276723	chr5:78276723:G:A	3.73405e-18	-4.25965e-10	-0.394972
78276771	chr5:78276771:A:T	4.11758e-18	0.0378294	-0.335028
78277319	chr5:78277319:G:A	1.55861e-18	-4.25965e-10	-1.26867
78277490	chr5:78277490:C:G	3.50809e-18	0.23432	-0.691713
78277883	chr5:78277883:T:G	1.37817e-18	-4.25965e-10	-1.3917
78278680	chr5:78278680:G:A	3.27003e-17	1.77492	-4.01506e-10
78278696	chr5:78278696:G:C	1.39427e-18	-4.25965e-10	-1.38009
78279045	chr5:78279045:GA:G	1.3082e-18	-1.44381	-4.01506e-10
78279189	chr5:78279189:C:G	3.26809e-18	0.145266	-0.673524
78279192	chr5:78279192:G:A	1.86603e-19	-2.19291	-1.19833
78279201	chr5:78279201:T:G	3.45775e-18	0.190114	-0.66196
78279312	chr5:78279312:T:A	1.13665e-17	0.976443	-0.258239
78279326	chr5:78279326:C:T	3.26388e-18	0.16211	-0.691658
78279507	chr5:78279507:GA:G	3.38202e-18	0.213049	-0.70704
78279553	chr5:78279553:A:G	1.70877e-18	-4.25965e-10	-1.17669
78279555	chr5:78279555:A:G	3.31245e-18	0.188135	-0.702912
78279619	chr5:78279619:A:G	1.16853e-18	-0.508115	-1.0486
78279684	chr5:78279684:A:G	3.21507e-18	0.155541	-0.700156
78280022	chr5:78280022:G:A	3.68683e-18	0.322849	-0.730546
78280380	chr5:78280380:C:T	1.37764e-18	-4.25965e-10	-1.39209
78280422	chr5:78280422:G:A	1.05196e-18	-0.48818	-1.17363
78280492	chr5:78280492:G:A	1.56181e-18	-4.25965e-10	-1.26662
78280863	chr5:78280863:C:T	2.68243e-18	0.0710439	-0.796785
78280960	chr5:78280960:T:C	2.74842e-18	0.0739531	-0.775391
78281192	chr5:78281192:T:C	2.76062e-18	0.0841708	-0.781181
78281250	chr5:78281250:C:T	2.81617e-18	0.143493	-0.82058
78281252	chr5:78281252:T:C	3.01941e-18	0.161452	-0.768855
78281307	chr5:78281307:A:G	2.96298e-18	0.168142	-0.794413
78281383	chr5:78281383:A:G	2.94224e-18	0.0761618	-0.709456
78281654	chr5:78281654:T:C	2.88197e-18	0.0982917	-0.752282
78281882	chr5:78281882:G:A	3.52414e-18	-0.0391654	-0.413664
78282045	chr5:78282045:T:G	1.70694e-18	-4.25965e-10	-1.17776
78282248	chr5:78282248:C:T	1.37114e-18	-4.25965e-10	-1.39682
78282368	chr5:78282368:C:T	8.24399e-19	-0.782373	-1.12319
78282505	chr5:78282505:C:A	1.54614e-19	-2.20377	-1.37552
78282569	chr5:78282569:T:C	2.92794e-18	0.108777	-0.746942
78282664	chr5:78282664:G:A	2.77877e-18	-0.0373129	-0.653143
78283089	chr5:78283089:T:C	2.66568e-18	-4.25965e-10	-0.732004
78283144	chr5:78283144:G:A	1.38824e-18	-4.25965e-10	-1.38443
78283296	chr5:78283296:T:C	1.34553e-18	-4.25965e-10	-1.41568
78283826	chr5:78283826:CT:C	4.03951e-18	0.246982	-0.563323
78283905	chr5:78283905:A:G	7.19337e-19	-0.910482	-1.13141
78284113	chr5:78284113:T:C	6.30818e-19	-2.1732	-4.01506e-10
78284257	chr5:78284257:T:C	3.68009e-18	-0.00745263	-0.402076
78284265	chr5:78284265:T:C	2.98691e-18	0.0129175	-0.631144
78285096	chr5:78285096:A:C	3.13379e-18	0.164819	-0.73504
78285118	chr5:78285118:G:A	3.23984e-18	-4.25965e-10	-0.53694
78285211	chr5:78285211:T:C	6.14942e-19	-2.19869	-4.01506e-10
78285350	chr5:78285350:C:A	2.20461e-17	2.16096	-0.780287
78285448	chr5:78285448:T:C	1.37806e-18	-4.25965e-10	-1.39179
78286055	chr5:78286055:TA:T	1.5808e-18	-4.25965e-10	-1.25453
78286064	chr5:78286064:T:C	3.81282e-18	0.145243	-0.519339
78286374	chr5:78286374:C:T	7.24632e-19	-0.928079	-1.10648
78286389	chr5:78286389:T:C	1.72923e-19	-2.21063	-1.25674
78286485	chr5:78286485:C:T	9.75377e-18	1.90049	-1.3353
78286495	chr5:78286495:A:G	9.67234e-18	1.2494	-0.692591
78286567	chr5:78286567:T:C	6.89494e-19	-2.08426	-4.01506e-10
78286601	chr5:78286601:C:A	1.66037e-19	-2.10888	-1.39912
78286847	chr5:78286847:T:A	2.89891e-18	-4.25965e-10	-0.648131
78286868	chr5:78286868:C:T	3.16255e-18	-4.25965e-10	-0.561087
78286968	chr5:78286968:T:G	1.73961e-18	-4.25965e-10	-1.1588
78287014	chr5:78287014:A:C	6.42739e-18	0.857064	-0.708961
78287421	chr5:78287421:G:C	2.70911e-18	0.140453	-0.856296
78287618	chr5:78287618:C:G	1.34371e-18	-4.25965e-10	-1.41703
78287866	chr5:78287866:A:T	2.60144e-18	0.0989589	-0.855358
78287956	chr5:78287956:G:A	5.73792e-18	0.756405	-0.721773
78287994	chr5:78287994:C:T	1.24804e-18	-1.49089	-4.01506e-10
78288204	chr5:78288204:C:T	2.35233e-18	0.0732392	-0.930299
78288328	chr5:78288328:C:T	4.8339e-18	0.648056	-0.784866
78288443	chr5:78288443:C:T	2.98732e-18	-4.25965e-10	-0.61809
78288483	chr5:78288483:G:A	1.69798e-18	-4.25965e-10	-1.18303
78288606	chr5:78288606:G:A	2.52439e-18	0.122281	-0.908746
78288761	chr5:78288761:C:T	2.40503e-18	0.096664	-0.931565
78288861	chr5:78288861:A:C	7.85534e-19	-0.596747	-1.35711
78289036	chr5:78289036:C:CT	2.31853e-18	0.0515419	-0.923075
78289066	chr5:78289066:G:T	2.40422e-18	0.0852978	-0.920536
78289609	chr5:78289609:T:C	8.40451e-19	-1.88628	-4.01506e-10
78289704	chr5:78289704:T:C	6.93048e-19	-0.947955	-1.13117
78290086	chr5:78290086:C:T	1.71046e-18	-4.25965e-10	-1.1757
78290126	chr5:78290126:G:A	7.74914e-19	-1.96747	-4.01506e-10
78290194	chr5:78290194:G:A	1.54515e-18	-4.25965e-10	-1.27735
78290223	chr5:78290223:A:G	2.34881e-18	0.0300231	-0.888577
78290366	chr5:78290366:C:CA	3.34535e-18	-0.160364	-0.344528
78290444	chr5:78290444:A:C	3.09995e-18	-4.25965e-10	-0.581078
78290683	chr5:78290683:A:G	2.29049e-18	0.0165951	-0.900296
78290877	chr5:78290877:A:G	2.07873e-18	-0.0392171	-0.94149
78291136	chr5:78291136:A:G	2.30288e-18	-0.0197244	-0.858581
78291576	chr5:78291576:C:T	2.57901e-18	-4.25965e-10	-0.765059
78291982	chr5:78291982:T:C	2.95995e-18	-0.0403022	-0.586989
78292112	chr5:78292112:T:C	1.70983e-18	-4.25965e-10	-1.17607
78292517	chr5:78292517:T:C	1.64999e-19	-2.20582	-1.30847
78292625	chr5:78292625:AG:A	1.70563e-18	-4.25965e-10	-1.17853
78292629	chr5:78292629:T:TAATAACC	1.71334e-18	-4.25965e-10	-1.17402
78292839	chr5:78292839:T:C	1.70003e-18	-4.25965e-10	-1.18182
78293057	chr5:78293057:T:G	1.57484e-19	-2.17898	-1.38192
78293085	chr5:78293085:G:T	1.38665e-18	-4.25965e-10	-1.38557
78293187	chr5:78293187:G:A	1.41553e-18	-4.25965e-10	-1.36496
78293477	chr5:78293477:C:A	1.67623e-18	-4.25965e-10	-1.19592
78294113	chr5:78294113:A:G	1.41603e-18	-4.25965e-10	-1.36461
78294168	chr5:78294168:TTCAA:T	1.37521e-18	-4.25965e-10	-1.39386
78294185	chr5:78294185:G:C	2.96797e-18	0.0759778	-0.700565
78294890	chr5:78294890:C:T	2.84166e-18	-4.25965e-10	-0.668077
78295895	chr5:78295895:T:C	1.2661e-18	-1.47653	-4.01506e-10
78295918	chr5:78295918:G:A	3.38445e-17	-4.25965e-10	1.80931
78295976	chr5:78295976:G:C	1.69147e-18	-4.25965e-10	-1.18686
78296106	chr5:78296106:G:A	1.53445e-18	-4.25965e-10	-1.2843
78296290	chr5:78296290:ATAGT:A	8.53734e-19	-0.453746	-1.41685
78296299	chr5:78296299:G:A	1.4214e-18	-4.25965e-10	-1.36082
78296603	chr5:78296603:T:G	1.39622e-18	-4.25965e-10	-1.37869
78297100	chr5:78297100:T:C	1.61835e-19	-2.13836	-1.39529
78297152	chr5:78297152:T:C	1.74206e-18	-4.25965e-10	-1.1574
78297245	chr5:78297245:A:G	1.10741e-17	1.17775	-0.485608
78297279	chr5:78297279:C:G	1.70278e-18	-4.25965e-10	-1.18021
78297397	chr5:78297397:T:A	3.06357e-18	-4.25965e-10	-0.592885
78297436	chr5:78297436:C:T	1.40331e-18	-4.25965e-10	-1.37363
78298277	chr5:78298277:C:A	1.87064e-18	-4.25965e-10	-1.08619
78298813	chr5:78298813:G:A	1.59871e-18	-4.25965e-10	-1.24326
78299356	chr5:78299356:T:C	6.36141e-18	0.431798	-0.294014
78299357	chr5:78299357:T:C	1.46453e-18	-1.33093	-4.01506e-10
78299362	chr5:78299362:A:G	3.31119e-18	-4.25965e-10	-0.515158
78299519	chr5:78299519:C:A	1.90059e-17	1.35914	-0.126854
78299702	chr5:78299702:T:G	2.12303e-17	-4.25965e-10	1.34296
78299703	chr5:78299703:G:T	2.09979e-17	-4.25965e-10	1.33196
78299804	chr5:78299804:C:G	1.75223e-18	-4.25965e-10	-1.15157
78299822	chr5:78299822:A:G	1.75922e-18	-4.25965e-10	-1.14759
78300486	chr5:78300486:CTTTAGCAAAGAGACCAGTGGCA:C	9.18351e-18	1.07369	-0.568744
78300529	chr5:78300529:T:C	1.75312e-18	-4.25965e-10	-1.15107
78300977	chr5:78300977:G:A	5.27318e-18	0.495104	-0.544936
78300994	chr5:78300994:T:C	6.86689e-18	1.06766	-0.853414
78301121	chr5:78301121:T:C	2.81792e-18	-4.25965e-10	-0.676465
78301212	chr5:78301212:T:C	8.67127e-18	0.93718	-0.48963
78301294	chr5:78301294:T:C	3.28592e-18	-0.522818	-4.01506e-10
78301300	chr5:78301300:A:G	1.62722e-19	-2.13312	-1.39506
78301674	chr5:78301674:A:G	1.65059e-18	-4.25965e-10	-1.21133
78301696	chr5:78301696:G:A	1.44969e-18	-4.25965e-10	-1.34112
78301734	chr5:78301734:G:A	1.51684e-18	-4.25965e-10	-1.29583
78301820	chr5:78301820:C:T	1.01093e-17	1.10147	-0.500482
78302366	chr5:78302366:A:C	9.39637e-18	-4.25965e-10	0.527858
78302596	chr5:78302596:C:T	2.65914e-18	-0.0921755	-0.642287
78302618	chr5:78302618:C:T	8.62601e-18	1.03635	-0.594029
78302693	chr5:78302693:C:A	7.59833e-19	-0.571001	-1.41612
78302703	chr5:78302703:G:A	6.80552e-19	-2.09732	-4.01506e-10
78302910	chr5:78302910:T:A	3.22906e-17	2.65789	-0.895581
78303339	chr5:78303339:G:T	8.92349e-19	-0.767467	-1.0589
78304133	chr5:78304133:T:A	1.49943e-19	-2.22204	-1.38792
78304225	chr5:78304225:A:G	1.20473e-18	-1.52621	-4.01506e-10
78304304	chr5:78304304:T:C	2.1146e-18	-4.25965e-10	-0.963601
78304523	chr5:78304523:A:C	8.21392e-19	-0.607432	-1.30179
78304636	chr5:78304636:TATTTAAAAAAAA:T	1.52813e-18	-4.25965e-10	-1.28842
78305205	chr5:78305205:A:G	1.45146e-18	-4.25965e-10	-1.3399
78305292	chr5:78305292:A:G	1.35829e-18	-4.25965e-10	-1.40624
78305560	chr5:78305560:G:A	2.65549e-18	-4.25965e-10	-0.735836
78306028	chr5:78306028:T:C	1.66348e-18	-4.25965e-10	-1.20355
78306580	chr5:78306580:A:G	5.96123e-19	-0.8289	-1.40087
78306646	chr5:78306646:A:C	1.36508e-18	0.0129961	-1.41425
78306859	chr5:78306859:T:C	1.38782e-18	-4.25965e-10	-1.38473
78307240	chr5:78307240:G:A	3.77077e-18	-4.25965e-10	-0.385185
78308029	chr5:78308029:T:C	1.65679e-18	-4.25965e-10	-1.20759
78308257	chr5:78308257:A:G	1.35418e-18	-4.25965e-10	-1.40927
78308465	chr5:78308465:T:C	6.00746e-19	-2.22205	-4.01506e-10
78308508	chr5:78308508:G:GA	4.73419e-19	-1.13022	-1.33002
78308881	chr5:78308881:CTGAG:C	1.87418e-18	-0.228394	-0.855899
78309061	chr5:78309061:C:T	2.52794e-18	-4.25965e-10	-0.785058
78309113	chr5:78309113:C:T	1.5022e-18	-4.25965e-10	-1.30553
78309368	chr5:78309368:A:G	4.75781e-18	1.1086	-1.26127
78309370	chr5:78309370:G:A	3.71159e-18	-4.25965e-10	-0.401006
78309428	chr5:78309428:T:C	2.2526e-18	-4.25965e-10	-0.900379
78309448	chr5:78309448:G:A	1.35061e-18	-4.25965e-10	-1.41191
78309567	chr5:78309567:C:T	8.67567e-19	-1.85453	-4.01506e-10
78310093	chr5:78310093:T:A	1.8604e-18	-4.25965e-10	-1.09168
78310304	chr5:78310304:T:C	1.41218e-18	-4.25965e-10	-1.36733
78310391	chr5:78310391:A:G	6.67867e-18	0.987477	-0.801024
78310468	chr5:78310468:C:T	1.36019e-18	-4.25965e-10	-1.40484
78310717	chr5:78310717:A:C	1.39875e-18	-4.25965e-10	-1.37688
78310924	chr5:78310924:T:C	3.27047e-18	-4.25965e-10	-0.527532
78311088	chr5:78311088:C:A	1.44967e-18	-4.25965e-10	-1.34113
78311136	chr5:78311136:C:T	1.35716e-18	-4.25965e-10	-1.40707
78311211	chr5:78311211:G:A	1.35675e-18	-4.25965e-10	-1.40737
78311283	chr5:78311283:G:C	3.64445e-19	-1.31858	-1.40326
78311664	chr5:78311664:C:T	4.21427e-19	-1.16304	-1.41354
78311722	chr5:78311722:A:G	5.31796e-19	-0.928947	-1.41501
78312138	chr5:78312138:G:C	4.23296e-19	-1.2109	-1.36125
78312389	chr5:78312389:A:G	1.37411e-18	-4.25965e-10	-1.39466
78313018	chr5:78313018:A:G	1.65508e-18	-4.25965e-10	-1.20862
78313137	chr5:78313137:T:C	8.41955e-19	-1.88449	-4.01506e-10
78313147	chr5:78313147:C:T	2.84888e-18	-4.25965e-10	-0.66554
78313336	chr5:78313336:G:A	3.82171e-18	-4.25965e-10	-0.371768
78314196	chr5:78314196:G:A	2.61865e-18	-4.25965e-10	-0.749804
78314345	chr5:78314345:C:T	8.07017e-19	-0.936446	-0.99043
78314486	chr5:78314486:T:G	3.06e-18	-4.25965e-10	-0.59405
78314576	chr5:78314576:A:T	1.43671e-18	-4.25965e-10	-1.35011
78315076	chr5:78315076:T:G	4.08578e-18	0.542891	-0.847844
78315259	chr5:78315259:G:C	5.16215e-18	0.764512	-0.835623
78315294	chr5:78315294:T:G	2.05236e-18	-4.25965e-10	-0.993472
78315345	chr5:78315345:C:T	1.36212e-18	-4.25965e-10	-1.40342
78315444	chr5:78315444:G:T	3.17077e-18	0.719688	-1.27818
78315649	chr5:78315649:C:A	1.46956e-18	-4.25965e-10	-1.3275
78316422	chr5:78316422:A:G	9.95342e-19	-0.821214	-0.895919
78316971	chr5:78316971:T:A	4.39417e-19	-1.14208	-1.39269
78317293	chr5:78317293:T:A	3.32162e-18	-4.25965e-10	-0.512013
78317636	chr5:78317636:G:A	1.35974e-18	-4.25965e-10	-1.40517
78318606	chr5:78318606:A:T	2.72811e-18	-4.25965e-10	-0.708854
78319020	chr5:78319020:A:C	7.19417e-19	-2.04178	-4.01506e-10
78319187	chr5:78319187:A:G	3.09357e-19	-1.53859	-1.34713
78320019	chr5:78320019:T:C	1.45473e-18	-4.25965e-10	-1.33764
78320424	chr5:78320424:T:C	1.42507e-18	-4.25965e-10	-1.35825
78320758	chr5:78320758:T:A	2.85194e-18	-0.664464	-4.01506e-10
78320805	chr5:78320805:C:T	1.74095e-18	-4.25965e-10	-1.15804
78320971	chr5:78320971:G:A	1.68422e-18	-4.25965e-10	-1.19116
78321073	chr5:78321073:CAT:C	2.6157e-19	-1.63679	-1.41672
78321127	chr5:78321127:A:C	2.78671e-19	-1.60077	-1.38942
78321390	chr5:78321390:A:C	3.43214e-18	-4.25965e-10	-0.479282
78321489	chr5:78321489:G:A	2.44578e-18	-4.25965e-10	-0.818099
78321491	chr5:78321491:A:G	1.43037e-18	-4.25965e-10	-1.35453
78321940	chr5:78321940:A:G	2.17332e-18	-4.25965e-10	-0.936208
78322139	chr5:78322139:T:A	2.13095e-18	-4.25965e-10	-0.955898
78322355	chr5:78322355:C:T	5.7496e-19	-0.881122	-1.3848
78322414	chr5:78322414:A:T	1.57656e-18	-4.25965e-10	-1.25722
78322778	chr5:78322778:A:G	3.5169e-19	-1.35112	-1.40635
78322885	chr5:78322885:AAAT:A	1.579e-18	-4.25965e-10	-1.25567
78323170	chr5:78323170:C:G	1.88353e-18	-4.25965e-10	-1.07932
78323552	chr5:78323552:A:G	1.75258e-18	0.0117004	-1.16307
78323705	chr5:78323705:C:A	6.04924e-18	-4.25965e-10	0.0874682
78324206	chr5:78324206:C:A	3.03122e-17	1.69908	-4.01506e-10
78324934	chr5:78324934:G:A	9.17733e-18	0.504271	-4.01506e-10
78325225	chr5:78325225:G:A	2.80123e-19	-1.57187	-1.41312
78325412	chr5:78325412:C:T	1.78366e-18	-4.25965e-10	-1.13379
78325466	chr5:78325466:G:A	3.56713e-18	-4.25965e-10	-0.440703
78325552	chr5:78325552:A:G	5.17524e-18	-4.25965e-10	-0.0685798
78325636	chr5:78325636:T:C	7.03927e-19	-0.779078	-1.28447
78325760	chr5:78325760:A:G	2.28135e-18	-4.25965e-10	-0.887698
78325858	chr5:78325858:A:G	1.84332e-18	-4.25965e-10	-1.1009
78325915	chr5:78325915:A:G	2.57895e-19	-1.66001	-1.40766
78326053	chr5:78326053:G:A	2.6774e-19	-1.6153	-1.4149
78326159	chr5:78326159:T:C	1.67686e-18	-4.25965e-10	-1.19554
78326260	chr5:78326260:A:G	2.33205e-18	-4.25965e-10	-0.865718
78326268	chr5:78326268:G:A	1.88801e-18	-4.25965e-10	-1.07694
78326335	chr5:78326335:T:TGTTG	1.34965e-18	-4.25965e-10	-1.41262
78327023	chr5:78327023:A:C	2.86014e-18	-4.25965e-10	-0.661593
78327044	chr5:78327044:A:G	1.53597e-18	0.0530881	-1.33639
78327508	chr5:78327508:T:C	1.62217e-18	-4.25965e-10	-1.2287
78327589	chr5:78327589:A:G	1.40603e-18	-4.25965e-10	-1.37169
78327842	chr5:78327842:C:T	2.29744e-18	-4.25965e-10	-0.880671
78327928	chr5:78327928:G:A	2.93048e-18	-4.25965e-10	-0.6373
78328404	chr5:78328404:G:A	1.56267e-19	-2.22187	-1.34678
78329086	chr5:78329086:T:C	1.61567e-17	2.31803	-1.24816
78329124	chr5:78329124:C:T	2.06162e-19	-2.14668	-1.14487
78329375	chr5:78329375:G:A	1.35353e-18	-4.25965e-10	-1.40975
78329447	chr5:78329447:A:G	1.41289e-18	-4.25965e-10	-1.36683
78329680	chr5:78329680:G:A	2.9556e-18	0.776267	-1.40503
78330179	chr5:78330179:T:G	1.37213e-18	-4.25965e-10	-1.3961
78330444	chr5:78330444:C:T	1.37741e-18	-4.25965e-10	-1.39226
78330805	chr5:78330805:T:A	6.0622e-16	5.93837	-1.24359
78330933	chr5:78330933:T:C	2.78503e-19	-2.17738	-0.813413
78330961	chr5:78330961:C:T	6.03966e-19	-2.2167	-4.01506e-10
78331084	chr5:78331084:G:A	1.34447e-18	-4.25965e-10	-1.41646
78331210	chr5:78331210:T:C	1.35629e-18	-4.25965e-10	-1.40771
78331957	chr5:78331957:A:T	1.95105e-19	-1.93302	-1.41366
78332057	chr5:78332057:AAAT:A	1.9831e-19	-1.91663	-1.41376
78332110	chr5:78332110:G:C	1.47268e-18	-4.25965e-10	-1.32538
78332214	chr5:78332214:T:A	1.74215e-18	-4.25965e-10	-1.15735
78332242	chr5:78332242:G:C	1.74319e-18	-4.25965e-10	-1.15675
78332265	chr5:78332265:C:T	1.70767e-18	-4.25965e-10	-1.17734
78332270	chr5:78332270:G:T	1.40215e-18	-4.25965e-10	-1.37446
78332305	chr5:78332305:A:G	1.88241e-18	-4.25965e-10	-1.07991
78332348	chr5:78332348:T:G	2.05596e-19	-1.88757	-1.40673
78332447	chr5:78332447:G:A	2.19441e-19	-1.82038	-1.40876
78332492	chr5:78332492:A:AG	6.55168e-19	-2.13533	-4.01506e-10
78332667	chr5:78332667:G:A	2.14284e-18	-4.25965e-10	-0.950333
78332704	chr5:78332704:T:C	1.92035e-19	-1.94568	-1.41687
78332788	chr5:78332788:G:A	1.59847e-19	-2.1717	-1.3743
78332910	chr5:78332910:A:G	2.03986e-19	-1.88931	-1.41286
78332929	chr5:78332929:T:G	2.36822e-19	-1.74245	-1.41046
78333130	chr5:78333130:A:G	1.78276e-18	-4.25965e-10	-1.1343
78333270	chr5:78333270:C:G	2.48718e-19	-1.70258	-1.40132
78333522	chr5:78333522:T:C	1.34386e-18	-4.25965e-10	-1.41692
78333582	chr5:78333582:G:A	1.48287e-18	-4.25965e-10	-1.31848
78334005	chr5:78334005:T:G	1.45484e-18	-4.25965e-10	-1.33757
78334073	chr5:78334073:C:G	2.39211e-19	-1.74452	-1.39836
78334109	chr5:78334109:G:T	2.49118e-19	-1.70585	-1.39644
78334184	chr5:78334184:C:T	2.42243e-19	-1.73626	-1.39402
78334189	chr5:78334189:T:C	2.3777e-19	-1.75546	-1.39346
78334500	chr5:78334500:A:G	2.4104e-19	-1.73021	-1.40505
78334989	chr5:78334989:C:A	1.43532e-18	-4.25965e-10	-1.35107
78335002	chr5:78335002:C:T	3.64991e-18	-4.25965e-10	-0.417762
78335030	chr5:78335030:G:A	4.73255e-18	1.17621	-1.33421
78335332	chr5:78335332:G:A	1.39048e-18	-4.25965e-10	-1.38282
78335367	chr5:78335367:G:A	2.10092e-19	-1.85857	-1.4141
78335810	chr5:78335810:A:G	3.67399e-19	-2.13379	-0.579979
78336252	chr5:78336252:A:G	1.49923e-18	-4.25965e-10	-1.30751
78336770	chr5:78336770:A:G	1.35008e-18	-4.25965e-10	-1.4123
78337025	chr5:78337025:C:T	3.45122e-18	-4.25965e-10	-0.473737
78337083	chr5:78337083:G:A	2.10682e-19	-1.93491	-1.33496
78337163	chr5:78337163:A:C	2.09637e-19	-1.8641	-1.41075
78337475	chr5:78337475:C:T	1.5262e-18	-4.25965e-10	-1.28968
78337507	chr5:78337507:G:A	1.37199e-18	-4.25965e-10	-1.3962
78337732	chr5:78337732:G:A	1.42589e-18	-4.25965e-10	-1.35767
78337903	chr5:78337903:G:A	1.39799e-18	-4.25965e-10	-1.37743
78338314	chr5:78338314:G:A	2.87041e-18	-4.25965e-10	-0.658008
78338366	chr5:78338366:C:T	6.97837e-18	-4.25965e-10	0.230351
78338412	chr5:78338412:G:A	3.55243e-19	-2.19214	-0.555278
78338774	chr5:78338774:T:C	1.48678e-18	-4.25965e-10	-1.31585
78339167	chr5:78339167:T:G	3.02698e-18	-4.25965e-10	-0.604899
78339303	chr5:78339303:T:C	1.48338e-18	-4.25965e-10	-1.31814
78339489	chr5:78339489:T:C	1.35645e-18	-4.25965e-10	-1.40759
78339870	chr5:78339870:G:A	1.37227e-18	-4.25965e-10	-1.396
78339886	chr5:78339886:A:C	6.09659e-19	-2.20732	-4.01506e-10
78339888	chr5:78339888:G:A	1.41774e-18	-4.25965e-10	-1.3634
78339896	chr5:78339896:T:G	2.10976e-19	-1.85948	-1.40899
78340350	chr5:78340350:T:C	1.39972e-18	-4.25965e-10	-1.37619
78340549	chr5:78340549:G:A	2.01836e-19	-1.90346	-1.40931
78340908	chr5:78340908:T:C	1.51674e-17	2.11323	-1.10655
78341036	chr5:78341036:G:A	6.58379e-18	-4.25965e-10	0.172145
78341073	chr5:78341073:T:C	1.54895e-18	-4.25965e-10	-1.27489
78341199	chr5:78341199:T:C	8.83904e-19	-1.20253	-0.633337
78341790	chr5:78341790:C:CATAT	2.84204e-19	-1.89723	-1.0733
78343198	chr5:78343198:A:C	5.77044e-16	5.7126	-1.06714
78343781	chr5:78343781:G:T	1.36254e-15	6.48481	-0.980167
78343935	chr5:78343935:G:A	1.49979e-18	-4.25965e-10	-1.30714
78344337	chr5:78344337:T:C	3.01587e-18	-4.25965e-10	-0.608575
78344366	chr5:78344366:T:C	3.3328e-18	0.551659	-1.06031
78344642	chr5:78344642:G:C	1.40092e-18	-4.25965e-10	-1.37533
78345054	chr5:78345054:G:A	1.40261e-18	-4.25965e-10	-1.37413
78345098	chr5:78345098:G:A	3.30866e-18	-4.25965e-10	-0.51592
78345184	chr5:78345184:T:C	2.57972e-19	-2.19827	-0.869096
78346511	chr5:78346511:C:T	5.69497e-19	-1.44129	-0.834175
78346697	chr5:78346697:C:T	2.37022e-18	-4.25965e-10	-0.849483
78346703	chr5:78346703:G:A	1.00475e-18	-1.02961	-0.678118
78346726	chr5:78346726:C:A	9.5353e-19	-1.76005	-4.01506e-10
78346886	chr5:78346886:A:G	1.85941e-18	-4.25965e-10	-1.09221
78347212	chr5:78347212:A:G	9.11658e-18	-4.25965e-10	0.49763
78347633	chr5:78347633:A:G	1.58595e-17	-4.25965e-10	1.0513
78348712	chr5:78348712:G:A	3.19145e-18	-4.25965e-10	-0.55199
78349377	chr5:78349377:C:T	1.34586e-18	-4.25965e-10	-1.41543
78349524	chr5:78349524:G:A	1.71437e-18	-4.25965e-10	-1.17342
78349534	chr5:78349534:G:A	1.1832e-13	9.25391	0.714776
78349549	chr5:78349549:CTT:C	2.61292e-14	9.86312	-1.40478
78349960	chr5:78349960:T:C	8.77594e-19	-1.99302	0.149987
78350107	chr5:78350107:A:G	7.17659e-18	-4.25965e-10	0.25836
78350251	chr5:78350251:G:A	2.66226e-19	-1.93658	-1.0993
78350339	chr5:78350339:GGT:G	1.35593e-18	-4.25965e-10	-1.40798
78350352	chr5:78350352:C:G	1.78401e-14	8.74773	-0.670994
78350378	chr5:78350378:T:C	2.12125e-18	-4.25965e-10	-0.960457
78350422	chr5:78350422:GA:G	1.35635e-18	-4.25965e-10	-1.40767
78350679	chr5:78350679:A:G	4.48194e-15	7.46988	-0.774531
78350885	chr5:78350885:G:A	9.07657e-18	0.493231	-4.01506e-10
78351204	chr5:78351204:G:A	5.64914e-18	-4.25965e-10	0.0190392
78351331	chr5:78351331:T:G	7.3819e-18	-4.25965e-10	0.286567
78351896	chr5:78351896:A:G	1.11923e-14	7.42438	0.186138
78351940	chr5:78351940:A:C	2.93073e-15	7.06128	-0.790736
78352290	chr5:78352290:G:T	5.61915e-18	-4.25965e-10	0.013716
78352473	chr5:78352473:G:A	1.10416e-14	8.95117	-1.35421
78352568	chr5:78352568:G:A	1.34568e-18	-4.25965e-10	-1.41557
78352659	chr5:78352659:T:C	1.02956e-14	8.43715	-0.910145
78353304	chr5:78353304:C:T	2.31534e-19	-1.79743	-1.37807
78353308	chr5:78353308:C:T	4.44436e-19	-2.12683	-0.396588
78353309	chr5:78353309:C:T	3.06072e-18	-4.25965e-10	-0.593815
78353941	chr5:78353941:A:G	3.99287e-19	-2.05496	-0.575577
78354111	chr5:78354111:T:C	7.90894e-18	-4.25965e-10	0.355529
78354223	chr5:78354223:TTATAATTGTTTTACCAGCCACTG:T	4.36198e-18	-4.25965e-10	-0.23954
78354347	chr5:78354347:A:G	2.66507e-19	-1.6452	-1.38963
78354369	chr5:78354369:TA:T	2.98699e-18	-4.25965e-10	-0.618198
78354600	chr5:78354600:C:T	1.45936e-18	-4.25965e-10	-1.33447
78354684	chr5:78354684:A:G	4.2192e-18	-4.25965e-10	-0.272819
78354702	chr5:78354702:G:A	2.45458e-19	-1.75519	-1.3619
78354889	chr5:78354889:C:T	1.94931e-19	-1.93313	-1.41444
78354993	chr5:78354993:GAAGAGC:G	1.11341e-14	9.01228	-1.40698
78355131	chr5:78355131:T:C	1.34735e-18	-4.25965e-10	-1.41432
78356373	chr5:78356373:G:T	3.04097e-19	-1.74221	-1.16066
78356443	chr5:78356443:G:A	8.59062e-18	-4.25965e-10	0.438206
78356531	chr5:78356531:C:T	1.45118e-17	-4.25965e-10	0.962497
78356550	chr5:78356550:CACA:C	6.64203e-19	-2.06467	-0.0569596
78356887	chr5:78356887:C:T	1.34702e-18	-4.25965e-10	-1.41457
78357052	chr5:78357052:T:C	1.68165e-18	-4.25965e-10	-1.19269
78357202	chr5:78357202:A:C	2.87179e-19	-2.0408	-0.919318
78357970	chr5:78357970:G:A	7.39885e-19	-2.01373	-4.01506e-10
78358855	chr5:78358855:G:A	4.69367e-19	-2.03346	-0.435374
78358979	chr5:78358979:T:G	3.1958e-18	-4.25965e-10	-0.550626
78359003	chr5:78359003:G:T	2.28771e-19	-1.79042	-1.39708
78359208	chr5:78359208:A:C	1.49678e-18	-4.25965e-10	-1.30915
78359353	chr5:78359353:A:G	1.80386e-18	-4.25965e-10	-1.12254
78359948	chr5:78359948:G:C	1.52442e-18	-4.25965e-10	-1.29085
78360254	chr5:78360254:A:G	3.41779e-19	-1.55626	-1.2298
78360288	chr5:78360288:A:C	1.68137e-08	21.9212	-0.0882221
78360476	chr5:78360476:G:C	2.55312e-08	22.4607	-0.210028
78360578	chr5:78360578:G:C	4.90537e-19	-2.02587	-0.398852
78360823	chr5:78360823:C:T	1.49297e-18	-4.25965e-10	-1.31169
78360947	chr5:78360947:T:C	3.07094e-19	-1.71161	-1.18146
78361326	chr5:78361326:G:A	4.43637e-18	-4.25965e-10	-0.222628
78362067	chr5:78362067:C:T	2.85619e-07	23.0168	1.64865
78362105	chr5:78362105:G:A	1.57046e-18	-4.25965e-10	-1.26109
78362133	chr5:78362133:T:G	1.72368e-19	-2.17478	-1.2958
78362187	chr5:78362187:C:T	1.36717e-18	-4.25965e-10	-1.39972
78362583	chr5:78362583:T:C	2.90054e-18	-4.25965e-10	-0.647568
78362616	chr5:78362616:T:G	1.39489e-18	-4.25965e-10	-1.37965
78362782	chr5:78362782:C:T	1.7545e-19	-2.06635	-1.38652
78362931	chr5:78362931:T:TACA	1.87066e-19	-2.14699	-1.24177
78362987	chr5:78362987:T:G	1.90384e-19	-2.15114	-1.22004
78363033	chr5:78363033:C:T	5.64658e-18	-4.25965e-10	0.0185859
78363094	chr5:78363094:G:A	3.15729e-18	-4.25965e-10	-0.56275
78363330	chr5:78363330:A:G	1.34777e-18	-4.25965e-10	-1.41402
78363375	chr5:78363375:G:A	2.43719e-19	-2.1664	-0.957802
78363867	chr5:78363867:A:G	5.45241e-18	-4.25965e-10	-0.0164077
78363901	chr5:78363901:G:A	5.76003e-08	22.2737	0.790634
78364293	chr5:78364293:A:G	1.35405e-18	-4.25965e-10	-1.40936
78364442	chr5:78364442:G:A	2.85389e-18	-4.25965e-10	-0.663782
78364749	chr5:78364749:T:G	1.90711e-12	13.8548	-1.10613
78365279	chr5:78365279:C:T	1.35061e-18	-4.25965e-10	-1.4119
78365316	chr5:78365316:C:T	1.59427e-19	-2.13193	-1.4167
78365986	chr5:78365986:A:G	1.38671e-18	-4.25965e-10	-1.38553
78366371	chr5:78366371:T:C	2.05508e-18	-4.25965e-10	-0.992148
78366459	chr5:78366459:T:A	9.15656e-13	13.1805	-1.1656
78366688	chr5:78366688:C:G	1.52938e-07	23.3987	0.642152
78367036	chr5:78367036:T:A	1.37527e-18	-4.25965e-10	-1.39381
78367206	chr5:78367206:T:A	1.4003e-18	-4.25965e-10	-1.37578
78367577	chr5:78367577:C:T	1.56659e-07	23.8863	0.178607
78367612	chr5:78367612:C:A	2.81923e-11	15.4896	-0.047546
78367821	chr5:78367821:A:C	1.3512e-18	-4.25965e-10	-1.41147
78367847	chr5:78367847:A:G	1.02912e-07	23.0722	0.572493
78367848	chr5:78367848:T:C	8.32551e-13	13.0702	-1.1504
78367949	chr5:78367949:G:T	1.43028e-18	-4.25965e-10	-1.35459
78367977	chr5:78367977:A:G	6.44769e-08	22.1721	1.00504
78368354	chr5:78368354:CATATG:C	1.72969e-19	-2.18715	-1.27996
78368580	chr5:78368580:A:G	1.39545e-18	-4.25965e-10	-1.37925
78368761	chr5:78368761:G:A	1.36966e-18	-4.25965e-10	-1.3979
78368934	chr5:78368934:C:T	6.00744e-19	-2.22205	-4.01506e-10
78368941	chr5:78368941:T:C	1.34391e-18	-4.25965e-10	-1.41688
78369296	chr5:78369296:G:A	1.51998e-07	22.4325	1.60213
78369398	chr5:78369398:T:C	1.58768e-19	-2.13579	-1.41698
78369659	chr5:78369659:T:A	1.35038e-18	-4.25965e-10	-1.41208
78369847	chr5:78369847:A:T	1.38572e-18	-4.25965e-10	-1.38624
78370057	chr5:78370057:A:G	1.38425e-18	-4.25965e-10	-1.38731
78370695	chr5:78370695:C:T	1.41542e-18	-4.25965e-10	-1.36504
```
