## Supplementary material for "Characterization of shared and ancestry-specific signals driving complex traits using multi-ancestry fine-mapping": susiex_nc1.cs80.snp (part 2 of 2)

```
78370878	chr5:78370878:G:A	2.50247e-18	-4.25965e-10	-0.795188
78370998	chr5:78370998:T:C	1.33233e-12	13.4098	-1.01986
78371012	chr5:78371012:GTTAT:G	1.91713e-19	-2.14527	-1.21894
78371167	chr5:78371167:G:T	1.51544e-19	-2.18254	-1.41681
78371363	chr5:78371363:T:C	2.27852e-18	-4.25965e-10	-0.888939
78371991	chr5:78371991:A:C	1.43004e-18	-4.25965e-10	-1.35476
78372860	chr5:78372860:A:G	5.45726e-18	-4.25965e-10	-0.0155178
78372904	chr5:78372904:A:G	2.069e-18	-4.25965e-10	-0.985399
78373144	chr5:78373144:C:T	1.63158e-17	-4.25965e-10	1.07967
78373769	chr5:78373769:A:G	2.09639e-19	-2.21256	-1.06227
78374059	chr5:78374059:G:A	1.78642e-18	-4.25965e-10	-1.13225
78374681	chr5:78374681:T:TATA	1.57374e-18	-1.25901	-4.01506e-10
78374722	chr5:78374722:G:A	2.05992e-18	-4.25965e-10	-0.9898
78374971	chr5:78374971:T:C	1.38537e-18	-4.25965e-10	-1.3865
78375135	chr5:78375135:T:C	2.50873e-18	-4.25965e-10	-0.792689
78375150	chr5:78375150:A:G	4.68534e-18	-4.25965e-10	-0.168025
78375172	chr5:78375172:G:A	1.52413e-19	-2.17717	-1.41645
78375564	chr5:78375564:A:C	1.38328e-18	-4.25965e-10	-1.388
78376071	chr5:78376071:A:G	1.45273e-18	-4.25965e-10	-1.33902
78376079	chr5:78376079:C:T	1.3193e-10	15.936	1.04932
78376342	chr5:78376342:A:G	1.36493e-18	-4.25965e-10	-1.40136
78376794	chr5:78376794:G:A	1.68449e-07	23.511	0.626458
78376964	chr5:78376964:TAGG:T	1.34954e-18	-4.25965e-10	-1.4127
78377204	chr5:78377204:T:C	1.48188e-18	-4.25965e-10	-1.31915
78377817	chr5:78377817:T:C	2.51938e-11	15.447	-0.117376
78377965	chr5:78377965:C:T	1.61846e-18	-4.25965e-10	-1.23099
78378337	chr5:78378337:T:C	2.20831e-19	-2.17871	-1.04411
78378591	chr5:78378591:A:G	6.09307e-18	-4.25965e-10	0.0946879
78378661	chr5:78378661:A:G	1.39721e-18	-4.25965e-10	-1.37799
78378722	chr5:78378722:C:T	5.77342e-13	12.7561	-1.20236
78379430	chr5:78379430:T:G	1.09233e-18	-1.14966	-0.474492
78379549	chr5:78379549:T:C	2.54873e-11	15.4257	-0.0844997
78380102	chr5:78380102:A:G	5.56323e-18	-4.25965e-10	0.00371373
78380631	chr5:78380631:A:G	1.42972e-18	-4.25965e-10	-1.35499
78380679	chr5:78380679:T:C	6.43356e-13	12.892	-1.22999
78381019	chr5:78381019:T:C	1.74118e-19	-2.18147	-1.27902
78381143	chr5:78381143:C:T	1.37539e-18	-4.25965e-10	-1.39373
78381349	chr5:78381349:C:T	1.71241e-18	-4.25965e-10	-1.17456
78381779	chr5:78381779:G:C	1.5305e-19	-2.17387	-1.41558
78381808	chr5:78381808:G:C	1.53383e-19	-2.17054	-1.41674
78382153	chr5:78382153:TG:T	1.98649e-18	-4.25965e-10	-1.02609
78382305	chr5:78382305:G:C	1.00717e-07	23.4371	0.186011
78382370	chr5:78382370:G:A	2.96508e-19	-2.16897	-0.75917
78382584	chr5:78382584:C:T	5.92776e-13	12.7654	-1.18532
78382806	chr5:78382806:TGTGTGTGTGTGTGC:T	8.19788e-19	-1.91117	-4.01506e-10
78382853	chr5:78382853:A:G	1.51527e-19	-2.18663	-1.41283
78382967	chr5:78382967:AG:A	1.44517e-18	-4.25965e-10	-1.34424
78383556	chr5:78383556:T:C	2.24317e-18	-4.25965e-10	-0.904575
78383817	chr5:78383817:A:C	1.29206e-09	18.8752	0.39184
78384488	chr5:78384488:G:A	1.3537e-18	-4.25965e-10	-1.40963
78384715	chr5:78384715:A:G	1.18698e-18	-1.54105	-4.01506e-10
78385001	chr5:78385001:C:T	3.11071e-18	-4.25965e-10	-0.577613
78385049	chr5:78385049:T:C	1.73484e-19	-2.18302	-1.28112
78385738	chr5:78385738:A:G	2.51724e-18	-4.25965e-10	-0.789303
78385795	chr5:78385795:T:C	1.6236e-07	22.5219	1.57867
78385933	chr5:78385933:G:T	1.59947e-18	-4.25965e-10	-1.24279
78386086	chr5:78386086:A:G	2.60778e-18	-4.25965e-10	-0.753966
78386595	chr5:78386595:A:G	2.20785e-11	15.2819	-0.0842002
78387124	chr5:78387124:C:G	1.84124e-19	-2.15304	-1.25157
78387135	chr5:78387135:C:T	1.37544e-18	-4.25965e-10	-1.39369
78387278	chr5:78387278:T:TA	2.45697e-18	-4.25965e-10	-0.813537
78387303	chr5:78387303:T:C	2.48529e-18	-4.25965e-10	-0.802076
78387320	chr5:78387320:T:G	1.74633e-19	-2.17176	-1.28577
78387475	chr5:78387475:G:A	1.07285e-11	14.5793	-0.103396
78387657	chr5:78387657:A:G	1.36836e-18	-4.25965e-10	-1.39885
78387683	chr5:78387683:G:A	5.87298e-13	12.5608	-0.990018
78387710	chr5:78387710:C:T	8.32718e-08	23.2549	0.177968
78387976	chr5:78387976:G:A	1.0437e-17	-4.25965e-10	0.632888
78388246	chr5:78388246:A:G	1.37048e-18	-4.25965e-10	-1.3973
78388382	chr5:78388382:C:T	2.1862e-19	-2.20855	-1.02434
78388463	chr5:78388463:G:A	1.4354e-18	-4.25965e-10	-1.35102
78388902	chr5:78388902:G:A	1.81717e-19	-2.19345	-1.22432
78390010	chr5:78390010:T:C	1.45685e-12	13.7259	-1.24656
78390132	chr5:78390132:T:C	5.58789e-18	-4.25965e-10	0.00813636
78390906	chr5:78390906:C:T	1.70609e-18	-4.25965e-10	-1.17826
78391088	chr5:78391088:A:G	5.43719e-18	-4.25965e-10	-0.0192029
78391765	chr5:78391765:A:G	4.13352e-09	19.1988	1.23115
78392240	chr5:78392240:C:T	1.35259e-18	-4.25965e-10	-1.41045
78392611	chr5:78392611:C:G	2.41695e-12	13.9607	-0.975143
78392720	chr5:78392720:C:T	2.94779e-18	-4.25965e-10	-0.631411
78392886	chr5:78392886:C:T	2.13356e-17	1.34791	-4.01506e-10
78393202	chr5:78393202:G:A	1.34559e-18	-4.25965e-10	-1.41563
78393249	chr5:78393249:T:C	5.4819e-11	15.6163	0.490761
78393251	chr5:78393251:A:G	1.39401e-18	-4.25965e-10	-1.38028
78393283	chr5:78393283:A:C	8.78499e-09	19.5156	1.66825
78393824	chr5:78393824:ACAGTTGAAAATGCCTATTGCTG:A	1.49302e-07	22.3261	1.69072
78394177	chr5:78394177:G:A	1.58475e-18	-4.25965e-10	-1.25204
78394279	chr5:78394279:T:C	1.29544e-12	13.5859	-1.22405
78394324	chr5:78394324:C:T	6.69512e-08	22.9814	0.233377
78394400	chr5:78394400:T:C	1.69121e-19	-2.21127	-1.27834
78395056	chr5:78395056:A:C	1.3679e-18	-4.25965e-10	-1.39919
78395121	chr5:78395121:T:C	1.71555e-19	-2.21426	-1.26106
78395334	chr5:78395334:C:T	1.66443e-19	-2.21546	-1.29011
78395546	chr5:78395546:G:A	1.35098e-18	-4.25965e-10	-1.41164
78395781	chr5:78395781:A:G	5.67783e-18	-4.25965e-10	0.0241042
78395848	chr5:78395848:G:A	1.35897e-18	-4.25965e-10	-1.40574
78396092	chr5:78396092:A:G	2.90291e-18	-0.646751	-4.01506e-10
78396195	chr5:78396195:T:C	1.82455e-19	-2.17655	-1.23717
78396257	chr5:78396257:A:G	1.00512e-12	13.4813	-1.37319
78396301	chr5:78396301:A:G	2.23718e-11	15.3163	-0.105489
78396306	chr5:78396306:G:A	2.90054e-18	-4.25965e-10	-0.647568
78396603	chr5:78396603:C:T	2.90054e-18	-4.25965e-10	-0.647568
78396774	chr5:78396774:G:A	1.52247e-18	-4.25965e-10	-1.29213
78396793	chr5:78396793:T:A	1.80235e-19	-2.11673	-1.30923
78396977	chr5:78396977:C:T	1.55591e-19	-2.15596	-1.41703
78396995	chr5:78396995:C:T	1.88388e-19	-2.09408	-1.28764
78397330	chr5:78397330:TAACTC:T	1.35664e-18	-4.25965e-10	-1.40746
78397409	chr5:78397409:C:T	1.35102e-18	-4.25965e-10	-1.4116
78397799	chr5:78397799:A:G	1.79261e-19	-2.18691	-1.24447
78397878	chr5:78397878:A:G	1.34372e-18	-4.25965e-10	-1.41703
78397958	chr5:78397958:G:A	1.98894e-18	-4.25965e-10	-1.02486
78398059	chr5:78398059:A:G	2.72885e-18	-4.25965e-10	-0.708586
78398090	chr5:78398090:A:T	1.39445e-18	-4.25965e-10	-1.37996
78398644	chr5:78398644:A:G	8.85387e-12	14.5229	-0.238983
78398692	chr5:78398692:C:T	1.38299e-18	-4.25965e-10	-1.38822
78398850	chr5:78398850:G:A	1.34731e-18	-4.25965e-10	-1.41435
78399216	chr5:78399216:A:G	3.1352e-11	15.6406	-0.0923007
78399264	chr5:78399264:G:A	1.79088e-19	-2.12432	-1.30803
78399359	chr5:78399359:T:C	8.61506e-19	-1.86154	-4.01506e-10
78399479	chr5:78399479:T:A	6.13724e-19	-2.20067	-4.01506e-10
78399553	chr5:78399553:C:T	2.74519e-18	-4.25965e-10	-0.702613
78399725	chr5:78399725:T:C	1.34857e-18	-4.25965e-10	-1.41342
78399949	chr5:78399949:T:C	3.40286e-18	-4.25965e-10	-0.487849
78400001	chr5:78400001:GC:G	1.75372e-18	-4.25965e-10	-1.15073
78400440	chr5:78400440:T:C	1.72363e-18	-4.25965e-10	-1.16804
78400492	chr5:78400492:C:G	1.3865e-18	-4.25965e-10	-1.38568
78400807	chr5:78400807:T:C	1.66836e-18	-0.728709	-0.471916
78400847	chr5:78400847:A:C	8.52598e-08	22.3815	1.07503
78400871	chr5:78400871:A:T	8.42774e-18	-4.25965e-10	0.419064
78401270	chr5:78401270:G:T	1.27891e-07	22.2731	1.58888
78401425	chr5:78401425:A:G	1.36988e-18	-4.25965e-10	-1.39774
78401499	chr5:78401499:A:G	1.75702e-18	-4.25965e-10	-1.14885
78401535	chr5:78401535:G:A	3.3582e-12	14.5877	-1.27329
78401536	chr5:78401536:TTTC:T	1.36489e-18	-4.25965e-10	-1.40139
78402003	chr5:78402003:A:G	3.51944e-08	22.0099	0.561738
78402329	chr5:78402329:T:G	2.15307e-19	-1.98537	-1.26278
78402338	chr5:78402338:C:T	8.18304e-18	-4.25965e-10	0.389599
78402360	chr5:78402360:C:T	6.09523e-19	-2.20754	-4.01506e-10
78402398	chr5:78402398:G:A	1.68566e-19	-2.18676	-1.30613
78402523	chr5:78402523:G:A	1.35732e-18	-4.25965e-10	-1.40695
78402666	chr5:78402666:T:C	2.90972e-11	15.5368	-0.0630785
78402712	chr5:78402712:A:G	2.96514e-08	21.8309	0.569455
78402758	chr5:78402758:G:T	1.74799e-12	13.8677	-1.2062
78403087	chr5:78403087:T:C	1.64664e-18	-4.25965e-10	-1.21373
78403484	chr5:78403484:TTTCTC:T	3.61831e-11	15.781	-0.0893308
78404017	chr5:78404017:GA:G	1.34745e-18	-4.25965e-10	-1.41425
78404049	chr5:78404049:G:A	2.00366e-17	-4.25965e-10	1.2851
78404173	chr5:78404173:G:T	2.21715e-19	-2.15261	-1.06622
78404490	chr5:78404490:G:A	2.44875e-09	19.9064	-4.01506e-10
78404539	chr5:78404539:C:T	1.68075e-19	-2.20915	-1.28666
78404751	chr5:78404751:A:G	2.35153e-18	-4.25965e-10	-0.8574
78405029	chr5:78405029:C:T	1.64345e-18	-4.25965e-10	-1.21567
78405502	chr5:78405502:C:T	1.53419e-18	-4.25965e-10	-1.28446
78406089	chr5:78406089:A:G	1.7465e-19	-2.21583	-1.24161
78406249	chr5:78406249:A:G	1.39452e-18	-4.25965e-10	-1.37992
78406382	chr5:78406382:A:G	1.77931e-18	-1.13624	-4.01506e-10
78406536	chr5:78406536:G:A	2.26401e-19	-2.16574	-1.03217
78407170	chr5:78407170:T:C	1.41744e-18	-4.25965e-10	-1.36361
78408202	chr5:78408202:G:A	1.6696e-07	22.8795	1.24909
78408376	chr5:78408376:G:A	2.40496e-07	23.0288	1.4647
78408689	chr5:78408689:C:T	2.72885e-07	22.8871	1.73274
78408848	chr5:78408848:C:T	1.37109e-18	-4.25965e-10	-1.39686
78408897	chr5:78408897:GC:G	1.35275e-18	-4.25965e-10	-1.41032
78409024	chr5:78409024:T:C	1.0112e-10	16.5096	0.209776
78409297	chr5:78409297:T:A	7.49431e-18	-4.25965e-10	0.301679
78410172	chr5:78410172:G:C	2.70523e-18	-4.25965e-10	-0.717279
78410192	chr5:78410192:G:A	1.38764e-18	-4.25965e-10	-1.38486
78410224	chr5:78410224:C:A	2.29784e-19	-1.88822	-1.29486
78410277	chr5:78410277:C:T	1.68222e-18	-4.25965e-10	-1.19235
78410839	chr5:78410839:C:G	6.18173e-08	21.4215	1.71353
78410898	chr5:78410898:T:G	2.82687e-18	-4.25965e-10	-0.673294
78411054	chr5:78411054:T:C	1.64447e-19	-2.1863	-1.33134
78411966	chr5:78411966:A:G	1.19208e-07	22.1634	1.62824
78412251	chr5:78412251:T:G	1.36807e-17	-4.25965e-10	0.90352
78412377	chr5:78412377:T:C	2.81128e-11	15.5813	-0.142041
78412871	chr5:78412871:T:G	1.48437e-18	-4.25965e-10	-1.31748
78413108	chr5:78413108:C:G	1.8154e-18	-4.25965e-10	-1.11616
78413230	chr5:78413230:C:T	1.28857e-07	22.2923	1.57716
78413243	chr5:78413243:T:C	3.17235e-11	15.6209	-0.0607796
78413267	chr5:78413267:T:G	5.28484e-18	-4.25965e-10	-0.0476228
78413338	chr5:78413338:G:A	2.25457e-19	-2.16206	-1.04003
78413638	chr5:78413638:G:A	1.95465e-07	22.631	1.65519
78414044	chr5:78414044:T:G	2.68378e-18	-4.25965e-10	-0.72524
78414469	chr5:78414469:G:A	1.89411e-19	-2.22202	-1.15428
78414671	chr5:78414671:A:T	6.03844e-19	-2.2169	-4.01506e-10
78415056	chr5:78415056:T:C	1.67581e-19	-2.20023	-1.29853
78415114	chr5:78415114:C:T	1.34745e-18	-4.25965e-10	-1.41425
78415532	chr5:78415532:G:A	1.37146e-18	-4.25965e-10	-1.39659
78415732	chr5:78415732:C:T	1.47708e-18	-4.25965e-10	-1.3224
78416102	chr5:78416102:A:G	1.37955e-18	-4.25965e-10	-1.39071
78416105	chr5:78416105:T:C	1.72045e-18	-4.25965e-10	-1.16988
78416493	chr5:78416493:A:G	1.3661e-18	-4.25965e-10	-1.40051
78417665	chr5:78417665:T:C	2.73374e-18	-4.25965e-10	-0.706792
78418044	chr5:78418044:A:G	6.99103e-19	-2.07042	-4.01506e-10
78418123	chr5:78418123:T:TC	6.17325e-19	-2.19482	-4.01506e-10
78418145	chr5:78418145:A:G	2.0561e-18	-4.25965e-10	-0.991652
78418637	chr5:78418637:G:A	1.96692e-19	-1.98128	-1.3573
78418683	chr5:78418683:A:G	6.01018e-19	-2.22159	-4.01506e-10
78418738	chr5:78418738:A:G	1.38017e-18	-4.25965e-10	-1.39026
78418961	chr5:78418961:C:T	1.34665e-18	-4.25965e-10	-1.41484
78419163	chr5:78419163:T:C	2.23978e-18	-4.25965e-10	-0.906086
78419212	chr5:78419212:A:G	7.15257e-08	21.7919	1.48892
78419454	chr5:78419454:C:T	1.40615e-18	-4.25965e-10	-1.37161
78419476	chr5:78419476:A:G	8.78793e-08	21.9578	1.52892
78420166	chr5:78420166:G:A	3.05308e-18	-4.25965e-10	-0.596313
78420717	chr5:78420717:A:G	1.2772e-07	22.5029	1.35775
78420797	chr5:78420797:G:A	1.77473e-19	-2.22186	-1.21954
78421174	chr5:78421174:C:T	2.23041e-12	14.1945	-1.28931
78421438	chr5:78421438:CTTT:C	8.69558e-19	-1.85224	-4.01506e-10
78421593	chr5:78421593:A:G	1.39486e-18	-4.25965e-10	-1.37967
78421704	chr5:78421704:T:C	2.75525e-18	-0.698958	-4.01506e-10
78422570	chr5:78422570:GA:G	1.53673e-19	-2.17258	-1.41281
78422652	chr5:78422652:T:TA	1.36686e-18	-4.25965e-10	-1.39995
78422657	chr5:78422657:T:C	6.94654e-18	-4.25965e-10	0.22578
78422662	chr5:78422662:A:G	1.44229e-18	-4.25965e-10	-1.34623
78422754	chr5:78422754:T:A	1.39123e-18	-4.25965e-10	-1.38227
78422819	chr5:78422819:A:T	1.34381e-18	-4.25965e-10	-1.41695
78422825	chr5:78422825:A:T	1.43041e-18	-4.25965e-10	-1.3545
78423011	chr5:78423011:C:T	1.56412e-19	-2.19475	-1.37297
78423990	chr5:78423990:A:G	2.05755e-18	-4.25965e-10	-0.99095
78424374	chr5:78424374:G:A	6.01019e-19	-2.22159	-4.01506e-10
78424479	chr5:78424479:C:CA	4.27586e-18	-4.25965e-10	-0.25948
78425435	chr5:78425435:G:A	6.12004e-19	-2.20348	-4.01506e-10
78425607	chr5:78425607:T:C	1.70112e-19	-2.22185	-1.26191
78425819	chr5:78425819:C:T	1.65436e-19	-2.22141	-1.29022
78426399	chr5:78426399:A:G	1.36914e-18	-4.25965e-10	-1.39828
78426435	chr5:78426435:A:T	1.68322e-18	-4.25965e-10	-1.19176
78426486	chr5:78426486:T:A	1.37071e-18	-4.25965e-10	-1.39714
78426971	chr5:78426971:T:C	1.40407e-18	-4.25965e-10	-1.37309
78427165	chr5:78427165:A:G	1.35937e-18	-4.25965e-10	-1.40544
78427496	chr5:78427496:C:T	1.43216e-18	-4.25965e-10	-1.35328
78427673	chr5:78427673:T:A	2.53261e-12	14.3402	-1.30786
78428123	chr5:78428123:TAAAG:T	1.35275e-18	-4.25965e-10	-1.41033
78428299	chr5:78428299:T:C	1.34727e-18	-4.25965e-10	-1.41439
78428904	chr5:78428904:G:T	1.3726e-18	-4.25965e-10	-1.39576
78428948	chr5:78428948:A:AT	1.64545e-18	-4.25965e-10	-1.21445
78429049	chr5:78429049:A:T	4.7053e-11	16.0704	-0.116126
78429067	chr5:78429067:T:G	2.49096e-12	14.2888	-1.27309
78429156	chr5:78429156:T:C	9.86042e-19	-1.72652	-4.01506e-10
78429223	chr5:78429223:T:C	3.68242e-18	-4.25965e-10	-0.408896
78429351	chr5:78429351:T:G	8.60872e-15	7.34807	-4.01506e-10
78430271	chr5:78430271:TAA:T	2.60664e-18	-4.25965e-10	-0.754402
78430814	chr5:78430814:A:G	2.37423e-18	-4.25965e-10	-0.847792
78430992	chr5:78430992:A:C	1.84907e-18	-4.25965e-10	-1.09778
78431014	chr5:78431014:G:A	4.59458e-11	15.9314	-0.000847146
78431065	chr5:78431065:T:C	1.39314e-18	-4.25965e-10	-1.38091
78431142	chr5:78431142:C:G	3.98411e-18	-4.25965e-10	-0.330151
78431229	chr5:78431229:T:C	1.36989e-18	-4.25965e-10	-1.39773
78431327	chr5:78431327:A:G	2.88592e-17	1.64996	-4.01506e-10
78431503	chr5:78431503:C:G	2.53457e-18	-4.25965e-10	-0.782443
78431771	chr5:78431771:G:A	1.36742e-18	-4.25965e-10	-1.39954
78432040	chr5:78432040:C:G	1.40605e-18	-4.25965e-10	-1.37168
78432414	chr5:78432414:T:C	1.39451e-18	-4.25965e-10	-1.37992
78432509	chr5:78432509:C:T	6.60991e-18	1.52461	-1.3485
78432798	chr5:78432798:C:T	1.97035e-18	-4.25965e-10	-1.03425
78433335	chr5:78433335:C:T	1.79357e-18	-4.25965e-10	-1.12826
78433378	chr5:78433378:G:A	1.35268e-18	-4.25965e-10	-1.41038
78433396	chr5:78433396:T:G	2.0663e-19	-2.22205	-1.06724
78433455	chr5:78433455:G:C	1.35266e-18	-4.25965e-10	-1.41039
78433605	chr5:78433605:G:C	1.37397e-18	-4.25965e-10	-1.39476
78433659	chr5:78433659:G:A	1.80509e-18	-4.25965e-10	-1.12185
78433996	chr5:78433996:TG:T	2.22676e-19	-2.16927	-1.04524
78434185	chr5:78434185:G:A	6.46049e-18	-4.25965e-10	0.153241
78434526	chr5:78434526:C:T	2.35454e-18	-4.25965e-10	-0.856119
78434569	chr5:78434569:T:TCC	1.35991e-18	-4.25965e-10	-1.40504
78434626	chr5:78434626:A:T	1.57672e-19	-2.20066	-1.35904
78434658	chr5:78434658:A:G	1.78344e-18	-4.25965e-10	-1.13392
78434711	chr5:78434711:A:G	1.62088e-18	-4.25965e-10	-1.2295
78434732	chr5:78434732:A:G	1.5709e-19	-2.19953	-1.36387
78434752	chr5:78434752:G:A	1.55516e-19	-2.20418	-1.36929
78435275	chr5:78435275:G:A	3.09272e-18	-4.25965e-10	-0.583412
78435316	chr5:78435316:A:G	1.37423e-17	-4.25965e-10	0.908015
78435785	chr5:78435785:C:T	6.5661e-18	-4.25965e-10	0.169456
78435927	chr5:78435927:G:A	1.38183e-18	-4.25965e-10	-1.38905
78436119	chr5:78436119:A:T	4.11526e-18	-4.25965e-10	-0.297762
78436186	chr5:78436186:C:T	1.40858e-18	-4.25965e-10	-1.36988
78436213	chr5:78436213:A:C	1.75498e-19	-2.19377	-1.25882
78436342	chr5:78436342:T:C	2.30797e-12	14.2711	-1.33173
78436380	chr5:78436380:C:A	3.33908e-18	-1.32125	0.81448
78436486	chr5:78436486:T:C	1.58704e-18	-4.25965e-10	-1.25059
78436490	chr5:78436490:C:T	2.3739e-18	-4.25965e-10	-0.847932
78437030	chr5:78437030:T:C	1.47784e-18	-4.25965e-10	-1.32188
78437290	chr5:78437290:C:T	1.52194e-18	-4.25965e-10	-1.29248
78437337	chr5:78437337:T:C	1.435e-18	-4.25965e-10	-1.3513
78437365	chr5:78437365:T:C	6.43047e-18	-4.25965e-10	0.148582
78437590	chr5:78437590:T:C	1.12329e-07	22.278	1.45419
78437918	chr5:78437918:G:C	4.75028e-11	16.0651	-0.101219
78437975	chr5:78437975:T:C	2.06551e-19	-2.22073	-1.06894
78438051	chr5:78438051:G:A	1.45625e-18	-4.25965e-10	-1.3366
78438067	chr5:78438067:T:C	1.45731e-18	-4.25965e-10	-1.33587
78438082	chr5:78438082:C:T	1.84994e-18	-4.25965e-10	-1.09731
78438192	chr5:78438192:G:GT	1.652e-18	-4.25965e-10	-1.21048
78438199	chr5:78438199:A:G	1.76381e-19	-2.20063	-1.24695
78438284	chr5:78438284:T:C	2.7219e-18	-4.25965e-10	-0.711134
78438470	chr5:78438470:T:A	1.78472e-18	-4.25965e-10	-1.1332
78438502	chr5:78438502:G:T	1.3474e-18	-4.25965e-10	-1.41429
78438519	chr5:78438519:C:T	2.13492e-12	14.1845	-1.32306
78438755	chr5:78438755:G:T	1.98215e-12	14.0902	-1.303
78438915	chr5:78438915:A:G	1.34744e-18	-4.25965e-10	-1.41426
78438960	chr5:78438960:A:G	1.82845e-18	-4.25965e-10	-1.109
78439168	chr5:78439168:A:T	6.08264e-18	-4.25965e-10	0.0929741
78439330	chr5:78439330:C:T	7.10527e-08	22.7151	0.559165
78439337	chr5:78439337:T:TTGCAGTGGCTGGTACTGGTTGTTTTTTTCCATGTTTAG	3.70204e-18	-4.25965e-10	-0.403581
78439644	chr5:78439644:T:A	1.74664e-19	-2.19791	-1.25944
78439844	chr5:78439844:A:G	4.30514e-18	-4.25965e-10	-0.252656
78439854	chr5:78439854:A:G	2.77373e-11	15.7713	-0.345514
78439865	chr5:78439865:A:G	1.36576e-18	-4.25965e-10	-1.40075
78440472	chr5:78440472:T:G	2.36339e-08	21.8157	0.357774
78440506	chr5:78440506:G:A	1.44364e-18	-4.25965e-10	-1.3453
78440596	chr5:78440596:G:A	4.81292e-18	-4.25965e-10	-0.141162
78440685	chr5:78440685:G:A	8.14319e-19	-1.91787	-4.01506e-10
78440786	chr5:78440786:A:G	1.37655e-18	-4.25965e-10	-1.39288
78440787	chr5:78440787:G:A	1.37555e-18	-4.25965e-10	-1.39361
78440818	chr5:78440818:G:A	3.00711e-19	-2.22001	-0.694065
78440888	chr5:78440888:C:T	1.39572e-18	-4.25965e-10	-1.37905
78441175	chr5:78441175:G:T	1.49144e-18	-1.31272	-4.01506e-10
78441337	chr5:78441337:G:A	6.66459e-18	-4.25965e-10	0.184344
78441394	chr5:78441394:T:C	2.39488e-18	-4.25965e-10	-0.83913
78441634	chr5:78441634:C:T	6.26506e-19	-2.18006	-4.01506e-10
78441705	chr5:78441705:G:A	3.06947e-19	-2.22123	-0.672314
78441820	chr5:78441820:G:A	1.81266e-12	13.9731	-1.27525
78441843	chr5:78441843:A:C	1.34421e-18	-4.25965e-10	-1.41665
78441921	chr5:78441921:G:A	1.35972e-18	-4.25965e-10	-1.40518
78442125	chr5:78442125:T:C	1.35537e-18	-4.25965e-10	-1.40839
78442358	chr5:78442358:C:T	7.55112e-18	-4.25965e-10	0.309231
78442462	chr5:78442462:T:C	1.42613e-18	-4.25965e-10	-1.3575
78442552	chr5:78442552:C:T	6.15413e-18	-4.25965e-10	0.104659
78442811	chr5:78442811:T:A	2.84947e-19	-2.2203	-0.747612
78442982	chr5:78442982:G:A	1.079e-17	0.666152	-4.01506e-10
78443156	chr5:78443156:T:G	1.34501e-18	-4.25965e-10	-1.41606
78443330	chr5:78443330:T:C	2.21028e-19	-2.22168	-1.00025
78443348	chr5:78443348:A:G	2.05586e-18	-4.25965e-10	-0.99177
78443526	chr5:78443526:C:T	9.00588e-08	22.3781	1.13318
78443902	chr5:78443902:C:A	1.47661e-18	-4.25965e-10	-1.32272
78443931	chr5:78443931:C:T	1.35284e-18	-4.25965e-10	-1.41026
78443974	chr5:78443974:A:G	1.39586e-18	-4.25965e-10	-1.37895
78443987	chr5:78443987:T:G	1.36655e-18	-4.25965e-10	-1.40017
78444246	chr5:78444246:A:G	6.79245e-08	22.2273	1.00188
78444390	chr5:78444390:A:T	2.12395e-12	14.0863	-1.22994
78444882	chr5:78444882:C:T	1.46449e-18	-4.25965e-10	-1.33096
78445116	chr5:78445116:A:G	3.11823e-19	-1.91934	-0.958444
78445258	chr5:78445258:G:A	1.69339e-19	-2.19941	-1.28891
78445424	chr5:78445424:C:T	1.82248e-18	-4.25965e-10	-1.11227
78445960	chr5:78445960:C:T	1.69566e-19	-2.19771	-1.28927
78446352	chr5:78446352:AAG:A	1.35246e-18	-4.25965e-10	-1.41054
78446518	chr5:78446518:TAA:T	1.45216e-07	22.4516	1.53741
78446629	chr5:78446629:A:G	1.37874e-18	-4.25965e-10	-1.3913
78446952	chr5:78446952:A:G	1.72853e-19	-2.2014	-1.26638
78447171	chr5:78447171:T:A	1.3634e-18	-4.25965e-10	-1.40248
78447274	chr5:78447274:G:A	1.75283e-19	-2.20119	-1.25263
78447298	chr5:78447298:A:C	2.05653e-18	-4.25965e-10	-0.991444
78447532	chr5:78447532:A:G	7.70332e-08	22.3098	1.04526
78447571	chr5:78447571:C:T	1.43501e-18	-4.25965e-10	-1.35129
78447572	chr5:78447572:TTGATA:T	2.41384e-18	-4.25965e-10	-0.831247
78448209	chr5:78448209:A:T	6.28338e-13	12.7741	-1.13574
78448594	chr5:78448594:T:C	1.66846e-18	-4.25965e-10	-1.20056
78448707	chr5:78448707:G:A	1.35773e-18	-4.25965e-10	-1.40665
78448767	chr5:78448767:G:A	8.02804e-19	-1.93211	-4.01506e-10
78448772	chr5:78448772:G:A	1.68714e-18	-4.25965e-10	-1.18943
78448776	chr5:78448776:A:G	1.59314e-19	-2.21516	-1.33418
78448961	chr5:78448961:T:C	2.26467e-19	-2.16115	-1.03647
78449121	chr5:78449121:T:A	1.38665e-18	-4.25965e-10	-1.38557
78449186	chr5:78449186:T:G	1.3476e-18	-4.25965e-10	-1.41414
78449352	chr5:78449352:A:C	2.02973e-12	14.0806	-1.26965
78449608	chr5:78449608:T:C	2.86054e-19	-1.85686	-1.10718
78449713	chr5:78449713:A:G	1.497e-13	11.448	-1.24411
78449761	chr5:78449761:C:T	6.13227e-19	-2.20149	-4.01506e-10
78449927	chr5:78449927:T:C	3.40368e-18	-4.25965e-10	-0.487606
78450093	chr5:78450093:G:C	2.28205e-18	-4.25965e-10	-0.88739
78450275	chr5:78450275:A:G	1.34997e-18	-4.25965e-10	-1.41239
78450376	chr5:78450376:C:T	1.70081e-19	-2.21211	-1.27184
78450453	chr5:78450453:A:G	8.2469e-11	16.2619	0.253523
78450506	chr5:78450506:A:C	2.49205e-18	-4.25965e-10	-0.799358
78451800	chr5:78451800:G:A	3.0043e-12	14.2726	-1.0695
78451820	chr5:78451820:A:G	5.47971e-12	15.1992	-1.39514
78451928	chr5:78451928:T:C	1.34381e-18	-4.25965e-10	-1.41695
78452245	chr5:78452245:A:G	1.36768e-18	-4.25965e-10	-1.39935
78452870	chr5:78452870:G:T	1.42846e-17	2.36214	-1.41542
78453095	chr5:78453095:A:C	2.31497e-18	-4.25965e-10	-0.873069
78453400	chr5:78453400:A:G	3.45415e-11	16.3183	-0.673115
78453775	chr5:78453775:G:A	1.35231e-18	-4.25965e-10	-1.41065
78454088	chr5:78454088:A:G	2.22031e-18	-0.914817	-4.01506e-10
78454231	chr5:78454231:T:G	1.39387e-18	-4.25965e-10	-1.38038
78454299	chr5:78454299:G:T	2.34412e-12	14.2169	-1.26191
78454327	chr5:78454327:G:A	1.3858e-18	-4.25965e-10	-1.38619
78454613	chr5:78454613:A:G	1.3499e-18	-4.25965e-10	-1.41244
78454688	chr5:78454688:C:T	1.45199e-18	-4.25965e-10	-1.33953
78454705	chr5:78454705:C:G	1.6664e-18	-4.25965e-10	-1.2018
78454774	chr5:78454774:G:A	2.30064e-18	-4.25965e-10	-0.879279
78455255	chr5:78455255:A:C	1.34837e-18	-4.25965e-10	-1.41357
78455359	chr5:78455359:A:G	1.34372e-18	-4.25965e-10	-1.41702
78456432	chr5:78456432:C:T	1.36145e-18	-4.25965e-10	-1.40392
78457217	chr5:78457217:G:A	1.35018e-18	-4.25965e-10	-1.41223
78457328	chr5:78457328:G:A	2.4614e-07	22.8321	1.68456
78457387	chr5:78457387:T:G	1.46386e-18	-4.25965e-10	-1.33139
78457686	chr5:78457686:T:G	1.65361e-19	-2.21924	-1.29285
78457726	chr5:78457726:C:T	1.36277e-18	-4.25965e-10	-1.40295
78457870	chr5:78457870:C:T	1.8708e-18	-4.25965e-10	-1.0861
78457871	chr5:78457871:A:G	1.25595e-07	22.5414	1.30246
78457956	chr5:78457956:G:A	1.40362e-18	-4.25965e-10	-1.37341
78458000	chr5:78458000:T:C	2.37666e-12	14.2332	-1.26449
78458002	chr5:78458002:T:C	5.46813e-18	-4.25965e-10	-0.013528
78458031	chr5:78458031:C:A	1.89679e-07	22.6002	1.65595
78458035	chr5:78458035:G:C	1.35152e-18	-4.25965e-10	-1.41123
78458174	chr5:78458174:C:T	1.48449e-07	23.6542	0.356838
78458211	chr5:78458211:G:A	1.36738e-18	-4.25965e-10	-1.39957
78458315	chr5:78458315:C:T	2.58985e-12	14.3149	-1.26021
78458362	chr5:78458362:G:A	5.3423e-18	-4.25965e-10	-0.0368092
78458445	chr5:78458445:G:T	1.7357e-19	-2.20733	-1.25631
78458460	chr5:78458460:A:G	2.05624e-18	-4.25965e-10	-0.991588
78458985	chr5:78458985:G:T	1.36085e-18	-4.25965e-10	-1.40436
78459212	chr5:78459212:T:C	1.97623e-19	-2.21994	-1.11392
78459236	chr5:78459236:A:G	1.78066e-18	-4.25965e-10	-1.13548
78459424	chr5:78459424:A:G	2.79832e-18	-0.683445	-4.01506e-10
78459433	chr5:78459433:T:C	2.90368e-18	-4.25965e-10	-0.646486
78459520	chr5:78459520:A:G	2.97447e-19	-2.22126	-0.703728
78460049	chr5:78460049:C:T	1.40313e-18	-4.25965e-10	-1.37376
78460655	chr5:78460655:G:C	2.06638e-09	18.92	0.816584
78460921	chr5:78460921:T:C	2.13432e-18	-4.25965e-10	-0.954318
78460939	chr5:78460939:T:G	1.39355e-18	-4.25965e-10	-1.38061
78460993	chr5:78460993:T:C	1.50074e-18	-4.25965e-10	-1.30651
78461540	chr5:78461540:T:C	4.33294e-18	-4.25965e-10	-0.246218
78461721	chr5:78461721:G:T	7.58418e-11	16.2793	0.152437
78461753	chr5:78461753:G:A	1.36613e-18	-4.25965e-10	-1.40048
78462599	chr5:78462599:A:G	1.80209e-18	-4.25965e-10	-1.12352
78463151	chr5:78463151:AAC:A	1.36992e-18	-4.25965e-10	-1.39771
78463239	chr5:78463239:C:T	1.34422e-18	-4.25965e-10	-1.41665
78463388	chr5:78463388:G:T	2.35017e-18	-4.25965e-10	-0.857976
78463539	chr5:78463539:A:G	1.91665e-19	-2.22119	-1.14328
78463697	chr5:78463697:A:G	6.47719e-11	16.0736	0.200284
78464038	chr5:78464038:C:T	7.02917e-11	16.1193	0.236418
78464040	chr5:78464040:C:T	1.68602e-07	22.5513	1.58707
78464122	chr5:78464122:C:T	1.37193e-18	-4.25965e-10	-1.39624
78464162	chr5:78464162:TG:T	1.48375e-18	-4.25965e-10	-1.31789
78464167	chr5:78464167:T:A	1.38037e-07	22.4541	1.48421
78464336	chr5:78464336:G:A	1.51315e-07	22.5557	1.47449
78464374	chr5:78464374:C:T	2.69688e-18	-4.25965e-10	-0.720368
78464418	chr5:78464418:A:G	1.93403e-19	-2.22199	-1.13346
78464668	chr5:78464668:CA:C	1.45749e-07	22.403	1.58969
78465085	chr5:78465085:C:T	1.48754e-18	-4.25965e-10	-1.31534
78465147	chr5:78465147:A:T	1.59615e-19	-2.14626	-1.4012
78465249	chr5:78465249:G:A	5.69521e-18	-4.25965e-10	0.0271607
78465315	chr5:78465315:C:T	5.88372e-18	-4.25965e-10	0.0597252
78465414	chr5:78465414:C:T	2.44655e-18	-4.25965e-10	-0.817786
78465415	chr5:78465415:G:A	1.66798e-07	22.5813	1.54626
78465677	chr5:78465677:G:T	1.61423e-18	-4.25965e-10	-1.23361
78465858	chr5:78465858:G:A	1.78642e-18	-4.25965e-10	-1.13225
78465859	chr5:78465859:G:C	1.78642e-18	-4.25965e-10	-1.13225
78465871	chr5:78465871:T:A	4.40032e-18	-4.25965e-10	-0.230786
78465971	chr5:78465971:G:A	1.6194e-19	-2.21243	-1.32056
78466027	chr5:78466027:C:T	2.16881e-19	-2.1581	-1.08277
78466806	chr5:78466806:G:T	1.491e-18	-4.25965e-10	-1.31302
78466831	chr5:78466831:C:T	1.36296e-18	-4.25965e-10	-1.4028
78467033	chr5:78467033:A:T	6.87229e-19	-2.08755	-4.01506e-10
78467224	chr5:78467224:G:A	2.85817e-18	-4.25965e-10	-0.662284
78467247	chr5:78467247:A:G	2.54177e-18	-4.25965e-10	-0.779605
78467334	chr5:78467334:A:G	2.75255e-19	-2.22201	-0.780513
78467361	chr5:78467361:T:G	1.36766e-18	-4.25965e-10	-1.39936
78467720	chr5:78467720:A:G	1.37426e-18	-4.25965e-10	-1.39455
78467892	chr5:78467892:T:C	1.55327e-18	-4.25965e-10	-1.2721
78467940	chr5:78467940:A:G	1.72812e-18	-4.25965e-10	-1.16543
78467993	chr5:78467993:G:A	1.36325e-18	-4.25965e-10	-1.40259
78468068	chr5:78468068:T:C	5.14948e-11	15.9102	0.134311
78468340	chr5:78468340:A:T	2.90139e-18	-4.25965e-10	-0.647274
78468851	chr5:78468851:C:T	1.43403e-18	-4.25965e-10	-1.35197
78468913	chr5:78468913:T:C	1.36796e-18	-4.25965e-10	-1.39914
78469259	chr5:78469259:A:G	1.56544e-19	-2.16652	-1.40036
78469796	chr5:78469796:T:TG	1.34466e-18	-4.25965e-10	-1.41632
78470196	chr5:78470196:T:C	4.54397e-11	17.053	-1.13355
78470205	chr5:78470205:A:G	1.38497e-10	17.0805	-0.0466085
78470312	chr5:78470312:T:C	1.43407e-07	22.3391	1.63742
78470603	chr5:78470603:G:A	2.08769e-18	-4.25965e-10	-0.976408
78470835	chr5:78470835:G:A	2.80821e-12	14.3742	-1.23858
78470910	chr5:78470910:T:C	4.18324e-18	-4.25965e-10	-0.281379
78470992	chr5:78470992:A:G	1.36385e-18	-4.25965e-10	-1.40215
78471250	chr5:78471250:A:C	1.34587e-18	-4.25965e-10	-1.41543
78471313	chr5:78471313:A:G	1.5794e-19	-2.15586	-1.40214
78471754	chr5:78471754:C:T	4.74392e-11	15.7843	0.17821
78471794	chr5:78471794:A:G	1.54883e-18	-4.25965e-10	-1.27496
78471862	chr5:78471862:C:CT	1.38014e-18	-4.25965e-10	-1.39028
78472196	chr5:78472196:C:T	1.15849e-07	22.1593	1.60383
78472265	chr5:78472265:T:A	1.96012e-19	-2.2185	-1.12355
78472287	chr5:78472287:A:G	1.60697e-19	-2.13373	-1.40697
78472419	chr5:78472419:A:T	1.60214e-19	-2.16498	-1.37874
78472770	chr5:78472770:A:G	2.34414e-19	-2.16679	-0.996345
78472922	chr5:78472922:C:G	2.42916e-18	-4.25965e-10	-0.82492
78472997	chr5:78472997:G:A	1.91076e-19	-2.22077	-1.14678
78473120	chr5:78473120:T:C	1.68394e-19	-2.21526	-1.27865
78473142	chr5:78473142:G:GA	2.14856e-18	-4.25965e-10	-0.947669
78473179	chr5:78473179:C:G	1.24449e-10	16.7092	0.217739
78473232	chr5:78473232:G:A	2.44185e-18	-4.25965e-10	-0.819709
78473455	chr5:78473455:T:C	2.35331e-18	-4.25965e-10	-0.856641
78474868	chr5:78474868:C:T	9.04962e-08	21.9353	1.58084
78474964	chr5:78474964:C:A	1.38467e-12	13.6946	-1.26608
78476186	chr5:78476186:T:G	1.75162e-18	-4.25965e-10	-1.15192
78476246	chr5:78476246:C:T	4.40748e-18	-4.25965e-10	-0.229161
78476262	chr5:78476262:TG:T	1.44837e-18	-4.25965e-10	-1.34202
78476499	chr5:78476499:G:A	2.34896e-18	-4.25965e-10	-0.858493
78476879	chr5:78476879:A:C	2.17519e-19	-2.16958	-1.06836
78476914	chr5:78476914:T:C	1.40265e-18	-4.25965e-10	-1.3741
78477157	chr5:78477157:A:G	3.12996e-18	-4.25965e-10	-0.571444
78477329	chr5:78477329:C:T	1.13698e-07	22.1116	1.63273
78477820	chr5:78477820:T:C	5.96507e-18	-4.25965e-10	0.0734562
78477965	chr5:78477965:T:C	1.3716e-18	-4.25965e-10	-1.39649
78478675	chr5:78478675:T:A	1.87453e-19	-2.21191	-1.17478
78478733	chr5:78478733:A:T	1.48533e-18	-4.25965e-10	-1.31682
78480864	chr5:78480864:TTA:T	2.87323e-17	1.64556	-4.01506e-10
78480878	chr5:78480878:C:T	3.93162e-18	-4.25965e-10	-0.343414
78481361	chr5:78481361:A:G	3.40549e-18	-4.25965e-10	-0.487076
78481461	chr5:78481461:C:T	1.77205e-18	-4.25965e-10	-1.14033
78481591	chr5:78481591:A:G	1.92101e-18	-4.25965e-10	-1.05961
78481898	chr5:78481898:G:A	1.36021e-18	-4.25965e-10	-1.40482
78482150	chr5:78482150:G:A	1.43025e-18	-4.25965e-10	-1.35461
78482362	chr5:78482362:C:G	2.45701e-18	-0.813521	-4.01506e-10
78482383	chr5:78482383:T:C	1.6713e-18	-4.25965e-10	-1.19886
78482473	chr5:78482473:A:G	1.82854e-19	-2.21941	-1.19212
78483172	chr5:78483172:CAT:C	1.68077e-19	-2.14034	-1.35546
78483210	chr5:78483210:G:A	1.4955e-19	-2.22102	-1.39157
78483302	chr5:78483302:A:G	1.88591e-19	-2.20479	-1.17585
78483907	chr5:78483907:G:A	4.75353e-18	-4.25965e-10	-0.153576
78484217	chr5:78484217:C:T	2.11706e-18	-4.25965e-10	-0.962434
78484440	chr5:78484440:C:T	2.55158e-19	-2.2156	-0.862738
78484627	chr5:78484627:T:G	2.97517e-18	-4.25965e-10	-0.622164
78484628	chr5:78484628:T:G	1.67221e-19	-2.19199	-1.30891
78484909	chr5:78484909:G:A	3.44881e-18	-4.25965e-10	-0.474436
78485115	chr5:78485115:A:G	1.35e-18	-4.25965e-10	-1.41236
78485319	chr5:78485319:A:G	2.35409e-18	-4.25965e-10	-0.85631
78485402	chr5:78485402:T:A	1.37325e-18	-4.25965e-10	-1.39528
78485439	chr5:78485439:G:A	1.51654e-18	-4.25965e-10	-1.29604
78485567	chr5:78485567:G:A	2.44817e-19	-2.19266	-0.92705
78486689	chr5:78486689:G:A	1.60431e-19	-2.1585	-1.38386
78486707	chr5:78486707:CAAG:C	1.97482e-19	-1.92221	-1.41236
78487206	chr5:78487206:T:C	1.37979e-17	2.17874	-1.26669
78487862	chr5:78487862:C:A	2.35883e-18	-4.25965e-10	-0.854301
78487908	chr5:78487908:G:A	1.34792e-18	-4.25965e-10	-1.4139
78488183	chr5:78488183:G:A	1.38026e-18	-4.25965e-10	-1.39019
78488409	chr5:78488409:C:T	4.7551e-18	-4.25965e-10	-0.153246
78488441	chr5:78488441:G:A	4.58788e-18	-4.25965e-10	-0.189046
78488610	chr5:78488610:T:C	3.91099e-19	-1.466	-1.18526
78488719	chr5:78488719:C:T	5.85665e-12	14.3961	-0.525518
78488987	chr5:78488987:A:C	1.34393e-18	-4.25965e-10	-1.41687
78489158	chr5:78489158:A:G	1.87765e-18	-4.25965e-10	-1.08244
78489380	chr5:78489380:AAAT:A	2.28249e-12	14.0896	-1.1613
78489564	chr5:78489564:T:C	1.98661e-19	-2.18922	-1.1394
78489649	chr5:78489649:C:T	1.49095e-18	-4.25965e-10	-1.31305
78489917	chr5:78489917:C:A	1.67502e-08	21.2343	0.594942
78489919	chr5:78489919:T:C	1.51158e-09	19.9923	-0.56839
78490035	chr5:78490035:G:A	2.694e-19	-2.16713	-0.85689
78490600	chr5:78490600:A:G	2.14437e-18	-0.949618	-4.01506e-10
78491164	chr5:78491164:C:G	3.32864e-18	-4.25965e-10	-0.5099
78491428	chr5:78491428:A:G	3.7674e-18	-4.25965e-10	-0.38608
78491525	chr5:78491525:C:G	2.97711e-18	-4.25965e-10	-0.62151
78491655	chr5:78491655:G:C	1.75037e-18	-4.25965e-10	-1.15264
78491659	chr5:78491659:C:T	1.01195e-13	11.2051	-1.39276
78491738	chr5:78491738:AATTG:A	3.66479e-18	-4.25965e-10	-0.413695
78491759	chr5:78491759:A:G	1.35786e-18	-4.25965e-10	-1.40655
78492066	chr5:78492066:C:G	2.99883e-19	-1.67031	-1.24652
78493049	chr5:78493049:G:C	1.73526e-19	-2.05893	-1.40496
78493102	chr5:78493102:T:A	1.75085e-19	-2.04751	-1.40744
78493167	chr5:78493167:G:A	2.79587e-18	-4.25965e-10	-0.68432
78493304	chr5:78493304:A:C	1.54441e-18	-4.25965e-10	-1.27782
78493564	chr5:78493564:GA:G	3.54645e-18	-4.25965e-10	-0.446519
78494183	chr5:78494183:G:T	3.2219e-18	-4.25965e-10	-0.542495
78494367	chr5:78494367:C:T	1.3555e-18	-4.25965e-10	-1.40829
78494487	chr5:78494487:G:A	1.67571e-19	-2.19838	-1.30043
78494640	chr5:78494640:GGTATT:G	1.34404e-18	-4.25965e-10	-1.41678
78494840	chr5:78494840:C:T	5.56712e-12	14.3729	-0.553003
78494915	chr5:78494915:G:GA	1.34433e-18	-4.25965e-10	-1.41657
78495389	chr5:78495389:T:C	1.34614e-18	-4.25965e-10	-1.41522
78495423	chr5:78495423:G:A	2.89524e-18	-4.25965e-10	-0.649396
78496052	chr5:78496052:CAG:C	1.34379e-18	-4.25965e-10	-1.41697
78496250	chr5:78496250:T:G	6.29194e-19	-1.47786	-0.697918
78496884	chr5:78496884:T:C	4.70369e-19	-2.22198	-0.244727
78496902	chr5:78496902:C:T	2.0693e-18	-4.25965e-10	-0.985255
78497289	chr5:78497289:GTTAA:G	4.88771e-19	-2.14979	-0.278541
78497571	chr5:78497571:T:G	3.37475e-18	-4.25965e-10	-0.496144
78497619	chr5:78497619:G:A	1.34516e-18	-4.25965e-10	-1.41595
78497707	chr5:78497707:T:C	4.34227e-19	-2.02439	-0.522266
78498020	chr5:78498020:G:A	3.45622e-18	-4.25965e-10	-0.472288
78498154	chr5:78498154:C:T	1.43822e-18	-4.25965e-10	-1.34906
78498927	chr5:78498927:A:G	4.13858e-19	-2.2216	-0.373102
78498985	chr5:78498985:A:G	3.14681e-18	-4.25965e-10	-0.566075
78499931	chr5:78499931:T:C	1.52057e-18	-4.25965e-10	-1.29338
78499980	chr5:78499980:T:A	6.12967e-13	12.9885	-1.37486
78500020	chr5:78500020:A:G	4.50762e-19	-2.22205	-0.287227
78500120	chr5:78500120:A:G	1.0729e-18	-1.6421	-4.01506e-10
78500190	chr5:78500190:A:G	4.2446e-18	-0.266818	-4.01506e-10
78500888	chr5:78500888:T:C	5.59679e-09	20.263	0.47004
78501150	chr5:78501150:T:A	2.4986e-19	-2.05816	-1.04116
78501336	chr5:78501336:T:G	2.71267e-18	-4.25965e-10	-0.714532
78501430	chr5:78501430:G:A	5.57099e-18	-4.25965e-10	0.00510844
78501537	chr5:78501537:C:T	2.39677e-19	-2.11169	-1.02924
78501592	chr5:78501592:A:C	1.45614e-18	-4.25965e-10	-1.33668
78501741	chr5:78501741:A:G	1.34495e-18	-4.25965e-10	-1.41611
78502451	chr5:78502451:G:A	1.45485e-18	-4.25965e-10	-1.33756
78502609	chr5:78502609:C:T	1.02134e-18	-2.17865	0.487298
78502957	chr5:78502957:C:T	4.78726e-18	-4.25965e-10	-0.146506
78503335	chr5:78503335:C:T	1.68162e-19	-2.18537	-1.30992
78503370	chr5:78503370:C:T	3.26417e-19	-2.22205	-0.60999
78503410	chr5:78503410:C:T	5.3874e-10	17.823	0.5693
78503686	chr5:78503686:G:A	1.43555e-18	-4.25965e-10	-1.35092
78504013	chr5:78504013:C:T	9.20258e-10	17.6351	1.29258
78504353	chr5:78504353:G:A	1.63477e-18	-1.22096	-4.01506e-10
78504764	chr5:78504764:C:T	6.58729e-19	-2.12991	-4.01506e-10
78504765	chr5:78504765:G:A	7.4488e-13	13.2167	-1.40821
78505260	chr5:78505260:G:A	4.71838e-11	16.5411	-0.584013
78505536	chr5:78505536:A:G	2.14638e-19	-2.06405	-1.18721
78506365	chr5:78506365:G:A	1.48822e-19	-2.20119	-1.41627
78506830	chr5:78506830:A:C	2.27472e-19	-2.12106	-1.07214
78506849	chr5:78506849:G:C	3.04163e-12	14.5273	-1.31187
78507175	chr5:78507175:C:A	1.35594e-18	-4.25965e-10	-1.40797
78507207	chr5:78507207:G:A	1.88498e-18	-4.25965e-10	-1.07855
78507368	chr5:78507368:C:A	6.48814e-19	-2.14507	-4.01506e-10
78507444	chr5:78507444:A:C	1.88927e-18	-1.97269	0.89641
78507633	chr5:78507633:T:C	1.39979e-18	-4.25965e-10	-1.37614
78507883	chr5:78507883:A:G	6.369e-18	-4.25965e-10	0.138978
78508287	chr5:78508287:A:T	1.7877e-19	-2.19783	-1.23629
78508433	chr5:78508433:T:C	4.13701e-19	-1.74395	-0.851127
78508724	chr5:78508724:G:A	6.72867e-19	-2.07371	-0.0349659
78508906	chr5:78508906:A:G	1.95901e-19	-2.07657	-1.26604
78508992	chr5:78508992:T:C	2.22693e-19	-1.83397	-1.38046
78509221	chr5:78509221:T:C	1.34492e-18	-4.25965e-10	-1.41613
78509422	chr5:78509422:A:G	1.6844e-18	-4.25965e-10	-1.19105
78509602	chr5:78509602:A:T	5.82226e-11	15.6636	0.503677
78509761	chr5:78509761:T:C	1.53682e-18	-4.25965e-10	-1.28275
78510347	chr5:78510347:G:C	1.36208e-18	-4.25965e-10	-1.40346
78510509	chr5:78510509:C:G	5.10669e-19	-2.19994	-0.184554
78510548	chr5:78510548:G:T	1.42294e-18	-4.25965e-10	-1.35974
78510642	chr5:78510642:G:A	1.1441e-11	15.4277	-0.887464
78510767	chr5:78510767:G:A	3.91058e-19	-2.00943	-0.641939
78510912	chr5:78510912:T:C	2.61907e-19	-2.20921	-0.843017
78510964	chr5:78510964:AGT:A	2.69984e-18	0.307004	-1.02628
78511165	chr5:78511165:T:G	1.96694e-19	-2.16896	-1.16961
78511415	chr5:78511415:G:A	2.74668e-18	0.429844	-1.13191
78511585	chr5:78511585:C:T	5.48334e-11	15.6988	0.408561
78511626	chr5:78511626:G:A	1.89051e-18	-4.25965e-10	-1.07562
78511628	chr5:78511628:A:G	4.01698e-19	-2.20606	-0.418465
78511885	chr5:78511885:C:T	1.91648e-18	-4.25965e-10	-1.06197
78512008	chr5:78512008:G:A	6.25821e-18	-4.25965e-10	0.121429
78512178	chr5:78512178:C:T	1.37553e-11	15.6673	-0.942807
78512417	chr5:78512417:A:T	6.70044e-19	-2.11288	-4.01506e-10
78512755	chr5:78512755:A:T	1.04541e-11	15.4721	-1.02207
78512797	chr5:78512797:C:G	1.88367e-19	-1.96788	-1.41395
78513030	chr5:78513030:T:C	2.00409e-19	-1.90648	-1.41338
78513125	chr5:78513125:G:A	4.40835e-12	15.0021	-1.41551
78513660	chr5:78513660:C:T	4.52133e-14	10.3288	-1.3221
78513785	chr5:78513785:A:G	1.96114e-19	-1.92508	-1.41644
78513904	chr5:78513904:C:G	6.92225e-19	-1.70122	-0.37909
78514082	chr5:78514082:A:T	2.70014e-18	-4.25965e-10	-0.719162
78514099	chr5:78514099:G:A	2.80919e-11	16.2803	-0.841809
78514166	chr5:78514166:T:C	1.5455e-11	15.737	-0.895994
78514182	chr5:78514182:C:T	1.42205e-18	-4.25965e-10	-1.36037
78514205	chr5:78514205:ACTT:A	3.33216e-19	-1.99	-0.821435
78514211	chr5:78514211:T:C	1.15582e-12	13.6624	-1.41457
78514285	chr5:78514285:C:A	4.14979e-11	16.0494	-0.220684
78514331	chr5:78514331:G:A	3.40696e-17	-4.25965e-10	1.81594
78514430	chr5:78514430:A:G	7.03586e-11	16.6171	-0.260427
78514531	chr5:78514531:C:T	1.96103e-11	15.9941	-0.914965
78514532	chr5:78514532:G:A	1.58943e-18	-4.25965e-10	-1.24909
78514717	chr5:78514717:G:C	1.4037e-18	-4.25965e-10	-1.37336
78514999	chr5:78514999:C:T	1.35845e-18	-4.25965e-10	-1.40612
78515051	chr5:78515051:T:C	1.67867e-18	-4.25965e-10	-1.19447
78515154	chr5:78515154:C:T	2.5295e-19	-1.79651	-1.29052
78515254	chr5:78515254:A:AC	1.92515e-19	-1.94537	-1.41468
78515295	chr5:78515295:T:C	1.56161e-18	-4.25965e-10	-1.26675
78515328	chr5:78515328:AC:A	2.371e-12	14.3824	-1.41605
78515738	chr5:78515738:G:T	3.26114e-12	14.6801	-1.39495
78515815	chr5:78515815:G:A	2.43274e-12	14.4068	-1.4147
78516252	chr5:78516252:C:CA	2.11036e-19	-1.85983	-1.40836
78516411	chr5:78516411:G:A	2.94804e-12	14.5864	-1.40221
78516498	chr5:78516498:T:C	2.03866e-19	-1.89977	-1.40298
78516549	chr5:78516549:C:T	1.63451e-18	-4.25965e-10	-1.22112
78516850	chr5:78516850:G:A	2.30119e-18	-4.25965e-10	-0.879037
78516930	chr5:78516930:G:A	2.49834e-14	9.82416	-1.41066
78516967	chr5:78516967:T:C	2.13481e-19	-1.84965	-1.40702
78517298	chr5:78517298:C:T	4.76241e-14	10.0156	-0.956948
78517316	chr5:78517316:A:G	1.17902e-11	15.0928	-0.522481
78517354	chr5:78517354:C:G	1.61942e-18	-4.25965e-10	-1.2304
78517413	chr5:78517413:C:A	4.90394e-12	15.0668	-1.37376
78517542	chr5:78517542:A:G	3.55136e-19	-2.01694	-0.730775
78517559	chr5:78517559:A:C	2.3203e-19	-1.78293	-1.39043
78517587	chr5:78517587:C:T	3.95526e-12	14.8349	-1.35681
78517991	chr5:78517991:T:C	3.9086e-12	14.8392	-1.37295
78518353	chr5:78518353:G:A	2.12938e-18	-4.25965e-10	-0.956634
78518374	chr5:78518374:C:T	3.99135e-19	-1.9236	-0.707317
78518396	chr5:78518396:G:A	5.52281e-12	15.1845	-1.37252
78518754	chr5:78518754:A:AT	4.20287e-12	14.9132	-1.37441
78518978	chr5:78518978:T:C	1.94607e-12	14.145	-1.37614
78519030	chr5:78519030:A:G	1.45751e-18	-4.25965e-10	-1.33573
78519050	chr5:78519050:TC:T	3.75183e-12	14.8098	-1.38454
78519170	chr5:78519170:G:A	7.08051e-19	-2.0577	-4.01506e-10
78519181	chr5:78519181:G:C	2.26646e-12	14.2776	-1.35633
78519233	chr5:78519233:T:C	3.58816e-14	9.99342	-1.2179
78519300	chr5:78519300:C:T	6.0815e-18	1.48251	-1.38972
78519392	chr5:78519392:A:G	9.65153e-18	-4.25965e-10	0.554651
78519431	chr5:78519431:T:C	3.28874e-12	14.6768	-1.38328
78519638	chr5:78519638:A:G	1.74298e-11	14.8668	0.0944642
78519650	chr5:78519650:T:A	2.54577e-12	14.423	-1.38552
78519723	chr5:78519723:C:T	3.46717e-12	14.7031	-1.35668
78519971	chr5:78519971:TAGCATTAACTAGCTCTGTGTCTTTGGGCAATAAACGTCACCTCTCTAAGGACAGTTTCCTCATCTCTAAAGTGGGGGTAAGGAA:T	1.36931e-18	-4.25965e-10	-1.39816
78519991	chr5:78519991:T:C	6.1824e-19	-2.19334	-4.01506e-10
78520083	chr5:78520083:C:T	3.72835e-14	9.99392	-1.18008
78520184	chr5:78520184:C:T	2.34413e-12	14.3573	-1.40233
78520311	chr5:78520311:A:G	2.65253e-18	-4.25965e-10	-0.736952
78520604	chr5:78520604:C:T	5.61703e-18	0.0933453	-0.0800069
78520955	chr5:78520955:G:C	1.93406e-18	-4.25965e-10	-1.05284
78521153	chr5:78521153:C:G	7.08491e-16	6.26503	-1.41436
78521346	chr5:78521346:G:C	9.79623e-17	3.77064	-0.898519
78521349	chr5:78521349:T:C	1.35886e-18	-4.25965e-10	-1.40582
78521535	chr5:78521535:A:T	2.83158e-18	-4.25965e-10	-0.67163
78521560	chr5:78521560:T:C	1.46883e-18	-4.25965e-10	-1.328
78522635	chr5:78522635:A:G	8.84685e-19	-1.98381	0.148824
78522815	chr5:78522815:G:A	2.04974e-18	-4.25965e-10	-0.994752
78522906	chr5:78522906:G:A	1.46324e-18	-4.25965e-10	-1.33181
78523019	chr5:78523019:G:A	2.3309e-18	-4.25965e-10	-0.866209
78523171	chr5:78523171:G:A	2.61369e-18	-4.25965e-10	-0.7517
78523397	chr5:78523397:T:C	1.38484e-18	-4.25965e-10	-1.38688
78523873	chr5:78523873:G:T	1.34417e-18	-4.25965e-10	-1.41669
78524184	chr5:78524184:G:A	3.08034e-18	-4.25965e-10	-0.587425
78524219	chr5:78524219:A:G	7.83833e-19	-1.95602	-4.01506e-10
78524255	chr5:78524255:G:A	3.19957e-18	-4.25965e-10	-0.549447
78524258	chr5:78524258:C:T	2.59197e-19	-1.67064	-1.392
78524401	chr5:78524401:T:C	1.37393e-18	-4.25965e-10	-1.39479
78524854	chr5:78524854:A:G	1.44762e-18	-4.25965e-10	-1.34254
78524895	chr5:78524895:T:C	1.67402e-18	-4.25965e-10	-1.19723
78525102	chr5:78525102:A:C	2.13203e-18	-4.25965e-10	-0.955392
78525120	chr5:78525120:G:A	1.78223e-19	-2.09262	-1.34457
78525123	chr5:78525123:G:A	1.66973e-18	-4.25965e-10	-1.1998
78525149	chr5:78525149:C:A	1.88098e-18	-4.25965e-10	-1.08067
78525277	chr5:78525277:C:T	2.57812e-18	-4.25965e-10	-0.765403
78525460	chr5:78525460:A:C	1.3636e-18	-4.25965e-10	-1.40233
78525700	chr5:78525700:T:C	2.92194e-18	-4.25965e-10	-0.640215
78525932	chr5:78525932:GCCTC:G	1.34427e-18	-4.25965e-10	-1.41662
78526152	chr5:78526152:A:C	5.19205e-19	-1.90582	-0.462103
78526651	chr5:78526651:T:C	4.02947e-19	-1.76286	-0.858552
78526846	chr5:78526846:C:T	1.32652e-17	0.872682	-4.01506e-10
78526867	chr5:78526867:A:G	3.03128e-19	-1.95373	-0.952333
78528592	chr5:78528592:C:T	1.88711e-18	-4.25965e-10	-1.07742
78529050	chr5:78529050:C:T	1.55676e-18	-4.25965e-10	-1.26986
78529234	chr5:78529234:G:A	2.61741e-18	-4.25965e-10	-0.750278
78529465	chr5:78529465:C:T	2.55597e-18	-4.25965e-10	-0.774034
78529598	chr5:78529598:T:TGCAGTCC	1.71262e-18	-4.25965e-10	-1.17444
78529635	chr5:78529635:T:C	1.51312e-18	-4.25965e-10	-1.29829
78530523	chr5:78530523:G:A	2.57046e-19	-1.94974	-1.12123
78530717	chr5:78530717:G:C	2.38049e-18	-4.25965e-10	-0.845158
78531926	chr5:78531926:A:G	4.50856e-18	-4.25965e-10	-0.206488
78532190	chr5:78532190:C:A	5.46814e-19	-1.16717	-1.14894
78532204	chr5:78532204:G:A	2.59162e-19	-1.94572	-1.11705
78532279	chr5:78532279:C:T	1.86717e-18	-4.25965e-10	-1.08804
78532298	chr5:78532298:G:A	5.13552e-18	-4.25965e-10	-0.0762836
78532368	chr5:78532368:G:C	2.26821e-18	-4.25965e-10	-0.893475
78532397	chr5:78532397:A:G	1.63417e-18	-4.25965e-10	-1.22133
78532900	chr5:78532900:G:A	2.75006e-19	-1.93418	-1.06924
78532946	chr5:78532946:G:A	1.42148e-18	-4.25965e-10	-1.36076
78533698	chr5:78533698:A:AC	3.0366e-19	-2.07224	-0.832073
78533775	chr5:78533775:T:G	2.88165e-18	-0.654102	-4.01506e-10
78533896	chr5:78533896:C:A	1.61654e-18	-4.25965e-10	-1.23217
78533985	chr5:78533985:G:A	2.22107e-18	-4.25965e-10	-0.914478
78534580	chr5:78534580:G:A	3.04489e-18	-4.25965e-10	-0.599001
78534604	chr5:78534604:C:T	1.29657e-17	0.849841	-4.01506e-10
78534643	chr5:78534643:G:A	1.39301e-18	-4.25965e-10	-1.381
78534726	chr5:78534726:C:T	2.29802e-18	-4.25965e-10	-0.880419
78534801	chr5:78534801:G:C	1.5609e-18	-4.25965e-10	-1.2672
78534889	chr5:78534889:T:C	1.73974e-18	-4.25965e-10	-1.15873
78535248	chr5:78535248:T:C	3.05461e-19	-1.96004	-0.938362
78535269	chr5:78535269:T:G	4.54352e-19	-1.30771	-1.19364
78535567	chr5:78535567:C:T	1.26754e-18	-1.47538	-4.01506e-10
78535736	chr5:78535736:G:A	1.35967e-18	-4.25965e-10	-1.40522
78536293	chr5:78536293:C:T	7.34649e-19	-2.02083	-4.01506e-10
78536341	chr5:78536341:T:C	1.92727e-18	-4.25965e-10	-1.05636
78536822	chr5:78536822:G:A	1.35318e-18	-4.25965e-10	-1.41001
78536965	chr5:78536965:C:T	1.36092e-18	-4.25965e-10	-1.4043
78537306	chr5:78537306:C:T	2.22464e-18	-4.25965e-10	-0.912871
78537382	chr5:78537382:T:C	1.34792e-18	-4.25965e-10	-1.4139
78537787	chr5:78537787:A:G	6.46848e-19	-2.14811	-4.01506e-10
78537901	chr5:78537901:A:T	3.72201e-18	-4.25965e-10	-0.398201
78538070	chr5:78538070:C:A	3.45422e-18	-4.25965e-10	-0.472868
78538340	chr5:78538340:T:C	1.53932e-18	-4.25965e-10	-1.28112
78538566	chr5:78538566:T:C	1.81215e-18	-4.25965e-10	-1.11795
78538726	chr5:78538726:G:A	2.13295e-18	-4.25965e-10	-0.95496
78538828	chr5:78538828:T:C	1.50934e-18	-4.25965e-10	-1.30079
78538974	chr5:78538974:G:A	1.68986e-18	-4.25965e-10	-1.18782
78538999	chr5:78538999:T:C	1.34496e-18	-4.25965e-10	-1.4161
78539195	chr5:78539195:G:A	7.25046e-19	-2.03399	-4.01506e-10
78539531	chr5:78539531:T:G	7.15861e-19	-1.87479	-0.171941
78540221	chr5:78540221:C:T	1.84726e-18	-4.25965e-10	-1.09876
78540876	chr5:78540876:T:G	2.6172e-18	-4.25965e-10	-0.750358
78541437	chr5:78541437:A:G	5.11197e-19	-1.98276	-0.400708
78541814	chr5:78541814:G:A	1.7291e-18	-4.25965e-10	-1.16486
78541914	chr5:78541914:T:C	6.09467e-19	-2.20764	-4.01506e-10
78541966	chr5:78541966:G:A	3.34257e-19	-2.0232	-0.785113
78542075	chr5:78542075:C:T	3.80182e-19	-1.97739	-0.702183
78542182	chr5:78542182:C:T	1.82151e-18	-4.25965e-10	-1.1128
78542613	chr5:78542613:C:T	8.05868e-19	-1.9283	-4.01506e-10
78543376	chr5:78543376:A:C	1.44774e-18	-4.25965e-10	-1.34246
78543459	chr5:78543459:G:C	1.40073e-18	-4.25965e-10	-1.37547
78543630	chr5:78543630:A:G	2.82022e-19	-1.98726	-0.990976
78543686	chr5:78543686:A:G	1.35625e-18	-4.25965e-10	-1.40774
78543864	chr5:78543864:G:A	2.63853e-19	-1.96473	-1.0801
78544090	chr5:78544090:A:G	2.68622e-19	-2.0393	-0.987619
78545173	chr5:78545173:CT:C	1.34751e-18	-4.25965e-10	-1.41421
78545195	chr5:78545195:A:G	1.99667e-18	-4.25965e-10	-1.02098
78545420	chr5:78545420:T:C	2.63277e-19	-1.96462	-1.08239
78545440	chr5:78545440:A:G	1.55683e-18	-4.25965e-10	-1.26981
78545569	chr5:78545569:G:A	2.60351e-19	-1.97037	-1.08782
78546063	chr5:78546063:G:A	2.54972e-19	-1.96519	-1.11388
78546182	chr5:78546182:T:TA	1.62664e-18	-4.25965e-10	-1.22595
78546249	chr5:78546249:T:C	2.63816e-19	-1.96054	-1.08443
78546272	chr5:78546272:G:A	1.99993e-18	-4.25965e-10	-1.01935
78547081	chr5:78547081:T:C	2.98156e-19	-1.88734	-1.03527
78547573	chr5:78547573:A:G	1.99787e-18	-4.25965e-10	-1.02038
78547998	chr5:78547998:G:A	1.84606e-19	-2.02125	-1.38075
78548207	chr5:78548207:G:T	2.79892e-19	-1.95522	-1.0306
78549247	chr5:78549247:T:C	1.91019e-18	-4.25965e-10	-1.06526
78549324	chr5:78549324:T:C	2.63256e-19	-2.00255	-1.04454
78550061	chr5:78550061:T:C	1.54699e-18	-4.25965e-10	-1.27615
78550145	chr5:78550145:C:T	6.84765e-19	-2.09114	-4.01506e-10
78550440	chr5:78550440:C:G	1.54718e-18	-4.25965e-10	-1.27603
78550478	chr5:78550478:C:T	1.35142e-18	-4.25965e-10	-1.41131
78550566	chr5:78550566:T:TTATA	1.54199e-18	-4.25965e-10	-1.27939
78550657	chr5:78550657:G:A	1.73407e-18	-4.25965e-10	-1.16199
78550717	chr5:78550717:C:T	2.86439e-19	-1.94052	-1.02217
78550729	chr5:78550729:C:A	1.72128e-18	-4.25965e-10	-1.1694
78550731	chr5:78550731:C:T	2.54866e-19	-1.94021	-1.13927
78550860	chr5:78550860:C:T	2.60134e-19	-1.93328	-1.12575
78550899	chr5:78550899:C:G	2.11588e-19	-2.08781	-1.17776
78551733	chr5:78551733:C:A	1.71476e-18	-4.25965e-10	-1.17319
78552315	chr5:78552315:A:G	2.56623e-19	-1.91524	-1.15737
78552424	chr5:78552424:C:T	1.77217e-18	-4.25965e-10	-1.14026
78552858	chr5:78552858:G:A	1.98343e-18	-4.25965e-10	-1.02764
78553603	chr5:78553603:AG:A	4.89951e-18	-4.25965e-10	-0.12333
78553610	chr5:78553610:C:T	2.80246e-19	-1.98193	-1.00262
78554104	chr5:78554104:T:C	2.89122e-19	-1.83463	-1.11874
78554538	chr5:78554538:A:G	5.79327e-18	-4.25965e-10	0.0442321
78554901	chr5:78554901:A:C	4.93362e-18	-4.25965e-10	-0.116392
78554916	chr5:78554916:A:C	1.42274e-18	-4.25965e-10	-1.35988
78555240	chr5:78555240:A:C	1.54821e-18	-4.25965e-10	-1.27536
78555547	chr5:78555547:T:G	2.01957e-19	-1.89628	-1.41588
78556324	chr5:78556324:A:C	2.27905e-18	-4.25965e-10	-0.888704
78556976	chr5:78556976:T:A	3.50872e-19	-1.34423	-1.41557
78557079	chr5:78557079:C:T	1.45195e-18	-4.25965e-10	-1.33956
78557175	chr5:78557175:T:C	1.26657e-16	2.61045	0.518568
78557177	chr5:78557177:T:C	1.43223e-18	-4.25965e-10	-1.35323
78557261	chr5:78557261:T:C	4.27894e-19	-1.90241	-0.658937
78557964	chr5:78557964:A:C	1.96572e-18	-4.25965e-10	-1.0366
78558297	chr5:78558297:C:T	4.52381e-18	-4.25965e-10	-0.203111
78558321	chr5:78558321:A:G	5.22834e-18	-0.640523	0.582152
78558615	chr5:78558615:A:G	1.34371e-18	-4.25965e-10	-1.41703
78558951	chr5:78558951:G:GCAC	2.16288e-18	-4.25965e-10	-0.941023
78559573	chr5:78559573:A:T	4.5684e-18	-0.193301	-4.01506e-10
78559768	chr5:78559768:C:T	1.35729e-18	-4.25965e-10	-1.40697
78560278	chr5:78560278:T:C	5.3669e-18	-4.25965e-10	-0.0322148
78560631	chr5:78560631:G:A	2.23736e-19	-1.83766	-1.3721
78560658	chr5:78560658:A:G	1.43293e-18	-0.395926	-0.956818
78560833	chr5:78560833:A:G	4.73034e-19	-1.92865	-0.532406
78560846	chr5:78560846:T:G	7.62634e-18	-4.25965e-10	0.319143
78561326	chr5:78561326:T:C	6.56271e-19	-2.13365	-4.01506e-10
78561356	chr5:78561356:G:A	1.61839e-18	-4.25965e-10	-1.23103
78561410	chr5:78561410:G:A	1.3481e-18	-4.25965e-10	-1.41377
78561746	chr5:78561746:C:T	1.39017e-18	-4.25965e-10	-1.38304
78561882	chr5:78561882:G:A	3.28337e-19	-1.84714	-0.979036
78562398	chr5:78562398:C:T	1.39119e-18	-4.25965e-10	-1.38231
78562405	chr5:78562405:T:C	1.68739e-18	-4.25965e-10	-1.18928
78562447	chr5:78562447:C:G	1.65079e-18	-4.25965e-10	-1.21121
78562456	chr5:78562456:G:A	1.39119e-18	-4.25965e-10	-1.38231
78562604	chr5:78562604:C:T	3.16435e-19	-1.80573	-1.05737
78562610	chr5:78562610:G:A	1.38245e-18	-4.25965e-10	-1.38861
78562764	chr5:78562764:A:G	1.51722e-18	-4.25965e-10	-1.29559
78562820	chr5:78562820:G:A	1.55748e-18	-4.25965e-10	-1.2694
78562879	chr5:78562879:C:T	1.79396e-18	-4.25965e-10	-1.12804
78562978	chr5:78562978:T:C	1.75459e-17	1.15236	-4.01506e-10
78563089	chr5:78563089:C:T	1.50112e-18	-4.25965e-10	-1.30625
78563388	chr5:78563388:C:T	6.23367e-18	-4.25965e-10	0.117501
78563462	chr5:78563462:G:A	1.5221e-18	-4.25965e-10	-1.29237
78563486	chr5:78563486:A:G	2.3506e-19	-1.78422	-1.37616
78563506	chr5:78563506:G:A	1.52485e-18	-4.25965e-10	-1.29057
78563568	chr5:78563568:T:C	1.82319e-18	-4.25965e-10	-1.11188
78563823	chr5:78563823:G:A	2.32754e-19	-1.79874	-1.37149
78563848	chr5:78563848:T:C	2.93405e-19	-1.76375	-1.17491
78564175	chr5:78564175:T:C	1.55055e-18	-4.25965e-10	-1.27386
78564283	chr5:78564283:T:C	1.34837e-18	-4.25965e-10	-1.41357
78564356	chr5:78564356:A:G	1.4112e-18	-4.25965e-10	-1.36802
78564785	chr5:78564785:A:G	6.75424e-19	-2.10488	-4.01506e-10
78565835	chr5:78565835:C:T	2.59529e-18	-4.25965e-10	-0.758765
78565957	chr5:78565957:T:C	1.54459e-18	-4.25965e-10	-1.2777
78566041	chr5:78566041:A:G	2.73761e-18	-4.25965e-10	-0.70538
78566135	chr5:78566135:A:T	2.50797e-18	-4.25965e-10	-0.792993
78566245	chr5:78566245:G:T	5.56574e-18	-4.25965e-10	0.00416473
78566333	chr5:78566333:T:C	3.28373e-19	-1.83671	-0.989359
78566526	chr5:78566526:C:T	1.60968e-18	-4.25965e-10	-1.23643
78566565	chr5:78566565:C:G	2.0503e-19	-1.88999	-1.40707
78567717	chr5:78567717:G:T	1.352e-18	-4.25965e-10	-1.41088
78567739	chr5:78567739:T:TATTCAA	1.5237e-18	-4.25965e-10	-1.29132
78568333	chr5:78568333:C:T	1.11422e-18	-1.60431	-4.01506e-10
78568425	chr5:78568425:G:A	1.34372e-18	-4.25965e-10	-1.41702
78569542	chr5:78569542:T:G	1.52335e-18	-4.25965e-10	-1.29155
78569807	chr5:78569807:C:T	1.47406e-18	-4.25965e-10	-1.32445
78570307	chr5:78570307:TC:T	1.52423e-18	-4.25965e-10	-1.29098
78570405	chr5:78570405:T:C	3.78285e-19	-1.94001	-0.744563
78570590	chr5:78570590:C:T	2.18196e-19	-2.1093	-1.12553
78570614	chr5:78570614:T:C	3.18128e-18	-4.25965e-10	-0.55518
78570896	chr5:78570896:ACAGTTCTTAGTGG:A	1.49804e-18	-4.25965e-10	-1.30831
78570956	chr5:78570956:T:G	1.3637e-18	-4.25965e-10	-1.40226
78570958	chr5:78570958:T:C	1.45139e-18	-4.25965e-10	-1.33994
78571401	chr5:78571401:A:AC	1.52542e-18	-4.25965e-10	-1.29019
78571427	chr5:78571427:AC:A	6.74234e-18	-4.25965e-10	0.195943
78571809	chr5:78571809:T:C	2.58318e-18	-4.25965e-10	-0.763444
78572118	chr5:78572118:T:C	4.01941e-19	-1.83125	-0.792662
78572246	chr5:78572246:A:AC	1.91651e-18	-4.25965e-10	-1.06196
78572352	chr5:78572352:G:A	1.52377e-18	-4.25965e-10	-1.29127
78572826	chr5:78572826:G:T	1.3876e-17	0.917697	-4.01506e-10
78573183	chr5:78573183:A:G	1.96464e-18	-4.25965e-10	-1.03716
78573231	chr5:78573231:C:T	1.35413e-18	-4.25965e-10	-1.4093
78573919	chr5:78573919:A:G	1.46344e-18	-4.25965e-10	-1.33167
78574080	chr5:78574080:C:A	2.42509e-19	-1.78547	-1.34371
78574148	chr5:78574148:C:T	1.35545e-18	-4.25965e-10	-1.40833
78574877	chr5:78574877:G:A	4.53176e-19	-1.86463	-0.639309
78575202	chr5:78575202:G:T	4.05149e-18	-4.25965e-10	-0.31338
78575314	chr5:78575314:C:T	1.35663e-18	-4.25965e-10	-1.40746
78575561	chr5:78575561:A:G	1.55156e-18	-4.25965e-10	-1.2732
78575804	chr5:78575804:C:A	2.2289e-18	-4.25965e-10	-0.910958
78575875	chr5:78575875:T:G	1.54647e-18	-4.25965e-10	-1.27649
78575949	chr5:78575949:A:T	5.2755e-19	-1.57116	-0.780819
78576204	chr5:78576204:A:C	9.97799e-19	-1.71467	-4.01506e-10
78576290	chr5:78576290:A:G	3.96341e-18	-0.877898	0.542538
78576496	chr5:78576496:T:C	1.35558e-18	-4.25965e-10	-1.40823
78577646	chr5:78577646:C:G	2.61617e-18	-4.25965e-10	-0.750754
78578012	chr5:78578012:A:G	1.34413e-18	-4.25965e-10	-1.41672
78578058	chr5:78578058:A:G	1.40892e-18	-4.25965e-10	-1.36964
78578328	chr5:78578328:T:C	1.39245e-18	-4.25965e-10	-1.3814
78578382	chr5:78578382:G:A	2.346e-19	-1.85344	-1.30889
78578458	chr5:78578458:A:G	1.38212e-18	-4.25965e-10	-1.38885
78578881	chr5:78578881:T:C	7.57154e-18	-4.25965e-10	0.311932
78578892	chr5:78578892:C:T	1.38998e-18	-4.25965e-10	-1.38318
78579117	chr5:78579117:C:T	8.72159e-19	-1.76639	-0.082856
78579148	chr5:78579148:C:A	2.83277e-19	-1.89033	-1.08347
78579632	chr5:78579632:G:A	1.38673e-18	-4.25965e-10	-1.38552
78579854	chr5:78579854:T:C	1.04319e-18	-1.67018	-4.01506e-10
78579940	chr5:78579940:T:G	1.34642e-18	-4.25965e-10	-1.41502
78580059	chr5:78580059:T:C	5.03184e-18	-4.25965e-10	-0.0966783
78580085	chr5:78580085:T:G	1.40929e-18	-4.25965e-10	-1.36938
78580372	chr5:78580372:G:C	7.71023e-19	-1.9725	-4.01506e-10
78580671	chr5:78580671:T:C	1.39493e-18	-4.25965e-10	-1.37962
78581194	chr5:78581194:T:C	1.34985e-18	-4.25965e-10	-1.41247
78581583	chr5:78581583:G:A	2.61482e-18	-4.25965e-10	-0.75127
78582050	chr5:78582050:A:T	4.29279e-18	-4.25965e-10	-0.255527
78582885	chr5:78582885:C:G	4.83527e-19	-1.80666	-0.632453
78583076	chr5:78583076:T:C	6.0383e-19	-2.21693	-4.01506e-10
78583378	chr5:78583378:C:T	4.39755e-18	-4.25965e-10	-0.231416
78583411	chr5:78583411:C:T	4.11644e-19	-1.92971	-0.670355
78583962	chr5:78583962:A:C	1.46974e-18	-4.25965e-10	-1.32738
78584055	chr5:78584055:T:C	7.43088e-19	-2.00941	-4.01506e-10
78584509	chr5:78584509:C:A	7.15388e-19	-1.77155	-0.275849
78584552	chr5:78584552:T:C	5.29902e-18	-4.25965e-10	-0.0449429
78584613	chr5:78584613:G:A	6.98022e-19	-1.76645	-0.305517
78584858	chr5:78584858:C:T	2.60395e-18	-4.25965e-10	-0.755434
78584864	chr5:78584864:C:T	2.15872e-18	-4.25965e-10	-0.942951
78584980	chr5:78584980:C:G	1.35112e-18	-4.25965e-10	-1.41153
78585529	chr5:78585529:C:T	1.36981e-18	-4.25965e-10	-1.39779
78585772	chr5:78585772:G:A	7.60144e-18	-4.25965e-10	0.315872
78585887	chr5:78585887:G:A	4.98316e-19	-1.97871	-0.430279
78586231	chr5:78586231:G:A	2.35343e-18	-4.25965e-10	-0.856592
78586237	chr5:78586237:T:C	1.61223e-19	-2.12435	-1.41308
78586267	chr5:78586267:T:A	3.65163e-19	-2.14152	-0.57836
78586815	chr5:78586815:A:G	6.52393e-18	-4.25965e-10	0.163012
78586993	chr5:78586993:C:T	4.50398e-19	-1.92203	-0.588058
78587027	chr5:78587027:T:C	2.32126e-18	-4.25965e-10	-0.870355
78587057	chr5:78587057:C:T	2.03407e-19	-2.02525	-1.27976
78587287	chr5:78587287:G:A	4.65852e-18	-4.25965e-10	-0.173767
78587437	chr5:78587437:C:G	5.48102e-18	-4.25965e-10	-0.0111739
78587496	chr5:78587496:C:T	1.865e-18	-4.25965e-10	-1.0892
78587933	chr5:78587933:G:C	4.464e-19	-1.90479	-0.614215
78588331	chr5:78588331:C:T	1.76247e-18	-4.25965e-10	-1.14575
78588416	chr5:78588416:C:G	1.41399e-18	-4.25965e-10	-1.36605
78588477	chr5:78588477:G:A	1.36927e-18	-4.25965e-10	-1.39819
78588505	chr5:78588505:T:C	2.5964e-18	-4.25965e-10	-0.75834
78588967	chr5:78588967:A:G	2.73543e-19	-2.16063	-0.848134
78589966	chr5:78589966:A:G	1.77096e-18	-4.25965e-10	-1.14095
78590007	chr5:78590007:C:T	2.09931e-19	-2.11569	-1.15775
78590172	chr5:78590172:T:C	1.35333e-18	-4.25965e-10	-1.4099
78590597	chr5:78590597:T:C	4.0057e-19	-2.0544	-0.572927
78590673	chr5:78590673:G:A	6.49989e-19	-2.03144	-0.111828
78590754	chr5:78590754:G:C	1.97591e-18	-4.25965e-10	-1.03143
78590789	chr5:78590789:G:A	1.19597e-18	-2.02905	0.495537
78591192	chr5:78591192:A:G	1.3668e-18	-4.25965e-10	-1.39999
78591283	chr5:78591283:G:T	1.3863e-18	-4.25965e-10	-1.38583
78591850	chr5:78591850:G:A	1.48929e-18	-4.25965e-10	-1.31416
78591900	chr5:78591900:T:A	3.15792e-19	-2.14623	-0.718911
78592149	chr5:78592149:A:G	2.52344e-18	-4.25965e-10	-0.78684
78592876	chr5:78592876:T:C	1.4806e-18	-4.25965e-10	-1.32002
78593159	chr5:78593159:C:T	1.9102e-18	-4.25965e-10	-1.06526
78593299	chr5:78593299:T:C	4.71184e-18	-4.25965e-10	-0.162387
78593470	chr5:78593470:C:T	6.43616e-18	-4.25965e-10	0.149467
78593976	chr5:78593976:A:G	8.15417e-19	-1.91652	-4.01506e-10
78594037	chr5:78594037:C:T	3.70995e-18	-4.25965e-10	-0.401446
78594051	chr5:78594051:T:C	1.37433e-18	-4.25965e-10	-1.3945
78594394	chr5:78594394:C:T	2.87761e-19	-1.6073	-1.35079
78594680	chr5:78594680:A:G	2.35239e-18	-4.25965e-10	-0.857032
78594831	chr5:78594831:A:C	1.50523e-18	-4.25965e-10	-1.30352
78594988	chr5:78594988:A:G	2.80165e-18	-4.25965e-10	-0.682255
78595186	chr5:78595186:G:A	4.52538e-18	-4.25965e-10	-0.202762
78595653	chr5:78595653:A:G	5.68245e-18	-4.25965e-10	0.0249182
78595670	chr5:78595670:C:T	2.36751e-19	-1.73622	-1.41699
78595943	chr5:78595943:A:G	4.62341e-18	-4.25965e-10	-0.181333
78596137	chr5:78596137:A:G	2.25541e-18	-4.25965e-10	-0.899135
78596204	chr5:78596204:C:A	2.11689e-19	-1.84934	-1.41576
78596357	chr5:78596357:C:T	1.4756e-18	-4.25965e-10	-1.3234
78596750	chr5:78596750:A:T	2.45626e-19	-1.98513	-1.13127
78597376	chr5:78597376:C:T	6.47161e-18	-4.25965e-10	0.15496
78597549	chr5:78597549:G:A	1.60096e-18	-1.24186	-4.01506e-10
78598000	chr5:78598000:A:G	1.46192e-18	-4.25965e-10	-1.33271
78598147	chr5:78598147:G:A	3.29177e-19	-1.59434	-1.22928
78598224	chr5:78598224:T:C	6.8203e-19	-2.09515	-4.01506e-10
78598667	chr5:78598667:A:G	1.50074e-18	-4.25965e-10	-1.30651
78598947	chr5:78598947:A:G	2.54234e-19	-1.72436	-1.35761
78599088	chr5:78599088:T:A	2.46918e-19	-1.70738	-1.40378
78599376	chr5:78599376:T:C	2.40841e-18	-4.25965e-10	-0.833497
78599394	chr5:78599394:A:G	1.98009e-19	-1.93227	-1.39964
78599480	chr5:78599480:T:C	2.65898e-18	-4.25965e-10	-0.73452
78599580	chr5:78599580:T:G	9.30271e-18	-4.25965e-10	0.517841
78599761	chr5:78599761:G:A	1.50801e-18	-4.25965e-10	-1.30168
78600084	chr5:78600084:T:G	1.58989e-18	-4.25965e-10	-1.2488
78600665	chr5:78600665:C:T	5.07214e-19	-1.60796	-0.783332
78600848	chr5:78600848:T:G	5.90615e-18	-4.25965e-10	0.0635296
78601513	chr5:78601513:A:G	3.08463e-19	-2.1048	-0.783819
78601520	chr5:78601520:T:C	2.10444e-19	-1.99344	-1.27756
78602012	chr5:78602012:G:A	2.2929e-18	-4.25965e-10	-0.882649
78602560	chr5:78602560:A:G	2.84636e-19	-2.11843	-0.85058
78602594	chr5:78602594:A:G	1.46006e-18	-4.25965e-10	-1.33399
78602635	chr5:78602635:T:C	1.7947e-17	-4.25965e-10	1.17496
78602849	chr5:78602849:C:T	2.40816e-18	-4.25965e-10	-0.833602
78603765	chr5:78603765:T:C	2.10449e-17	-4.25965e-10	1.33419
78604172	chr5:78604172:G:A	1.9254e-18	-4.25965e-10	-1.05733
78604179	chr5:78604179:T:C	6.98694e-19	-2.07101	-4.01506e-10
78604718	chr5:78604718:T:A	1.65476e-18	-4.25965e-10	-1.20881
78604761	chr5:78604761:A:G	1.90485e-18	-4.25965e-10	-1.06806
78604819	chr5:78604819:A:G	2.4057e-18	-4.25965e-10	-0.834624
78605101	chr5:78605101:G:C	1.94664e-18	-1.04636	-4.01506e-10
78605191	chr5:78605191:T:C	1.48228e-18	-4.25965e-10	-1.31888
78605412	chr5:78605412:G:T	5.1209e-19	-1.58156	-0.800158
78605948	chr5:78605948:C:T	4.78917e-18	-4.25965e-10	-0.146108
78606078	chr5:78606078:C:T	1.20815e-18	-1.52337	-4.01506e-10
78606286	chr5:78606286:A:C	1.28204e-17	-4.25965e-10	0.83857
78606952	chr5:78606952:C:T	2.08179e-18	-4.25965e-10	-0.979239
78607268	chr5:78607268:A:G	2.49216e-18	-4.25965e-10	-0.799315
78607418	chr5:78607418:A:G	2.40682e-18	-4.25965e-10	-0.834157
78607851	chr5:78607851:C:T	4.31603e-18	-4.25965e-10	-0.250129
78607852	chr5:78607852:A:C	4.31603e-18	-4.25965e-10	-0.250129
78608155	chr5:78608155:A:C	1.92833e-18	-4.25965e-10	-1.05581
78608265	chr5:78608265:T:C	2.1433e-18	-4.25965e-10	-0.950119
78608399	chr5:78608399:G:A	4.93603e-19	-1.83871	-0.579783
78608479	chr5:78608479:A:G	4.01205e-18	-4.25965e-10	-0.323162
78608703	chr5:78608703:G:C	3.08172e-19	-1.99098	-0.898586
78609940	chr5:78609940:A:C	1.49742e-18	-4.25965e-10	-1.30872
78610121	chr5:78610121:C:A	1.9171e-18	-4.25965e-10	-1.06165
78610163	chr5:78610163:A:G	2.79975e-19	-1.8278	-1.15772
78610312	chr5:78610312:A:C	1.50993e-18	-4.25965e-10	-1.3004
78610425	chr5:78610425:G:A	4.49545e-18	-4.25965e-10	-0.209398
78610713	chr5:78610713:TAAG:T	1.42753e-18	-4.25965e-10	-1.35652
78610891	chr5:78610891:T:C	2.38026e-18	-4.25965e-10	-0.845253
78610901	chr5:78610901:C:T	1.5098e-18	-4.25965e-10	-1.30049
78611249	chr5:78611249:A:C	7.14086e-18	-4.25965e-10	0.253368
78611292	chr5:78611292:A:G	1.43179e-18	-4.25965e-10	-1.35354
78611360	chr5:78611360:T:C	5.90615e-18	-4.25965e-10	0.0635296
78611486	chr5:78611486:G:A	1.53526e-18	-4.25965e-10	-1.28377
78611735	chr5:78611735:A:C	2.35602e-18	-4.25965e-10	-0.855492
78611805	chr5:78611805:A:G	4.61068e-19	-1.90343	-0.583245
78611944	chr5:78611944:A:G	5.53865e-18	-4.25965e-10	-0.000714799
78612003	chr5:78612003:CCGAAACAA:C	1.34972e-18	-4.25965e-10	-1.41257
78612639	chr5:78612639:C:T	6.03222e-18	-4.25965e-10	0.0846509
78612646	chr5:78612646:A:G	6.31979e-19	-2.17136	-4.01506e-10
78612747	chr5:78612747:G:A	1.61861e-18	-4.25965e-10	-1.23089
78612777	chr5:78612777:C:T	6.00202e-18	-4.25965e-10	0.0796311
78612965	chr5:78612965:C:T	4.95812e-18	-4.25965e-10	-0.111438
78613455	chr5:78613455:T:C	1.53552e-18	-4.25965e-10	-1.2836
78613498	chr5:78613498:C:T	1.50607e-18	-4.25965e-10	-1.30296
78613572	chr5:78613572:GAATAA:G	5.18719e-19	-1.34204	-1.02682
78613964	chr5:78613964:C:T	1.8237e-18	-4.25965e-10	-1.1116
78613990	chr5:78613990:A:G	1.39677e-18	-4.25965e-10	-1.3783
78614100	chr5:78614100:G:A	3.33582e-18	-0.80081	0.293062
78614116	chr5:78614116:C:T	5.87825e-19	-0.826819	-1.41697
78614119	chr5:78614119:G:A	2.39236e-18	-4.25965e-10	-0.840184
78614459	chr5:78614459:C:T	1.74258e-18	-4.25965e-10	-1.1571
78614480	chr5:78614480:T:C	3.95092e-18	-4.25965e-10	-0.338517
78614738	chr5:78614738:G:T	3.91049e-18	-0.348801	-4.01506e-10
78614754	chr5:78614754:A:G	2.39255e-18	-4.25965e-10	-0.840106
78615108	chr5:78615108:T:C	2.5903e-19	-1.64683	-1.41644
78615126	chr5:78615126:A:G	6.01245e-18	-4.25965e-10	0.0813674
78615293	chr5:78615293:A:G	2.14391e-18	-4.25965e-10	-0.949834
78615914	chr5:78615914:C:T	2.45966e-18	-4.25965e-10	-0.81244
78616101	chr5:78616101:T:C	4.96473e-18	-4.25965e-10	-0.110105
78616590	chr5:78616590:G:A	1.49648e-18	-4.25965e-10	-1.30935
78616657	chr5:78616657:A:G	3.06453e-17	-4.25965e-10	1.71001
78616752	chr5:78616752:CTT:C	2.63337e-18	-4.25965e-10	-0.744201
78616806	chr5:78616806:A:G	1.61264e-18	-4.25965e-10	-1.23459
78616978	chr5:78616978:C:T	3.6731e-19	-1.73133	-0.982687
78617083	chr5:78617083:C:A	3.99084e-18	-4.25965e-10	-0.328463
78617380	chr5:78617380:G:A	1.93864e-18	-4.25965e-10	-1.05048
78617838	chr5:78617838:T:C	3.07823e-19	-1.74561	-1.14509
78617907	chr5:78617907:TA:T	2.80843e-19	-1.58448	-1.39795
78617931	chr5:78617931:G:A	1.40397e-18	-4.25965e-10	-1.37316
78618105	chr5:78618105:G:A	2.39565e-18	-4.25965e-10	-0.838809
78618116	chr5:78618116:A:G	3.71024e-19	-2.07175	-0.632202
78618333	chr5:78618333:A:T	3.84833e-18	-4.25965e-10	-0.364826
78618504	chr5:78618504:A:G	2.35803e-18	-4.25965e-10	-0.854638
78618664	chr5:78618664:C:G	4.35714e-18	-4.25965e-10	-0.240649
78619297	chr5:78619297:G:A	2.09524e-18	-4.25965e-10	-0.972795
78619558	chr5:78619558:T:A	2.12057e-18	-4.25965e-10	-0.960779
78619581	chr5:78619581:A:T	7.06885e-19	-2.05935	-4.01506e-10
78619608	chr5:78619608:G:A	1.37147e-18	-4.25965e-10	-1.39658
78619749	chr5:78619749:T:C	3.61552e-18	-4.25965e-10	-0.42723
78620482	chr5:78620482:C:A	9.69527e-19	-1.50769	-0.235718
78620621	chr5:78620621:C:T	2.7273e-19	-1.75758	-1.25416
78620754	chr5:78620754:C:T	4.48654e-19	-1.65507	-0.858903
78620781	chr5:78620781:G:A	1.36683e-18	-4.25965e-10	-1.39997
78620819	chr5:78620819:C:T	3.53395e-19	-1.94997	-0.802664
78620855	chr5:78620855:T:C	4.63508e-18	-4.25965e-10	-0.178812
78621310	chr5:78621310:G:A	5.53823e-19	-1.48363	-0.819743
78621426	chr5:78621426:G:A	1.77733e-18	-4.25965e-10	-1.13735
78621687	chr5:78621687:C:T	2.70975e-18	-4.25965e-10	-0.715609
78621804	chr5:78621804:G:A	2.38655e-18	-4.25965e-10	-0.842615
78622313	chr5:78622313:A:C	2.17931e-19	-1.82	-1.41605
78622573	chr5:78622573:C:T	2.57966e-18	-4.25965e-10	-0.764809
78622657	chr5:78622657:G:A	6.0193e-19	-2.22008	-4.01506e-10
78623206	chr5:78623206:T:C	4.56122e-18	-0.194875	-4.01506e-10
78623292	chr5:78623292:C:T	6.71367e-19	-0.706518	-1.40439
78623418	chr5:78623418:T:C	1.64034e-18	-4.25965e-10	-1.21756
78623434	chr5:78623434:T:C	1.66546e-18	-4.25965e-10	-1.20237
78623573	chr5:78623573:C:T	1.65075e-18	-4.25965e-10	-1.21124
78623667	chr5:78623667:A:G	3.95787e-18	-4.25965e-10	-0.336759
78623707	chr5:78623707:C:T	1.40372e-18	-4.25965e-10	-1.37334
78623836	chr5:78623836:C:G	7.72807e-19	-1.97019	-4.01506e-10
78624108	chr5:78624108:T:C	2.14235e-18	-4.25965e-10	-0.950562
78624360	chr5:78624360:T:C	5.00125e-19	-1.02335	-1.38201
78624639	chr5:78624639:T:G	2.80802e-18	-4.25965e-10	-0.679984
78624740	chr5:78624740:C:G	2.95483e-18	-4.25965e-10	-0.629023
78624873	chr5:78624873:G:A	1.44824e-18	-4.25965e-10	-1.34212
78624964	chr5:78624964:A:C	1.39791e-17	-4.25965e-10	0.925095
78624989	chr5:78624989:G:A	1.23916e-18	-0.556982	-0.941048
78625003	chr5:78625003:A:T	2.97747e-18	-4.25965e-10	-0.62139
78625171	chr5:78625171:G:A	1.49842e-18	-4.25965e-10	-1.30805
78625293	chr5:78625293:G:A	8.53865e-18	-4.25965e-10	0.432138
78625376	chr5:78625376:T:C	6.475e-19	-0.75423	-1.39287
78625571	chr5:78625571:C:A	6.44552e-19	-0.788981	-1.36268
78626271	chr5:78626271:C:T	1.44618e-18	-4.25965e-10	-1.34354
78626299	chr5:78626299:T:G	2.79806e-18	-4.25965e-10	-0.683537
78626578	chr5:78626578:G:A	3.02531e-18	-4.25965e-10	-0.605451
78626687	chr5:78626687:G:A	1.01683e-17	-4.25965e-10	0.606809
78626716	chr5:78626716:C:T	6.0574e-19	-0.851993	-1.36178
78626996	chr5:78626996:G:A	1.40347e-18	-4.25965e-10	-1.37352
78627006	chr5:78627006:G:A	3.2245e-18	-4.25965e-10	-0.541685
78627261	chr5:78627261:C:T	3.16975e-18	-4.25965e-10	-0.558811
78627297	chr5:78627297:A:T	3.77153e-19	-1.32986	-1.35771
78627515	chr5:78627515:C:T	1.44496e-18	-4.25965e-10	-1.34438
78627719	chr5:78627719:C:T	1.42153e-18	-4.25965e-10	-1.36073
78628197	chr5:78628197:C:T	4.31148e-19	-1.15862	-1.39514
78628212	chr5:78628212:T:C	2.40714e-18	-4.25965e-10	-0.834025
78628268	chr5:78628268:T:C	3.79139e-18	-4.25965e-10	-0.379732
78628431	chr5:78628431:C:G	7.3096e-19	-2.02586	-4.01506e-10
78628573	chr5:78628573:G:C	5.37518e-18	-4.25965e-10	-0.0306727
78629181	chr5:78629181:G:A	1.40849e-18	-4.25965e-10	-1.36994
78629229	chr5:78629229:A:G	4.45729e-18	-4.25965e-10	-0.217923
78629365	chr5:78629365:A:C	1.83379e-17	-4.25965e-10	1.1965
78629975	chr5:78629975:G:A	1.9275e-18	-4.25965e-10	-1.05624
78630061	chr5:78630061:C:A	1.40347e-18	-4.25965e-10	-1.37352
78630191	chr5:78630191:A:G	1.47239e-18	-4.25965e-10	-1.32558
78630316	chr5:78630316:G:A	2.45856e-18	-4.25965e-10	-0.812888
78630458	chr5:78630458:G:A	5.4379e-19	-1.13211	-1.18955
78630534	chr5:78630534:A:T	3.52788e-18	-4.25965e-10	-0.451767
78630801	chr5:78630801:C:T	2.92763e-18	-4.25965e-10	-0.638272
78631004	chr5:78631004:C:T	1.38767e-18	-4.25965e-10	-1.38484
78631026	chr5:78631026:G:A	1.62131e-18	-4.25965e-10	-1.22923
78631146	chr5:78631146:C:G	1.31795e-17	-4.25965e-10	0.866194
78631210	chr5:78631210:T:C	3.39328e-18	-1.39135	0.900686
78631561	chr5:78631561:A:T	1.20625e-17	-4.25965e-10	0.777639
78631757	chr5:78631757:G:A	5.04091e-18	-4.25965e-10	-0.0948784
78631963	chr5:78631963:A:G	1.13314e-17	-4.25965e-10	0.715116
78632419	chr5:78632419:T:C	5.24969e-18	-4.25965e-10	-0.0542962
78632867	chr5:78632867:C:A	2.46777e-18	-4.25965e-10	-0.80915
78633058	chr5:78633058:G:T	4.89073e-19	-1.40959	-1.01812
78633379	chr5:78633379:C:A	1.45851e-18	-4.25965e-10	-1.33505
78633407	chr5:78633407:G:A	7.43852e-18	-0.742393	1.0366
78633447	chr5:78633447:A:C	1.36226e-18	-4.25965e-10	-1.40332
78633924	chr5:78633924:G:A	1.45489e-18	-4.25965e-10	-1.33754
78633925	chr5:78633925:C:A	1.12042e-18	-1.59876	-4.01506e-10
78634215	chr5:78634215:C:T	7.56741e-19	-0.720778	-1.27042
78634473	chr5:78634473:T:C	5.21113e-19	-1.10732	-1.25693
78634564	chr5:78634564:T:G	5.52183e-18	-4.25965e-10	-0.00375611
78635042	chr5:78635042:C:T	2.16714e-18	-4.25965e-10	-0.939057
78635067	chr5:78635067:G:C	1.44014e-18	-4.25965e-10	-1.34773
78635406	chr5:78635406:T:C	4.77639e-19	-1.0744	-1.37696
78635453	chr5:78635453:T:C	5.12011e-19	-0.97216	-1.40971
78635542	chr5:78635542:C:T	1.10702e-17	-4.25965e-10	0.691789
78635630	chr5:78635630:G:A	1.35112e-18	-4.25965e-10	-1.41153
78635633	chr5:78635633:T:G	1.48579e-18	-4.25965e-10	-1.31652
78635775	chr5:78635775:C:T	7.62169e-18	-4.25965e-10	0.318533
78636391	chr5:78636391:A:C	1.77985e-18	-0.253604	-0.882329
78637071	chr5:78637071:A:G	4.18564e-18	-4.25965e-10	-0.280805
78637249	chr5:78637249:G:A	2.45399e-18	-4.25965e-10	-0.814749
78637268	chr5:78637268:T:C	9.80478e-18	-0.540309	1.11071
78637362	chr5:78637362:T:TA	1.56906e-18	-4.25965e-10	-1.26199
78638042	chr5:78638042:A:G	1.76631e-18	-4.25965e-10	-1.14357
78638321	chr5:78638321:T:C	1.59358e-18	-4.25965e-10	-1.24648
78638915	chr5:78638915:T:C	2.33944e-19	-2.20498	-0.960157
78638923	chr5:78638923:T:C	1.83767e-18	-4.25965e-10	-1.10397
78639087	chr5:78639087:T:C	1.89527e-18	-4.25965e-10	-1.0731
78639227	chr5:78639227:T:TA	1.68983e-18	-4.25965e-10	-1.18783
78639433	chr5:78639433:A:C	1.35917e-18	-4.25965e-10	-1.40559
78640086	chr5:78640086:A:T	3.72862e-18	-0.396428	-4.01506e-10
78640244	chr5:78640244:TATCA:T	2.03387e-18	-4.25965e-10	-1.00252
78640406	chr5:78640406:C:A	1.3711e-18	-4.25965e-10	-1.39685
78640472	chr5:78640472:C:T	6.30823e-19	-1.21208	-0.961116
78640526	chr5:78640526:C:A	1.37207e-18	-4.25965e-10	-1.39615
78640659	chr5:78640659:A:G	6.83038e-19	-2.09367	-4.01506e-10
78641142	chr5:78641142:C:T	2.15027e-19	-1.83382	-1.41563
78641630	chr5:78641630:T:C	2.51292e-18	0.521542	-1.31256
78641637	chr5:78641637:T:C	1.34583e-18	-4.25965e-10	-1.41545
78641797	chr5:78641797:G:A	2.3094e-18	-4.25965e-10	-0.875477
78643913	chr5:78643913:T:C	4.15574e-18	1.12314	-1.41111
78643930	chr5:78643930:C:T	1.3625e-18	-4.25965e-10	-1.40314
78644615	chr5:78644615:C:T	1.81089e-17	2.26955	-1.08561
78644713	chr5:78644713:G:A	1.61717e-18	-4.25965e-10	-1.23178
78644829	chr5:78644829:G:A	6.39313e-18	1.45288	-1.31012
78644967	chr5:78644967:C:T	8.79268e-18	1.71593	-1.25448
78645286	chr5:78645286:T:G	4.58383e-18	-4.25965e-10	-0.18993
78645383	chr5:78645383:AAT:A	2.46887e-18	-4.25965e-10	-0.808702
78645618	chr5:78645618:T:C	3.17155e-18	-4.25965e-10	-0.558243
78645628	chr5:78645628:A:G	3.70165e-18	-4.25965e-10	-0.403687
78645876	chr5:78645876:C:T	1.17077e-17	1.95697	-1.20919
78646004	chr5:78646004:A:C	3.36422e-18	-4.25965e-10	-0.499269
78646019	chr5:78646019:T:G	1.43864e-18	-4.25965e-10	-1.34876
78646306	chr5:78646306:G:C	3.22056e-18	-4.25965e-10	-0.54291
78646681	chr5:78646681:T:C	2.34571e-18	-4.25965e-10	-0.859876
78646799	chr5:78646799:C:G	1.6155e-18	-4.25965e-10	-1.23282
78646884	chr5:78646884:T:C	4.26431e-18	-0.262185	-4.01506e-10
78647391	chr5:78647391:A:C	1.67428e-18	-4.25965e-10	-1.19708
78647897	chr5:78647897:G:T	2.14364e-18	-4.25965e-10	-0.949958
78648589	chr5:78648589:TG:T	1.42631e-18	-4.25965e-10	-1.35738
78648591	chr5:78648591:C:A	1.41421e-18	-4.25965e-10	-1.36589
78648795	chr5:78648795:G:T	1.02954e-18	-0.298492	-1.38486
78648938	chr5:78648938:G:A	1.37007e-18	-4.25965e-10	-1.3976
78649082	chr5:78649082:G:T	3.57317e-18	-4.25965e-10	-0.439011
78649151	chr5:78649151:G:T	1.429e-18	-4.25965e-10	-1.35549
78649453	chr5:78649453:C:T	1.36488e-18	-4.25965e-10	-1.4014
78649584	chr5:78649584:G:C	1.68315e-18	-4.25965e-10	-1.1918
78649959	chr5:78649959:G:C	1.45427e-18	-4.25965e-10	-1.33796
78650076	chr5:78650076:C:G	1.46757e-18	-4.25965e-10	-1.32885
78650155	chr5:78650155:C:T	1.39886e-18	-4.25965e-10	-1.37681
78650306	chr5:78650306:T:C	1.34516e-18	-4.25965e-10	-1.41595
78650690	chr5:78650690:T:C	1.66762e-18	-4.25965e-10	-1.20107
78651828	chr5:78651828:T:TC	1.4707e-18	-4.25965e-10	-1.32673
78651893	chr5:78651893:C:T	3.03608e-18	0.120865	-0.722761
78651904	chr5:78651904:A:T	1.49615e-18	-4.25965e-10	-1.30957
78652477	chr5:78652477:C:T	6.63074e-18	-4.25965e-10	0.179252
78652924	chr5:78652924:T:A	5.43373e-18	-4.25965e-10	-0.019839
78653421	chr5:78653421:A:G	1.77079e-18	-4.25965e-10	-1.14104
78653461	chr5:78653461:G:A	1.77762e-18	-4.25965e-10	-1.13719
78653698	chr5:78653698:C:T	1.66088e-18	-4.25965e-10	-1.20512
78653742	chr5:78653742:C:T	2.2699e-18	0.173248	-1.06598
78653860	chr5:78653860:T:C	2.18716e-18	-4.25965e-10	-0.92986
78654603	chr5:78654603:T:C	1.6452e-18	-4.25965e-10	-1.2146
78654686	chr5:78654686:A:T	3.28605e-18	-4.25965e-10	-0.522778
78654714	chr5:78654714:T:A	2.12294e-18	-0.0570955	-0.902569
78655035	chr5:78655035:C:A	1.0526e-18	-1.6612	-4.01506e-10
78655076	chr5:78655076:T:C	8.90677e-19	-0.574506	-1.25373
78655224	chr5:78655224:A:G	1.61144e-18	-4.25965e-10	-1.23534
78655603	chr5:78655603:G:A	2.00566e-18	-1.01649	-4.01506e-10
78655613	chr5:78655613:T:C	9.67944e-19	-0.338488	-1.40656
78656185	chr5:78656185:A:T	1.41698e-18	-4.25965e-10	-1.36394
78656425	chr5:78656425:TG:T	2.88468e-18	-0.653052	-4.01506e-10
78656429	chr5:78656429:G:T	4.7038e-19	-1.11571	-1.35097
78656628	chr5:78656628:A:G	1.52254e-18	-4.25965e-10	-1.29208
78656797	chr5:78656797:C:G	1.37652e-18	-4.25965e-10	-1.3929
78656960	chr5:78656960:T:A	3.82154e-19	-1.26371	-1.41068
78657989	chr5:78657989:C:G	1.73796e-18	-4.25965e-10	-1.15975
78658146	chr5:78658146:A:G	1.35087e-18	-4.25965e-10	-1.41172
78658388	chr5:78658388:G:T	1.49656e-18	-4.25965e-10	-1.3093
78658512	chr5:78658512:G:A	1.34374e-18	-4.25965e-10	-1.41701
78658658	chr5:78658658:A:G	1.55699e-18	-4.25965e-10	-1.26971
78659041	chr5:78659041:A:C	1.54146e-18	-4.25965e-10	-1.27973
78660190	chr5:78660190:T:G	1.77625e-18	-4.25965e-10	-1.13796
78660483	chr5:78660483:G:A	1.6748e-18	-4.25965e-10	-1.19677
78660989	chr5:78660989:G:A	1.49766e-18	-4.25965e-10	-1.30856
78661298	chr5:78661298:T:C	1.54228e-18	-4.25965e-10	-1.2792
78661366	chr5:78661366:G:A	3.34378e-18	-4.25965e-10	-0.505363
78661522	chr5:78661522:G:C	2.08858e-18	-4.25965e-10	-0.975981
78661589	chr5:78661589:C:A	1.59662e-19	-2.17622	-1.37094
78661781	chr5:78661781:G:A	2.32592e-18	-4.25965e-10	-0.868348
78662036	chr5:78662036:T:C	2.8322e-19	-1.56922	-1.40478
78662038	chr5:78662038:T:C	1.34749e-18	-4.25965e-10	-1.41422
78662703	chr5:78662703:G:A	1.34374e-18	-4.25965e-10	-1.41701
78663013	chr5:78663013:A:G	3.87427e-18	-4.25965e-10	-0.358108
78663185	chr5:78663185:A:G	1.38885e-18	-4.25965e-10	-1.38399
78663256	chr5:78663256:T:C	1.39476e-18	-4.25965e-10	-1.37975
78663922	chr5:78663922:A:G	1.63179e-18	-4.25965e-10	-1.22279
78664037	chr5:78664037:AC:A	1.4387e-17	-4.25965e-10	0.953862
78664320	chr5:78664320:A:G	1.36133e-18	-4.25965e-10	-1.404
78664931	chr5:78664931:G:A	1.52023e-18	-4.25965e-10	-1.2936
78665074	chr5:78665074:G:A	1.35274e-18	-4.25965e-10	-1.41033
78665262	chr5:78665262:G:A	1.96908e-18	-4.25965e-10	-1.0349
78665651	chr5:78665651:A:G	1.75325e-19	-2.04709	-1.40649
78665726	chr5:78665726:T:C	1.34845e-18	-4.25965e-10	-1.41351
78665734	chr5:78665734:T:G	5.18124e-18	-4.25965e-10	-0.067421
78665864	chr5:78665864:T:G	2.93447e-19	-1.5275	-1.41102
78666616	chr5:78666616:A:C	4.12234e-19	-1.19744	-1.40119
78666677	chr5:78666677:G:A	1.52164e-18	-4.25965e-10	-1.29267
78666682	chr5:78666682:T:C	6.10619e-19	-2.20575	-4.01506e-10
78667076	chr5:78667076:T:C	6.17429e-19	-2.19466	-4.01506e-10
78667193	chr5:78667193:G:A	1.34877e-18	-4.25965e-10	-1.41327
78667237	chr5:78667237:G:A	9.229e-19	-1.7927	-4.01506e-10
78667480	chr5:78667480:G:A	1.3817e-18	-4.25965e-10	-1.38915
78667485	chr5:78667485:C:T	2.07335e-19	-1.97322	-1.31267
78667666	chr5:78667666:C:T	2.16972e-18	-0.937867	-4.01506e-10
78667878	chr5:78667878:C:T	7.7493e-19	-1.64864	-0.318804
78668372	chr5:78668372:C:T	6.99277e-19	-2.07017	-4.01506e-10
78668580	chr5:78668580:G:A	1.34371e-18	-4.25965e-10	-1.41703
78668894	chr5:78668894:T:C	3.36747e-19	-1.4653	-1.33559
78669946	chr5:78669946:A:C	1.44591e-18	-4.25965e-10	-1.34373
78669962	chr5:78669962:T:C	1.53312e-18	-4.25965e-10	-1.28516
78671295	chr5:78671295:ACT:A	3.87715e-18	-4.25965e-10	-0.357366
78671359	chr5:78671359:G:A	1.48887e-18	-4.25965e-10	-1.31445
78671738	chr5:78671738:G:A	8.41488e-19	-1.61375	-0.271293
78671853	chr5:78671853:T:C	7.39147e-18	-4.25965e-10	0.287862
78672316	chr5:78672316:G:A	7.37567e-18	-4.25965e-10	0.285721
78672866	chr5:78672866:G:A	7.54451e-19	-1.69668	-0.297552
78672963	chr5:78672963:T:C	6.86948e-18	-4.25965e-10	0.214624
78672996	chr5:78672996:A:G	2.94373e-19	-2.05692	-0.878453
78673437	chr5:78673437:C:A	3.50954e-19	-1.35548	-1.40408
78673629	chr5:78673629:C:T	1.37014e-18	-4.25965e-10	-1.39755
78673665	chr5:78673665:A:G	1.79351e-19	-2.17461	-1.25626
78673798	chr5:78673798:G:A	7.97422e-19	-1.65911	-0.279729
78674027	chr5:78674027:G:C	1.34591e-18	-4.25965e-10	-1.4154
78674118	chr5:78674118:G:A	4.21035e-19	-1.16053	-1.41698
78674492	chr5:78674492:C:T	4.63739e-19	-1.09038	-1.39051
78674687	chr5:78674687:T:C	7.03053e-18	-4.25965e-10	0.237798
78674903	chr5:78674903:T:C	7.77686e-18	-4.25965e-10	0.338688
78674995	chr5:78674995:A:G	8.50798e-18	-4.25965e-10	0.428539
78675290	chr5:78675290:G:A	9.51693e-19	-1.56067	-0.201312
78675842	chr5:78675842:G:A	1.22875e-17	-4.25965e-10	0.79612
78675925	chr5:78675925:G:A	1.41314e-18	-4.25965e-10	-1.36665
78676056	chr5:78676056:G:T	1.0311e-18	-1.28444	-0.397403
78676636	chr5:78676636:T:C	5.66916e-18	-4.25965e-10	0.0225771
78677347	chr5:78677347:A:C	4.4219e-19	-1.31969	-1.2088
78677365	chr5:78677365:A:C	1.34482e-18	-4.25965e-10	-1.41621
78677580	chr5:78677580:A:G	1.38684e-18	-4.25965e-10	-1.38544
78677836	chr5:78677836:C:A	2.05967e-18	-4.25965e-10	-0.989918
78678049	chr5:78678049:T:A	1.39308e-18	-4.25965e-10	-1.38095
78678116	chr5:78678116:G:T	1.97065e-19	-2.15995	-1.17674
78678394	chr5:78678394:A:G	4.21266e-18	-4.25965e-10	-0.274371
78678604	chr5:78678604:C:T	1.7239e-19	-2.05375	-1.41671
78678723	chr5:78678723:A:G	4.05772e-19	-1.27033	-1.3441
78678806	chr5:78678806:C:T	1.7095e-18	-4.25965e-10	-1.17626
78678840	chr5:78678840:G:C	1.78552e-18	-4.25965e-10	-1.13275
78679089	chr5:78679089:G:A	6.1285e-19	-2.2021	-4.01506e-10
78679151	chr5:78679151:G:A	6.2398e-18	-4.25965e-10	0.118484
78679447	chr5:78679447:A:G	1.49397e-18	-4.25965e-10	-1.31103
78681077	chr5:78681077:G:A	1.5087e-18	-4.25965e-10	-1.30122
78681217	chr5:78681217:T:C	3.62707e-19	-1.62253	-1.10409
78681765	chr5:78681765:T:A	3.72621e-19	-1.46443	-1.23523
78682069	chr5:78682069:T:C	4.17582e-18	-4.25965e-10	-0.283155
78682144	chr5:78682144:C:T	1.34373e-18	-4.25965e-10	-1.41701
78682238	chr5:78682238:C:A	1.60391e-18	-4.25965e-10	-1.24002
78682262	chr5:78682262:T:C	1.39194e-18	-4.25965e-10	-1.38177
78682964	chr5:78682964:T:C	2.44379e-18	-0.818916	-4.01506e-10
78682975	chr5:78682975:A:C	9.21659e-19	-1.79404	-4.01506e-10
78683002	chr5:78683002:A:G	6.38565e-18	-4.25965e-10	0.141589
78683503	chr5:78683503:G:T	1.55188e-18	-4.25965e-10	-1.273
78683592	chr5:78683592:G:A	6.08235e-19	-2.20966	-4.01506e-10
78683616	chr5:78683616:C:A	2.59339e-18	-4.25965e-10	-0.759501
78683993	chr5:78683993:T:C	1.45028e-18	-4.25965e-10	-1.34071
78684006	chr5:78684006:T:C	2.00752e-18	-4.25965e-10	-1.01557
78684026	chr5:78684026:G:A	2.18321e-18	-4.25965e-10	-0.931669
78684058	chr5:78684058:C:T	3.04949e-18	-1.55226	0.954763
78684064	chr5:78684064:G:C	3.22834e-18	-1.55808	1.01758
78685380	chr5:78685380:T:C	1.4433e-18	-4.25965e-10	-1.34553
78685651	chr5:78685651:G:A	1.39151e-18	-4.25965e-10	-1.38208
78685659	chr5:78685659:T:C	1.38602e-18	-4.25965e-10	-1.38603
78685661	chr5:78685661:C:T	1.38574e-18	-4.25965e-10	-1.38623
78685688	chr5:78685688:A:G	1.42915e-18	-4.25965e-10	-1.35539
78685875	chr5:78685875:G:C	4.19781e-19	-1.62119	-0.959301
78686150	chr5:78686150:T:C	1.06697e-18	-1.43891	-0.208733
78686485	chr5:78686485:T:C	6.29767e-19	-2.17487	-4.01506e-10
78686663	chr5:78686663:A:G	1.58005e-18	-4.25965e-10	-1.25501
78686907	chr5:78686907:CT:C	1.39345e-18	-4.25965e-10	-1.38068
78687409	chr5:78687409:T:C	4.96871e-19	-1.46481	-0.947084
78687454	chr5:78687454:T:G	2.88833e-18	-4.25965e-10	-0.651788
78688056	chr5:78688056:G:A	3.19001e-19	-1.57473	-1.28029
78688253	chr5:78688253:G:A	4.59398e-19	-1.32959	-1.16072
78688542	chr5:78688542:G:T	1.79092e-19	-2.0153	-1.41703
78688589	chr5:78688589:C:T	2.22483e-18	-4.25965e-10	-0.912786
78689460	chr5:78689460:G:A	5.70423e-19	-1.75266	-0.521183
78689781	chr5:78689781:A:T	1.71701e-18	-4.25965e-10	-1.17188
78689805	chr5:78689805:A:G	2.37724e-19	-2.17787	-0.971237
78690012	chr5:78690012:GATATGGTTTGGCTCTGTGTCCCCACCCAA:G	5.30697e-18	-4.25965e-10	-0.0434428
78691428	chr5:78691428:G:A	1.41672e-18	-4.25965e-10	-1.36412
78691701	chr5:78691701:A:G	1.65546e-19	-2.1946	-1.31637
78691719	chr5:78691719:C:T	2.90743e-18	-4.25965e-10	-0.645195
78693092	chr5:78693092:C:T	2.82257e-19	-1.56161	-1.41579
78693107	chr5:78693107:T:C	7.09638e-18	-4.25965e-10	0.24712
78693197	chr5:78693197:G:A	1.45286e-18	-4.25965e-10	-1.33893
78693231	chr5:78693231:G:A	3.74008e-19	-1.56576	-1.13019
78693280	chr5:78693280:A:G	2.86882e-19	-1.54592	-1.41523
78693736	chr5:78693736:G:GTC	9.72833e-19	-1.74001	-4.01506e-10
78693831	chr5:78693831:T:C	6.17982e-19	-1.29435	-0.899411
78694334	chr5:78694334:G:A	1.46051e-18	-1.33368	-4.01506e-10
78694387	chr5:78694387:C:T	2.92934e-19	-1.5272	-1.41307
78694520	chr5:78694520:C:T	1.3464e-18	-4.25965e-10	-1.41503
78694821	chr5:78694821:C:T	2.84979e-19	-1.56573	-1.40208
78695745	chr5:78695745:C:T	4.02873e-19	-1.47488	-1.14672
78695957	chr5:78695957:G:T	3.72308e-19	-1.57632	-1.12418
78696461	chr5:78696461:A:C	1.87778e-19	-2.19489	-1.19007
78696545	chr5:78696545:C:T	1.93196e-18	-4.25965e-10	-1.05393
78696732	chr5:78696732:T:C	1.49498e-19	-2.19805	-1.41489
78696737	chr5:78696737:A:G	5.84392e-19	-1.74212	-0.507529
78696859	chr5:78696859:A:G	4.75427e-19	-1.12667	-1.32933
78697079	chr5:78697079:G:C	1.52134e-19	-2.1828	-1.41266
78697179	chr5:78697179:A:G	1.53019e-19	-2.17263	-1.41703
78697430	chr5:78697430:C:T	1.40761e-18	-4.25965e-10	-1.37057
78697792	chr5:78697792:C:T	2.1112e-18	-4.25965e-10	-0.965206
78697899	chr5:78697899:C:T	2.06834e-18	-4.25965e-10	-0.985721
78698100	chr5:78698100:G:A	2.59275e-19	-2.18229	-0.880043
78698173	chr5:78698173:T:C	1.26094e-18	-1.48061	-4.01506e-10
78698231	chr5:78698231:G:A	1.35004e-18	-4.25965e-10	-1.41233
78698255	chr5:78698255:C:T	2.67138e-19	-2.09514	-0.937314
78698527	chr5:78698527:C:T	1.52102e-19	-2.22169	-1.37398
78698541	chr5:78698541:C:T	2.06154e-18	-4.25965e-10	-0.989013
78698587	chr5:78698587:A:G	1.35544e-18	-4.25965e-10	-1.40834
78698785	chr5:78698785:T:A	4.42641e-18	-4.25965e-10	-0.224877
78699250	chr5:78699250:A:G	1.50245e-17	-4.25965e-10	0.997217
78699548	chr5:78699548:G:A	1.52669e-19	-2.21018	-1.38176
78699965	chr5:78699965:A:G	1.72688e-18	-4.25965e-10	-1.16615
78700982	chr5:78700982:T:C	1.52524e-18	-4.25965e-10	-1.29031
78701092	chr5:78701092:G:A	1.72268e-18	-4.25965e-10	-1.16858
78701913	chr5:78701913:T:C	1.58038e-18	-4.25965e-10	-1.2548
78702669	chr5:78702669:C:T	2.85088e-19	-1.57683	-1.39059
78702963	chr5:78702963:A:C	1.61392e-18	-2.15598	0.922176
78703435	chr5:78703435:A:C	1.34536e-18	-4.25965e-10	-1.4158
78703453	chr5:78703453:A:G	5.51438e-19	-1.9265	-0.381192
78703621	chr5:78703621:C:T	1.76835e-18	-4.25965e-10	-1.14242
78703947	chr5:78703947:A:G	2.06246e-18	-1.26736	0.278791
78703958	chr5:78703958:A:C	2.14001e-18	-1.26246	0.31081
78704137	chr5:78704137:C:G	2.9582e-18	-1.19398	0.566098
78704344	chr5:78704344:C:T	3.37728e-19	-1.51444	-1.28354
78705312	chr5:78705312:A:G	1.68978e-18	-2.18381	0.995943
78705813	chr5:78705813:A:C	1.34858e-18	-4.25965e-10	-1.41341
78705867	chr5:78705867:T:C	1.46154e-18	-4.25965e-10	-1.33298
78706127	chr5:78706127:A:G	2.2332e-18	-4.25965e-10	-0.909031
78706790	chr5:78706790:C:T	4.0589e-19	-1.87874	-0.735394
78706828	chr5:78706828:T:C	8.53974e-19	-2.08347	0.213149
78707360	chr5:78707360:AG:A	1.59529e-18	-4.25965e-10	-1.24541
78707763	chr5:78707763:A:C	7.85458e-19	-1.40976	-0.54419
78707782	chr5:78707782:A:G	2.7793e-18	-4.25965e-10	-0.690266
78707886	chr5:78707886:C:A	5.13037e-19	-1.57022	-0.809654
78707994	chr5:78707994:G:A	2.58435e-18	-4.25965e-10	-0.76299
78708455	chr5:78708455:A:G	1.34679e-18	-4.25965e-10	-1.41474
78708494	chr5:78708494:A:G	5.49626e-19	-1.8671	-0.44388
78709223	chr5:78709223:T:C	3.35624e-18	0.583592	-1.08523
78709524	chr5:78709524:T:C	6.17759e-19	-2.19412	-4.01506e-10
78709556	chr5:78709556:C:A	1.37487e-18	-4.25965e-10	-1.3941
78709639	chr5:78709639:C:A	2.38991e-18	-4.25965e-10	-0.841211
78709829	chr5:78709829:C:T	2.17285e-18	-4.25965e-10	-0.936424
78709931	chr5:78709931:G:A	6.40894e-19	-2.15736	-4.01506e-10
78710195	chr5:78710195:A:T	1.98469e-18	-4.25965e-10	-1.027
78710391	chr5:78710391:G:A	1.54804e-19	-2.22195	-1.3561
78710679	chr5:78710679:A:T	1.62998e-18	-4.25965e-10	-1.22389
78710738	chr5:78710738:G:A	2.62387e-18	-4.25965e-10	-0.747815
78710938	chr5:78710938:G:A	1.78507e-18	-4.25965e-10	-1.13301
78711104	chr5:78711104:T:G	1.87239e-18	-4.25965e-10	-1.08525
78711153	chr5:78711153:T:C	2.29979e-19	-1.99074	-1.19149
78711290	chr5:78711290:C:G	2.01524e-18	-1.01173	-4.01506e-10
78711550	chr5:78711550:C:T	3.90035e-19	-1.26044	-1.39354
78711563	chr5:78711563:G:A	3.94318e-19	-2.05583	-0.587229
78711746	chr5:78711746:A:G	3.54273e-18	-4.25965e-10	-0.447567
78711891	chr5:78711891:C:T	1.39853e-18	-4.25965e-10	-1.37704
78711999	chr5:78711999:CAG:C	1.36125e-18	-4.25965e-10	-1.40406
78712180	chr5:78712180:T:C	3.58406e-18	-4.25965e-10	-0.435967
78712293	chr5:78712293:T:C	4.1288e-19	-1.26599	-1.33107
78712514	chr5:78712514:C:T	5.49867e-19	-1.20242	-1.10813
78712684	chr5:78712684:A:G	2.20962e-18	-2.11539	1.19575
78712685	chr5:78712685:C:T	1.13276e-18	-1.58781	-4.01506e-10
78712710	chr5:78712710:A:T	2.79381e-18	-4.25965e-10	-0.68506
78712825	chr5:78712825:T:G	5.26717e-19	-1.58211	-0.771445
78713350	chr5:78713350:T:C	1.49684e-18	-4.25965e-10	-1.30911
78713555	chr5:78713555:C:T	1.57161e-18	-4.25965e-10	-1.26036
78713622	chr5:78713622:A:T	1.18871e-18	-1.53959	-4.01506e-10
78713651	chr5:78713651:A:G	1.04821e-18	-1.66538	-4.01506e-10
78713728	chr5:78713728:A:G	2.44557e-18	-4.25965e-10	-0.818186
78714030	chr5:78714030:CAA:C	3.94963e-18	-4.25965e-10	-0.338842
78714044	chr5:78714044:A:G	1.09243e-17	-4.25965e-10	0.678521
78714066	chr5:78714066:A:C	1.82678e-18	-2.04585	0.935938
78714239	chr5:78714239:G:C	2.49933e-18	-4.25965e-10	-0.796441
78714367	chr5:78714367:G:T	2.68126e-18	0.57349	-1.29967
78714381	chr5:78714381:T:C	2.79624e-18	0.558771	-1.24296
78714415	chr5:78714415:C:T	1.34458e-18	-4.25965e-10	-1.41638
78714518	chr5:78714518:A:T	1.14018e-17	0.721305	-4.01506e-10
78714557	chr5:78714557:C:T	1.45272e-18	-4.25965e-10	-1.33903
78714699	chr5:78714699:A:G	5.36212e-19	-1.11316	-1.22253
78714738	chr5:78714738:A:T	2.52247e-18	-4.25965e-10	-0.787225
78714754	chr5:78714754:A:C	5.17845e-19	-1.15063	-1.21991
78714915	chr5:78714915:A:G	1.74408e-18	-0.124798	-1.03144
78714933	chr5:78714933:G:C	7.51719e-18	0.882305	-0.577577
78716370	chr5:78716370:A:G	8.21376e-19	-0.943299	-0.96594
78716616	chr5:78716616:G:A	1.35363e-18	-4.25965e-10	-1.40968
78716659	chr5:78716659:C:T	3.06836e-18	-4.25965e-10	-0.59132
78717048	chr5:78717048:A:G	1.83219e-18	-4.25965e-10	-1.10695
78718375	chr5:78718375:C:T	6.32659e-18	-4.25965e-10	0.132297
78718510	chr5:78718510:G:A	1.82121e-18	-4.25965e-10	-1.11296
78718665	chr5:78718665:T:C	4.37515e-19	-1.12227	-1.41684
78719328	chr5:78719328:C:T	6.45404e-19	-1.29039	-0.859956
78720054	chr5:78720054:A:G	2.62496e-18	-4.25965e-10	-0.747399
78720226	chr5:78720226:A:G	7.9536e-19	-2.22014	0.278713
78720893	chr5:78720893:C:T	6.13493e-19	-2.20105	-4.01506e-10
78720959	chr5:78720959:A:C	1.53866e-18	-4.25965e-10	-1.28155
78720969	chr5:78720969:T:C	1.951e-18	-4.25965e-10	-1.04412
78721037	chr5:78721037:T:G	2.98563e-18	0.77381	-1.39246
78721368	chr5:78721368:A:C	5.23029e-19	-0.95199	-1.40859
78721526	chr5:78721526:A:G	3.66466e-19	-1.33796	-1.37836
78721557	chr5:78721557:C:CT	1.28942e-17	-4.25965e-10	0.84431
78721637	chr5:78721637:G:A	3.17578e-18	-4.25965e-10	-0.556912
78721945	chr5:78721945:G:C	1.56693e-19	-2.20404	-1.36189
78722163	chr5:78722163:C:T	3.24665e-18	-4.25965e-10	-0.534842
78722254	chr5:78722254:T:C	1.64412e-19	-2.21582	-1.30202
78722754	chr5:78722754:T:C	9.00966e-19	-1.30013	-0.516623
78722812	chr5:78722812:C:T	2.68101e-18	-4.25965e-10	-0.726271
78722873	chr5:78722873:G:A	4.83418e-19	-1.78971	-0.649632
78722945	chr5:78722945:G:A	2.35499e-19	-1.7715	-1.38701
78722949	chr5:78722949:T:G	3.90444e-19	-1.61093	-1.04201
78723148	chr5:78723148:G:A	1.48452e-18	-2.11553	0.798156
78723163	chr5:78723163:G:A	2.89553e-18	-4.25965e-10	-0.649296
78723288	chr5:78723288:G:A	1.36317e-17	-1.72657	2.6265
78723732	chr5:78723732:A:G	1.97116e-19	-1.92221	-1.41422
78723748	chr5:78723748:G:A	1.47602e-18	-4.25965e-10	-1.32311
78724332	chr5:78724332:T:C	1.43339e-18	-4.25965e-10	-1.35242
78724343	chr5:78724343:T:G	5.18935e-19	-1.62053	-0.74791
78724393	chr5:78724393:A:C	2.06919e-18	-4.25965e-10	-0.985306
78724403	chr5:78724403:C:A	1.76279e-18	-4.25965e-10	-1.14557
78724404	chr5:78724404:A:G	1.41718e-18	-4.25965e-10	-1.3638
78724782	chr5:78724782:GAGACCAGCCGGGCCAACATGGTGAA:G	2.26461e-18	-4.25965e-10	-0.895064
78725015	chr5:78725015:C:T	3.10834e-19	-2.10338	-0.777587
78725051	chr5:78725051:C:A	6.43899e-19	-1.36852	-0.784154
78725335	chr5:78725335:T:C	1.40634e-18	-4.25965e-10	-1.37147
78725395	chr5:78725395:A:G	8.25123e-19	-1.58129	-0.323395
78725418	chr5:78725418:C:T	6.76056e-19	-2.02504	-0.0789031
78725518	chr5:78725518:T:A	1.64908e-18	-4.25965e-10	-1.21224
78726087	chr5:78726087:T:C	1.4101e-18	-4.25965e-10	-1.3688
78726249	chr5:78726249:G:A	7.02447e-19	-1.73553	-0.330122
78726389	chr5:78726389:C:T	6.11094e-19	-1.80821	-0.396761
78726616	chr5:78726616:C:A	7.47001e-19	-2.00415	-4.01506e-10
78726914	chr5:78726914:T:C	1.48761e-18	-4.25965e-10	-1.31529
78727013	chr5:78727013:G:A	1.37648e-18	-4.25965e-10	-1.39293
78727580	chr5:78727580:G:A	7.5071e-19	-2.05478	0.055579
78727836	chr5:78727836:C:T	1.41084e-18	-4.25965e-10	-1.36828
78728094	chr5:78728094:G:C	1.55375e-19	-2.17337	-1.40101
78728543	chr5:78728543:T:C	2.71004e-19	-2.18087	-0.837215
78728787	chr5:78728787:A:G	3.35008e-19	-1.38915	-1.41691
78728860	chr5:78728860:C:A	1.44811e-18	-4.25965e-10	-1.3422
78729734	chr5:78729734:A:G	2.34215e-19	-2.18075	-0.983233
78729828	chr5:78729828:G:A	6.06955e-18	-4.25965e-10	0.0908192
78729936	chr5:78729936:G:A	4.12106e-18	-4.25965e-10	-0.296355
78730032	chr5:78730032:G:A	3.43102e-17	-1.44917	3.27215
78730040	chr5:78730040:T:C	1.711e-18	-2.0435	0.868113
78730268	chr5:78730268:G:T	1.34387e-18	-4.25965e-10	-1.41691
78730527	chr5:78730527:T:C	2.34878e-19	-2.18506	-0.9761
78730717	chr5:78730717:C:T	1.36632e-18	-4.25965e-10	-1.40034
78730878	chr5:78730878:G:A	6.45686e-18	-4.25965e-10	0.152678
78730884	chr5:78730884:T:A	1.48997e-18	-4.25965e-10	-1.31371
78731185	chr5:78731185:A:G	3.14983e-17	-4.25965e-10	1.73747
78731973	chr5:78731973:C:T	2.40931e-18	-4.25965e-10	-0.833123
78732004	chr5:78732004:ACT:A	2.39997e-18	-4.25965e-10	-0.837009
78732736	chr5:78732736:A:G	3.79365e-19	-2.01788	-0.663844
78732867	chr5:78732867:ACTC:A	2.41017e-18	-4.25965e-10	-0.832768
78733145	chr5:78733145:T:C	2.41625e-19	-2.20798	-0.924856
78733209	chr5:78733209:C:T	1.47123e-18	-4.25965e-10	-1.32637
78733319	chr5:78733319:C:G	1.40451e-18	-4.25965e-10	-1.37278
78733499	chr5:78733499:T:C	3.8657e-18	-4.25965e-10	-0.360323
78734086	chr5:78734086:G:A	2.24481e-19	-2.21736	-0.989064
78734129	chr5:78734129:G:C	3.13432e-18	-4.25965e-10	-0.570051
78734855	chr5:78734855:A:G	3.21197e-18	-4.25965e-10	-0.545581
78734953	chr5:78734953:T:G	2.07738e-19	-1.96339	-1.32055
78735042	chr5:78735042:C:T	1.43555e-18	-4.25965e-10	-1.35091
78735832	chr5:78735832:G:A	1.34829e-18	-4.25965e-10	-1.41363
78736172	chr5:78736172:G:A	1.38105e-18	-4.25965e-10	-1.38962
78737125	chr5:78737125:G:A	1.34472e-18	-4.25965e-10	-1.41628
78737215	chr5:78737215:G:A	1.69417e-18	-4.25965e-10	-1.18527
78737423	chr5:78737423:TTAAAAACAGCCA:T	2.97121e-19	-1.50928	-1.4168
78738526	chr5:78738526:G:A	2.13639e-18	-4.25965e-10	-0.95335
78738582	chr5:78738582:A:C	3.30107e-19	-1.70173	-1.11908
78738698	chr5:78738698:C:T	2.69859e-19	-2.16363	-0.858692
78738709	chr5:78738709:T:A	4.49555e-18	-4.25965e-10	-0.209377
78738857	chr5:78738857:T:C	2.33186e-18	-4.25965e-10	-0.8658
78738870	chr5:78738870:G:C	3.80486e-18	-4.25965e-10	-0.376184
78738961	chr5:78738961:A:G	4.0002e-19	-2.17676	-0.451941
78738982	chr5:78738982:A:C	2.20172e-19	-2.21646	-1.00935
78739498	chr5:78739498:G:A	6.16263e-19	-2.19655	-4.01506e-10
78739663	chr5:78739663:A:G	1.38164e-18	-4.25965e-10	-1.3892
78739815	chr5:78739815:C:T	5.30822e-18	-4.25965e-10	-0.0432089
78739887	chr5:78739887:C:G	1.38365e-18	-4.25965e-10	-1.38774
78739968	chr5:78739968:A:G	1.46428e-18	-4.25965e-10	-1.3311
78740025	chr5:78740025:C:T	3.20274e-18	-4.25965e-10	-0.548457
78740194	chr5:78740194:T:C	3.4991e-19	-1.51059	-1.25195
78740321	chr5:78740321:G:T	4.16764e-18	-2.20609	1.92097
78740720	chr5:78740720:A:G	1.48731e-17	-4.25965e-10	0.987091
78740869	chr5:78740869:A:C	5.85751e-19	-1.60441	-0.642911
78740870	chr5:78740870:G:A	9.30175e-19	-1.78485	-4.01506e-10
78741282	chr5:78741282:T:G	1.55699e-18	-4.25965e-10	-1.26971
78741315	chr5:78741315:C:A	3.13805e-19	-2.21372	-0.657726
78742528	chr5:78742528:T:A	3.2785e-19	-2.18932	-0.638339
78742551	chr5:78742551:C:T	1.61503e-18	-4.25965e-10	-1.23311
78743491	chr5:78743491:A:T	1.87158e-19	-1.9727	-1.41557
78743756	chr5:78743756:T:C	2.17835e-18	-4.25965e-10	-0.933897
78743772	chr5:78743772:C:T	1.34618e-18	-4.25965e-10	-1.41519
78743930	chr5:78743930:A:G	1.70393e-19	-2.06519	-1.41692
78744062	chr5:78744062:G:A	2.352e-19	-1.91859	-1.24119
78744236	chr5:78744236:C:T	9.97873e-18	-4.25965e-10	0.587991
78744309	chr5:78744309:C:T	2.33315e-18	-4.25965e-10	-0.865248
78744592	chr5:78744592:A:C	2.36787e-18	-4.25965e-10	-0.850476
78744595	chr5:78744595:A:G	1.4796e-17	-4.25965e-10	0.981892
78745055	chr5:78745055:G:A	2.45653e-18	-4.25965e-10	-0.813716
78745939	chr5:78745939:A:G	6.28119e-19	-2.17749	-4.01506e-10
78746041	chr5:78746041:T:C	3.45174e-19	-2.09724	-0.678932
78746153	chr5:78746153:C:A	5.26975e-19	-2.21859	-0.134474
78746183	chr5:78746183:G:A	2.36131e-18	-4.25965e-10	-0.853247
78746258	chr5:78746258:A:G	1.70131e-19	-2.06948	-1.41417
78746316	chr5:78746316:G:A	1.54542e-19	-2.17511	-1.40464
78746392	chr5:78746392:A:C	1.73371e-19	-2.05523	-1.40955
78746513	chr5:78746513:T:C	1.45246e-18	-4.25965e-10	-1.33921
78746563	chr5:78746563:C:A	1.51083e-18	-4.25965e-10	-1.29981
78746592	chr5:78746592:G:A	1.75874e-19	-2.1096	-1.34085
78746608	chr5:78746608:C:G	3.74964e-18	-4.25965e-10	-0.390806
78746928	chr5:78746928:T:C	1.68775e-19	-2.08363	-1.40802
78746962	chr5:78746962:C:T	1.69666e-18	-4.25965e-10	-1.1838
78747320	chr5:78747320:C:G	4.89044e-19	-2.19114	-0.236631
78747349	chr5:78747349:G:A	1.99723e-18	-4.25965e-10	-1.02071
78747557	chr5:78747557:C:G	2.00405e-18	-4.25965e-10	-1.0173
78747901	chr5:78747901:A:G	4.07357e-19	-2.19298	-0.417546
78747923	chr5:78747923:T:C	6.03186e-19	-2.21799	-4.01506e-10
78748138	chr5:78748138:A:T	2.00405e-18	-4.25965e-10	-1.0173
78748161	chr5:78748161:T:C	2.17426e-18	-4.25965e-10	-0.935776
78748301	chr5:78748301:G:A	1.34447e-18	-4.25965e-10	-1.41646
78748347	chr5:78748347:C:T	1.43991e-18	-4.25965e-10	-1.34788
78748429	chr5:78748429:T:C	1.66269e-18	-4.25965e-10	-1.20403
78748463	chr5:78748463:C:T	1.57533e-18	-4.25965e-10	-1.258
78748734	chr5:78748734:T:C	6.15425e-19	-2.18104	-0.0168699
78748752	chr5:78748752:T:C	4.8214e-19	-2.18168	-0.260311
78749098	chr5:78749098:T:C	6.93893e-19	-2.16296	0.0850531
78749202	chr5:78749202:T:C	1.47139e-18	-4.25965e-10	-1.32625
78749213	chr5:78749213:T:C	1.36211e-18	-4.25965e-10	-1.40343
78749404	chr5:78749404:G:T	8.30493e-19	-2.13873	0.240525
78749846	chr5:78749846:C:A	9.36793e-19	-2.17487	0.397115
78749926	chr5:78749926:C:T	1.35209e-18	-4.25965e-10	-1.41081
78749951	chr5:78749951:A:T	8.08825e-19	-2.0929	0.168265
78750458	chr5:78750458:T:C	1.45306e-18	-2.08911	0.750319
78750459	chr5:78750459:G:A	3.91396e-18	-2.13138	1.78346
78750598	chr5:78750598:G:A	7.49754e-19	-2.01018	0.00970327
78750611	chr5:78750611:C:T	2.21329e-18	-2.12222	1.20423
78751017	chr5:78751017:G:A	3.92266e-18	-2.1044	1.75871
78751214	chr5:78751214:T:G	1.35039e-18	-1.41207	-4.01506e-10
78751716	chr5:78751716:C:T	3.3776e-18	-2.10697	1.61167
78752519	chr5:78752519:T:C	9.05803e-19	-2.06826	0.256862
78752854	chr5:78752854:C:A	2.03834e-19	-2.13501	-1.1679
78753345	chr5:78753345:G:C	2.7935e-19	-2.1251	-0.862656
78753587	chr5:78753587:C:T	3.7773e-19	-2.14596	-0.540081
78753798	chr5:78753798:A:T	2.84523e-17	-4.25965e-10	1.63577
78754099	chr5:78754099:A:G	6.39669e-18	-4.25965e-10	0.143316
78754175	chr5:78754175:C:T	6.04989e-19	-2.21501	-4.01506e-10
78754178	chr5:78754178:G:T	1.45668e-19	-2.22192	-1.41698
78754770	chr5:78754770:C:T	1.63494e-19	-2.20397	-1.31948
78755081	chr5:78755081:A:C	1.34381e-18	-4.25965e-10	-1.41695
78755293	chr5:78755293:C:A	1.39386e-18	-4.25965e-10	-1.38039
78755400	chr5:78755400:G:A	1.5718e-19	-2.18112	-1.38171
78755441	chr5:78755441:C:T	3.92324e-18	-4.25965e-10	-0.345547
78755550	chr5:78755550:C:T	1.63775e-19	-2.17402	-1.34771
78755565	chr5:78755565:C:T	1.40279e-18	-4.25965e-10	-1.374
78755613	chr5:78755613:A:G	1.67242e-19	-2.21264	-1.28813
78755792	chr5:78755792:T:G	3.71037e-18	-4.25965e-10	-0.401332
78755896	chr5:78755896:T:C	1.73177e-19	-2.15783	-1.30808
78756380	chr5:78756380:A:G	6.57705e-18	-4.25965e-10	0.171122
78756440	chr5:78756440:G:A	2.46565e-18	-4.25965e-10	-0.810011
78756442	chr5:78756442:T:C	2.84008e-19	-2.18844	-0.782771
78756706	chr5:78756706:T:C	1.41346e-18	-4.25965e-10	-1.36643
78756819	chr5:78756819:T:C	1.92878e-19	-2.21225	-1.14592
78757238	chr5:78757238:G:A	3.18253e-19	-2.08982	-0.767557
78757293	chr5:78757293:A:G	4.54908e-18	-4.25965e-10	-0.197539
78757571	chr5:78757571:T:C	1.61606e-18	-4.25965e-10	-1.23247
78757908	chr5:78757908:G:A	1.40629e-18	-4.25965e-10	-1.37151
78757951	chr5:78757951:A:T	6.71351e-18	-4.25965e-10	0.191657
78757965	chr5:78757965:A:C	1.46178e-18	-4.25965e-10	-1.33281
78759235	chr5:78759235:G:A	7.1864e-18	-4.25965e-10	0.259725
78759313	chr5:78759313:AAATAAATAAATG:A	3.10762e-19	-2.01666	-0.864529
78759660	chr5:78759660:T:C	1.70381e-18	-1.82131	0.641714
78760362	chr5:78760362:T:C	2.0072e-18	-4.25965e-10	-1.01572
78760973	chr5:78760973:C:T	7.49728e-18	-4.25965e-10	0.302076
78761155	chr5:78761155:A:C	3.02399e-19	-2.18745	-0.721022
78761242	chr5:78761242:C:T	3.83632e-19	-2.21317	-0.457369
78761999	chr5:78761999:T:C	6.99253e-19	-2.07021	-4.01506e-10
78762358	chr5:78762358:G:T	1.34651e-18	-4.25965e-10	-1.41495
78762603	chr5:78762603:G:T	5.82853e-18	-4.25965e-10	0.0503009
78762707	chr5:78762707:G:T	2.56856e-19	-2.1909	-0.880803
78762862	chr5:78762862:T:C	1.7179e-17	-4.25965e-10	1.13122
78762965	chr5:78762965:TAAATAAATAAAAC:T	1.58726e-17	-4.25965e-10	1.05213
78763080	chr5:78763080:G:A	1.73738e-19	-2.14722	-1.31545
78763218	chr5:78763218:T:G	1.37962e-18	-4.25965e-10	-1.39066
78763447	chr5:78763447:C:T	1.28979e-17	-4.25965e-10	0.844596
78763510	chr5:78763510:G:C	1.85306e-18	-4.25965e-10	-1.09563
78763670	chr5:78763670:G:A	1.4968e-18	-4.25965e-10	-1.30913
78764313	chr5:78764313:C:T	1.4602e-18	-4.25965e-10	-1.33389
78764363	chr5:78764363:C:T	1.70741e-19	-2.17401	-1.30607
78764456	chr5:78764456:G:A	8.91713e-19	-1.82708	-4.01506e-10
78764565	chr5:78764565:C:A	1.80519e-19	-2.15937	-1.26502
78764871	chr5:78764871:CT:C	1.67745e-18	-2.11788	0.922692
78765317	chr5:78765317:G:T	1.05343e-18	-1.66291	0.00249609
78766059	chr5:78766059:G:A	6.63894e-19	-0.707046	-1.41505
78766548	chr5:78766548:T:C	1.89798e-19	-1.9607	-1.41356
78766587	chr5:78766587:A:G	3.81189e-19	-1.27155	-1.40538
78767357	chr5:78767357:G:A	4.32251e-18	-4.25965e-10	-0.248628
78767463	chr5:78767463:C:T	3.3778e-17	-0.0766738	1.88402
78768097	chr5:78768097:TC:T	1.01638e-17	-0.12624	0.732608
78768565	chr5:78768565:C:T	2.3384e-17	0.102055	1.33753
78768569	chr5:78768569:C:T	6.14291e-19	-2.19975	-4.01506e-10
78768712	chr5:78768712:A:G	2.63343e-17	0.128735	1.42967
78768715	chr5:78768715:G:A	2.29355e-17	0.160771	1.25945
78768726	chr5:78768726:A:G	1.39557e-18	-4.25965e-10	-1.37916
78769004	chr5:78769004:C:T	5.76741e-18	-0.718679	0.758438
78769176	chr5:78769176:C:A	1.38663e-17	-0.516529	1.43352
78769178	chr5:78769178:A:G	1.10885e-18	-1.60914	-4.01506e-10
78769183	chr5:78769183:G:A	4.11494e-17	0.0584603	1.94628
78769209	chr5:78769209:CA:C	2.68258e-17	0.11124	1.46566
78769293	chr5:78769293:A:G	9.05344e-18	0.0916208	0.399059
78769347	chr5:78769347:CCCAGACCAG:C	6.83632e-18	-0.0548633	0.264648
78769379	chr5:78769379:A:G	9.46768e-18	0.0415909	0.493829
78769493	chr5:78769493:T:C	9.00258e-18	0.14235	0.342697
78769498	chr5:78769498:T:A	9.00635e-18	0.0865967	0.398868
78769509	chr5:78769509:G:A	6.00795e-19	-2.22197	-4.01506e-10
78769510	chr5:78769510:C:A	9.05693e-18	0.08857	0.402495
78769598	chr5:78769598:C:T	1.36133e-18	-4.25965e-10	-1.40401
78769810	chr5:78769810:C:T	2.63055e-18	0.134118	-0.879389
78769903	chr5:78769903:C:G	2.64521e-19	-1.92152	-1.12078
78770041	chr5:78770041:G:A	2.55369e-17	-4.25965e-10	1.52766
78770048	chr5:78770048:G:A	1.43116e-18	-4.25965e-10	-1.35398
78770180	chr5:78770180:C:G	1.82658e-18	-4.25965e-10	-1.11002
78770798	chr5:78770798:C:G	2.01659e-18	-4.25965e-10	-1.01105
78770808	chr5:78770808:T:C	6.29231e-18	-0.0255764	0.152439
78771036	chr5:78771036:C:T	1.66427e-19	-2.19615	-1.30951
78771183	chr5:78771183:C:G	1.52486e-18	-4.25965e-10	-1.29056
78771742	chr5:78771742:C:G	9.56191e-19	-0.986631	-0.770631
78772161	chr5:78772161:C:T	2.0284e-17	0.164154	1.13321
78772391	chr5:78772391:C:CACTG	1.55002e-18	-4.25965e-10	-1.2742
78772481	chr5:78772481:G:T	4.11584e-18	-4.25965e-10	-0.297622
78773020	chr5:78773020:A:C	2.855e-18	-0.694043	0.03065
78773128	chr5:78773128:A:T	1.98071e-17	-4.25965e-10	1.27358
78773189	chr5:78773189:C:T	2.05229e-18	0.245982	-1.23949
78773327	chr5:78773327:G:A	6.36098e-18	1.35569	-1.21797
78773563	chr5:78773563:TCTC:T	4.08602e-18	-0.472632	0.16774
78774239	chr5:78774239:T:G	2.56538e-19	-2.14889	-0.924049
78774392	chr5:78774392:T:C	1.37777e-18	-4.25965e-10	-1.392
78774657	chr5:78774657:A:T	7.39526e-18	-4.25965e-10	0.288374
78774853	chr5:78774853:A:G	2.06704e-19	-2.13912	-1.14981
78775249	chr5:78775249:G:A	2.34391e-19	-1.75067	-1.41256
78775357	chr5:78775357:T:C	1.49303e-17	-4.25965e-10	0.990929
78776134	chr5:78776134:A:G	2.025e-18	-4.25965e-10	-1.0069
78776937	chr5:78776937:A:G	1.96008e-19	-1.92504	-1.41702
78776955	chr5:78776955:T:G	1.37392e-18	-4.25965e-10	-1.3948
78777189	chr5:78777189:C:T	1.20483e-17	-4.25965e-10	0.776461
78777202	chr5:78777202:T:C	4.3217e-19	-1.52419	-1.02721
78777216	chr5:78777216:A:C	5.82802e-18	-0.502084	0.552296
78777538	chr5:78777538:A:G	2.1944e-18	-4.25965e-10	-0.926556
78778400	chr5:78778400:CTA:C	7.7025e-18	-4.25965e-10	0.32908
78778928	chr5:78778928:G:A	3.42363e-19	-2.22076	-0.56359
78779095	chr5:78779095:C:A	2.09904e-19	-2.11131	-1.16226
78779140	chr5:78779140:T:G	2.01249e-19	-1.90163	-1.41405
78779251	chr5:78779251:C:T	1.53411e-16	-4.25965e-10	3.32065
78780195	chr5:78780195:T:C	1.69664e-18	-4.25965e-10	-1.18382
78780337	chr5:78780337:C:T	1.01721e-18	-1.6954	-4.01506e-10
78780553	chr5:78780553:T:C	2.8284e-18	-4.25965e-10	-0.672754
78780637	chr5:78780637:C:T	2.07033e-18	-4.25965e-10	-0.984759
78780694	chr5:78780694:G:C	8.37491e-19	-0.601648	-1.28816
78780879	chr5:78780879:G:A	2.57422e-18	-4.25965e-10	-0.76692
78781210	chr5:78781210:G:A	4.76591e-19	-2.22205	-0.231508
78781222	chr5:78781222:C:T	1.42255e-18	-4.25965e-10	-1.36001
78781596	chr5:78781596:G:T	1.43116e-18	-4.25965e-10	-1.35398
78782006	chr5:78782006:A:G	2.86541e-18	-4.25965e-10	-0.659753
78782634	chr5:78782634:A:C	1.64335e-18	-4.25965e-10	-1.21573
78782676	chr5:78782676:G:A	1.5669e-18	-4.25965e-10	-1.26336
78782734	chr5:78782734:C:T	2.92968e-18	-4.25965e-10	-0.637572
78782767	chr5:78782767:G:A	1.89796e-18	-1.07168	-4.01506e-10
78782785	chr5:78782785:G:A	1.38189e-18	-4.25965e-10	-1.38901
78783710	chr5:78783710:A:G	1.61113e-16	-4.25965e-10	3.36964
78783807	chr5:78783807:G:A	1.96501e-19	-1.9398	-1.39976
78783870	chr5:78783870:T:C	1.34412e-18	-4.25965e-10	-1.41672
78784004	chr5:78784004:T:TA	3.669e-18	-4.25965e-10	-0.412545
78784060	chr5:78784060:T:C	2.18849e-19	-1.91323	-1.31861
78784586	chr5:78784586:C:A	2.44489e-19	-2.21171	-0.909342
78784856	chr5:78784856:T:C	1.28198e-16	-4.25965e-10	3.14111
78784955	chr5:78784955:T:C	7.7647e-19	-1.96546	-4.01506e-10
78785976	chr5:78785976:T:C	1.44049e-18	-4.25965e-10	-1.34748
78786039	chr5:78786039:T:C	2.19656e-19	-1.81951	-1.40865
78786093	chr5:78786093:T:C	1.34938e-18	-4.25965e-10	-1.41282
78786098	chr5:78786098:G:T	1.14403e-18	-0.282129	-1.29578
78786129	chr5:78786129:G:A	2.13286e-18	-4.25965e-10	-0.955002
78786317	chr5:78786317:C:T	6.96441e-19	-2.07424	-4.01506e-10
78786583	chr5:78786583:G:A	1.34412e-18	-4.25965e-10	-1.41673
78786716	chr5:78786716:C:T	1.31484e-16	-4.25965e-10	3.16642
78787176	chr5:78787176:T:A	2.05221e-19	-1.91281	-1.38333
78787322	chr5:78787322:G:C	6.75193e-18	0.197364	-4.01506e-10
78787366	chr5:78787366:C:T	2.89512e-18	-4.25965e-10	-0.649437
78787375	chr5:78787375:TG:T	2.11077e-19	-2.21964	-1.04836
78787876	chr5:78787876:G:A	1.48065e-18	-4.25965e-10	-1.31998
78788120	chr5:78788120:G:A	1.50453e-18	-4.25965e-10	-1.30398
78788158	chr5:78788158:G:A	2.21496e-18	-4.25965e-10	-0.917233
78788228	chr5:78788228:A:G	3.99852e-19	-2.21621	-0.412918
78788298	chr5:78788298:G:A	1.54905e-18	-4.25965e-10	-1.27483
78788305	chr5:78788305:G:A	6.08045e-19	-2.20997	-4.01506e-10
78788462	chr5:78788462:G:A	1.40374e-18	-4.25965e-10	-1.37332
78788493	chr5:78788493:G:A	9.83702e-17	-4.25965e-10	2.87627
78788758	chr5:78788758:A:G	2.01936e-19	-1.89584	-1.41642
78788771	chr5:78788771:T:A	2.20016e-19	-1.86839	-1.35813
78788832	chr5:78788832:C:T	4.13786e-19	-2.20289	-0.391978
78789505	chr5:78789505:A:C	2.33538e-18	-4.25965e-10	-0.864288
78789721	chr5:78789721:A:G	1.42208e-18	-4.25965e-10	-1.36034
78790081	chr5:78790081:T:G	1.40385e-18	-4.25965e-10	-1.37325
78790194	chr5:78790194:C:A	2.96205e-18	-4.25965e-10	-0.626584
78790534	chr5:78790534:C:G	3.25245e-18	-0.533056	-4.01506e-10
78790550	chr5:78790550:A:T	7.0968e-19	-2.05541	-4.01506e-10
78790712	chr5:78790712:T:C	3.18483e-19	-2.18942	-0.66723
78790713	chr5:78790713:C:T	1.55121e-19	-2.19025	-1.38576
78791032	chr5:78791032:T:C	2.55228e-18	-4.25965e-10	-0.775479
78791035	chr5:78791035:A:G	1.6129e-18	-4.25965e-10	-1.23443
78791310	chr5:78791310:A:T	1.81656e-18	-4.25965e-10	-1.11552
78791377	chr5:78791377:G:A	6.92165e-19	-2.0804	-4.01506e-10
78791819	chr5:78791819:G:A	1.9219e-19	-1.94716	-1.41458
78792077	chr5:78792077:C:T	1.53587e-18	-4.25965e-10	-1.28337
78792296	chr5:78792296:T:C	2.57058e-18	-4.25965e-10	-0.768334
78792355	chr5:78792355:G:A	2.88885e-18	-4.25965e-10	-0.651607
78792664	chr5:78792664:G:A	1.52824e-18	-4.25965e-10	-1.28835
78792892	chr5:78792892:G:A	1.49183e-18	-4.25965e-10	-1.31246
78793000	chr5:78793000:C:A	1.49767e-18	-4.25965e-10	-1.30855
78793179	chr5:78793179:A:G	1.34783e-18	-4.25965e-10	-1.41397
78793446	chr5:78793446:T:C	1.34862e-18	-4.25965e-10	-1.41338
78793475	chr5:78793475:G:C	1.91715e-18	-4.25965e-10	-1.06162
78793588	chr5:78793588:A:G	1.37572e-18	-4.25965e-10	-1.39349
78793610	chr5:78793610:T:C	2.17223e-19	-1.8248	-1.41449
78794067	chr5:78794067:T:C	1.55528e-18	-1.27081	-4.01506e-10
78794374	chr5:78794374:G:A	1.51771e-18	-4.25965e-10	-1.29526
78794554	chr5:78794554:A:G	2.07704e-18	-4.25965e-10	-0.981523
78795039	chr5:78795039:T:G	1.34371e-18	-4.25965e-10	-1.41703
78795251	chr5:78795251:C:T	1.39777e-18	-4.25965e-10	-1.37759
78795577	chr5:78795577:C:G	6.97893e-19	-2.07215	-4.01506e-10
78795678	chr5:78795678:T:C	1.69426e-18	-4.25965e-10	-1.18522
78796529	chr5:78796529:C:A	1.5193e-18	-4.25965e-10	-1.29421
78796861	chr5:78796861:C:T	1.34404e-18	-4.25965e-10	-1.41679
78797069	chr5:78797069:G:A	2.91531e-18	-0.642488	-4.01506e-10
78797270	chr5:78797270:C:T	6.80093e-19	-2.09799	-4.01506e-10
78797645	chr5:78797645:T:C	1.63981e-18	-4.25965e-10	-1.21788
78797759	chr5:78797759:C:T	1.87514e-18	-4.25965e-10	-1.08378
78797800	chr5:78797800:T:C	1.34707e-18	-4.25965e-10	-1.41453
78797887	chr5:78797887:A:C	4.65836e-19	-2.12318	-0.353204
78798516	chr5:78798516:T:C	1.78831e-18	-4.25965e-10	-1.1312
78798560	chr5:78798560:C:T	1.57825e-19	-2.14746	-1.41127
78798590	chr5:78798590:T:C	6.33391e-19	-2.16913	-4.01506e-10
78798739	chr5:78798739:C:T	1.79461e-19	-2.03567	-1.39459
78798867	chr5:78798867:A:G	1.39454e-18	-4.25965e-10	-1.3799
78798873	chr5:78798873:T:C	1.61741e-18	-4.25965e-10	-1.23164
78798989	chr5:78798989:C:A	3.28396e-19	-1.66246	-1.16354
78798990	chr5:78798990:A:G	3.3651e-19	-1.6812	-1.1204
78799238	chr5:78799238:G:A	1.42527e-18	-4.25965e-10	-1.35811
78799249	chr5:78799249:T:G	1.56082e-18	-4.25965e-10	-1.26725
78799540	chr5:78799540:A:G	1.58813e-19	-2.19244	-1.36005
78799567	chr5:78799567:T:C	2.0005e-19	-2.13246	-1.1892
78800026	chr5:78800026:G:C	1.57848e-18	-4.25965e-10	-1.256
78800788	chr5:78800788:AAGC:A	1.6576e-18	-4.25965e-10	-1.2071
78800885	chr5:78800885:T:G	1.86853e-18	-4.25965e-10	-1.08731
78800938	chr5:78800938:G:A	1.53596e-18	-4.25965e-10	-1.28331
78800972	chr5:78800972:C:CAAGAA	3.47819e-18	-4.25965e-10	-0.465953
78801015	chr5:78801015:TGAG:T	1.34846e-18	-4.25965e-10	-1.4135
78801397	chr5:78801397:T:C	1.60321e-19	-2.15959	-1.38345
78801466	chr5:78801466:C:T	6.49786e-19	-2.12239	-0.0211863
78802134	chr5:78802134:T:C	1.71342e-19	-2.17608	-1.30048
78802393	chr5:78802393:G:A	1.3509e-18	-4.25965e-10	-1.4117
78802411	chr5:78802411:A:AC	1.35426e-18	-4.25965e-10	-1.40921
78802740	chr5:78802740:C:G	1.36841e-18	-4.25965e-10	-1.39882
78802901	chr5:78802901:G:A	7.60904e-19	-1.98571	-4.01506e-10
78803159	chr5:78803159:G:A	1.41806e-18	-4.25965e-10	-1.36318
78803171	chr5:78803171:T:C	5.72479e-19	-1.51988	-0.750367
78803250	chr5:78803250:C:T	1.3847e-18	-4.25965e-10	-1.38698
78803357	chr5:78803357:G:A	1.34527e-18	-4.25965e-10	-1.41587
78803542	chr5:78803542:C:T	1.34506e-18	-4.25965e-10	-1.41603
78803693	chr5:78803693:C:T	1.37815e-18	-4.25965e-10	-1.39172
78803893	chr5:78803893:T:C	5.97045e-19	-1.92761	-0.300616
78803963	chr5:78803963:T:C	1.3871e-18	-4.25965e-10	-1.38525
78804060	chr5:78804060:T:C	1.18164e-18	-1.54556	-4.01506e-10
78804256	chr5:78804256:A:G	1.34828e-18	-4.25965e-10	-1.41364
78804576	chr5:78804576:TG:T	2.2068e-18	-0.92092	-4.01506e-10
78804584	chr5:78804584:C:A	2.1474e-18	-0.948205	-4.01506e-10
78804829	chr5:78804829:C:T	1.795e-19	-2.19097	-1.23908
78804956	chr5:78804956:A:G	1.80605e-18	-4.25965e-10	-1.12132
78804977	chr5:78804977:A:T	2.36773e-19	-1.86187	-1.29124
78805036	chr5:78805036:A:G	2.16556e-18	-4.25965e-10	-0.939786
78805126	chr5:78805126:G:T	1.40033e-18	-4.25965e-10	-1.37576
78805267	chr5:78805267:T:C	1.71972e-19	-2.19093	-1.28196
78805368	chr5:78805368:G:A	1.70697e-19	-2.18692	-1.29341
78805656	chr5:78805656:T:C	1.38526e-18	-4.25965e-10	-1.38658
78805781	chr5:78805781:T:C	1.52205e-18	-4.25965e-10	-1.29241
78806194	chr5:78806194:G:A	2.21194e-18	-4.25965e-10	-0.918595
78806300	chr5:78806300:G:A	1.92741e-19	-1.95567	-1.4032
78806477	chr5:78806477:A:T	3.40063e-19	-1.96055	-0.830537
78806660	chr5:78806660:G:A	2.23248e-19	-1.80215	-1.40978
78806816	chr5:78806816:C:T	2.25487e-19	-1.86968	-1.33228
78806825	chr5:78806825:C:G	1.55744e-19	-2.15824	-1.41377
78806840	chr5:78806840:G:A	1.47128e-18	-4.25965e-10	-1.32634
78807142	chr5:78807142:A:G	2.72029e-19	-1.97849	-1.03582
78807338	chr5:78807338:T:C	1.75627e-18	-4.25965e-10	-1.14927
78807782	chr5:78807782:C:T	2.3979e-19	-1.85893	-1.28153
78807825	chr5:78807825:G:A	1.81792e-18	-4.25965e-10	-1.11477
78807869	chr5:78807869:G:A	2.27826e-19	-2.02607	-1.16557
78807976	chr5:78807976:C:T	1.56872e-18	-4.25965e-10	-1.26221
78808018	chr5:78808018:G:A	1.94164e-19	-2.21498	-1.13654
78808019	chr5:78808019:G:A	2.29243e-19	-2.20704	-0.978392
78808023	chr5:78808023:G:A	2.45969e-19	-1.83089	-1.28412
78808266	chr5:78808266:C:T	8.16543e-19	-1.91514	-4.01506e-10
78809193	chr5:78809193:C:T	2.42906e-18	-4.25965e-10	-0.824962
78809264	chr5:78809264:A:C	1.55831e-19	-2.15498	-1.41647
78809476	chr5:78809476:G:A	1.84105e-18	-4.25965e-10	-1.10213
78809503	chr5:78809503:C:G	3.49828e-19	-1.55175	-1.21103
78809524	chr5:78809524:C:T	1.65892e-19	-2.15037	-1.35852
78810239	chr5:78810239:G:A	2.20003e-19	-2.20236	-1.02422
78810548	chr5:78810548:T:C	2.13958e-19	-2.20798	-1.04646
78810891	chr5:78810891:A:G	2.22206e-18	-4.25965e-10	-0.914032
78810967	chr5:78810967:T:C	1.70861e-18	-4.25965e-10	-1.17678
78811185	chr5:78811185:G:A	1.74384e-18	-4.25965e-10	-1.15637
78811251	chr5:78811251:T:C	1.85334e-18	-4.25965e-10	-1.09547
78811308	chr5:78811308:A:G	1.36122e-18	-4.25965e-10	-1.40408
78811454	chr5:78811454:A:G	3.24859e-18	-4.25965e-10	-0.534244
78811930	chr5:78811930:T:C	8.39264e-19	-1.91534	0.0276503
78812085	chr5:78812085:A:G	1.96951e-19	-1.99399	-1.34328
78813309	chr5:78813309:C:T	2.89834e-18	-4.25965e-10	-0.648326
78813504	chr5:78813504:T:C	1.49275e-18	-1.31185	-4.01506e-10
78813895	chr5:78813895:C:T	2.27983e-18	0.00868748	-0.897051
78814294	chr5:78814294:C:A	1.38858e-18	-4.25965e-10	-1.38418
78814615	chr5:78814615:T:A	1.40918e-18	-4.25965e-10	-1.36946
78814709	chr5:78814709:C:T	2.31049e-18	-4.25965e-10	-0.875004
78814739	chr5:78814739:T:C	1.34827e-18	-4.25965e-10	-1.41364
78814762	chr5:78814762:G:C	1.59279e-18	-4.25965e-10	-1.24697
78815534	chr5:78815534:G:A	4.02681e-18	-4.25965e-10	-0.319489
78815616	chr5:78815616:C:T	1.49479e-18	-4.25965e-10	-1.31048
78815685	chr5:78815685:G:A	1.46294e-18	-4.25965e-10	-1.33202
78815851	chr5:78815851:A:G	1.48261e-18	-4.25965e-10	-1.31866
78816334	chr5:78816334:C:A	2.51212e-18	-1.53838	0.747042
78816382	chr5:78816382:G:A	1.49015e-18	-4.25965e-10	-1.31359
78816731	chr5:78816731:T:C	2.82828e-18	-4.25965e-10	-0.672797
78817053	chr5:78817053:G:A	8.34189e-19	-0.477313	-1.41645
78817108	chr5:78817108:C:T	1.41322e-18	-4.25965e-10	-1.3666
78817322	chr5:78817322:T:C	9.35113e-18	-4.25965e-10	0.523033
78817374	chr5:78817374:C:T	9.9177e-19	-0.896056	-0.824672
78817403	chr5:78817403:A:G	3.66708e-18	-0.460475	0.0474058
78817555	chr5:78817555:T:C	3.89132e-18	-0.0622448	-0.291473
78817910	chr5:78817910:C:T	1.22354e-18	-1.51072	-4.01506e-10
78817921	chr5:78817921:G:A	2.99062e-18	0.250363	-0.867349
78818135	chr5:78818135:A:T	3.04678e-18	0.299911	-0.89829
78818923	chr5:78818923:C:T	1.6701e-18	-4.25965e-10	-1.19958
78818954	chr5:78818954:G:A	4.99504e-18	-4.25965e-10	-0.104019
78819116	chr5:78819116:G:A	1.34994e-18	-4.25965e-10	-1.41241
78819688	chr5:78819688:A:G	2.05594e-16	-0.475276	4.08871
78820433	chr5:78820433:C:T	6.30815e-18	-4.25965e-10	0.129378
78820949	chr5:78820949:C:A	5.42394e-19	-2.15436	-0.169867
78820971	chr5:78820971:T:C	8.23181e-19	-1.53751	-0.369534
78821151	chr5:78821151:C:T	5.93588e-17	-0.587606	2.95874
78821310	chr5:78821310:G:A	1.47776e-18	-4.25965e-10	-1.32194
78821650	chr5:78821650:T:A	5.47747e-18	-1.16605	1.15423
78821761	chr5:78821761:A:G	9.41865e-19	-1.50071	-0.271651
78822243	chr5:78822243:A:C	4.73948e-19	-2.1646	-0.294523
78822342	chr5:78822342:C:T	2.09932e-18	-4.25965e-10	-0.97085
78822420	chr5:78822420:T:C	2.63437e-18	-4.25965e-10	-0.743822
78822891	chr5:78822891:C:A	1.82628e-18	-4.25965e-10	-1.11018
78823442	chr5:78823442:C:T	2.12945e-19	-2.09945	-1.15974
78823684	chr5:78823684:CA:C	1.45234e-18	-4.25965e-10	-1.33929
78823981	chr5:78823981:G:A	5.77397e-16	-0.841754	5.48782
78824801	chr5:78824801:AACAATG:A	1.84619e-18	-4.25965e-10	-1.09934
78826041	chr5:78826041:T:C	1.45434e-18	-4.25965e-10	-1.33791
78826042	chr5:78826042:C:A	1.85835e-18	-4.25965e-10	-1.09277
78826293	chr5:78826293:C:T	2.1471e-17	-2.2219	3.57613
78826582	chr5:78826582:C:T	1.81181e-18	-4.25965e-10	-1.11814
78826937	chr5:78826937:A:G	1.62782e-18	-4.25965e-10	-1.22522
78827293	chr5:78827293:CT:C	2.09169e-18	-4.25965e-10	-0.974493
78827302	chr5:78827302:C:T	1.59506e-18	-4.25965e-10	-1.24555
78827399	chr5:78827399:C:T	6.70582e-19	-2.17976	0.0676847
78827661	chr5:78827661:T:C	2.03576e-16	-0.128354	3.73193
78828084	chr5:78828084:A:T	2.59839e-19	-2.21598	-0.844179
78828226	chr5:78828226:GTGTATTTTTAAAAATTTTGAGCTTTTC:G	1.53136e-18	-4.25965e-10	-1.28631
78828255	chr5:78828255:G:A	1.83888e-18	-4.25965e-10	-1.10331
78828362	chr5:78828362:C:T	2.5758e-19	-1.77817	-1.29072
78828769	chr5:78828769:TC:T	7.64843e-19	-2.16875	0.188198
78828858	chr5:78828858:A:G	1.81424e-18	-4.25965e-10	-1.1168
78828871	chr5:78828871:T:G	2.9778e-18	-4.25965e-10	-0.621281
78828980	chr5:78828980:A:C	2.4269e-18	0.565412	-1.39126
78829211	chr5:78829211:C:T	2.11394e-19	-2.1905	-1.07599
78829862	chr5:78829862:T:G	2.0999e-19	-2.00542	-1.26774
78830458	chr5:78830458:C:T	5.61914e-19	-2.04651	-0.242357
78830552	chr5:78830552:C:T	4.50528e-18	-2.19758	1.99037
78830648	chr5:78830648:C:T	1.96261e-18	-4.25965e-10	-1.03819
78830738	chr5:78830738:C:A	8.3083e-19	-1.59076	-0.307038
78831027	chr5:78831027:C:T	6.63778e-19	-1.25466	-0.867615
78831869	chr5:78831869:C:T	1.41385e-18	-4.25965e-10	-1.36615
78831989	chr5:78831989:G:A	1.30118e-18	-2.13245	0.683258
78832229	chr5:78832229:C:T	1.55747e-18	-4.25965e-10	-1.2694
78832282	chr5:78832282:T:C	1.1873e-18	-2.08245	0.541672
78832294	chr5:78832294:G:A	5.36162e-18	-4.25965e-10	-0.0331978
78832332	chr5:78832332:C:T	2.34288e-18	-4.25965e-10	-0.861085
78832459	chr5:78832459:C:T	2.94556e-19	-1.8596	-1.07515
78832601	chr5:78832601:C:T	2.58608e-19	-2.10356	-0.961348
78832752	chr5:78832752:A:C	5.08365e-19	-1.60833	-0.780692
78832769	chr5:78832769:C:T	2.86538e-19	-2.21482	-0.747533
78832868	chr5:78832868:G:C	3.72488e-18	-4.25965e-10	-0.397431
78833054	chr5:78833054:A:T	4.7407e-19	-1.87967	-0.579198
78833229	chr5:78833229:C:T	3.07936e-19	-1.88541	-1.00492
78833558	chr5:78833558:T:G	2.45532e-19	-2.11704	-0.999749
78833786	chr5:78833786:A:C	1.6519e-19	-2.12206	-1.39106
78833985	chr5:78833985:A:G	3.07173e-19	-1.86833	-1.02448
78834115	chr5:78834115:C:T	2.46958e-19	-1.79442	-1.31658
78834228	chr5:78834228:C:T	5.19612e-19	-1.31669	-1.05045
78834292	chr5:78834292:C:T	2.35982e-19	-1.82222	-1.33424
78834299	chr5:78834299:C:T	2.45852e-19	-1.8001	-1.3154
78834378	chr5:78834378:C:T	1.37174e-18	-4.25965e-10	-1.39638
78834555	chr5:78834555:T:C	2.2807e-19	-1.80671	-1.38386
78834756	chr5:78834756:T:C	2.19086e-19	-1.82437	-1.40639
78834793	chr5:78834793:T:C	2.98911e-19	-1.8313	-1.08878
78834911	chr5:78834911:T:C	2.15511e-19	-1.83027	-1.41694
78835146	chr5:78835146:A:G	2.18692e-19	-1.82759	-1.40497
78835513	chr5:78835513:C:T	2.28338e-19	-1.77283	-1.41656
78835724	chr5:78835724:C:A	3.63946e-19	-1.69386	-1.02935
78835775	chr5:78835775:C:G	5.20896e-19	-1.67687	-0.687795
78835832	chr5:78835832:C:T	2.24237e-19	-1.79078	-1.41673
78835864	chr5:78835864:G:A	1.49797e-19	-2.19816	-1.41278
78836029	chr5:78836029:T:C	1.08715e-18	-1.6289	-4.01506e-10
78836146	chr5:78836146:T:C	2.24396e-19	-1.79062	-1.41619
78836389	chr5:78836389:G:A	7.05716e-19	-2.06101	-4.01506e-10
78836573	chr5:78836573:A:G	2.33074e-19	-1.75241	-1.41645
78836640	chr5:78836640:C:A	2.31102e-19	-1.76056	-1.4168
78836682	chr5:78836682:A:G	2.29562e-19	-1.76729	-1.41675
78836797	chr5:78836797:T:C	4.71699e-19	-1.04698	-1.4169
78836800	chr5:78836800:G:A	2.25398e-19	-1.78558	-1.41677
78836878	chr5:78836878:A:G	2.35869e-19	-1.94879	-1.20815
78837038	chr5:78837038:C:T	2.26891e-19	-1.87168	-1.32406
78837229	chr5:78837229:A:C	1.78409e-18	-4.25965e-10	-1.13356
78837898	chr5:78837898:G:A	1.86597e-18	-4.25965e-10	-1.08869
78838248	chr5:78838248:TG:T	1.34485e-18	-4.25965e-10	-1.41618
78838407	chr5:78838407:G:A	4.78127e-19	-1.95242	-0.497926
78838855	chr5:78838855:TC:T	4.55637e-19	-1.15331	-1.34521
78839143	chr5:78839143:CAAG:C	4.38206e-19	-1.98303	-0.554503
78839207	chr5:78839207:G:C	3.91059e-19	-1.53641	-1.11495
78839303	chr5:78839303:C:T	2.44992e-18	-4.25965e-10	-0.816408
78839322	chr5:78839322:A:G	4.11056e-18	-4.25965e-10	-0.298906
78839378	chr5:78839378:C:T	1.83283e-19	-2.07807	-1.33112
78839418	chr5:78839418:C:T	6.78512e-18	-1.16593	1.36819
78839453	chr5:78839453:T:G	4.73791e-19	-1.04243	-1.41703
78839777	chr5:78839777:A:G	1.16363e-17	-4.25965e-10	0.741663
78839995	chr5:78839995:A:G	6.51748e-19	-2.14056	-4.01506e-10
78840075	chr5:78840075:T:C	2.79795e-19	-1.65936	-1.3268
78840316	chr5:78840316:A:T	1.68306e-18	-4.25965e-10	-1.19185
78840350	chr5:78840350:T:C	4.70637e-19	-1.12054	-1.34559
78840445	chr5:78840445:A:G	5.20029e-19	-1.03933	-1.327
78840633	chr5:78840633:C:T	1.93951e-19	-2.06749	-1.28513
78840642	chr5:78840642:T:C	2.32552e-19	-2.07747	-1.09364
78840829	chr5:78840829:G:A	2.16589e-19	-1.93382	-1.3084
78840908	chr5:78840908:C:A	1.70735e-18	-4.25965e-10	-1.17752
78840932	chr5:78840932:T:C	2.46378e-19	-1.8836	-1.22975
78841032	chr5:78841032:C:T	1.42134e-18	-4.25965e-10	-1.36087
78841553	chr5:78841553:C:G	4.23958e-19	-1.827	-0.743584
78841701	chr5:78841701:A:T	3.01218e-19	-1.64668	-1.26571
78842372	chr5:78842372:T:C	1.73591e-19	-2.17545	-1.28806
78842690	chr5:78842690:C:T	6.98108e-19	-2.07185	-4.01506e-10
78843417	chr5:78843417:C:G	1.723e-19	-2.16723	-1.30376
78843810	chr5:78843810:G:A	3.9885e-19	-1.25039	-1.38124
78844236	chr5:78844236:T:G	1.73668e-19	-2.17155	-1.29153
78844371	chr5:78844371:C:T	4.16927e-19	-1.77595	-0.811357
78844570	chr5:78844570:C:T	3.42446e-19	-1.70799	-1.07612
78844703	chr5:78844703:G:A	1.51795e-18	-4.25965e-10	-1.2951
78844950	chr5:78844950:C:G	3.43953e-18	0.867561	-1.34469
78845015	chr5:78845015:T:C	1.98706e-18	-4.25965e-10	-1.02581
78845656	chr5:78845656:T:G	1.55422e-19	-2.15732	-1.41675
78846183	chr5:78846183:G:T	1.71998e-19	-2.178	-1.29474
78846444	chr5:78846444:T:C	2.23068e-18	-4.25965e-10	-0.910157
78846453	chr5:78846453:T:C	1.73335e-19	-2.17434	-1.29065
78846506	chr5:78846506:T:C	6.1078e-19	-2.20548	-4.01506e-10
78846604	chr5:78846604:C:T	1.67937e-18	-4.25965e-10	-1.19405
78846758	chr5:78846758:T:C	1.53887e-19	-2.16702	-1.41697
78846870	chr5:78846870:G:A	1.7354e-19	-2.17316	-1.29065
78846906	chr5:78846906:C:T	2.32823e-19	-1.89105	-1.2789
78846944	chr5:78846944:G:C	6.42762e-19	-2.15445	-4.01506e-10
78847067	chr5:78847067:T:C	1.79082e-19	-2.07003	-1.36235
78847129	chr5:78847129:A:C	1.72867e-19	-2.18303	-1.28467
78847326	chr5:78847326:T:A	3.82748e-19	-1.30122	-1.37163
78847330	chr5:78847330:C:T	3.76669e-19	-1.61371	-1.07514
78847534	chr5:78847534:T:C	1.41211e-18	-4.25965e-10	-1.36738
78847559	chr5:78847559:C:T	1.75847e-18	-4.25965e-10	-1.14802
78847678	chr5:78847678:G:A	2.35811e-19	-1.87311	-1.28408
78847912	chr5:78847912:C:T	3.02695e-19	-1.57944	-1.32805
78847921	chr5:78847921:T:C	2.55639e-18	0.619609	-1.39348
78847934	chr5:78847934:T:G	3.78839e-19	-1.2967	-1.3864
78848464	chr5:78848464:T:C	3.19542e-18	0.837691	-1.38844
78848561	chr5:78848561:G:C	6.06492e-18	-4.25965e-10	0.0900561
78848609	chr5:78848609:TTCTAG:T	1.37736e-18	-4.25965e-10	-1.3923
78848641	chr5:78848641:T:C	1.46747e-18	-4.25965e-10	-1.32893
78848777	chr5:78848777:C:T	1.91875e-18	-4.25965e-10	-1.06079
78848888	chr5:78848888:A:C	2.96125e-19	-1.5213	-1.40814
78849235	chr5:78849235:T:C	1.5528e-18	-4.25965e-10	-1.2724
78849374	chr5:78849374:G:C	2.4432e-18	-4.25965e-10	-0.819157
78849916	chr5:78849916:C:T	1.71679e-18	-4.25965e-10	-1.17201
78850034	chr5:78850034:C:G	5.69332e-18	-4.25965e-10	0.0268296
78850595	chr5:78850595:T:C	1.35292e-18	-4.25965e-10	-1.4102
78850737	chr5:78850737:G:T	4.15618e-19	-1.94963	-0.640821
78850779	chr5:78850779:T:C	4.48573e-19	-1.31287	-1.20128
78850788	chr5:78850788:G:C	2.182e-18	-4.25965e-10	-0.932224
78850978	chr5:78850978:C:T	2.15437e-18	-4.25965e-10	-0.944964
78850996	chr5:78850996:T:C	5.40879e-19	-1.10777	-1.21926
78851039	chr5:78851039:T:A	2.62335e-18	-4.25965e-10	-0.748013
78851194	chr5:78851194:T:G	7.16541e-19	-2.04578	-4.01506e-10
78851314	chr5:78851314:A:T	3.59873e-19	-1.66947	-1.065
78851384	chr5:78851384:G:T	2.34911e-19	-2.18006	-0.98096
78851473	chr5:78851473:C:G	7.13192e-19	-2.05047	-4.01506e-10
78851541	chr5:78851541:C:T	3.65343e-19	-1.6423	-1.07709
78851580	chr5:78851580:T:C	4.75318e-19	-1.93646	-0.519776
78851613	chr5:78851613:T:C	2.24039e-18	-4.25965e-10	-0.905815
78851619	chr5:78851619:A:G	2.39731e-18	-4.25965e-10	-0.838117
78851673	chr5:78851673:T:C	1.87103e-19	-2.19256	-1.196
78851893	chr5:78851893:T:C	4.54314e-18	1.15864	-1.35749
78851927	chr5:78851927:A:T	1.80065e-19	-2.17394	-1.25296
78851992	chr5:78851992:A:G	7.20015e-18	-4.25965e-10	0.261637
78852099	chr5:78852099:C:T	3.63147e-19	-1.88429	-0.84112
78852201	chr5:78852201:A:G	1.24501e-18	-1.49332	-4.01506e-10
78852481	chr5:78852481:C:T	6.59458e-19	-2.1288	-4.01506e-10
78852540	chr5:78852540:G:A	1.70737e-19	-2.19147	-1.28862
78852551	chr5:78852551:C:T	1.74498e-19	-2.13473	-1.32357
78852630	chr5:78852630:T:C	5.74634e-19	-1.02156	-1.24493
78852646	chr5:78852646:G:A	1.81613e-19	-2.16381	-1.25454
78852943	chr5:78852943:T:C	1.73079e-19	-2.1775	-1.28897
78852955	chr5:78852955:C:T	2.53071e-18	-4.25965e-10	-0.783965
78853258	chr5:78853258:T:G	1.72675e-19	-2.19026	-1.27855
78853433	chr5:78853433:A:G	3.93179e-19	-1.64878	-0.997171
78853556	chr5:78853556:T:A	4.46923e-19	-1.95536	-0.56247
78853687	chr5:78853687:C:T	1.53558e-19	-2.16958	-1.41657
78853827	chr5:78853827:A:G	4.59931e-19	-1.92445	-0.564688
78853994	chr5:78853994:C:T	1.80292e-19	-2.07429	-1.35135
78854044	chr5:78854044:T:C	1.89265e-19	-2.18118	-1.1959
78854050	chr5:78854050:T:C	1.87249e-19	-2.18129	-1.20649
78854055	chr5:78854055:C:T	1.91134e-18	-4.25965e-10	-1.06466
78854107	chr5:78854107:T:C	1.84835e-19	-2.18166	-1.2191
78854140	chr5:78854140:C:T	4.59889e-19	-1.78794	-0.701296
78854158	chr5:78854158:C:T	1.35626e-18	-4.25965e-10	-1.40773
78854629	chr5:78854629:T:TA	1.86237e-19	-2.17422	-1.21898
78854630	chr5:78854630:C:G	1.85645e-19	-2.17561	-1.22077
78854633	chr5:78854633:TTG:T	1.85357e-19	-2.17717	-1.22077
78854889	chr5:78854889:G:A	1.76756e-19	-2.17281	-1.27264
78855066	chr5:78855066:C:T	1.85353e-18	-4.25965e-10	-1.09537
78855068	chr5:78855068:G:C	1.75139e-19	-2.16969	-1.28495
78855238	chr5:78855238:C:T	1.83592e-19	-2.0328	-1.3747
78855415	chr5:78855415:G:A	5.68596e-18	-4.25965e-10	0.0255357
78855449	chr5:78855449:A:C	2.34393e-18	-4.25965e-10	-0.860634
78855455	chr5:78855455:G:A	3.69104e-19	-1.65169	-1.05746
78855489	chr5:78855489:G:A	1.40229e-18	-4.25965e-10	-1.37436
78855641	chr5:78855641:T:C	2.48031e-18	-4.25965e-10	-0.804082
78855794	chr5:78855794:T:A	5.36072e-19	-1.07139	-1.26456
78855817	chr5:78855817:T:C	3.6364e-19	-1.32733	-1.39672
78855890	chr5:78855890:C:T	1.78107e-19	-2.07484	-1.363
78855950	chr5:78855950:A:G	1.78554e-19	-2.19193	-1.2434
78855986	chr5:78855986:G:A	1.78371e-19	-2.18774	-1.24861
78856130	chr5:78856130:G:A	5.39366e-19	-1.13487	-1.19496
78856275	chr5:78856275:A:C	1.69147e-18	-4.25965e-10	-1.18687
78856369	chr5:78856369:T:C	3.67984e-19	-1.62992	-1.08226
78856573	chr5:78856573:T:C	2.85341e-19	-1.69531	-1.27123
78856637	chr5:78856637:C:G	2.74177e-19	-1.72746	-1.27898
78856752	chr5:78856752:T:C	1.79406e-19	-2.18045	-1.25012
78856871	chr5:78856871:T:A	1.78098e-19	-2.18659	-1.25129
78857113	chr5:78857113:C:T	3.86752e-19	-1.27177	-1.39067
78857382	chr5:78857382:T:C	4.31079e-18	1.11898	-1.37032
78857423	chr5:78857423:T:A	4.15082e-19	-1.34936	-1.24238
78857459	chr5:78857459:A:T	1.54177e-19	-2.16509	-1.41703
78857495	chr5:78857495:T:A	1.44462e-18	-4.25965e-10	-1.34462
78857502	chr5:78857502:C:T	2.30466e-19	-2.05828	-1.12184
78857548	chr5:78857548:G:A	3.82866e-19	-1.29331	-1.37923
78857575	chr5:78857575:T:C	4.44219e-19	-1.82662	-0.697285
78857676	chr5:78857676:G:A	5.17766e-18	-1.32675	1.25864
78857864	chr5:78857864:G:T	1.87475e-19	-2.06306	-1.32351
78857935	chr5:78857935:C:T	1.68679e-18	-4.25965e-10	-1.18964
78858134	chr5:78858134:G:A	3.68047e-19	-1.65833	-1.05368
78858773	chr5:78858773:C:T	2.73854e-19	-1.72885	-1.27878
78858812	chr5:78858812:A:C	5.38342e-19	-1.12328	-1.20844
78858915	chr5:78858915:T:C	6.19099e-19	-2.19195	-4.01506e-10
78859034	chr5:78859034:A:G	1.89547e-19	-2.21967	-1.15592
78859086	chr5:78859086:C:T	3.41105e-19	-1.47556	-1.31247
78859342	chr5:78859342:G:GA	2.69621e-19	-1.71947	-1.30373
78859530	chr5:78859530:G:C	6.52707e-19	-2.13909	-4.01506e-10
78859583	chr5:78859583:C:T	1.78011e-19	-2.19341	-1.24497
78859762	chr5:78859762:G:A	1.34415e-18	-4.25965e-10	-1.41671
78859814	chr5:78859814:T:C	1.53037e-19	-2.17415	-1.41539
78860140	chr5:78860140:C:T	4.25497e-19	-1.87604	-0.690923
78860320	chr5:78860320:A:G	2.88806e-19	-1.67507	-1.27939
78860341	chr5:78860341:C:T	1.61265e-18	-4.25965e-10	-1.23458
78860506	chr5:78860506:GA:G	4.40739e-19	-1.80811	-0.723659
78860567	chr5:78860567:G:A	3.59863e-19	-1.68151	-1.05298
78860720	chr5:78860720:A:G	1.76966e-19	-2.19009	-1.25417
78860864	chr5:78860864:G:A	2.15186e-18	-4.25965e-10	-0.946131
78860963	chr5:78860963:G:A	4.39752e-19	-1.32462	-1.20938
78861215	chr5:78861215:C:A	5.22107e-19	-1.87834	-0.484003
78861228	chr5:78861228:C:T	6.68285e-19	-2.11551	-4.01506e-10
78861381	chr5:78861381:G:A	7.41611e-19	-2.0114	-4.01506e-10
78861513	chr5:78861513:G:A	2.30075e-19	-1.89277	-1.28905
78861560	chr5:78861560:C:T	1.89297e-18	-4.25965e-10	-1.07432
78861942	chr5:78861942:A:G	1.39786e-18	-1.37752	-4.01506e-10
78862064	chr5:78862064:T:G	1.54734e-19	-2.16249	-1.41603
78862299	chr5:78862299:G:A	3.91054e-19	-1.54606	-1.10532
78862582	chr5:78862582:C:T	2.44995e-18	-4.25965e-10	-0.816396
78863070	chr5:78863070:T:C	1.76856e-19	-2.18961	-1.25528
78863087	chr5:78863087:C:A	1.89594e-19	-2.0281	-1.34724
78863279	chr5:78863279:A:C	1.77624e-19	-2.1883	-1.25225
78863812	chr5:78863812:T:C	4.10795e-19	-1.23503	-1.3671
78863911	chr5:78863911:CAT:C	4.60883e-19	-1.80595	-0.681121
78864483	chr5:78864483:C:A	3.9875e-19	-1.25186	-1.38002
78864783	chr5:78864783:A:T	1.75606e-18	-4.25965e-10	-1.14939
78864818	chr5:78864818:T:G	1.9035e-19	-2.17085	-1.20051
78864917	chr5:78864917:T:C	1.29046e-18	-0.395204	-1.06226
78864922	chr5:78864922:C:A	1.82285e-19	-2.18178	-1.23287
78865266	chr5:78865266:A:G	4.61268e-19	-1.77441	-0.711831
78865617	chr5:78865617:A:G	4.71583e-19	-1.17016	-1.29397
78865711	chr5:78865711:C:T	1.75369e-19	-2.16268	-1.29065
78865716	chr5:78865716:A:G	1.55869e-19	-2.15434	-1.41687
78866336	chr5:78866336:G:A	2.58266e-18	-4.25965e-10	-0.763645
78866481	chr5:78866481:C:T	1.33585e-18	-1.4229	-4.01506e-10
78866490	chr5:78866490:C:T	2.43505e-18	-4.25965e-10	-0.822499
78866759	chr5:78866759:T:A	4.16446e-19	-1.21765	-1.37081
78866837	chr5:78866837:G:C	2.44905e-19	-1.71463	-1.40472
78866927	chr5:78866927:G:A	1.59759e-18	-4.25965e-10	-1.24397
78867127	chr5:78867127:T:C	3.54925e-19	-1.64352	-1.1048
78867322	chr5:78867322:C:A	2.3929e-18	-4.25965e-10	-0.839957
78867330	chr5:78867330:C:A	2.52962e-18	-4.25965e-10	-0.784394
78867376	chr5:78867376:A:T	4.15513e-19	-1.22228	-1.36842
78867575	chr5:78867575:C:T	1.65766e-19	-2.09263	-1.41701
```
