## Supplementary material for "Characterization of shared and ancestry-specific signals driving complex traits using multi-ancestry fine-mapping": susiex_nc2.cs80.cs

```
CS_ID	SNP	BP	REF_ALLELE	ALT_ALLELE	REF_FRQ	BETA	SE	-LOG10P	CS_PIP	OVRL_PIP
1	chr5:76701084:G:A	76701084	A,NA	G,NA	1,NA	inf,NA	inf,NA	19.3175,NA	0.66748	0.66748
1	chr5:76727669:A:G	76727669	G,NA	A,NA	1,NA	inf,NA	inf,NA	18.7898,NA	0.212619	0.212619
2	chr5:78362067:C:T	78362067	T,T	C,C	1,1	inf,inf	inf,inf	12.0423,1.97183	0.0487329	0.0487329
2	chr5:78408689:C:T	78408689	T,T	C,C	1,1	inf,inf	inf,inf	11.9843,2.01545	0.0457133	0.0457133
2	chr5:78408376:G:A	78408376	A,A	G,G	1,1	inf,inf	inf,inf	12.0477,1.87603	0.0421892	0.0421892
2	chr5:78457328:G:A	78457328	A,A	G,G	1,1	inf,inf	inf,inf	11.9597,1.99047	0.0411066	0.0411066
2	chr5:78458031:C:A	78458031	A,A	C,C	1,1	inf,inf	inf,inf	11.8559,1.97563	0.0329192	0.0329192
2	chr5:78413638:G:A	78413638	A,A	G,G	1,1	inf,inf	inf,inf	11.8697,1.97523	0.0324174	0.0324174
2	chr5:78465415:G:A	78465415	A,A	G,G	1,1	inf,inf	inf,inf	11.8474,1.91858	0.0293188	0.0293188
2	chr5:78408202:G:A	78408202	A,A	G,G	1,1	inf,inf	inf,inf	11.9809,1.76296	0.029072	0.029072
2	chr5:78464040:C:T	78464040	T,T	C,C	1,1	inf,inf	inf,inf	11.834,1.93982	0.0289346	0.0289346
2	chr5:78385795:T:C	78385795	C,C	T,T	1,1	inf,inf	inf,inf	11.8209,1.93545	0.0276786	0.0276786
2	chr5:78369296:G:A	78369296	A,A	G,G	1,1	inf,inf	inf,inf	11.7809,1.94766	0.025926	0.025926
2	chr5:78464336:G:A	78464336	A,A	G,G	1,1	inf,inf	inf,inf	11.836,1.88114	0.0253534	0.0253534
2	chr5:78464668:CA:C	78464668	C,C	CA,CA	1,1	inf,inf	inf,inf	11.7676,1.94119	0.0251698	0.0251698
2	chr5:78470312:T:C	78470312	C,C	T,T	1,1	inf,inf	inf,inf	11.739,1.966	0.0249856	0.0249856
2	chr5:78393824:ACAGTTGAAAATGCCTATTGCTG:A	78393824	A,A	ACAGTTGAAAATGCCTATTGCTG,ACAGTTGAAAATGCCTATTGCTG	1,1	inf,inf	inf,inf	11.7332,1.99366	0.0248244	0.0248244
2	chr5:78446518:TAA:T	78446518	T,T	TAA,TAA	1,1	inf,inf	inf,inf	11.7894,1.91397	0.0243561	0.0243561
2	chr5:78464167:T:A	78464167	A,A	T,T	1,1	inf,inf	inf,inf	11.7905,1.88622	0.0238218	0.0238218
2	chr5:78376794:G:A	78376794	A,A	G,G	1,1	inf,inf	inf,inf	12.2633,1.43059	0.0223944	0.0223944
2	chr5:78413230:C:T	78413230	T,T	C,C	1,1	inf,inf	inf,inf	11.7181,1.93467	0.0214589	0.0214589
2	chr5:78420717:A:G	78420717	G,G	A,A	1,1	inf,inf	inf,inf	11.8123,1.82005	0.0213394	0.0213394
2	chr5:78401270:G:T	78401270	T,T	G,G	1,1	inf,inf	inf,inf	11.7095,1.94077	0.02113	0.02113
2	chr5:78457871:A:G	78457871	G,G	A,A	1,1	inf,inf	inf,inf	11.8296,1.79103	0.0211219	0.0211219
2	chr5:78366688:C:G	78366688	G,G	C,C	1,1	inf,inf	inf,inf	12.2131,1.4391	0.0205211	0.0205211
2	chr5:78367577:C:T	78367577	T,T	C,C	1,1	inf,inf	inf,inf	12.4312,1.18401	0.0204834	0.0204834
2	chr5:78472196:C:T	78472196	T,T	C,C	1,1	inf,inf	inf,inf	11.6585,1.94854	0.0201198	0.0201198
2	chr5:78458174:C:T	78458174	T,T	C,C	1,1	inf,inf	inf,inf	12.3274,1.2831	0.0197833	0.0197833
2	chr5:78411966:A:G	78411966	G,G	A,A	1,1	inf,inf	inf,inf	11.6604,1.96123	0.0197297	0.0197297
2	chr5:78477329:C:T	78477329	T,T	C,C	1,1	inf,inf	inf,inf	11.6372,1.96356	0.018849	0.018849
2	chr5:78437590:T:C	78437590	C,C	T,T	1,1	inf,inf	inf,inf	11.7117,1.87054	0.0186462	0.0186462
2	chr5:78443526:C:T	78443526	T,T	C,C	1,1	inf,inf	inf,inf	11.7565,1.7018	0.0156267	0.0156267
2	chr5:78474868:C:T	78474868	T,T	C,C	1,1	inf,inf	inf,inf	11.5582,1.93658	0.015498	0.015498
```
