## Supplementary material for "Characterization of shared and ancestry-specific signals driving complex traits using multi-ancestry fine-mapping": susiex_nc2.cs80.snp (part 1 of 2)

```
BP	SNP	PIP(CS1)	LogBF(CS1,Pop1)	LogBF(CS1,Pop2)	PIP(CS2)	LogBF(CS2,Pop1)	LogBF(CS2,Pop2)
74559035	chr5:74559035:C:A	3.9235e-18	-4.25965e-10	-0.205164	6.24343e-13	-4.25965e-10	-0.251928
74559339	chr5:74559339:C:A	1.29678e-18	-0.425204	-0.887062	2.50081e-13	-0.301138	-0.865704
74559541	chr5:74559541:T:C	1.18627e-18	-4.25965e-10	-1.40133	1.97445e-13	-4.25965e-10	-1.40317
74559606	chr5:74559606:T:C	1.28577e-18	-4.25965e-10	-1.32079	2.15146e-13	-4.25965e-10	-1.31731
74559825	chr5:74559825:A:G	2.04224e-19	-2.06316	-1.09753	3.47375e-14	-2.02231	-1.1185
74559876	chr5:74559876:ATG:A	2.08448e-18	-4.25965e-10	-0.83763	3.47829e-13	-4.25965e-10	-0.836917
74560118	chr5:74560118:A:T	1.04232e-18	-1.5307	-4.01506e-10	1.53736e-13	-1.65339	-4.01506e-10
74560184	chr5:74560184:T:C	1.83855e-19	-2.00578	-1.25998	3.13351e-14	-1.98091	-1.26298
74560382	chr5:74560382:A:G	2.01957e-19	-2.07311	-1.09874	3.47011e-14	-2.03348	-1.10837
74560727	chr5:74560727:G:A	1.22838e-18	-4.25965e-10	-1.36645	2.06127e-13	-4.25965e-10	-1.36013
74560776	chr5:74560776:C:T	1.47059e-19	-2.17269	-1.31637	2.53928e-14	-2.143	-1.31116
74561150	chr5:74561150:G:A	1.31773e-18	-4.25965e-10	-1.29624	2.23709e-13	-4.25965e-10	-1.27828
74561447	chr5:74561447:T:C	2.25597e-18	-4.25965e-10	-0.758568	3.7696e-13	-4.25965e-10	-0.756488
74561512	chr5:74561512:G:A	2.40697e-18	-0.693778	-4.01506e-10	3.32296e-13	-0.882602	-4.01506e-10
74561536	chr5:74561536:A:G	1.6832e-19	-1.93701	-1.41703	3.05054e-14	-1.85359	-1.41714
74561730	chr5:74561730:G:A	2.5913e-19	-2.0857	-0.83687	4.39352e-14	-2.05125	-0.854663
74561913	chr5:74561913:A:C	4.07464e-18	-4.25965e-10	-0.167365	6.66404e-13	-4.25965e-10	-0.186731
74562309	chr5:74562309:G:A	6.92082e-19	-1.9402	-4.01506e-10	1.23658e-13	-1.87111	-4.01506e-10
74562573	chr5:74562573:A:G	1.18064e-18	-4.25965e-10	-1.40609	1.96556e-13	-4.25965e-10	-1.40768
74562639	chr5:74562639:T:G	2.59763e-19	-2.01905	-0.90108	4.3573e-14	-2.00789	-0.906305
74562957	chr5:74562957:TA:T	2.45804e-18	-4.25965e-10	-0.672784	4.08645e-13	-4.25965e-10	-0.675781
74562959	chr5:74562959:TTATTATTA:T	2.42992e-18	-4.25965e-10	-0.684291	4.03958e-13	-4.25965e-10	-0.687316
74563160	chr5:74563160:T:C	1.67011e-18	-1.05926	-4.01506e-10	2.21721e-13	-1.28721	-4.01506e-10
74563290	chr5:74563290:A:G	1.61592e-19	-2.05789	-1.33694	2.75235e-14	-2.03183	-1.34175
74563731	chr5:74563731:C:T	1.23508e-18	-4.25965e-10	-1.36101	2.06522e-13	-4.25965e-10	-1.35822
74563952	chr5:74563952:T:G	1.28982e-18	-4.25965e-10	-1.31765	2.14197e-13	-4.25965e-10	-1.32173
74564225	chr5:74564225:C:G	1.37023e-18	-4.25965e-10	-1.25717	2.27053e-13	-4.25965e-10	-1.26344
74564556	chr5:74564556:A:T	1.7646e-18	-4.25965e-10	-1.00422	2.95577e-13	-4.25965e-10	-0.999697
74564951	chr5:74564951:T:C	1.16809e-18	-4.25965e-10	-1.41678	1.94852e-13	-4.25965e-10	-1.41639
74565173	chr5:74565173:C:T	6.69628e-19	-1.97318	-4.01506e-10	1.05484e-13	-2.03006	-4.01506e-10
74565380	chr5:74565380:A:G	1.30979e-18	-4.25965e-10	-1.30228	2.16787e-13	-4.25965e-10	-1.30971
74565453	chr5:74565453:G:A	5.82196e-19	-1.46591	-0.647184	9.80412e-14	-1.43579	-0.667447
74565470	chr5:74565470:C:T	1.19196e-18	-4.25965e-10	-1.39655	1.98475e-13	-4.25965e-10	-1.39796
74565712	chr5:74565712:C:G	1.43678e-18	-4.25965e-10	-1.20975	2.40932e-13	-4.25965e-10	-1.20411
74565792	chr5:74565792:A:C	1.44596e-18	-4.25965e-10	-1.20337	2.39439e-13	-4.25965e-10	-1.21033
74565894	chr5:74565894:C:T	1.44442e-18	-4.25965e-10	-1.20444	2.39187e-13	-4.25965e-10	-1.21138
74566027	chr5:74566027:T:A	4.00129e-18	-4.25965e-10	-0.185532	7.1969e-13	-4.25965e-10	-0.109807
74566034	chr5:74566034:C:T	3.20266e-18	-4.25965e-10	-0.408166	5.18997e-13	-4.25965e-10	-0.436731
74566625	chr5:74566625:G:A	3.19744e-18	-0.409798	-4.01506e-10	6.48936e-13	-0.213293	-4.01506e-10
74566676	chr5:74566676:A:G	1.40574e-18	-4.25965e-10	-1.23158	2.32815e-13	-4.25965e-10	-1.23838
74566979	chr5:74566979:C:T	1.93781e-19	-1.839	-1.37418	4.11525e-14	-1.59506	-1.37629
74567254	chr5:74567254:G:T	3.51142e-19	-2.02822	-0.590489	6.20502e-14	-1.9554	-0.605281
74567257	chr5:74567257:A:G	1.18187e-18	-4.25965e-10	-1.40505	1.97204e-13	-4.25965e-10	-1.40439
74567316	chr5:74567316:T:C	1.26885e-18	-4.25965e-10	-1.33404	2.1223e-13	-4.25965e-10	-1.33096
74567601	chr5:74567601:A:G	1.39299e-18	-4.25965e-10	-1.24069	2.28549e-13	-4.25965e-10	-1.25688
74567644	chr5:74567644:C:T	1.43486e-18	-4.25965e-10	-1.21108	2.34721e-13	-4.25965e-10	-1.23023
74567958	chr5:74567958:T:TC	1.26989e-18	-4.25965e-10	-1.33322	2.09744e-13	-4.25965e-10	-1.34274
74568160	chr5:74568160:A:G	1.16972e-18	-4.25965e-10	-1.41538	1.95472e-13	-4.25965e-10	-1.41321
74568293	chr5:74568293:G:T	1.38223e-18	-4.25965e-10	-1.24845	2.29984e-13	-4.25965e-10	-1.25062
74568846	chr5:74568846:C:T	1.26287e-18	-4.25965e-10	-1.33876	2.11282e-13	-4.25965e-10	-1.33544
74569518	chr5:74569518:TA:T	1.39258e-18	-4.25965e-10	-1.24099	2.29982e-13	-4.25965e-10	-1.25063
74569537	chr5:74569537:G:A	1.17378e-18	-4.25965e-10	-1.41192	1.95758e-13	-4.25965e-10	-1.41175
74569611	chr5:74569611:A:G	1.25508e-18	-4.25965e-10	-1.34495	2.07432e-13	-4.25965e-10	-1.35382
74569732	chr5:74569732:C:T	1.24061e-18	-4.25965e-10	-1.35655	2.07366e-13	-4.25965e-10	-1.35414
74569740	chr5:74569740:C:T	1.17594e-18	-4.25965e-10	-1.41008	1.96784e-13	-4.25965e-10	-1.40652
74569935	chr5:74569935:T:C	2.09988e-18	-4.25965e-10	-0.830268	3.51125e-13	-4.25965e-10	-0.827485
74570099	chr5:74570099:T:C	1.2928e-18	-4.25965e-10	-1.31534	2.1337e-13	-4.25965e-10	-1.3256
74570241	chr5:74570241:G:C	1.18004e-18	-4.25965e-10	-1.4066	1.96615e-13	-4.25965e-10	-1.40738
74571142	chr5:74571142:T:C	1.17692e-18	-4.25965e-10	-1.40925	1.96351e-13	-4.25965e-10	-1.40872
74571851	chr5:74571851:G:C	1.17226e-18	-4.25965e-10	-1.41321	1.95998e-13	-4.25965e-10	-1.41052
74571946	chr5:74571946:G:A	5.35697e-19	-2.19633	-4.01506e-10	9.16037e-14	-2.17116	-4.01506e-10
74572223	chr5:74572223:T:C	5.22225e-19	-2.22181	-4.01506e-10	8.8271e-14	-2.20822	-4.01506e-10
74572519	chr5:74572519:A:C	1.36506e-18	-4.25965e-10	-1.26095	2.27082e-13	-4.25965e-10	-1.26332
74572675	chr5:74572675:C:T	1.17931e-18	-4.25965e-10	-1.40722	1.97292e-13	-4.25965e-10	-1.40394
74573545	chr5:74573545:T:C	3.95594e-18	-4.25965e-10	-0.196929	6.54017e-13	-4.25965e-10	-0.205494
74573937	chr5:74573937:T:C	1.18815e-18	-4.25965e-10	-1.39975	1.97775e-13	-4.25965e-10	-1.4015
74574175	chr5:74574175:C:T	1.32214e-18	-4.25965e-10	-1.29289	2.20297e-13	-4.25965e-10	-1.29365
74574284	chr5:74574284:C:T	1.43105e-18	-4.25965e-10	-1.21374	2.38173e-13	-4.25965e-10	-1.21563
74574453	chr5:74574453:C:T	4.58066e-18	-4.25965e-10	-0.0503053	7.52975e-13	-4.25965e-10	-0.0645957
74574489	chr5:74574489:T:A	1.26695e-18	-4.25965e-10	-1.33554	2.09369e-13	-4.25965e-10	-1.34453
74574522	chr5:74574522:G:A	1.33922e-18	-4.25965e-10	-1.28006	2.23002e-13	-4.25965e-10	-1.28145
74574666	chr5:74574666:C:T	1.47123e-18	-4.25965e-10	-1.18605	2.44847e-13	-4.25965e-10	-1.188
74574728	chr5:74574728:G:A	1.45029e-18	-4.25965e-10	-1.20038	2.42849e-13	-4.25965e-10	-1.19619
74574894	chr5:74574894:CA:C	1.38133e-18	-4.25965e-10	-1.2491	2.26763e-13	-4.25965e-10	-1.26472
74575209	chr5:74575209:C:T	1.33701e-18	-4.25965e-10	-1.28171	2.22202e-13	-4.25965e-10	-1.28504
74575327	chr5:74575327:C:CTGGGCAACATG	1.16831e-18	-4.25965e-10	-1.41659	1.95009e-13	-4.25965e-10	-1.41558
74575339	chr5:74575339:GT:G	1.45535e-18	-4.25965e-10	-1.1969	2.4191e-13	-4.25965e-10	-1.20006
74575618	chr5:74575618:C:T	3.9328e-18	-4.25965e-10	-0.202797	6.44915e-13	-4.25965e-10	-0.21951
74575973	chr5:74575973:G:A	3.86059e-18	-4.25965e-10	-0.221329	6.33993e-13	-4.25965e-10	-0.236589
74576083	chr5:74576083:G:A	2.64722e-19	-2.21055	-0.690671	4.35331e-14	-2.22212	-0.692991
74576494	chr5:74576494:T:G	1.21075e-18	-4.25965e-10	-1.3809	2.00605e-13	-4.25965e-10	-1.38729
74576607	chr5:74576607:G:A	1.4208e-19	-2.2223	-1.30121	2.40798e-14	-2.21009	-1.29717
74577057	chr5:74577057:A:T	5.65695e-18	-4.25965e-10	0.160737	9.96062e-13	-4.25965e-10	0.215181
74577798	chr5:74577798:T:C	4.81313e-18	-4.25965e-10	-0.000800435	7.9702e-13	-4.25965e-10	-0.0077483
74577803	chr5:74577803:C:T	1.2324e-18	-4.25965e-10	-1.36319	2.065e-13	-4.25965e-10	-1.35833
74578892	chr5:74578892:C:T	1.18166e-18	-4.25965e-10	-1.40523	1.97231e-13	-4.25965e-10	-1.40425
74578893	chr5:74578893:G:A	1.17191e-18	-4.25965e-10	-1.41352	1.9566e-13	-4.25965e-10	-1.41225
74578946	chr5:74578946:C:T	1.33929e-18	-4.25965e-10	-1.28	2.20552e-13	-4.25965e-10	-1.29249
74579035	chr5:74579035:A:C	1.1765e-18	-4.25965e-10	-1.40961	1.96408e-13	-4.25965e-10	-1.40843
74579095	chr5:74579095:G:A	3.28529e-18	-4.25965e-10	-0.382694	5.47988e-13	-4.25965e-10	-0.382374
74579294	chr5:74579294:C:T	1.23226e-18	-4.25965e-10	-1.36329	2.0559e-13	-4.25965e-10	-1.36274
74579614	chr5:74579614:A:G	1.93523e-18	-4.25965e-10	-0.911923	3.30777e-13	-4.25965e-10	-0.887184
74579897	chr5:74579897:G:A	1.26568e-18	-4.25965e-10	-1.33654	2.11572e-13	-4.25965e-10	-1.33406
74580245	chr5:74580245:C:T	1.33065e-18	-4.25965e-10	-1.28648	2.19201e-13	-4.25965e-10	-1.29864
74581132	chr5:74581132:T:C	1.36346e-18	-4.25965e-10	-1.26212	2.24357e-13	-4.25965e-10	-1.27539
74581373	chr5:74581373:G:A	8.13033e-19	-1.77913	-4.01506e-10	1.43895e-13	-1.71954	-4.01506e-10
74581718	chr5:74581718:A:G	1.53989e-18	-4.25965e-10	-1.14044	2.53851e-13	-4.25965e-10	-1.15188
74582219	chr5:74582219:G:A	1.85404e-18	-4.25965e-10	-0.954783	3.08115e-13	-4.25965e-10	-0.958154
74582455	chr5:74582455:C:T	3.79206e-18	-4.25965e-10	-0.239239	6.57754e-13	-4.25965e-10	-0.199796
74582656	chr5:74582656:G:A	1.17354e-18	-4.25965e-10	-1.41212	1.9576e-13	-4.25965e-10	-1.41174
74582710	chr5:74582710:T:A	1.32833e-18	-4.25965e-10	-1.28822	2.18804e-13	-4.25965e-10	-1.30045
74582726	chr5:74582726:A:G	1.23885e-18	-4.25965e-10	-1.35797	2.07775e-13	-4.25965e-10	-1.35217
74583250	chr5:74583250:G:A	1.16907e-18	-4.25965e-10	-1.41594	1.95154e-13	-4.25965e-10	-1.41484
74583357	chr5:74583357:A:G	1.2073e-18	-4.25965e-10	-1.38376	2.03415e-13	-4.25965e-10	-1.37338
74583399	chr5:74583399:T:C	1.39781e-18	-4.25965e-10	-1.23724	2.31347e-13	-4.25965e-10	-1.24471
74583493	chr5:74583493:G:A	1.34308e-18	-4.25965e-10	-1.27718	2.21156e-13	-4.25965e-10	-1.28976
74583517	chr5:74583517:C:T	2.23894e-19	-1.69293	-1.3758	4.71655e-14	-1.46147	-1.37349
74583683	chr5:74583683:G:A	1.43381e-19	-2.09964	-1.41476	2.59567e-14	-2.01789	-1.41431
74584223	chr5:74584223:C:A	1.2082e-18	-4.25965e-10	-1.38302	2.03635e-13	-4.25965e-10	-1.3723
74584300	chr5:74584300:G:A	1.20655e-18	-4.25965e-10	-1.38438	1.9988e-13	-4.25965e-10	-1.39091
74584718	chr5:74584718:C:T	4.49725e-18	-4.25965e-10	-0.0686819	7.57996e-13	-4.25965e-10	-0.0579493
74584748	chr5:74584748:C:G	1.4207e-19	-2.18209	-1.3415	2.43337e-14	-2.15329	-1.34348
74584926	chr5:74584926:C:T	1.17348e-18	-4.25965e-10	-1.41217	1.95775e-13	-4.25965e-10	-1.41166
74585064	chr5:74585064:A:G	1.30575e-18	-4.25965e-10	-1.30537	2.15236e-13	-4.25965e-10	-1.31689
74585442	chr5:74585442:C:T	7.47014e-19	-1.302	-0.561815	1.32294e-13	-1.27002	-0.53358
74585443	chr5:74585443:A:G	2.26134e-18	-4.25965e-10	-0.756191	3.80179e-13	-4.25965e-10	-0.747985
74585532	chr5:74585532:G:A	1.82929e-18	-4.25965e-10	-0.968221	3.15397e-13	-4.25965e-10	-0.934797
74585793	chr5:74585793:C:T	3.31332e-19	-1.60623	-1.07055	7.13297e-14	-1.35071	-1.07061
74586667	chr5:74586667:C:T	2.2335e-18	-4.25965e-10	-0.768578	3.86701e-13	-4.25965e-10	-0.730975
74586790	chr5:74586790:AG:A	1.86969e-18	-4.25965e-10	-0.946378	3.12806e-13	-4.25965e-10	-0.943046
74586881	chr5:74586881:T:C	7.98229e-18	-4.25965e-10	0.505077	1.3562e-12	-4.25965e-10	0.523814
74587254	chr5:74587254:G:A	2.09307e-19	-1.82971	-1.30639	3.39621e-14	-1.85235	-1.31103
74588062	chr5:74588062:A:G	1.91423e-19	-1.94377	-1.28165	3.49354e-14	-1.86525	-1.26987
74588091	chr5:74588091:G:GGAA	1.52268e-18	-4.25965e-10	-1.15168	2.56971e-13	-4.25965e-10	-1.13967
74588326	chr5:74588326:TAA:T	1.29205e-19	-2.20239	-1.41611	2.11403e-14	-2.22031	-1.41713
74588808	chr5:74588808:A:G	1.43144e-18	-4.25965e-10	-1.21346	2.40897e-13	-4.25965e-10	-1.20426
74588968	chr5:74588968:A:C	1.49536e-18	-4.25965e-10	-1.16978	2.51908e-13	-4.25965e-10	-1.15957
74589227	chr5:74589227:T:C	2.47231e-18	-4.25965e-10	-0.666995	4.04978e-13	-4.25965e-10	-0.684796
74589721	chr5:74589721:T:C	1.51174e-18	-4.25965e-10	-1.15889	2.54668e-13	-4.25965e-10	-1.14867
74590318	chr5:74590318:T:C	1.62046e-18	-4.25965e-10	-1.08944	2.67622e-13	-4.25965e-10	-1.09905
74590428	chr5:74590428:A:G	2.20778e-18	-4.25965e-10	-0.78016	3.63014e-13	-4.25965e-10	-0.794186
74590754	chr5:74590754:A:G	2.22733e-19	-1.75088	-1.32305	4.11914e-14	-1.65829	-1.3121
74590866	chr5:74590866:G:A	1.77246e-19	-1.9102	-1.39216	3.0996e-14	-1.86764	-1.38713
74590948	chr5:74590948:A:T	1.66591e-18	-4.25965e-10	-1.06178	2.76973e-13	-4.25965e-10	-1.06471
74591048	chr5:74591048:A:C	1.25438e-18	-4.25965e-10	-1.34551	2.08016e-13	-4.25965e-10	-1.35101
74591103	chr5:74591103:C:A	2.91154e-18	-0.503466	-4.01506e-10	6.15345e-13	-0.266444	-4.01506e-10
74591380	chr5:74591380:G:A	1.27872e-18	-4.25965e-10	-1.32629	2.12276e-13	-4.25965e-10	-1.33074
74591483	chr5:74591483:C:T	2.27368e-19	-1.88638	-1.16696	4.58323e-14	-1.69476	-1.16888
74591740	chr5:74591740:C:T	1.27346e-18	-4.25965e-10	-1.33041	2.12067e-13	-4.25965e-10	-1.33172
74592325	chr5:74592325:G:A	1.46755e-19	-2.12444	-1.3667	2.30228e-14	-2.17553	-1.37661
74592368	chr5:74592368:G:A	1.73836e-18	-4.25965e-10	-1.01921	2.89843e-13	-4.25965e-10	-1.01929
74592792	chr5:74592792:C:A	2.00453e-19	-1.82476	-1.35456	3.95121e-14	-1.64978	-1.36224
74593361	chr5:74593361:C:T	1.78163e-19	-2.07189	-1.22532	2.76074e-14	-2.14915	-1.2214
74593379	chr5:74593379:G:A	1.97554e-19	-1.87268	-1.32121	3.08179e-14	-1.93016	-1.33037
74593381	chr5:74593381:G:A	1.42418e-18	-4.25965e-10	-1.21855	2.38318e-13	-4.25965e-10	-1.21502
74593424	chr5:74593424:C:T	1.62999e-19	-2.0794	-1.30676	2.86042e-14	-2.04016	-1.29492
74593548	chr5:74593548:G:A	1.40503e-18	-4.25965e-10	-1.23209	2.35072e-13	-4.25965e-10	-1.22873
74593610	chr5:74593610:G:A	2.58536e-18	-4.25965e-10	-0.622283	4.2145e-13	-4.25965e-10	-0.644926
74593676	chr5:74593676:C:T	1.60456e-18	-4.25965e-10	-1.0993	2.70877e-13	-4.25965e-10	-1.08696
74594435	chr5:74594435:T:C	2.27414e-18	-4.25965e-10	-0.750545	3.94753e-13	-4.25965e-10	-0.710369
74594530	chr5:74594530:C:T	1.46865e-18	-4.25965e-10	-1.1878	2.46601e-13	-4.25965e-10	-1.18086
74594614	chr5:74594614:A:G	7.33212e-18	0.420117	-4.01506e-10	9.56982e-13	0.175157	-4.01506e-10
74594647	chr5:74594647:T:C	1.40604e-18	-4.25965e-10	-1.23137	2.35216e-13	-4.25965e-10	-1.22812
74594739	chr5:74594739:G:T	1.07894e-18	-1.49617	-4.01506e-10	1.86889e-13	-1.45812	-4.01506e-10
74595515	chr5:74595515:G:A	1.2023e-18	-4.25965e-10	-1.38791	1.99447e-13	-4.25965e-10	-1.39308
74595898	chr5:74595898:T:G	1.69444e-18	-4.25965e-10	-1.0448	2.86701e-13	-4.25965e-10	-1.03019
74595899	chr5:74595899:C:T	1.71399e-18	-4.25965e-10	-1.03332	2.90045e-13	-4.25965e-10	-1.01859
74596156	chr5:74596156:G:A	1.25471e-18	-4.25965e-10	-1.34525	2.0685e-13	-4.25965e-10	-1.35663
74596160	chr5:74596160:C:T	1.68352e-18	-4.25965e-10	-1.05126	2.8445e-13	-4.25965e-10	-1.03807
74596161	chr5:74596161:G:A	3.18969e-19	-1.47251	-1.2423	4.8677e-14	-1.56736	-1.23606
74596288	chr5:74596288:C:T	1.50005e-18	-4.25965e-10	-1.16665	2.5296e-13	-4.25965e-10	-1.1554
74596323	chr5:74596323:G:A	1.77247e-18	-4.25965e-10	-0.999776	3.00247e-13	-4.25965e-10	-0.984022
74596804	chr5:74596804:G:A	1.66473e-18	-4.25965e-10	-1.06249	2.81612e-13	-4.25965e-10	-1.0481
74597446	chr5:74597446:C:T	1.27576e-18	-4.25965e-10	-1.32861	2.139e-13	-4.25965e-10	-1.32312
74597840	chr5:74597840:A:G	1.18334e-18	-4.25965e-10	-1.40381	1.97438e-13	-4.25965e-10	-1.4032
74597866	chr5:74597866:A:G	1.931e-19	-1.926	-1.2907	3.61151e-14	-1.82795	-1.27397
74598020	chr5:74598020:C:G	1.16823e-18	-4.25965e-10	-1.41666	1.94805e-13	-4.25965e-10	-1.41663
74598088	chr5:74598088:G:A	1.50788e-19	-2.20394	-1.26008	2.45826e-14	-2.21181	-1.27478
74598484	chr5:74598484:A:T	1.38633e-18	-4.25965e-10	-1.24549	2.31551e-13	-4.25965e-10	-1.24383
74599104	chr5:74599104:A:C	1.68549e-18	-4.25965e-10	-1.05009	2.85009e-13	-4.25965e-10	-1.03611
74600044	chr5:74600044:G:A	1.70305e-18	-4.25965e-10	-1.03973	2.88305e-13	-4.25965e-10	-1.02461
74600408	chr5:74600408:G:A	1.83493e-18	-4.25965e-10	-0.965139	3.16839e-13	-4.25965e-10	-0.930234
74600429	chr5:74600429:G:A	1.30785e-18	-4.25965e-10	-1.30376	2.15029e-13	-4.25965e-10	-1.31786
74600529	chr5:74600529:C:CA	1.71195e-19	-1.92192	-1.41518	3.30808e-14	-1.77344	-1.41624
74600629	chr5:74600629:GA:G	1.73697e-18	-4.25965e-10	-1.02	2.942e-13	-4.25965e-10	-1.00437
74600944	chr5:74600944:T:C	1.63071e-19	-2.01496	-1.37076	3.17768e-14	-1.86171	-1.36818
74600988	chr5:74600988:G:A	1.37791e-18	-4.25965e-10	-1.25158	2.25708e-13	-4.25965e-10	-1.26938
74601155	chr5:74601155:T:C	1.88329e-19	-1.83214	-1.40957	3.70805e-14	-1.66403	-1.41151
74601390	chr5:74601390:G:T	1.32035e-18	-4.25965e-10	-1.29425	2.2114e-13	-4.25965e-10	-1.28983
74601569	chr5:74601569:T:C	1.31158e-18	-4.25965e-10	-1.30092	2.1903e-13	-4.25965e-10	-1.29942
74601837	chr5:74601837:G:A	1.94051e-18	-4.25965e-10	-0.909198	3.34775e-13	-4.25965e-10	-0.875169
74602094	chr5:74602094:C:T	1.71581e-18	-4.25965e-10	-1.03226	2.90509e-13	-4.25965e-10	-1.01699
74602266	chr5:74602266:G:A	1.72525e-18	-4.25965e-10	-1.02677	2.9218e-13	-4.25965e-10	-1.01126
74602374	chr5:74602374:T:C	1.36112e-18	-4.25965e-10	-1.26384	2.2652e-13	-4.25965e-10	-1.2658
74602433	chr5:74602433:G:A	1.72229e-18	-4.25965e-10	-1.02849	2.91642e-13	-4.25965e-10	-1.0131
74602743	chr5:74602743:A:G	1.6882e-19	-2.11595	-1.23513	2.62148e-14	-2.16842	-1.25388
74602853	chr5:74602853:G:A	1.98803e-19	-1.92503	-1.26256	3.74206e-14	-1.82239	-1.24402
74602921	chr5:74602921:T:C	1.77679e-18	-4.25965e-10	-0.997341	3.01027e-13	-4.25965e-10	-0.981428
74603128	chr5:74603128:C:T	6.6269e-19	-1.9836	-4.01506e-10	1.14838e-13	-1.9451	-4.01506e-10
74603188	chr5:74603188:T:C	1.50606e-19	-2.07636	-1.38888	2.84625e-14	-1.94913	-1.39091
74603289	chr5:74603289:A:C	2.22758e-18	-4.25965e-10	-0.771234	3.86169e-13	-4.25965e-10	-0.732352
74603606	chr5:74603606:G:A	1.67601e-19	-2.11208	-1.24624	2.59943e-14	-2.16605	-1.2647
74603658	chr5:74603658:A:T	1.3246e-18	-4.25965e-10	-1.29104	2.17564e-13	-4.25965e-10	-1.30614
74603681	chr5:74603681:G:A	1.32055e-18	-4.25965e-10	-1.2941	2.18943e-13	-4.25965e-10	-1.29982
74603914	chr5:74603914:A:G	1.20284e-18	-4.25965e-10	-1.38746	2.00182e-13	-4.25965e-10	-1.3894
74604001	chr5:74604001:CAT:C	1.72729e-18	-4.25965e-10	-1.0256	2.85641e-13	-4.25965e-10	-1.03389
74604243	chr5:74604243:G:C	1.32755e-18	-4.25965e-10	-1.28881	2.18016e-13	-4.25965e-10	-1.30406
74604929	chr5:74604929:T:C	1.18875e-18	-4.25965e-10	-1.39924	1.97939e-13	-4.25965e-10	-1.40067
74605096	chr5:74605096:C:T	1.3976e-18	-4.25965e-10	-1.23739	2.28587e-13	-4.25965e-10	-1.25671
74605133	chr5:74605133:C:T	1.1901e-18	-4.25965e-10	-1.39811	2.0007e-13	-4.25965e-10	-1.38996
74605311	chr5:74605311:G:A	1.91005e-19	-2.13836	-1.08924	2.95607e-14	-2.18461	-1.11757
74605822	chr5:74605822:C:T	1.19035e-18	-4.25965e-10	-1.3979	2.00179e-13	-4.25965e-10	-1.38942
74605835	chr5:74605835:C:A	1.70855e-18	-4.25965e-10	-1.0365	2.88985e-13	-4.25965e-10	-1.02225
74606140	chr5:74606140:T:C	1.17701e-18	-4.25965e-10	-1.40917	1.9606e-13	-4.25965e-10	-1.41021
74606153	chr5:74606153:A:G	1.17724e-18	-4.25965e-10	-1.40897	1.96101e-13	-4.25965e-10	-1.41
74606167	chr5:74606167:G:A	2.166e-18	-4.25965e-10	-0.799267	3.57394e-13	-4.25965e-10	-0.809788
74606197	chr5:74606197:G:A	1.23843e-18	-4.25965e-10	-1.35831	2.04629e-13	-4.25965e-10	-1.36743
74606580	chr5:74606580:C:T	1.42148e-19	-2.12495	-1.39808	2.6402e-14	-2.01518	-1.40001
74606585	chr5:74606585:G:A	1.18405e-18	-4.25965e-10	-1.40321	1.97207e-13	-4.25965e-10	-1.40437
74606667	chr5:74606667:G:A	1.17063e-18	-4.25965e-10	-1.41461	1.95096e-13	-4.25965e-10	-1.41514
74606693	chr5:74606693:A:G	1.40399e-18	-4.25965e-10	-1.23283	2.33761e-13	-4.25965e-10	-1.23433
74606722	chr5:74606722:T:A	2.122e-18	-4.25965e-10	-0.819789	3.6648e-13	-4.25965e-10	-0.784683
74607302	chr5:74607302:G:T	1.32883e-18	-4.25965e-10	-1.28785	2.23883e-13	-4.25965e-10	-1.2775
74607353	chr5:74607353:A:G	1.66974e-18	-4.25965e-10	-1.05948	2.82297e-13	-4.25965e-10	-1.04567
74607462	chr5:74607462:A:G	1.17118e-18	-4.25965e-10	-1.41414	1.95171e-13	-4.25965e-10	-1.41475
74607964	chr5:74607964:C:CA	1.17014e-18	-4.25965e-10	-1.41502	1.95017e-13	-4.25965e-10	-1.41554
74607997	chr5:74607997:T:A	2.11231e-18	-4.25965e-10	-0.824366	3.64739e-13	-4.25965e-10	-0.789445
74608086	chr5:74608086:G:A	1.17741e-18	-4.25965e-10	-1.40883	1.96133e-13	-4.25965e-10	-1.40983
74608467	chr5:74608467:T:G	1.39948e-18	-4.25965e-10	-1.23605	2.31616e-13	-4.25965e-10	-1.24355
74608639	chr5:74608639:T:C	6.25703e-19	-2.04103	-4.01506e-10	1.08043e-13	-2.0061	-4.01506e-10
74608905	chr5:74608905:G:A	4.90083e-18	-4.25965e-10	0.0172573	8.42724e-13	-4.25965e-10	0.0480117
74608909	chr5:74608909:G:A	1.39334e-19	-2.21301	-1.33001	2.31144e-14	-2.2205	-1.32767
74609522	chr5:74609522:C:T	4.15716e-18	-4.25965e-10	-0.147316	7.04223e-13	-4.25965e-10	-0.131533
74609731	chr5:74609731:G:C	1.39699e-19	-2.13704	-1.40337	2.56194e-14	-2.0404	-1.40488
74610547	chr5:74610547:T:C	1.73206e-19	-1.9087	-1.41673	3.35155e-14	-1.76064	-1.41598
74610702	chr5:74610702:A:G	1.44784e-18	-4.25965e-10	-1.20208	2.40568e-13	-4.25965e-10	-1.20563
74610946	chr5:74610946:C:T	1.5452e-18	-4.25965e-10	-1.137	2.56417e-13	-4.25965e-10	-1.14182
74611221	chr5:74611221:C:A	2.07728e-18	-4.25965e-10	-0.841087	3.58765e-13	-4.25965e-10	-0.80596
74611567	chr5:74611567:G:A	3.00312e-18	-4.25965e-10	-0.472495	4.80281e-13	-4.25965e-10	-0.514256
74612008	chr5:74612008:G:A	1.73651e-19	-1.91335	-1.4095	3.49116e-14	-1.72904	-1.40677
74612028	chr5:74612028:T:C	7.08304e-18	-4.25965e-10	0.385555	1.22303e-12	-4.25965e-10	0.420456
74612054	chr5:74612054:A:G	1.27767e-18	-4.25965e-10	-1.32711	2.13789e-13	-4.25965e-10	-1.32364
74612058	chr5:74612058:CAAA:C	1.78311e-19	-2.04174	-1.25464	2.70932e-14	-2.11522	-1.27413
74612103	chr5:74612103:G:GTTATT	1.2438e-18	-4.25965e-10	-1.35398	2.08153e-13	-4.25965e-10	-1.35036
74612341	chr5:74612341:A:G	1.2386e-18	-4.25965e-10	-1.35816	2.07245e-13	-4.25965e-10	-1.35473
74612415	chr5:74612415:G:A	6.41518e-18	-4.25965e-10	0.28652	1.10628e-12	-4.25965e-10	0.320133
74615014	chr5:74615014:G:C	1.74196e-19	-2.02045	-1.29927	3.18183e-14	-1.93667	-1.29192
74615168	chr5:74615168:G:T	1.18845e-18	-4.25965e-10	-1.3995	1.97984e-13	-4.25965e-10	-1.40044
74615362	chr5:74615362:G:A	1.72985e-19	-2.08268	-1.24402	3.07841e-14	-2.02975	-1.23188
74616308	chr5:74616308:A:G	1.3178e-18	-4.25965e-10	-1.29618	2.2182e-13	-4.25965e-10	-1.28676
74617057	chr5:74617057:T:A	1.31569e-18	-4.25965e-10	-1.29779	2.20592e-13	-4.25965e-10	-1.29231
74617377	chr5:74617377:G:T	1.25367e-18	-4.25965e-10	-1.34607	2.07479e-13	-4.25965e-10	-1.3536
74617496	chr5:74617496:T:C	1.18224e-18	-4.25965e-10	-1.40473	1.97976e-13	-4.25965e-10	-1.40048
74617566	chr5:74617566:C:T	1.84657e-18	-4.25965e-10	-0.958821	3.10142e-13	-4.25965e-10	-0.951597
74617863	chr5:74617863:A:G	2.01287e-18	-4.25965e-10	-0.872586	3.37076e-13	-4.25965e-10	-0.86832
74618438	chr5:74618438:C:T	1.16933e-18	-4.25965e-10	-1.41572	1.94923e-13	-4.25965e-10	-1.41602
74618639	chr5:74618639:G:A	9.01569e-19	-1.67577	-4.01506e-10	1.60907e-13	-1.6078	-4.01506e-10
74619385	chr5:74619385:C:T	1.23864e-18	-4.25965e-10	-1.35813	2.08435e-13	-4.25965e-10	-1.349
74619811	chr5:74619811:A:G	1.80405e-18	-4.25965e-10	-0.982116	3.02341e-13	-4.25965e-10	-0.977072
74620281	chr5:74620281:T:C	1.8031e-18	-4.25965e-10	-0.982643	3.02175e-13	-4.25965e-10	-0.97762
74620386	chr5:74620386:A:G	1.1883e-18	-4.25965e-10	-1.39963	1.99799e-13	-4.25965e-10	-1.39131
74620780	chr5:74620780:G:A	1.39153e-18	-4.25965e-10	-1.24174	2.33528e-13	-4.25965e-10	-1.23533
74620888	chr5:74620888:G:C	1.1868e-18	-4.25965e-10	-1.40089	1.99264e-13	-4.25965e-10	-1.394
74621032	chr5:74621032:C:T	1.28964e-18	-4.25965e-10	-1.31778	2.17584e-13	-4.25965e-10	-1.30604
74621304	chr5:74621304:C:T	6.97726e-19	-1.93208	-4.01506e-10	1.23609e-13	-1.8715	-4.01506e-10
74622008	chr5:74622008:G:A	5.32218e-19	-2.20285	-4.01506e-10	9.0148e-14	-2.18718	-4.01506e-10
74622114	chr5:74622114:T:C	1.60583e-18	-4.25965e-10	-1.09851	2.65934e-13	-4.25965e-10	-1.10538
74622327	chr5:74622327:A:G	1.57275e-18	-4.25965e-10	-1.11932	2.62488e-13	-4.25965e-10	-1.11842
74622352	chr5:74622352:C:T	1.3719e-18	-4.25965e-10	-1.25595	2.26038e-13	-4.25965e-10	-1.26792
74622791	chr5:74622791:A:G	1.69995e-18	-1.862	0.820447	2.43322e-13	-1.97429	0.780052
74622952	chr5:74622952:C:T	1.23122e-18	-4.25965e-10	-1.36414	2.07134e-13	-4.25965e-10	-1.35526
74623623	chr5:74623623:C:T	1.56115e-19	-2.21348	-1.21583	2.72566e-14	-2.18805	-1.19528
74624145	chr5:74624145:A:G	1.26657e-18	-4.25965e-10	-1.33584	2.08353e-13	-4.25965e-10	-1.34939
74624152	chr5:74624152:G:A	1.71713e-19	-2.19446	-1.13961	2.83933e-14	-2.21219	-1.13028
74624616	chr5:74624616:A:AC	1.70564e-18	-4.25965e-10	-1.03821	2.8477e-13	-4.25965e-10	-1.03695
74625114	chr5:74625114:T:A	1.42748e-19	-2.18343	-1.33539	2.46492e-14	-2.14245	-1.34143
74625199	chr5:74625199:A:G	1.6159e-18	-4.25965e-10	-1.09226	2.67365e-13	-4.25965e-10	-1.10001
74625383	chr5:74625383:G:A	1.21965e-18	-4.25965e-10	-1.37358	2.04929e-13	-4.25965e-10	-1.36597
74625722	chr5:74625722:G:A	1.30159e-18	-4.25965e-10	-1.30856	2.16893e-13	-4.25965e-10	-1.30922
74625938	chr5:74625938:T:C	1.65488e-18	-4.25965e-10	-1.06842	2.74569e-13	-4.25965e-10	-1.07343
74625979	chr5:74625979:GTT:G	1.42787e-19	-2.20355	-1.315	2.45982e-14	-2.15901	-1.32695
74626474	chr5:74626474:G:A	3.72888e-18	-4.25965e-10	-0.256039	6.31303e-13	-4.25965e-10	-0.240843
74627151	chr5:74627151:T:C	1.21372e-18	-4.25965e-10	-1.37846	2.0295e-13	-4.25965e-10	-1.37567
74627675	chr5:74627675:G:A	1.85118e-18	-4.25965e-10	-0.956324	3.10075e-13	-4.25965e-10	-0.951812
74627997	chr5:74627997:A:G	1.17348e-18	-4.25965e-10	-1.41218	1.95821e-13	-4.25965e-10	-1.41143
74628362	chr5:74628362:T:C	1.24366e-18	-4.25965e-10	-1.35409	2.08007e-13	-4.25965e-10	-1.35106
74628444	chr5:74628444:C:T	5.22315e-19	-2.22163	-4.01506e-10	8.86146e-14	-2.20433	-4.01506e-10
74629480	chr5:74629480:C:G	1.30444e-18	-4.25965e-10	-1.30637	2.16517e-13	-4.25965e-10	-1.31096
74629951	chr5:74629951:G:A	2.14878e-18	-4.25965e-10	-0.807247	3.54848e-13	-4.25965e-10	-0.816938
74629978	chr5:74629978:G:A	1.31944e-18	-4.25965e-10	-1.29494	2.16955e-13	-4.25965e-10	-1.30894
74630749	chr5:74630749:T:G	3.68593e-18	-4.25965e-10	-0.267626	5.976e-13	-4.25965e-10	-0.295707
74631048	chr5:74631048:CA:C	5.47294e-19	-1.88987	-0.285046	8.24638e-14	-1.96214	-0.314131
74631300	chr5:74631300:C:T	1.30473e-18	-4.25965e-10	-1.30615	2.16561e-13	-4.25965e-10	-1.31076
74631455	chr5:74631455:C:T	1.58854e-19	-2.19781	-1.2141	2.81419e-14	-2.13973	-1.21164
74631711	chr5:74631711:TG:T	1.42657e-18	-1.87079	0.653914	2.10221e-13	-1.94577	0.605299
74631869	chr5:74631869:T:C	4.14844e-18	-4.25965e-10	-0.149416	6.75017e-13	-4.25965e-10	-0.17389
74631925	chr5:74631925:C:T	1.99451e-19	-2.09541	-1.08893	3.46885e-14	-2.03848	-1.10373
74631927	chr5:74631927:C:T	4.8205e-19	-1.68383	-0.618021	7.62586e-14	-1.70814	-0.646361
74631945	chr5:74631945:G:C	6.95084e-19	-1.89854	-0.0373336	1.04691e-13	-1.96874	-0.0688705
74632109	chr5:74632109:C:T	1.27608e-18	-1.32836	-4.01506e-10	2.34973e-13	-1.22916	-4.01506e-10
74632400	chr5:74632400:C:T	1.17535e-18	-4.25965e-10	-1.41058	1.95656e-13	-4.25965e-10	-1.41227
74632524	chr5:74632524:G:A	1.17206e-18	-4.25965e-10	-1.41338	1.95137e-13	-4.25965e-10	-1.41493
74632832	chr5:74632832:T:C	2.44589e-18	-4.25965e-10	-0.677739	4.09038e-13	-4.25965e-10	-0.674819
74633522	chr5:74633522:C:T	1.32418e-18	-4.25965e-10	-1.29135	2.17532e-13	-4.25965e-10	-1.30628
74633769	chr5:74633769:G:C	1.85934e-18	-4.25965e-10	-0.951926	3.11244e-13	-4.25965e-10	-0.94805
74633792	chr5:74633792:C:CCAGCTCCACCTCTTAA	1.33124e-18	-4.25965e-10	-1.28604	2.19074e-13	-4.25965e-10	-1.29922
74634016	chr5:74634016:T:C	1.91122e-19	-1.94914	-1.27785	3.0389e-14	-1.98227	-1.29228
74634597	chr5:74634597:C:T	1.42402e-18	-4.25965e-10	-1.21866	2.33379e-13	-4.25965e-10	-1.23596
74634600	chr5:74634600:T:G	7.1295e-19	-1.91049	-4.01506e-10	1.10107e-13	-1.98718	-4.01506e-10
74634617	chr5:74634617:C:T	1.55298e-19	-2.18803	-1.24653	2.59312e-14	-2.17447	-1.25871
74634881	chr5:74634881:G:A	1.31489e-18	-4.25965e-10	-1.29839	2.16011e-13	-4.25965e-10	-1.3133
74634926	chr5:74634926:C:T	1.57787e-19	-2.17508	-1.24358	2.63892e-14	-2.15939	-1.25629
74635421	chr5:74635421:T:C	1.41656e-19	-2.21597	-1.31054	2.34106e-14	-2.22227	-1.31317
74636490	chr5:74636490:T:C	2.65326e-19	-2.16976	-0.729184	4.31582e-14	-2.16701	-0.75674
74636635	chr5:74636635:A:G	1.27913e-18	-4.25965e-10	-1.32597	2.10873e-13	-4.25965e-10	-1.33737
74636654	chr5:74636654:G:T	1.37955e-18	-4.25965e-10	-1.25039	2.27248e-13	-4.25965e-10	-1.26259
74636709	chr5:74636709:T:G	2.59606e-19	-2.13048	-0.790253	4.43876e-14	-2.09132	-0.804354
74636938	chr5:74636938:A:C	2.66134e-19	-2.04843	-0.847474	4.17933e-14	-2.09773	-0.858159
74637349	chr5:74637349:A:C	1.47103e-19	-2.17692	-1.31185	2.39818e-14	-2.20597	-1.30537
74637590	chr5:74637590:C:T	3.24708e-18	-4.25965e-10	-0.394393	5.51767e-13	-4.25965e-10	-0.375502
74637618	chr5:74637618:G:A	3.18492e-18	-4.25965e-10	-0.41372	5.41091e-13	-4.25965e-10	-0.39504
74637753	chr5:74637753:T:C	2.82054e-19	-2.16456	-0.673242	4.63179e-14	-2.16014	-0.69296
74637803	chr5:74637803:G:C	1.48357e-19	-2.14244	-1.33785	2.35954e-14	-2.18211	-1.34547
74638399	chr5:74638399:A:G	1.46187e-19	-2.17228	-1.32273	2.36077e-14	-2.19528	-1.33177
74638417	chr5:74638417:T:G	1.19802e-18	-4.25965e-10	-1.39148	2.00682e-13	-4.25965e-10	-1.38691
74638428	chr5:74638428:G:T	1.38237e-19	-2.1873	-1.36363	2.24626e-14	-2.20608	-1.3707
74638449	chr5:74638449:A:G	2.50027e-19	-2.0117	-0.946634	3.90599e-14	-2.06691	-0.956623
74638930	chr5:74638930:A:T	1.03762e-18	-1.53522	-4.01506e-10	1.74623e-13	-1.526	-4.01506e-10
74639101	chr5:74639101:C:T	1.4503e-19	-2.15857	-1.3444	2.35251e-14	-2.19041	-1.34015
74639380	chr5:74639380:A:G	1.19256e-18	-4.25965e-10	-1.39604	1.99202e-13	-4.25965e-10	-1.39431
74639581	chr5:74639581:T:C	1.61026e-19	-2.11045	-1.28789	2.52909e-14	-2.15995	-1.29823
74639733	chr5:74639733:CT:C	3.04345e-19	-2.22188	-0.539857	4.91217e-14	-2.22198	-0.572345
74640104	chr5:74640104:G:T	1.17145e-18	-4.25965e-10	-1.4139	1.95899e-13	-4.25965e-10	-1.41103
74641581	chr5:74641581:CCTT:C	2.14714e-18	-4.25965e-10	-0.80801	3.44293e-13	-4.25965e-10	-0.847135
74641625	chr5:74641625:A:G	1.20095e-18	-4.25965e-10	-1.38903	1.99327e-13	-4.25965e-10	-1.39368
74642029	chr5:74642029:A:T	5.82181e-19	-1.81447	-0.298653	8.82644e-14	-1.89311	-0.315182
74642044	chr5:74642044:G:A	1.2008e-18	-4.25965e-10	-1.38916	2.0076e-13	-4.25965e-10	-1.38652
74642328	chr5:74642328:T:C	1.23353e-18	-4.25965e-10	-1.36227	2.05692e-13	-4.25965e-10	-1.36225
74642443	chr5:74642443:G:C	2.29743e-18	-4.25965e-10	-0.740356	3.67561e-13	-4.25965e-10	-0.781739
74642539	chr5:74642539:G:A	2.12763e-18	-4.25965e-10	-0.81714	3.41266e-13	-4.25965e-10	-0.855965
74642627	chr5:74642627:G:A	1.20438e-18	-4.25965e-10	-1.38619	2.01232e-13	-4.25965e-10	-1.38417
74643000	chr5:74643000:G:A	1.67853e-18	-4.25965e-10	-1.05423	2.73163e-13	-4.25965e-10	-1.07856
74643178	chr5:74643178:C:T	2.33619e-18	-4.25965e-10	-0.723627	3.73431e-13	-4.25965e-10	-0.765895
74643275	chr5:74643275:G:A	1.19123e-18	-4.25965e-10	-1.39716	1.99038e-13	-4.25965e-10	-1.39513
74643309	chr5:74643309:C:T	1.22967e-18	-4.25965e-10	-1.3654	2.05739e-13	-4.25965e-10	-1.36202
74643394	chr5:74643394:C:T	1.17729e-18	-4.25965e-10	-1.40893	1.96342e-13	-4.25965e-10	-1.40877
74643440	chr5:74643440:T:C	3.42922e-19	-1.90277	-0.739633	5.24001e-14	-1.97185	-0.757868
74644144	chr5:74644144:G:A	1.95874e-18	-4.25965e-10	-0.899849	3.14669e-13	-4.25965e-10	-0.937105
74644474	chr5:74644474:A:T	1.14889e-18	-2.22179	0.788438	1.90217e-13	-2.22129	0.780824
74644605	chr5:74644605:A:T	1.4748e-19	-2.18991	-1.2963	2.45349e-14	-2.19786	-1.29067
74645101	chr5:74645101:G:A	1.26373e-18	-4.25965e-10	-1.33808	2.12057e-13	-4.25965e-10	-1.33177
74645170	chr5:74645170:A:AT	2.1936e-19	-2.22137	-0.867819	3.53804e-14	-2.22128	-0.901191
74645974	chr5:74645974:G:A	1.80176e-18	-4.25965e-10	-0.983383	3.01608e-13	-4.25965e-10	-0.979498
74646057	chr5:74646057:C:T	1.29194e-18	-4.25965e-10	-1.316	2.12219e-13	-4.25965e-10	-1.33101
74646317	chr5:74646317:C:T	1.17164e-18	-4.25965e-10	-1.41374	1.94906e-13	-4.25965e-10	-1.41611
74646677	chr5:74646677:C:T	1.5515e-18	-1.62571	0.492781	2.3344e-13	-1.70342	0.467721
74646775	chr5:74646775:G:A	1.18894e-18	-4.25965e-10	-1.39908	1.97794e-13	-4.25965e-10	-1.4014
74646903	chr5:74646903:G:A	3.25972e-18	-1.61682	1.22631	4.88445e-13	-1.69534	1.19794
74647288	chr5:74647288:G:A	1.52016e-18	-4.25965e-10	-1.15334	2.46376e-13	-4.25965e-10	-1.18177
74647432	chr5:74647432:T:C	3.01622e-18	-1.72456	1.25641	4.56302e-13	-1.77117	1.2057
74647528	chr5:74647528:T:C	3.71514e-18	-1.70899	1.44926	5.5911e-13	-1.7576	1.39532
74647606	chr5:74647606:A:G	2.79587e-19	-1.96678	-0.879815	4.3073e-14	-2.05271	-0.873017
74648016	chr5:74648016:A:G	2.10708e-18	-1.81279	0.985949	3.28352e-13	-1.85694	0.962403
74648352	chr5:74648352:A:G	5.23784e-19	-2.21882	-4.01506e-10	8.71315e-14	-2.22121	-4.01506e-10
74648392	chr5:74648392:C:T	2.52706e-18	-1.80679	1.1617	3.86339e-13	-1.84093	1.10901
74648471	chr5:74648471:A:C	1.54056e-19	-2.12967	-1.31291	2.53576e-14	-2.14579	-1.30976
74648553	chr5:74648553:C:CTAT	2.36987e-18	-1.84244	1.13313	3.6406e-13	-1.87484	1.08353
74648593	chr5:74648593:G:T	5.6332e-19	-2.14606	-4.01506e-10	9.64335e-14	-2.11977	-4.01506e-10
74648619	chr5:74648619:A:G	2.70368e-18	-1.81587	1.23834	4.14964e-13	-1.84795	1.18751
74648655	chr5:74648655:A:G	1.54509e-18	-4.25965e-10	-1.13707	2.50198e-13	-4.25965e-10	-1.16637
74648989	chr5:74648989:C:T	1.27579e-19	-2.21544	-1.41573	2.11306e-14	-2.2223	-1.41561
74649172	chr5:74649172:G:A	5.34434e-19	-1.93874	-0.25996	8.57385e-14	-1.95054	-0.286786
74649226	chr5:74649226:A:G	1.62005e-18	-4.25965e-10	-1.08969	2.73587e-13	-4.25965e-10	-1.07701
74649608	chr5:74649608:A:G	1.94562e-18	-1.78043	0.87386	2.98129e-13	-1.8157	0.824594
74649770	chr5:74649770:C:T	1.36274e-18	-4.25965e-10	-1.26265	2.2604e-13	-4.25965e-10	-1.26791
74649913	chr5:74649913:T:A	1.77536e-18	-1.67378	0.675637	2.71726e-13	-1.7375	0.65367
74650188	chr5:74650188:G:A	7.48854e-18	-4.25965e-10	0.441225	1.22419e-12	-4.25965e-10	0.421409
74650273	chr5:74650273:G:A	1.48537e-19	-2.11389	-1.36517	2.38071e-14	-2.15279	-1.36585
74650661	chr5:74650661:C:G	2.12377e-18	-1.62969	0.810736	3.24501e-13	-1.69342	0.787084
74650782	chr5:74650782:T:C	2.07004e-18	-1.7223	0.877717	3.22842e-13	-1.75302	0.841551
74650791	chr5:74650791:T:G	1.18239e-18	-4.25965e-10	-1.40461	1.96887e-13	-4.25965e-10	-1.406
74650874	chr5:74650874:T:C	1.21859e-18	-4.25965e-10	-1.37445	2.03877e-13	-4.25965e-10	-1.37111
74650876	chr5:74650876:G:A	1.17412e-18	-4.25965e-10	-1.41163	1.96019e-13	-4.25965e-10	-1.41042
74650889	chr5:74650889:G:A	1.17831e-18	-4.25965e-10	-1.40807	1.96759e-13	-4.25965e-10	-1.40665
74651367	chr5:74651367:A:G	2.94666e-18	-1.77139	1.27992	4.48111e-13	-1.80646	1.22287
74651438	chr5:74651438:T:C	3.96106e-18	-1.74289	1.54725	5.99694e-13	-1.77076	1.47855
74651697	chr5:74651697:T:C	1.84519e-18	-4.25965e-10	-0.959565	3.06314e-13	-4.25965e-10	-0.964016
74651717	chr5:74651717:T:A	3.98618e-18	-4.25965e-10	-0.189314	6.44737e-13	-4.25965e-10	-0.219785
74651766	chr5:74651766:A:G	1.91959e-19	-1.83611	-1.38651	3.54555e-14	-1.73358	-1.38677
74651990	chr5:74651990:C:G	1.22981e-18	-4.25965e-10	-1.36529	2.04033e-13	-4.25965e-10	-1.37034
74652242	chr5:74652242:T:C	2.88644e-18	0.833133	-1.34526	6.79369e-13	1.17445	-1.34191
74652272	chr5:74652272:G:A	1.61337e-19	-2.17974	-1.21667	2.66174e-14	-2.19197	-1.2151
74652330	chr5:74652330:T:C	1.33039e-18	-4.25965e-10	-1.28667	2.21619e-13	-4.25965e-10	-1.28767
74652360	chr5:74652360:G:A	1.24739e-18	-4.25965e-10	-1.35109	2.06714e-13	-4.25965e-10	-1.35729
74652374	chr5:74652374:C:T	1.397e-18	-4.25965e-10	-1.23782	2.34993e-13	-4.25965e-10	-1.22907
74652397	chr5:74652397:C:T	2.59036e-18	-4.25965e-10	-0.620349	4.43577e-13	-4.25965e-10	-0.593757
74652407	chr5:74652407:A:G	5.53778e-19	-2.16314	-4.01506e-10	9.08829e-14	-2.17906	-4.01506e-10
74652425	chr5:74652425:T:C	1.2386e-18	-4.25965e-10	-1.35817	2.04997e-13	-4.25965e-10	-1.36563
74652426	chr5:74652426:G:A	1.85949e-19	-2.19068	-1.06375	3.05941e-14	-2.21338	-1.05444
74652432	chr5:74652432:G:T	1.21389e-18	-2.17434	0.796023	1.86422e-13	-2.2109	0.750287
74652610	chr5:74652610:T:A	1.17354e-18	-4.25965e-10	-1.41213	1.95381e-13	-4.25965e-10	-1.41367
74652791	chr5:74652791:C:T	1.16956e-18	-4.25965e-10	-1.41552	1.9511e-13	-4.25965e-10	-1.41507
74653184	chr5:74653184:G:A	3.99852e-19	-1.99616	-0.492651	6.88383e-14	-1.98256	-0.474305
74653624	chr5:74653624:T:C	3.15068e-19	-2.1142	-0.612916	5.14216e-14	-2.11647	-0.632098
74653735	chr5:74653735:C:T	1.31034e-19	-2.19132	-1.41313	2.1875e-14	-2.18891	-1.41438
74653880	chr5:74653880:A:AT	2.25893e-18	-4.25965e-10	-0.757257	3.76138e-13	-4.25965e-10	-0.758671
74653936	chr5:74653936:T:C	4.71349e-18	-4.25965e-10	-0.0217198	7.70141e-13	-4.25965e-10	-0.0420546
74653999	chr5:74653999:A:G	1.3433e-19	-2.16394	-1.41566	2.26784e-14	-2.15313	-1.41409
74654035	chr5:74654035:G:A	3.09148e-19	-2.21781	-0.528277	5.17936e-14	-2.21894	-0.522426
74654051	chr5:74654051:G:A	1.29163e-19	-2.20195	-1.41687	2.16058e-14	-2.19856	-1.41711
74654218	chr5:74654218:T:TTTACA	3.0158e-19	-2.10836	-0.662505	4.92406e-14	-2.10868	-0.683225
74654488	chr5:74654488:C:T	1.33114e-19	-2.17277	-1.41593	2.24548e-14	-2.16217	-1.41495
74654678	chr5:74654678:C:T	2.03782e-19	-2.12345	-1.0394	3.77862e-14	-1.98242	-1.07427
74654812	chr5:74654812:G:C	1.6251e-18	-4.25965e-10	-1.08658	2.70178e-13	-4.25965e-10	-1.08955
74654815	chr5:74654815:G:A	1.33564e-19	-2.17254	-1.41278	2.24824e-14	-2.16508	-1.41082
74654833	chr5:74654833:T:C	1.33935e-19	-2.17008	-1.41247	2.25612e-14	-2.16193	-1.41047
74654868	chr5:74654868:C:T	2.11266e-19	-2.22017	-0.906617	3.51504e-14	-2.22036	-0.908629
74655003	chr5:74655003:G:A	1.20053e-18	-4.25965e-10	-1.38939	1.99376e-13	-4.25965e-10	-1.39344
74655112	chr5:74655112:AG:A	1.99347e-19	-2.21194	-0.972917	3.29864e-14	-2.21259	-0.97994
74655408	chr5:74655408:A:C	1.94874e-19	-2.21797	-0.989583	3.22438e-14	-2.21842	-0.996883
74655642	chr5:74655642:C:A	1.7058e-19	-2.21243	-1.12827	2.80925e-14	-2.21223	-1.14089
74655796	chr5:74655796:A:G	4.21437e-19	-2.22033	-0.215906	7.17038e-14	-2.22111	-0.194977
74655908	chr5:74655908:A:G	2.74076e-19	-2.17838	-0.688116	4.45144e-14	-2.17594	-0.716875
74656593	chr5:74656593:G:C	3.64891e-18	-4.25965e-10	-0.277719	6.20315e-13	-4.25965e-10	-0.2584
74656940	chr5:74656940:A:G	2.22657e-19	-2.22005	-0.854219	3.65659e-14	-2.2208	-0.868709
74656979	chr5:74656979:G:C	2.62279e-19	-2.20091	-0.709585	4.50758e-14	-2.19234	-0.68794
74657002	chr5:74657002:T:C	5.89297e-18	-4.25965e-10	0.201611	1.00562e-12	-4.25965e-10	0.224727
74657598	chr5:74657598:G:A	5.24614e-19	-2.21724	-4.01506e-10	8.75836e-14	-2.21603	-4.01506e-10
74657737	chr5:74657737:T:G	2.34443e-18	-4.25965e-10	-0.720107	3.96886e-13	-4.25965e-10	-0.704978
74658344	chr5:74658344:G:A	1.22116e-18	-4.25965e-10	-1.37235	2.02701e-13	-4.25965e-10	-1.3769
74658927	chr5:74658927:T:C	1.31458e-19	-2.21979	-1.38142	2.18805e-14	-2.21951	-1.38352
74659261	chr5:74659261:C:T	1.16882e-18	-4.25965e-10	-1.41616	1.94843e-13	-4.25965e-10	-1.41643
74659463	chr5:74659463:C:G	1.57114e-18	-4.25965e-10	-1.12035	2.67859e-13	-4.25965e-10	-1.09817
74659507	chr5:74659507:A:T	1.4622e-18	-4.25965e-10	-1.19221	2.48389e-13	-4.25965e-10	-1.17363
74659555	chr5:74659555:T:G	1.54054e-18	-4.25965e-10	-1.14001	2.62426e-13	-4.25965e-10	-1.11866
74659947	chr5:74659947:G:A	1.32822e-18	-1.28831	-4.01506e-10	2.16702e-13	-1.31011	-4.01506e-10
74659948	chr5:74659948:G:A	2.71751e-19	-2.20914	-0.665873	4.63622e-14	-2.20365	-0.648493
74660064	chr5:74660064:C:CT	5.98265e-19	-2.08587	-4.01506e-10	1.0142e-13	-2.06936	-4.01506e-10
74660756	chr5:74660756:G:A	6.75446e-18	-4.25965e-10	0.338056	1.14466e-12	-4.25965e-10	0.354234
74661030	chr5:74661030:G:T	5.52979e-19	-0.89858	-1.266	9.22812e-14	-0.891277	-1.27251
74661115	chr5:74661115:C:T	1.42528e-19	-2.21519	-1.30517	2.38141e-14	-2.21816	-1.30019
74661316	chr5:74661316:A:G	1.35338e-19	-2.21661	-1.35552	2.24999e-14	-2.21383	-1.36129
74661799	chr5:74661799:A:G	2.81258e-19	-1.43926	-1.40138	3.96447e-14	-1.60624	-1.40243
74661905	chr5:74661905:T:C	1.31364e-18	-4.25965e-10	-1.29934	2.21689e-13	-4.25965e-10	-1.28735
74661983	chr5:74661983:AC:A	5.24986e-19	-2.21653	-4.01506e-10	8.70512e-14	-2.22213	-4.01506e-10
74662141	chr5:74662141:G:A	1.32184e-19	-2.17956	-1.41615	2.1296e-14	-2.21569	-1.41442
74662381	chr5:74662381:G:C	2.89499e-19	-2.22039	-0.59136	4.8048e-14	-2.22212	-0.59431
74662420	chr5:74662420:T:C	2.77164e-19	-2.2223	-0.632996	4.63974e-14	-2.21959	-0.631796
74662508	chr5:74662508:CT:C	5.77626e-19	-2.2204	0.0994235	9.92635e-14	-2.21504	0.124187
74662837	chr5:74662837:A:C	1.54638e-18	-4.25965e-10	-1.13623	2.58547e-13	-4.25965e-10	-1.13355
74662903	chr5:74662903:A:C	1.69487e-19	-2.06437	-1.28276	2.93677e-14	-2.03928	-1.26945
74663107	chr5:74663107:A:G	1.51737e-18	-4.25965e-10	-1.15517	2.57514e-13	-4.25965e-10	-1.13755
74663113	chr5:74663113:G:A	9.8493e-19	-1.58733	-4.01506e-10	1.58926e-13	-1.62019	-4.01506e-10
74663202	chr5:74663202:A:G	1.34092e-19	-2.16688	-1.4145	2.24801e-14	-2.16051	-1.41548
74663357	chr5:74663357:ATT:A	1.47686e-18	-4.25965e-10	-1.18223	2.44643e-13	-4.25965e-10	-1.18883
74663372	chr5:74663372:G:A	5.41783e-19	-2.18504	-4.01506e-10	9.1319e-14	-2.17427	-4.01506e-10
74663433	chr5:74663433:C:T	1.28057e-19	-2.22069	-1.40674	2.1405e-14	-2.22197	-1.40303
74663434	chr5:74663434:A:G	1.15704e-18	-2.19504	0.768757	1.93348e-13	-2.21236	0.788221
74663701	chr5:74663701:A:G	1.58303e-19	-1.99845	-1.41694	2.62937e-14	-2.00326	-1.41604
74663948	chr5:74663948:G:A	1.55604e-19	-2.04029	-1.3923	2.57566e-14	-2.04429	-1.39564
74664219	chr5:74664219:A:G	1.61623e-19	-1.99744	-1.3972	2.67715e-14	-2.00118	-1.40011
74664317	chr5:74664317:T:C	1.63366e-19	-1.99895	-1.38496	2.70127e-14	-2.00347	-1.38886
74664367	chr5:74664367:A:G	1.60826e-19	-1.98277	-1.41681	2.66632e-14	-1.9882	-1.41714
74664483	chr5:74664483:C:T	5.92513e-19	-1.56301	-0.532524	9.82607e-14	-1.57026	-0.530741
74664673	chr5:74664673:A:G	1.50856e-19	-2.04652	-1.41706	2.5011e-14	-2.05225	-1.41707
74664900	chr5:74664900:C:T	1.45284e-19	-2.08886	-1.41235	2.39487e-14	-2.10429	-1.40842
74664905	chr5:74664905:T:C	1.26305e-18	-4.25965e-10	-1.33862	2.11789e-13	-4.25965e-10	-1.33304
74665010	chr5:74665010:T:C	1.64071e-19	-1.98821	-1.3914	2.71934e-14	-2.0011	-1.38456
74665116	chr5:74665116:G:A	1.39794e-18	-4.25965e-10	-1.23715	2.31523e-13	-4.25965e-10	-1.24395
74665879	chr5:74665879:C:T	1.43842e-19	-2.10098	-1.41021	2.35969e-14	-2.11481	-1.4127
74666323	chr5:74666323:G:A	1.17353e-18	-4.25965e-10	-1.41213	1.96038e-13	-4.25965e-10	-1.41032
74666350	chr5:74666350:CA:C	1.46665e-19	-2.0885	-1.40325	2.39559e-14	-2.10552	-1.4069
74666435	chr5:74666435:G:T	1.31858e-18	-4.25965e-10	-1.29559	2.20061e-13	-4.25965e-10	-1.29472
74666624	chr5:74666624:G:A	1.75322e-18	-4.25965e-10	-1.01069	2.91498e-13	-4.25965e-10	-1.0136
74666681	chr5:74666681:C:T	2.51059e-19	-1.64693	-1.30728	4.02462e-14	-1.69017	-1.30344
74667010	chr5:74667010:A:G	5.52547e-19	-2.16536	-4.01506e-10	9.32077e-14	-2.1538	-4.01506e-10
74667130	chr5:74667130:A:G	1.33026e-19	-2.17221	-1.41715	2.20089e-14	-2.18035	-1.41683
74667169	chr5:74667169:C:T	1.42933e-18	-4.25965e-10	-1.21494	2.37247e-13	-4.25965e-10	-1.21952
74667186	chr5:74667186:A:G	6.41449e-19	-1.61008	-0.406094	1.06416e-13	-1.61376	-0.407511
74667205	chr5:74667205:G:A	1.495e-18	-4.25965e-10	-1.17002	2.53244e-13	-4.25965e-10	-1.15427
74667677	chr5:74667677:A:G	1.33637e-19	-2.17786	-1.40692	2.22611e-14	-2.18529	-1.40049
74667936	chr5:74667936:C:T	2.49869e-18	-0.656382	-4.01506e-10	4.02756e-13	-0.690297	-4.01506e-10
74667977	chr5:74667977:A:G	1.17883e-18	-4.25965e-10	-1.40763	1.96449e-13	-4.25965e-10	-1.40823
74668293	chr5:74668293:T:C	1.60806e-19	-2.02663	-1.37308	2.57628e-14	-2.0783	-1.36139
74668294	chr5:74668294:G:A	1.50037e-19	-2.06723	-1.40179	2.44505e-14	-2.09883	-1.39315
74668562	chr5:74668562:A:T	1.2831e-18	-4.25965e-10	-1.32287	2.15651e-13	-4.25965e-10	-1.31497
74668775	chr5:74668775:T:C	2.12417e-19	-1.77901	-1.34235	3.29468e-14	-1.85423	-1.33951
74668835	chr5:74668835:A:G	1.72582e-19	-2.08925	-1.23978	2.90212e-14	-2.10002	-1.22058
74669020	chr5:74669020:A:G	6.8884e-19	-1.65229	-0.292606	1.10921e-13	-1.67986	-0.299951
74669201	chr5:74669201:T:C	2.83629e-18	-4.25965e-10	-0.52965	4.66867e-13	-4.25965e-10	-0.542583
74669546	chr5:74669546:C:G	1.79687e-19	-1.89342	-1.39526	2.89694e-14	-1.93121	-1.39118
74669548	chr5:74669548:G:A	1.5028e-18	-4.25965e-10	-1.16482	2.49046e-13	-4.25965e-10	-1.17099
74669549	chr5:74669549:T:C	1.48113e-18	-4.25965e-10	-1.17934	2.45488e-13	-4.25965e-10	-1.18538
74669685	chr5:74669685:A:G	1.75543e-19	-1.99207	-1.31995	2.79489e-14	-2.03723	-1.32102
74670345	chr5:74670345:C:T	9.0252e-18	-4.25965e-10	0.627872	1.47324e-12	-4.25965e-10	0.606589
74670388	chr5:74670388:A:G	1.83867e-18	-4.25965e-10	-0.963106	3.09526e-13	-4.25965e-10	-0.953585
74670530	chr5:74670530:G:A	1.45414e-17	-4.25965e-10	1.10485	2.44229e-12	-4.25965e-10	1.11206
74670664	chr5:74670664:G:A	1.17528e-18	-4.25965e-10	-1.41064	1.96363e-13	-4.25965e-10	-1.40866
74670700	chr5:74670700:T:C	1.25921e-18	-4.25965e-10	-1.34167	2.08963e-13	-4.25965e-10	-1.34647
74670732	chr5:74670732:C:T	1.53846e-19	-2.20613	-1.23782	2.52479e-14	-2.21555	-1.24434
74670862	chr5:74670862:C:T	1.66596e-19	-2.01172	-1.35261	2.84396e-14	-1.99525	-1.3456
74670914	chr5:74670914:C:T	1.19778e-18	-1.39167	-4.01506e-10	2.44143e-13	-1.19088	-4.01506e-10
74671171	chr5:74671171:G:A	1.19058e-18	-4.25965e-10	-1.39771	1.98771e-13	-4.25965e-10	-1.39647
74671554	chr5:74671554:G:A	1.17605e-18	-4.25965e-10	-1.40999	1.96383e-13	-4.25965e-10	-1.40856
74671755	chr5:74671755:A:G	8.85877e-18	-4.25965e-10	0.60926	1.46967e-12	-4.25965e-10	0.604163
74672125	chr5:74672125:T:G	4.45036e-18	-4.25965e-10	-0.0791632	7.37823e-13	-4.25965e-10	-0.0849242
74672139	chr5:74672139:C:T	1.98433e-19	-1.77429	-1.41517	3.43049e-14	-1.73758	-1.41576
74672480	chr5:74672480:C:T	1.31645e-18	-4.25965e-10	-1.29721	2.20587e-13	-4.25965e-10	-1.29234
74672514	chr5:74672514:C:T	1.17032e-18	-4.25965e-10	-1.41487	1.95184e-13	-4.25965e-10	-1.41469
74672644	chr5:74672644:C:T	2.41146e-19	-2.1008	-0.893696	3.80621e-14	-2.13393	-0.915475
74672906	chr5:74672906:A:G	1.81537e-18	-4.25965e-10	-0.975858	2.98125e-13	-4.25965e-10	-0.991116
74673233	chr5:74673233:A:C	2.1337e-19	-2.00233	-1.11454	3.72169e-14	-1.94575	-1.12612
74673338	chr5:74673338:G:A	1.46238e-18	-4.25965e-10	-1.19208	2.42656e-13	-4.25965e-10	-1.19698
74673828	chr5:74673828:A:G	7.49033e-18	-2.12207	2.56353	1.23894e-12	-2.11683	2.55022
74674166	chr5:74674166:A:T	4.28831e-18	-4.25965e-10	-0.116255	7.16295e-13	-4.25965e-10	-0.114536
74674991	chr5:74674991:A:C	2.00356e-19	-1.775	-1.40481	3.36197e-14	-1.7711	-1.40241
74675282	chr5:74675282:A:G	1.18527e-17	-1.84307	2.74348	1.83583e-12	-1.86012	2.68674
74675732	chr5:74675732:G:C	1.78751e-18	-4.25965e-10	-0.991323	3.00438e-13	-4.25965e-10	-0.983387
74675952	chr5:74675952:A:G	7.65548e-19	-1.05496	-0.784354	1.31991e-13	-1.0265	-0.779391
74676027	chr5:74676027:A:C	1.20491e-18	-4.25965e-10	-1.38574	2.00463e-13	-4.25965e-10	-1.388
74676043	chr5:74676043:G:T	1.29688e-18	-4.25965e-10	-1.31218	2.1681e-13	-4.25965e-10	-1.30961
74676618	chr5:74676618:T:C	5.21966e-19	-2.2223	-4.01506e-10	8.73911e-14	-2.21823	-4.01506e-10
74676632	chr5:74676632:G:A	2.10918e-19	-1.93859	-1.18985	3.78689e-14	-1.86444	-1.19006
74676638	chr5:74676638:T:C	2.01586e-19	-1.80118	-1.37251	3.38251e-14	-1.78919	-1.37824
74676698	chr5:74676698:G:A	1.17198e-18	-4.25965e-10	-1.41345	1.95632e-13	-4.25965e-10	-1.41239
74676714	chr5:74676714:T:C	2.33001e-18	-1.95128	1.22501	3.76439e-13	-1.93094	1.17307
74676764	chr5:74676764:A:G	1.38279e-18	-4.25965e-10	-1.24804	2.28124e-13	-4.25965e-10	-1.25874
74676909	chr5:74676909:C:T	1.866e-19	-2.0092	-1.24174	3.31074e-14	-1.94647	-1.2424
74677100	chr5:74677100:T:C	1.94839e-19	-1.84114	-1.36658	3.2602e-14	-1.83161	-1.37264
74677166	chr5:74677166:T:C	2.01768e-19	-1.81154	-1.36125	3.37445e-14	-1.80219	-1.36762
74677184	chr5:74677184:G:A	1.26754e-18	-4.25965e-10	-1.33507	2.12668e-13	-4.25965e-10	-1.32889
74677826	chr5:74677826:C:A	2.08104e-19	-1.79628	-1.34559	3.47603e-14	-1.78734	-1.35281
74677958	chr5:74677958:T:C	3.43239e-18	-4.25965e-10	-0.338892	5.52019e-13	-4.25965e-10	-0.375045
74678000	chr5:74678000:C:T	5.37195e-19	-1.98597	-0.207572	9.08693e-14	-1.95051	-0.228695
74678140	chr5:74678140:T:C	9.83909e-18	-4.25965e-10	0.714215	1.66916e-12	-4.25965e-10	0.731449
74678159	chr5:74678159:A:G	1.30721e-18	-4.25965e-10	-1.30425	2.19693e-13	-4.25965e-10	-1.2964
74678349	chr5:74678349:A:G	1.32235e-19	-2.21883	-1.37649	2.20438e-14	-2.22221	-1.37338
74678450	chr5:74678450:A:G	2.09316e-19	-1.77663	-1.35943	3.49968e-14	-1.76751	-1.36586
74678662	chr5:74678662:C:T	3.74411e-19	-1.30252	-1.25203	5.77678e-14	-1.38021	-1.25199
74678739	chr5:74678739:A:G	2.14931e-19	-1.7557	-1.35389	3.59058e-14	-1.74707	-1.36066
74678743	chr5:74678743:A:T	5.37813e-19	-1.86702	-0.325375	8.87974e-14	-1.88645	-0.315822
74679006	chr5:74679006:A:G	1.19243e-18	-4.25965e-10	-1.39616	1.98374e-13	-4.25965e-10	-1.39847
74679266	chr5:74679266:A:G	8.12757e-18	-4.25965e-10	0.523114	1.35971e-12	-4.25965e-10	0.5264
74679269	chr5:74679269:G:A	7.44583e-19	-1.89921	0.0321303	1.23641e-13	-1.87995	0.00869895
74679315	chr5:74679315:G:A	6.38447e-19	-1.86338	-0.157481	1.06371e-13	-1.8417	-0.179994
74679525	chr5:74679525:G:A	1.30918e-18	-4.25965e-10	-1.30275	2.20041e-13	-4.25965e-10	-1.29481
74679762	chr5:74679762:C:T	1.41121e-18	-1.55395	0.326253	2.47422e-13	-1.4914	0.313871
74680005	chr5:74680005:C:T	1.31517e-19	-2.21869	-1.38207	2.19174e-14	-2.22219	-1.37916
74680080	chr5:74680080:G:A	7.4085e-18	-4.25965e-10	0.430479	1.25524e-12	-4.25965e-10	0.446457
74680672	chr5:74680672:G:A	1.27615e-18	-4.25965e-10	-1.3283	2.12208e-13	-4.25965e-10	-1.33106
74681058	chr5:74681058:C:T	2.07335e-18	-1.98597	1.14299	3.48884e-13	-1.97273	1.13884
74681177	chr5:74681177:C:T	1.42143e-18	-4.25965e-10	-1.22048	2.40676e-13	-4.25965e-10	-1.20518
74681182	chr5:74681182:T:A	1.02144e-18	-1.55094	-4.01506e-10	1.75804e-13	-1.51926	-4.01506e-10
74681347	chr5:74681347:C:T	1.17211e-18	-4.25965e-10	-1.41334	1.9556e-13	-4.25965e-10	-1.41276
74681348	chr5:74681348:G:A	6.99628e-18	-1.99868	2.37191	1.16576e-12	-1.99895	2.37145
74681465	chr5:74681465:C:T	7.42763e-18	-4.25965e-10	0.433059	1.25587e-12	-4.25965e-10	0.44696
74681560	chr5:74681560:A:G	1.52387e-18	-4.25965e-10	-1.1509	2.52826e-13	-4.25965e-10	-1.15592
74681643	chr5:74681643:G:A	1.05759e-17	-4.25965e-10	0.786428	1.75831e-12	-4.25965e-10	0.783479
74681699	chr5:74681699:G:A	4.55632e-18	-1.98393	1.9283	7.70362e-13	-1.98074	1.93898
74681820	chr5:74681820:T:C	4.4981e-19	-1.95412	-0.416957	7.51073e-14	-1.96554	-0.40417
74682065	chr5:74682065:T:C	1.16824e-18	-4.25965e-10	-1.41665	1.95094e-13	-4.25965e-10	-1.41514
74682377	chr5:74682377:A:T	4.89832e-18	-4.25965e-10	0.016745	8.30256e-13	-4.25965e-10	0.0331065
74682392	chr5:74682392:C:T	1.343e-18	-4.25965e-10	-1.27724	2.26964e-13	-4.25965e-10	-1.26384
74682649	chr5:74682649:T:C	1.17094e-18	-4.25965e-10	-1.41434	1.95802e-13	-4.25965e-10	-1.41152
74682814	chr5:74682814:G:C	2.43277e-18	-4.25965e-10	-0.683116	3.94144e-13	-4.25965e-10	-0.711911
74682876	chr5:74682876:G:A	2.30904e-19	-2.00926	-1.02865	4.03852e-14	-1.98759	-1.00258
74683305	chr5:74683305:T:C	2.12326e-19	-2.0765	-1.04528	3.71611e-14	-2.05163	-1.02174
74683317	chr5:74683317:T:G	1.31421e-17	-4.25965e-10	1.00368	2.18648e-12	-4.25965e-10	1.00142
74683403	chr5:74683403:A:G	1.64074e-18	-4.25965e-10	-1.077	2.6927e-13	-4.25965e-10	-1.09291
74683643	chr5:74683643:T:G	1.17253e-18	-4.25965e-10	-1.41298	1.96193e-13	-4.25965e-10	-1.40953
74683934	chr5:74683934:C:A	7.18425e-19	-1.90284	-4.01506e-10	1.1108e-13	-1.97838	-4.01506e-10
74683970	chr5:74683970:G:A	7.81518e-18	-4.25965e-10	0.483919	1.22431e-12	-4.25965e-10	0.421504
74683982	chr5:74683982:A:G	2.138e-19	-2.11922	-0.995643	3.72815e-14	-2.1031	-0.96703
74684240	chr5:74684240:C:T	2.17047e-19	-2.03964	-1.06015	3.79228e-14	-2.019	-1.03408
74684286	chr5:74684286:C:T	2.19414e-19	-2.03278	-1.05616	3.83253e-14	-2.01269	-1.02983
74684357	chr5:74684357:A:G	4.79172e-19	-1.99276	-0.315082	8.00778e-14	-2.00345	-0.302183
74684372	chr5:74684372:T:C	1.28486e-19	-2.21923	-1.40485	2.16457e-14	-2.21437	-1.39946
74684389	chr5:74684389:C:T	2.14448e-19	-2.04592	-1.06591	3.71916e-14	-2.03234	-1.0402
74684681	chr5:74684681:T:C	1.50718e-18	-4.25965e-10	-1.16191	2.49814e-13	-4.25965e-10	-1.16791
74684821	chr5:74684821:G:A	5.21981e-19	-2.22227	-4.01506e-10	8.70371e-14	-2.22229	-4.01506e-10
74684879	chr5:74684879:T:G	3.67195e-19	-2.05329	-0.520716	6.44006e-14	-2.03249	-0.491012
74685086	chr5:74685086:G:A	1.26337e-18	-4.25965e-10	-1.33837	2.10164e-13	-4.25965e-10	-1.34074
74685138	chr5:74685138:GC:G	1.64869e-19	-1.97012	-1.40463	2.79416e-14	-1.95743	-1.40108
74685634	chr5:74685634:C:A	1.06858e-17	-4.25965e-10	0.796765	1.78676e-12	-4.25965e-10	0.79953
74685837	chr5:74685837:G:A	1.71211e-19	-2.21307	-1.12394	2.9212e-14	-2.20453	-1.10951
74686133	chr5:74686133:G:GTCAGTGGT	4.26062e-19	-1.85986	-0.565455	7.17302e-14	-1.8645	-0.551211
74686500	chr5:74686500:C:A	1.26971e-19	-2.22107	-1.41488	2.1303e-14	-2.21759	-1.41219
74686524	chr5:74686524:C:A	1.26721e-19	-2.22127	-1.41664	2.10987e-14	-2.22227	-1.41714
74686550	chr5:74686550:C:T	1.34545e-18	-4.25965e-10	-1.27542	2.21664e-13	-4.25965e-10	-1.28746
74686751	chr5:74686751:T:C	5.39176e-19	-2.18986	-4.01506e-10	8.85162e-14	-2.20544	-4.01506e-10
74686964	chr5:74686964:G:A	1.27053e-19	-2.22217	-1.41313	2.11515e-14	-2.22161	-1.4153
74687140	chr5:74687140:T:C	2.31293e-19	-2.20215	-0.834065	3.76836e-14	-2.19536	-0.86404
74687907	chr5:74687907:G:T	5.8614e-18	-4.25965e-10	0.19624	9.95313e-13	-4.25965e-10	0.21443
74688353	chr5:74688353:A:T	4.23258e-18	-4.25965e-10	-0.129337	7.03049e-13	-4.25965e-10	-0.133201
74688363	chr5:74688363:G:A	1.28188e-19	-2.21726	-1.40915	2.16155e-14	-2.21096	-1.40425
74688421	chr5:74688421:A:G	1.27846e-19	-2.22054	-1.40853	2.15195e-14	-2.21611	-1.40356
74688439	chr5:74688439:G:A	2.33802e-19	-2.19961	-0.825818	3.81004e-14	-2.19176	-0.856642
74688589	chr5:74688589:C:T	1.21688e-18	-0.623671	-0.752189	1.88834e-13	-0.682315	-0.765447
74688635	chr5:74688635:A:G	2.86334e-19	-1.50328	-1.31946	4.23363e-14	-1.61033	-1.33265
74688785	chr5:74688785:C:T	2.44785e-19	-1.6282	-1.35132	3.68753e-14	-1.71781	-1.36328
74689088	chr5:74689088:A:G	2.33943e-19	-1.67317	-1.35166	3.53329e-14	-1.76023	-1.36358
74689296	chr5:74689296:C:T	2.36079e-19	-1.66756	-1.34818	3.57241e-14	-1.75228	-1.36052
74689390	chr5:74689390:A:G	6.63232e-19	-1.84226	-0.140516	9.81592e-14	-1.9	-0.20204
74689709	chr5:74689709:T:C	8.2003e-19	-0.668811	-1.10175	1.28438e-13	-0.73174	-1.10144
74690010	chr5:74690010:CT:C	7.14178e-19	-0.721176	-1.18759	1.1181e-13	-0.783748	-1.18808
74690085	chr5:74690085:A:G	2.29031e-19	-1.6914	-1.35464	3.47371e-14	-1.77468	-1.36614
74690364	chr5:74690364:T:C	2.33032e-19	-1.69509	-1.33364	3.52801e-14	-1.77809	-1.34722
74690375	chr5:74690375:C:T	2.15946e-19	-1.77433	-1.33054	3.28389e-14	-1.85261	-1.34441
74690381	chr5:74690381:G:A	2.32088e-19	-1.68712	-1.34567	3.51601e-14	-1.77058	-1.35814
74690471	chr5:74690471:GA:G	7.67386e-19	-1.84877	0.0118565	1.14327e-13	-1.90252	-0.0470439
74690602	chr5:74690602:C:T	7.35319e-19	-1.8796	-4.01506e-10	1.14085e-13	-1.95168	-4.01506e-10
74690823	chr5:74690823:A:G	2.54534e-19	-1.57836	-1.36211	4.10581e-14	-1.60237	-1.37127
74691001	chr5:74691001:T:C	1.27444e-18	-1.75469	0.425046	1.88066e-13	-1.81828	0.366447
74691223	chr5:74691223:C:T	2.52264e-19	-1.61322	-1.33621	4.79312e-14	-1.48525	-1.33361
74691310	chr5:74691310:C:T	1.28997e-18	-1.72363	0.406094	1.89983e-13	-1.78957	0.347875
74691721	chr5:74691721:A:G	2.64253e-19	-1.58732	-1.31568	3.94625e-14	-1.68374	-1.32954
74691950	chr5:74691950:A:G	2.01015e-19	-2.21428	-0.962244	3.45118e-14	-2.19945	-0.947876
74692082	chr5:74692082:G:A	1.33895e-18	-4.25965e-10	-1.28027	2.21074e-13	-4.25965e-10	-1.29013
74692323	chr5:74692323:C:T	1.24191e-18	-4.25965e-10	-1.3555	2.07834e-13	-4.25965e-10	-1.35189
74692667	chr5:74692667:T:C	1.20016e-17	-4.25965e-10	0.912892	1.98852e-12	-4.25965e-10	0.906519
74692721	chr5:74692721:G:A	1.10426e-18	-1.75643	0.283456	1.6366e-13	-1.81906	0.228224
74693302	chr5:74693302:A:G	2.56586e-19	-1.59803	-1.33441	3.84308e-14	-1.69312	-1.34665
74693642	chr5:74693642:C:A	1.32391e-18	-4.25965e-10	-1.29156	2.2224e-13	-4.25965e-10	-1.28487
74693731	chr5:74693731:C:T	1.88366e-18	-4.25965e-10	-0.93893	3.15773e-13	-4.25965e-10	-0.933605
74693876	chr5:74693876:G:A	2.00656e-18	-4.25965e-10	-0.875725	3.33984e-13	-4.25965e-10	-0.877534
74693980	chr5:74693980:G:A	1.27013e-18	-4.25965e-10	-1.33303	2.10257e-13	-4.25965e-10	-1.3403
74694187	chr5:74694187:A:G	2.53245e-19	-1.6385	-1.30705	3.81377e-14	-1.72712	-1.3203
74694959	chr5:74694959:A:G	1.2756e-19	-2.21752	-1.41379	2.17744e-14	-2.19347	-1.41442
74695180	chr5:74695180:G:A	1.35583e-17	-4.25965e-10	1.03485	2.25444e-12	-4.25965e-10	1.03203
74695418	chr5:74695418:T:G	1.28356e-18	-4.25965e-10	-1.32251	2.14716e-13	-4.25965e-10	-1.31931
74695898	chr5:74695898:G:A	1.48065e-17	-4.25965e-10	1.12292	2.45162e-12	-4.25965e-10	1.11588
74696204	chr5:74696204:A:C	1.40085e-18	-1.23507	-4.01506e-10	2.28492e-13	-1.25712	-4.01506e-10
74696574	chr5:74696574:A:G	2.25696e-18	-4.25965e-10	-0.758129	3.65992e-13	-4.25965e-10	-0.786015
74696784	chr5:74696784:G:A	1.88554e-18	-0.922034	-0.0159017	2.98109e-13	-0.946316	-0.0448526
74697056	chr5:74697056:A:G	4.54654e-19	-1.89856	-0.461803	7.67223e-14	-1.90138	-0.447054
74697387	chr5:74697387:C:T	1.42871e-18	-4.25965e-10	-1.21537	2.42369e-13	-4.25965e-10	-1.19817
74697594	chr5:74697594:C:T	5.23293e-19	-2.21976	-4.01506e-10	8.72045e-14	-2.22037	-4.01506e-10
74697595	chr5:74697595:G:A	4.96169e-19	-1.93492	-0.338068	8.36707e-14	-1.93909	-0.322648
74697868	chr5:74697868:T:G	1.48611e-17	-4.25965e-10	1.1266	2.4459e-12	-4.25965e-10	1.11354
74698055	chr5:74698055:A:G	1.18785e-18	-4.25965e-10	-1.40001	1.977e-13	-4.25965e-10	-1.40188
74698108	chr5:74698108:G:A	3.08313e-18	-4.25965e-10	-0.446203	4.94642e-13	-4.25965e-10	-0.484794
74698146	chr5:74698146:C:T	2.20038e-18	-4.25965e-10	-0.78352	3.70645e-13	-4.25965e-10	-0.773384
74698218	chr5:74698218:C:T	1.27638e-18	-4.25965e-10	-1.32812	2.16649e-13	-4.25965e-10	-1.31035
74698395	chr5:74698395:TA:T	2.48493e-18	-4.25965e-10	-0.661905	4.0413e-13	-4.25965e-10	-0.68689
74698485	chr5:74698485:G:A	3.43447e-18	-4.25965e-10	-0.338286	5.50768e-13	-4.25965e-10	-0.377314
74698508	chr5:74698508:C:T	4.66347e-18	-4.25965e-10	-0.0323884	7.70236e-13	-4.25965e-10	-0.0419304
74698633	chr5:74698633:G:A	5.30338e-19	-2.20639	-4.01506e-10	8.73983e-14	-2.21815	-4.01506e-10
74698641	chr5:74698641:C:T	3.88717e-19	-2.21855	-0.298504	6.63771e-14	-2.21082	-0.282459
74698868	chr5:74698868:T:G	8.52059e-19	-0.980998	-0.75125	1.20517e-13	-1.14613	-0.750712
74699516	chr5:74699516:T:C	1.29394e-18	-4.25965e-10	-1.31445	2.17455e-13	-4.25965e-10	-1.30664
74699552	chr5:74699552:G:A	1.17902e-18	-4.25965e-10	-1.40746	1.97145e-13	-4.25965e-10	-1.40469
74699794	chr5:74699794:A:G	3.17008e-19	-1.78536	-0.935616	5.36352e-14	-1.76966	-0.936765
74700285	chr5:74700285:G:T	1.85009e-18	-4.25965e-10	-0.956914	3.09252e-13	-4.25965e-10	-0.954472
74700582	chr5:74700582:G:C	6.90264e-19	-0.66038	-1.28245	1.19163e-13	-0.623746	-1.28439
74700723	chr5:74700723:T:C	1.92846e-18	-4.25965e-10	-0.915427	3.19311e-13	-4.25965e-10	-0.922462
74701120	chr5:74701120:C:T	1.25043e-18	-4.25965e-10	-1.34866	2.09204e-13	-4.25965e-10	-1.34532
74701699	chr5:74701699:A:T	1.59353e-19	-2.18623	-1.22255	2.75078e-14	-2.1529	-1.22126
74701904	chr5:74701904:G:C	1.33386e-18	-4.25965e-10	-1.28407	2.24991e-13	-4.25965e-10	-1.27257
74702078	chr5:74702078:T:C	5.63561e-19	-2.14563	-4.01506e-10	9.15777e-14	-2.17144	-4.01506e-10
74702239	chr5:74702239:T:C	1.3671e-19	-2.17051	-1.39153	2.30294e-14	-2.15795	-1.3939
74702325	chr5:74702325:G:A	1.69539e-19	-2.20476	-1.14206	2.89952e-14	-2.17933	-1.14217
74703077	chr5:74703077:T:G	1.44503e-18	-4.25965e-10	-1.20402	2.40646e-13	-4.25965e-10	-1.2053
74703149	chr5:74703149:C:T	1.81693e-18	0.438229	-1.41323	2.82148e-13	0.367029	-1.41322
74703380	chr5:74703380:T:C	1.45057e-19	-2.12153	-1.38124	2.40667e-14	-2.12287	-1.38492
74703401	chr5:74703401:C:T	6.1826e-19	-2.05299	-4.01506e-10	9.91717e-14	-2.09178	-4.01506e-10
74703614	chr5:74703614:C:T	1.40133e-19	-2.12526	-1.41205	2.37547e-14	-2.10759	-1.41326
74703616	chr5:74703616:A:T	1.40074e-19	-2.1253	-1.41243	2.37541e-14	-2.10731	-1.41357
74703817	chr5:74703817:G:A	1.379e-18	-4.25965e-10	-1.25079	2.29541e-13	-4.25965e-10	-1.25255
74703957	chr5:74703957:A:G	1.40076e-19	-2.12509	-1.41262	2.37543e-14	-2.10711	-1.41376
74703969	chr5:74703969:G:A	1.28176e-18	-4.25965e-10	-1.32391	2.14631e-13	-4.25965e-10	-1.31971
74704006	chr5:74704006:G:C	1.38722e-19	-2.13544	-1.41199	2.35017e-14	-2.11834	-1.41322
74704009	chr5:74704009:C:T	6.46505e-19	-2.00832	-4.01506e-10	1.09503e-13	-1.99268	-4.01506e-10
74704042	chr5:74704042:A:G	1.25078e-18	-4.25965e-10	-1.34838	2.09385e-13	-4.25965e-10	-1.34445
74704259	chr5:74704259:C:T	3.10073e-19	-1.34722	-1.39588	5.73285e-14	-1.24109	-1.39874
74704529	chr5:74704529:C:T	1.47093e-18	-4.25965e-10	-1.18625	2.44661e-13	-4.25965e-10	-1.18876
74704574	chr5:74704574:G:A	1.56966e-19	-2.00902	-1.41486	2.60932e-14	-2.01308	-1.41388
74704945	chr5:74704945:A:T	1.19063e-18	-4.25965e-10	-1.39767	1.98535e-13	-4.25965e-10	-1.39766
74705535	chr5:74705535:A:C	5.3413e-19	-2.19926	-4.01506e-10	8.7334e-14	-2.21889	-4.01506e-10
74705656	chr5:74705656:C:A	5.22643e-19	-2.22101	-4.01506e-10	8.70533e-14	-2.22211	-4.01506e-10
74705757	chr5:74705757:A:G	1.19112e-18	-4.25965e-10	-1.39725	1.99019e-13	-4.25965e-10	-1.39523
74705792	chr5:74705792:T:C	4.61087e-19	-2.18665	-0.159665	7.66166e-14	-2.2128	-0.137017
74705874	chr5:74705874:G:T	1.17522e-18	-4.25965e-10	-1.41069	1.95987e-13	-4.25965e-10	-1.41058
74706152	chr5:74706152:G:A	1.37642e-19	-2.1623	-1.39294	2.32199e-14	-2.14815	-1.39547
74706447	chr5:74706447:G:A	1.70982e-18	-4.25965e-10	-1.03576	2.81847e-13	-4.25965e-10	-1.04726
74706479	chr5:74706479:G:A	1.18548e-18	-4.25965e-10	-1.402	1.98705e-13	-4.25965e-10	-1.39681
74706489	chr5:74706489:G:C	1.24225e-18	-4.25965e-10	-1.35523	2.07918e-13	-4.25965e-10	-1.35148
74706506	chr5:74706506:G:A	1.29659e-19	-2.21153	-1.40347	2.15928e-14	-2.21341	-1.40286
74706569	chr5:74706569:G:A	2.22311e-19	-1.7025	-1.37333	4.01776e-14	-1.62408	-1.37123
74706578	chr5:74706578:G:A	1.2853e-18	-4.25965e-10	-1.32115	2.15289e-13	-4.25965e-10	-1.31665
74706613	chr5:74706613:G:A	1.38984e-19	-2.14326	-1.40228	2.39071e-14	-2.11094	-1.40351
74706689	chr5:74706689:G:C	1.66184e-19	-2.05103	-1.31578	2.92735e-14	-1.99546	-1.31649
74706832	chr5:74706832:G:A	1.32856e-19	-2.17544	-1.4152	2.2096e-14	-2.17757	-1.41566
74707454	chr5:74707454:T:C	1.29724e-19	-2.20983	-1.40467	2.19268e-14	-2.19518	-1.40573
74707838	chr5:74707838:C:T	1.25243e-18	-4.25965e-10	-1.34706	2.07554e-13	-4.25965e-10	-1.35324
74707863	chr5:74707863:T:G	1.44637e-18	-4.25965e-10	-1.20309	2.3978e-13	-4.25965e-10	-1.20891
74708325	chr5:74708325:G:A	2.42034e-18	-4.25965e-10	-0.68824	4.05552e-13	-4.25965e-10	-0.683379
74708526	chr5:74708526:G:A	1.26633e-19	-2.2215	-1.41711	2.11139e-14	-2.22156	-1.41714
74708532	chr5:74708532:G:T	1.42075e-19	-2.11982	-1.40373	2.40455e-14	-2.10308	-1.4056
74708689	chr5:74708689:CAAAG:C	1.16967e-18	-4.25965e-10	-1.41543	1.94796e-13	-4.25965e-10	-1.41668
74708915	chr5:74708915:T:C	1.88412e-18	-4.25965e-10	-0.938688	3.18697e-13	-4.25965e-10	-0.924386
74709002	chr5:74709002:C:T	1.20064e-18	-4.25965e-10	-1.3893	2.01624e-13	-4.25965e-10	-1.38222
74709153	chr5:74709153:C:T	1.29452e-19	-2.20044	-1.41615	2.14617e-14	-2.20633	-1.41603
74709481	chr5:74709481:T:G	1.97218e-18	-4.25965e-10	-0.893008	3.37052e-13	-4.25965e-10	-0.868392
74709533	chr5:74709533:G:T	8.55995e-19	-1.72764	-4.01506e-10	1.41487e-13	-1.73642	-4.01506e-10
74709654	chr5:74709654:C:T	1.2783e-19	-2.21847	-1.41073	2.15409e-14	-2.20874	-1.40994
74709862	chr5:74709862:G:T	1.58362e-18	-4.25965e-10	-1.11244	2.68922e-13	-4.25965e-10	-1.09421
74710038	chr5:74710038:A:G	2.46541e-18	-4.25965e-10	-0.669789	4.13244e-13	-4.25965e-10	-0.664591
74710122	chr5:74710122:C:G	1.30805e-19	-2.19602	-1.41017	2.17484e-14	-2.1994	-1.40969
74710136	chr5:74710136:C:T	5.77063e-19	-2.18934	0.0673887	9.59304e-14	-2.2135	0.0884991
74710298	chr5:74710298:A:G	1.34088e-19	-2.16847	-1.41294	2.25747e-14	-2.15784	-1.41396
74710319	chr5:74710319:C:A	1.30749e-19	-2.19533	-1.41129	2.17328e-14	-2.199	-1.41081
74710341	chr5:74710341:G:T	1.37967e-19	-2.14817	-1.40472	2.39008e-14	-2.10925	-1.40546
74710420	chr5:74710420:G:A	1.52344e-19	-2.04262	-1.41114	2.5329e-14	-2.04729	-1.40939
74710518	chr5:74710518:T:C	1.17717e-18	-4.25965e-10	-1.40903	1.96298e-13	-4.25965e-10	-1.40899
74710524	chr5:74710524:T:G	1.16876e-18	-4.25965e-10	-1.41621	1.94892e-13	-4.25965e-10	-1.41618
74710636	chr5:74710636:C:T	1.27308e-19	-2.22119	-1.4121	2.13751e-14	-2.21503	-1.41137
74710788	chr5:74710788:T:C	1.82004e-19	-2.14106	-1.13482	3.16206e-14	-2.09556	-1.13926
74710860	chr5:74710860:C:G	1.20886e-18	-4.25965e-10	-1.38247	2.01918e-13	-4.25965e-10	-1.38076
74711739	chr5:74711739:A:G	1.56415e-18	-4.25965e-10	-1.1248	2.60527e-13	-4.25965e-10	-1.12592
74711750	chr5:74711750:T:G	1.51998e-19	-2.15648	-1.29955	2.63471e-14	-2.11901	-1.29826
74711799	chr5:74711799:G:A	1.17446e-18	-4.25965e-10	-1.41134	1.9586e-13	-4.25965e-10	-1.41123
74712372	chr5:74712372:T:G	2.26241e-18	-4.25965e-10	-0.755717	3.90459e-13	-4.25965e-10	-0.721306
74712601	chr5:74712601:T:C	1.30541e-19	-2.19235	-1.41586	2.16256e-14	-2.19906	-1.41569
74712691	chr5:74712691:C:T	1.61531e-18	-4.25965e-10	-1.09262	2.65043e-13	-4.25965e-10	-1.10874
74712698	chr5:74712698:C:T	1.3008e-19	-2.19941	-1.41235	2.15781e-14	-2.20493	-1.41202
74712849	chr5:74712849:C:T	1.5259e-18	-4.25965e-10	-1.14956	2.50656e-13	-4.25965e-10	-1.16455
74713196	chr5:74713196:G:A	1.22421e-18	-4.25965e-10	-1.36986	2.04804e-13	-4.25965e-10	-1.36657
74713254	chr5:74713254:C:A	1.64763e-18	-4.25965e-10	-1.07281	2.74304e-13	-4.25965e-10	-1.07439
74713374	chr5:74713374:T:G	6.14667e-19	-2.05882	-4.01506e-10	1.01205e-13	-2.07148	-4.01506e-10
74713502	chr5:74713502:A:G	7.74926e-19	-1.8811	0.0539607	1.18901e-13	-1.98211	0.0717707
74713988	chr5:74713988:C:T	1.18513e-18	-4.25965e-10	-1.40229	1.98722e-13	-4.25965e-10	-1.39672
74714027	chr5:74714027:G:C	1.81944e-18	-4.25965e-10	-0.973619	3.1051e-13	-4.25965e-10	-0.950413
74714244	chr5:74714244:A:T	1.1848e-18	-4.25965e-10	-1.40257	1.98657e-13	-4.25965e-10	-1.39705
74714277	chr5:74714277:C:G	1.78098e-19	-2.15685	-1.14071	2.83942e-14	-2.21463	-1.12782
74714794	chr5:74714794:G:A	1.1848e-18	-4.25965e-10	-1.40257	1.98657e-13	-4.25965e-10	-1.39705
74714934	chr5:74714934:C:T	1.70517e-18	-4.25965e-10	-1.03848	2.80147e-13	-4.25965e-10	-1.05331
74715459	chr5:74715459:CT:C	1.38605e-19	-2.13128	-1.41699	2.3469e-14	-2.11582	-1.41713
74715991	chr5:74715991:T:G	1.26008e-18	-4.25965e-10	-1.34098	2.08812e-13	-4.25965e-10	-1.3472
74716027	chr5:74716027:AAAAAAAAAAAAAAAT:A	1.23623e-18	-4.25965e-10	-1.36009	2.05766e-13	-4.25965e-10	-1.36189
74716033	chr5:74716033:AAAAAAAAAT:A	6.54508e-19	-1.99602	-4.01506e-10	1.20914e-13	-1.89355	-4.01506e-10
74716734	chr5:74716734:G:A	1.60147e-18	-4.25965e-10	-1.10122	2.66607e-13	-4.25965e-10	-1.10285
74716762	chr5:74716762:T:A	1.17397e-18	-4.25965e-10	-1.41175	1.95384e-13	-4.25965e-10	-1.41366
74716915	chr5:74716915:C:T	2.13748e-18	-0.812522	-4.01506e-10	4.02602e-13	-0.690679	-4.01506e-10
74716918	chr5:74716918:G:A	1.19738e-18	-4.25965e-10	-1.39201	2.01686e-13	-4.25965e-10	-1.38191
74717414	chr5:74717414:C:T	2.27605e-18	-4.25965e-10	-0.749706	3.81605e-13	-4.25965e-10	-0.744242
74717428	chr5:74717428:C:G	1.43972e-19	-2.12637	-1.38391	2.39461e-14	-2.12516	-1.38766
74717786	chr5:74717786:A:G	6.13974e-19	-0.645443	-1.41451	7.93612e-14	-0.899129	-1.41549
74718812	chr5:74718812:A:G	1.84751e-18	-4.25965e-10	-0.958307	3.05933e-13	-4.25965e-10	-0.96526
74719200	chr5:74719200:T:C	1.50383e-19	-2.11553	-1.35119	2.50357e-14	-2.11364	-1.35469
74719409	chr5:74719409:A:T	1.51319e-19	-2.05897	-1.40154	2.52977e-14	-2.05885	-1.39906
74719525	chr5:74719525:A:C	3.08618e-19	-1.38501	-1.36279	5.78317e-14	-1.26364	-1.36745
74719622	chr5:74719622:C:T	1.68756e-18	-4.25965e-10	-1.04886	2.80832e-13	-4.25965e-10	-1.05087
74719815	chr5:74719815:A:G	1.23155e-18	-4.25965e-10	-1.36387	2.06069e-13	-4.25965e-10	-1.36041
74720235	chr5:74720235:T:A	1.87064e-18	-4.25965e-10	-0.945869	3.09736e-13	-4.25965e-10	-0.952908
74721041	chr5:74721041:AATATCAATCTAAAATATCTTTATGAATG:A	1.19137e-18	-4.25965e-10	-1.39705	1.99243e-13	-4.25965e-10	-1.3941
74721052	chr5:74721052:A:C	7.47249e-19	-1.86351	-4.01506e-10	1.23711e-13	-1.87068	-4.01506e-10
74721215	chr5:74721215:A:C	1.18504e-18	-4.25965e-10	-1.40238	1.98703e-13	-4.25965e-10	-1.39682
74721674	chr5:74721674:C:T	1.39325e-19	-2.17373	-1.36936	2.40451e-14	-2.13968	-1.36902
74721945	chr5:74721945:G:A	1.17497e-18	-4.25965e-10	-1.41091	1.96707e-13	-4.25965e-10	-1.40691
74721983	chr5:74721983:T:C	2.03356e-18	-4.25965e-10	-0.862358	3.4017e-13	-4.25965e-10	-0.859184
74723377	chr5:74723377:A:G	1.72678e-18	-4.25965e-10	-1.02589	2.87061e-13	-4.25965e-10	-1.02893
74724204	chr5:74724204:C:T	1.35741e-19	-2.18006	-1.3891	2.28807e-14	-2.16839	-1.38994
74724410	chr5:74724410:G:A	1.51405e-19	-2.15887	-1.30108	2.41056e-14	-2.21442	-1.29176
74725234	chr5:74725234:CAA:C	1.61288e-18	-4.25965e-10	-1.09412	2.68074e-13	-4.25965e-10	-1.09736
74725310	chr5:74725310:G:A	1.54612e-18	-4.25965e-10	-1.1364	2.57032e-13	-4.25965e-10	-1.13943
74725376	chr5:74725376:T:C	1.07191e-18	-1.50271	-4.01506e-10	1.46755e-13	-1.69986	-4.01506e-10
74725930	chr5:74725930:G:A	1.49514e-18	-4.25965e-10	-1.16993	2.48607e-13	-4.25965e-10	-1.17275
74726021	chr5:74726021:TACTCAA:T	1.37181e-19	-2.15784	-1.40077	2.27775e-14	-2.16113	-1.40172
74726395	chr5:74726395:G:C	1.44043e-18	-1.20721	-4.01506e-10	2.59091e-13	-1.13145	-4.01506e-10
74726841	chr5:74726841:C:T	1.16766e-18	-4.25965e-10	-1.41715	1.94726e-13	-4.25965e-10	-1.41703
74727216	chr5:74727216:C:T	1.30081e-19	-2.19943	-1.41231	2.16293e-14	-2.20205	-1.41253
74728973	chr5:74728973:C:G	3.14895e-18	-4.25965e-10	-0.42508	5.07474e-13	-4.25965e-10	-0.459182
74729044	chr5:74729044:A:G	1.61427e-19	-2.03572	-1.36014	2.84621e-14	-1.98008	-1.35997
74729048	chr5:74729048:G:A	1.38593e-19	-2.13161	-1.41675	2.34412e-14	-2.11712	-1.41702
74729129	chr5:74729129:G:A	1.45988e-18	-4.25965e-10	-1.19379	2.45753e-13	-4.25965e-10	-1.1843
74729325	chr5:74729325:A:G	1.63379e-19	-2.02813	-1.3557	2.88371e-14	-1.97138	-1.35558
74729441	chr5:74729441:A:G	1.38312e-19	-2.15793	-1.39246	2.2967e-14	-2.16084	-1.39373
74729893	chr5:74729893:T:C	1.4184e-18	-4.25965e-10	-1.22262	2.38625e-13	-4.25965e-10	-1.21373
74730050	chr5:74730050:T:TGGTC	1.64072e-18	-4.25965e-10	-1.07701	2.76554e-13	-4.25965e-10	-1.06622
74730551	chr5:74730551:T:C	2.0053e-18	-4.25965e-10	-0.876353	3.29519e-13	-4.25965e-10	-0.890993
74730844	chr5:74730844:G:A	1.17796e-18	-4.25965e-10	-1.40836	1.97063e-13	-4.25965e-10	-1.4051
74730845	chr5:74730845:C:T	1.3525e-18	-4.25965e-10	-1.27019	2.2591e-13	-4.25965e-10	-1.26849
74731059	chr5:74731059:T:C	1.29145e-19	-2.21181	-1.40716	2.13823e-14	-2.21771	-1.40836
74731611	chr5:74731611:T:G	1.18926e-18	-4.25965e-10	-1.39882	1.99017e-13	-4.25965e-10	-1.39524
74731872	chr5:74731872:C:T	1.19686e-18	-4.25965e-10	-1.39244	2.01585e-13	-4.25965e-10	-1.38242
74732592	chr5:74732592:C:G	6.4855e-19	-2.00516	-4.01506e-10	1.14335e-13	-1.9495	-4.01506e-10
74732602	chr5:74732602:T:C	1.81003e-18	-4.25965e-10	-0.978803	3.02514e-13	-4.25965e-10	-0.976499
74733231	chr5:74733231:C:T	1.17907e-18	-4.25965e-10	-1.40742	1.97307e-13	-4.25965e-10	-1.40387
74733727	chr5:74733727:T:C	1.63117e-18	-4.25965e-10	-1.08285	2.70267e-13	-4.25965e-10	-1.08922
74733761	chr5:74733761:A:T	1.38597e-19	-2.13682	-1.41151	2.36585e-14	-2.113	-1.4119
74734243	chr5:74734243:G:A	1.37236e-18	-4.25965e-10	-1.25562	2.29279e-13	-4.25965e-10	-1.25369
74734256	chr5:74734256:T:C	1.35662e-19	-2.15262	-1.41712	2.29465e-14	-2.13832	-1.41714
74734513	chr5:74734513:G:A	1.98125e-18	-0.62397	-0.264448	2.925e-13	-0.736814	-0.273348
74734540	chr5:74734540:TC:T	1.18015e-18	-4.25965e-10	-1.4065	1.96789e-13	-4.25965e-10	-1.40649
74735316	chr5:74735316:T:C	1.97594e-18	-4.25965e-10	-0.891102	3.40145e-13	-4.25965e-10	-0.859255
74735700	chr5:74735700:G:A	1.56072e-19	-2.06529	-1.3643	2.7462e-14	-2.01255	-1.36327
74735871	chr5:74735871:T:C	1.4023e-18	-4.25965e-10	-1.23404	2.33587e-13	-4.25965e-10	-1.23507
74736191	chr5:74736191:A:T	6.99052e-19	-1.93018	-4.01506e-10	1.17351e-13	-1.92345	-4.01506e-10
74736291	chr5:74736291:G:A	1.64311e-19	-2.03946	-1.33868	2.90265e-14	-1.98302	-1.3374
74737043	chr5:74737043:C:T	1.51673e-18	-4.25965e-10	-1.15559	2.57039e-13	-4.25965e-10	-1.1394
74737072	chr5:74737072:T:C	1.59071e-19	-2.04194	-1.36862	2.80324e-14	-1.98674	-1.36852
74737484	chr5:74737484:T:C	1.45953e-19	-2.09735	-1.39927	2.42956e-14	-2.09691	-1.40143
74737833	chr5:74737833:A:G	5.59436e-19	-2.15297	-4.01506e-10	9.26449e-14	-2.15985	-4.01506e-10
74737876	chr5:74737876:G:A	1.61485e-19	-2.05471	-1.34078	2.84497e-14	-2.00075	-1.33974
74738119	chr5:74738119:C:T	1.34904e-19	-2.16351	-1.41183	2.24075e-14	-2.16693	-1.4123
74738420	chr5:74738420:G:A	1.63805e-19	-2.04333	-1.3379	2.88952e-14	-1.98758	-1.33737
74738750	chr5:74738750:T:C	1.70106e-18	-4.25965e-10	-1.0409	2.8077e-13	-4.25965e-10	-1.05109
74739155	chr5:74739155:T:TGC	1.45137e-18	-4.25965e-10	-1.19964	2.44285e-13	-4.25965e-10	-1.19029
74739160	chr5:74739160:A:C	1.31719e-19	-2.22024	-1.379	2.19602e-14	-2.22224	-1.37716
74740067	chr5:74740067:T:C	1.17251e-18	-4.25965e-10	-1.413	1.96022e-13	-4.25965e-10	-1.4104
74740204	chr5:74740204:G:T	1.77013e-18	-4.25965e-10	-1.0011	2.90077e-13	-4.25965e-10	-1.01848
74740330	chr5:74740330:C:T	1.2866e-18	-4.25965e-10	-1.32014	2.13923e-13	-4.25965e-10	-1.32301
74740338	chr5:74740338:T:C	5.55755e-19	-2.15958	-4.01506e-10	9.41244e-14	-2.14401	-4.01506e-10
74740423	chr5:74740423:A:G	1.37378e-18	-4.25965e-10	-1.25458	2.29454e-13	-4.25965e-10	-1.25293
74740948	chr5:74740948:A:T	1.46496e-18	-4.25965e-10	-1.19032	2.40773e-13	-4.25965e-10	-1.20477
74740969	chr5:74740969:A:T	1.35104e-18	0.0693125	-1.34058	2.89273e-13	0.324871	-1.34613
74741561	chr5:74741561:T:A	1.76893e-19	-2.12967	-1.17469	3.08985e-14	-2.07898	-1.17894
74741680	chr5:74741680:A:G	1.17868e-18	-4.25965e-10	-1.40775	1.96544e-13	-4.25965e-10	-1.40774
74742021	chr5:74742021:C:T	1.18296e-18	-4.25965e-10	-1.40413	1.97256e-13	-4.25965e-10	-1.40412
74742361	chr5:74742361:G:C	5.64365e-19	-2.1442	-4.01506e-10	9.33229e-14	-2.15256	-4.01506e-10
74743141	chr5:74743141:A:T	1.17885e-18	-4.25965e-10	-1.40761	1.96572e-13	-4.25965e-10	-1.4076
74743626	chr5:74743626:CCTT:C	1.45461e-18	-4.25965e-10	-1.19741	2.42177e-13	-4.25965e-10	-1.19896
74744024	chr5:74744024:T:C	1.18119e-18	-4.25965e-10	-1.40563	1.97595e-13	-4.25965e-10	-1.40241
74744183	chr5:74744183:TC:T	1.54386e-19	-2.0685	-1.37195	2.71256e-14	-2.01616	-1.37199
74744186	chr5:74744186:ATACAGCATGT:A	1.54428e-19	-2.07055	-1.36963	2.71287e-14	-2.01845	-1.36958
74744615	chr5:74744615:T:C	1.6183e-18	-4.25965e-10	-1.09077	2.72813e-13	-4.25965e-10	-1.07984
74744782	chr5:74744782:T:C	1.3842e-18	-4.25965e-10	-1.24702	2.3058e-13	-4.25965e-10	-1.24803
74744927	chr5:74744927:A:G	1.40021e-18	-4.25965e-10	-1.23552	2.33236e-13	-4.25965e-10	-1.23658
74745057	chr5:74745057:G:A	1.56386e-18	0.291063	-1.41605	2.40072e-13	0.208248	-1.41594
74745299	chr5:74745299:T:C	4.23081e-19	-1.11664	-1.3157	5.85823e-14	-1.31448	-1.30371
74745481	chr5:74745481:A:G	2.17624e-18	-4.25965e-10	-0.794551	3.639e-13	-4.25965e-10	-0.791748
74745504	chr5:74745504:C:G	1.54331e-19	-2.05739	-1.38342	2.71287e-14	-2.00533	-1.3827
74746624	chr5:74746624:T:C	1.28544e-18	-4.25965e-10	-1.32104	2.14167e-13	-4.25965e-10	-1.32187
74746961	chr5:74746961:T:C	1.3784e-18	-4.25965e-10	-1.25123	2.30228e-13	-4.25965e-10	-1.24956
74747958	chr5:74747958:C:T	2.11125e-18	-4.25965e-10	-0.824867	3.53153e-13	-4.25965e-10	-0.821728
74748109	chr5:74748109:C:T	5.3021e-19	-0.814888	-1.39174	7.01509e-14	-1.05089	-1.38709
74748780	chr5:74748780:G:A	1.46915e-19	-2.13234	-1.35771	2.56323e-14	-2.08668	-1.35809
74748784	chr5:74748784:G:A	1.30273e-19	-2.20369	-1.40658	2.18913e-14	-2.19511	-1.40742
74749319	chr5:74749319:A:G	5.70008e-19	-2.13425	-4.01506e-10	9.81688e-14	-2.10194	-4.01506e-10
74749731	chr5:74749731:C:T	1.36268e-18	-4.25965e-10	-1.26269	2.27622e-13	-4.25965e-10	-1.26094
74749756	chr5:74749756:T:C	1.32527e-18	-4.25965e-10	-1.29053	2.2139e-13	-4.25965e-10	-1.2887
74750398	chr5:74750398:C:A	7.55731e-18	0.450367	-4.01506e-10	1.30211e-12	0.483111	-4.01506e-10
74750639	chr5:74750639:C:T	1.34651e-19	-2.17573	-1.40149	2.28021e-14	-2.16118	-1.40059
74750831	chr5:74750831:A:G	1.57686e-19	-2.05107	-1.36823	2.78349e-14	-1.99568	-1.36665
74751611	chr5:74751611:G:A	1.41432e-19	-2.14176	-1.38633	2.46159e-14	-2.09855	-1.38669
74751867	chr5:74751867:C:T	1.33457e-19	-2.19295	-1.39317	2.2468e-14	-2.18248	-1.39406
74752138	chr5:74752138:T:G	1.67302e-19	-2.03716	-1.32294	2.95525e-14	-1.98006	-1.3224
74752424	chr5:74752424:C:T	1.35859e-18	-4.25965e-10	-1.2657	2.26933e-13	-4.25965e-10	-1.26397
74752662	chr5:74752662:C:A	6.29019e-19	-2.08658	0.0508424	9.97181e-14	-2.14793	0.0616491
74753015	chr5:74753015:A:G	1.18295e-18	-4.25965e-10	-1.40414	1.98062e-13	-4.25965e-10	-1.40005
74753371	chr5:74753371:G:A	1.49244e-18	0.181038	-1.35277	3.21006e-13	0.440688	-1.35786
74754384	chr5:74754384:G:T	1.30987e-19	-2.20234	-1.40246	2.17984e-14	-2.2042	-1.40259
74754446	chr5:74754446:G:A	1.58577e-19	-2.05193	-1.36173	2.78991e-14	-1.9977	-1.36233
74754615	chr5:74754615:G:A	1.37531e-18	-4.25965e-10	-1.25347	2.2975e-13	-4.25965e-10	-1.25164
74754927	chr5:74754927:C:T	1.3907e-19	-2.12937	-1.41556	2.37877e-14	-2.10382	-1.41564
74755020	chr5:74755020:C:T	1.45415e-18	-4.25965e-10	-1.19773	2.42099e-13	-4.25965e-10	-1.19928
74755302	chr5:74755302:T:C	1.17445e-18	-4.25965e-10	-1.41134	1.95848e-13	-4.25965e-10	-1.41129
74755407	chr5:74755407:T:A	1.37847e-19	-2.15699	-1.39677	2.29009e-14	-2.15917	-1.39829
74755604	chr5:74755604:C:T	1.18073e-18	-4.25965e-10	-1.40601	1.97591e-13	-4.25965e-10	-1.40243
74755760	chr5:74755760:T:A	1.81908e-18	-0.973815	-4.01506e-10	2.90896e-13	-1.01566	-4.01506e-10
74755932	chr5:74755932:C:T	1.45284e-18	-4.25965e-10	-1.19863	2.41883e-13	-4.25965e-10	-1.20017
74756031	chr5:74756031:C:T	1.82812e-19	-2.16196	-1.10949	3.01974e-14	-2.16718	-1.1137
74756595	chr5:74756595:G:A	5.63366e-19	-2.14597	-4.01506e-10	9.30473e-14	-2.15552	-4.01506e-10
74756670	chr5:74756670:T:TAC	1.48617e-19	-2.14852	-1.33001	2.46947e-14	-2.14742	-1.33462
74756808	chr5:74756808:AG:A	1.72263e-18	-4.25965e-10	-1.0283	2.82705e-13	-4.25965e-10	-1.04422
74756844	chr5:74756844:T:C	1.17563e-18	-4.25965e-10	-1.41034	1.96044e-13	-4.25965e-10	-1.41029
74757774	chr5:74757774:G:A	1.28892e-19	-2.21589	-1.40505	2.14044e-14	-2.22159	-1.40344
74757919	chr5:74757919:T:C	1.25501e-18	-4.25965e-10	-1.34501	2.0806e-13	-4.25965e-10	-1.3508
74757939	chr5:74757939:A:G	1.37313e-19	-2.17957	-1.37807	2.28244e-14	-2.1818	-1.379
74758269	chr5:74758269:T:C	1.45525e-18	-4.25965e-10	-1.19697	2.42286e-13	-4.25965e-10	-1.19851
74758770	chr5:74758770:A:G	1.34987e-19	-2.16365	-1.41107	2.24633e-14	-2.16623	-1.41051
74759914	chr5:74759914:T:G	1.54064e-18	-4.25965e-10	-1.13995	2.56673e-13	-4.25965e-10	-1.14082
74760688	chr5:74760688:T:C	1.34445e-19	-2.16342	-1.41533	2.32186e-14	-2.12852	-1.41516
74760850	chr5:74760850:A:G	1.19677e-18	-4.25965e-10	-1.39252	1.99053e-13	-4.25965e-10	-1.39506
74761973	chr5:74761973:T:C	1.61313e-18	-4.25965e-10	-1.09397	2.73997e-13	-4.25965e-10	-1.07551
74762258	chr5:74762258:C:T	1.34692e-19	-2.17371	-1.4032	2.23841e-14	-2.17568	-1.4046
74762393	chr5:74762393:T:C	9.89222e-19	-1.58298	-4.01506e-10	1.33585e-13	-1.79389	-4.01506e-10
74762435	chr5:74762435:T:C	1.34871e-19	-2.17556	-1.40002	2.24104e-14	-2.1775	-1.40161
74762573	chr5:74762573:G:T	3.12654e-17	2.93848	-1.06811	4.12649e-12	2.69414	-1.05759
74762788	chr5:74762788:A:G	1.35692e-19	-2.17271	-1.3968	2.25495e-14	-2.17471	-1.3982
74763022	chr5:74763022:TTAAAG:T	1.38983e-19	-2.13821	-1.40735	2.3739e-14	-2.11401	-1.4075
74763266	chr5:74763266:T:C	1.74623e-18	0.393332	-1.40802	2.74049e-13	0.330809	-1.40613
74763269	chr5:74763269:A:G	1.07143e-17	0.799431	-4.01506e-10	1.47732e-12	0.609355	-4.01506e-10
74763550	chr5:74763550:G:C	1.17451e-18	-4.25965e-10	-1.4113	1.95855e-13	-4.25965e-10	-1.41125
74763883	chr5:74763883:T:C	1.50286e-19	-2.06869	-1.39867	2.63791e-14	-2.01764	-1.39841
74763990	chr5:74763990:GT:G	1.17409e-18	-4.25965e-10	-1.41166	1.95783e-13	-4.25965e-10	-1.41162
74764001	chr5:74764001:G:A	1.51517e-18	-4.25965e-10	-1.15662	2.5102e-13	-4.25965e-10	-1.1631
74764026	chr5:74764026:G:A	1.56104e-19	-2.04875	-1.38063	2.74957e-14	-1.99435	-1.38025
74764343	chr5:74764343:G:A	1.45386e-18	-4.25965e-10	-1.19792	2.42053e-13	-4.25965e-10	-1.19947
74764632	chr5:74764632:GTTA:G	1.35009e-18	-4.25965e-10	-1.27198	2.25476e-13	-4.25965e-10	-1.27041
74765175	chr5:74765175:CTTT:C	1.17502e-18	-4.25965e-10	-1.41086	1.95942e-13	-4.25965e-10	-1.41081
74765256	chr5:74765256:T:G	1.65127e-18	0.326482	-1.39708	2.53903e-13	0.244629	-1.3963
74765315	chr5:74765315:C:A	1.20602e-18	-4.25965e-10	-1.38482	2.02246e-13	-4.25965e-10	-1.37914
74765371	chr5:74765371:A:T	7.25024e-19	-1.8937	-4.01506e-10	1.13121e-13	-1.96017	-4.01506e-10
74765456	chr5:74765456:G:A	1.51808e-19	-2.06815	-1.38914	2.66461e-14	-2.01708	-1.38891
74766717	chr5:74766717:T:A	1.1801e-18	-4.25965e-10	-1.40655	1.97507e-13	-4.25965e-10	-1.40285
74766774	chr5:74766774:T:C	1.16897e-18	-4.25965e-10	-1.41602	1.95099e-13	-4.25965e-10	-1.41512
74767244	chr5:74767244:G:A	1.38122e-19	-2.19509	-1.35668	2.26895e-14	-2.21136	-1.35536
74767425	chr5:74767425:T:C	1.76113e-19	-2.14608	-1.1627	3.06154e-14	-2.10044	-1.16669
74767774	chr5:74767774:G:C	7.23827e-19	-1.89535	-4.01506e-10	1.2746e-13	-1.84082	-4.01506e-10
74767848	chr5:74767848:T:TA	1.45461e-18	-4.25965e-10	-1.19741	2.42177e-13	-4.25965e-10	-1.19896
74767953	chr5:74767953:G:A	1.17265e-18	-4.25965e-10	-1.41288	1.96015e-13	-4.25965e-10	-1.41044
74768324	chr5:74768324:G:A	5.21966e-19	-2.2223	-4.01506e-10	8.71925e-14	-2.22051	-4.01506e-10
74768489	chr5:74768489:T:C	1.3316e-19	-2.17194	-1.41641	2.21767e-14	-2.17295	-1.41663
74769047	chr5:74769047:G:A	1.27986e-18	-4.25965e-10	-1.3254	2.13342e-13	-4.25965e-10	-1.32573
74769182	chr5:74769182:G:A	1.81656e-18	-4.25965e-10	-0.975204	3.03326e-13	-4.25965e-10	-0.97382
74769352	chr5:74769352:A:G	1.3661e-18	-4.25965e-10	-1.26019	2.27951e-13	-4.25965e-10	-1.2595
74769996	chr5:74769996:A:G	1.50896e-19	-2.07212	-1.39119	2.6464e-14	-2.02226	-1.39058
74770128	chr5:74770128:C:G	1.32524e-19	-2.18199	-1.41115	2.24101e-14	-2.16795	-1.41117
74770466	chr5:74770466:C:T	1.45467e-18	-4.25965e-10	-1.19737	2.42193e-13	-4.25965e-10	-1.19889
74770561	chr5:74770561:A:G	5.22331e-19	-2.2216	-4.01506e-10	8.70721e-14	-2.22189	-4.01506e-10
74770886	chr5:74770886:C:T	1.80025e-17	1.31836	-4.01506e-10	2.54984e-12	1.15516	-4.01506e-10
74771152	chr5:74771152:C:T	1.29188e-18	-4.25965e-10	-1.31605	2.14456e-13	-4.25965e-10	-1.32052
74771902	chr5:74771902:G:A	1.7036e-19	-1.92864	-1.41334	2.8462e-14	-1.92686	-1.41319
74772017	chr5:74772017:CAA:C	1.81552e-18	-4.25965e-10	-0.975779	3.06138e-13	-4.25965e-10	-0.964593
74772232	chr5:74772232:C:T	1.16826e-18	-4.25965e-10	-1.41664	1.94716e-13	-4.25965e-10	-1.41708
74772285	chr5:74772285:C:T	1.93197e-18	-4.25965e-10	-0.913605	3.22354e-13	-4.25965e-10	-0.912979
74772414	chr5:74772414:C:T	1.70985e-18	-4.25965e-10	-1.03574	2.82039e-13	-4.25965e-10	-1.04658
74772682	chr5:74772682:T:A	6.08532e-19	-2.06885	-4.01506e-10	9.63765e-14	-2.12037	-4.01506e-10
74772949	chr5:74772949:C:T	1.48862e-19	-2.12739	-1.34949	2.59844e-14	-2.08049	-1.35064
74773100	chr5:74773100:G:A	1.17373e-18	-4.25965e-10	-1.41196	1.96194e-13	-4.25965e-10	-1.40952
74773429	chr5:74773429:G:A	1.74381e-18	-4.25965e-10	-1.01608	2.91714e-13	-4.25965e-10	-1.01286
74773510	chr5:74773510:C:T	1.19261e-18	-4.25965e-10	-1.396	1.99582e-13	-4.25965e-10	-1.3924
74774038	chr5:74774038:A:G	1.29092e-19	-2.20248	-1.41689	2.15033e-14	-2.20344	-1.41698
74774148	chr5:74774148:C:A	2.17624e-18	-4.25965e-10	-0.794551	3.639e-13	-4.25965e-10	-0.791748
74774228	chr5:74774228:T:A	1.42047e-19	-2.12197	-1.40177	2.46661e-14	-2.08153	-1.40167
74774309	chr5:74774309:T:G	1.4326e-19	-2.13161	-1.38362	2.48631e-14	-2.09234	-1.3829
74774432	chr5:74774432:C:T	1.29461e-19	-2.2054	-1.41112	2.15507e-14	-2.20646	-1.41176
74774570	chr5:74774570:C:T	1.68045e-18	-4.25965e-10	-1.05309	2.78519e-13	-4.25965e-10	-1.05914
74774667	chr5:74774667:A:G	1.32804e-19	-2.18461	-1.40642	2.25704e-14	-2.16585	-1.40614
74774670	chr5:74774670:A:G	1.17218e-18	-4.25965e-10	-1.41328	1.95675e-13	-4.25965e-10	-1.41217
74775312	chr5:74775312:G:A	1.2655e-18	-4.25965e-10	-1.33668	2.10977e-13	-4.25965e-10	-1.33688
74775579	chr5:74775579:C:T	6.84829e-19	-1.95073	-4.01506e-10	1.27246e-13	-1.84251	-4.01506e-10
74775812	chr5:74775812:C:T	1.78761e-18	-4.25965e-10	-0.991268	2.99163e-13	-4.25965e-10	-0.987638
74776070	chr5:74776070:G:A	1.23631e-18	-4.25965e-10	-1.36001	2.07008e-13	-4.25965e-10	-1.35587
74776174	chr5:74776174:A:C	1.49192e-18	-4.25965e-10	-1.17209	2.45562e-13	-4.25965e-10	-1.18508
74777522	chr5:74777522:T:C	1.20097e-18	-4.25965e-10	-1.38902	2.00231e-13	-4.25965e-10	-1.38916
74777633	chr5:74777633:GATTA:G	6.26618e-19	-2.03957	-4.01506e-10	1.16097e-13	-1.9342	-4.01506e-10
74777717	chr5:74777717:G:A	1.35217e-19	-2.19043	-1.38259	2.24972e-14	-2.19146	-1.38378
74779528	chr5:74779528:ACAGAG:A	1.46057e-18	-4.25965e-10	-1.19332	2.45938e-13	-4.25965e-10	-1.18355
74779533	chr5:74779533:G:A	7.21587e-19	-0.522984	-1.37547	1.13278e-13	-0.579747	-1.37903
74780385	chr5:74780385:T:C	1.31371e-19	-2.22097	-1.3809	2.19014e-14	-2.22216	-1.37992
74780555	chr5:74780555:G:C	2.04069e-18	-4.25965e-10	-0.858863	3.39947e-13	-4.25965e-10	-0.859838
74781649	chr5:74781649:C:T	1.46575e-19	-2.07523	-1.41713	2.3055e-14	-2.13361	-1.41713
74781942	chr5:74781942:C:T	5.30352e-19	-2.20636	-4.01506e-10	8.74623e-14	-2.21742	-4.01506e-10
74782380	chr5:74782380:C:T	1.36545e-18	-1.26066	-4.01506e-10	2.09604e-13	-1.34341	-4.01506e-10
74783469	chr5:74783469:G:T	1.35288e-19	-2.16136	-1.41113	2.25325e-14	-2.16335	-1.41032
74783904	chr5:74783904:G:A	1.97903e-18	-4.25965e-10	-0.889541	3.28963e-13	-4.25965e-10	-0.892684
74784171	chr5:74784171:G:A	1.25316e-18	-4.25965e-10	-1.34648	2.07646e-13	-4.25965e-10	-1.3528
74784717	chr5:74784717:G:C	2.17377e-18	-4.25965e-10	-0.795686	3.64244e-13	-4.25965e-10	-0.790805
74785137	chr5:74785137:G:A	1.16835e-18	-4.25965e-10	-1.41655	1.94916e-13	-4.25965e-10	-1.41606
74785737	chr5:74785737:G:T	1.63766e-19	-2.14784	-1.23362	2.59703e-14	-2.21038	-1.22129
74785815	chr5:74785815:C:T	2.05031e-18	-4.25965e-10	-0.854156	3.42863e-13	-4.25965e-10	-0.851298
74785914	chr5:74785914:T:C	1.60942e-18	-4.25965e-10	-1.09627	2.63081e-13	-4.25965e-10	-1.11617
74786537	chr5:74786537:G:A	6.8613e-19	-1.94884	-4.01506e-10	1.18534e-13	-1.91343	-4.01506e-10
74786686	chr5:74786686:C:G	1.34008e-19	-2.22151	-1.36049	2.24621e-14	-2.21639	-1.36041
74786695	chr5:74786695:G:A	1.46897e-19	-2.11329	-1.37688	2.56442e-14	-2.06842	-1.37589
74786969	chr5:74786969:G:A	1.89259e-18	-4.25965e-10	-0.934204	3.14706e-13	-4.25965e-10	-0.93699
74786979	chr5:74786979:G:A	1.18252e-18	-4.25965e-10	-1.4045	1.97184e-13	-4.25965e-10	-1.40449
74787286	chr5:74787286:A:G	1.3151e-19	-2.22003	-1.38078	2.18813e-14	-2.2223	-1.3807
74787496	chr5:74787496:C:T	1.45964e-18	-4.25965e-10	-1.19396	2.41063e-13	-4.25965e-10	-1.20357
74787892	chr5:74787892:G:A	1.33175e-19	-2.18761	-1.40063	2.22328e-14	-2.18772	-1.39934
74788232	chr5:74788232:G:A	2.4611e-19	-2.18439	-0.78973	4.16153e-14	-2.18003	-0.780129
74788474	chr5:74788474:G:A	1.37671e-18	-4.25965e-10	-1.25245	2.29948e-13	-4.25965e-10	-1.25077
74788562	chr5:74788562:G:A	1.17757e-18	-4.25965e-10	-1.40869	1.96349e-13	-4.25965e-10	-1.40874
74788992	chr5:74788992:G:A	1.17754e-18	-4.25965e-10	-1.40872	1.9696e-13	-4.25965e-10	-1.40563
74789085	chr5:74789085:A:G	1.27914e-19	-2.21355	-1.41499	2.13786e-14	-2.21128	-1.41495
74789164	chr5:74789164:C:T	1.30804e-19	-2.22082	-1.38538	2.17865e-14	-2.22222	-1.38511
74789404	chr5:74789404:C:T	7.32309e-18	0.418885	-4.01506e-10	1.43593e-12	0.580941	-4.01506e-10
74789620	chr5:74789620:G:A	1.65964e-18	-4.25965e-10	-1.06555	2.799e-13	-4.25965e-10	-1.0542
74789678	chr5:74789678:A:G	1.26181e-18	-4.25965e-10	-1.3396	2.11024e-13	-4.25965e-10	-1.33665
74789758	chr5:74789758:G:C	1.36446e-18	-4.25965e-10	-1.26139	2.27682e-13	-4.25965e-10	-1.26068
74789782	chr5:74789782:TGGCA:T	2.84698e-17	-4.25965e-10	1.7767	4.70696e-12	-4.25965e-10	1.76817
74790116	chr5:74790116:T:C	1.24517e-18	-4.25965e-10	-1.35287	2.0854e-13	-4.25965e-10	-1.3485
74790545	chr5:74790545:C:A	1.32321e-19	-2.22228	-1.3724	2.21291e-14	-2.21961	-1.37212
74790763	chr5:74790763:G:A	2.59922e-19	-2.187	-0.732518	4.3936e-14	-2.18344	-0.722451
74790997	chr5:74790997:G:A	1.4849e-18	-4.25965e-10	-1.1768	2.5011e-13	-4.25965e-10	-1.16673
74791035	chr5:74791035:T:C	5.41413e-19	-2.18572	-4.01506e-10	9.01175e-14	-2.18751	-4.01506e-10
74791057	chr5:74791057:C:T	1.3325e-19	-2.22118	-1.3665	2.23476e-14	-2.21575	-1.36616
74791077	chr5:74791077:G:A	1.68802e-19	-1.97797	-1.37321	2.64528e-14	-2.03973	-1.37354
74791121	chr5:74791121:C:T	7.57197e-19	-1.85028	-4.01506e-10	1.23648e-13	-1.87119	-4.01506e-10
74791206	chr5:74791206:C:T	5.39e-19	-2.19019	-4.01506e-10	8.96228e-14	-2.19302	-4.01506e-10
74791461	chr5:74791461:CAAT:C	1.19376e-18	-4.25965e-10	-1.39504	1.99596e-13	-4.25965e-10	-1.39233
74791540	chr5:74791540:G:A	1.5384e-19	-2.07612	-1.36787	2.44763e-14	-2.1227	-1.36822
74792949	chr5:74792949:A:G	1.66692e-18	-4.25965e-10	-1.06117	2.81148e-13	-4.25965e-10	-1.04975
74793123	chr5:74793123:G:A	1.23711e-18	-4.25965e-10	-1.35937	2.05065e-13	-4.25965e-10	-1.3653
74793519	chr5:74793519:G:A	1.83064e-18	-4.25965e-10	-0.967485	2.96813e-13	-4.25965e-10	-0.995524
74793620	chr5:74793620:A:G	1.3211e-19	-2.20252	-1.39375	2.20021e-14	-2.20246	-1.39503
74793779	chr5:74793779:G:A	1.6614e-18	-4.25965e-10	-1.06449	2.8019e-13	-4.25965e-10	-1.05316
74793952	chr5:74793952:G:A	1.58347e-18	-4.25965e-10	-1.11253	2.65068e-13	-4.25965e-10	-1.10864
74794237	chr5:74794237:T:A	1.4882e-18	-4.25965e-10	-1.17458	2.47174e-13	-4.25965e-10	-1.17854
74794414	chr5:74794414:C:T	1.17304e-18	-4.25965e-10	-1.41255	1.95567e-13	-4.25965e-10	-1.41272
74794511	chr5:74794511:G:T	1.32248e-19	-2.22086	-1.37437	2.20284e-14	-2.22222	-1.37407
74794768	chr5:74794768:A:G	1.29422e-19	-2.20821	-1.40861	2.16451e-14	-2.20516	-1.40869
74794812	chr5:74794812:C:G	1.19123e-18	-4.25965e-10	-1.39716	1.9857e-13	-4.25965e-10	-1.39749
74795224	chr5:74795224:C:T	1.47695e-18	-4.25965e-10	-1.18217	2.45992e-13	-4.25965e-10	-1.18333
74795253	chr5:74795253:C:T	5.76742e-19	-2.12251	-4.01506e-10	9.70035e-14	-2.11388	-4.01506e-10
74795432	chr5:74795432:T:C	1.46389e-18	-4.25965e-10	-1.19105	2.42646e-13	-4.25965e-10	-1.19702
74795649	chr5:74795649:C:A	1.29513e-19	-2.19924	-1.41689	2.1597e-14	-2.19935	-1.41672
74795784	chr5:74795784:C:T	2.64136e-19	-2.1435	-0.759937	4.45856e-14	-2.14011	-0.751104
74795792	chr5:74795792:T:C	2.61054e-19	-2.15256	-0.762619	4.40636e-14	-2.14915	-0.753845
74796420	chr5:74796420:TTC:T	1.33378e-19	-2.22229	-1.36443	2.23117e-14	-2.21952	-1.364
74796475	chr5:74796475:G:A	1.45837e-18	-4.25965e-10	-1.19483	2.40332e-13	-4.25965e-10	-1.20661
74796582	chr5:74796582:T:A	7.29694e-19	-1.88728	-4.01506e-10	1.16999e-13	-1.92646	-4.01506e-10
74797184	chr5:74797184:T:C	1.24602e-18	-4.25965e-10	-1.35219	2.07274e-13	-4.25965e-10	-1.35458
74797208	chr5:74797208:CCT:C	1.42145e-18	-1.22047	-4.01506e-10	2.8505e-13	-1.03596	-4.01506e-10
74797229	chr5:74797229:T:C	6.67653e-18	0.32645	-4.01506e-10	1.28494e-12	0.469837	-4.01506e-10
74797388	chr5:74797388:G:A	1.17719e-18	-4.25965e-10	-1.40902	1.96295e-13	-4.25965e-10	-1.40901
74797434	chr5:74797434:C:T	1.56983e-18	0.203112	-1.32429	3.22553e-13	0.417392	-1.32975
74797522	chr5:74797522:C:T	1.31817e-19	-2.22173	-1.37676	2.19925e-14	-2.22163	-1.37629
74797945	chr5:74797945:A:T	1.45118e-19	-2.09006	-1.41229	2.32408e-14	-2.13059	-1.41213
74797960	chr5:74797960:A:T	1.29867e-19	-2.22037	-1.39302	2.16116e-14	-2.2213	-1.3941
74799035	chr5:74799035:T:C	5.31304e-19	-2.20457	-4.01506e-10	8.83976e-14	-2.20678	-4.01506e-10
74799626	chr5:74799626:C:T	2.05927e-18	0.554005	-1.4038	3.12422e-13	0.460045	-1.40432
74799707	chr5:74799707:T:C	1.4867e-19	-2.22128	-1.2569	2.47179e-14	-2.22136	-1.25974
74799717	chr5:74799717:T:C	4.5649e-18	0.341369	-0.395121	8.31306e-13	0.433229	-0.398859
74799754	chr5:74799754:T:A	1.30989e-19	-2.22228	-1.3825	2.19086e-14	-2.21951	-1.38224
74799814	chr5:74799814:C:T	1.81664e-18	0.441559	-1.41672	2.74506e-13	0.343029	-1.41668
74799893	chr5:74799893:G:T	1.77431e-18	-4.25965e-10	-0.998736	2.96345e-13	-4.25965e-10	-0.997102
74800458	chr5:74800458:T:C	2.3733e-19	-2.14735	-0.863101	4.00324e-14	-2.14345	-0.855488
74800608	chr5:74800608:T:G	1.63079e-19	-2.13302	-1.25264	2.7883e-14	-2.11251	-1.2481
74801467	chr5:74801467:G:C	3.27611e-18	-0.385491	-4.01506e-10	4.2856e-13	-0.628198	-4.01506e-10
74801556	chr5:74801556:A:C	1.62135e-19	-2.19218	-1.19929	2.68902e-14	-2.19976	-1.19711
74801727	chr5:74801727:T:C	2.09575e-19	-2.18237	-0.952451	3.53474e-14	-2.17921	-0.944194
74802014	chr5:74802014:AGTG:A	1.48296e-19	-2.15953	-1.32116	2.57499e-14	-2.12017	-1.32003
74802696	chr5:74802696:A:G	1.35507e-18	-4.25965e-10	-1.2683	2.2631e-13	-4.25965e-10	-1.26672
74803381	chr5:74803381:G:A	1.17884e-18	-4.25965e-10	-1.40762	1.96551e-13	-4.25965e-10	-1.40771
74803530	chr5:74803530:G:C	1.17424e-18	-4.25965e-10	-1.41153	1.96296e-13	-4.25965e-10	-1.409
74803809	chr5:74803809:C:T	1.445e-19	-2.18221	-1.32442	2.4944e-14	-2.1486	-1.3234
74803932	chr5:74803932:T:C	1.18206e-18	-4.25965e-10	-1.40489	1.9708e-13	-4.25965e-10	-1.40502
74804018	chr5:74804018:T:C	1.48393e-18	-4.25965e-10	-1.17745	2.49942e-13	-4.25965e-10	-1.1674
74805619	chr5:74805619:C:T	1.55939e-19	-2.10443	-1.32601	2.47337e-14	-2.15116	-1.3293
74805658	chr5:74805658:G:A	1.17675e-18	-4.25965e-10	-1.4094	1.96792e-13	-4.25965e-10	-1.40648
74805752	chr5:74805752:A:C	1.46196e-18	-4.25965e-10	-1.19237	2.42227e-13	-4.25965e-10	-1.19875
74806493	chr5:74806493:C:CA	1.33156e-19	-2.1749	-1.41348	2.22071e-14	-2.17409	-1.41412
74806591	chr5:74806591:T:C	1.61895e-18	-4.25965e-10	-1.09037	2.6522e-13	-4.25965e-10	-1.10807
74806960	chr5:74806960:A:AG	1.17883e-18	-4.25965e-10	-1.40762	1.96542e-13	-4.25965e-10	-1.40775
74807453	chr5:74807453:A:G	1.64032e-19	-2.0239	-1.35595	2.58998e-14	-2.07858	-1.35581
74808421	chr5:74808421:AT:A	1.56646e-19	-2.02513	-1.40079	2.43472e-14	-2.0953	-1.40091
74808426	chr5:74808426:C:G	1.56839e-19	-2.01942	-1.40526	2.435e-14	-2.09073	-1.40536
74808577	chr5:74808577:CTG:C	1.07886e-18	-1.49625	-4.01506e-10	1.47648e-13	-1.69379	-4.01506e-10
74808742	chr5:74808742:G:C	1.17992e-18	-4.25965e-10	-1.4067	1.97342e-13	-4.25965e-10	-1.40369
74808777	chr5:74808777:C:CA	1.46188e-18	-4.25965e-10	-1.19243	2.43608e-13	-4.25965e-10	-1.19307
74808984	chr5:74808984:T:A	1.63983e-18	-4.25965e-10	-1.07755	2.76629e-13	-4.25965e-10	-1.06595
74809469	chr5:74809469:G:A	1.40687e-18	-4.25965e-10	-1.23078	2.34377e-13	-4.25965e-10	-1.2317
74809501	chr5:74809501:CAGG:C	1.32601e-18	-4.25965e-10	-1.28997	2.21439e-13	-4.25965e-10	-1.28848
74809512	chr5:74809512:C:T	2.29777e-19	-2.1368	-0.905991	3.87614e-14	-2.13231	-0.898897
74810415	chr5:74810415:A:G	1.47509e-18	-4.25965e-10	-1.18343	2.45677e-13	-4.25965e-10	-1.18461
74812021	chr5:74812021:T:C	1.31132e-19	-2.22142	-1.38228	2.18678e-14	-2.22193	-1.38168
74812255	chr5:74812255:C:T	1.17289e-18	-4.25965e-10	-1.41267	1.95595e-13	-4.25965e-10	-1.41258
74812565	chr5:74812565:C:A	1.19452e-18	-4.25965e-10	-1.39441	1.98395e-13	-4.25965e-10	-1.39837
74813247	chr5:74813247:A:T	1.17273e-18	-4.25965e-10	-1.41281	1.95436e-13	-4.25965e-10	-1.4134
74813249	chr5:74813249:A:T	1.16951e-18	-4.25965e-10	-1.41556	1.94946e-13	-4.25965e-10	-1.4159
74813289	chr5:74813289:A:C	1.20552e-18	-4.25965e-10	-1.38524	2.00389e-13	-4.25965e-10	-1.38837
74813507	chr5:74813507:G:A	1.52192e-19	-2.1758	-1.27896	2.58531e-14	-2.16115	-1.27505
74813701	chr5:74813701:A:T	2.03426e-18	-4.25965e-10	-0.862018	3.50286e-13	-4.25965e-10	-0.829877
74813807	chr5:74813807:C:A	6.48457e-19	-2.00531	-4.01506e-10	1.0207e-13	-2.06297	-4.01506e-10
74814015	chr5:74814015:G:A	1.33548e-19	-2.19593	-1.38951	2.23925e-14	-2.19378	-1.38613
74814076	chr5:74814076:T:C	1.25907e-18	-4.25965e-10	-1.34177	2.1092e-13	-4.25965e-10	-1.33715
74814584	chr5:74814584:T:C	1.32371e-19	-2.21916	-1.37513	2.20165e-14	-2.22227	-1.37457
74815026	chr5:74815026:C:A	1.16886e-18	-4.25965e-10	-1.41612	1.94913e-13	-4.25965e-10	-1.41608
74815161	chr5:74815161:AATATACTTAGAT:A	1.46695e-18	-4.25965e-10	-1.18896	2.43797e-13	-4.25965e-10	-1.19229
74815228	chr5:74815228:T:G	1.74642e-19	-2.18013	-1.13703	3.00897e-14	-2.14298	-1.14146
74815576	chr5:74815576:C:T	1.5716e-19	-2.17097	-1.25167	2.69181e-14	-2.14895	-1.24688
74815697	chr5:74815697:A:T	6.71597e-19	-1.97024	-4.01506e-10	1.08026e-13	-2.00625	-4.01506e-10
74816147	chr5:74816147:T:C	1.47882e-19	-2.21112	-1.27236	2.46829e-14	-2.20807	-1.27445
74816271	chr5:74816271:T:A	1.51471e-18	-4.25965e-10	-1.15692	2.5089e-13	-4.25965e-10	-1.16362
74816465	chr5:74816465:C:T	2.43804e-19	-2.14529	-0.838244	4.11862e-14	-2.14142	-0.829107
74817395	chr5:74817395:C:T	1.61941e-19	-2.10604	-1.28664	2.63209e-14	-2.12577	-1.2925
74817869	chr5:74817869:T:C	1.44904e-18	-4.25965e-10	-1.20125	2.40106e-13	-4.25965e-10	-1.20755
74818704	chr5:74818704:A:G	1.52416e-18	-4.25965e-10	-1.15071	2.53833e-13	-4.25965e-10	-1.15195
74818736	chr5:74818736:C:T	1.47345e-18	-4.25965e-10	-1.18454	2.45426e-13	-4.25965e-10	-1.18563
74818807	chr5:74818807:A:C	2.89934e-18	-0.507665	-4.01506e-10	4.8728e-13	-0.499788	-4.01506e-10
74818809	chr5:74818809:A:C	2.1168e-19	-1.70776	-1.41707	3.3179e-14	-1.76989	-1.41682
74818811	chr5:74818811:A:C	7.52851e-19	-1.85604	-4.01506e-10	1.23384e-13	-1.87332	-4.01506e-10
74818947	chr5:74818947:C:T	1.19694e-18	-4.25965e-10	-1.39238	1.98767e-13	-4.25965e-10	-1.39649
74818964	chr5:74818964:A:C	1.76957e-18	-4.25965e-10	-1.00141	2.97248e-13	-4.25965e-10	-0.99406
74819513	chr5:74819513:G:A	5.92769e-19	-0.68875	-1.40635	9.46346e-14	-0.73038	-1.40822
74820059	chr5:74820059:G:A	1.46232e-18	-4.25965e-10	-1.19213	2.43527e-13	-4.25965e-10	-1.1934
74820610	chr5:74820610:C:T	1.47463e-18	-4.25965e-10	-1.18374	2.45596e-13	-4.25965e-10	-1.18494
74820951	chr5:74820951:G:C	1.20043e-18	-4.25965e-10	-1.38946	2.0113e-13	-4.25965e-10	-1.38468
74821195	chr5:74821195:T:C	1.42178e-19	-2.14981	-1.37302	2.47219e-14	-2.10863	-1.37231
74821328	chr5:74821328:T:C	1.49687e-18	-4.25965e-10	-1.16877	2.49402e-13	-4.25965e-10	-1.16956
74821671	chr5:74821671:A:G	1.22645e-18	-4.25965e-10	-1.36802	2.05147e-13	-4.25965e-10	-1.3649
74821697	chr5:74821697:C:T	1.22788e-18	-4.25965e-10	-1.36686	2.05414e-13	-4.25965e-10	-1.3636
74822812	chr5:74822812:ACTC:A	1.41005e-18	-4.25965e-10	-1.22853	2.32641e-13	-4.25965e-10	-1.23913
74822970	chr5:74822970:T:C	1.17581e-18	-4.25965e-10	-1.41019	1.96043e-13	-4.25965e-10	-1.4103
74823355	chr5:74823355:C:T	1.65804e-18	-4.25965e-10	-1.06651	2.79635e-13	-4.25965e-10	-1.05514
74823477	chr5:74823477:G:A	1.56283e-19	-2.12304	-1.3052	2.54181e-14	-2.14244	-1.31073
74823661	chr5:74823661:G:A	1.33273e-19	-2.22229	-1.36521	2.2298e-14	-2.21938	-1.36475
74823901	chr5:74823901:C:G	1.32024e-19	-2.18325	-1.41367	2.27372e-14	-2.14986	-1.41476
74824141	chr5:74824141:C:T	1.3259e-19	-2.18316	-1.40948	2.22479e-14	-2.17707	-1.4093
74824402	chr5:74824402:C:T	1.51621e-18	-1.15594	-4.01506e-10	2.24267e-13	-1.27579	-4.01506e-10
74824677	chr5:74824677:GCT:G	1.19217e-18	-4.25965e-10	-1.39637	1.98025e-13	-4.25965e-10	-1.40023
74825577	chr5:74825577:C:T	1.50115e-18	-0.774558	-0.391362	2.198e-13	-0.895191	-0.400717
74825773	chr5:74825773:C:T	1.18175e-18	-4.25965e-10	-1.40515	1.96597e-13	-4.25965e-10	-1.40747
74825815	chr5:74825815:T:C	1.93933e-18	-4.25965e-10	-0.909807	3.16453e-13	-4.25965e-10	-0.931454
74825821	chr5:74825821:G:A	1.44803e-18	-0.786885	-0.415061	2.12535e-13	-0.905876	-0.423645
74826250	chr5:74826250:A:G	1.47599e-18	-4.25965e-10	-1.18282	2.45826e-13	-4.25965e-10	-1.184
74826503	chr5:74826503:G:A	1.46946e-19	-2.16532	-1.32452	2.39759e-14	-2.18253	-1.32905
74826658	chr5:74826658:T:C	1.53781e-19	-2.1398	-1.30458	2.68768e-14	-2.0933	-1.30406
74827302	chr5:74827302:G:A	1.28055e-19	-2.21282	-1.41462	2.13265e-14	-2.21356	-1.41512
74827706	chr5:74827706:A:T	1.17294e-18	-4.25965e-10	-1.41264	1.95589e-13	-4.25965e-10	-1.41261
74827979	chr5:74827979:T:C	1.4745e-18	-4.25965e-10	-1.18383	2.45581e-13	-4.25965e-10	-1.185
74828021	chr5:74828021:A:G	1.50065e-18	-4.25965e-10	-1.16625	2.49926e-13	-4.25965e-10	-1.16746
74828054	chr5:74828054:T:C	6.52522e-19	-1.99906	-4.01506e-10	1.03151e-13	-2.05243	-4.01506e-10
74828119	chr5:74828119:T:C	3.3963e-18	-0.349462	-4.01506e-10	7.40878e-13	-0.0807919	-4.01506e-10
74828501	chr5:74828501:C:T	1.284e-19	-2.20789	-1.41686	2.14583e-14	-2.20569	-1.41683
74828715	chr5:74828715:C:T	1.31338e-19	-2.22152	-1.38061	2.18984e-14	-2.22184	-1.38037
74828780	chr5:74828780:G:A	2.01809e-18	-4.25965e-10	-0.869998	3.37294e-13	-4.25965e-10	-0.867672
74829065	chr5:74829065:A:G	1.16766e-18	-4.25965e-10	-1.41714	1.94719e-13	-4.25965e-10	-1.41707
74829437	chr5:74829437:A:T	3.28177e-19	-1.91438	-0.771972	5.27614e-14	-1.95396	-0.768887
74829475	chr5:74829475:A:T	1.44807e-19	-2.21355	-1.29095	2.41514e-14	-2.21083	-1.29346
74829680	chr5:74829680:T:C	1.2976e-19	-2.2202	-1.39402	2.15972e-14	-2.22228	-1.39378
74829684	chr5:74829684:A:C	1.18748e-18	-4.25965e-10	-1.40031	1.98008e-13	-4.25965e-10	-1.40032
74829825	chr5:74829825:T:C	1.29295e-19	-2.22182	-1.39599	2.15744e-14	-2.22148	-1.39564
74830517	chr5:74830517:A:G	1.17529e-18	-4.25965e-10	-1.41064	1.95975e-13	-4.25965e-10	-1.41064
74830539	chr5:74830539:A:C	1.18504e-18	-4.25965e-10	-1.40237	1.98124e-13	-4.25965e-10	-1.39973
74831138	chr5:74831138:GA:G	1.03983e-18	-1.5331	-4.01506e-10	1.43038e-13	-1.72552	-4.01506e-10
74831157	chr5:74831157:C:T	1.45258e-19	-2.18052	-1.32087	2.39032e-14	-2.19378	-1.32083
74832335	chr5:74832335:TCAGG:T	1.65907e-18	-4.25965e-10	-1.06589	2.79812e-13	-4.25965e-10	-1.05451
74832675	chr5:74832675:A:G	1.49909e-18	-1.16729	-4.01506e-10	3.12622e-13	-0.943634	-4.01506e-10
74833008	chr5:74833008:A:C	1.33544e-18	-4.25965e-10	-1.28289	2.21108e-13	-4.25965e-10	-1.28998
74833139	chr5:74833139:A:G	1.3207e-19	-2.22203	-1.37454	2.20521e-14	-2.2212	-1.37402
74833285	chr5:74833285:AAAC:A	2.74378e-19	-2.15149	-0.713903	4.63813e-14	-2.14823	-0.703504
74833292	chr5:74833292:A:G	2.27248e-18	-4.25965e-10	-0.751277	3.74691e-13	-4.25965e-10	-0.762525
74833966	chr5:74833966:G:C	1.17918e-18	-4.25965e-10	-1.40733	1.97257e-13	-4.25965e-10	-1.40412
74834295	chr5:74834295:C:T	1.45449e-18	-4.25965e-10	-1.19749	2.42629e-13	-4.25965e-10	-1.19709
74834359	chr5:74834359:T:C	6.44733e-19	-2.01107	-4.01506e-10	1.088e-13	-1.99911	-4.01506e-10
74834839	chr5:74834839:T:A	2.60034e-19	-2.15628	-0.762815	4.40092e-14	-2.15254	-0.751686
74834848	chr5:74834848:A:G	3.24403e-18	-4.25965e-10	-0.395331	5.45774e-13	-4.25965e-10	-0.386422
74835041	chr5:74835041:C:T	1.18142e-18	-4.25965e-10	-1.40543	1.97003e-13	-4.25965e-10	-1.40541
74835185	chr5:74835185:T:C	7.74397e-19	-1.82782	-4.01506e-10	1.4725e-13	-1.69649	-4.01506e-10
74835276	chr5:74835276:C:T	1.29159e-18	-4.25965e-10	-1.31628	2.16496e-13	-4.25965e-10	-1.31105
74835405	chr5:74835405:C:T	2.66689e-19	-2.16013	-0.733686	4.50846e-14	-2.15635	-0.723738
74836663	chr5:74836663:G:A	1.98379e-18	-4.25965e-10	-0.887141	3.2421e-13	-4.25965e-10	-0.907236
74836892	chr5:74836892:G:A	2.09284e-19	-2.001	-1.13522	3.31564e-14	-2.03655	-1.15084
74837184	chr5:74837184:T:C	1.18429e-18	-4.25965e-10	-1.403	1.97463e-13	-4.25965e-10	-1.40307
74837461	chr5:74837461:G:T	3.05933e-19	-2.13328	-0.623262	5.17452e-14	-2.12914	-0.613156
74837692	chr5:74837692:G:A	1.44578e-18	-4.25965e-10	-1.2035	2.39565e-13	-4.25965e-10	-1.2098
74838418	chr5:74838418:A:G	2.37854e-19	-2.16161	-0.846638	4.02145e-14	-2.15763	-0.83677
74838802	chr5:74838802:G:A	4.95261e-19	-2.17871	-0.0961088	8.08278e-14	-2.21109	-0.0852148
74838829	chr5:74838829:C:T	1.38608e-19	-2.17307	-1.37518	2.39672e-14	-2.13775	-1.37419
74838917	chr5:74838917:T:C	1.38177e-19	-2.18756	-1.36381	2.38077e-14	-2.15848	-1.36014
74839413	chr5:74839413:C:A	1.57657e-18	-4.25965e-10	-1.1169	2.64299e-13	-4.25965e-10	-1.11155
74839465	chr5:74839465:T:C	1.67025e-18	-4.25965e-10	-1.05917	2.7286e-13	-4.25965e-10	-1.07967
74839627	chr5:74839627:C:T	1.16814e-18	-4.25965e-10	-1.41673	1.94717e-13	-4.25965e-10	-1.41708
74840374	chr5:74840374:T:C	1.58466e-19	-2.18231	-1.23205	2.59572e-14	-2.20232	-1.22986
74840396	chr5:74840396:T:C	1.17995e-18	-4.25965e-10	-1.40667	1.9673e-13	-4.25965e-10	-1.4068
74840626	chr5:74840626:G:A	1.96116e-18	-4.25965e-10	-0.898612	3.31505e-13	-4.25965e-10	-0.884986
74841914	chr5:74841914:T:C	1.44198e-18	-4.25965e-10	-1.20613	2.3764e-13	-4.25965e-10	-1.21787
74842041	chr5:74842041:G:A	1.22438e-18	-4.25965e-10	-1.36971	2.04836e-13	-4.25965e-10	-1.36642
74843014	chr5:74843014:C:T	1.16816e-18	-4.25965e-10	-1.41672	1.94783e-13	-4.25965e-10	-1.41674
74843529	chr5:74843529:T:C	1.17279e-18	-4.25965e-10	-1.41277	1.95553e-13	-4.25965e-10	-1.4128
74843776	chr5:74843776:A:G	1.3068e-19	-2.19119	-1.41596	2.17593e-14	-2.19226	-1.41632
74844384	chr5:74844384:C:T	1.38176e-19	-2.19508	-1.35629	2.37301e-14	-2.16655	-1.35533
74844401	chr5:74844401:G:A	1.16796e-18	-4.25965e-10	-1.41689	1.94853e-13	-4.25965e-10	-1.41638
74844570	chr5:74844570:G:A	1.4197e-19	-2.19035	-1.33393	2.44084e-14	-2.16066	-1.33304
74844631	chr5:74844631:A:G	1.43091e-19	-2.18181	-1.33462	2.46986e-14	-2.14831	-1.33357
74844710	chr5:74844710:G:A	2.49619e-19	-2.17218	-0.787783	4.21788e-14	-2.16947	-0.777237
74845027	chr5:74845027:C:T	1.17248e-18	-4.25965e-10	-1.41303	1.95495e-13	-4.25965e-10	-1.41309
74845198	chr5:74845198:T:G	1.49434e-19	-2.16644	-1.30661	2.59441e-14	-2.12684	-1.30585
74845387	chr5:74845387:G:A	1.17178e-18	-4.25965e-10	-1.41362	1.95799e-13	-4.25965e-10	-1.41154
74845505	chr5:74845505:G:A	1.47419e-18	-4.25965e-10	-1.18404	2.45529e-13	-4.25965e-10	-1.18521
74845738	chr5:74845738:T:C	8.99016e-19	-0.481777	-1.19683	1.10898e-13	-0.79584	-1.18418
74845795	chr5:74845795:G:A	1.17888e-18	-4.25965e-10	-1.40758	1.96997e-13	-4.25965e-10	-1.40544
74846811	chr5:74846811:T:C	1.31035e-19	-2.22177	-1.38267	2.18686e-14	-2.22157	-1.38201
74846910	chr5:74846910:G:A	2.97085e-17	1.81929	-4.01506e-10	5.77477e-12	1.97263	-4.01506e-10
74847040	chr5:74847040:C:T	1.59769e-19	-2.00924	-1.39694	3.01655e-14	-1.88293	-1.399
74847133	chr5:74847133:T:C	2.43339e-19	-2.16014	-0.825312	4.11975e-14	-2.15633	-0.813917
74847571	chr5:74847571:G:A	1.4755e-19	-2.08466	-1.40108	2.41151e-14	-2.10232	-1.40347
74847850	chr5:74847850:T:C	1.16832e-18	-4.25965e-10	-1.41658	1.94909e-13	-4.25965e-10	-1.41609
74847963	chr5:74847963:T:C	2.35117e-19	-2.1461	-0.87372	3.9761e-14	-2.14161	-0.864129
74848338	chr5:74848338:T:C	1.19837e-18	-4.25965e-10	-1.39118	1.99791e-13	-4.25965e-10	-1.39136
74848378	chr5:74848378:A:G	1.2818e-19	-2.2223	-1.40417	2.14216e-14	-2.22005	-1.40417
74848616	chr5:74848616:T:C	1.40561e-18	-4.25965e-10	-1.23168	2.37997e-13	-4.25965e-10	-1.21637
74848744	chr5:74848744:T:G	2.32551e-19	-2.14968	-0.881116	3.93333e-14	-2.14538	-0.871178
74849479	chr5:74849479:T:C	8.29415e-19	-1.75918	-4.01506e-10	1.51637e-13	-1.66714	-4.01506e-10
74849573	chr5:74849573:T:G	1.46295e-18	-4.25965e-10	-1.19169	2.43441e-13	-4.25965e-10	-1.19375
74849753	chr5:74849753:A:G	1.27514e-19	-2.2222	-1.40947	2.131e-14	-2.22079	-1.40866
74850980	chr5:74850980:G:A	1.82894e-18	-4.25965e-10	-0.968413	3.01559e-13	-4.25965e-10	-0.979663
74851048	chr5:74851048:TAAG:T	1.43564e-19	-2.15478	-1.35835	2.49634e-14	-2.11388	-1.35734
74851237	chr5:74851237:T:TCCTC	2.55401e-19	-2.15589	-0.781179	4.32385e-14	-2.15211	-0.769785
74851739	chr5:74851739:C:T	1.37846e-18	-4.25965e-10	-1.25118	2.29314e-13	-4.25965e-10	-1.25353
74851945	chr5:74851945:G:A	1.65964e-18	-4.25965e-10	-1.06555	2.799e-13	-4.25965e-10	-1.0542
74851969	chr5:74851969:G:A	1.16883e-18	-4.25965e-10	-1.41615	1.95158e-13	-4.25965e-10	-1.41482
74852176	chr5:74852176:C:T	1.22278e-18	-4.25965e-10	-1.37102	2.04499e-13	-4.25965e-10	-1.36806
74852403	chr5:74852403:G:A	1.33434e-19	-2.17624	-1.41006	2.17011e-14	-2.20245	-1.40881
74852426	chr5:74852426:T:C	1.36222e-19	-2.15193	-1.41369	2.22326e-14	-2.17319	-1.41388
74852477	chr5:74852477:G:C	7.01612e-19	-1.92652	-4.01506e-10	1.09546e-13	-1.99228	-4.01506e-10
74853547	chr5:74853547:G:C	2.5272e-19	-2.16608	-0.78154	4.27828e-14	-2.16293	-0.769565
74853653	chr5:74853653:T:C	1.436e-19	-2.17552	-1.33735	2.48554e-14	-2.13954	-1.33601
74853905	chr5:74853905:A:G	1.32497e-19	-2.18707	-1.40628	2.20648e-14	-2.18731	-1.40734
74854120	chr5:74854120:G:A	1.30816e-18	-4.25965e-10	-1.30352	2.17681e-13	-4.25965e-10	-1.3056
74854357	chr5:74854357:T:C	1.3173e-19	-2.19014	-1.40902	2.19503e-14	-2.18993	-1.40992
74854358	chr5:74854358:G:A	1.5526e-18	-4.25965e-10	-1.13222	2.63456e-13	-4.25965e-10	-1.11474
74854469	chr5:74854469:A:G	1.16976e-18	-4.25965e-10	-1.41535	1.95355e-13	-4.25965e-10	-1.41381
74854942	chr5:74854942:T:C	4.61806e-18	-4.25965e-10	-0.042173	7.74007e-13	-4.25965e-10	-0.037047
74855215	chr5:74855215:C:G	1.28042e-19	-2.21422	-1.41332	2.13841e-14	-2.21233	-1.41365
74855472	chr5:74855472:A:C	1.18717e-18	-4.25965e-10	-1.40058	1.97943e-13	-4.25965e-10	-1.40065
74855511	chr5:74855511:G:C	1.50517e-19	-2.16273	-1.30309	2.61402e-14	-2.12279	-1.30236
74856412	chr5:74856412:T:C	2.53528e-18	0.754262	-1.3961	3.84118e-13	0.65899	-1.39667
74857187	chr5:74857187:T:C	1.27881e-19	-2.21835	-1.41045	2.13408e-14	-2.21712	-1.41089
74857369	chr5:74857369:G:A	1.55514e-18	-4.25965e-10	-1.13058	2.59975e-13	-4.25965e-10	-1.12804
74857380	chr5:74857380:G:A	1.16782e-18	-4.25965e-10	-1.41701	1.94705e-13	-4.25965e-10	-1.41714
74857475	chr5:74857475:G:A	2.0558e-18	-4.25965e-10	-0.851484	3.31467e-13	-4.25965e-10	-0.885099
74857485	chr5:74857485:T:C	1.16775e-18	-4.25965e-10	-1.41707	1.94717e-13	-4.25965e-10	-1.41708
74857666	chr5:74857666:TCTGTATATCTTTAAAGGGTAAAAGAA:T	1.36793e-18	-4.25965e-10	-1.25885	2.28533e-13	-4.25965e-10	-1.25695
74857833	chr5:74857833:C:G	1.33809e-18	-1.2809	-4.01506e-10	1.99037e-13	-1.39514	-4.01506e-10
74858574	chr5:74858574:G:A	1.3883e-19	-2.18413	-1.36252	2.39448e-14	-2.15125	-1.36163
74858837	chr5:74858837:T:C	1.44749e-18	-4.25965e-10	-1.20232	2.40859e-13	-4.25965e-10	-1.20442
74858920	chr5:74858920:A:C	2.48809e-19	-2.15623	-0.806988	4.20857e-14	-2.153	-0.795916
74858980	chr5:74858980:A:G	1.18104e-18	-4.25965e-10	-1.40575	1.96884e-13	-4.25965e-10	-1.40601
74859345	chr5:74859345:C:T	2.62998e-19	-2.09362	-0.814138	4.43824e-14	-2.08816	-0.807624
74859568	chr5:74859568:G:A	1.17028e-18	-4.25965e-10	-1.41491	1.95481e-13	-4.25965e-10	-1.41316
74859821	chr5:74859821:C:T	1.29877e-19	-2.21254	-1.40078	2.16152e-14	-2.21301	-1.40221
74859993	chr5:74859993:G:A	1.3146e-19	-2.22174	-1.37946	2.20376e-14	-2.21684	-1.37903
74860162	chr5:74860162:C:T	1.17702e-18	-4.25965e-10	-1.40916	1.96857e-13	-4.25965e-10	-1.40615
74860231	chr5:74860231:A:G	1.18934e-18	-4.25965e-10	-1.39875	1.9832e-13	-4.25965e-10	-1.39875
74860726	chr5:74860726:T:A	1.55225e-18	-4.25965e-10	-1.13244	2.63389e-13	-4.25965e-10	-1.115
74860895	chr5:74860895:T:C	1.49214e-18	-4.25965e-10	-1.17193	2.46142e-13	-4.25965e-10	-1.18272
74860954	chr5:74860954:G:A	1.17762e-18	-4.25965e-10	-1.40865	1.96975e-13	-4.25965e-10	-1.40555
74860980	chr5:74860980:T:C	1.31576e-19	-2.22068	-1.37964	2.20932e-14	-2.21413	-1.37923
74861416	chr5:74861416:T:A	1.66283e-18	-4.25965e-10	-1.06363	2.80457e-13	-4.25965e-10	-1.05221
74861489	chr5:74861489:C:G	1.19374e-18	-4.25965e-10	-1.39506	1.98994e-13	-4.25965e-10	-1.39535
74861581	chr5:74861581:G:C	5.74855e-19	-2.12578	-4.01506e-10	9.28962e-14	-2.15715	-4.01506e-10
74861622	chr5:74861622:G:A	1.53476e-18	-4.25965e-10	-1.14377	2.55713e-13	-4.25965e-10	-1.14457
74862003	chr5:74862003:CTG:C	2.06238e-18	-4.25965e-10	-0.848288	3.44335e-13	-4.25965e-10	-0.847011
74862515	chr5:74862515:C:G	2.51292e-19	-2.15705	-0.796242	4.24654e-14	-2.15384	-0.786093
74862541	chr5:74862541:G:A	1.28225e-18	-4.25965e-10	-1.32353	2.14688e-13	-4.25965e-10	-1.31944
74862790	chr5:74862790:A:T	1.96579e-18	-0.896255	-4.01506e-10	3.77261e-13	-0.75569	-4.01506e-10
74863043	chr5:74863043:A:G	1.85882e-19	-1.83867	-1.41612	3.01139e-14	-1.86746	-1.41618
74863046	chr5:74863046:G:A	1.1814e-18	-4.25965e-10	-1.40545	1.9696e-13	-4.25965e-10	-1.40563
74863312	chr5:74863312:C:T	1.50019e-19	-2.10441	-1.36473	2.44803e-14	-2.12365	-1.36711
74863332	chr5:74863332:T:C	1.3822e-19	-2.19172	-1.35934	2.37502e-14	-2.1627	-1.35834
74864126	chr5:74864126:T:C	2.05579e-19	-2.00586	-1.14822	3.4916e-14	-1.98674	-1.14894
74864294	chr5:74864294:G:A	1.8231e-18	-4.25965e-10	-0.971608	3.03561e-13	-4.25965e-10	-0.973045
74864497	chr5:74864497:G:C	1.29021e-18	-4.25965e-10	-1.31734	2.15102e-13	-4.25965e-10	-1.31751
74864630	chr5:74864630:A:G	1.41575e-19	-2.21074	-1.31633	2.38735e-14	-2.19912	-1.31674
74864829	chr5:74864829:G:A	1.41356e-19	-2.13104	-1.39758	2.37455e-14	-2.12721	-1.39402
74866188	chr5:74866188:TG:T	1.18548e-18	-4.25965e-10	-1.402	1.98396e-13	-4.25965e-10	-1.39836
74866899	chr5:74866899:A:G	5.32707e-19	-2.20193	-4.01506e-10	8.81162e-14	-2.20997	-4.01506e-10
74867334	chr5:74867334:T:C	1.34638e-19	-2.1789	-1.39842	2.24833e-14	-2.17608	-1.39977
74867485	chr5:74867485:G:C	2.1542e-18	-4.25965e-10	-0.80473	3.60494e-13	-4.25965e-10	-0.801153
74867864	chr5:74867864:G:C	1.18479e-18	-4.25965e-10	-1.40258	1.9825e-13	-4.25965e-10	-1.3991
74868132	chr5:74868132:G:A	1.19007e-18	-4.25965e-10	-1.39814	1.9926e-13	-4.25965e-10	-1.39402
74868142	chr5:74868142:G:A	1.77336e-18	-4.25965e-10	-0.99927	2.91973e-13	-4.25965e-10	-1.01197
74868214	chr5:74868214:C:A	1.16792e-18	-4.25965e-10	-1.41693	1.94867e-13	-4.25965e-10	-1.41631
74868615	chr5:74868615:T:C	1.27972e-18	-4.25965e-10	-1.3255	2.14322e-13	-4.25965e-10	-1.32115
74868701	chr5:74868701:G:C	1.4798e-19	-2.17836	-1.30446	2.56095e-14	-2.14176	-1.30391
74868793	chr5:74868793:T:C	1.169e-18	-4.25965e-10	-1.416	1.9481e-13	-4.25965e-10	-1.4166
74868884	chr5:74868884:C:A	1.34239e-18	-4.25965e-10	-1.2777	2.26102e-13	-4.25965e-10	-1.26764
74869681	chr5:74869681:T:C	1.17651e-18	-4.25965e-10	-1.4096	1.96477e-13	-4.25965e-10	-1.40808
74869785	chr5:74869785:T:A	1.36332e-18	-4.25965e-10	-1.26223	2.27555e-13	-4.25965e-10	-1.26124
74870027	chr5:74870027:A:G	1.35433e-19	-2.1842	-1.38723	2.22228e-14	-2.20324	-1.38427
74870140	chr5:74870140:G:A	5.25637e-19	-2.21529	-4.01506e-10	8.75386e-14	-2.21655	-4.01506e-10
74871013	chr5:74871013:A:G	1.26572e-18	-4.25965e-10	-1.33651	2.10629e-13	-4.25965e-10	-1.33853
74871291	chr5:74871291:C:G	1.27954e-18	-4.25965e-10	-1.32565	2.14022e-13	-4.25965e-10	-1.32255
74871589	chr5:74871589:G:T	2.22714e-18	-4.25965e-10	-0.771428	3.77356e-13	-4.25965e-10	-0.755438
74871595	chr5:74871595:C:T	1.16781e-18	-4.25965e-10	-1.41702	1.94801e-13	-4.25965e-10	-1.41665
74871768	chr5:74871768:T:C	1.60459e-18	-4.25965e-10	-1.09928	2.67018e-13	-4.25965e-10	-1.10131
74872122	chr5:74872122:G:A	1.3961e-19	-2.17678	-1.36427	2.41161e-14	-2.14081	-1.36494
74872135	chr5:74872135:T:C	1.20319e-18	-4.25965e-10	-1.38717	1.99775e-13	-4.25965e-10	-1.39143
74872470	chr5:74872470:A:T	6.30964e-19	-2.03265	-4.01506e-10	1.14982e-13	-1.94386	-4.01506e-10
74872491	chr5:74872491:G:A	1.22779e-18	-4.25965e-10	-1.36693	2.05864e-13	-4.25965e-10	-1.36141
74872623	chr5:74872623:A:G	1.34164e-19	-2.16746	-1.41338	2.20312e-14	-2.18196	-1.41421
74872654	chr5:74872654:T:C	1.29651e-19	-2.20884	-1.40622	2.15829e-14	-2.20955	-1.40717
74872655	chr5:74872655:G:A	1.19803e-18	-4.25965e-10	-1.39147	2.00706e-13	-4.25965e-10	-1.38679
74873220	chr5:74873220:C:T	1.65476e-18	-0.999155	-0.0693356	2.40761e-13	-1.12735	-0.0774741
74873502	chr5:74873502:A:T	1.17043e-18	-4.25965e-10	-1.41477	1.95342e-13	-4.25965e-10	-1.41387
74873839	chr5:74873839:C:T	1.32776e-18	-4.25965e-10	-1.28866	2.19497e-13	-4.25965e-10	-1.29729
74875169	chr5:74875169:A:G	1.29591e-18	-4.25965e-10	-1.31294	2.14508e-13	-4.25965e-10	-1.32028
74875211	chr5:74875211:A:T	1.6959e-19	-2.02683	-1.31969	3.08329e-14	-1.93897	-1.32108
74875300	chr5:74875300:G:T	1.78628e-18	-4.25965e-10	-0.992011	2.99016e-13	-4.25965e-10	-0.988131
74875573	chr5:74875573:C:T	1.61539e-19	-2.07654	-1.31862	2.86812e-14	-2.00548	-1.3269
74875603	chr5:74875603:A:C	1.26379e-18	-4.25965e-10	-1.33803	2.09804e-13	-4.25965e-10	-1.34246
74875668	chr5:74875668:C:T	1.23291e-18	-4.25965e-10	-1.36277	2.06773e-13	-4.25965e-10	-1.35701
74875986	chr5:74875986:AGCGGGCCTG:A	1.31478e-18	-4.25965e-10	-1.29848	2.18819e-13	-4.25965e-10	-1.30038
74876119	chr5:74876119:T:A	1.18444e-18	-4.25965e-10	-1.40288	1.9852e-13	-4.25965e-10	-1.39774
74876173	chr5:74876173:T:C	1.32339e-19	-2.21842	-1.37612	2.19267e-14	-2.2223	-1.37863
74876620	chr5:74876620:T:A	1.1788e-18	-4.25965e-10	-1.40765	1.96208e-13	-4.25965e-10	-1.40945
74876787	chr5:74876787:C:A	1.1803e-18	-4.25965e-10	-1.40638	1.97706e-13	-4.25965e-10	-1.40185
74876972	chr5:74876972:C:T	5.23994e-19	-2.21842	-4.01506e-10	8.74193e-14	-2.21791	-4.01506e-10
74877468	chr5:74877468:T:C	2.0843e-19	-2.09387	-1.04643	3.66593e-14	-2.02478	-1.06218
74877580	chr5:74877580:C:G	3.04757e-18	-4.25965e-10	-0.457802	5.13096e-13	-4.25965e-10	-0.448166
74878395	chr5:74878395:T:C	1.27914e-18	-4.25965e-10	-1.32596	2.12312e-13	-4.25965e-10	-1.33057
74879357	chr5:74879357:G:A	2.88332e-18	-4.25965e-10	-0.513204	4.76088e-13	-4.25965e-10	-0.523025
74880797	chr5:74880797:A:G	1.40481e-19	-2.11878	-1.41605	2.50956e-14	-2.0489	-1.41703
74881018	chr5:74881018:T:C	2.15084e-19	-2.09472	-1.01415	3.69931e-14	-2.04989	-1.028
74882033	chr5:74882033:C:T	1.35079e-18	-4.25965e-10	-1.27146	2.2424e-13	-4.25965e-10	-1.27591
74882086	chr5:74882086:A:G	1.26059e-18	-4.25965e-10	-1.34057	2.09349e-13	-4.25965e-10	-1.34462
74882686	chr5:74882686:C:T	1.2974e-19	-2.19814	-1.41623	2.20568e-14	-2.17887	-1.41613
74882781	chr5:74882781:G:A	1.57324e-19	-2.20031	-1.22129	2.68979e-14	-2.16899	-1.22759
74882788	chr5:74882788:C:T	1.35168e-19	-2.15634	-1.41704	2.39671e-14	-2.09484	-1.4171
74882897	chr5:74882897:T:C	1.28134e-18	-4.25965e-10	-1.32424	2.15425e-13	-4.25965e-10	-1.31601
74883071	chr5:74883071:CT:C	1.28342e-18	-4.25965e-10	-1.32262	2.14065e-13	-4.25965e-10	-1.32235
74883095	chr5:74883095:A:AG	1.18501e-18	-4.25965e-10	-1.4024	1.98086e-13	-4.25965e-10	-1.39993
74883214	chr5:74883214:G:A	1.91954e-19	-2.21461	-1.00804	3.16468e-14	-2.206	-1.028
74883505	chr5:74883505:T:C	1.31357e-19	-2.20118	-1.40081	2.23249e-14	-2.18252	-1.4004
74883561	chr5:74883561:G:A	1.18533e-18	-4.25965e-10	-1.40213	1.98145e-13	-4.25965e-10	-1.39963
74883599	chr5:74883599:ATGT:A	1.4019e-18	-4.25965e-10	-1.23432	2.34421e-13	-4.25965e-10	-1.23151
74883712	chr5:74883712:T:C	1.29037e-19	-2.21095	-1.40885	2.18106e-14	-2.19757	-1.40867
74883943	chr5:74883943:G:A	1.34124e-18	-4.25965e-10	-1.27855	2.22051e-13	-4.25965e-10	-1.28572
74884040	chr5:74884040:A:G	1.50263e-18	-4.25965e-10	-1.16493	2.52719e-13	-4.25965e-10	-1.15635
74884150	chr5:74884150:A:G	1.41849e-19	-2.21412	-1.31102	2.39916e-14	-2.19786	-1.31306
74884152	chr5:74884152:C:T	1.45589e-18	-4.25965e-10	-1.19653	2.41417e-13	-4.25965e-10	-1.2021
74884154	chr5:74884154:G:A	1.36299e-18	-4.25965e-10	-1.26247	2.25682e-13	-4.25965e-10	-1.2695
74884883	chr5:74884883:G:A	3.1152e-18	-4.25965e-10	-0.435854	5.2581e-13	-4.25965e-10	-0.423688
74884890	chr5:74884890:C:T	1.1708e-18	-4.25965e-10	-1.41446	1.95709e-13	-4.25965e-10	-1.412
74884907	chr5:74884907:C:T	3.13145e-18	-4.25965e-10	-0.430651	5.28549e-13	-4.25965e-10	-0.418493
74884915	chr5:74884915:G:A	1.356e-19	-2.15608	-1.41411	2.28712e-14	-2.14385	-1.4149
74885100	chr5:74885100:G:A	1.40642e-18	-4.25965e-10	-1.2311	2.32599e-13	-4.25965e-10	-1.23931
74885144	chr5:74885144:C:T	1.36382e-19	-2.20356	-1.36088	2.32066e-14	-2.17903	-1.36516
74885326	chr5:74885326:A:C	9.01518e-19	-0.345349	-1.33047	1.7747e-13	-0.181723	-1.3281
74885332	chr5:74885332:C:T	5.24195e-19	-2.21804	-4.01506e-10	8.70498e-14	-2.22215	-4.01506e-10
74885815	chr5:74885815:G:A	1.18386e-18	-4.25965e-10	-1.40337	1.97878e-13	-4.25965e-10	-1.40098
74886110	chr5:74886110:T:C	3.08202e-19	-1.45581	-1.29334	4.97471e-14	-1.48398	-1.29769
74886367	chr5:74886367:C:T	1.92368e-19	-1.8445	-1.37599	3.10134e-14	-1.87539	-1.37882
74886533	chr5:74886533:G:A	1.37251e-18	-4.25965e-10	-1.25551	2.27492e-13	-4.25965e-10	-1.26151
74886768	chr5:74886768:T:C	1.36786e-19	-2.16345	-1.39803	2.42405e-14	-2.1006	-1.4
74886814	chr5:74886814:A:G	1.29587e-19	-2.19895	-1.4166	2.25752e-14	-2.15494	-1.41684
74888186	chr5:74888186:A:C	2.46412e-19	-1.56106	-1.41184	4.05951e-14	-1.5735	-1.41148
74888264	chr5:74888264:A:G	1.17859e-18	-4.25965e-10	-1.40783	1.96835e-13	-4.25965e-10	-1.40626
74888830	chr5:74888830:C:T	2.32692e-18	-4.25965e-10	-0.727601	3.83946e-13	-4.25965e-10	-0.738125
74889154	chr5:74889154:C:T	1.78785e-19	-2.21948	-1.07424	3.02493e-14	-2.21799	-1.06117
74889369	chr5:74889369:G:C	1.20376e-18	-4.25965e-10	-1.3867	2.02156e-13	-4.25965e-10	-1.37959
74890001	chr5:74890001:A:G	1.40063e-18	-4.25965e-10	-1.23522	2.35734e-13	-4.25965e-10	-1.22593
74890142	chr5:74890142:C:T	1.18188e-18	-4.25965e-10	-1.40504	1.97967e-13	-4.25965e-10	-1.40053
74890248	chr5:74890248:C:T	2.0814e-19	-1.72499	-1.4167	3.33636e-14	-1.7642	-1.41696
74890392	chr5:74890392:C:T	3.46494e-19	-2.14083	-0.491212	5.6246e-14	-2.17521	-0.483679
74890586	chr5:74890586:T:C	2.36419e-19	-1.59892	-1.41538	3.89814e-14	-1.61001	-1.41553
74890622	chr5:74890622:T:C	2.29085e-19	-1.89023	-1.15558	3.60211e-14	-1.93737	-1.16715
74890720	chr5:74890720:TC:T	5.40001e-19	-0.90006	-1.28827	1.04557e-13	-0.749466	-1.28943
74890739	chr5:74890739:G:A	2.44608e-19	-1.90994	-1.07031	3.86423e-14	-1.95182	-1.08247
74890965	chr5:74890965:T:C	1.18169e-18	-4.25965e-10	-1.4052	1.9693e-13	-4.25965e-10	-1.40578
74891214	chr5:74891214:A:T	1.39255e-19	-2.14817	-1.39543	2.43931e-14	-2.10063	-1.3937
74891278	chr5:74891278:G:A	1.17601e-18	-4.25965e-10	-1.41002	1.96359e-13	-4.25965e-10	-1.40868
74891442	chr5:74891442:T:G	2.42458e-18	-4.25965e-10	-0.686491	3.97432e-13	-4.25965e-10	-0.703604
74891450	chr5:74891450:TC:T	1.36436e-19	-2.16462	-1.39943	2.37291e-14	-2.12382	-1.39811
74892036	chr5:74892036:G:A	1.35397e-18	-4.25965e-10	-1.26911	2.24705e-13	-4.25965e-10	-1.27384
74892229	chr5:74892229:G:A	2.6264e-18	-4.25965e-10	-0.606533	4.38985e-13	-4.25965e-10	-0.604162
74892795	chr5:74892795:C:A	1.38764e-18	-4.25965e-10	-1.24454	2.3376e-13	-4.25965e-10	-1.23433
74892942	chr5:74892942:A:C	2.30847e-18	-4.25965e-10	-0.735563	3.89457e-13	-4.25965e-10	-0.723874
74893466	chr5:74893466:G:C	2.64438e-18	-4.25965e-10	-0.599713	4.3576e-13	-4.25965e-10	-0.611535
74893538	chr5:74893538:C:T	1.68341e-18	-4.25965e-10	-1.05133	2.81812e-13	-4.25965e-10	-1.04739
74893574	chr5:74893574:A:G	5.85727e-19	-0.695859	-1.41119	1.19075e-13	-0.497225	-1.41165
74893667	chr5:74893667:A:G	1.16808e-18	-4.25965e-10	-1.41679	1.94995e-13	-4.25965e-10	-1.41565
74894133	chr5:74894133:C:T	1.45476e-19	-2.21652	-1.28337	2.47996e-14	-2.1981	-1.2797
74894350	chr5:74894350:A:G	2.5573e-18	-4.25965e-10	-0.633196	4.24791e-13	-4.25965e-10	-0.637031
74894373	chr5:74894373:T:C	2.55385e-18	-4.25965e-10	-0.634546	4.12949e-13	-4.25965e-10	-0.665304
74894618	chr5:74894618:C:T	1.18543e-18	-4.25965e-10	-1.40205	1.98177e-13	-4.25965e-10	-1.39947
74895325	chr5:74895325:T:C	1.62858e-18	-4.25965e-10	-1.08444	2.71172e-13	-4.25965e-10	-1.08588
74895602	chr5:74895602:A:T	1.19259e-18	-4.25965e-10	-1.39602	1.98314e-13	-4.25965e-10	-1.39878
74895867	chr5:74895867:G:T	2.263e-18	-4.25965e-10	-0.755455	3.75648e-13	-4.25965e-10	-0.759974
74896151	chr5:74896151:C:T	1.45165e-18	-4.25965e-10	-1.19945	2.40835e-13	-4.25965e-10	-1.20451
74896300	chr5:74896300:C:T	1.30419e-18	-4.25965e-10	-1.30657	2.1762e-13	-4.25965e-10	-1.30588
74896741	chr5:74896741:C:A	1.95463e-18	-4.25965e-10	-0.901947	3.31249e-13	-4.25965e-10	-0.885757
74896954	chr5:74896954:A:G	1.18278e-18	-4.25965e-10	-1.40428	1.97579e-13	-4.25965e-10	-1.40249
74897341	chr5:74897341:C:G	6.03149e-19	-1.92691	-0.150828	1.07494e-13	-1.86302	-0.148172
74897942	chr5:74897942:A:G	1.1683e-18	-4.25965e-10	-1.4166	1.95066e-13	-4.25965e-10	-1.41529
74897949	chr5:74897949:G:A	1.18549e-18	-4.25965e-10	-1.40199	1.98674e-13	-4.25965e-10	-1.39696
74898223	chr5:74898223:A:G	3.1956e-18	-4.25965e-10	-0.410375	5.29281e-13	-4.25965e-10	-0.417109
74898527	chr5:74898527:T:C	1.43075e-18	-4.25965e-10	-1.21395	2.41156e-13	-4.25965e-10	-1.20318
74898835	chr5:74898835:C:T	1.36773e-19	-2.19186	-1.36973	2.37296e-14	-2.1496	-1.3723
74899106	chr5:74899106:C:A	4.88092e-19	-1.03955	-1.24985	9.58654e-14	-0.873874	-1.25181
74899153	chr5:74899153:A:T	2.1771e-19	-1.70215	-1.39459	3.56885e-14	-1.71872	-1.39508
74899307	chr5:74899307:C:T	2.13982e-18	-4.25965e-10	-0.811428	3.47544e-13	-4.25965e-10	-0.837738
74899343	chr5:74899343:C:CA	3.2612e-19	-1.39858	-1.29406	5.62331e-14	-1.35974	-1.29938
74899348	chr5:74899348:T:C	1.23933e-18	-4.25965e-10	-1.35758	2.06285e-13	-4.25965e-10	-1.35937
74899395	chr5:74899395:A:C	1.18295e-18	-4.25965e-10	-1.40413	1.97608e-13	-4.25965e-10	-1.40234
74899441	chr5:74899441:G:A	1.38919e-19	-2.19083	-1.35518	2.4119e-14	-2.14755	-1.35808
74899812	chr5:74899812:G:A	1.18855e-18	-4.25965e-10	-1.39942	1.97828e-13	-4.25965e-10	-1.40123
74900004	chr5:74900004:T:A	2.043e-18	-4.25965e-10	-0.857728	3.41433e-13	-4.25965e-10	-0.855478
74900042	chr5:74900042:C:T	1.43633e-18	-4.25965e-10	-1.21006	2.42009e-13	-4.25965e-10	-1.19965
74900062	chr5:74900062:G:A	2.52471e-19	-1.553	-1.39561	4.09241e-14	-1.58037	-1.39654
74901134	chr5:74901134:T:C	3.80869e-19	-1.29392	-1.24353	6.58904e-14	-1.24854	-1.2521
74902074	chr5:74902074:G:A	1.18804e-18	-4.25965e-10	-1.39985	1.98135e-13	-4.25965e-10	-1.39968
74902128	chr5:74902128:T:C	4.05225e-19	-1.32589	-1.14957	6.95105e-14	-1.28651	-1.16064
74902219	chr5:74902219:C:A	2.58338e-18	-4.25965e-10	-0.623049	4.31368e-13	-4.25965e-10	-0.621666
74902417	chr5:74902417:T:A	5.4179e-19	-2.18503	-4.01506e-10	9.1072e-14	-2.17698	-4.01506e-10
74902431	chr5:74902431:G:A	2.03359e-18	-4.25965e-10	-0.862344	3.3456e-13	-4.25965e-10	-0.875813
74902449	chr5:74902449:A:G	1.16772e-18	-4.25965e-10	-1.4171	1.9485e-13	-4.25965e-10	-1.4164
74902547	chr5:74902547:A:G	1.4684e-18	-4.25965e-10	-1.18797	2.48484e-13	-4.25965e-10	-1.17325
74902684	chr5:74902684:C:T	2.79312e-18	-4.25965e-10	-0.544987	4.50385e-13	-4.25965e-10	-0.578524
74902786	chr5:74902786:A:G	2.21174e-19	-1.67918	-1.40177	3.60365e-14	-1.70145	-1.40264
74903821	chr5:74903821:T:G	1.17753e-18	-4.25965e-10	-1.40873	1.95903e-13	-4.25965e-10	-1.41101
74904597	chr5:74904597:G:A	1.2918e-18	-4.25965e-10	-1.31611	2.15127e-13	-4.25965e-10	-1.3174
74904892	chr5:74904892:G:A	1.32204e-18	-4.25965e-10	-1.29297	2.19349e-13	-4.25965e-10	-1.29796
74905410	chr5:74905410:T:C	2.35537e-19	-1.68911	-1.32892	3.95833e-14	-1.68352	-1.3267
74905515	chr5:74905515:T:G	5.85976e-18	0.19596	-4.01506e-10	1.18027e-12	0.384875	-4.01506e-10
74905622	chr5:74905622:G:C	1.79694e-18	-4.25965e-10	-0.986062	2.9925e-13	-4.25965e-10	-0.987349
74905656	chr5:74905656:C:T	1.63477e-18	-4.25965e-10	-1.08065	2.76901e-13	-4.25965e-10	-1.06497
74905892	chr5:74905892:A:G	1.18778e-18	-4.25965e-10	-1.40006	1.98332e-13	-4.25965e-10	-1.39869
74906440	chr5:74906440:T:A	4.52984e-19	-2.19497	-0.169075	7.46154e-14	-2.18553	-0.190748
74906815	chr5:74906815:A:G	1.65131e-18	-4.25965e-10	-1.07058	2.73626e-13	-4.25965e-10	-1.07686
74907265	chr5:74907265:C:T	1.34594e-18	-4.25965e-10	-1.27505	2.23413e-13	-4.25965e-10	-1.27961
74907275	chr5:74907275:G:A	1.39071e-19	-2.137	-1.40792	2.47274e-14	-2.07193	-1.40879
74907436	chr5:74907436:T:G	1.18796e-18	-4.25965e-10	-1.39991	1.98362e-13	-4.25965e-10	-1.39854
74907476	chr5:74907476:T:C	1.40984e-16	3.3765	-4.01506e-10	2.96423e-11	3.60833	-4.01506e-10
74907729	chr5:74907729:A:G	1.30147e-18	-0.0963669	-1.21229	2.91964e-13	0.205962	-1.21796
74908118	chr5:74908118:G:A	1.25544e-18	-4.25965e-10	-1.34466	2.08464e-13	-4.25965e-10	-1.34886
74908308	chr5:74908308:A:T	1.93035e-18	-4.25965e-10	-0.914448	3.23755e-13	-4.25965e-10	-0.908641
74908925	chr5:74908925:A:G	1.44854e-18	-4.25965e-10	-1.20159	2.42495e-13	-4.25965e-10	-1.19764
74908940	chr5:74908940:A:T	1.40669e-18	-4.25965e-10	-1.23091	2.35449e-13	-4.25965e-10	-1.22714
74908941	chr5:74908941:T:A	1.41181e-18	-4.25965e-10	-1.22728	2.36303e-13	-4.25965e-10	-1.22351
74909139	chr5:74909139:A:G	1.23699e-18	-4.25965e-10	-1.35947	2.05555e-13	-4.25965e-10	-1.36291
74909225	chr5:74909225:G:C	1.24935e-18	-4.25965e-10	-1.34953	2.07773e-13	-4.25965e-10	-1.35218
74909488	chr5:74909488:T:A	1.93071e-18	-4.25965e-10	-0.914259	3.23816e-13	-4.25965e-10	-0.908452
74909872	chr5:74909872:T:C	5.37205e-19	-2.19352	-4.01506e-10	8.84435e-14	-2.20626	-4.01506e-10
74910119	chr5:74910119:C:A	1.34252e-18	-4.25965e-10	-1.2776	2.22727e-13	-4.25965e-10	-1.28268
74910552	chr5:74910552:C:T	1.48366e-18	-4.25965e-10	-1.17764	2.49075e-13	-4.25965e-10	-1.17087
74911057	chr5:74911057:C:T	1.96916e-18	-4.25965e-10	-0.89454	3.26953e-13	-4.25965e-10	-0.89881
74911112	chr5:74911112:T:A	1.17087e-18	-4.25965e-10	-1.4144	1.95156e-13	-4.25965e-10	-1.41483
74911130	chr5:74911130:T:C	1.17115e-18	-4.25965e-10	-1.41416	1.95199e-13	-4.25965e-10	-1.41461
74911153	chr5:74911153:G:A	1.56967e-18	-4.25965e-10	-1.12128	2.60372e-13	-4.25965e-10	-1.12652
74911472	chr5:74911472:G:A	1.91245e-18	-4.25965e-10	-0.923764	3.17779e-13	-4.25965e-10	-0.927271
74911502	chr5:74911502:C:T	1.42531e-19	-2.10864	-1.4117	2.56031e-14	-2.03342	-1.41249
74911609	chr5:74911609:C:T	2.04488e-18	-4.25965e-10	-0.856809	3.44039e-13	-4.25965e-10	-0.847873
74911628	chr5:74911628:A:G	1.31789e-18	-4.25965e-10	-1.29612	2.18947e-13	-4.25965e-10	-1.2998
74911839	chr5:74911839:C:G	1.55352e-18	-4.25965e-10	-1.13162	2.6105e-13	-4.25965e-10	-1.12392
74911920	chr5:74911920:T:C	1.73298e-18	-4.25965e-10	-1.02231	2.88497e-13	-4.25965e-10	-1.02394
74911934	chr5:74911934:C:T	2.27522e-19	-2.22224	-0.830421	3.81829e-14	-2.21952	-0.826723
74911967	chr5:74911967:A:G	2.08013e-18	-4.25965e-10	-0.839719	3.44691e-13	-4.25965e-10	-0.845981
74912293	chr5:74912293:T:C	1.16796e-18	-4.25965e-10	-1.41689	1.94761e-13	-4.25965e-10	-1.41686
74912571	chr5:74912571:G:A	1.26122e-18	-4.25965e-10	-1.34007	2.09351e-13	-4.25965e-10	-1.34461
74912656	chr5:74912656:T:C	1.84127e-18	-4.25965e-10	-0.961693	3.00395e-13	-4.25965e-10	-0.983531
74912796	chr5:74912796:T:G	2.48861e-18	-4.25965e-10	-0.660424	4.12355e-13	-4.25965e-10	-0.666744
74913220	chr5:74913220:C:T	2.23754e-18	-4.25965e-10	-0.766773	3.74828e-13	-4.25965e-10	-0.762159
74913232	chr5:74913232:C:G	1.35048e-18	-4.25965e-10	-1.27169	2.2403e-13	-4.25965e-10	-1.27685
74913456	chr5:74913456:T:A	1.37752e-18	-4.25965e-10	-1.25186	2.28978e-13	-4.25965e-10	-1.255
74914165	chr5:74914165:A:C	1.37628e-18	-4.25965e-10	-1.25276	2.30822e-13	-4.25965e-10	-1.24698
74914169	chr5:74914169:C:T	1.17367e-18	-4.25965e-10	-1.41201	1.9555e-13	-4.25965e-10	-1.41281
74914489	chr5:74914489:T:A	3.11595e-18	-0.435614	-4.01506e-10	4.56249e-13	-0.565589	-4.01506e-10
74914571	chr5:74914571:G:C	5.22459e-19	-2.22136	-4.01506e-10	8.75264e-14	-2.21669	-4.01506e-10
74914699	chr5:74914699:T:A	1.51794e-18	-4.25965e-10	-1.15479	2.5374e-13	-4.25965e-10	-1.15232
74914701	chr5:74914701:T:A	1.3287e-18	-4.25965e-10	-1.28795	2.20738e-13	-4.25965e-10	-1.29165
74915133	chr5:74915133:G:T	1.84894e-18	-4.25965e-10	-0.957538	3.09028e-13	-4.25965e-10	-0.955196
74915161	chr5:74915161:A:G	2.95777e-19	-1.46224	-1.32806	4.89447e-14	-1.46769	-1.33024
74915302	chr5:74915302:G:T	1.18806e-18	-4.25965e-10	-1.39983	1.9838e-13	-4.25965e-10	-1.39844
74915351	chr5:74915351:A:G	1.6801e-18	-4.25965e-10	-1.0533	2.80676e-13	-4.25965e-10	-1.05143
74916009	chr5:74916009:G:C	1.97925e-18	-4.25965e-10	-0.889431	3.33362e-13	-4.25965e-10	-0.8794
74916232	chr5:74916232:T:C	1.67711e-18	0.231883	-1.28696	3.84375e-13	0.55412	-1.29113
74916458	chr5:74916458:G:A	1.95811e-18	-4.25965e-10	-0.900168	3.28185e-13	-4.25965e-10	-0.89505
74916527	chr5:74916527:G:A	2.31587e-19	-1.983	-1.05194	3.85972e-14	-1.97889	-1.05656
74916586	chr5:74916586:G:A	1.95546e-18	-4.25965e-10	-0.90152	3.27744e-13	-4.25965e-10	-0.896394
74916588	chr5:74916588:A:T	1.95527e-18	-4.25965e-10	-0.90162	3.27716e-13	-4.25965e-10	-0.896482
74916600	chr5:74916600:C:G	1.24453e-18	-4.25965e-10	-1.35339	2.07085e-13	-4.25965e-10	-1.3555
74916930	chr5:74916930:A:G	1.43792e-18	0.0806845	-1.28963	3.33172e-13	0.414827	-1.29479
74917103	chr5:74917103:C:T	1.30437e-19	-2.22225	-1.38676	2.19584e-14	-2.21063	-1.38885
74917317	chr5:74917317:T:C	1.17011e-18	-4.25965e-10	-1.41505	1.95117e-13	-4.25965e-10	-1.41503
74917478	chr5:74917478:C:T	1.40701e-19	-2.12153	-1.41174	2.51404e-14	-2.05166	-1.41249
74918685	chr5:74918685:C:T	1.36607e-18	-4.25965e-10	-1.26021	2.26443e-13	-4.25965e-10	-1.26614
74918935	chr5:74918935:C:T	1.39615e-18	-4.25965e-10	-1.23843	2.33845e-13	-4.25965e-10	-1.23397
74918980	chr5:74918980:A:C	2.36024e-19	-1.71452	-1.30145	3.93559e-14	-1.71785	-1.29813
74919479	chr5:74919479:G:A	5.00026e-19	-0.848462	-1.41678	9.73767e-14	-0.693201	-1.41684
74919921	chr5:74919921:A:G	1.20493e-18	-4.25965e-10	-1.38573	2.00648e-13	-4.25965e-10	-1.38708
74920113	chr5:74920113:T:C	4.36679e-19	-1.05101	-1.3497	8.26671e-14	-0.921895	-1.35191
74920515	chr5:74920515:A:G	2.61442e-18	-4.25965e-10	-0.611105	4.30791e-13	-4.25965e-10	-0.623004
74921479	chr5:74921479:C:G	1.64258e-18	-4.25965e-10	-1.07588	2.7565e-13	-4.25965e-10	-1.0695
74921501	chr5:74921501:G:A	1.17815e-18	-4.25965e-10	-1.40821	1.96581e-13	-4.25965e-10	-1.40755
74921506	chr5:74921506:A:T	1.68758e-18	-4.25965e-10	-1.04886	2.83333e-13	-4.25965e-10	-1.042
74921513	chr5:74921513:C:T	2.10245e-18	-4.25965e-10	-0.829047	3.47214e-13	-4.25965e-10	-0.838687
74923307	chr5:74923307:C:T	3.52712e-18	-0.311667	-4.01506e-10	5.11711e-13	-0.450867	-4.01506e-10
74923310	chr5:74923310:C:A	4.43426e-19	-1.021	-1.36437	7.73354e-14	-0.973359	-1.36712
74923531	chr5:74923531:G:A	6.76837e-19	-0.576659	-1.38581	1.2233e-13	-0.494677	-1.38723
74923714	chr5:74923714:G:A	4.15458e-19	-1.0372	-1.41332	7.47903e-14	-0.960019	-1.41392
74923752	chr5:74923752:G:T	1.29858e-18	-4.25965e-10	-1.31088	2.15143e-13	-4.25965e-10	-1.31732
74923969	chr5:74923969:G:C	1.27148e-19	-2.22039	-1.41416	2.12254e-14	-2.21891	-1.41452
74924349	chr5:74924349:G:A	1.34596e-18	-4.25965e-10	-1.27504	2.25358e-13	-4.25965e-10	-1.27094
74924430	chr5:74924430:C:T	1.33004e-18	-4.25965e-10	-1.28694	2.21736e-13	-4.25965e-10	-1.28714
74924570	chr5:74924570:G:A	1.72434e-18	-4.25965e-10	-1.02731	2.92898e-13	-4.25965e-10	-1.0088
74925013	chr5:74925013:T:C	2.85658e-19	-1.41093	-1.41418	4.73619e-14	-1.41663	-1.41418
74925480	chr5:74925480:T:G	1.34752e-18	-4.25965e-10	-1.27388	2.23716e-13	-4.25965e-10	-1.27825
74925489	chr5:74925489:G:T	1.77691e-18	-4.25965e-10	-0.997274	2.97573e-13	-4.25965e-10	-0.992968
74925654	chr5:74925654:T:C	2.17986e-18	-4.25965e-10	-0.792889	3.57824e-13	-4.25965e-10	-0.808586
74925746	chr5:74925746:C:T	3.66834e-19	-2.19994	-0.375052	6.61028e-14	-2.11779	-0.379622
74926060	chr5:74926060:A:T	8.03408e-18	-4.25965e-10	0.511544	1.30223e-12	-4.25965e-10	0.483209
74926276	chr5:74926276:C:T	9.82562e-19	-2.20259	0.612848	1.62394e-13	-2.22048	0.621876
74927277	chr5:74927277:GAGA:G	3.41238e-18	-4.25965e-10	-0.344737	5.56971e-13	-4.25965e-10	-0.366116
74927690	chr5:74927690:G:T	1.83439e-18	-4.25965e-10	-0.965437	2.95632e-13	-4.25965e-10	-0.999512
74928872	chr5:74928872:C:G	3.24317e-18	-4.25965e-10	-0.395597	5.43096e-13	-4.25965e-10	-0.391341
74929184	chr5:74929184:G:A	2.8769e-18	-4.25965e-10	-0.515434	4.77143e-13	-4.25965e-10	-0.520811
74929285	chr5:74929285:G:A	2.86729e-18	-4.25965e-10	-0.51878	4.7549e-13	-4.25965e-10	-0.524281
74929306	chr5:74929306:C:T	1.84423e-18	-4.25965e-10	-0.960086	3.13803e-13	-4.25965e-10	-0.939862
74929321	chr5:74929321:TTTA:T	1.17797e-18	-4.25965e-10	-1.40836	1.95605e-13	-4.25965e-10	-1.41253
74929563	chr5:74929563:G:T	1.88759e-18	-4.25965e-10	-0.936845	3.12621e-13	-4.25965e-10	-0.943637
74929713	chr5:74929713:C:T	2.19802e-18	-4.25965e-10	-0.784591	3.60203e-13	-4.25965e-10	-0.801961
74930387	chr5:74930387:G:A	1.82548e-18	-0.509507	-0.460798	1.61233e-13	-1.17155	-0.434224
74930680	chr5:74930680:C:T	1.79618e-18	-4.25965e-10	-0.986488	2.95238e-13	-4.25965e-10	-1.00084
74930988	chr5:74930988:A:C	1.4255e-19	-2.20328	-1.31694	2.38148e-14	-2.20387	-1.31445
74931130	chr5:74931130:T:C	1.7176e-18	-0.71871	-0.312511	1.58782e-13	-1.3296	-0.291498
74931499	chr5:74931499:GC:G	3.42043e-19	-1.44011	-1.20486	4.15156e-14	-1.76073	-1.20183
74931610	chr5:74931610:C:G	9.19622e-19	-0.920123	-0.735818	9.02639e-14	-1.45507	-0.730818
74931678	chr5:74931678:C:T	4.08105e-19	-1.38603	-1.08235	4.92514e-14	-1.71091	-1.08077
74931919	chr5:74931919:A:G	2.83143e-19	-1.42166	-1.41229	3.38317e-14	-1.75406	-1.41317
74932005	chr5:74932005:T:A	2.49334e-18	-4.25965e-10	-0.658525	4.13413e-13	-4.25965e-10	-0.664181
74932052	chr5:74932052:A:G	1.42902e-18	-4.25965e-10	-1.21516	2.37888e-13	-4.25965e-10	-1.21683
74932119	chr5:74932119:C:T	1.24815e-18	-4.25965e-10	-1.35048	2.08137e-13	-4.25965e-10	-1.35043
74933862	chr5:74933862:T:C	1.19905e-18	-4.25965e-10	-1.39062	2.0006e-13	-4.25965e-10	-1.39001
74933873	chr5:74933873:C:T	1.07362e-18	-0.476646	-1.02447	9.99764e-14	-1.07696	-1.00674
74934107	chr5:74934107:T:C	1.16806e-18	-4.25965e-10	-1.4168	1.94753e-13	-4.25965e-10	-1.41689
74934693	chr5:74934693:A:G	1.61056e-18	-4.25965e-10	-1.09556	2.73353e-13	-4.25965e-10	-1.07786
74934718	chr5:74934718:T:C	6.81899e-19	-1.95502	-4.01506e-10	1.19823e-13	-1.90261	-4.01506e-10
74934759	chr5:74934759:C:A	3.06177e-19	-1.78831	-0.967434	4.41044e-14	-1.93276	-0.969312
74934934	chr5:74934934:T:C	1.97253e-18	-4.25965e-10	-0.892829	3.2552e-13	-4.25965e-10	-0.903205
74935136	chr5:74935136:T:C	1.5785e-18	-4.25965e-10	-1.11567	2.67815e-13	-4.25965e-10	-1.09833
74935288	chr5:74935288:T:C	1.30941e-18	-4.25965e-10	-1.30257	2.20371e-13	-4.25965e-10	-1.29332
74935347	chr5:74935347:G:A	2.24275e-18	-4.25965e-10	-0.764445	3.70823e-13	-4.25965e-10	-0.772904
74935359	chr5:74935359:T:C	2.75407e-18	-4.25965e-10	-0.559067	4.59763e-13	-4.25965e-10	-0.557916
74935489	chr5:74935489:A:G	1.40646e-18	-4.25965e-10	-1.23107	2.3239e-13	-4.25965e-10	-1.24021
74935592	chr5:74935592:G:A	1.98224e-19	-2.17914	-1.01137	3.18563e-14	-2.20492	-1.02247
74935692	chr5:74935692:A:G	1.58426e-18	-4.25965e-10	-1.11203	2.68813e-13	-4.25965e-10	-1.09461
74935697	chr5:74935697:A:G	1.58472e-18	-4.25965e-10	-1.11174	2.68899e-13	-4.25965e-10	-1.09429
74935730	chr5:74935730:C:A	1.17538e-18	-4.25965e-10	-1.41056	1.96807e-13	-4.25965e-10	-1.4064
74935935	chr5:74935935:G:A	1.25935e-18	-4.25965e-10	-1.34155	2.11321e-13	-4.25965e-10	-1.33525
74936185	chr5:74936185:A:G	1.61422e-18	-4.25965e-10	-1.0933	2.73673e-13	-4.25965e-10	-1.07669
74936286	chr5:74936286:A:G	1.60326e-18	-4.25965e-10	-1.10011	2.71766e-13	-4.25965e-10	-1.08369
74936384	chr5:74936384:T:C	1.29943e-18	-4.25965e-10	-1.31023	2.1491e-13	-4.25965e-10	-1.31841
74936462	chr5:74936462:G:A	1.64255e-18	-4.25965e-10	-1.0759	2.78352e-13	-4.25965e-10	-1.05974
74936517	chr5:74936517:C:T	1.70181e-18	-4.25965e-10	-1.04045	2.88611e-13	-4.25965e-10	-1.02355
74936551	chr5:74936551:T:C	1.61417e-18	-4.25965e-10	-1.09333	2.73475e-13	-4.25965e-10	-1.07742
74936567	chr5:74936567:C:T	1.19001e-18	-4.25965e-10	-1.39818	1.97213e-13	-4.25965e-10	-1.40434
74936629	chr5:74936629:C:T	1.55364e-18	-4.25965e-10	-1.13155	2.62975e-13	-4.25965e-10	-1.11657
74936717	chr5:74936717:G:A	1.71347e-18	-4.25965e-10	-1.03363	2.90933e-13	-4.25965e-10	-1.01554
74936900	chr5:74936900:T:C	1.60788e-18	-4.25965e-10	-1.09723	2.72335e-13	-4.25965e-10	-1.08159
74937026	chr5:74937026:G:A	1.70233e-18	-4.25965e-10	-1.04015	2.88909e-13	-4.25965e-10	-1.02252
74937293	chr5:74937293:C:T	3.71845e-18	-4.25965e-10	-0.25884	6.03644e-13	-4.25965e-10	-0.285643
74937506	chr5:74937506:C:G	1.33571e-18	-4.25965e-10	-1.28269	2.25248e-13	-4.25965e-10	-1.27142
74937573	chr5:74937573:G:A	2.27357e-19	-2.14292	-0.910461	3.61254e-14	-2.19435	-0.907279
74938975	chr5:74938975:AAAACAAAAC:A	1.40466e-18	-4.25965e-10	-1.23235	2.34265e-13	-4.25965e-10	-1.23218
74939157	chr5:74939157:A:C	1.23973e-18	-4.25965e-10	-1.35725	2.06722e-13	-4.25965e-10	-1.35725
74939643	chr5:74939643:G:GA	3.75874e-18	-4.25965e-10	-0.248063	6.12193e-13	-4.25965e-10	-0.27158
74939849	chr5:74939849:A:G	1.5551e-19	-2.06746	-1.36574	2.57791e-14	-2.07318	-1.36588
74939972	chr5:74939972:CAT:C	1.17702e-18	-4.25965e-10	-1.40917	1.96323e-13	-4.25965e-10	-1.40887
74940005	chr5:74940005:TTA:T	1.18419e-18	-4.25965e-10	-1.40309	1.98308e-13	-4.25965e-10	-1.3988
74940250	chr5:74940250:A:G	1.44944e-18	-4.25965e-10	-1.20097	2.40989e-13	-4.25965e-10	-1.20388
74940624	chr5:74940624:T:C	2.48481e-18	0.509126	-1.17108	2.04282e-13	-0.207183	-1.16194
74940727	chr5:74940727:A:C	1.30082e-18	-4.25965e-10	-1.30916	2.16189e-13	-4.25965e-10	-1.31248
74941548	chr5:74941548:T:A	1.63888e-18	-1.07813	-4.01506e-10	2.29473e-13	-1.25284	-4.01506e-10
74941631	chr5:74941631:AC:A	1.99941e-18	-4.25965e-10	-0.879298	3.30841e-13	-4.25965e-10	-0.886991
74942245	chr5:74942245:G:A	5.03076e-19	-1.17148	-1.08769	5.78036e-14	-1.53135	-1.10023
74942758	chr5:74942758:A:G	1.73008e-18	-4.25965e-10	-1.02398	2.83505e-13	-4.25965e-10	-1.0414
74943322	chr5:74943322:C:T	3.88793e-19	-1.21973	-1.29712	4.59189e-14	-1.56921	-1.29254
74943435	chr5:74943435:T:C	1.95329e-18	-4.25965e-10	-0.902631	3.22541e-13	-4.25965e-10	-0.912397
74943535	chr5:74943535:C:G	1.37455e-18	-4.25965e-10	-1.25402	2.29218e-13	-4.25965e-10	-1.25395
74943551	chr5:74943551:G:A	4.19799e-19	-1.3046	-1.13552	5.04953e-14	-1.64596	-1.12078
74943652	chr5:74943652:T:C	3.06107e-18	0.865745	-1.31913	2.32617e-13	0.0663083	-1.30554
74943951	chr5:74943951:G:A	1.86601e-18	-4.25965e-10	-0.948347	3.11862e-13	-4.25965e-10	-0.946067
74943959	chr5:74943959:A:G	4.06538e-19	-1.2372	-1.23503	4.85504e-14	-1.54787	-1.25815
74944121	chr5:74944121:A:G	1.82025e-19	-1.87931	-1.39645	3.09289e-14	-1.86075	-1.39618
74944406	chr5:74944406:G:A	5.30203e-19	-2.20664	-4.01506e-10	8.71034e-14	-2.22153	-4.01506e-10
74944719	chr5:74944719:G:A	1.38365e-19	-2.2182	-1.3318	2.42992e-14	-2.1844	-1.31379
74944735	chr5:74944735:A:G	4.42399e-19	-2.04502	-0.342676	6.75466e-14	-2.14939	-0.326417
74944746	chr5:74944746:T:TA	4.3646e-18	-4.25965e-10	-0.0986207	7.30424e-13	-4.25965e-10	-0.0950024
74945047	chr5:74945047:A:G	2.75906e-18	-4.25965e-10	-0.557258	4.64064e-13	-4.25965e-10	-0.548605
74945323	chr5:74945323:G:C	5.39887e-19	-2.18854	-4.01506e-10	9.25416e-14	-2.16097	-4.01506e-10
74946177	chr5:74946177:T:C	2.19548e-18	0.0395599	-0.825309	2.06518e-13	-0.548711	-0.809527
74946184	chr5:74946184:G:A	1.37465e-18	-4.25965e-10	-1.25395	2.30057e-13	-4.25965e-10	-1.2503
74946586	chr5:74946586:A:T	1.82869e-18	-4.25965e-10	-0.968548	3.07865e-13	-4.25965e-10	-0.958967
74947027	chr5:74947027:A:G	3.61787e-19	-2.06747	-0.521377	5.40927e-14	-2.18615	-0.511773
74947059	chr5:74947059:T:G	1.70242e-19	-2.13974	-1.20294	3.2069e-14	-2.03424	-1.1865
74947295	chr5:74947295:A:C	1.73479e-19	-1.94929	-1.37455	3.44128e-14	-1.78194	-1.36826
74948436	chr5:74948436:T:C	1.13116e-18	-0.60979	-0.839112	1.3507e-13	-0.954179	-0.828656
74948466	chr5:74948466:G:A	1.41397e-18	-4.25965e-10	-1.22575	2.36974e-13	-4.25965e-10	-1.22068
74948618	chr5:74948618:G:T	2.77225e-18	-4.25965e-10	-0.55249	4.65266e-13	-4.25965e-10	-0.546019
74948622	chr5:74948622:C:T	2.77225e-18	-4.25965e-10	-0.55249	4.65266e-13	-4.25965e-10	-0.546019
74948952	chr5:74948952:G:T	1.16818e-18	-4.25965e-10	-1.4167	1.9495e-13	-4.25965e-10	-1.41588
74949377	chr5:74949377:T:C	9.24612e-19	-1.65053	-4.01506e-10	1.62071e-13	-1.60059	-4.01506e-10
74949484	chr5:74949484:C:T	2.65393e-17	2.7791	-1.07261	3.93028e-12	2.64862	-1.06079
74949687	chr5:74949687:A:T	1.31757e-19	-2.18369	-1.41525	2.17952e-14	-2.1925	-1.41444
74950237	chr5:74950237:T:G	1.65998e-18	-4.25965e-10	-1.06534	2.75312e-13	-4.25965e-10	-1.07072
74951195	chr5:74951195:G:T	1.26532e-18	-4.25965e-10	-1.33682	2.11617e-13	-4.25965e-10	-1.33385
74951373	chr5:74951373:G:T	1.16767e-18	-4.25965e-10	-1.41714	1.94707e-13	-4.25965e-10	-1.41713
74951821	chr5:74951821:G:A	1.3073e-18	-4.25965e-10	-1.30419	2.18721e-13	-4.25965e-10	-1.30083
74952283	chr5:74952283:C:A	1.17595e-18	-4.25965e-10	-1.41008	1.95843e-13	-4.25965e-10	-1.41132
74952357	chr5:74952357:T:C	1.62987e-19	-2.21439	-1.17184	2.70202e-14	-2.21549	-1.17656
74952531	chr5:74952531:G:A	1.42995e-18	-4.25965e-10	-1.21451	2.39959e-13	-4.25965e-10	-1.20816
74953448	chr5:74953448:C:CGG	3.7773e-18	-4.25965e-10	-0.243137	6.32602e-13	-4.25965e-10	-0.238786
74953536	chr5:74953536:C:T	1.23596e-18	-4.25965e-10	-1.3603	2.06947e-13	-4.25965e-10	-1.35616
74953788	chr5:74953788:G:A	2.72123e-19	-1.67315	-1.2005	4.7029e-14	-1.63036	-1.2075
74953838	chr5:74953838:T:C	2.55911e-19	-2.16636	-0.768717	4.30548e-14	-2.18386	-0.742298
74954082	chr5:74954082:T:G	7.30554e-19	-0.861158	-1.02494	1.47589e-13	-0.680379	-1.01382
74954635	chr5:74954635:G:T	1.2288e-18	-4.25965e-10	-1.36611	2.05618e-13	-4.25965e-10	-1.36261
74954795	chr5:74954795:C:A	1.41293e-18	-4.25965e-10	-1.22649	2.33456e-13	-4.25965e-10	-1.23564
74955566	chr5:74955566:A:T	1.96976e-19	-2.16303	-1.03379	3.14946e-14	-2.2209	-1.01791
74955678	chr5:74955678:A:G	1.16892e-18	-4.25965e-10	-1.41606	1.94933e-13	-4.25965e-10	-1.41597
74956195	chr5:74956195:C:T	2.40838e-18	-4.25965e-10	-0.693192	4.04471e-13	-4.25965e-10	-0.686048
74956551	chr5:74956551:C:T	2.08178e-19	-2.1511	-0.990403	3.30393e-14	-2.21858	-0.972351
74956598	chr5:74956598:GATA:G	1.44073e-18	-4.25965e-10	-1.207	2.37861e-13	-4.25965e-10	-1.21694
74956702	chr5:74956702:T:C	2.23306e-18	-4.25965e-10	-0.768776	3.66174e-13	-4.25965e-10	-0.785519
74956986	chr5:74956986:G:A	1.57705e-18	-4.25965e-10	-1.11659	2.67443e-13	-4.25965e-10	-1.09972
74957476	chr5:74957476:T:C	8.09583e-19	-2.1473	0.363912	1.46015e-13	-2.08363	0.378709
74957723	chr5:74957723:G:A	1.72735e-18	-1.02556	-4.01506e-10	2.61867e-13	-1.12079	-4.01506e-10
74958039	chr5:74958039:G:T	2.07019e-19	-2.15687	-0.990223	3.29331e-14	-2.21948	-0.974672
74958266	chr5:74958266:G:A	2.00646e-19	-2.16486	-1.0135	3.20964e-14	-2.22092	-0.998962
74958504	chr5:74958504:A:C	2.69694e-19	-2.11968	-0.762936	4.49648e-14	-2.14671	-0.736037
74958513	chr5:74958513:T:C	7.2603e-18	-4.25965e-10	0.410272	1.16877e-12	-4.25965e-10	0.375075
74958677	chr5:74958677:A:C	2.70396e-19	-1.56769	-1.31233	5.88744e-14	-1.3092	-1.30402
74958830	chr5:74958830:A:G	1.17123e-18	-4.25965e-10	-1.41409	1.95092e-13	-4.25965e-10	-1.41516
74958836	chr5:74958836:T:C	1.17224e-18	-4.25965e-10	-1.41323	1.95239e-13	-4.25965e-10	-1.4144
74959245	chr5:74959245:A:C	5.22404e-19	-2.22146	-4.01506e-10	8.70983e-14	-2.22159	-4.01506e-10
74959926	chr5:74959926:C:T	2.49176e-19	-2.06984	-0.89191	4.04591e-14	-2.10697	-0.881368
74960043	chr5:74960043:G:A	3.25214e-18	-4.25965e-10	-0.392835	5.47095e-13	-4.25965e-10	-0.384006
74960089	chr5:74960089:G:A	2.24891e-19	-2.09702	-0.96727	3.63277e-14	-2.14118	-0.954872
74960242	chr5:74960242:C:T	1.42119e-18	-4.25965e-10	-1.22066	2.34838e-13	-4.25965e-10	-1.22973
74960375	chr5:74960375:C:T	1.18391e-18	-1.40333	-4.01506e-10	1.91376e-13	-1.43439	-4.01506e-10
74960556	chr5:74960556:T:A	1.77682e-19	-2.03083	-1.26908	2.85778e-14	-2.07095	-1.26505
74960702	chr5:74960702:C:T	8.46795e-18	1.93841	-1.37427	1.32493e-12	1.8719	-1.37141
74960768	chr5:74960768:T:C	1.51811e-19	-2.22221	-1.23505	2.53887e-14	-2.20914	-1.24518
74961093	chr5:74961093:G:A	3.00294e-18	-4.25965e-10	-0.472557	5.05234e-13	-4.25965e-10	-0.463606
74961415	chr5:74961415:C:T	1.17263e-18	-4.25965e-10	-1.4129	1.95314e-13	-4.25965e-10	-1.41402
74961561	chr5:74961561:C:A	1.03008e-17	2.15155	-1.39148	1.61584e-12	2.08914	-1.39016
74961602	chr5:74961602:G:A	4.34749e-18	-4.25965e-10	-0.102549	7.42752e-13	-4.25965e-10	-0.0782663
74961869	chr5:74961869:T:C	1.31279e-18	-4.25965e-10	-1.3	2.18209e-13	-4.25965e-10	-1.30317
74962160	chr5:74962160:A:G	2.41165e-19	-2.20458	-0.78984	4.31646e-14	-2.14355	-0.780057
74962263	chr5:74962263:A:G	3.36616e-18	-4.25965e-10	-0.358376	5.54092e-13	-4.25965e-10	-0.371298
74962360	chr5:74962360:AGGAGAT:A	2.25369e-19	-2.20896	-0.853206	4.01328e-14	-2.1528	-0.843629
74962633	chr5:74962633:G:A	4.39084e-19	-2.22227	-0.172947	7.54958e-14	-2.19944	-0.165115
74962739	chr5:74962739:T:C	1.1033e-18	-0.90298	-0.570863	1.29234e-13	-1.25951	-0.56749
74962876	chr5:74962876:A:G	1.18544e-18	-1.40204	-4.01506e-10	2.47438e-13	-1.17747	-4.01506e-10
74963058	chr5:74963058:A:G	2.16343e-19	-2.18414	-0.918903	3.54279e-14	-2.19288	-0.92825
74963836	chr5:74963836:A:T	5.84503e-19	-2.10914	-4.01506e-10	9.51773e-14	-2.13289	-4.01506e-10
74963874	chr5:74963874:G:A	6.17248e-18	1.65896	-1.41101	9.77077e-13	1.60748	-1.41154
74964200	chr5:74964200:A:G	1.5292e-19	-2.20653	-1.24346	2.62937e-14	-2.18344	-1.23585
74964713	chr5:74964713:T:C	2.48386e-18	-4.25965e-10	-0.662336	4.16233e-13	-4.25965e-10	-0.657383
74965594	chr5:74965594:CT:C	7.28198e-18	1.82817	-1.41492	1.14612e-12	1.77029	-1.41478
74966306	chr5:74966306:C:T	1.41326e-19	-2.11184	-1.41699	2.37791e-14	-2.10268	-1.41714
74966337	chr5:74966337:A:G	1.28288e-18	-0.607371	-0.715674	1.48275e-13	-0.981128	-0.70843
74966452	chr5:74966452:T:C	5.6798e-19	-2.13782	-4.01506e-10	9.27848e-14	-2.15834	-4.01506e-10
74966519	chr5:74966519:A:T	1.16881e-18	-4.25965e-10	-1.41616	1.94981e-13	-4.25965e-10	-1.41573
74966825	chr5:74966825:G:A	5.5068e-19	-0.763171	-1.40558	7.49255e-14	-0.96857	-1.40356
74966840	chr5:74966840:ACTAC:A	2.38437e-19	-1.65226	-1.35354	4.22541e-14	-1.58488	-1.36005
74967031	chr5:74967031:A:G	1.27731e-18	-4.25965e-10	-1.32739	2.13968e-13	-4.25965e-10	-1.3228
74967155	chr5:74967155:T:C	1.67901e-19	-2.13171	-1.22482	2.68028e-14	-2.17458	-1.22555
74967551	chr5:74967551:A:AAATC	3.53224e-18	-4.25965e-10	-0.310217	5.86135e-13	-4.25965e-10	-0.315077
74967604	chr5:74967604:T:C	3.5293e-18	-4.25965e-10	-0.311048	5.85624e-13	-4.25965e-10	-0.31595
74967630	chr5:74967630:T:C	1.38522e-17	2.21871	-1.16241	2.24488e-12	2.17764	-1.14986
74968350	chr5:74968350:C:T	1.28167e-19	-2.21232	-1.41426	2.18189e-14	-2.19303	-1.41282
74968456	chr5:74968456:C:T	8.33206e-19	-0.79374	-0.960883	9.85946e-14	-1.14465	-0.952959
74968482	chr5:74968482:G:A	1.84942e-18	-4.25965e-10	-0.957278	3.10023e-13	-4.25965e-10	-0.951981
74968519	chr5:74968519:T:A	7.29967e-18	1.81179	-1.39611	1.14007e-12	1.74547	-1.39525
74968735	chr5:74968735:T:C	1.76389e-18	-0.229996	-0.774629	2.28698e-13	-0.477592	-0.778635
74969135	chr5:74969135:G:A	1.90614e-19	-1.81537	-1.41428	3.33842e-14	-1.76538	-1.41517
74969205	chr5:74969205:G:A	1.26894e-18	-4.25965e-10	-1.33397	2.10454e-13	-4.25965e-10	-1.33936
74969695	chr5:74969695:C:T	1.54581e-18	-0.43379	-0.702812	1.55247e-13	-0.958393	-0.685217
74970468	chr5:74970468:A:T	1.27932e-19	-2.22114	-1.40727	2.13758e-14	-2.21879	-1.40758
74970518	chr5:74970518:A:G	9.29166e-19	-0.590315	-1.0553	1.2668e-13	-0.796079	-1.05088
74970665	chr5:74970665:C:G	1.18267e-18	-4.25965e-10	-1.40437	1.9824e-13	-4.25965e-10	-1.39915
74970906	chr5:74970906:T:C	3.14911e-19	-2.02296	-0.704648	5.44138e-14	-1.97534	-0.71667
74970963	chr5:74970963:T:C	6.47535e-19	-2.00673	-4.01506e-10	1.06374e-13	-2.02167	-4.01506e-10
74971309	chr5:74971309:G:A	1.05353e-18	-0.45288	-1.06712	1.29656e-13	-0.760846	-1.0629
74971430	chr5:74971430:A:G	1.53209e-18	-4.25965e-10	-1.14552	2.51955e-13	-4.25965e-10	-1.15938
74972349	chr5:74972349:T:TG	1.811e-19	-2.17391	-1.10695	2.93069e-14	-2.20259	-1.10822
74972502	chr5:74972502:G:A	1.52375e-19	-2.16207	-1.29149	2.41929e-14	-2.21164	-1.29094
74973478	chr5:74973478:G:A	1.16957e-18	-4.25965e-10	-1.41551	1.95431e-13	-4.25965e-10	-1.41342
74973737	chr5:74973737:A:T	8.32699e-19	-0.764973	-0.990259	1.15766e-13	-0.94951	-0.987546
74973899	chr5:74973899:C:A	1.29023e-19	-2.21906	-1.40085	2.14642e-14	-2.22091	-1.40133
74975200	chr5:74975200:C:T	1.55548e-19	-2.17991	-1.25304	2.65722e-14	-2.14852	-1.26024
74975466	chr5:74975466:A:G	2.43974e-19	-1.94661	-1.03623	4.25291e-14	-1.89234	-1.0461
74976495	chr5:74976495:C:T	1.25152e-18	-4.25965e-10	-1.34779	2.07509e-13	-4.25965e-10	-1.35345
74976778	chr5:74976778:G:T	1.38523e-17	2.4734	-1.41709	2.15227e-12	2.40275	-1.4171
74977433	chr5:74977433:A:T	1.43762e-19	-2.18984	-1.32191	2.45532e-14	-2.16183	-1.32596
74977516	chr5:74977516:A:G	1.00099e-18	-0.378924	-1.19223	9.93569e-14	-0.905928	-1.18398
74977603	chr5:74977603:C:T	2.26591e-18	-4.25965e-10	-0.75417	3.84349e-13	-4.25965e-10	-0.737078
74977666	chr5:74977666:C:A	1.1073e-18	-1.47023	-4.01506e-10	1.93487e-13	-1.42342	-4.01506e-10
74977870	chr5:74977870:C:T	1.30275e-19	-2.22227	-1.38799	2.19299e-14	-2.21244	-1.38834
74978222	chr5:74978222:C:T	1.19442e-18	-4.25965e-10	-1.39449	1.99497e-13	-4.25965e-10	-1.39283
74978741	chr5:74978741:C:G	1.2318e-18	-4.25965e-10	-1.36367	2.04511e-13	-4.25965e-10	-1.368
74978850	chr5:74978850:G:A	1.39865e-18	-0.510292	-0.72635	1.48877e-13	-0.953403	-0.732106
74978893	chr5:74978893:A:T	2.21845e-19	-2.1905	-0.887423	3.63908e-14	-2.21257	-0.881737
74979453	chr5:74979453:A:G	1.89052e-19	-2.03467	-1.20321	2.96762e-14	-2.09749	-1.20079
74979770	chr5:74979770:G:A	1.34932e-19	-2.16511	-1.41002	2.33335e-14	-2.12777	-1.41097
74979845	chr5:74979845:G:A	9.06459e-18	2.03926	-1.40703	1.41503e-12	1.97288	-1.40661
74980199	chr5:74980199:A:G	1.52254e-19	-2.18873	-1.26563	2.65502e-14	-2.13971	-1.26988
74980435	chr5:74980435:AATCCTG:A	2.5128e-18	-4.25965e-10	-0.65075	4.23984e-13	-4.25965e-10	-0.638932
74980580	chr5:74980580:T:A	7.74647e-19	-1.8275	-4.01506e-10	1.42839e-13	-1.72691	-4.01506e-10
74980733	chr5:74980733:C:A	1.40764e-18	-4.25965e-10	-1.23024	2.3646e-13	-4.25965e-10	-1.22285
74981084	chr5:74981084:G:C	9.65056e-19	-0.194158	-1.41356	1.32399e-13	-0.389978	-1.41283
74981483	chr5:74981483:T:C	3.40743e-19	-1.44568	-1.2031	5.91408e-14	-1.39602	-1.21269
74981484	chr5:74981484:A:C	1.3125e-18	-4.25965e-10	-1.30021	2.20725e-13	-4.25965e-10	-1.29171
74981498	chr5:74981498:C:T	1.2267e-18	-4.25965e-10	-1.36782	2.03862e-13	-4.25965e-10	-1.37118
74981963	chr5:74981963:A:T	1.12753e-17	2.25509	-1.40462	1.74954e-12	2.18296	-1.40448
74983003	chr5:74983003:T:C	2.68822e-18	-4.25965e-10	-0.58327	4.57283e-13	-4.25965e-10	-0.563326
74984468	chr5:74984468:C:G	1.17039e-18	-4.25965e-10	-1.41481	1.95212e-13	-4.25965e-10	-1.41454
74984471	chr5:74984471:G:A	3.17593e-19	-1.81602	-0.903114	5.80164e-14	-1.70237	-0.925534
74984949	chr5:74984949:G:A	1.20402e-18	-4.25965e-10	-1.38649	2.0007e-13	-4.25965e-10	-1.38996
74985098	chr5:74985098:G:A	6.12753e-19	-2.06194	-4.01506e-10	1.16129e-13	-1.93393	-4.01506e-10
74985168	chr5:74985168:G:A	1.19707e-18	-1.39227	-4.01506e-10	1.80649e-13	-1.49207	-4.01506e-10
74985456	chr5:74985456:T:C	2.70808e-19	-1.88205	-0.996438	4.90737e-14	-1.78076	-1.01454
74985662	chr5:74985662:T:C	1.32249e-18	-4.25965e-10	-1.29263	2.20512e-13	-4.25965e-10	-1.29267
74985780	chr5:74985780:G:C	2.50095e-19	-1.84088	-1.11718	4.77418e-14	-1.69953	-1.12329
74985818	chr5:74985818:C:T	2.16229e-19	-2.22178	-0.881785	3.68105e-14	-2.21179	-0.871053
74985899	chr5:74985899:T:C	1.25931e-17	2.37388	-1.41288	1.99036e-12	2.31995	-1.41251
74985922	chr5:74985922:G:A	1.9394e-18	-4.25965e-10	-0.90977	3.24596e-13	-4.25965e-10	-0.906046
74985942	chr5:74985942:C:T	1.23645e-18	-4.25965e-10	-1.3599	2.05914e-13	-4.25965e-10	-1.36117
74985966	chr5:74985966:C:T	8.76691e-19	-0.444447	-1.2593	1.14045e-13	-0.683724	-1.26831
74986197	chr5:74986197:A:T	3.07359e-19	-1.68046	-1.07143	5.97263e-14	-1.51974	-1.07911
74986596	chr5:74986596:T:C	1.33578e-18	-4.25965e-10	-1.28263	2.22124e-13	-4.25965e-10	-1.28539
74987140	chr5:74987140:G:A	2.49802e-18	-4.25965e-10	-0.656648	3.92395e-13	-4.25965e-10	-0.716359
74987376	chr5:74987376:T:C	3.42552e-19	-1.63873	-1.00475	6.60671e-14	-1.49053	-1.00743
74987733	chr5:74987733:G:A	1.67418e-18	-4.25965e-10	-1.05683	2.82263e-13	-4.25965e-10	-1.04579
74987748	chr5:74987748:T:C	2.57376e-18	-4.25965e-10	-0.626779	4.21094e-13	-4.25965e-10	-0.645772
74987851	chr5:74987851:C:T	2.34881e-19	-1.6145	-1.40633	4.35284e-14	-1.51022	-1.405
74987903	chr5:74987903:A:G	1.85729e-18	-4.25965e-10	-0.953028	3.09434e-13	-4.25965e-10	-0.953882
74987979	chr5:74987979:T:C	1.17891e-18	-4.25965e-10	-1.40755	1.96827e-13	-4.25965e-10	-1.4063
74988042	chr5:74988042:C:T	1.83921e-18	-4.25965e-10	-0.962812	3.04184e-13	-4.25965e-10	-0.970994
74988149	chr5:74988149:G:A	2.44732e-18	-4.25965e-10	-0.677153	4.17526e-13	-4.25965e-10	-0.65428
74988634	chr5:74988634:A:G	2.39375e-19	-1.64738	-1.35449	4.23535e-14	-1.58917	-1.35341
74988684	chr5:74988684:C:T	1.17921e-18	-4.25965e-10	-1.4073	1.96388e-13	-4.25965e-10	-1.40853
74989238	chr5:74989238:C:T	1.95905e-19	-2.00436	-1.19792	3.25667e-14	-2.00208	-1.20325
74989393	chr5:74989393:G:A	5.74103e-17	3.37739	-0.899315	9.16194e-12	3.32622	-0.892031
74990009	chr5:74990009:G:A	3.46876e-19	-1.60528	-1.02565	6.43505e-14	-1.49858	-1.02571
74990301	chr5:74990301:C:T	1.30634e-18	-4.25965e-10	-1.30492	2.20086e-13	-4.25965e-10	-1.29461
74990488	chr5:74990488:G:T	1.19834e-18	-4.25965e-10	-1.39121	2.00365e-13	-4.25965e-10	-1.38849
74990557	chr5:74990557:T:C	2.40769e-19	-1.66432	-1.33174	4.44872e-14	-1.56294	-1.33048
74990603	chr5:74990603:T:C	8.81118e-19	-0.343778	-1.35493	1.09179e-13	-0.640294	-1.35534
74990623	chr5:74990623:C:T	2.10898e-19	-1.82161	-1.30692	3.91745e-14	-1.70899	-1.31161
74990895	chr5:74990895:C:T	1.46136e-18	-0.00214311	-1.19064	1.84977e-13	-0.27215	-1.19625
74990909	chr5:74990909:A:G	2.3161e-19	-1.69271	-1.34214	4.08735e-14	-1.63633	-1.34182
74990931	chr5:74990931:A:T	1.43922e-18	-4.25965e-10	-1.20804	2.40601e-13	-4.25965e-10	-1.20549
74991030	chr5:74991030:T:C	2.138e-19	-1.85836	-1.2565	4.25473e-14	-1.68024	-1.25777
74991500	chr5:74991500:A:G	9.16291e-19	-0.408506	-1.25106	1.14192e-13	-0.701928	-1.24882
74991581	chr5:74991581:G:A	1.40102e-19	-2.21473	-1.3228	2.36946e-14	-2.19479	-1.32859
74991786	chr5:74991786:A:G	2.00807e-19	-1.89189	-1.28567	3.72005e-14	-1.77969	-1.29262
74991820	chr5:74991820:C:T	5.2254e-18	-4.25965e-10	0.0813826	8.45548e-13	-4.25965e-10	0.0513575
74991862	chr5:74991862:G:A	3.98273e-18	-4.25965e-10	-0.190181	6.46564e-13	-4.25965e-10	-0.216955
74991917	chr5:74991917:T:C	4.19872e-19	-1.22397	-1.21598	5.38829e-14	-1.48844	-1.21337
74991988	chr5:74991988:C:T	7.61259e-19	-0.850955	-0.993975	9.64009e-14	-1.11965	-1.00047
74992071	chr5:74992071:T:A	2.32279e-19	-1.67227	-1.35969	4.28963e-14	-1.57162	-1.35822
74992141	chr5:74992141:C:T	2.41849e-18	-4.25965e-10	-0.689005	4.07183e-13	-4.25965e-10	-0.679365
74992874	chr5:74992874:C:A	8.30443e-19	-0.793428	-0.964516	1.0436e-13	-1.0697	-0.971081
74992898	chr5:74992898:C:T	5.25983e-18	-4.25965e-10	0.0879497	8.50806e-13	-4.25965e-10	0.0575558
74992942	chr5:74992942:C:T	8.65033e-19	-0.358003	-1.35913	1.07146e-13	-0.655214	-1.35923
74993025	chr5:74993025:A:T	1.21274e-18	-4.25965e-10	-1.37927	2.01715e-13	-4.25965e-10	-1.38177
74993059	chr5:74993059:A:G	1.17298e-18	-4.25965e-10	-1.4126	1.95266e-13	-4.25965e-10	-1.41427
74993148	chr5:74993148:A:G	2.29264e-19	-1.68915	-1.35588	4.22842e-14	-1.58984	-1.35437
74993358	chr5:74993358:C:G	8.6644e-19	-0.348046	-1.36747	1.07431e-13	-0.644	-1.36778
74993451	chr5:74993451:T:C	8.03907e-17	3.48751	-0.672762	1.29105e-11	3.43791	-0.660738
74994251	chr5:74994251:A:T	3.21723e-19	-1.49989	-1.20632	5.85843e-14	-1.4056	-1.21256
74994694	chr5:74994694:T:C	1.05471e-18	-0.453924	-1.06495	1.32291e-13	-0.741458	-1.06216
74995127	chr5:74995127:G:C	5.52089e-19	-0.990091	-1.1761	7.21058e-14	-1.23495	-1.17554
74995447	chr5:74995447:G:A	1.37786e-18	-4.25965e-10	-1.25162	2.32667e-13	-4.25965e-10	-1.23902
74996146	chr5:74996146:T:C	4.33275e-19	-1.14852	-1.26001	5.60798e-14	-1.40317	-1.25869
74996539	chr5:74996539:A:G	2.13336e-18	-4.25965e-10	-0.814448	3.48832e-13	-4.25965e-10	-0.834037
74996588	chr5:74996588:T:C	1.73929e-18	-4.25965e-10	-1.01867	2.924e-13	-4.25965e-10	-1.0105
74996658	chr5:74996658:A:C	2.94963e-19	-1.3953	-1.39776	3.82434e-14	-1.64969	-1.39497
74996794	chr5:74996794:A:G	4.46026e-19	-1.10867	-1.27085	5.89982e-14	-1.34132	-1.2698
74996994	chr5:74996994:A:T	5.49042e-18	-4.25965e-10	0.130857	9.04062e-13	-4.25965e-10	0.11827
74997191	chr5:74997191:C:T	5.30255e-19	-2.20654	-4.01506e-10	9.01279e-14	-2.1874	-4.01506e-10
74997343	chr5:74997343:A:T	1.87589e-19	-1.9024	-1.34326	3.47551e-14	-1.79194	-1.34836
74997403	chr5:74997403:G:A	4.33877e-19	-1.14586	-1.26128	5.77298e-14	-1.372	-1.26086
74997442	chr5:74997442:CA:C	4.54701e-19	-1.11636	-1.2439	6.02961e-14	-1.3459	-1.24346
74998155	chr5:74998155:G:A	1.1696e-18	-4.25965e-10	-1.41548	1.95018e-13	-4.25965e-10	-1.41554
74998277	chr5:74998277:T:A	3.0251e-18	-0.992761	0.527557	5.26893e-13	-0.923972	0.502342
74998301	chr5:74998301:A:G	7.01978e-19	-0.701421	-1.22458	1.25534e-13	-0.629054	-1.227
74998559	chr5:74998559:T:C	1.26836e-18	-4.25965e-10	-1.33442	2.10256e-13	-4.25965e-10	-1.3403
74998788	chr5:74998788:T:C	1.89954e-19	-1.88973	-1.34339	3.52274e-14	-1.77828	-1.34852
74999932	chr5:74999932:A:C	7.52177e-19	-0.611467	-1.24546	9.43527e-14	-0.898947	-1.24264
74999941	chr5:74999941:G:C	6.41242e-18	-0.835732	1.12182	1.14623e-12	-0.751716	1.10732
75000546	chr5:75000546:T:C	2.38665e-18	-4.25965e-10	-0.702256	3.9204e-13	-4.25965e-10	-0.717263
75000817	chr5:75000817:A:G	1.21812e-18	-4.25965e-10	-1.37484	2.02643e-13	-4.25965e-10	-1.37718
75000881	chr5:75000881:C:T	1.1745e-18	-4.25965e-10	-1.4113	1.95873e-13	-4.25965e-10	-1.41116
75001205	chr5:75001205:C:A	3.85373e-19	-1.45077	-1.07493	6.97104e-14	-1.36931	-1.07496
75001716	chr5:75001716:CTTG:C	4.02259e-19	-1.54324	-0.939564	7.18604e-14	-1.46485	-0.949052
75002308	chr5:75002308:G:C	2.10168e-18	0.524176	-1.35359	2.30161e-13	0.106126	-1.35597
75002361	chr5:75002361:G:A	1.32363e-19	-2.22229	-1.37206	2.23721e-14	-2.21198	-1.36884
75002811	chr5:75002811:G:A	2.65056e-18	0.789086	-1.38646	4.46597e-13	0.800965	-1.38794
75002840	chr5:75002840:T:G	2.013e-19	-2.08264	-1.09247	3.25934e-14	-2.10268	-1.10184
75002848	chr5:75002848:T:C	1.37153e-18	-0.201917	-1.0543	2.47837e-13	-0.116904	-1.05895
75002907	chr5:75002907:T:C	9.80005e-18	1.62272	-0.912478	1.61559e-12	1.6187	-0.919865
75002992	chr5:75002992:C:T	1.58591e-19	-2.00012	-1.41345	2.54099e-14	-2.03982	-1.41368
75003052	chr5:75003052:C:T	6.35158e-19	-2.02603	-4.01506e-10	1.27255e-13	-1.84244	-4.01506e-10
75003121	chr5:75003121:G:A	9.21848e-17	4.03104	-1.07939	1.16172e-11	3.73023	-1.05861
75003492	chr5:75003492:C:T	5.90206e-19	-0.689503	-1.40993	1.11151e-13	-0.569877	-1.40786
75004002	chr5:75004002:A:G	1.24125e-18	-4.25965e-10	-1.35603	2.06015e-13	-4.25965e-10	-1.36068
75004359	chr5:75004359:G:A	1.81251e-17	1.81694	-0.491792	1.97192e-12	1.36881	-0.470668
75004933	chr5:75004933:C:A	1.74772e-18	0.0448069	-1.05865	3.6375e-13	0.252144	-1.0443
75005409	chr5:75005409:T:C	1.94161e-17	1.81329	-0.419332	2.02551e-12	1.31928	-0.394329
75005496	chr5:75005496:G:A	9.03636e-19	-0.445211	-1.22827	1.93519e-13	-0.194016	-1.22923
75006027	chr5:75006027:A:C	1.71315e-18	0.0672701	-1.10109	3.56262e-13	0.275274	-1.08823
75006163	chr5:75006163:G:C	1.20303e-18	-4.25965e-10	-1.3873	2.00217e-13	-4.25965e-10	-1.38922
75006184	chr5:75006184:G:A	1.68424e-18	0.0750742	-1.12591	3.50501e-13	0.283961	-1.11323
75006244	chr5:75006244:AC:A	2.87414e-18	-4.25965e-10	-0.516394	4.9076e-13	-4.25965e-10	-0.492673
75006416	chr5:75006416:T:C	1.10463e-17	1.17513	-0.345182	1.23792e-12	0.75429	-0.321732
75006580	chr5:75006580:A:C	1.3589e-18	-4.25965e-10	-1.26547	2.25897e-13	-4.25965e-10	-1.26855
75007271	chr5:75007271:A:C	3.3647e-19	-2.15068	-0.510714	6.67993e-14	-1.99331	-0.493622
75007294	chr5:75007294:A:G	1.97271e-18	0.151838	-1.04458	4.1372e-13	0.366512	-1.02995
75007386	chr5:75007386:G:A	1.18069e-18	-4.25965e-10	-1.40605	1.97934e-13	-4.25965e-10	-1.40069
75007441	chr5:75007441:A:C	3.06297e-18	-4.25965e-10	-0.452764	5.00908e-13	-4.25965e-10	-0.472206
75007736	chr5:75007736:G:C	2.20734e-17	2.122	-0.599772	2.40288e-12	1.67429	-0.578489
75007972	chr5:75007972:C:T	1.41511e-18	-0.14482	-1.08012	2.88821e-13	0.0449629	-1.06779
75007995	chr5:75007995:C:G	1.17564e-18	-4.25965e-10	-1.41034	1.95899e-13	-4.25965e-10	-1.41103
75008041	chr5:75008041:T:C	1.91012e-18	0.0991148	-1.0241	4.0043e-13	0.313163	-1.00925
75008334	chr5:75008334:G:A	2.64625e-18	-4.25965e-10	-0.599006	4.55827e-13	-4.25965e-10	-0.566514
75008610	chr5:75008610:C:T	5.82349e-19	-1.65325	-0.459581	7.97853e-14	-1.86187	-0.447418
75008777	chr5:75008777:A:G	4.27426e-18	-4.25965e-10	-0.119536	6.93769e-13	-4.25965e-10	-0.146489
75009068	chr5:75009068:T:C	1.38395e-18	-4.25965e-10	-1.24721	2.3239e-13	-4.25965e-10	-1.24021
75009745	chr5:75009745:G:A	1.00919e-17	0.348348	0.391237	1.31269e-12	0.0633809	0.427824
75009930	chr5:75009930:T:C	2.67655e-18	-4.25965e-10	-0.587618	4.52412e-13	-4.25965e-10	-0.574035
75009963	chr5:75009963:G:C	1.45374e-18	-4.25965e-10	-1.19801	2.45553e-13	-4.25965e-10	-1.18512
75009979	chr5:75009979:G:A	6.7702e-19	-1.57165	-0.390555	9.10072e-14	-1.79966	-0.378026
75009991	chr5:75009991:T:G	1.79536e-18	-4.25965e-10	-0.986943	2.9991e-13	-4.25965e-10	-0.985146
75010142	chr5:75010142:A:G	7.11747e-18	1.19491	-0.80451	7.41609e-13	0.704553	-0.784358
75010395	chr5:75010395:A:C	1.31001e-18	-4.25965e-10	-1.30211	2.21392e-13	-4.25965e-10	-1.28869
75010609	chr5:75010609:T:C	1.8018e-17	0.352542	0.966682	2.35295e-12	0.0602451	1.01455
75010614	chr5:75010614:G:A	3.80492e-18	-4.25965e-10	-0.235852	6.30899e-13	-4.25965e-10	-0.241482
75011656	chr5:75011656:T:C	2.82893e-17	1.90611	-0.135772	2.84585e-12	1.35528	-0.0902864
75011687	chr5:75011687:G:A	3.2206e-18	-4.25965e-10	-0.402581	5.27279e-13	-4.25965e-10	-0.420898
75011712	chr5:75011712:C:T	1.81571e-18	0.129473	-1.10514	3.79096e-13	0.342715	-1.09355
75011853	chr5:75011853:T:C	2.69248e-17	1.86854	-0.147639	2.69619e-12	1.32677	-0.1158
75011867	chr5:75011867:C:A	1.69088e-18	0.0581133	-1.10501	3.51497e-13	0.266616	-1.09304
75012020	chr5:75012020:T:C	1.98912e-18	0.42701	-1.31147	2.95378e-13	0.312012	-1.31238
75012033	chr5:75012033:G:A	1.4407e-18	-4.25965e-10	-1.20702	2.42314e-13	-4.25965e-10	-1.19839
75013736	chr5:75013736:C:T	9.28911e-19	-0.441742	-1.20415	1.44411e-13	-0.509317	-1.20664
75013855	chr5:75013855:G:A	1.62553e-18	-4.25965e-10	-1.08631	2.75291e-13	-4.25965e-10	-1.0708
75014089	chr5:75014089:G:A	1.24559e-18	-4.25965e-10	-1.35254	2.08859e-13	-4.25965e-10	-1.34697
75014091	chr5:75014091:C:T	5.40011e-19	-2.18831	-4.01506e-10	9.02863e-14	-2.18564	-4.01506e-10
75014140	chr5:75014140:C:T	1.61028e-18	-4.25965e-10	-1.09574	2.72001e-13	-4.25965e-10	-1.08282
75014536	chr5:75014536:A:G	1.75331e-18	0.070796	-1.08144	3.65265e-13	0.280725	-1.06873
75014579	chr5:75014579:A:C	3.71638e-17	2.14028	-0.0970883	4.1022e-12	1.68314	-0.0524933
75015337	chr5:75015337:C:T	2.13625e-17	0.36439	1.1251	2.79604e-12	0.07353	1.1738
75015382	chr5:75015382:C:T	1.71489e-18	0.0716909	-1.10449	3.56877e-13	0.280066	-1.0913
75015393	chr5:75015393:C:T	1.59738e-18	-4.25965e-10	-1.10378	2.6909e-13	-4.25965e-10	-1.09358
75016657	chr5:75016657:G:C	7.3197e-19	-1.88416	-4.01506e-10	1.21135e-13	-1.89172	-4.01506e-10
75016662	chr5:75016662:T:C	5.77091e-17	2.69332	-0.210055	5.59138e-12	2.11801	-0.177654
75016876	chr5:75016876:G:A	2.37311e-17	1.17384	0.420798	2.78046e-12	0.782144	0.459599
75016877	chr5:75016877:A:C	2.53569e-17	1.2151	0.445806	2.96383e-12	0.821019	0.484589
75016921	chr5:75016921:G:A	1.05061e-18	-1.00847	-0.514306	1.25833e-13	-1.35041	-0.503263
75016949	chr5:75016949:C:T	1.99326e-18	-4.25965e-10	-0.882374	3.34681e-13	-4.25965e-10	-0.87545
75017026	chr5:75017026:A:G	1.83755e-18	-4.25965e-10	-0.963715	3.06898e-13	-4.25965e-10	-0.962111
75017063	chr5:75017063:A:G	7.79019e-19	-0.61699	-1.20488	1.21736e-13	-0.679928	-1.20685
75017236	chr5:75017236:AC:A	7.05665e-19	-1.92076	-4.01506e-10	1.14154e-13	-1.95108	-4.01506e-10
75017558	chr5:75017558:G:A	7.9268e-19	-1.94616	0.141679	1.33883e-13	-1.93262	0.140962
75017719	chr5:75017719:T:G	1.18529e-18	-4.25965e-10	-1.40216	1.96995e-13	-4.25965e-10	-1.40545
75017922	chr5:75017922:C:A	5.31734e-19	-0.818862	-1.3849	1.10597e-13	-0.596028	-1.38671
75017976	chr5:75017976:C:T	3.91104e-17	0.646587	1.44765	5.00975e-12	0.3277	1.50281
75018078	chr5:75018078:T:C	4.43956e-18	-4.25965e-10	-0.0815931	7.20434e-13	-4.25965e-10	-0.108774
75018166	chr5:75018166:G:T	7.86976e-19	-0.710647	-1.10106	1.23431e-13	-0.77125	-1.1017
75018561	chr5:75018561:C:T	1.17584e-18	-0.247999	-1.16216	2.40323e-13	-0.0547474	-1.1519
75018833	chr5:75018833:A:G	1.61757e-18	-2.09898	1.00775	3.26823e-13	-1.9409	1.04169
75019059	chr5:75019059:T:C	8.24579e-17	2.75332	0.0868185	8.69854e-12	2.24841	0.133874
75019513	chr5:75019513:G:A	8.21426e-19	-0.712507	-1.05635	1.6515e-13	-0.539343	-1.04243
75020395	chr5:75020395:G:A	3.39e-18	-4.25965e-10	-0.351318	5.63826e-13	-4.25965e-10	-0.353883
75020860	chr5:75020860:A:G	4.43484e-19	-1.05607	-1.32918	6.86566e-14	-1.13245	-1.32706
75021215	chr5:75021215:T:C	3.7834e-18	-4.25965e-10	-0.241525	6.40926e-13	-4.25965e-10	-0.225714
75021555	chr5:75021555:T:C	1.59736e-19	-2.19265	-1.21373	2.83185e-14	-2.12545	-1.21967
75021761	chr5:75021761:C:T	1.09938e-17	-4.25965e-10	0.825183	1.84754e-12	-4.25965e-10	0.832985
75022591	chr5:75022591:C:T	1.76774e-18	-4.25965e-10	-1.00245	3.0333e-13	-4.25965e-10	-0.973806
75022657	chr5:75022657:G:C	1.92191e-18	-4.25965e-10	-0.91883	3.30691e-13	-4.25965e-10	-0.887443
75023251	chr5:75023251:A:G	4.44153e-19	-1.01443	-1.3693	9.11796e-14	-0.803552	-1.37225
75023500	chr5:75023500:C:A	3.36167e-18	0.111117	-0.470829	5.19815e-13	0.0145182	-0.449673
75023706	chr5:75023706:A:G	4.34287e-19	-1.03667	-1.36953	8.89012e-14	-0.828619	-1.37248
75024672	chr5:75024672:G:A	3.79437e-19	-1.159	-1.38221	7.76125e-14	-0.952435	-1.38446
75024906	chr5:75024906:G:A	1.87378e-18	-0.944189	-4.01506e-10	3.08876e-13	-0.95569	-4.01506e-10
75024985	chr5:75024985:G:A	1.8977e-18	-4.25965e-10	-0.931504	3.19255e-13	-4.25965e-10	-0.922639
75025728	chr5:75025728:C:T	2.87098e-19	-2.22208	-0.598002	4.71644e-14	-2.22203	-0.612956
75026481	chr5:75026481:ACT:A	1.16823e-18	-4.25965e-10	-1.41666	1.94892e-13	-4.25965e-10	-1.41618
75026861	chr5:75026861:T:A	4.27124e-19	-2.04187	-0.380958	6.44941e-14	-2.16764	-0.354415
75027546	chr5:75027546:T:C	1.90469e-18	-4.25965e-10	-0.927831	3.20414e-13	-4.25965e-10	-0.919013
75027659	chr5:75027659:T:G	1.27939e-17	1.51275	-0.535926	2.00207e-12	1.41973	-0.506422
75027764	chr5:75027764:C:T	1.03674e-18	-0.261133	-1.27493	1.15692e-13	-0.674147	-1.26355
75027974	chr5:75027974:C:T	6.56957e-19	-1.99229	-4.01506e-10	9.18349e-14	-2.16864	-4.01506e-10
75028178	chr5:75028178:G:A	2.0734e-18	-4.25965e-10	-0.842958	3.49014e-13	-4.25965e-10	-0.833515
75028248	chr5:75028248:A:C	2.0215e-18	-4.25965e-10	-0.868309	3.40338e-13	-4.25965e-10	-0.858687
75028612	chr5:75028612:G:A	1.12542e-17	1.62857	-0.779979	1.12953e-12	1.10562	-0.764692
75028626	chr5:75028626:C:T	5.91539e-19	-2.09718	-4.01506e-10	1.00014e-13	-2.08332	-4.01506e-10
75028723	chr5:75028723:G:A	1.16704e-17	1.68337	-0.798462	1.16701e-12	1.15697	-0.783397
75029852	chr5:75029852:A:G	2.69494e-18	-4.25965e-10	-0.580772	4.62404e-13	-4.25965e-10	-0.552188
75029870	chr5:75029870:T:C	2.71261e-18	-4.25965e-10	-0.574237	4.65471e-13	-4.25965e-10	-0.545578
75030136	chr5:75030136:TG:T	1.19375e-18	-4.25965e-10	-1.39504	2.00172e-13	-4.25965e-10	-1.38945
75030705	chr5:75030705:T:C	7.80785e-18	1.59286	-1.10988	1.18096e-12	1.49437	-1.10891
75031587	chr5:75031587:T:C	2.69708e-18	-4.25965e-10	-0.579977	4.62795e-13	-4.25965e-10	-0.551344
75031611	chr5:75031611:G:A	1.25815e-17	1.76908	-0.808999	1.24717e-12	1.23414	-0.79413
75031800	chr5:75031800:G:A	2.98658e-18	-4.25965e-10	-0.478019	5.0743e-13	-4.25965e-10	-0.459269
75032026	chr5:75032026:T:C	3.18782e-17	1.245	0.644771	6.34098e-12	1.37698	0.689176
75032086	chr5:75032086:C:T	8.7141e-19	-0.714584	-0.995206	1.7517e-13	-0.538504	-0.984365
75032187	chr5:75032187:C:T	1.34938e-19	-2.16011	-1.41498	2.16228e-14	-2.20051	-1.41437
75032243	chr5:75032243:C:T	1.32606e-17	1.81523	-0.802584	1.3121e-12	1.27854	-0.787779
75032351	chr5:75032351:T:C	1.20946e-18	-4.25965e-10	-1.38198	2.02385e-13	-4.25965e-10	-1.37845
75032818	chr5:75032818:A:G	3.76488e-18	1.16887	-1.4153	6.55874e-13	1.21203	-1.41469
75033151	chr5:75033151:C:T	3.82347e-18	-4.25965e-10	-0.23099	6.56718e-13	-4.25965e-10	-0.201372
75033435	chr5:75033435:G:C	6.10552e-19	-0.821744	-1.2438	8.61432e-14	-1.00566	-1.22696
75033510	chr5:75033510:C:T	3.19521e-18	-4.25965e-10	-0.410494	5.24445e-13	-4.25965e-10	-0.426287
75033797	chr5:75033797:G:A	1.24421e-18	-4.25965e-10	-1.35365	2.07365e-13	-4.25965e-10	-1.35415
75034167	chr5:75034167:T:C	1.17162e-18	-4.25965e-10	-1.41376	1.96436e-13	-4.25965e-10	-1.40829
75034760	chr5:75034760:A:G	1.4541e-18	-4.25965e-10	-1.19776	2.44761e-13	-4.25965e-10	-1.18835
75034926	chr5:75034926:T:C	8.15377e-19	-0.533614	-1.24264	1.12036e-13	-0.743637	-1.22618
75035184	chr5:75035184:C:T	1.32905e-18	-4.25965e-10	-1.28769	2.22435e-13	-4.25965e-10	-1.28399
75035314	chr5:75035314:G:A	7.2965e-19	-1.88734	-4.01506e-10	1.2385e-13	-1.86956	-4.01506e-10
75035606	chr5:75035606:T:C	1.96703e-18	-4.25965e-10	-0.895622	3.30867e-13	-4.25965e-10	-0.886911
75035791	chr5:75035791:C:A	1.14104e-18	-1.4402	-4.01506e-10	1.83993e-13	-1.47373	-4.01506e-10
75035868	chr5:75035868:T:C	1.69392e-18	-1.0451	-4.01506e-10	3.23005e-13	-0.910959	-4.01506e-10
75035946	chr5:75035946:G:C	1.24274e-18	-4.25965e-10	-1.35483	2.07225e-13	-4.25965e-10	-1.35482
75035991	chr5:75035991:C:A	3.63427e-19	-1.19227	-1.39206	5.76679e-14	-1.2425	-1.39143
75036110	chr5:75036110:G:A	3.61873e-18	-4.25965e-10	-0.286025	6.18734e-13	-4.25965e-10	-0.260952
75036241	chr5:75036241:A:C	3.74524e-19	-2.20286	-0.351383	6.24845e-14	-2.22108	-0.332629
75036347	chr5:75036347:T:TA	1.34096e-18	-4.25965e-10	-1.27877	2.25e-13	-4.25965e-10	-1.27253
75036400	chr5:75036400:G:A	1.24081e-18	-4.25965e-10	-1.35639	2.06702e-13	-4.25965e-10	-1.35735
75036579	chr5:75036579:G:A	2.1181e-18	-4.25965e-10	-0.82163	3.56964e-13	-4.25965e-10	-0.810992
75036633	chr5:75036633:CCT:C	2.12569e-18	-4.25965e-10	-0.818052	3.58255e-13	-4.25965e-10	-0.807383
75036761	chr5:75036761:GC:G	7.38593e-19	-1.87516	-4.01506e-10	1.20488e-13	-1.89708	-4.01506e-10
75036774	chr5:75036774:A:G	1.18114e-18	-4.25965e-10	-1.40567	1.97171e-13	-4.25965e-10	-1.40456
75036981	chr5:75036981:A:G	3.26077e-18	-4.25965e-10	-0.390185	5.42221e-13	-4.25965e-10	-0.392955
75037218	chr5:75037218:T:C	3.31243e-18	-4.25965e-10	-0.374466	5.39164e-13	-4.25965e-10	-0.398608
75037299	chr5:75037299:T:C	1.24307e-18	-4.25965e-10	-1.35456	2.07429e-13	-4.25965e-10	-1.35384
75038412	chr5:75038412:C:T	3.78547e-18	-4.25965e-10	-0.240977	6.28849e-13	-4.25965e-10	-0.244737
75039082	chr5:75039082:G:T	1.30961e-17	2.06204	-1.06188	1.99792e-12	1.97113	-1.05989
75039149	chr5:75039149:A:G	9.68608e-19	-1.60404	-4.01506e-10	1.55282e-13	-1.64338	-4.01506e-10
75039294	chr5:75039294:A:G	1.25668e-18	-4.25965e-10	-1.34367	2.10254e-13	-4.25965e-10	-1.34031
75039370	chr5:75039370:A:G	2.6929e-19	-1.73708	-1.14704	4.06342e-14	-1.82549	-1.15853
75040179	chr5:75040179:A:G	1.88084e-18	-4.25965e-10	-0.940428	3.15597e-13	-4.25965e-10	-0.934162
75040294	chr5:75040294:TCTC:T	1.44981e-18	-4.25965e-10	-1.20071	2.46169e-13	-4.25965e-10	-1.18261
75040534	chr5:75040534:A:G	1.27036e-19	-2.22115	-1.41428	2.12786e-14	-2.21536	-1.41556
75040641	chr5:75040641:T:C	1.29582e-18	-4.25965e-10	-1.31301	2.16067e-13	-4.25965e-10	-1.31304
75040765	chr5:75040765:C:T	9.28425e-18	1.73042	-1.07425	1.41048e-12	1.63552	-1.07246
75040897	chr5:75040897:C:T	1.89459e-18	-4.25965e-10	-0.933146	3.21342e-13	-4.25965e-10	-0.916123
75041058	chr5:75041058:C:T	1.38372e-19	-2.19516	-1.3548	2.25998e-14	-2.22224	-1.34845
75041118	chr5:75041118:T:C	1.6843e-17	2.47198	-1.2202	3.11088e-12	2.57363	-1.21959
75041253	chr5:75041253:C:A	3.21741e-18	-4.25965e-10	-0.403571	5.41596e-13	-4.25965e-10	-0.394107
75041254	chr5:75041254:C:A	5.23488e-19	-2.21939	-4.01506e-10	8.75399e-14	-2.21653	-4.01506e-10
75041314	chr5:75041314:A:T	8.09808e-18	1.86536	-1.34588	8.92979e-13	1.45628	-1.35035
75041727	chr5:75041727:A:G	7.16223e-19	-0.618716	-1.2872	1.35374e-13	-0.491738	-1.28885
75042114	chr5:75042114:C:T	1.23345e-18	-4.25965e-10	-1.36233	2.06473e-13	-4.25965e-10	-1.35846
75042630	chr5:75042630:T:C	1.18407e-18	-4.25965e-10	-1.40319	1.97488e-13	-4.25965e-10	-1.40295
75042727	chr5:75042727:G:A	9.08138e-19	-0.776299	-0.892208	1.84041e-13	-0.579741	-0.893729
75042728	chr5:75042728:T:C	6.64403e-19	-1.98101	-4.01506e-10	1.16657e-13	-1.92939	-4.01506e-10
75042747	chr5:75042747:A:C	7.65812e-19	-0.819624	-1.01934	1.66107e-13	-0.558494	-1.0175
75042765	chr5:75042765:G:A	4.91045e-18	0.90856	-0.889342	7.33818e-13	0.792729	-0.883095
75043153	chr5:75043153:G:A	9.53519e-19	-0.72978	-0.889964	1.93341e-13	-0.532781	-0.89139
75043651	chr5:75043651:G:A	1.40285e-18	-4.25965e-10	-1.23364	2.36664e-13	-4.25965e-10	-1.22199
75043747	chr5:75043747:G:A	1.10617e-17	-4.25965e-10	0.831338	1.83893e-12	-4.25965e-10	0.828313
75043795	chr5:75043795:A:G	9.1772e-19	-0.766328	-0.891683	1.85695e-13	-0.57143	-0.893095
75044005	chr5:75044005:T:C	1.20064e-18	-4.25965e-10	-1.38929	2.00229e-13	-4.25965e-10	-1.38916
75044361	chr5:75044361:T:C	2.4335e-18	-4.25965e-10	-0.682818	4.0549e-13	-4.25965e-10	-0.683531
75045125	chr5:75045125:G:C	1.2575e-18	-4.25965e-10	-1.34302	2.09935e-13	-4.25965e-10	-1.34183
75045242	chr5:75045242:G:T	2.56917e-18	0.776174	-1.40474	3.91994e-13	0.687697	-1.40508
75045492	chr5:75045492:T:C	1.41805e-17	-4.25965e-10	1.07972	2.35581e-12	-4.25965e-10	1.07601
75045780	chr5:75045780:T:C	1.21352e-18	-4.25965e-10	-1.37863	2.03677e-13	-4.25965e-10	-1.37209
75045890	chr5:75045890:A:C	5.45628e-19	-2.17797	-4.01506e-10	8.88103e-14	-2.20213	-4.01506e-10
75045931	chr5:75045931:TG:T	1.23058e-18	-4.25965e-10	-1.36466	2.04641e-13	-4.25965e-10	-1.36737
75046211	chr5:75046211:C:T	7.69537e-19	-0.965848	-0.868266	1.63554e-13	-0.724373	-0.867114
75046355	chr5:75046355:A:C	1.34191e-18	-4.25965e-10	-1.27806	2.25295e-13	-4.25965e-10	-1.27122
75046488	chr5:75046488:G:A	1.46264e-19	-2.13965	-1.35484	2.35466e-14	-2.17652	-1.35313
75046684	chr5:75046684:C:T	1.66748e-17	-4.25965e-10	1.24175	2.76557e-12	-4.25965e-10	1.23637
75046807	chr5:75046807:C:T	5.22236e-19	-2.22178	-4.01506e-10	8.72957e-14	-2.21933	-4.01506e-10
75046877	chr5:75046877:C:T	1.60154e-18	-1.40117	0.29999	3.116e-13	-1.25726	0.310347
75046951	chr5:75046951:T:C	1.67703e-19	-2.22148	-1.13623	2.77193e-14	-2.22108	-1.14542
75047071	chr5:75047071:T:G	1.86705e-18	-4.25965e-10	-0.947786	3.12586e-13	-4.25965e-10	-0.943747
75047169	chr5:75047169:T:C	1.4161e-17	-4.25965e-10	1.07834	2.35273e-12	-4.25965e-10	1.0747
75047532	chr5:75047532:T:A	1.35234e-18	-4.25965e-10	-1.27031	2.26076e-13	-4.25965e-10	-1.26776
75047772	chr5:75047772:T:C	2.7685e-18	-4.25965e-10	-0.553843	4.5906e-13	-4.25965e-10	-0.559448
75047784	chr5:75047784:CT:C	7.97105e-19	-1.34876	-0.450154	1.50089e-13	-1.22787	-0.449533
75047919	chr5:75047919:AC:A	2.63447e-18	-4.25965e-10	-0.603468	4.37364e-13	-4.25965e-10	-0.607862
75047944	chr5:75047944:G:A	4.92461e-18	1.41107	-1.38898	4.9694e-13	0.906547	-1.38671
75048488	chr5:75048488:A:G	5.82076e-18	1.05579	-0.866509	8.3026e-13	0.892917	-0.859806
75048667	chr5:75048667:A:G	3.25175e-17	2.98193	-1.0723	5.6934e-12	3.03076	-1.07232
75048785	chr5:75048785:G:A	1.01088e-18	-0.81973	-0.741593	2.18912e-13	-0.55893	-0.741027
75048975	chr5:75048975:T:C	1.69517e-17	-4.25965e-10	1.25822	2.81589e-12	-4.25965e-10	1.25441
75049154	chr5:75049154:C:G	1.41767e-18	-1.22313	-4.01506e-10	2.91427e-13	-1.01384	-4.01506e-10
75049451	chr5:75049451:C:T	1.26709e-18	-4.25965e-10	-1.33543	2.12475e-13	-4.25965e-10	-1.3298
75049544	chr5:75049544:C:A	1.73443e-19	-2.17553	-1.14853	2.98961e-14	-2.14409	-1.14681
75049770	chr5:75049770:T:C	1.0275e-18	-0.764589	-0.780431	2.21661e-13	-0.504792	-0.782685
75049953	chr5:75049953:T:C	4.99452e-16	4.49636	0.145007	3.89151e-11	3.7319	0.148613
75050125	chr5:75050125:C:T	4.92962e-19	-2.0884	-0.191069	8.81607e-14	-2.01687	-0.192592
75051486	chr5:75051486:CT:C	1.66954e-18	0.356444	-1.41604	3.5662e-13	0.603255	-1.41521
75051965	chr5:75051965:G:A	1.19923e-18	-4.25965e-10	-1.39047	2.00382e-13	-4.25965e-10	-1.3884
75052274	chr5:75052274:A:G	1.34847e-18	-4.25965e-10	-1.27318	2.2359e-13	-4.25965e-10	-1.27882
75052307	chr5:75052307:G:A	1.77976e-19	-1.90159	-1.39667	2.72555e-14	-1.9885	-1.39487
75053405	chr5:75053405:G:A	1.89514e-18	0.0524442	-0.985297	3.7558e-13	0.236442	-0.996599
75053733	chr5:75053733:C:T	1.52643e-18	0.169398	-1.31861	3.14239e-13	0.387598	-1.32607
75053805	chr5:75053805:G:A	1.01213e-18	-0.185761	-1.37433	2.28359e-13	0.120967	-1.37868
75053810	chr5:75053810:C:T	1.22872e-18	-4.25965e-10	-1.36617	2.05313e-13	-4.25965e-10	-1.36409
75053856	chr5:75053856:G:C	3.26826e-18	-4.25965e-10	-0.387891	5.35056e-13	-4.25965e-10	-0.406256
75054055	chr5:75054055:AGG:A	2.50787e-19	-1.74826	-1.20704	3.02906e-14	-2.08097	-1.19682
75054233	chr5:75054233:C:T	1.40634e-18	-4.25965e-10	-1.23116	2.35561e-13	-4.25965e-10	-1.22666
75054265	chr5:75054265:C:T	1.88355e-18	-4.25965e-10	-0.93899	3.2027e-13	-4.25965e-10	-0.919464
75054426	chr5:75054426:G:C	1.55055e-18	-4.25965e-10	-1.13354	2.60497e-13	-4.25965e-10	-1.12604
75054501	chr5:75054501:A:G	1.39372e-18	-4.25965e-10	-1.24017	2.32856e-13	-4.25965e-10	-1.23821
75054876	chr5:75054876:A:G	1.53921e-18	-4.25965e-10	-1.14088	2.51154e-13	-4.25965e-10	-1.16256
75055055	chr5:75055055:C:T	6.92241e-19	-1.93997	-4.01506e-10	1.04569e-13	-2.03878	-4.01506e-10
75055701	chr5:75055701:C:T	2.73874e-18	-4.25965e-10	-0.56465	4.48235e-13	-4.25965e-10	-0.58331
75056203	chr5:75056203:A:C	2.88139e-17	-4.25965e-10	1.78871	4.82966e-12	-4.25965e-10	1.7939
75056204	chr5:75056204:C:G	1.28782e-18	-4.25965e-10	-1.3192	2.15126e-13	-4.25965e-10	-1.31741
75056355	chr5:75056355:A:G	4.41616e-18	1.32619	-1.41307	3.80684e-13	0.662719	-1.40938
75056660	chr5:75056660:A:G	1.39695e-18	-4.25965e-10	-1.23786	2.34579e-13	-4.25965e-10	-1.23084
75056746	chr5:75056746:C:T	2.36545e-17	-4.25965e-10	1.5914	4.15544e-12	-4.25965e-10	1.64355
75056790	chr5:75056790:T:A	3.71343e-19	-1.41927	-1.14351	7.42518e-14	-1.25132	-1.12985
75056915	chr5:75056915:T:G	4.68139e-19	-1.73653	-0.594614	6.92133e-14	-1.90444	-0.546999
75057209	chr5:75057209:T:G	1.27053e-18	-4.25965e-10	-1.33271	2.09908e-13	-4.25965e-10	-1.34196
75057340	chr5:75057340:AAG:A	4.22844e-19	-1.59653	-0.836372	6.16157e-14	-1.74094	-0.826777
75057710	chr5:75057710:G:A	1.50922e-19	-2.05544	-1.4077	2.50143e-14	-2.06023	-1.40895
75057877	chr5:75057877:A:G	8.29566e-19	-1.70354	-0.0554569	1.21467e-13	-1.88591	-0.0030792
75058096	chr5:75058096:C:T	5.99506e-19	-1.80749	-0.276303	9.02466e-14	-1.89487	-0.29121
75058597	chr5:75058597:G:A	1.49227e-17	2.49445	-1.36371	1.22705e-12	1.77152	-1.34777
75058717	chr5:75058717:A:G	1.43686e-17	2.45115	-1.35825	1.17835e-12	1.72463	-1.34139
75058934	chr5:75058934:G:A	1.46132e-18	-4.25965e-10	-1.19281	2.41972e-13	-4.25965e-10	-1.19981
75059050	chr5:75059050:G:T	1.52154e-17	2.52266	-1.3725	1.24492e-12	1.79558	-1.35738
75060030	chr5:75060030:G:A	1.47616e-19	-2.18696	-1.29833	2.39457e-14	-2.21921	-1.29363
75060171	chr5:75060171:A:G	1.24444e-18	-4.25965e-10	-1.35346	2.05859e-13	-4.25965e-10	-1.36144
75061032	chr5:75061032:T:C	5.19416e-18	1.49154	-1.41615	4.75641e-13	0.893165	-1.41713
75061269	chr5:75061269:G:A	1.45814e-15	2.74703	2.96574	1.9889e-10	2.53329	2.97859
75061650	chr5:75061650:G:A	5.59392e-18	1.52557	-1.37604	5.18806e-13	0.927319	-1.36442
75062141	chr5:75062141:T:C	2.00537e-19	-1.76504	-1.41386	3.13833e-14	-1.83054	-1.41181
75062430	chr5:75062430:C:T	1.17485e-18	-4.25965e-10	-1.41101	1.9694e-13	-4.25965e-10	-1.40573
75063663	chr5:75063663:C:G	2.04789e-19	-1.74312	-1.4148	3.13805e-14	-1.82755	-1.41489
75064350	chr5:75064350:T:G	2.43349e-18	-4.25965e-10	-0.682823	4.10077e-13	-4.25965e-10	-0.672282
75064717	chr5:75064717:AATT:A	2.00943e-19	-1.77331	-1.40357	2.84875e-14	-1.93782	-1.40134
75064732	chr5:75064732:T:A	4.47181e-18	-4.25965e-10	-0.0743552	7.37384e-13	-4.25965e-10	-0.0855191
75064905	chr5:75064905:C:T	5.88144e-19	-2.10293	-4.01506e-10	9.90044e-14	-2.09346	-4.01506e-10
75065134	chr5:75065134:T:C	1.66703e-18	-4.25965e-10	-1.0611	2.78218e-13	-4.25965e-10	-1.06022
75065724	chr5:75065724:T:C	1.22317e-18	-4.25965e-10	-1.3707	2.03871e-13	-4.25965e-10	-1.37114
75065948	chr5:75065948:A:G	1.18814e-18	-4.25965e-10	-1.39976	1.97995e-13	-4.25965e-10	-1.40039
75066032	chr5:75066032:C:A	7.79513e-18	1.83912	-1.35777	6.99135e-13	1.20446	-1.34325
75066404	chr5:75066404:A:G	1.613e-19	-2.05927	-1.33736	2.95822e-14	-1.95999	-1.34147
75066709	chr5:75066709:T:C	1.23051e-18	-4.25965e-10	-1.36472	2.04331e-13	-4.25965e-10	-1.36889
75067406	chr5:75067406:T:C	4.18753e-18	-4.25965e-10	-0.140037	6.84267e-13	-4.25965e-10	-0.16028
75067918	chr5:75067918:G:A	1.77959e-19	-1.88123	-1.41712	2.79989e-14	-1.93974	-1.41672
75068160	chr5:75068160:C:A	5.21989e-19	-2.22226	-4.01506e-10	8.77895e-14	-2.21369	-4.01506e-10
75068475	chr5:75068475:G:A	7.37379e-18	1.77585	-1.35007	6.59661e-13	1.13891	-1.33581
75068928	chr5:75068928:T:TA	1.41519e-19	-2.11497	-1.41249	2.30893e-14	-2.13641	-1.41285
75069201	chr5:75069201:C:T	6.78526e-18	1.73164	-1.38903	6.1208e-13	1.10713	-1.3789
75069228	chr5:75069228:T:C	7.02537e-18	1.71692	-1.33954	6.33046e-13	1.08626	-1.32435
75069718	chr5:75069718:G:T	2.90092e-19	-1.6859	-1.1238	4.35187e-14	-1.8038	-1.11164
75069766	chr5:75069766:C:G	7.61082e-18	1.80353	-1.34611	6.82675e-13	1.1689	-1.33151
75069877	chr5:75069877:A:T	1.20905e-18	-4.25965e-10	-1.38232	2.01519e-13	-4.25965e-10	-1.38274
75069932	chr5:75069932:A:C	1.88903e-19	-2.05074	-1.18792	3.06297e-14	-2.06863	-1.19803
75070047	chr5:75070047:C:G	1.11272e-17	2.10417	-1.26693	1.06964e-12	1.56055	-1.2741
75070161	chr5:75070161:C:T	6.56905e-18	1.6454	-1.33518	5.95301e-13	1.01986	-1.31943
75070198	chr5:75070198:A:G	6.12578e-18	1.65593	-1.41557	5.5124e-13	1.0361	-1.41256
75070708	chr5:75070708:C:T	5.98476e-18	1.60624	-1.38917	5.45921e-13	0.992822	-1.37898
75071863	chr5:75071863:A:G	1.70193e-19	-2.02001	-1.32295	3.14691e-14	-1.91157	-1.32805
75071887	chr5:75071887:G:A	1.38416e-18	-4.25965e-10	-1.24706	2.26928e-13	-4.25965e-10	-1.26399
75072230	chr5:75072230:T:C	1.34199e-18	-4.25965e-10	-1.278	2.20552e-13	-4.25965e-10	-1.2925
75072294	chr5:75072294:C:A	1.52745e-19	-2.16366	-1.28748	2.72186e-14	-2.10201	-1.28272
75072299	chr5:75072299:T:C	1.19001e-18	-4.25965e-10	-1.39818	1.97355e-13	-4.25965e-10	-1.40362
75072332	chr5:75072332:G:A	1.02335e-16	3.01097	0.0451395	1.38378e-11	2.79244	0.0540923
75072429	chr5:75072429:T:C	2.01925e-17	2.00817	-0.575007	2.07292e-12	1.52936	-0.581276
75072817	chr5:75072817:G:T	7.97479e-18	1.84541	-1.34128	7.08299e-13	1.20042	-1.32618
75073165	chr5:75073165:C:T	1.25799e-18	-4.25965e-10	-1.34263	2.08031e-13	-4.25965e-10	-1.35094
75073321	chr5:75073321:C:T	1.22219e-18	-4.25965e-10	-1.37151	2.03695e-13	-4.25965e-10	-1.372
75073388	chr5:75073388:T:C	1.90885e-19	-1.81129	-1.41695	2.99944e-14	-1.87127	-1.41635
75074544	chr5:75074544:C:G	2.62796e-19	-2.12605	-0.782472	4.13497e-14	-2.14805	-0.818514
75074773	chr5:75074773:A:G	1.12119e-18	-1.45776	-4.01506e-10	1.9264e-13	-1.42781	-4.01506e-10
75074943	chr5:75074943:T:C	2.95776e-19	-1.74076	-1.04955	4.39543e-14	-1.86733	-1.03815
75075070	chr5:75075070:A:G	1.96728e-19	-1.78179	-1.41629	3.06612e-14	-1.85047	-1.41516
75075347	chr5:75075347:C:G	1.20781e-18	-4.25965e-10	-1.38334	2.00887e-13	-4.25965e-10	-1.38588
75075378	chr5:75075378:T:G	6.23654e-18	1.67268	-1.41441	5.60512e-13	1.05091	-1.41069
75075642	chr5:75075642:T:A	1.17724e-18	-4.25965e-10	-1.40898	1.96322e-13	-4.25965e-10	-1.40887
75075810	chr5:75075810:A:G	1.9882e-19	-1.77037	-1.41713	3.10747e-14	-1.83524	-1.41699
75075822	chr5:75075822:T:C	1.6772e-18	-4.25965e-10	-1.05502	2.77935e-13	-4.25965e-10	-1.06124
75076316	chr5:75076316:T:C	5.92678e-18	1.01847	-0.811139	1.05084e-12	1.08389	-0.815169
75076873	chr5:75076873:C:T	3.02967e-19	-1.73334	-1.03294	4.49629e-14	-1.8613	-1.02149
75077197	chr5:75077197:T:C	1.65616e-18	-4.25965e-10	-1.06765	2.71403e-13	-4.25965e-10	-1.08502
75077283	chr5:75077283:C:T	4.56976e-19	-1.85651	-0.498761	6.87574e-14	-1.94796	-0.510083
75077535	chr5:75077535:C:T	6.32102e-18	1.6594	-1.38767	5.72045e-13	1.03776	-1.37717
75077559	chr5:75077559:AT:A	6.83637e-18	1.70324	-1.35313	6.14638e-13	1.07152	-1.33912
75077633	chr5:75077633:A:G	1.78512e-18	-4.25965e-10	-0.992661	2.98103e-13	-4.25965e-10	-0.991189
75078228	chr5:75078228:G:A	1.86867e-18	-4.25965e-10	-0.946921	3.11909e-13	-4.25965e-10	-0.945915
75078547	chr5:75078547:A:G	1.34626e-16	3.12622	0.204134	1.83635e-11	2.9135	0.215987
75078866	chr5:75078866:G:A	2.59143e-18	-4.25965e-10	-0.619938	4.36812e-13	-4.25965e-10	-0.609125
75079674	chr5:75079674:T:C	1.97466e-19	-1.77771	-1.41663	3.08517e-14	-1.84234	-1.41709
75079677	chr5:75079677:T:C	3.40169e-19	-1.59802	-1.05244	4.96074e-14	-1.74383	-1.04066
75079771	chr5:75079771:C:T	1.40802e-18	-4.25965e-10	-1.22997	2.33748e-13	-4.25965e-10	-1.23438
75080377	chr5:75080377:G:C	2.27273e-18	-4.25965e-10	-0.751167	3.83364e-13	-4.25965e-10	-0.739644
75080484	chr5:75080484:A:C	7.09772e-18	1.73801	-1.35038	6.38562e-13	1.10666	-1.33607
75080746	chr5:75080746:C:T	7.39352e-18	1.77316	-1.34471	6.63321e-13	1.13855	-1.32992
75080833	chr5:75080833:G:C	7.85144e-18	1.03025	-0.541703	1.3888e-12	1.09342	-0.545849
75081176	chr5:75081176:T:C	6.55534e-18	1.72404	-1.4159	5.86463e-13	1.09862	-1.41314
75081753	chr5:75081753:G:A	5.28557e-19	-2.20975	-4.01506e-10	8.98196e-14	-2.19082	-4.01506e-10
75082337	chr5:75082337:C:G	1.38416e-18	-4.25965e-10	-1.24706	2.26928e-13	-4.25965e-10	-1.26399
75082917	chr5:75082917:C:T	6.89437e-18	1.69937	-1.34081	6.2418e-13	1.07339	-1.32558
75083456	chr5:75083456:T:C	6.53468e-18	1.63129	-1.32632	6.01431e-13	1.02021	-1.30953
75083600	chr5:75083600:T:C	6.33551e-18	1.61915	-1.34513	5.75915e-13	0.997447	-1.33011
75083727	chr5:75083727:G:A	1.19508e-18	-4.25965e-10	-1.39394	1.99221e-13	-4.25965e-10	-1.39421
75083771	chr5:75083771:A:G	2.15602e-19	-1.68951	-1.41696	3.35029e-14	-1.7607	-1.41629
75083800	chr5:75083800:A:T	7.33796e-18	1.75812	-1.33721	6.60327e-13	1.12575	-1.32164
75083850	chr5:75083850:T:A	4.95466e-18	1.05686	-1.02868	5.52669e-13	0.629839	-1.00371
75084002	chr5:75084002:G:A	1.61209e-17	2.5622	-1.35423	1.22916e-12	1.77087	-1.3454
75084731	chr5:75084731:A:G	1.92525e-18	-4.25965e-10	-0.917094	3.25667e-13	-4.25965e-10	-0.902752
75084976	chr5:75084976:T:C	1.96491e-19	-1.78231	-1.41698	3.07767e-14	-1.84554	-1.41633
75085134	chr5:75085134:A:G	2.25017e-18	0.652309	-1.41345	2.99052e-13	0.42685	-1.41486
75085327	chr5:75085327:G:A	2.48776e-19	-1.90548	-1.05787	3.78513e-14	-1.99245	-1.06251
75085507	chr5:75085507:C:T	3.00327e-18	-4.25965e-10	-0.472446	4.91664e-13	-4.25965e-10	-0.490832
75085679	chr5:75085679:G:GGT	1.95622e-19	-1.78658	-1.41714	3.06327e-14	-1.84958	-1.41698
75085714	chr5:75085714:C:T	2.08964e-19	-1.96075	-1.17699	3.21155e-14	-2.03746	-1.18183
75086377	chr5:75086377:T:C	1.84859e-18	-4.25965e-10	-0.957725	3.10634e-13	-4.25965e-10	-0.950013
75086497	chr5:75086497:T:C	1.93748e-18	-4.25965e-10	-0.910761	3.13069e-13	-4.25965e-10	-0.942206
75086557	chr5:75086557:G:T	1.08615e-16	3.09484	0.0208255	1.46459e-11	2.87711	0.0261791
75086616	chr5:75086616:G:C	5.6723e-19	-2.13914	-4.01506e-10	9.58396e-14	-2.12595	-4.01506e-10
75087036	chr5:75087036:A:G	1.44679e-18	-4.25965e-10	-1.2028	2.36583e-13	-4.25965e-10	-1.22233
75087144	chr5:75087144:T:C	1.43767e-19	-2.0953	-1.4164	2.34631e-14	-2.11651	-1.41669
75087356	chr5:75087356:A:G	1.70267e-18	-4.25965e-10	-1.03995	2.842e-13	-4.25965e-10	-1.03895
75087694	chr5:75087694:AG:A	1.63895e-19	-2.12716	-1.25352	2.96186e-14	-2.05314	-1.24709
75087733	chr5:75087733:TG:T	1.6321e-19	-2.13561	-1.24926	2.94155e-14	-2.06441	-1.24269
75088290	chr5:75088290:A:G	2.97401e-18	0.836439	-1.31868	3.62984e-13	0.506347	-1.30062
75088961	chr5:75088961:A:T	1.17982e-18	-4.25965e-10	-1.40679	1.96732e-13	-4.25965e-10	-1.40679
75090608	chr5:75090608:T:A	4.96069e-19	-1.64126	-0.631925	7.33238e-14	-1.76562	-0.628126
75090680	chr5:75090680:C:T	1.99095e-18	-4.25965e-10	-0.883537	3.32492e-13	-4.25965e-10	-0.882011
75091113	chr5:75091113:G:A	1.25395e-18	-4.25965e-10	-1.34585	2.07403e-13	-4.25965e-10	-1.35396
75091127	chr5:75091127:A:G	1.20819e-17	0.919559	-4.01506e-10	2.00957e-12	0.917051	-4.01506e-10
75091256	chr5:75091256:C:T	1.93259e-18	-4.25965e-10	-0.913287	3.22719e-13	-4.25965e-10	-0.911846
75091492	chr5:75091492:C:G	6.84902e-18	1.67704	-1.32508	6.19686e-13	1.04905	-1.30846
75091644	chr5:75091644:C:T	1.80584e-19	-1.86714	-1.41657	2.83697e-14	-1.92768	-1.41563
75091685	chr5:75091685:C:T	1.39614e-18	-4.25965e-10	-1.23843	2.3312e-13	-4.25965e-10	-1.23708
75091939	chr5:75091939:G:A	1.63655e-18	-4.25965e-10	-1.07956	2.71447e-13	-4.25965e-10	-1.08486
75092002	chr5:75092002:C:T	1.4447e-19	-2.18073	-1.3261	2.55262e-14	-2.12741	-1.32152
75092114	chr5:75092114:G:T	6.49669e-18	-4.25965e-10	0.299145	1.0933e-12	-4.25965e-10	0.308329
75092499	chr5:75092499:C:T	1.90289e-18	-4.25965e-10	-0.928772	3.08064e-13	-4.25965e-10	-0.958319
75092542	chr5:75092542:T:C	1.19204e-18	-4.25965e-10	-1.39648	1.98449e-13	-4.25965e-10	-1.39809
75092674	chr5:75092674:A:G	4.24397e-18	-4.25965e-10	-0.12665	6.68302e-13	-4.25965e-10	-0.183887
75092761	chr5:75092761:T:C	2.42143e-18	-4.25965e-10	-0.687789	4.08622e-13	-4.25965e-10	-0.675837
75093042	chr5:75093042:TAC:T	5.32606e-19	-2.20212	-4.01506e-10	8.88844e-14	-2.20129	-4.01506e-10
75093552	chr5:75093552:G:A	1.62204e-18	-4.25965e-10	-1.08846	2.6759e-13	-4.25965e-10	-1.09917
75093895	chr5:75093895:T:C	1.34192e-18	-4.25965e-10	-1.27805	2.20537e-13	-4.25965e-10	-1.29256
75093974	chr5:75093974:G:A	6.05803e-18	1.58849	-1.35925	5.56713e-13	0.978133	-1.34471
75094076	chr5:75094076:A:C	5.75914e-18	1.55505	-1.37641	5.29096e-13	0.946859	-1.36432
75094454	chr5:75094454:G:A	5.47093e-19	-1.61023	-0.565052	8.07058e-14	-1.73569	-0.562128
75094816	chr5:75094816:G:C	2.75384e-17	-4.25965e-10	1.74343	4.5806e-12	-4.25965e-10	1.74096
75095357	chr5:75095357:C:T	1.39818e-18	-4.25965e-10	-1.23697	2.28986e-13	-4.25965e-10	-1.25497
75095793	chr5:75095793:T:A	1.5446e-19	-2.02587	-1.4141	2.39685e-14	-2.09751	-1.41438
75096222	chr5:75096222:A:T	9.04881e-18	-4.25965e-10	0.630485	1.54897e-12	-4.25965e-10	0.65672
75096450	chr5:75096450:G:A	1.50462e-18	-4.25965e-10	-1.16361	2.455e-13	-4.25965e-10	-1.18533
75096796	chr5:75096796:A:G	1.74145e-19	-1.97705	-1.34296	3.25435e-14	-1.85874	-1.34731
75096800	chr5:75096800:C:T	1.17293e-18	-4.25965e-10	-1.41264	1.95527e-13	-4.25965e-10	-1.41293
75096861	chr5:75096861:T:C	1.5776e-19	-2.05126	-1.36757	2.90146e-14	-1.94988	-1.37095
75097057	chr5:75097057:C:T	6.07667e-18	0.784334	-0.552025	1.03308e-12	0.825942	-0.574266
75097626	chr5:75097626:C:T	5.82743e-18	1.5185	-1.32808	5.35431e-13	0.906272	-1.31183
75097923	chr5:75097923:C:T	8.70234e-19	-0.326745	-1.3844	1.76175e-13	-0.127608	-1.38954
75098094	chr5:75098094:G:A	1.5191e-18	-4.25965e-10	-1.15403	2.50732e-13	-4.25965e-10	-1.16424
75098359	chr5:75098359:T:C	5.91441e-18	-4.25965e-10	0.205243	1.01843e-12	-4.25965e-10	0.237389
75098467	chr5:75098467:GAA:G	4.99189e-19	-1.6933	-0.573623	7.43056e-14	-1.80979	-0.570653
75098538	chr5:75098538:C:T	8.18222e-17	2.43622	0.396184	1.06787e-11	2.20976	0.377624
75098659	chr5:75098659:T:C	1.21448e-18	-4.25965e-10	-1.37783	2.02419e-13	-4.25965e-10	-1.37829
75098705	chr5:75098705:A:G	1.17392e-18	-4.25965e-10	-1.4118	1.95713e-13	-4.25965e-10	-1.41198
75098823	chr5:75098823:A:G	5.62524e-18	1.48237	-1.32726	5.18336e-13	0.872991	-1.311
75098838	chr5:75098838:T:C	4.70313e-18	1.30207	-1.32599	4.41484e-13	0.709617	-1.3081
75099108	chr5:75099108:G:A	1.17306e-18	-4.25965e-10	-1.41253	1.9538e-13	-4.25965e-10	-1.41368
75099143	chr5:75099143:A:G	6.61807e-18	1.71192	-1.39426	5.79542e-13	1.06523	-1.39162
75099216	chr5:75099216:T:C	2.74307e-18	0.0837106	-0.64678	4.10549e-13	0.00256876	-0.673702
75099670	chr5:75099670:G:A	2.57315e-18	-4.25965e-10	-0.627016	4.23628e-13	-4.25965e-10	-0.639772
75100107	chr5:75100107:T:A	5.70437e-18	1.48941	-1.32033	5.24916e-13	0.878053	-1.30344
75100356	chr5:75100356:T:C	2.14975e-19	-1.71198	-1.3974	3.306e-14	-1.79327	-1.39704
75100716	chr5:75100716:G:A	1.80636e-18	-4.25965e-10	-0.980833	3.01594e-13	-4.25965e-10	-0.979547
75100931	chr5:75100931:T:A	1.80241e-18	-4.25965e-10	-0.983024	3.00938e-13	-4.25965e-10	-0.981725
75101228	chr5:75101228:T:C	2.08132e-18	-4.25965e-10	-0.839145	3.49123e-13	-4.25965e-10	-0.833203
75101310	chr5:75101310:G:T	1.47072e-18	-4.25965e-10	-1.1864	2.43827e-13	-4.25965e-10	-1.19217
75101436	chr5:75101436:G:C	1.54737e-18	-4.25965e-10	-1.13559	2.55354e-13	-4.25965e-10	-1.14598
75101542	chr5:75101542:C:T	1.21745e-18	-4.25965e-10	-1.37539	2.02921e-13	-4.25965e-10	-1.37581
75101559	chr5:75101559:A:G	5.60604e-18	1.51625	-1.36455	5.16069e-13	0.908451	-1.35084
75101621	chr5:75101621:C:T	2.44604e-19	-1.56424	-1.41602	3.94083e-14	-1.59763	-1.41702
75101741	chr5:75101741:G:A	2.59116e-17	-4.25965e-10	1.68254	4.47571e-12	-4.25965e-10	1.71779
75101907	chr5:75101907:G:A	1.66628e-19	-1.9479	-1.41624	2.54906e-14	-2.03396	-1.41636
75102049	chr5:75102049:C:T	2.20881e-19	-1.68074	-1.40154	3.38791e-14	-1.7647	-1.40113
75102186	chr5:75102186:G:C	1.68855e-19	-2.06536	-1.28551	2.6539e-14	-2.12992	-1.28009
75103251	chr5:75103251:C:G	1.87343e-19	-1.83065	-1.41631	2.93416e-14	-1.89444	-1.41518
75104041	chr5:75104041:T:C	6.26532e-18	1.66112	-1.39824	9.47213e-13	1.56669	-1.4018
75104100	chr5:75104100:C:T	1.60932e-19	-1.98724	-1.41168	2.47724e-14	-2.06661	-1.41229
75104499	chr5:75104499:C:T	9.90163e-19	-1.58203	-4.01506e-10	1.65413e-13	-1.58018	-4.01506e-10
75104561	chr5:75104561:G:C	3.99711e-19	-1.89228	-0.596887	6.04663e-14	-1.97724	-0.609297
75104680	chr5:75104680:C:T	3.27104e-18	-4.25965e-10	-0.38704	5.48051e-13	-4.25965e-10	-0.382259
75104691	chr5:75104691:G:C	5.47646e-18	0.664373	-0.536062	9.39949e-13	0.714106	-0.556908
75104788	chr5:75104788:A:G	1.27597e-18	-4.25965e-10	-1.32844	2.11682e-13	-4.25965e-10	-1.33354
75105614	chr5:75105614:C:T	1.85623e-18	-4.25965e-10	-0.9536	3.09944e-13	-4.25965e-10	-0.952235
75106021	chr5:75106021:T:C	1.93693e-19	-1.7965	-1.41713	3.02094e-14	-1.86372	-1.41675
75107166	chr5:75107166:C:T	9.02036e-18	-4.25965e-10	0.627336	1.48524e-12	-4.25965e-10	0.614707
75107167	chr5:75107167:G:A	1.19254e-18	-1.39606	-4.01506e-10	2.36336e-13	-1.22337	-4.01506e-10
75107338	chr5:75107338:G:C	1.66253e-18	-4.25965e-10	-1.06381	2.77526e-13	-4.25965e-10	-1.06271
75107706	chr5:75107706:A:G	1.88184e-19	-1.82536	-1.41713	2.9414e-14	-1.89041	-1.41675
75108456	chr5:75108456:T:C	8.42934e-19	-1.74301	-4.01506e-10	1.43307e-13	-1.72364	-4.01506e-10
75108713	chr5:75108713:A:G	1.44506e-18	-4.25965e-10	-1.204	2.36318e-13	-4.25965e-10	-1.22345
75109080	chr5:75109080:C:T	5.86636e-18	1.58175	-1.38466	5.35323e-13	0.96831	-1.37407
75109133	chr5:75109133:G:T	1.86809e-19	-1.8333	-1.41652	2.92216e-14	-1.89669	-1.41703
75109272	chr5:75109272:A:G	5.7257e-18	1.51148	-1.33867	5.25545e-13	0.899216	-1.32341
75109541	chr5:75109541:G:A	1.50246e-18	-4.25965e-10	-1.16505	2.45018e-13	-4.25965e-10	-1.1873
75109546	chr5:75109546:G:A	5.33124e-18	0.101436	-4.01506e-10	8.30969e-13	0.0339646	-4.01506e-10
75110254	chr5:75110254:C:A	1.64822e-19	-2.15385	-1.22119	2.95683e-14	-2.08644	-1.21548
75110491	chr5:75110491:T:C	5.84051e-18	1.54789	-1.35522	5.35679e-13	0.936669	-1.34176
75112166	chr5:75112166:C:T	6.3156e-18	0.957665	-0.68679	1.09005e-12	1.01254	-0.707195
75112169	chr5:75112169:T:C	6.20597e-18	1.59865	-1.34529	5.63601e-13	0.976139	-1.33042
75112235	chr5:75112235:C:T	5.25029e-19	-2.21645	-4.01506e-10	8.76404e-14	-2.21539	-4.01506e-10
75112775	chr5:75112775:G:C	2.74173e-17	-4.25965e-10	1.73903	4.56052e-12	-4.25965e-10	1.73656
75113137	chr5:75113137:C:T	1.486e-18	-1.17606	-4.01506e-10	2.65334e-13	-1.10764	-4.01506e-10
75113154	chr5:75113154:G:A	1.55888e-19	-2.02122	-1.40954	2.41522e-14	-2.09421	-1.41004
75114035	chr5:75114035:C:T	1.93732e-18	-4.25965e-10	-0.910841	3.18622e-13	-4.25965e-10	-0.924621
75114596	chr5:75114596:A:G	1.28331e-18	-1.32271	-4.01506e-10	3.06746e-13	-0.962607	-4.01506e-10
75114640	chr5:75114640:G:A	1.56149e-19	-2.05203	-1.37707	2.88024e-14	-1.94812	-1.38005
75114888	chr5:75114888:A:G	3.05606e-18	-4.25965e-10	-0.455021	5.12472e-13	-4.25965e-10	-0.449381
75114941	chr5:75114941:C:G	7.85085e-19	-1.81411	-4.01506e-10	1.27941e-13	-1.83706	-4.01506e-10
75115410	chr5:75115410:G:A	1.74826e-18	-4.25965e-10	-1.01352	2.91857e-13	-4.25965e-10	-1.01236
75115457	chr5:75115457:C:T	1.84084e-19	-1.84766	-1.41685	2.88674e-14	-1.90982	-1.4161
75115490	chr5:75115490:A:C	5.18732e-19	-1.53067	-0.697847	7.56215e-14	-1.66873	-0.694153
75115502	chr5:75115502:C:A	5.68432e-18	1.54217	-1.37661	5.22489e-13	0.934532	-1.36456
75115594	chr5:75115594:C:T	1.70485e-19	-1.92482	-1.41644	2.69449e-14	-1.97939	-1.41545
75115595	chr5:75115595:A:G	1.51928e-19	-2.04011	-1.41639	2.43116e-14	-2.08226	-1.41541
75115804	chr5:75115804:C:G	6.45179e-18	1.6428	-1.35059	5.84736e-13	1.01905	-1.33651
75116242	chr5:75116242:C:G	1.50077e-18	-4.25965e-10	-1.16617	2.48731e-13	-4.25965e-10	-1.17226
75116355	chr5:75116355:C:T	1.12407e-16	3.03548	0.114493	1.43516e-11	2.78707	0.0959173
75116444	chr5:75116444:A:T	1.81712e-18	-4.25965e-10	-0.974893	3.0097e-13	-4.25965e-10	-0.981619
75116864	chr5:75116864:T:A	2.21044e-19	-1.68424	-1.3973	3.39057e-14	-1.76811	-1.39693
75116956	chr5:75116956:A:G	1.18436e-18	-4.25965e-10	-1.40295	1.97105e-13	-4.25965e-10	-1.40489
75117014	chr5:75117014:T:G	5.2724e-19	-2.21225	-4.01506e-10	8.8018e-14	-2.21109	-4.01506e-10
75117888	chr5:75117888:T:C	2.61489e-18	0.0671807	-0.678107	3.93531e-13	-0.0104454	-0.703022
75118437	chr5:75118437:A:G	3.70664e-18	-4.25965e-10	-0.262023	6.13468e-13	-4.25965e-10	-0.2695
75118492	chr5:75118492:G:C	1.63975e-19	-2.1096	-1.27059	2.60877e-14	-2.16212	-1.26505
75118808	chr5:75118808:C:T	1.20659e-18	-4.25965e-10	-1.38435	2.02577e-13	-4.25965e-10	-1.37751
75119007	chr5:75119007:TC:T	1.59307e-19	-2.00408	-1.40499	2.45812e-14	-2.08105	-1.40559
75119491	chr5:75119491:A:G	8.86578e-19	-1.69253	-4.01506e-10	1.6393e-13	-1.58919	-4.01506e-10
75119987	chr5:75119987:T:C	1.21579e-18	-4.25965e-10	-1.37676	2.02636e-13	-4.25965e-10	-1.37722
75120277	chr5:75120277:C:T	1.741e-19	-2.13264	-1.18764	3.15442e-14	-2.0573	-1.17994
75120891	chr5:75120891:A:G	9.01841e-19	-1.67546	-4.01506e-10	1.63657e-13	-1.59085	-4.01506e-10
75120900	chr5:75120900:A:G	1.22485e-18	-4.25965e-10	-1.36933	2.04107e-13	-4.25965e-10	-1.36998
75120912	chr5:75120912:C:T	5.42678e-19	-2.18339	-4.01506e-10	9.05099e-14	-2.18317	-4.01506e-10
75122155	chr5:75122155:G:A	1.38288e-19	-2.14691	-1.40365	2.26917e-14	-2.16439	-1.40224
75122233	chr5:75122233:G:A	3.07373e-17	-4.25965e-10	1.85333	5.11432e-12	-4.25965e-10	1.85117
75122481	chr5:75122481:A:C	1.17136e-18	-4.25965e-10	-1.41398	1.94964e-13	-4.25965e-10	-1.41581
75122504	chr5:75122504:C:T	1.3869e-18	-4.25965e-10	-1.24508	2.33221e-13	-4.25965e-10	-1.23664
75122608	chr5:75122608:G:T	1.72319e-19	-2.1336	-1.19696	3.12114e-14	-2.05853	-1.18932
75122654	chr5:75122654:T:C	1.21196e-18	-4.25965e-10	-1.37991	2.02001e-13	-4.25965e-10	-1.38036
75122742	chr5:75122742:T:C	1.73992e-19	-2.12321	-1.19769	3.15263e-14	-2.04786	-1.18995
75122816	chr5:75122816:A:T	1.78986e-18	-4.25965e-10	-0.990008	2.96542e-13	-4.25965e-10	-0.996438
75123440	chr5:75123440:T:C	7.80254e-18	-4.25965e-10	0.482301	1.28458e-12	-4.25965e-10	0.46956
75123526	chr5:75123526:C:T	5.23513e-19	-2.21934	-4.01506e-10	8.78468e-14	-2.21303	-4.01506e-10
75123806	chr5:75123806:T:C	5.23464e-19	-2.21944	-4.01506e-10	8.72048e-14	-2.22037	-4.01506e-10
75123968	chr5:75123968:G:A	5.92299e-18	1.52837	-1.32168	5.43401e-13	0.914299	-1.30508
75124597	chr5:75124597:G:A	3.45545e-17	3.38754	-1.41715	3.68224e-12	2.93977	-1.41712
75124705	chr5:75124705:T:G	1.78088e-18	-4.25965e-10	-0.995039	2.95003e-13	-4.25965e-10	-1.00164
75124895	chr5:75124895:T:C	2.37991e-18	-0.705084	-4.01506e-10	4.96448e-13	-0.481149	-4.01506e-10
75125572	chr5:75125572:A:G	5.67558e-18	1.57802	-1.41399	5.15478e-13	0.966558	-1.41009
75125961	chr5:75125961:T:C	1.64222e-17	1.39148	-0.165002	1.88748e-12	1.04488	-0.190504
75125987	chr5:75125987:C:T	1.81821e-19	-1.86	-1.41688	2.85741e-14	-1.91898	-1.41714
75126137	chr5:75126137:A:G	4.99291e-18	1.4495	-1.41363	4.57932e-13	0.847638	-1.40955
75126294	chr5:75126294:T:C	4.97154e-18	1.44298	-1.4114	4.57693e-13	0.843997	-1.40643
75126385	chr5:75126385:T:C	5.58517e-18	1.56078	-1.41282	5.0762e-13	0.949485	-1.40838
75126456	chr5:75126456:T:C	1.62715e-19	-2.18817	-1.19974	2.87269e-14	-2.13873	-1.19206
75126537	chr5:75126537:C:G	1.91921e-17	1.38235	-4.01506e-10	3.63975e-12	1.51104	-4.01506e-10
75126782	chr5:75126782:C:T	5.27633e-18	1.50407	-1.41299	4.81459e-13	0.896806	-1.40861
75127418	chr5:75127418:A:T	5.88955e-18	1.53275	-1.33172	5.40585e-13	0.919811	-1.31579
75127514	chr5:75127514:A:G	7.23256e-18	1.80187	-1.39542	6.2773e-13	1.14617	-1.39269
75127535	chr5:75127535:C:T	1.22102e-18	-4.25965e-10	-1.37246	2.03513e-13	-4.25965e-10	-1.3729
75127675	chr5:75127675:T:A	9.98325e-17	2.75226	0.279083	1.29892e-11	2.52159	0.261654
75128591	chr5:75128591:G:A	1.0233e-18	-1.54912	-4.01506e-10	1.56468e-13	-1.63578	-4.01506e-10
75128766	chr5:75128766:G:A	1.73287e-19	-1.99285	-1.3321	3.30351e-14	-1.86691	-1.32415
75129142	chr5:75129142:TA:T	1.92219e-18	-4.25965e-10	-0.918685	3.10683e-13	-4.25965e-10	-0.949855
75129392	chr5:75129392:C:T	1.84698e-19	-1.8478	-1.41338	2.82675e-14	-1.93496	-1.41196
75129785	chr5:75129785:C:T	1.34892e-18	-4.25965e-10	-1.27284	2.20775e-13	-4.25965e-10	-1.29149
75129786	chr5:75129786:G:A	1.99559e-19	-2.09816	-1.08563	3.63864e-14	-2.00846	-1.08598
75129923	chr5:75129923:C:T	2.27376e-18	-4.25965e-10	-0.750714	3.73262e-13	-4.25965e-10	-0.766348
75129950	chr5:75129950:G:A	5.72153e-18	1.55471	-1.38262	5.23452e-13	0.943649	-1.37183
75130061	chr5:75130061:T:A	8.08425e-19	-1.78482	-4.01506e-10	1.37662e-13	-1.76383	-4.01506e-10
75130079	chr5:75130079:C:T	1.41013e-19	-2.11419	-1.41687	2.30524e-14	-2.13385	-1.41701
75130516	chr5:75130516:C:A	1.86365e-19	-1.83941	-1.41278	2.91425e-14	-1.90188	-1.41455
75130543	chr5:75130543:A:G	5.93398e-18	1.53377	-1.32523	5.44205e-13	0.919719	-1.30902
75130852	chr5:75130852:C:T	1.44588e-18	-4.25965e-10	-1.20343	2.36444e-13	-4.25965e-10	-1.22292
75130922	chr5:75130922:C:T	5.22937e-19	-2.22044	-4.01506e-10	8.71842e-14	-2.22061	-4.01506e-10
75131008	chr5:75131008:C:T	5.39977e-19	-2.18838	-4.01506e-10	8.7779e-14	-2.21381	-4.01506e-10
75131086	chr5:75131086:G:A	1.17597e-18	-4.25965e-10	-1.41005	1.9596e-13	-4.25965e-10	-1.41072
75131108	chr5:75131108:A:G	5.96178e-19	-1.52983	-0.559535	8.71752e-14	-1.66537	-0.555342
75131131	chr5:75131131:C:T	6.49151e-17	2.8049	-0.20397	8.4217e-12	2.57578	-0.225836
75131301	chr5:75131301:C:T	1.81678e-19	-1.92398	-1.35369	3.45799e-14	-1.78795	-1.35741
75131305	chr5:75131305:C:T	1.83009e-18	-4.25965e-10	-0.96778	2.96092e-13	-4.25965e-10	-0.997959
75131390	chr5:75131390:G:A	5.87717e-19	-2.10366	-4.01506e-10	9.89793e-14	-2.09372	-4.01506e-10
75131467	chr5:75131467:C:T	1.74412e-19	-1.93828	-1.38021	3.36282e-14	-1.80016	-1.3731
75131790	chr5:75131790:A:AG	3.54593e-19	-1.89607	-0.712867	5.93341e-14	-1.90208	-0.703364
75131884	chr5:75131884:T:C	5.87426e-18	1.52627	-1.32784	5.38146e-13	0.911075	-1.31157
75131912	chr5:75131912:A:C	5.59452e-18	1.49097	-1.34133	5.13972e-13	0.879831	-1.32629
75132033	chr5:75132033:G:T	1.83952e-19	-1.85254	-1.41269	2.87983e-14	-1.91385	-1.41447
75132201	chr5:75132201:G:A	1.43927e-19	-2.09346	-1.41714	2.35028e-14	-2.11436	-1.41714
75132853	chr5:75132853:G:A	5.3496e-18	1.4844	-1.37953	4.92392e-13	0.878449	-1.3678
75133143	chr5:75133143:A:G	4.19196e-18	-4.25965e-10	-0.13898	7.23874e-13	-4.25965e-10	-0.104011
75133340	chr5:75133340:A:C	4.70695e-18	1.35029	-1.37339	4.3799e-13	0.754726	-1.36116
75133377	chr5:75133377:A:T	1.16774e-18	-4.25965e-10	-1.41708	1.94758e-13	-4.25965e-10	-1.41687
75133606	chr5:75133606:C:T	1.83769e-18	-4.25965e-10	-0.963639	3.03533e-13	-4.25965e-10	-0.973139
75133872	chr5:75133872:C:T	9.2624e-19	-1.64877	-4.01506e-10	2.0086e-13	-1.38602	-4.01506e-10
75133973	chr5:75133973:C:A	1.20261e-18	-4.25965e-10	-1.38766	1.9993e-13	-4.25965e-10	-1.39066
75134127	chr5:75134127:AT:A	7.92827e-19	-1.8043	-4.01506e-10	1.29158e-13	-1.82759	-4.01506e-10
75134309	chr5:75134309:A:G	5.36747e-18	1.46667	-1.35846	4.91991e-13	0.855154	-1.34532
75134401	chr5:75134401:T:C	1.41852e-18	-4.25965e-10	-1.22253	2.36657e-13	-4.25965e-10	-1.22202
75134498	chr5:75134498:G:A	5.62414e-19	-2.14767	-4.01506e-10	8.99617e-14	-2.18924	-4.01506e-10
75134719	chr5:75134719:A:G	3.09215e-18	-4.25965e-10	-0.443282	5.34576e-13	-4.25965e-10	-0.407153
75135120	chr5:75135120:C:A	4.50594e-18	-4.25965e-10	-0.0667505	7.79458e-13	-4.25965e-10	-0.0300289
75135348	chr5:75135348:C:A	5.70727e-18	1.57927	-1.40968	5.17435e-13	0.964277	-1.40402
75135423	chr5:75135423:C:A	2.40632e-18	-4.25965e-10	-0.694048	3.8739e-13	-4.25965e-10	-0.729195
75135513	chr5:75135513:AAG:A	5.23021e-19	-2.22028	-4.01506e-10	9.13948e-14	-2.17344	-4.01506e-10
75135572	chr5:75135572:G:A	1.22365e-18	-1.37031	-4.01506e-10	1.85101e-13	-1.46773	-4.01506e-10
75135764	chr5:75135764:C:A	1.858e-19	-1.83905	-1.41618	2.9034e-14	-1.90325	-1.41691
75136530	chr5:75136530:G:A	1.47571e-18	-4.25965e-10	-1.18301	2.46309e-13	-4.25965e-10	-1.18204
75136560	chr5:75136560:T:C	1.23679e-18	-1.35963	-4.01506e-10	2.02946e-13	-1.37569	-4.01506e-10
75136580	chr5:75136580:T:G	2.3628e-18	-4.25965e-10	-0.7123	3.98537e-13	-4.25965e-10	-0.700827
75136695	chr5:75136695:C:G	5.96348e-19	-2.08908	-4.01506e-10	9.57461e-14	-2.12693	-4.01506e-10
75136718	chr5:75136718:C:T	1.43387e-18	-4.25965e-10	-1.21177	2.3576e-13	-4.25965e-10	-1.22581
75137433	chr5:75137433:G:A	5.70624e-18	1.51493	-1.34551	5.23014e-13	0.901882	-1.3309
75137535	chr5:75137535:T:C	5.3519e-18	1.5219	-1.4166	4.86792e-13	0.913722	-1.41451
75138010	chr5:75138010:A:C	4.51444e-17	2.23772	-4.01506e-10	4.74316e-12	1.77583	-4.01506e-10
75138729	chr5:75138729:G:A	1.64775e-19	-2.1493	-1.22603	2.96097e-14	-2.08153	-1.21899
75139286	chr5:75139286:GAAT:G	1.25736e-16	2.92032	0.341722	1.6343e-11	2.68802	0.324912
75139499	chr5:75139499:A:G	9.04908e-18	2.02706	-1.39654	8.81814e-13	1.49283	-1.39948
75139783	chr5:75139783:G:A	1.22651e-18	-1.36798	-4.01506e-10	2.5146e-13	-1.16134	-4.01506e-10
75140266	chr5:75140266:GGAA:G	1.22201e-18	-4.25965e-10	-1.37165	2.01922e-13	-4.25965e-10	-1.38075
75140790	chr5:75140790:C:T	1.56596e-18	-4.25965e-10	-1.12365	2.61941e-13	-4.25965e-10	-1.12051
75141227	chr5:75141227:A:T	1.61392e-19	-2.12458	-1.27149	2.57105e-14	-2.17442	-1.26731
75141287	chr5:75141287:C:T	1.22178e-18	-4.25965e-10	-1.37184	2.03972e-13	-4.25965e-10	-1.37064
75141304	chr5:75141304:C:G	6.29041e-18	-4.25965e-10	0.266879	1.06344e-12	-4.25965e-10	0.28064
75141328	chr5:75141328:G:A	5.48219e-18	1.47653	-1.34718	5.03394e-13	0.865399	-1.33265
75141403	chr5:75141403:C:A	5.73055e-18	1.52258	-1.34892	5.24998e-13	0.909336	-1.33457
75143593	chr5:75143593:G:A	2.49023e-19	-1.72768	-1.23468	3.99927e-14	-1.7691	-1.23083
75145773	chr5:75145773:T:C	1.44588e-18	-4.25965e-10	-1.20343	2.36444e-13	-4.25965e-10	-1.22292
75145875	chr5:75145875:G:A	7.22713e-18	1.81382	-1.40813	6.26408e-13	1.15773	-1.40636
75146325	chr5:75146325:T:C	1.44782e-18	-4.25965e-10	-1.20209	2.36748e-13	-4.25965e-10	-1.22163
75146585	chr5:75146585:G:A	6.0431e-18	1.57143	-1.34466	5.51153e-13	0.953249	-1.32986
75147095	chr5:75147095:A:G	5.7117e-18	1.49528	-1.32491	5.24828e-13	0.882919	-1.30848
75147139	chr5:75147139:T:C	1.87428e-17	1.46675	-0.108091	2.16502e-12	1.12448	-0.132919
75147307	chr5:75147307:C:T	5.52933e-18	1.46699	-1.32907	5.09109e-13	0.857033	-1.313
75147652	chr5:75147652:C:T	8.95793e-19	-1.68219	-4.01506e-10	1.38384e-13	-1.7586	-4.01506e-10
75147874	chr5:75147874:T:C	5.3661e-19	-2.19463	-4.01506e-10	8.95444e-14	-2.19389	-4.01506e-10
75148287	chr5:75148287:T:C	1.86287e-19	-1.83629	-1.41633	2.91832e-14	-1.89988	-1.41516
75148317	chr5:75148317:T:A	1.18913e-18	-4.25965e-10	-1.39892	1.98147e-13	-4.25965e-10	-1.39962
75148537	chr5:75148537:C:T	4.00272e-19	-1.89653	-0.591225	5.93556e-14	-2.01546	-0.589617
75149053	chr5:75149053:T:C	2.11317e-19	-1.74954	-1.377	3.21877e-14	-1.84608	-1.37097
75149271	chr5:75149271:C:T	1.42099e-18	-4.25965e-10	-1.22079	2.32566e-13	-4.25965e-10	-1.23945
75150040	chr5:75150040:T:A	4.26887e-19	-1.8813	-0.542083	6.30767e-14	-2.00314	-0.541134
75150041	chr5:75150041:C:T	4.2797e-19	-1.88287	-0.537984	6.32596e-14	-2.00435	-0.537032
75150476	chr5:75150476:A:G	1.72372e-17	1.4863	-0.211373	1.97663e-12	1.1375	-0.236983
75150684	chr5:75150684:G:T	1.60656e-19	-2.1183	-1.28233	2.62312e-14	-2.1387	-1.28298
75150727	chr5:75150727:T:C	5.30061e-17	2.76342	-0.365159	6.96361e-12	2.54507	-0.385248
75151313	chr5:75151313:A:C	1.78791e-19	-1.87703	-1.41666	2.81056e-14	-1.93695	-1.41571
75151340	chr5:75151340:C:T	5.58356e-18	-4.25965e-10	0.147678	9.707e-13	-4.25965e-10	0.18939
75151450	chr5:75151450:A:G	1.88124e-19	-1.82583	-1.41697	2.94337e-14	-1.89019	-1.4163
75152669	chr5:75152669:C:T	6.43219e-18	1.59957	-1.3104	5.8622e-13	0.978004	-1.29294
75152795	chr5:75152795:G:T	1.17092e-18	-4.25965e-10	-1.41436	1.95926e-13	-4.25965e-10	-1.41089
75153058	chr5:75153058:C:T	1.22215e-18	-4.25965e-10	-1.37153	2.03696e-13	-4.25965e-10	-1.372
75153647	chr5:75153647:G:C	1.62122e-19	-2.22043	-1.17112	2.83438e-14	-2.16289	-1.18133
75153896	chr5:75153896:A:G	1.45971e-18	-4.25965e-10	-1.19391	2.43893e-13	-4.25965e-10	-1.1919
75153995	chr5:75153995:G:C	5.72247e-19	-1.50043	-0.629906	8.33873e-14	-1.63774	-0.627397
75154562	chr5:75154562:G:A	1.22796e-18	-4.25965e-10	-1.36679	2.04665e-13	-4.25965e-10	-1.36725
75154828	chr5:75154828:C:T	1.22147e-18	-4.25965e-10	-1.37209	2.03599e-13	-4.25965e-10	-1.37247
75155133	chr5:75155133:T:C	1.88835e-18	-4.25965e-10	-0.936443	3.1699e-13	-4.25965e-10	-0.929757
75155353	chr5:75155353:G:C	6.34943e-18	1.60465	-1.32843	5.78532e-13	0.984247	-1.31238
75155868	chr5:75155868:T:A	8.44272e-18	1.75381	-1.19266	7.18048e-13	1.07586	-1.18795
75155986	chr5:75155986:A:C	3.05036e-18	0.780493	-1.23738	7.37648e-13	1.16777	-1.25293
75156106	chr5:75156106:T:A	1.43077e-18	-4.25965e-10	-1.21393	2.42431e-13	-4.25965e-10	-1.19791
75156311	chr5:75156311:A:G	1.43217e-18	-4.25965e-10	-1.21296	2.34308e-13	-4.25965e-10	-1.23199
75156655	chr5:75156655:C:T	1.16794e-18	-4.25965e-10	-1.41691	1.94761e-13	-4.25965e-10	-1.41686
75156761	chr5:75156761:C:A	1.44822e-18	-4.25965e-10	-1.20181	2.36812e-13	-4.25965e-10	-1.22136
75157103	chr5:75157103:T:C	5.22228e-19	-2.2218	-4.01506e-10	8.77854e-14	-2.21373	-4.01506e-10
75157419	chr5:75157419:G:T	5.62855e-18	-4.25965e-10	0.155704	9.78583e-13	-4.25965e-10	0.197478
75157938	chr5:75157938:G:C	1.92341e-18	-4.25965e-10	-0.918048	3.10866e-13	-4.25965e-10	-0.949265
75157993	chr5:75157993:C:G	6.50957e-18	1.62174	-1.32061	5.92322e-13	0.999417	-1.30399
75158881	chr5:75158881:C:T	5.9072e-18	1.53501	-1.33099	5.3939e-13	0.916938	-1.31513
75159237	chr5:75159237:T:C	1.49885e-18	-4.25965e-10	-1.16745	2.47078e-13	-4.25965e-10	-1.17893
75159238	chr5:75159238:A:G	5.27691e-18	1.4251	-1.33391	4.86158e-13	0.816168	-1.31826
75159242	chr5:75159242:C:A	1.24335e-16	2.85238	0.398447	1.60705e-11	2.61838	0.377737
75159395	chr5:75159395:C:A	8.18089e-19	-1.77293	-4.01506e-10	1.27003e-13	-1.84442	-4.01506e-10
75159836	chr5:75159836:AT:A	9.06444e-19	-1.67037	-4.01506e-10	1.39928e-13	-1.7475	-4.01506e-10
75159976	chr5:75159976:T:C	1.82157e-19	-1.85796	-1.41707	2.86145e-14	-1.91817	-1.41654
75160652	chr5:75160652:C:A	8.93977e-18	2.02514	-1.40678	8.69912e-13	1.48851	-1.40874
75160872	chr5:75160872:A:T	1.86758e-19	-1.83313	-1.41697	2.92413e-14	-1.89675	-1.41629
75160929	chr5:75160929:G:A	1.51846e-19	-2.10693	-1.35011	2.4359e-14	-2.14476	-1.35097
75160948	chr5:75160948:G:A	1.19873e-18	-4.25965e-10	-1.39089	1.99446e-13	-4.25965e-10	-1.39308
75160985	chr5:75160985:T:C	1.44583e-18	-4.25965e-10	-1.20347	2.36431e-13	-4.25965e-10	-1.22297
75161013	chr5:75161013:A:G	6.30576e-18	1.58747	-1.31816	5.76489e-13	0.969466	-1.30114
75161075	chr5:75161075:A:G	1.81786e-19	-1.85997	-1.4171	2.85238e-14	-1.92125	-1.41664
75161339	chr5:75161339:C:T	1.58293e-19	-2.11608	-1.29938	2.54586e-14	-2.15256	-1.29902
75161448	chr5:75161448:C:T	6.23257e-18	1.58531	-1.32767	5.67888e-13	0.964774	-1.31148
75161607	chr5:75161607:G:C	1.60046e-19	-2.10325	-1.3012	2.56808e-14	-2.14207	-1.30081
75162182	chr5:75162182:A:G	1.67084e-19	-1.94841	-1.413	2.6203e-14	-2.00819	-1.41457
75162225	chr5:75162225:C:G	1.87693e-18	-4.25965e-10	-0.942511	3.15709e-13	-4.25965e-10	-0.933808
75162395	chr5:75162395:C:T	3.06559e-18	0.927288	-1.37919	3.08518e-13	0.417579	-1.37443
75162561	chr5:75162561:G:T	6.17674e-17	2.75206	-0.200827	8.02988e-12	2.52511	-0.222808
75162702	chr5:75162702:A:G	1.25855e-16	2.84929	0.413688	1.63072e-11	2.61813	0.392608
75162776	chr5:75162776:C:T	4.99376e-18	-4.25965e-10	0.0360402	8.65601e-13	-4.25965e-10	0.0747959
75163133	chr5:75163133:T:G	1.8506e-19	-1.84217	-1.41705	2.90031e-14	-1.90472	-1.41651
75163352	chr5:75163352:C:A	2.74669e-17	-4.25965e-10	1.74083	4.56907e-12	-4.25965e-10	1.73844
75163395	chr5:75163395:A:G	6.11951e-18	1.56501	-1.32568	5.5929e-13	0.947347	-1.30931
75163746	chr5:75163746:T:C	8.5133e-19	-1.7331	-4.01506e-10	1.44818e-13	-1.71315	-4.01506e-10
75164220	chr5:75164220:A:G	6.05797e-18	1.55394	-1.32471	5.55795e-13	0.940032	-1.30826
75164443	chr5:75164443:C:T	1.83706e-19	-1.84964	-1.41693	2.88057e-14	-1.91182	-1.41623
75164548	chr5:75164548:G:A	5.53409e-19	-1.58584	-0.577964	8.13176e-14	-1.71517	-0.575092
75164905	chr5:75164905:T:C	1.72691e-19	-2.16035	-1.16806	3.04266e-14	-2.1036	-1.16971
75164999	chr5:75164999:G:A	3.14953e-18	-4.25965e-10	-0.424895	5.44519e-13	-4.25965e-10	-0.388725
75165263	chr5:75165263:C:CA	1.7074e-19	-2.15887	-1.18089	3.01013e-14	-2.10156	-1.1825
75165396	chr5:75165396:T:G	1.44649e-18	-4.25965e-10	-1.20301	2.36545e-13	-4.25965e-10	-1.22249
75165578	chr5:75165578:C:T	2.95422e-18	-4.25965e-10	-0.488915	4.95301e-13	-4.25965e-10	-0.483462
75165850	chr5:75165850:C:T	5.86929e-18	1.52056	-1.32298	5.38693e-13	0.9068	-1.30628
75165993	chr5:75165993:A:G	2.65865e-19	-1.69005	-1.20686	4.25823e-14	-1.7346	-1.20259
75166025	chr5:75166025:T:G	5.6571e-18	1.49482	-1.33406	5.19389e-13	0.882449	-1.31842
75166099	chr5:75166099:C:A	3.26148e-17	3.32792	-1.4153	3.4713e-12	2.87849	-1.41484
75166108	chr5:75166108:T:C	1.78751e-19	-2.12306	-1.17085	3.23921e-14	-2.0476	-1.16312
75166599	chr5:75166599:A:C	1.56584e-18	-4.25965e-10	-1.12373	2.56009e-13	-4.25965e-10	-1.14342
75167360	chr5:75167360:T:G	5.839e-18	1.52879	-1.33638	5.3679e-13	0.917874	-1.3209
75167562	chr5:75167562:C:A	3.30013e-18	-4.25965e-10	-0.378185	5.56035e-13	-4.25965e-10	-0.367797
75167617	chr5:75167617:A:T	3.5253e-17	2.996	-1.00559	3.77783e-12	2.54185	-0.993572
75167987	chr5:75167987:T:C	3.65307e-18	-4.25965e-10	-0.276581	6.16007e-13	-4.25965e-10	-0.265369
75168039	chr5:75168039:TA:T	2.12545e-18	-4.25965e-10	-0.818165	3.43216e-13	-4.25965e-10	-0.850266
75169039	chr5:75169039:A:G	5.29412e-19	-2.10345	-0.104682	9.51382e-14	-2.02454	-0.108759
75169716	chr5:75169716:A:G	1.6817e-18	-4.25965e-10	-1.05235	2.74712e-13	-4.25965e-10	-1.0729
75170009	chr5:75170009:T:C	4.62595e-18	-4.25965e-10	-0.040466	8.00162e-13	-4.25965e-10	-0.00381383
75170071	chr5:75170071:A:G	1.8463e-19	-1.84469	-1.41686	2.89393e-14	-1.90739	-1.41604
75170175	chr5:75170175:C:T	1.60141e-18	-4.25965e-10	-1.10126	2.68027e-13	-4.25965e-10	-1.09754
75170912	chr5:75170912:C:T	5.81072e-18	1.50675	-1.31919	5.32988e-13	0.892173	-1.3023
75171008	chr5:75171008:A:G	2.4608e-19	-2.08863	-0.88562	4.37518e-14	-2.06275	-0.847346
75171023	chr5:75171023:A:G	1.20465e-18	-4.25965e-10	-1.38596	2.01071e-13	-4.25965e-10	-1.38497
75171059	chr5:75171059:A:C	5.05401e-18	1.39276	-1.34473	4.72079e-13	0.797574	-1.32906
75171435	chr5:75171435:CAT:C	1.29916e-18	-4.25965e-10	-1.31043	2.15495e-13	-4.25965e-10	-1.31569
75171594	chr5:75171594:A:C	1.82552e-19	-1.85576	-1.41711	2.85872e-14	-1.91862	-1.41705
75171668	chr5:75171668:A:G	1.32622e-19	-2.2061	-1.3863	2.18391e-14	-2.22111	-1.38382
75171980	chr5:75171980:G:C	1.50256e-18	-4.25965e-10	-1.16498	2.48235e-13	-4.25965e-10	-1.17425
75172023	chr5:75172023:C:T	3.12623e-18	-4.25965e-10	-0.432322	5.23657e-13	-4.25965e-10	-0.42779
75172161	chr5:75172161:T:C	5.53518e-19	-2.16361	-4.01506e-10	9.64414e-14	-2.11969	-4.01506e-10
75173051	chr5:75173051:G:C	1.43162e-18	-4.25965e-10	-1.21334	2.42578e-13	-4.25965e-10	-1.19731
75173231	chr5:75173231:C:T	2.11402e-19	-1.709	-1.41714	3.25833e-14	-1.78771	-1.41712
75173249	chr5:75173249:C:T	1.50348e-19	-2.15513	-1.31182	2.46472e-14	-2.17189	-1.31207
75173282	chr5:75173282:T:C	1.7452e-19	-2.0966	-1.22126	2.83886e-14	-2.11274	-1.2299
75173356	chr5:75173356:C:G	4.15864e-19	-1.86827	-0.581275	6.12529e-14	-1.99271	-0.580904
75173616	chr5:75173616:T:C	1.2229e-17	2.3278	-1.39614	1.17207e-12	1.77702	-1.39912
75173712	chr5:75173712:A:G	1.37226e-16	2.95972	0.389761	1.7733e-11	2.72602	0.368534
75173772	chr5:75173772:G:A	1.7382e-19	-2.10181	-1.22007	2.82868e-14	-2.11747	-1.22876
75173799	chr5:75173799:T:C	3.32884e-18	-4.25965e-10	-0.369523	5.57284e-13	-4.25965e-10	-0.365553
75173995	chr5:75173995:T:G	1.57797e-19	-2.11594	-1.30265	2.53785e-14	-2.15244	-1.30229
75174028	chr5:75174028:G:A	2.93496e-18	0.888117	-1.38357	2.9647e-13	0.382457	-1.37914
75174433	chr5:75174433:AAC:A	1.55632e-18	-4.25965e-10	-1.12983	2.56928e-13	-4.25965e-10	-1.13983
75174437	chr5:75174437:GTGAAC:G	1.55623e-18	-4.25965e-10	-1.12988	2.56913e-13	-4.25965e-10	-1.13989
75174525	chr5:75174525:G:A	6.88211e-18	1.67434	-1.31756	6.25317e-13	1.05014	-1.30051
75174616	chr5:75174616:G:A	1.11355e-17	-4.25965e-10	0.837991	1.8287e-12	-4.25965e-10	0.822731
75174773	chr5:75174773:T:C	1.85791e-19	-1.83815	-1.41713	2.9094e-14	-1.90133	-1.41677
75174920	chr5:75174920:A:G	1.85943e-17	1.51987	-0.169164	2.12112e-12	1.16725	-0.196177
75174938	chr5:75174938:T:A	6.09097e-18	1.56137	-1.32671	5.56488e-13	0.943443	-1.31043
75175078	chr5:75175078:A:G	1.30842e-18	-4.25965e-10	-1.30333	2.17434e-13	-4.25965e-10	-1.30673
75175171	chr5:75175171:T:C	1.18917e-18	-4.25965e-10	-1.39889	1.98161e-13	-4.25965e-10	-1.39955
75175201	chr5:75175201:G:A	5.9838e-18	1.58428	-1.36737	5.47394e-13	0.970681	-1.35414
75175228	chr5:75175228:G:A	4.07894e-17	-4.25965e-10	2.13627	6.80383e-12	-4.25965e-10	2.13661
75175389	chr5:75175389:A:G	1.63969e-18	-4.25965e-10	-1.07764	2.71987e-13	-4.25965e-10	-1.08287
75175468	chr5:75175468:T:A	1.22497e-18	-4.25965e-10	-1.36923	2.03346e-13	-4.25965e-10	-1.37372
75175845	chr5:75175845:G:A	1.44588e-18	-4.25965e-10	-1.20343	2.36444e-13	-4.25965e-10	-1.22292
75175865	chr5:75175865:G:A	2.93238e-18	0.886667	-1.383	2.9634e-13	0.381411	-1.37853
75175910	chr5:75175910:A:G	3.05822e-18	0.927365	-1.38168	3.07692e-13	0.417566	-1.37709
75176219	chr5:75176219:T:C	1.64321e-18	-4.25965e-10	-1.0755	2.72566e-13	-4.25965e-10	-1.08075
75176400	chr5:75176400:T:C	6.13395e-18	1.55297	-1.31128	5.61709e-13	0.936542	-1.29419
75176412	chr5:75176412:T:C	1.85018e-19	-1.8423	-1.41715	2.89796e-14	-1.90512	-1.41692
75176670	chr5:75176670:T:G	1.44818e-18	-4.25965e-10	-1.20184	2.36802e-13	-4.25965e-10	-1.2214
75177103	chr5:75177103:C:T	3.13076e-18	0.955453	-1.38633	3.14585e-13	0.444872	-1.38224
75177114	chr5:75177114:G:A	6.30119e-18	1.5948	-1.32621	5.73506e-13	0.973029	-1.30989
75177527	chr5:75177527:T:C	5.72642e-18	1.52511	-1.35217	5.27911e-13	0.917571	-1.33727
75177947	chr5:75177947:TAA:T	1.90491e-18	-4.25965e-10	-0.927714	3.09639e-13	-4.25965e-10	-0.953221
75177967	chr5:75177967:G:A	1.849e-19	-1.84355	-1.41654	2.88532e-14	-1.91088	-1.41552
75177975	chr5:75177975:T:C	1.16775e-18	-4.25965e-10	-1.41707	1.94756e-13	-4.25965e-10	-1.41688
75177977	chr5:75177977:T:C	4.44318e-18	-4.25965e-10	-0.0807775	7.32661e-13	-4.25965e-10	-0.091945
75178044	chr5:75178044:C:T	1.25929e-18	-4.25965e-10	-1.3416	2.13846e-13	-4.25965e-10	-1.32337
75178260	chr5:75178260:C:T	1.44588e-18	-4.25965e-10	-1.20343	2.36444e-13	-4.25965e-10	-1.22292
75178398	chr5:75178398:C:T	1.47565e-18	-4.25965e-10	-1.18305	2.46548e-13	-4.25965e-10	-1.18107
75178560	chr5:75178560:A:G	1.4292e-18	-4.25965e-10	-1.21504	2.38653e-13	-4.25965e-10	-1.21362
75178611	chr5:75178611:G:C	1.92341e-18	-4.25965e-10	-0.918048	3.10866e-13	-4.25965e-10	-0.949265
75178692	chr5:75178692:C:G	1.20194e-18	-4.25965e-10	-1.38821	2.01739e-13	-4.25965e-10	-1.38165
75178787	chr5:75178787:C:G	2.61413e-19	-2.09553	-0.818276	4.66279e-14	-2.07005	-0.77638
75178997	chr5:75178997:A:G	1.49235e-18	-4.25965e-10	-1.1718	2.43695e-13	-4.25965e-10	-1.19271
75179420	chr5:75179420:A:G	3.76452e-18	-4.25965e-10	-0.246528	6.34894e-13	-4.25965e-10	-0.235169
75179993	chr5:75179993:C:T	5.96164e-18	1.58332	-1.37012	5.43797e-13	0.967061	-1.35711
75180141	chr5:75180141:A:C	6.04473e-19	-1.41784	-0.657703	8.7488e-14	-1.56265	-0.654475
75180421	chr5:75180421:G:A	5.35509e-17	-4.25965e-10	2.40848	8.90291e-12	-4.25965e-10	2.40551
75180548	chr5:75180548:G:A	6.31852e-17	2.78242	-0.2085	8.25109e-12	2.56007	-0.230596
75180683	chr5:75180683:G:A	2.0253e-17	1.59077	-0.154616	2.30729e-12	1.23751	-0.182314
75181024	chr5:75181024:A:C	9.79258e-18	1.57068	-0.861206	9.25103e-13	0.961336	-0.820059
75181115	chr5:75181115:C:A	3.97648e-18	-4.25965e-10	-0.19175	6.86477e-13	-4.25965e-10	-0.157056
75181155	chr5:75181155:C:T	1.55525e-18	-4.25965e-10	-1.13051	2.56752e-13	-4.25965e-10	-1.14052
75181262	chr5:75181262:T:C	5.00495e-18	0.0382788	-4.01506e-10	7.77519e-13	-0.0325195	-4.01506e-10
75181411	chr5:75181411:T:C	1.40419e-19	-2.16557	-1.3697	2.31165e-14	-2.18089	-1.36719
75181588	chr5:75181588:C:T	1.75059e-19	-2.13282	-1.18196	3.1636e-14	-2.06003	-1.1743
75181601	chr5:75181601:G:A	1.21143e-18	-4.25965e-10	-1.38034	2.01707e-13	-4.25965e-10	-1.38181
75181888	chr5:75181888:T:C	4.38484e-17	2.20859	-4.01506e-10	4.58859e-12	1.7427	-4.01506e-10
75182253	chr5:75182253:A:G	5.38013e-19	-1.58134	-0.610679	7.89626e-14	-1.71121	-0.608445
75182583	chr5:75182583:G:T	1.62951e-18	-4.25965e-10	-1.08387	2.70134e-13	-4.25965e-10	-1.08971
75182842	chr5:75182842:T:C	1.16903e-18	-4.25965e-10	-1.41598	1.94915e-13	-4.25965e-10	-1.41606
75183020	chr5:75183020:G:A	1.87334e-17	1.5171	-0.158943	2.14382e-12	1.1676	-0.185884
75183226	chr5:75183226:T:C	1.44588e-18	-4.25965e-10	-1.20343	2.36444e-13	-4.25965e-10	-1.22292
75183252	chr5:75183252:T:C	4.16195e-18	-0.146165	-4.01506e-10	8.1549e-13	0.015161	-4.01506e-10
75183413	chr5:75183413:T:C	9.29419e-18	2.05594	-1.3987	9.05349e-13	1.52115	-1.40146
75183426	chr5:75183426:G:A	1.72617e-18	-4.25965e-10	-1.02624	2.86069e-13	-4.25965e-10	-1.03239
75183481	chr5:75183481:C:T	1.44836e-18	-4.25965e-10	-1.20171	2.36832e-13	-4.25965e-10	-1.22128
75183720	chr5:75183720:C:T	5.72292e-18	1.50671	-1.33438	5.23398e-13	0.890428	-1.31871
75184021	chr5:75184021:G:A	1.84677e-19	-1.84452	-1.41677	2.89519e-14	-1.90707	-1.41593
75184174	chr5:75184174:G:A	2.79129e-18	0.843097	-1.38874	2.82475e-13	0.339612	-1.38465
75184468	chr5:75184468:T:C	1.20226e-18	-4.25965e-10	-1.38794	1.99794e-13	-4.25965e-10	-1.39134
75184953	chr5:75184953:C:T	9.0103e-19	-1.67636	-4.01506e-10	1.94586e-13	-1.41775	-4.01506e-10
75185821	chr5:75185821:A:G	4.99342e-18	-4.25965e-10	0.0359723	8.65572e-13	-4.25965e-10	0.0747623
75185975	chr5:75185975:G:A	1.85917e-19	-1.83876	-1.41584	2.91367e-14	-1.90216	-1.41447
75186012	chr5:75186012:T:C	5.80185e-18	1.50816	-1.32213	5.31218e-13	0.891896	-1.30535
75186025	chr5:75186025:A:G	1.43636e-18	-4.25965e-10	-1.21004	2.38056e-13	-4.25965e-10	-1.21612
75186081	chr5:75186081:G:A	1.5983e-19	-2.12152	-1.28428	2.57205e-14	-2.15737	-1.28397
75186255	chr5:75186255:A:G	1.44452e-19	-2.13665	-1.37031	2.36935e-14	-2.15583	-1.3676
75186358	chr5:75186358:C:T	5.8647e-18	1.52953	-1.33273	5.34913e-13	0.910374	-1.3169
75186850	chr5:75186850:A:T	6.55262e-18	1.64898	-1.34126	5.87587e-13	1.0137	-1.32631
75187303	chr5:75187303:G:C	1.99352e-18	-4.25965e-10	-0.882247	3.37428e-13	-4.25965e-10	-0.867274
75187662	chr5:75187662:C:T	1.54206e-18	-4.25965e-10	-1.13903	2.57712e-13	-4.25965e-10	-1.13679
75188450	chr5:75188450:C:T	6.00889e-18	1.58596	-1.36487	5.47698e-13	0.968432	-1.35134
75188868	chr5:75188868:T:C	1.48898e-18	-4.25965e-10	-1.17406	2.46023e-13	-4.25965e-10	-1.1832
75189055	chr5:75189055:T:C	5.07734e-18	-4.25965e-10	0.0526397	8.80146e-13	-4.25965e-10	0.0914604
75189352	chr5:75189352:T:C	5.11466e-18	-4.25965e-10	0.0599629	8.86742e-13	-4.25965e-10	0.098926
75189781	chr5:75189781:T:C	1.82465e-19	-1.85752	-1.41583	2.86453e-14	-1.9192	-1.41444
75191176	chr5:75191176:T:A	5.00299e-18	-4.25965e-10	0.0378869	8.67251e-13	-4.25965e-10	0.0767003
75191471	chr5:75191471:T:C	1.20986e-18	-4.25965e-10	-1.38164	2.01649e-13	-4.25965e-10	-1.3821
75191889	chr5:75191889:G:A	1.43807e-19	-2.16331	-1.34812	2.36875e-14	-2.17872	-1.34496
75192007	chr5:75192007:C:G	1.44058e-18	-4.25965e-10	-1.2071	2.35618e-13	-4.25965e-10	-1.22642
75192483	chr5:75192483:G:A	1.92774e-19	-1.8016	-1.41678	3.01416e-14	-1.8656	-1.41713
75192765	chr5:75192765:G:A	1.88884e-19	-1.82178	-1.41699	2.95588e-14	-1.88592	-1.41632
75192816	chr5:75192816:T:C	1.47614e-18	-4.25965e-10	-1.18272	2.4663e-13	-4.25965e-10	-1.18074
75192988	chr5:75192988:G:A	1.77059e-18	-4.25965e-10	-1.00084	2.93212e-13	-4.25965e-10	-1.00773
75194008	chr5:75194008:G:T	1.20107e-18	-4.25965e-10	-1.38893	2.00246e-13	-4.25965e-10	-1.38908
75194173	chr5:75194173:G:A	6.24217e-18	1.61445	-1.35527	5.69267e-13	0.996215	-1.34049
75194393	chr5:75194393:T:TG	6.92504e-18	1.68006	-1.31707	6.24366e-13	1.04795	-1.29984
75194833	chr5:75194833:T:C	2.2518e-17	1.67704	-0.134877	2.55332e-12	1.31875	-0.162231
75194974	chr5:75194974:G:A	1.29911e-18	-4.25965e-10	-1.31047	2.14858e-13	-4.25965e-10	-1.31865
75195062	chr5:75195062:C:A	1.71091e-18	-4.25965e-10	-1.03513	2.83611e-13	-4.25965e-10	-1.04103
75195568	chr5:75195568:T:C	3.93638e-17	-4.25965e-10	2.1007	6.52321e-12	-4.25965e-10	2.09449
75195667	chr5:75195667:C:T	5.31867e-19	-2.20351	-4.01506e-10	8.90945e-14	-2.19893	-4.01506e-10
75195890	chr5:75195890:TTCA:T	6.7891e-18	1.71118	-1.36801	6.11929e-13	1.08278	-1.35479
75196131	chr5:75196131:T:C	5.72153e-19	-1.58355	-0.546942	8.3995e-14	-1.71314	-0.544728
75196413	chr5:75196413:T:C	1.16798e-18	-4.25965e-10	-1.41687	1.94747e-13	-4.25965e-10	-1.41693
75196448	chr5:75196448:G:A	1.38958e-18	-4.25965e-10	-1.24315	2.27457e-13	-4.25965e-10	-1.26167
75196546	chr5:75196546:T:C	1.44624e-18	-4.25965e-10	-1.20318	2.36501e-13	-4.25965e-10	-1.22268
75196986	chr5:75196986:T:C	6.62691e-18	1.6483	-1.32931	5.98844e-13	1.01943	-1.31306
75197012	chr5:75197012:TG:T	3.29002e-18	-4.25965e-10	-0.381255	5.51102e-13	-4.25965e-10	-0.376709
75197153	chr5:75197153:C:T	6.36788e-18	1.64746	-1.36834	5.78633e-13	1.02706	-1.35502
75197219	chr5:75197219:C:T	1.21296e-18	-4.25965e-10	-1.37908	2.02206e-13	-4.25965e-10	-1.37934
75197339	chr5:75197339:C:T	1.83684e-19	-2.11609	-1.15059	2.97551e-14	-2.13795	-1.15768
75198294	chr5:75198294:T:C	1.44723e-18	-4.25965e-10	-1.2025	2.36653e-13	-4.25965e-10	-1.22203
75198786	chr5:75198786:G:C	1.90493e-19	-1.81439	-1.4159	2.97419e-14	-1.87931	-1.41677
75198842	chr5:75198842:A:G	1.17854e-18	-4.25965e-10	-1.40787	1.96442e-13	-4.25965e-10	-1.40826
75200272	chr5:75200272:A:C	1.17065e-18	-4.25965e-10	-1.41459	1.95234e-13	-4.25965e-10	-1.41443
75200560	chr5:75200560:A:G	9.20494e-18	1.11692	-0.469322	1.06833e-12	0.779924	-0.494702
75200657	chr5:75200657:A:T	4.17326e-17	2.3898	-0.23066	5.45643e-12	2.16962	-0.253698
75200862	chr5:75200862:C:T	9.73259e-18	-4.25965e-10	0.703332	1.64391e-12	-4.25965e-10	0.716207
75201004	chr5:75201004:G:A	5.82201e-19	-1.54034	-0.572744	8.52768e-14	-1.67291	-0.569815
75201152	chr5:75201152:A:G	1.62843e-19	-2.09218	-1.29494	2.65345e-14	-2.10888	-1.3013
75201259	chr5:75201259:G:A	6.17812e-18	1.57934	-1.33048	5.62444e-13	0.958096	-1.31443
75201728	chr5:75201728:A:G	2.17613e-19	-1.69525	-1.40194	3.34194e-14	-1.77796	-1.40153
75201733	chr5:75201733:C:T	1.75683e-19	-1.93026	-1.38096	3.40522e-14	-1.78682	-1.37391
75201811	chr5:75201811:T:C	1.89403e-17	1.55935	-0.190207	2.16084e-12	1.20758	-0.21795
75202017	chr5:75202017:A:C	6.30322e-18	1.60152	-1.33261	5.7268e-13	0.978463	-1.31676
75202060	chr5:75202060:T:C	5.85161e-18	1.56349	-1.36893	5.34741e-13	0.949126	-1.35597
75202105	chr5:75202105:A:C	2.8834e-18	-4.25965e-10	-0.513179	4.83881e-13	-4.25965e-10	-0.506789
75202159	chr5:75202159:T:C	6.28707e-18	1.60337	-1.33703	5.70308e-13	0.979133	-1.32158
75202339	chr5:75202339:C:A	6.59642e-18	1.64546	-1.33108	5.97552e-13	1.01925	-1.31504
75202890	chr5:75202890:C:T	6.21871e-18	1.62116	-1.36575	5.66644e-13	1.00335	-1.35225
75203113	chr5:75203113:T:C	1.20329e-18	-4.25965e-10	-1.38709	2.00353e-13	-4.25965e-10	-1.38855
75203392	chr5:75203392:G:A	3.30589e-18	-4.25965e-10	-0.376442	5.53534e-13	-4.25965e-10	-0.372304
75203594	chr5:75203594:T:C	5.61238e-18	1.48089	-1.32806	5.16208e-13	0.868938	-1.31106
75203647	chr5:75203647:A:G	5.25707e-19	-2.21516	-4.01506e-10	8.77717e-14	-2.21389	-4.01506e-10
75203806	chr5:75203806:A:G	1.75963e-17	1.44527	-0.149729	2.01498e-12	1.0974	-0.177664
75204819	chr5:75204819:G:A	1.47565e-18	-4.25965e-10	-1.18305	2.46548e-13	-4.25965e-10	-1.18107
75204930	chr5:75204930:G:A	6.33292e-18	1.6467	-1.37308	5.75012e-13	1.02629	-1.36053
75205085	chr5:75205085:C:T	1.5653e-18	-4.25965e-10	-1.12407	2.61604e-13	-4.25965e-10	-1.1218
75205496	chr5:75205496:A:C	7.24455e-19	-1.89448	-4.01506e-10	9.66657e-14	-2.11737	-4.01506e-10
75205521	chr5:75205521:AC:A	1.77662e-17	1.48392	-0.178769	2.03086e-12	1.13419	-0.206606
75206691	chr5:75206691:C:T	2.00628e-19	-1.76216	-1.41629	3.12424e-14	-1.83171	-1.41515
75206748	chr5:75206748:G:A	5.97186e-18	1.55084	-1.33593	5.43305e-13	0.929425	-1.32038
75206896	chr5:75206896:A:G	1.68975e-17	1.45007	-0.195059	1.93835e-12	1.10302	-0.222052
75206964	chr5:75206964:C:T	1.44588e-18	-4.25965e-10	-1.20343	2.36444e-13	-4.25965e-10	-1.22292
75207329	chr5:75207329:T:G	1.4431e-18	-4.25965e-10	-1.20535	2.36012e-13	-4.25965e-10	-1.22475
75207374	chr5:75207374:T:G	1.84892e-19	-1.96489	-1.29525	2.88728e-14	-2.03871	-1.28701
75207481	chr5:75207481:G:A	1.42082e-18	-4.25965e-10	-1.22091	2.32472e-13	-4.25965e-10	-1.23986
75207920	chr5:75207920:TA:T	3.32189e-18	0.877351	-1.24896	8.08375e-13	1.27088	-1.26448
75208327	chr5:75208327:G:A	6.2452e-18	1.61752	-1.35786	5.69329e-13	0.999245	-1.34342
75208597	chr5:75208597:A:G	1.22692e-18	-4.25965e-10	-1.36764	2.03657e-13	-4.25965e-10	-1.37219
75208890	chr5:75208890:T:C	3.9235e-17	-4.25965e-10	2.09742	6.50032e-12	-4.25965e-10	2.09098
75208958	chr5:75208958:A:G	2.71486e-17	1.46799	0.261191	2.8756e-12	1.04605	0.229341
75209135	chr5:75209135:T:C	1.40844e-18	-4.25965e-10	-1.22966	2.30611e-13	-4.25965e-10	-1.2479
75209556	chr5:75209556:A:G	1.92552e-18	-4.25965e-10	-0.916951	3.11187e-13	-4.25965e-10	-0.948233
75209590	chr5:75209590:T:C	6.76911e-19	-1.96236	-4.01506e-10	1.03937e-13	-2.04484	-4.01506e-10
75209601	chr5:75209601:TG:T	1.56389e-18	-4.25965e-10	-1.12497	2.6138e-13	-4.25965e-10	-1.12265
75209952	chr5:75209952:C:G	2.37105e-18	-4.25965e-10	-0.708816	3.99661e-13	-4.25965e-10	-0.69801
75210330	chr5:75210330:C:T	1.51432e-18	-4.25965e-10	-1.15718	2.53065e-13	-4.25965e-10	-1.15498
75210395	chr5:75210395:A:G	5.72712e-19	-1.52724	-0.602276	8.3573e-14	-1.66272	-0.600192
75210582	chr5:75210582:C:T	1.00897e-18	-0.213764	-1.34945	1.13894e-13	-0.61029	-1.34307
75210833	chr5:75210833:C:T	1.6437e-19	-2.11572	-1.26207	2.68026e-14	-2.13724	-1.26289
75210948	chr5:75210948:T:C	2.57045e-19	-1.71434	-1.21631	4.12729e-14	-1.75657	-1.21185
75211000	chr5:75211000:AATTTACTATCT:A	1.44828e-18	-4.25965e-10	-1.20177	2.36818e-13	-4.25965e-10	-1.22134
75211030	chr5:75211030:T:C	2.38416e-18	-4.25965e-10	-0.703303	4.01871e-13	-4.25965e-10	-0.692497
75211152	chr5:75211152:C:T	1.96528e-19	-1.78269	-1.41641	3.05781e-14	-1.85132	-1.41702
75211182	chr5:75211182:C:A	6.58251e-18	1.67763	-1.36536	5.9638e-13	1.054	-1.35175
75211474	chr5:75211474:G:A	2.0022e-19	-1.76429	-1.4162	3.11038e-14	-1.83438	-1.41692
75211565	chr5:75211565:C:A	6.3809e-18	1.64827	-1.3671	5.78205e-13	1.02498	-1.35368
75212587	chr5:75212587:G:T	6.71232e-18	1.65032	-1.31853	6.14307e-13	1.03111	-1.29924
75213079	chr5:75213079:C:A	5.49803e-19	-2.17034	-4.01506e-10	9.17622e-14	-2.16943	-4.01506e-10
75213891	chr5:75213891:G:A	1.65364e-19	-2.10858	-1.26318	2.69556e-14	-2.12399	-1.27045
75213960	chr5:75213960:G:A	8.75043e-18	-4.25965e-10	0.596955	1.52205e-12	-4.25965e-10	0.639183
75214198	chr5:75214198:C:T	1.52464e-19	-2.09907	-1.3539	2.49003e-14	-2.1214	-1.35235
75214516	chr5:75214516:C:T	8.1632e-18	1.92621	-1.39872	6.99632e-13	1.25818	-1.39625
75214622	chr5:75214622:C:G	1.47565e-18	-4.25965e-10	-1.18305	2.46548e-13	-4.25965e-10	-1.18107
75214692	chr5:75214692:T:G	6.65018e-18	1.65845	-1.33595	5.94465e-13	1.01953	-1.3205
75214835	chr5:75214835:T:A	1.47659e-18	-4.25965e-10	-1.18241	2.46702e-13	-4.25965e-10	-1.18045
75215193	chr5:75215193:C:T	2.08931e-19	-1.72318	-1.41472	3.23332e-14	-1.79661	-1.41592
75215235	chr5:75215235:G:C	1.59991e-17	-4.25965e-10	1.20038	2.71413e-12	-4.25965e-10	1.2176
75215591	chr5:75215591:G:T	1.18398e-18	-4.25965e-10	-1.40327	1.97379e-13	-4.25965e-10	-1.4035
75216162	chr5:75216162:A:C	1.38678e-18	-4.25965e-10	-1.24516	2.28531e-13	-4.25965e-10	-1.25696
75216186	chr5:75216186:A:G	1.43313e-18	-4.25965e-10	-1.21228	2.37798e-13	-4.25965e-10	-1.21721
75217162	chr5:75217162:A:G	6.49589e-18	1.6128	-1.31378	5.90928e-13	0.989446	-1.29638
75217685	chr5:75217685:C:T	1.26287e-18	-4.25965e-10	-1.33876	2.09387e-13	-4.25965e-10	-1.34445
75218098	chr5:75218098:G:A	4.64867e-18	-4.25965e-10	-0.0355665	7.8779e-13	-4.25965e-10	-0.0193964
75218458	chr5:75218458:C:T	3.57824e-19	-1.8926	-0.707265	5.29653e-14	-2.01243	-0.706561
75219384	chr5:75219384:A:G	1.21168e-18	-0.0218039	-1.35834	2.51824e-13	0.205483	-1.36538
75221805	chr5:75221805:AAT:A	5.96224e-18	1.57783	-1.36454	5.46222e-13	0.964854	-1.35046
75222129	chr5:75222129:A:G	1.38015e-19	-2.20552	-1.34702	2.29048e-14	-2.21306	-1.34422
75222965	chr5:75222965:G:A	1.69151e-18	-4.25965e-10	-1.04652	2.78409e-13	-4.25965e-10	-1.05954
75223224	chr5:75223224:G:A	6.10299e-18	1.56627	-1.32964	5.55564e-13	0.944882	-1.31353
75223289	chr5:75223289:AC:A	5.72062e-19	-1.58187	-0.548781	8.39676e-14	-1.71166	-0.546532
75223786	chr5:75223786:G:A	3.92367e-18	-4.25965e-10	-0.205122	6.45056e-13	-4.25965e-10	-0.219291
75224450	chr5:75224450:T:A	6.44383e-18	1.68983	-1.39886	5.58684e-13	1.03338	-1.39642
75224600	chr5:75224600:C:CA	9.2093e-19	-1.65452	-4.01506e-10	1.7627e-13	-1.51661	-4.01506e-10
75224926	chr5:75224926:A:C	5.05253e-19	-1.86252	-0.392322	8.49867e-14	-1.86741	-0.378724
75225092	chr5:75225092:C:T	1.93963e-19	-1.79514	-1.41709	3.02624e-14	-1.86163	-1.41709
75225201	chr5:75225201:A:G	2.37103e-18	-4.25965e-10	-0.708825	3.84378e-13	-4.25965e-10	-0.737
75225378	chr5:75225378:C:T	1.17478e-18	-4.25965e-10	-1.41107	1.95889e-13	-4.25965e-10	-1.41108
75225424	chr5:75225424:C:T	5.37557e-19	-1.57843	-0.614435	7.88119e-14	-1.70856	-0.613007
75225574	chr5:75225574:T:C	1.79277e-19	-2.0923	-1.19867	3.28117e-14	-2.00697	-1.19087
75225840	chr5:75225840:T:G	4.24363e-18	-4.25965e-10	-0.126728	6.93288e-13	-4.25965e-10	-0.147182
75227309	chr5:75227309:A:T	1.9483e-19	-1.79063	-1.41714	3.03905e-14	-1.85756	-1.41694
75227349	chr5:75227349:C:A	1.25264e-18	-4.25965e-10	-1.34689	2.07753e-13	-4.25965e-10	-1.35228
75227527	chr5:75227527:T:C	2.10998e-18	-0.82547	-4.01506e-10	3.12737e-13	-0.943267	-4.01506e-10
75227677	chr5:75227677:T:C	1.19428e-18	-4.25965e-10	-1.39461	1.99339e-13	-4.25965e-10	-1.39362
75227730	chr5:75227730:C:T	5.93125e-18	1.57075	-1.36266	5.40742e-13	0.953242	-1.34893
75227806	chr5:75227806:A:T	1.40377e-18	-4.25965e-10	-1.23299	2.28299e-13	-4.25965e-10	-1.25797
75228266	chr5:75228266:A:G	1.4814e-18	-4.25965e-10	-1.17916	2.41986e-13	-4.25965e-10	-1.19975
75228548	chr5:75228548:GA:G	5.73907e-19	-1.56316	-0.564275	8.39598e-14	-1.69534	-0.562947
75229012	chr5:75229012:A:G	5.97094e-18	1.57958	-1.36482	5.44879e-13	0.963259	-1.35132
75229031	chr5:75229031:TCA:T	1.83293e-19	-2.09368	-1.17514	2.97669e-14	-2.11019	-1.18504
75229268	chr5:75229268:T:C	1.92496e-18	-4.25965e-10	-0.917244	3.11104e-13	-4.25965e-10	-0.948501
75229340	chr5:75229340:G:A	6.19485e-18	1.57509	-1.32352	5.63036e-13	0.951144	-1.30643
75229408	chr5:75229408:G:A	3.30766e-18	-4.25965e-10	-0.375906	5.52466e-13	-4.25965e-10	-0.374235
75230117	chr5:75230117:C:T	6.01029e-18	1.58311	-1.36178	5.48697e-13	0.966815	-1.3479
75230664	chr5:75230664:GT:G	5.61272e-18	1.52332	-1.37043	5.15122e-13	0.913401	-1.35762
75230829	chr5:75230829:T:C	2.746e-17	-4.25965e-10	1.74058	4.56773e-12	-4.25965e-10	1.73814
75230857	chr5:75230857:T:A	5.76541e-17	2.70283	-0.220513	7.5612e-12	2.48453	-0.242373
75230971	chr5:75230971:G:A	1.76642e-17	1.49384	-0.194448	2.03426e-12	1.14995	-0.220694
75231091	chr5:75231091:T:C	6.92925e-19	-1.93898	-4.01506e-10	1.27045e-13	-1.84409	-4.01506e-10
75231309	chr5:75231309:A:G	5.79531e-18	1.50607	-1.32117	5.29401e-13	0.887445	-1.30433
75231383	chr5:75231383:C:T	5.29327e-19	-2.2083	-4.01506e-10	9.00413e-14	-2.18836	-4.01506e-10
75231616	chr5:75231616:C:T	1.0191e-17	-4.25965e-10	0.749362	1.6741e-12	-4.25965e-10	0.734405
75231647	chr5:75231647:C:T	5.20485e-18	1.45391	-1.37646	4.80746e-13	0.850773	-1.36406
75232353	chr5:75232353:G:A	1.43007e-19	-2.14539	-1.37162	2.3488e-14	-2.16307	-1.36907
75232355	chr5:75232355:C:T	1.53807e-18	-4.25965e-10	-1.14162	2.5702e-13	-4.25965e-10	-1.13947
75232397	chr5:75232397:G:A	1.98474e-17	1.54139	-0.12546	2.27427e-12	1.19217	-0.151385
75232705	chr5:75232705:T:C	1.36053e-17	-4.25965e-10	1.03831	2.25996e-12	-4.25965e-10	1.03447
75232768	chr5:75232768:T:C	1.07942e-18	-1.49572	-4.01506e-10	1.41414e-13	-1.73694	-4.01506e-10
75232951	chr5:75232951:G:A	7.26533e-18	1.73656	-1.3256	6.45161e-13	1.09002	-1.30915
75233033	chr5:75233033:G:T	6.69786e-18	1.69076	-1.36112	5.99959e-13	1.05555	-1.34732
75233130	chr5:75233130:G:A	1.20524e-18	-4.25965e-10	-1.38547	2.00926e-13	-4.25965e-10	-1.38569
75233286	chr5:75233286:C:T	5.22028e-19	-2.22218	-4.01506e-10	8.75776e-14	-2.2161	-4.01506e-10
75234074	chr5:75234074:T:TATCCCTTTATGACAGAAAACTATC	1.91165e-19	-1.80977	-1.417	2.99165e-14	-1.87308	-1.41714
75234137	chr5:75234137:T:C	1.20838e-18	-4.25965e-10	-1.38287	2.01491e-13	-4.25965e-10	-1.38288
75235624	chr5:75235624:T:C	1.19822e-18	-4.25965e-10	-1.39131	1.99731e-13	-4.25965e-10	-1.39166
75235654	chr5:75235654:C:T	1.36558e-17	-4.25965e-10	1.04201	2.26841e-12	-4.25965e-10	1.0382
75235748	chr5:75235748:G:A	1.93304e-19	-1.7988	-1.41684	3.01402e-14	-1.86673	-1.41604
75236185	chr5:75236185:G:A	1.1677e-18	-4.25965e-10	-1.41711	1.94707e-13	-4.25965e-10	-1.41713
75236192	chr5:75236192:A:G	1.4452e-18	-4.25965e-10	-1.2039	2.36343e-13	-4.25965e-10	-1.22334
75236236	chr5:75236236:C:T	5.71572e-19	-2.13151	-4.01506e-10	9.25369e-14	-2.16102	-4.01506e-10
75236594	chr5:75236594:C:A	1.349e-18	-4.25965e-10	-1.27278	2.21582e-13	-4.25965e-10	-1.28784
75236846	chr5:75236846:C:G	1.43162e-18	-4.25965e-10	-1.21334	2.42578e-13	-4.25965e-10	-1.19731
75236866	chr5:75236866:G:T	5.22661e-19	-2.22097	-4.01506e-10	8.74337e-14	-2.21775	-4.01506e-10
75236898	chr5:75236898:C:T	1.95768e-19	-2.07427	-1.1287	3.61202e-14	-1.98275	-1.11902
75237270	chr5:75237270:A:T	1.22533e-15	2.97782	2.561	1.53121e-10	2.71264	2.53771
75237381	chr5:75237381:T:TA	1.23347e-18	-0.0293896	-1.33293	2.58582e-13	0.207644	-1.34106
75237905	chr5:75237905:C:T	1.18244e-17	2.18744	-1.28942	1.03535e-12	1.52311	-1.26924
75238077	chr5:75238077:G:A	1.23206e-17	2.21826	-1.27914	1.07499e-12	1.5498	-1.25836
75238297	chr5:75238297:C:T	2.05828e-19	-1.78426	-1.3686	3.24764e-14	-1.83877	-1.36934
75238547	chr5:75238547:A:G	1.08962e-17	2.10527	-1.28901	9.61392e-13	1.4484	-1.26864
75238791	chr5:75238791:A:G	2.87492e-18	-4.25965e-10	-0.516123	4.79775e-13	-4.25965e-10	-0.515311
75238885	chr5:75238885:T:C	1.52558e-19	-2.05672	-1.39563	2.45789e-14	-2.09267	-1.39407
75239064	chr5:75239064:CTTAATATAT:C	2.18169e-19	-1.71108	-1.38355	3.4522e-14	-1.76668	-1.38035
75239117	chr5:75239117:TC:T	2.0862e-19	-1.74515	-1.39424	4.21329e-14	-1.55968	-1.38811
75239529	chr5:75239529:C:T	1.89227e-17	-4.25965e-10	1.36821	3.22133e-12	-4.25965e-10	1.38892
75240122	chr5:75240122:C:A	5.39081e-19	-2.19004	-4.01506e-10	8.88322e-14	-2.20188	-4.01506e-10
75240135	chr5:75240135:C:T	4.54318e-17	-4.25965e-10	2.24406	7.56539e-12	-4.25965e-10	2.24271
75240384	chr5:75240384:A:G	1.93283e-19	-1.80541	-1.41034	3.00782e-14	-1.87206	-1.41277
75240830	chr5:75240830:G:A	9.76225e-18	1.99687	-1.29049	8.67852e-13	1.34737	-1.26998
75241000	chr5:75241000:G:A	3.01777e-18	-4.25965e-10	-0.46763	5.0319e-13	-4.25965e-10	-0.46766
75241096	chr5:75241096:G:A	1.46307e-16	3.71057	-0.297007	1.86485e-11	3.464	-0.319112
75241329	chr5:75241329:C:G	1.36592e-18	-4.25965e-10	-1.26032	2.26438e-13	-4.25965e-10	-1.26616
75241435	chr5:75241435:T:C	1.90473e-19	-1.81941	-1.41098	2.96998e-14	-1.8842	-1.41328
75241642	chr5:75241642:C:A	3.97565e-18	-4.25965e-10	-0.191959	6.66159e-13	-4.25965e-10	-0.1871
75241646	chr5:75241646:A:G	1.21514e-17	2.21965	-1.29435	1.06054e-12	1.55199	-1.27408
75241723	chr5:75241723:T:A	2.01721e-19	-1.91968	-1.25334	3.12211e-14	-1.99162	-1.25591
75241781	chr5:75241781:A:G	1.07021e-17	2.03231	-1.23401	9.40019e-13	1.36667	-1.2094
75241926	chr5:75241926:C:T	1.20225e-17	2.18342	-1.26879	1.04192e-12	1.50668	-1.24649
75242011	chr5:75242011:G:A	9.50158e-18	-4.25965e-10	0.67931	1.55559e-12	-4.25965e-10	0.660984
75242141	chr5:75242141:G:A	7.11971e-19	-1.91187	-4.01506e-10	1.21861e-13	-1.88575	-4.01506e-10
75242178	chr5:75242178:G:T	3.15581e-17	-4.25965e-10	1.87968	5.24098e-12	-4.25965e-10	1.87564
75242192	chr5:75242192:C:T	1.65192e-18	-4.25965e-10	-1.07021	2.76039e-13	-4.25965e-10	-1.06809
75242323	chr5:75242323:G:T	1.17123e-18	-4.25965e-10	-1.41409	1.95473e-13	-4.25965e-10	-1.4132
75242381	chr5:75242381:C:T	7.60342e-17	3.41819	-0.659157	9.55704e-12	3.15517	-0.678768
75242389	chr5:75242389:T:C	1.62503e-19	-1.98341	-1.4058	2.61952e-14	-2.01626	-1.40679
75242434	chr5:75242434:A:G	1.35877e-17	2.40774	-1.37072	1.16785e-12	1.74089	-1.3666
75242660	chr5:75242660:A:G	1.07945e-16	3.72777	-0.61829	1.33766e-11	3.45098	-0.638343
75243365	chr5:75243365:T:G	1.5634e-18	-4.25965e-10	-1.12529	2.60774e-13	-4.25965e-10	-1.12498
75243575	chr5:75243575:G:C	1.32673e-18	-4.25965e-10	-1.28943	2.20717e-13	-4.25965e-10	-1.29175
75243818	chr5:75243818:T:C	8.45948e-18	1.87779	-1.31465	7.70038e-13	1.25432	-1.29651
75244167	chr5:75244167:G:A	2.28446e-18	-0.746019	-4.01506e-10	3.48149e-13	-0.835996	-4.01506e-10
75244362	chr5:75244362:G:A	7.45495e-18	1.76294	-1.32621	6.79743e-13	1.14218	-1.3091
75244386	chr5:75244386:A:C	1.31587e-18	-4.25965e-10	-1.29765	2.18945e-13	-4.25965e-10	-1.29981
75244786	chr5:75244786:T:C	2.85105e-17	2.41745	-0.639321	3.13704e-12	2.02635	-0.663946
75245261	chr5:75245261:G:T	3.98538e-18	-4.25965e-10	-0.189516	6.57011e-13	-4.25965e-10	-0.200926
75245460	chr5:75245460:G:A	2.80154e-18	-4.25965e-10	-0.541977	4.6836e-13	-4.25965e-10	-0.539391
75245531	chr5:75245531:G:A	1.63655e-18	-4.25965e-10	-1.07956	2.72717e-13	-4.25965e-10	-1.08019
75246513	chr5:75246513:G:A	1.31536e-18	-4.25965e-10	-1.29804	2.1783e-13	-4.25965e-10	-1.30492
75246570	chr5:75246570:G:A	4.82087e-18	-4.25965e-10	0.000805316	8.31419e-13	-4.25965e-10	0.0345061
75246795	chr5:75246795:C:T	1.13664e-15	3.7605	1.70319	1.38994e-10	3.48705	1.66651
75246896	chr5:75246896:T:A	1.3295e-18	-4.25965e-10	-1.28734	2.21227e-13	-4.25965e-10	-1.28944
75247211	chr5:75247211:G:A	2.21042e-16	4.07257	-0.246367	2.739e-11	3.79842	-0.269118
75247422	chr5:75247422:A:T	4.38876e-18	-4.25965e-10	-0.0931018	7.20803e-13	-4.25965e-10	-0.108262
75247806	chr5:75247806:A:C	7.72749e-19	-2.064	0.234049	1.49791e-13	-1.92519	0.245806
75248903	chr5:75248903:G:A	4.50482e-18	-4.25965e-10	-0.0669993	7.79911e-13	-4.25965e-10	-0.0294478
75249085	chr5:75249085:CA:C	1.2169e-18	-4.25965e-10	-1.37584	2.05742e-13	-4.25965e-10	-1.362
75249091	chr5:75249091:G:T	1.2169e-18	-4.25965e-10	-1.37584	2.05742e-13	-4.25965e-10	-1.362
75249096	chr5:75249096:G:A	1.62032e-19	-1.98018	-1.41192	2.59754e-14	-2.0205	-1.41097
75249475	chr5:75249475:G:T	5.27105e-19	-2.2125	-4.01506e-10	8.86516e-14	-2.20391	-4.01506e-10
75249723	chr5:75249723:A:T	1.46421e-17	1.80057	-0.688813	1.38045e-12	1.18834	-0.646808
75249811	chr5:75249811:A:G	3.3818e-17	2.55805	-0.609202	3.65196e-12	2.14801	-0.633623
75249832	chr5:75249832:C:CA	1.46841e-17	1.76426	-0.649641	1.39076e-12	1.15587	-0.606893
75250102	chr5:75250102:A:G	1.62058e-17	1.85321	-0.63999	1.52577e-12	1.2386	-0.596977
75250379	chr5:75250379:T:G	1.27075e-18	-4.25965e-10	-1.33254	2.10898e-13	-4.25965e-10	-1.33726
75250853	chr5:75250853:T:A	1.30714e-17	1.70106	-0.702782	1.24079e-12	1.09456	-0.659687
75251558	chr5:75251558:C:A	1.85407e-19	-2.13672	-1.12064	3.07232e-14	-2.15809	-1.10552
75251629	chr5:75251629:C:A	1.37311e-18	-4.25965e-10	-1.25507	2.28492e-13	-4.25965e-10	-1.25713
75251692	chr5:75251692:G:A	5.67329e-19	-2.13896	-4.01506e-10	9.47681e-14	-2.13719	-4.01506e-10
75252107	chr5:75252107:T:A	1.47271e-17	1.73832	-0.620778	1.39927e-12	1.13226	-0.577179
75252137	chr5:75252137:C:A	1.66402e-19	-1.97113	-1.39437	3.10659e-14	-1.85534	-1.39717
75252239	chr5:75252239:C:T	1.69344e-17	1.9195	-0.6623	1.58456e-12	1.2991	-0.619666
75252242	chr5:75252242:T:A	1.28765e-18	-4.25965e-10	-1.31933	2.11067e-13	-4.25965e-10	-1.33645
75252576	chr5:75252576:G:A	1.32365e-18	-4.25965e-10	-1.29175	2.20308e-13	-4.25965e-10	-1.2936
75252711	chr5:75252711:T:G	1.17757e-18	-4.25965e-10	-1.40869	1.9621e-13	-4.25965e-10	-1.40944
75252931	chr5:75252931:A:C	3.91465e-19	-1.88334	-0.626671	6.0559e-14	-1.98118	-0.603829
75252973	chr5:75252973:T:G	1.20745e-18	-4.25965e-10	-1.38364	2.01083e-13	-4.25965e-10	-1.38491
75253096	chr5:75253096:T:C	2.05136e-19	-2.14514	-1.01109	3.40923e-14	-2.16507	-0.99449
75253407	chr5:75253407:G:C	1.16876e-18	-4.25965e-10	-1.4162	1.94937e-13	-4.25965e-10	-1.41595
75253535	chr5:75253535:G:A	1.49117e-18	-4.25965e-10	-1.17259	2.48908e-13	-4.25965e-10	-1.17154
75253705	chr5:75253705:C:G	1.28815e-18	-4.25965e-10	-1.31894	2.14792e-13	-4.25965e-10	-1.31896
75254139	chr5:75254139:C:T	7.23225e-19	-1.89618	-4.01506e-10	1.23903e-13	-1.86913	-4.01506e-10
75254261	chr5:75254261:G:T	1.49611e-18	-4.25965e-10	-1.16928	2.44859e-13	-4.25965e-10	-1.18795
75254614	chr5:75254614:T:G	3.11713e-17	-4.25965e-10	1.86735	5.17647e-12	-4.25965e-10	1.86325
75254720	chr5:75254720:C:T	1.7156e-18	-4.25965e-10	-1.03239	2.8476e-13	-4.25965e-10	-1.03698
75254871	chr5:75254871:T:A	1.83326e-19	-2.01174	-1.25689	2.98313e-14	-2.02874	-1.26433
75255171	chr5:75255171:G:T	1.29808e-17	2.40839	-1.41707	1.34725e-12	1.93434	-1.41714
75255387	chr5:75255387:T:C	1.87123e-19	-2.13266	-1.11548	3.09879e-14	-2.15492	-1.10012
75255641	chr5:75255641:C:T	4.19221e-18	-4.25965e-10	-0.138919	6.84389e-13	-4.25965e-10	-0.160101
75255831	chr5:75255831:G:GC	1.70834e-17	1.86395	-0.597991	1.60268e-12	1.24743	-0.556629
75255957	chr5:75255957:C:T	1.65019e-17	1.82254	-0.591215	1.56096e-12	1.2092	-0.544772
75255968	chr5:75255968:G:A	4.85356e-18	-4.25965e-10	0.00756517	8.36531e-13	-4.25965e-10	0.040636
75256105	chr5:75256105:G:A	1.56965e-16	4.05248	-0.568604	1.96592e-11	3.78908	-0.59141
75256632	chr5:75256632:A:G	1.18453e-18	-4.25965e-10	-1.4028	1.9743e-13	-4.25965e-10	-1.40324
75257014	chr5:75257014:T:C	1.47159e-17	1.77007	-0.653285	1.39743e-12	1.16403	-0.610265
75257339	chr5:75257339:G:T	6.94129e-19	-1.93725	-4.01506e-10	1.11497e-13	-1.97463	-4.01506e-10
75257792	chr5:75257792:C:T	1.85179e-17	2.00275	-0.656161	1.71864e-12	1.37428	-0.613619
75258216	chr5:75258216:CAT:C	1.90929e-19	-2.13098	-1.09702	3.16528e-14	-2.1532	-1.08061
75258243	chr5:75258243:G:T	1.59724e-19	-1.99785	-1.40861	2.56377e-14	-2.03716	-1.40741
75258397	chr5:75258397:C:A	1.69239e-19	-2.03718	-1.31141	2.75684e-14	-2.05483	-1.31713
75259065	chr5:75259065:T:C	2.35485e-19	-1.84575	-1.17251	3.7097e-14	-1.89747	-1.17762
75259333	chr5:75259333:T:G	1.94221e-19	-2.15289	-1.05801	3.23062e-14	-2.17195	-1.04142
75259428	chr5:75259428:T:C	1.63518e-17	1.95952	-0.737336	1.52853e-12	1.3394	-0.695963
75259721	chr5:75259721:CA:C	1.16815e-18	-4.25965e-10	-1.41673	1.94721e-13	-4.25965e-10	-1.41706
75259890	chr5:75259890:G:T	3.11694e-17	-4.25965e-10	1.86729	5.17634e-12	-4.25965e-10	1.86323
75260307	chr5:75260307:C:T	4.77873e-18	-4.25965e-10	-0.00797253	8.23205e-13	-4.25965e-10	0.0245774
75260470	chr5:75260470:A:C	1.56424e-18	-4.25965e-10	-1.12475	2.55497e-13	-4.25965e-10	-1.14542
75260541	chr5:75260541:A:G	1.3315e-18	-4.25965e-10	-1.28584	2.19569e-13	-4.25965e-10	-1.29696
75260864	chr5:75260864:C:T	4.98959e-18	-4.25965e-10	0.0352063	8.60402e-13	-4.25965e-10	0.0687715
75261620	chr5:75261620:A:T	1.70326e-18	-4.25965e-10	-1.03961	2.76878e-13	-4.25965e-10	-1.06505
75261954	chr5:75261954:A:G	1.506e-18	-4.25965e-10	-1.16269	2.51497e-13	-4.25965e-10	-1.1612
75262407	chr5:75262407:C:T	1.55411e-19	-2.12896	-1.30486	2.77986e-14	-2.05481	-1.30883
75262471	chr5:75262471:A:T	1.27646e-19	-2.21411	-1.41653	2.11262e-14	-2.22127	-1.41684
75262752	chr5:75262752:A:G	2.28226e-19	-1.91364	-1.13593	3.67551e-14	-1.95859	-1.12577
75262772	chr5:75262772:C:T	1.33346e-18	-4.25965e-10	-1.28437	2.21536e-13	-4.25965e-10	-1.28804
75262775	chr5:75262775:G:A	1.53857e-18	-4.25965e-10	-1.14129	2.55566e-13	-4.25965e-10	-1.14515
75262832	chr5:75262832:G:T	1.19203e-18	-4.25965e-10	-1.39649	1.98779e-13	-4.25965e-10	-1.39644
75262848	chr5:75262848:A:G	3.49419e-18	-4.25965e-10	-0.321046	5.99449e-13	-4.25965e-10	-0.292617
75262861	chr5:75262861:A:G	1.56214e-18	-4.25965e-10	-1.12609	2.58035e-13	-4.25965e-10	-1.13553
75262877	chr5:75262877:C:A	1.1797e-18	-4.25965e-10	-1.40689	1.96395e-13	-4.25965e-10	-1.4085
75262879	chr5:75262879:C:G	1.16941e-18	-4.25965e-10	-1.41565	1.95084e-13	-4.25965e-10	-1.4152
75263068	chr5:75263068:A:G	1.51753e-17	1.79662	-0.649102	1.42741e-12	1.17994	-0.604955
75263539	chr5:75263539:A:G	1.36978e-18	-4.25965e-10	-1.2575	2.27361e-13	-4.25965e-10	-1.26209
75263584	chr5:75263584:G:A	1.3717e-18	-4.25965e-10	-1.2561	2.27799e-13	-4.25965e-10	-1.26016
75263663	chr5:75263663:G:A	1.32107e-18	-4.25965e-10	-1.29371	2.19623e-13	-4.25965e-10	-1.29671
75263709	chr5:75263709:A:G	3.3709e-19	-1.7602	-0.899349	5.65646e-14	-1.76351	-0.889739
75263878	chr5:75263878:TA:T	1.60275e-18	-4.25965e-10	-1.10043	2.63003e-13	-4.25965e-10	-1.11646
75264337	chr5:75264337:G:A	1.19341e-18	-4.25965e-10	-1.39534	1.98593e-13	-4.25965e-10	-1.39737
75264467	chr5:75264467:G:A	3.77063e-17	2.63117	-0.573492	3.97457e-12	2.20277	-0.603731
75264524	chr5:75264524:T:C	2.0161e-19	-2.05535	-1.11822	3.73715e-14	-1.96439	-1.10333
75264662	chr5:75264662:C:T	3.07701e-17	2.55057	-0.696179	2.6953e-12	1.86458	-0.65394
75264717	chr5:75264717:A:G	1.00587e-18	-1.5663	-4.01506e-10	1.81957e-13	-1.48486	-4.01506e-10
75264754	chr5:75264754:G:A	1.15642e-17	1.99017	-1.1144	1.07246e-12	1.37479	-1.0857
75264755	chr5:75264755:T:C	1.17721e-18	-4.25965e-10	-1.409	1.96142e-13	-4.25965e-10	-1.40979
75264845	chr5:75264845:G:A	1.40851e-18	-4.25965e-10	-1.22961	2.33778e-13	-4.25965e-10	-1.23425
75265409	chr5:75265409:G:A	6.46946e-19	-2.21527	0.207626	1.14987e-13	-2.22131	0.277505
75265571	chr5:75265571:C:T	1.09776e-18	-1.47888	-4.01506e-10	2.19925e-13	-1.29534	-4.01506e-10
75266204	chr5:75266204:C:G	5.56118e-19	-1.05589	-1.10303	1.01762e-13	-0.943066	-1.12292
75266318	chr5:75266318:T:A	3.37254e-18	-4.25965e-10	-0.356483	5.61226e-13	-4.25965e-10	-0.358504
75266548	chr5:75266548:G:A	4.9191e-18	0.0209765	-4.01506e-10	9.35452e-13	0.152402	-4.01506e-10
75266739	chr5:75266739:T:C	1.36385e-17	1.60843	-0.567679	1.31243e-12	1.0307	-0.539696
75267024	chr5:75267024:G:A	1.25955e-18	-4.25965e-10	-1.3414	2.10611e-13	-4.25965e-10	-1.33862
75267821	chr5:75267821:G:A	3.38911e-19	-2.07033	-0.583838	5.07807e-14	-2.15222	-0.608889
75267875	chr5:75267875:G:A	5.41228e-19	-2.18606	-4.01506e-10	9.00149e-14	-2.18865	-4.01506e-10
75267955	chr5:75267955:G:A	4.51313e-19	-2.06569	-0.302048	6.97418e-14	-2.16246	-0.281369
75268365	chr5:75268365:A:G	1.96954e-18	0.480911	-1.37526	2.50711e-13	0.201573	-1.3659
75268483	chr5:75268483:G:A	2.76054e-18	-4.25965e-10	-0.556722	4.5395e-13	-4.25965e-10	-0.570641
75268526	chr5:75268526:C:T	5.28066e-19	-2.21068	-4.01506e-10	9.06533e-14	-2.18159	-4.01506e-10
75268665	chr5:75268665:G:A	5.7975e-19	-2.11731	-4.01506e-10	9.36559e-14	-2.149	-4.01506e-10
75268746	chr5:75268746:T:C	1.98242e-19	-2.10153	-1.08888	3.0301e-14	-2.17828	-1.09917
75269164	chr5:75269164:C:T	2.50268e-18	-4.25965e-10	-0.654784	4.11652e-13	-4.25965e-10	-0.66845
75269184	chr5:75269184:G:T	3.42706e-19	-2.05919	-0.583838	5.11716e-14	-2.14455	-0.608889
75270003	chr5:75270003:C:T	4.47913e-18	-4.25965e-10	-0.0727194	7.58168e-13	-4.25965e-10	-0.057723
75270113	chr5:75270113:G:A	1.17047e-18	-4.25965e-10	-1.41475	1.95179e-13	-4.25965e-10	-1.41471
75270377	chr5:75270377:C:T	3.38907e-19	-2.07553	-0.578651	5.08013e-14	-2.15715	-0.603554
75270381	chr5:75270381:C:T	1.85767e-18	-4.25965e-10	-0.952826	3.04232e-13	-4.25965e-10	-0.970839
75270443	chr5:75270443:G:A	1.57209e-18	-4.25965e-10	-1.11974	2.66963e-13	-4.25965e-10	-1.10152
75271689	chr5:75271689:A:C	2.9991e-18	-4.25965e-10	-0.473835	4.93734e-13	-4.25965e-10	-0.486631
75272287	chr5:75272287:G:C	1.25795e-18	-4.25965e-10	-1.34266	2.13519e-13	-4.25965e-10	-1.3249
75272309	chr5:75272309:G:A	1.76066e-19	-2.12104	-1.188	2.71964e-14	-2.18929	-1.19625
75272410	chr5:75272410:G:A	3.49197e-18	0.802979	-1.12466	3.5537e-13	0.296195	-1.11166
75273203	chr5:75273203:T:C	4.09115e-17	3.49122	-1.35196	4.60493e-12	3.09533	-1.34908
75273422	chr5:75273422:C:A	1.1785e-18	-4.25965e-10	-1.40791	1.97781e-13	-4.25965e-10	-1.40147
75273498	chr5:75273498:T:C	6.02004e-19	-2.07964	-4.01506e-10	1.05353e-13	-2.03131	-4.01506e-10
75273506	chr5:75273506:C:G	2.50268e-18	-4.25965e-10	-0.654784	4.11652e-13	-4.25965e-10	-0.66845
75273532	chr5:75273532:C:T	1.39596e-18	0.165751	-1.40432	1.81532e-13	-0.0835766	-1.40362
75273775	chr5:75273775:T:G	1.83433e-19	-2.09016	-1.17789	2.79581e-14	-2.17145	-1.18647
75274131	chr5:75274131:C:G	1.17176e-18	-4.25965e-10	-1.41364	1.95403e-13	-4.25965e-10	-1.41357
75274552	chr5:75274552:A:G	3.35213e-19	-2.07223	-0.59291	5.01821e-14	-2.15395	-0.619022
75274706	chr5:75274706:G:A	1.6507e-18	0.322434	-1.39338	2.12587e-13	0.0631112	-1.39239
75274821	chr5:75274821:C:T	3.45317e-19	-2.05117	-0.584272	5.14189e-14	-2.13944	-0.609182
75274826	chr5:75274826:T:C	1.85123e-19	-2.10153	-1.15736	2.83419e-14	-2.17822	-1.16607
75275134	chr5:75275134:G:A	1.45389e-18	-4.25965e-10	-1.19791	2.39528e-13	-4.25965e-10	-1.20996
75275174	chr5:75275174:G:C	1.91323e-19	-2.0591	-1.16684	2.88328e-14	-2.15168	-1.17544
75275752	chr5:75275752:A:C	1.28937e-19	-2.20691	-1.41366	2.16652e-14	-2.19773	-1.41519
75276395	chr5:75276395:A:G	3.69279e-19	-2.04605	-0.5223	5.48497e-14	-2.13562	-0.548414
75276404	chr5:75276404:G:A	1.53487e-18	-4.25965e-10	-1.1437	2.52195e-13	-4.25965e-10	-1.15842
75276542	chr5:75276542:T:C	2.27937e-19	-2.02625	-1.02459	3.38369e-14	-2.12171	-1.04536
75277226	chr5:75277226:T:C	1.17363e-18	-4.25965e-10	-1.41205	1.96038e-13	-4.25965e-10	-1.41032
75277540	chr5:75277540:T:C	4.95374e-18	-4.25965e-10	0.0279938	8.18411e-13	-4.25965e-10	0.0187372
75277606	chr5:75277606:G:A	4.65614e-18	-4.25965e-10	-0.0339621	7.69942e-13	-4.25965e-10	-0.0423122
75277615	chr5:75277615:A:C	4.62358e-19	-2.02186	-0.321702	6.83201e-14	-2.11919	-0.345239
75277658	chr5:75277658:C:T	2.78409e-18	-4.25965e-10	-0.548226	4.7149e-13	-4.25965e-10	-0.53273
75277908	chr5:75277908:T:C	5.2744e-18	-4.25965e-10	0.0907169	8.69384e-13	-4.25965e-10	0.0791566
75278305	chr5:75278305:A:G	4.22719e-18	-4.25965e-10	-0.13061	7.16033e-13	-4.25965e-10	-0.114901
75278359	chr5:75278359:A:G	1.29762e-18	-4.25965e-10	-1.31161	2.18446e-13	-4.25965e-10	-1.30209
75278901	chr5:75278901:C:T	1.23309e-18	-4.25965e-10	-1.36263	2.06239e-13	-4.25965e-10	-1.35959
75279159	chr5:75279159:A:G	1.31097e-17	1.00377	-0.00256709	1.40731e-12	0.500949	0.0598623
75279976	chr5:75279976:A:G	6.74458e-17	2.03026	0.608911	6.53221e-12	1.45767	0.638198
75279985	chr5:75279985:A:C	3.99859e-18	-4.25965e-10	-0.186207	6.56263e-13	-4.25965e-10	-0.202066
75280460	chr5:75280460:G:A	1.49747e-17	0.957829	0.176386	1.63688e-12	0.469222	0.242699
75281067	chr5:75281067:C:T	7.07536e-19	-2.18074	0.262627	1.19203e-13	-2.20266	0.29486
75281188	chr5:75281188:T:C	4.74463e-18	-4.25965e-10	-0.0151349	7.8147e-13	-4.25965e-10	-0.0274516
75281403	chr5:75281403:G:A	1.42114e-19	-2.17186	-1.35142	2.34653e-14	-2.17349	-1.35961
75281655	chr5:75281655:A:T	2.23431e-19	-1.8477	-1.2231	3.17794e-14	-2.01081	-1.219
75281876	chr5:75281876:A:C	1.40144e-19	-2.18244	-1.3548	2.31643e-14	-2.18345	-1.36257
75282237	chr5:75282237:T:C	8.75961e-19	-2.19547	0.490889	1.48855e-13	-2.20673	0.521077
75282299	chr5:75282299:A:T	1.38996e-18	-1.24287	-4.01506e-10	2.50574e-13	-1.16487	-4.01506e-10
75282959	chr5:75282959:T:C	2.31374e-19	-1.84808	-1.18779	3.29461e-14	-2.0105	-1.18325
75283364	chr5:75283364:G:A	6.07966e-18	-4.25965e-10	0.2328	1.00205e-12	-4.25965e-10	0.221179
75283790	chr5:75283790:C:T	1.94661e-18	-4.25965e-10	-0.906058	3.34431e-13	-4.25965e-10	-0.876197
75284152	chr5:75284152:G:A	1.93423e-18	-4.25965e-10	-0.91244	3.18491e-13	-4.25965e-10	-0.925035
75284345	chr5:75284345:A:G	5.39831e-18	-4.25965e-10	0.113938	8.90041e-13	-4.25965e-10	0.10264
75285051	chr5:75285051:A:G	3.48052e-18	-0.324968	-4.01506e-10	6.5969e-13	-0.196857	-4.01506e-10
75285056	chr5:75285056:C:T	3.23184e-19	-2.01125	-0.690433	4.75821e-14	-2.11393	-0.712244
75285522	chr5:75285522:A:C	2.51677e-19	-1.86857	-1.08319	3.76753e-14	-1.98639	-1.07323
75285570	chr5:75285570:A:G	1.65923e-19	-2.22122	-1.14716	2.71749e-14	-2.22111	-1.16523
75286549	chr5:75286549:A:G	7.20739e-19	-1.89963	-4.01506e-10	1.25661e-13	-1.85504	-4.01506e-10
75286652	chr5:75286652:T:G	3.2486e-19	-2.02406	-0.672449	4.80783e-14	-2.12082	-0.694979
75287052	chr5:75287052:T:C	5.72181e-18	-4.25965e-10	0.172137	9.82147e-13	-4.25965e-10	0.201114
75287055	chr5:75287055:T:TG	5.19339e-19	-2.17388	-0.0534671	8.75573e-14	-2.2001	-0.0162375
75287059	chr5:75287059:A:G	3.58455e-18	-4.25965e-10	-0.295514	6.08632e-13	-4.25965e-10	-0.277414
75287065	chr5:75287065:C:T	3.71193e-18	-4.25965e-10	-0.260597	6.31372e-13	-4.25965e-10	-0.240733
75287226	chr5:75287226:G:A	6.10285e-18	-4.25965e-10	0.236608	1.00577e-12	-4.25965e-10	0.224881
75287319	chr5:75287319:G:A	2.47237e-18	-4.25965e-10	-0.666971	4.1809e-13	-4.25965e-10	-0.652931
75287860	chr5:75287860:G:A	5.24565e-19	-2.16147	-0.055865	8.77193e-14	-2.1893	-0.025184
75287931	chr5:75287931:G:T	5.28978e-19	-2.20558	-0.00337379	8.96165e-14	-2.21455	0.0214595
75288007	chr5:75288007:C:G	1.85478e-18	-1.76197	0.807584	2.65817e-13	-1.95847	0.852653
75288118	chr5:75288118:C:T	5.28081e-19	-2.16423	-0.0464233	8.83819e-14	-2.19145	-0.0155091
75288207	chr5:75288207:T:C	6.27984e-18	0.847162	-0.581965	6.62562e-13	0.341883	-0.534397
75288234	chr5:75288234:C:A	1.91447e-19	-1.935	-1.29029	2.81129e-14	-2.06586	-1.28654
75288900	chr5:75288900:C:T	2.27583e-19	-1.87205	-1.18034	3.25867e-14	-2.02882	-1.1759
75289341	chr5:75289341:A:G	3.27485e-19	-1.99309	-0.695369	4.80979e-14	-2.09832	-0.717073
75289911	chr5:75289911:T:C	1.95205e-18	-4.25965e-10	-0.903268	3.21649e-13	-4.25965e-10	-0.915167
75290341	chr5:75290341:A:G	1.95757e-18	-4.25965e-10	-0.900445	3.21793e-13	-4.25965e-10	-0.914719
75291041	chr5:75291041:CT:C	1.05594e-17	1.14266	-0.357792	1.1308e-12	0.644343	-0.302295
75291265	chr5:75291265:A:T	2.1444e-19	-1.90867	-1.20321	3.09947e-14	-2.0559	-1.19892
75291427	chr5:75291427:T:C	5.58469e-19	-2.19895	0.0442422	9.44231e-14	-2.20971	0.0688702
75291469	chr5:75291469:G:A	1.17191e-18	-4.25965e-10	-1.41351	1.95502e-13	-4.25965e-10	-1.41306
75291714	chr5:75291714:C:T	6.00363e-18	-4.25965e-10	0.220217	9.898e-13	-4.25965e-10	0.208875
75292233	chr5:75292233:C:T	3.2202e-19	-2.01742	-0.687873	4.75967e-14	-2.11615	-0.709716
75292293	chr5:75292293:C:G	3.236e-19	-2.00996	-0.690433	4.7744e-14	-2.11053	-0.712244
75292499	chr5:75292499:C:T	1.19664e-18	-4.25965e-10	-1.39263	1.99036e-13	-4.25965e-10	-1.39514
75292705	chr5:75292705:C:T	1.19486e-18	-4.25965e-10	-1.39412	1.98272e-13	-4.25965e-10	-1.39899
75293029	chr5:75293029:C:T	3.25406e-19	-2.00338	-0.691446	4.7907e-14	-2.1061	-0.713264
75293073	chr5:75293073:T:A	1.11093e-18	-1.46695	-4.01506e-10	1.95459e-13	-1.41328	-4.01506e-10
75293677	chr5:75293677:T:C	1.38235e-18	-4.25965e-10	-1.24836	2.30409e-13	-4.25965e-10	-1.24877
75293883	chr5:75293883:C:T	2.01563e-19	-2.01172	-1.16209	2.98658e-14	-2.11058	-1.18134
75294171	chr5:75294171:G:A	5.63359e-19	-2.18991	0.0439195	9.53403e-14	-2.20884	0.0776597
75294766	chr5:75294766:G:A	3.55412e-19	-1.87119	-0.73544	5.02818e-14	-2.01378	-0.757206
75294799	chr5:75294799:T:C	3.62538e-19	-1.89396	-0.692819	5.15909e-14	-2.03013	-0.715156
75295948	chr5:75295948:G:A	3.76399e-19	-1.90908	-0.640169	5.3648e-14	-2.04281	-0.663372
75296093	chr5:75296093:T:G	1.29018e-18	-1.31736	-4.01506e-10	2.32576e-13	-1.23941	-4.01506e-10
75296264	chr5:75296264:C:T	6.8552e-19	-2.1992	0.249479	1.16485e-13	-2.20956	0.2787
75296707	chr5:75296707:A:T	1.45259e-18	-4.25965e-10	-1.1988	2.39948e-13	-4.25965e-10	-1.20821
75296711	chr5:75296711:T:A	3.1683e-19	-2.01401	-0.707522	4.65091e-14	-2.12043	-0.728548
75296790	chr5:75296790:G:A	1.4266e-18	-4.25965e-10	-1.21685	2.41605e-13	-4.25965e-10	-1.20133
75296848	chr5:75296848:C:CAAT	2.38777e-19	-1.84398	-1.16039	3.41714e-14	-1.99991	-1.15733
75296956	chr5:75296956:G:A	6.68037e-18	-4.25965e-10	0.327026	1.09438e-12	-4.25965e-10	0.309315
75297068	chr5:75297068:A:C	5.82088e-19	-2.13606	0.0227766	9.64982e-14	-2.16875	0.04965
75297110	chr5:75297110:G:A	3.79591e-18	-0.238223	-4.01506e-10	6.09682e-13	-0.275691	-4.01506e-10
75297169	chr5:75297169:A:C	6.73478e-18	-4.25965e-10	0.335137	1.10293e-12	-4.25965e-10	0.317101
75297180	chr5:75297180:A:G	4.09908e-18	-4.25965e-10	-0.161386	6.75729e-13	-4.25965e-10	-0.172835
75297296	chr5:75297296:A:T	2.51879e-18	0.758233	-1.4066	2.83681e-13	0.361431	-1.40221
75297732	chr5:75297732:C:T	2.43905e-18	-4.25965e-10	-0.680539	3.91897e-13	-4.25965e-10	-0.717629
75298684	chr5:75298684:A:G	1.45804e-18	-4.25965e-10	-1.19505	2.40423e-13	-4.25965e-10	-1.20623
75299265	chr5:75299265:C:G	1.48949e-16	4.71464	-1.28319	1.91062e-11	4.4441	-1.27496
75299369	chr5:75299369:A:C	9.21186e-18	0.872796	-0.224453	1.00055e-12	0.382539	-0.162864
75299818	chr5:75299818:G:A	2.65452e-16	-4.25965e-10	4.00929	4.40249e-11	-4.25965e-10	4.00388
75300026	chr5:75300026:A:G	2.63611e-19	-1.83009	-1.07534	3.75614e-14	-1.99076	-1.07189
75300812	chr5:75300812:G:A	1.40041e-18	-1.23538	-4.01506e-10	2.85152e-13	-1.03561	-4.01506e-10
75301152	chr5:75301152:T:C	3.46273e-19	-1.63583	-0.996847	4.64299e-14	-1.85594	-0.994747
75301351	chr5:75301351:A:G	1.69471e-19	-2.2213	-1.12592	2.83366e-14	-2.2215	-1.12297
75301376	chr5:75301376:C:CA	8.6115e-18	-4.25965e-10	0.58095	1.39746e-12	-4.25965e-10	0.553783
75301864	chr5:75301864:C:G	1.24551e-18	-1.3526	-4.01506e-10	2.05832e-13	-1.36157	-4.01506e-10
75302015	chr5:75302015:T:C	1.33027e-18	-4.25965e-10	-1.28676	2.22113e-13	-4.25965e-10	-1.28544
75302092	chr5:75302092:T:C	1.23261e-18	-4.25965e-10	-1.36302	2.06053e-13	-4.25965e-10	-1.3605
75302354	chr5:75302354:C:T	3.06165e-18	-4.25965e-10	-0.453193	4.96646e-13	-4.25965e-10	-0.48075
75302428	chr5:75302428:C:T	3.21391e-19	-2.13925	-0.567992	4.96447e-14	-2.16737	-0.616363
75302498	chr5:75302498:A:G	5.26547e-19	-2.21356	-4.01506e-10	8.75519e-14	-2.2164	-4.01506e-10
75302609	chr5:75302609:C:T	2.21069e-19	-2.19741	-0.884022	3.595e-14	-2.20017	-0.906334
75302919	chr5:75302919:G:A	3.35222e-19	-1.87396	-0.791155	4.73955e-14	-2.01665	-0.813455
75302927	chr5:75302927:C:G	3.37214e-19	-2.21375	-0.445437	5.50146e-14	-2.21875	-0.462282
75303021	chr5:75303021:T:G	1.6878e-19	-2.2209	-1.13041	2.82098e-14	-2.22181	-1.12715
75303050	chr5:75303050:A:T	8.7355e-18	-4.25965e-10	0.595247	1.41744e-12	-4.25965e-10	0.567982
75303170	chr5:75303170:T:C	1.4705e-18	-4.25965e-10	-1.18655	2.424e-13	-4.25965e-10	-1.19804
75303268	chr5:75303268:C:T	2.96267e-19	-1.77603	-1.01262	4.17343e-14	-1.94657	-1.01073
75303613	chr5:75303613:T:C	1.34944e-19	-2.20367	-1.37137	2.22776e-14	-2.20581	-1.37923
75303632	chr5:75303632:A:G	5.39053e-19	-1.1834	-1.00669	6.41493e-14	-1.53446	-0.992954
75304921	chr5:75304921:G:A	1.74169e-17	-4.25965e-10	1.28529	2.81423e-12	-4.25965e-10	1.25382
75304931	chr5:75304931:G:A	1.48908e-17	-4.25965e-10	1.12859	2.41179e-12	-4.25965e-10	1.0995
75305089	chr5:75305089:C:T	2.02672e-18	-4.25965e-10	-0.86573	3.45445e-13	-4.25965e-10	-0.843794
75305228	chr5:75305228:G:A	2.61279e-19	-1.99666	-0.917651	3.81641e-14	-2.10925	-0.937482
75305366	chr5:75305366:AC:A	6.03317e-19	-2.07746	-4.01506e-10	1.05645e-13	-2.02855	-4.01506e-10
75305604	chr5:75305604:G:A	1.32931e-18	-4.25965e-10	-1.28749	2.19596e-13	-4.25965e-10	-1.29684
75305770	chr5:75305770:T:C	2.66703e-19	-1.97485	-0.91892	3.87134e-14	-2.09374	-0.938699
75306874	chr5:75306874:C:A	4.44463e-18	1.21829	-1.29874	4.79028e-13	0.770807	-1.28768
75307073	chr5:75307073:T:C	2.39839e-18	0.550672	-1.24802	2.30904e-13	-0.00840076	-1.23823
75307154	chr5:75307154:C:T	2.77006e-19	-1.97877	-0.877094	4.01921e-14	-2.09645	-0.89851
75307654	chr5:75307654:G:A	4.82495e-18	1.08399	-1.08233	4.6349e-13	0.523156	-1.073
75307742	chr5:75307742:C:G	1.63105e-18	-4.25965e-10	-1.08292	2.66701e-13	-4.25965e-10	-1.1025
75307891	chr5:75307891:C:T	2.92769e-19	-1.95086	-0.849656	4.20939e-14	-2.0768	-0.871929
75308085	chr5:75308085:C:A	1.83547e-18	-4.25965e-10	-0.964846	3.11786e-13	-4.25965e-10	-0.946312
75308100	chr5:75308100:C:A	7.25816e-18	-4.25965e-10	0.409978	1.18358e-12	-4.25965e-10	0.387675
75308250	chr5:75308250:G:A	1.34504e-19	-2.182	-1.39631	2.22594e-14	-2.18437	-1.40149
75308493	chr5:75308493:C:T	2.84186e-19	-1.89178	-0.938491	4.04571e-14	-2.03252	-0.955864
75308917	chr5:75308917:G:A	9.11893e-19	-0.358848	-1.30553	1.13755e-13	-0.63792	-1.31666
75309389	chr5:75309389:C:T	1.29457e-19	-2.20349	-1.41306	2.15169e-14	-2.20945	-1.41033
75309395	chr5:75309395:G:A	1.30387e-18	0.102291	-1.4091	1.97946e-13	0.00653572	-1.40717
75309442	chr5:75309442:T:C	1.3673e-18	-4.25965e-10	-1.25931	2.2847e-13	-4.25965e-10	-1.25722
75310348	chr5:75310348:T:A	2.23285e-19	-2.19485	-0.876602	3.57117e-14	-2.21744	-0.89571
75310689	chr5:75310689:G:A	2.33562e-18	-4.25965e-10	-0.723869	3.85876e-13	-4.25965e-10	-0.733112
75310695	chr5:75310695:T:C	1.45526e-18	-4.25965e-10	-1.19696	2.4686e-13	-4.25965e-10	-1.17981
75311035	chr5:75311035:T:C	2.13135e-19	-2.19337	-0.924603	3.40967e-14	-2.21671	-0.942713
75311342	chr5:75311342:A:G	2.10173e-19	-2.19658	-0.93539	3.3693e-14	-2.21809	-0.953251
75311520	chr5:75311520:C:T	1.75059e-19	-2.07458	-1.2402	2.67909e-14	-2.16677	-1.2338
75311549	chr5:75311549:C:T	2.41146e-18	-4.25965e-10	-0.691917	4.09118e-13	-4.25965e-10	-0.674624
75311606	chr5:75311606:C:A	2.35844e-18	-4.25965e-10	-0.714149	3.89624e-13	-4.25965e-10	-0.723445
75312189	chr5:75312189:A:G	1.73584e-19	-2.08712	-1.23612	2.67076e-14	-2.17405	-1.22963
75312494	chr5:75312494:C:T	2.12869e-19	-2.19729	-0.921937	3.41289e-14	-2.21835	-0.94013
75312516	chr5:75312516:T:C	2.14948e-19	-2.19267	-0.91684	3.43701e-14	-2.21641	-0.935027
75312676	chr5:75312676:A:G	2.12246e-19	-2.19976	-0.9224	3.40968e-14	-2.21931	-0.940113
75312907	chr5:75312907:C:T	3.67576e-18	0.366841	-0.637228	3.94957e-13	-0.0995761	-0.610274
75313120	chr5:75313120:C:T	2.13411e-19	-2.19494	-0.921745	3.41711e-14	-2.21739	-0.939854
75313202	chr5:75313202:T:C	2.14213e-19	-2.19685	-0.916089	3.43375e-14	-2.21817	-0.934215
75313262	chr5:75313262:T:C	1.18789e-18	-4.25965e-10	-1.39997	1.98273e-13	-4.25965e-10	-1.39898
75313469	chr5:75313469:T:G	1.40305e-19	-2.22044	-1.31564	2.34731e-14	-2.21543	-1.31734
75313630	chr5:75313630:C:T	2.03094e-19	-2.19226	-0.973976	3.25101e-14	-2.21624	-0.990842
75313803	chr5:75313803:C:T	2.16017e-19	-2.18474	-0.919803	3.44023e-14	-2.21265	-0.937857
75313827	chr5:75313827:G:A	1.43314e-18	-4.25965e-10	-1.21228	2.36371e-13	-4.25965e-10	-1.22323
75314228	chr5:75314228:C:T	1.4559e-19	-2.22196	-1.27714	2.43066e-14	-2.219	-1.27888
75314468	chr5:75314468:A:C	1.75104e-19	-1.99034	-1.32418	2.86737e-14	-2.0063	-1.32635
75314761	chr5:75314761:T:C	2.19692e-19	-2.18325	-0.904428	3.49488e-14	-2.21216	-0.922588
75315293	chr5:75315293:G:A	1.42372e-19	-2.22178	-1.29967	2.37354e-14	-2.21844	-1.30322
75315491	chr5:75315491:T:G	1.18217e-18	-4.25965e-10	-1.4048	1.9734e-13	-4.25965e-10	-1.4037
75315699	chr5:75315699:T:C	1.80322e-19	-2.06167	-1.22349	2.74555e-14	-2.15884	-1.21722
75315749	chr5:75315749:G:T	4.35894e-18	0.430002	-0.529922	4.65485e-13	-0.0425276	-0.50302
75316740	chr5:75316740:A:C	1.35818e-18	-4.25965e-10	-1.26601	2.25304e-13	-4.25965e-10	-1.27118
75316891	chr5:75316891:A:T	1.37664e-19	-2.13969	-1.4154	2.17348e-14	-2.19318	-1.41653
75317056	chr5:75317056:A:G	1.37844e-19	-2.1386	-1.41517	2.17515e-14	-2.19255	-1.41639
75317068	chr5:75317068:G:A	2.821e-18	0.207516	-0.742573	3.09832e-13	-0.234081	-0.718516
75317414	chr5:75317414:C:T	1.99556e-19	-2.0711	-1.11271	3.36494e-14	-2.05893	-1.1137
75317594	chr5:75317594:A:G	1.336e-18	-4.25965e-10	-1.28247	2.23074e-13	-4.25965e-10	-1.28113
75317774	chr5:75317774:T:G	2.01099e-19	-2.19234	-0.983766	3.2188e-14	-2.2164	-1.00064
75317905	chr5:75317905:G:A	1.95971e-19	-2.20269	-0.999246	3.15926e-14	-2.22039	-1.01532
75317915	chr5:75317915:T:A	1.71966e-19	-2.22227	-1.11033	2.85921e-14	-2.22022	-1.11528
75318317	chr5:75318317:C:T	1.99381e-19	-2.09781	-1.08688	3.11448e-14	-2.16649	-1.08349
75318461	chr5:75318461:T:C	1.7282e-18	-1.02507	-4.01506e-10	3.09133e-13	-0.954857	-4.01506e-10
75318695	chr5:75318695:C:T	2.00258e-19	-2.19516	-0.985137	3.21074e-14	-2.21762	-1.00192
75318703	chr5:75318703:C:T	5.32621e-19	-2.20209	-4.01506e-10	8.99594e-14	-2.18927	-4.01506e-10
75319196	chr5:75319196:C:T	1.66535e-18	0.253528	-1.31564	2.37904e-13	0.0943154	-1.31108
75319384	chr5:75319384:G:C	1.15507e-18	-1.42799	-4.01506e-10	2.02888e-13	-1.37597	-4.01506e-10
75320279	chr5:75320279:C:T	1.9073e-18	-4.25965e-10	-0.92646	3.21234e-13	-4.25965e-10	-0.916457
75321018	chr5:75321018:T:C	2.14084e-18	0.54446	-1.35541	3.0254e-13	0.375099	-1.35151
75321221	chr5:75321221:T:C	3.57982e-18	-0.296835	-4.01506e-10	7.82694e-13	-0.025886	-4.01506e-10
75321223	chr5:75321223:T:G	1.3586e-18	-4.25965e-10	-1.26569	2.25504e-13	-4.25965e-10	-1.27029
75321437	chr5:75321437:G:A	2.90475e-18	0.802352	-1.30815	3.40193e-13	0.438362	-1.29748
75321775	chr5:75321775:G:GA	1.26495e-18	-4.25965e-10	-1.33711	2.12096e-13	-4.25965e-10	-1.33159
75321845	chr5:75321845:C:T	1.63394e-19	-2.19792	-1.18582	2.62878e-14	-2.21897	-1.20056
75321887	chr5:75321887:G:C	1.51106e-19	-2.19781	-1.26412	2.43724e-14	-2.21885	-1.27632
75321986	chr5:75321986:A:G	1.66912e-19	-2.20186	-1.16058	2.69265e-14	-2.22028	-1.17524
75322056	chr5:75322056:T:C	4.81693e-18	-4.25965e-10	-1.14355e-05	7.82996e-13	-4.25965e-10	-0.0255002
75322210	chr5:75322210:G:A	5.50133e-19	-2.16974	-4.01506e-10	9.66769e-14	-2.11725	-4.01506e-10
75322728	chr5:75322728:G:A	1.98477e-18	-4.25965e-10	-0.886646	3.37663e-13	-4.25965e-10	-0.866581
75323307	chr5:75323307:C:T	3.8958e-18	1.19246	-1.40471	5.31645e-13	0.993976	-1.40663
75323814	chr5:75323814:C:T	1.72626e-18	0.354123	-1.38031	2.44918e-13	0.189879	-1.37758
75323920	chr5:75323920:T:C	1.4578e-19	-2.21054	-1.28726	2.37699e-14	-2.22223	-1.29797
75323980	chr5:75323980:A:G	1.40369e-19	-2.13514	-1.40049	2.2031e-14	-2.1907	-1.40548
75324014	chr5:75324014:T:C	1.16801e-18	-4.25965e-10	-1.41684	1.94872e-13	-4.25965e-10	-1.41629
75324360	chr5:75324360:C:A	3.38209e-18	-4.25965e-10	-0.353654	5.51008e-13	-4.25965e-10	-0.376878
75325087	chr5:75325087:C:T	1.27643e-19	-2.21932	-1.41134	2.11871e-14	-2.22153	-1.41371
75325846	chr5:75325846:A:G	2.81523e-18	0.746309	-1.28341	3.30984e-13	0.385031	-1.27159
75326416	chr5:75326416:G:A	1.50616e-19	-2.19806	-1.26711	2.43189e-14	-2.21874	-1.27863
75326521	chr5:75326521:C:T	5.69879e-18	-4.25965e-10	0.168107	9.32198e-13	-4.25965e-10	0.148917
75326852	chr5:75326852:A:G	1.34198e-18	-4.25965e-10	-1.278	2.22664e-13	-4.25965e-10	-1.28296
75326896	chr5:75326896:A:G	1.43468e-19	-2.13832	-1.37547	2.28446e-14	-2.19246	-1.36746
75327434	chr5:75327434:T:C	1.27579e-18	-4.25965e-10	-1.32859	2.11664e-13	-4.25965e-10	-1.33363
75327458	chr5:75327458:A:T	2.063e-18	-4.25965e-10	-0.847986	3.50618e-13	-4.25965e-10	-0.82893
75327647	chr5:75327647:T:C	1.45476e-18	-4.25965e-10	-1.19731	2.42597e-13	-4.25965e-10	-1.19722
75327909	chr5:75327909:A:G	1.40933e-18	-4.25965e-10	-1.22904	2.35546e-13	-4.25965e-10	-1.22672
75327971	chr5:75327971:T:C	1.40225e-18	-4.25965e-10	-1.23407	2.28881e-13	-4.25965e-10	-1.25543
75328124	chr5:75328124:G:A	2.80311e-19	-1.83044	-1.01356	4.02966e-14	-1.9763	-1.01606
75328164	chr5:75328164:G:T	1.81784e-19	-2.03231	-1.24478	3.06073e-14	-2.02374	-1.24365
75328409	chr5:75328409:G:A	1.52352e-19	-2.21203	-1.24168	2.61197e-14	-2.19189	-1.23404
75328657	chr5:75328657:T:C	2.62274e-18	0.705242	-1.31317	3.16877e-13	0.380129	-1.31024
75328659	chr5:75328659:C:T	7.26079e-18	0.410341	-4.01506e-10	1.45972e-12	0.597373	-4.01506e-10
75329124	chr5:75329124:G:C	1.47335e-19	-2.19237	-1.29482	2.37622e-14	-2.21689	-1.30365
75329393	chr5:75329393:T:C	1.54815e-18	-4.25965e-10	-1.13509	2.62705e-13	-4.25965e-10	-1.1176
75329435	chr5:75329435:A:C	3.25009e-18	-4.25965e-10	-0.393467	5.31865e-13	-4.25965e-10	-0.412239
75329687	chr5:75329687:G:A	1.1613e-17	1.95148	-1.0715	1.65316e-12	1.796	-1.07418
75329965	chr5:75329965:A:G	1.67744e-18	-4.25965e-10	-1.05488	2.83857e-13	-4.25965e-10	-1.04016
75330035	chr5:75330035:T:C	5.42507e-19	-2.1837	-4.01506e-10	9.09776e-14	-2.17801	-4.01506e-10
75330140	chr5:75330140:A:G	1.3064e-18	-4.25965e-10	-1.30487	2.20147e-13	-4.25965e-10	-1.29433
75330257	chr5:75330257:T:C	2.49799e-18	0.655508	-1.31217	3.00254e-13	0.325222	-1.30922
75330723	chr5:75330723:C:T	1.45845e-19	-2.20332	-1.29404	2.36904e-14	-2.22067	-1.30289
75331576	chr5:75331576:C:T	1.18369e-18	-4.25965e-10	-1.40351	1.98727e-13	-4.25965e-10	-1.3967
75332189	chr5:75332189:G:C	1.23134e-17	2.00862	-1.07008	1.75359e-12	1.85328	-1.07248
75332487	chr5:75332487:A:G	1.55256e-18	-4.25965e-10	-1.13224	2.62348e-13	-4.25965e-10	-1.11896
75332672	chr5:75332672:C:A	1.21916e-17	2.00256	-1.07396	1.73902e-12	1.84745	-1.075
75333513	chr5:75333513:G:A	5.14487e-18	-4.25965e-10	0.0658524	8.82763e-13	-4.25965e-10	0.0944286
75333926	chr5:75333926:G:A	1.46762e-19	-2.20141	-1.28968	2.38025e-14	-2.22013	-1.29871
75334012	chr5:75334012:CA:C	5.43658e-19	-2.10485	-0.0767284	8.98931e-14	-2.09428	-0.0957229
75334081	chr5:75334081:G:A	1.1876e-18	-4.25965e-10	-1.40021	1.97185e-13	-4.25965e-10	-1.40448
75334364	chr5:75334364:C:T	1.30311e-17	2.14246	-1.14727	1.86497e-12	1.99227	-1.1499
75334509	chr5:75334509:A:G	2.03953e-18	-4.25965e-10	-0.859427	3.49934e-13	-4.25965e-10	-0.830882
75334794	chr5:75334794:C:T	2.05115e-19	-2.20355	-0.952782	3.38717e-14	-2.19584	-0.970207
75335004	chr5:75335004:G:A	1.10994e-16	4.44537	-1.30804	1.36184e-11	4.135	-1.30446
75335104	chr5:75335104:C:T	5.73534e-19	-2.12809	-4.01506e-10	9.98171e-14	-2.08529	-4.01506e-10
75335246	chr5:75335246:G:T	2.25548e-19	-2.15866	-0.90271	3.59042e-14	-2.20328	-0.904494
75335271	chr5:75335271:A:C	1.38885e-18	-1.24367	-4.01506e-10	1.48109e-13	-1.69068	-4.01506e-10
75335314	chr5:75335314:C:T	1.93804e-19	-2.14361	-1.06944	3.23882e-14	-2.1405	-1.07034
75335437	chr5:75335437:A:G	1.78062e-19	-2.15286	-1.14491	2.97486e-14	-2.14995	-1.1459
75335676	chr5:75335676:C:T	2.22882e-19	-2.19176	-0.8815	3.84801e-14	-2.15859	-0.879896
75336022	chr5:75336022:T:C	1.38889e-18	-4.25965e-10	-1.24365	2.33923e-13	-4.25965e-10	-1.23364
75336669	chr5:75336669:C:T	3.12353e-18	-4.25965e-10	-0.433185	5.11194e-13	-4.25965e-10	-0.451878
75337439	chr5:75337439:G:A	5.37229e-19	-2.19348	-4.01506e-10	9.44049e-14	-2.14104	-4.01506e-10
75337533	chr5:75337533:G:A	1.37933e-18	-4.25965e-10	-1.25055	2.32142e-13	-4.25965e-10	-1.24128
75337715	chr5:75337715:G:A	2.88631e-18	-4.25965e-10	-0.512168	4.72609e-13	-4.25965e-10	-0.530358
75337891	chr5:75337891:G:A	3.06832e-18	-4.25965e-10	-0.451017	5.02477e-13	-4.25965e-10	-0.469078
75337901	chr5:75337901:C:T	3.05837e-18	-4.25965e-10	-0.454267	5.00862e-13	-4.25965e-10	-0.472298
75339703	chr5:75339703:C:T	5.29241e-18	-4.25965e-10	0.0941253	8.78035e-13	-4.25965e-10	0.0890582
75340203	chr5:75340203:T:C	3.09287e-18	-4.25965e-10	-0.443049	5.08294e-13	-4.25965e-10	-0.457568
75340659	chr5:75340659:C:A	1.89739e-18	0.335278	-1.26695	2.53889e-13	0.119086	-1.27082
75341744	chr5:75341744:GGAATTTTTTT:G	4.9392e-18	-4.25965e-10	0.0250553	8.47416e-13	-4.25965e-10	0.053564
75341886	chr5:75341886:A:T	2.08836e-18	0.442271	-1.27804	2.59376e-13	0.144651	-1.275
75342143	chr5:75342143:T:C	3.17028e-18	-4.25965e-10	-0.418327	5.21201e-13	-4.25965e-10	-0.432492
75343353	chr5:75343353:A:G	8.82868e-18	0.725331	-0.119474	9.22374e-13	0.234817	-0.0964944
75343434	chr5:75343434:T:G	3.16476e-18	0.586901	-1.00697	4.04923e-13	0.325115	-1.01005
75343444	chr5:75343444:C:T	8.19108e-18	-4.25965e-10	0.530898	1.37497e-12	-4.25965e-10	0.53756
75343719	chr5:75343719:CTTGTA:C	4.0339e-18	1.15475	-1.33217	5.02045e-13	0.865719	-1.33566
75344665	chr5:75344665:C:T	3.18782e-18	0.587299	-1.00011	4.06604e-13	0.322204	-1.00299
75344800	chr5:75344800:G:A	5.43459e-19	-2.18195	-4.01506e-10	9.16299e-14	-2.17087	-4.01506e-10
75345001	chr5:75345001:G:C	1.57677e-19	-2.19177	-1.22759	2.54031e-14	-2.21542	-1.23833
75345735	chr5:75345735:G:A	1.77302e-19	-2.14626	-1.15579	2.9623e-14	-2.144	-1.15607
75345882	chr5:75345882:G:A	1.28339e-19	-2.21914	-1.40609	2.13438e-14	-2.22204	-1.40583
75346583	chr5:75346583:G:A	5.93278e-18	-4.25965e-10	0.208344	9.60234e-13	-4.25965e-10	0.178549
75346607	chr5:75346607:T:C	3.10446e-18	-4.25965e-10	-0.439308	5.10069e-13	-4.25965e-10	-0.454083
75347030	chr5:75347030:A:T	1.38936e-19	-2.20131	-1.34458	2.28537e-14	-2.20938	-1.35013
75347845	chr5:75347845:T:C	1.46849e-19	-2.21309	-1.27741	2.44452e-14	-2.21362	-1.27858
75348247	chr5:75348247:A:T	1.3107e-18	-4.25965e-10	-1.30159	2.17165e-13	-4.25965e-10	-1.30797
75348856	chr5:75348856:G:T	8.09547e-18	1.86921	-1.35005	1.25105e-12	1.78896	-1.34585
75348881	chr5:75348881:T:G	1.81476e-18	0.205552	-1.18175	2.36953e-13	-0.0452268	-1.17554
75349298	chr5:75349298:G:A	2.57316e-18	-4.25965e-10	-0.627015	4.36687e-13	-4.25965e-10	-0.609412
75349447	chr5:75349447:A:G	1.83431e-19	-2.13475	-1.13331	3.06693e-14	-2.13241	-1.13296
75349456	chr5:75349456:C:A	1.49641e-18	-4.25965e-10	-1.16908	2.48751e-13	-4.25965e-10	-1.17217
75350430	chr5:75350430:T:A	1.41425e-19	-2.19746	-1.33068	2.28837e-14	-2.21792	-1.34028
75351053	chr5:75351053:C:T	1.82296e-19	-2.13425	-1.14002	3.0488e-14	-2.13111	-1.14018
75352156	chr5:75352156:C:G	2.99077e-18	-4.25965e-10	-0.476619	4.91623e-13	-4.25965e-10	-0.490916
75352671	chr5:75352671:G:T	8.15775e-18	1.79402	-1.2672	1.18564e-12	1.6564	-1.26699
75353460	chr5:75353460:C:T	6.00117e-19	-2.08278	-4.01506e-10	1.17308e-13	-1.92382	-4.01506e-10
75353523	chr5:75353523:T:C	1.25391e-18	-4.25965e-10	-1.34588	2.09796e-13	-4.25965e-10	-1.34249
75353673	chr5:75353673:C:T	6.44343e-18	1.66123	-1.37031	9.98081e-13	1.58362	-1.36641
75355259	chr5:75355259:A:G	1.51666e-17	0.942504	0.204445	1.5859e-12	0.458753	0.221526
75355731	chr5:75355731:C:G	2.47312e-18	-4.25965e-10	-0.666669	4.25205e-13	-4.25965e-10	-0.636057
75356039	chr5:75356039:G:A	2.26063e-19	-2.16892	-0.890172	3.93614e-14	-2.13153	-0.884316
75356084	chr5:75356084:G:A	1.73057e-17	1.07223	0.20666	1.75162e-12	0.550894	0.228776
75356234	chr5:75356234:C:T	5.4287e-19	-2.18303	-4.01506e-10	9.63727e-14	-2.12041	-4.01506e-10
75356374	chr5:75356374:A:G	5.22077e-19	-2.22209	-4.01506e-10	8.81247e-14	-2.20988	-4.01506e-10
75356501	chr5:75356501:T:G	9.13592e-18	-4.25965e-10	0.640065	1.51188e-12	-4.25965e-10	0.632478
75356904	chr5:75356904:A:G	1.44533e-18	-4.25965e-10	-1.20381	2.44351e-13	-4.25965e-10	-1.19002
75358954	chr5:75358954:A:T	1.61876e-19	-2.17878	-1.21429	2.59048e-14	-2.20868	-1.22552
75359626	chr5:75359626:C:T	1.62003e-19	-2.17885	-1.21343	2.59273e-14	-2.20866	-1.22467
75359673	chr5:75359673:T:G	1.89739e-19	-2.20103	-1.03323	3.14919e-14	-2.19223	-1.04667
75359901	chr5:75359901:C:T	3.66545e-18	0.628059	-0.901256	4.60503e-13	0.348769	-0.905077
75360726	chr5:75360726:AAAATGGATTTTTAAATT:A	1.56121e-19	-2.18057	-1.24871	2.50347e-14	-2.20967	-1.25869
75360766	chr5:75360766:T:C	3.70591e-18	-4.25965e-10	-0.26222	6.01133e-13	-4.25965e-10	-0.289811
75360839	chr5:75360839:T:C	1.49582e-18	-4.25965e-10	-1.16948	2.52288e-13	-4.25965e-10	-1.15806
75361455	chr5:75361455:T:C	5.39464e-19	-2.18933	-4.01506e-10	9.20872e-14	-2.16589	-4.01506e-10
75361459	chr5:75361459:T:A	3.08749e-18	-4.25965e-10	-0.44479	5.07278e-13	-4.25965e-10	-0.459568
75361827	chr5:75361827:C:G	1.65481e-18	-4.25965e-10	-1.06846	2.69894e-13	-4.25965e-10	-1.0906
75362219	chr5:75362219:A:C	1.25809e-18	-4.25965e-10	-1.34255	2.08548e-13	-4.25965e-10	-1.34846
75362350	chr5:75362350:A:AAC	1.84307e-19	-2.18081	-1.08249	3.08688e-14	-2.17726	-1.08162
75362479	chr5:75362479:A:G	1.27528e-19	-2.22172	-1.40985	2.12661e-14	-2.22218	-1.40933
75363274	chr5:75363274:A:G	1.9614e-19	-2.12015	-1.08093	3.2998e-14	-2.11145	-1.08073
75363386	chr5:75363386:C:G	3.26204e-18	-4.25965e-10	-0.389795	5.32232e-13	-4.25965e-10	-0.411548
75363514	chr5:75363514:G:A	1.46227e-18	-4.25965e-10	-1.19216	2.47365e-13	-4.25965e-10	-1.17776
75363515	chr5:75363515:A:G	1.46492e-18	-4.25965e-10	-1.19034	2.47828e-13	-4.25965e-10	-1.17589
75363536	chr5:75363536:A:G	1.32427e-18	-4.25965e-10	-1.29129	2.21259e-13	-4.25965e-10	-1.28929
75363762	chr5:75363762:C:T	1.94271e-19	-2.08762	-1.12303	3.25551e-14	-2.08279	-1.1229
75364160	chr5:75364160:G:GA	5.87957e-16	4.80451	-4.01506e-10	5.43203e-11	4.21402	-4.01506e-10
75364186	chr5:75364186:T:C	2.86689e-18	-4.25965e-10	-0.518921	4.71031e-13	-4.25965e-10	-0.533703
75364239	chr5:75364239:A:ATTG	8.08104e-17	2.55581	0.264151	8.83243e-12	2.15341	0.244144
75364531	chr5:75364531:T:C	1.46255e-16	4.6307	-1.21749	1.58726e-11	4.21316	-1.22944
75364930	chr5:75364930:C:G	5.26592e-19	-2.21348	-4.01506e-10	8.82787e-14	-2.20813	-4.01506e-10
75364994	chr5:75364994:A:C	3.16977e-18	-4.25965e-10	-0.41849	5.45146e-13	-4.25965e-10	-0.387575
75366167	chr5:75366167:C:CT	1.61107e-19	-2.14505	-1.25278	2.51899e-14	-2.19405	-1.26813
75366357	chr5:75366357:A:G	1.43372e-18	-4.25965e-10	-1.21187	2.42327e-13	-4.25965e-10	-1.19834
75366624	chr5:75366624:C:G	1.87141e-19	-2.18473	-1.06332	3.12461e-14	-2.18423	-1.0625
75366709	chr5:75366709:C:G	1.29436e-18	-4.25965e-10	-1.31413	2.15149e-13	-4.25965e-10	-1.3173
75366845	chr5:75366845:C:G	1.3626e-18	-4.25965e-10	-1.26275	2.22754e-13	-4.25965e-10	-1.28256
75367027	chr5:75367027:A:G	1.5451e-19	-2.1883	-1.25135	2.6995e-14	-2.13628	-1.25669
75367385	chr5:75367385:C:T	1.6068e-18	-4.25965e-10	-1.0979	2.66241e-13	-4.25965e-10	-1.10423
75367398	chr5:75367398:T:C	1.57257e-19	-2.15193	-1.2701	2.64327e-14	-2.14346	-1.27056
75367631	chr5:75367631:T:C	1.17622e-18	-4.25965e-10	-1.40985	1.9539e-13	-4.25965e-10	-1.41363
75367632	chr5:75367632:G:T	1.17555e-18	-4.25965e-10	-1.41042	1.95303e-13	-4.25965e-10	-1.41408
75367911	chr5:75367911:C:T	1.46236e-18	-4.25965e-10	-1.1921	2.42445e-13	-4.25965e-10	-1.19785
75368369	chr5:75368369:T:C	1.38391e-18	-4.25965e-10	-1.24723	2.29145e-13	-4.25965e-10	-1.25427
75368453	chr5:75368453:G:A	8.00062e-18	-4.25965e-10	0.507371	1.35051e-12	-4.25965e-10	0.519608
75369099	chr5:75369099:A:G	2.34771e-18	-4.25965e-10	-0.718708	3.81205e-13	-4.25965e-10	-0.745291
75369174	chr5:75369174:C:G	1.16767e-18	-4.25965e-10	-1.41713	1.94705e-13	-4.25965e-10	-1.41714
75369851	chr5:75369851:T:C	3.85007e-19	-2.10772	-0.418924	6.17651e-14	-2.16146	-0.403831
75370035	chr5:75370035:G:C	1.28146e-19	-2.21504	-1.4117	2.17174e-14	-2.20106	-1.40945
75370333	chr5:75370333:C:T	1.88151e-18	-4.25965e-10	-0.940074	3.12621e-13	-4.25965e-10	-0.943636
75371899	chr5:75371899:C:T	5.22225e-19	-2.22181	-4.01506e-10	8.70422e-14	-2.22223	-4.01506e-10
75371906	chr5:75371906:A:C	5.95345e-19	-2.09076	-4.01506e-10	1.0435e-13	-2.04088	-4.01506e-10
75372533	chr5:75372533:T:A	1.36485e-18	-4.25965e-10	-1.2611	2.25968e-13	-4.25965e-10	-1.26823
75372764	chr5:75372764:C:T	2.12959e-19	-2.04526	-1.07354	3.57321e-14	-2.04019	-1.07239
75373860	chr5:75373860:G:C	5.52174e-19	-2.16604	-4.01506e-10	9.78339e-14	-2.10536	-4.01506e-10
75374666	chr5:75374666:A:C	1.3221e-18	-4.25965e-10	-1.29292	2.19131e-13	-4.25965e-10	-1.29896
75374726	chr5:75374726:C:T	1.66593e-18	-4.25965e-10	-1.06176	2.72393e-13	-4.25965e-10	-1.08138
75375850	chr5:75375850:A:T	1.9139e-18	-4.25965e-10	-0.923005	3.24362e-13	-4.25965e-10	-0.906768
75375871	chr5:75375871:T:A	1.31125e-18	-4.25965e-10	-1.30116	2.14935e-13	-4.25965e-10	-1.31829
75377175	chr5:75377175:T:A	5.46932e-19	-2.17558	-4.01506e-10	9.1765e-14	-2.1694	-4.01506e-10
75377847	chr5:75377847:C:T	1.89697e-18	-4.25965e-10	-0.931893	3.19172e-13	-4.25965e-10	-0.922897
75377882	chr5:75377882:A:G	2.21167e-18	0.426721	-1.20512	2.72958e-13	0.127091	-1.2064
75379099	chr5:75379099:T:C	1.17073e-16	3.2892	-0.0985569	1.19803e-11	2.79088	-0.0884911
75379139	chr5:75379139:G:A	8.0747e-18	-4.25965e-10	0.516588	1.35801e-12	-4.25965e-10	0.525146
75379150	chr5:75379150:T:C	2.62721e-17	2.98137	-1.28501	2.99819e-12	2.60433	-1.28719
75379251	chr5:75379251:T:C	8.11378e-17	3.52729	-0.703285	7.38598e-12	2.93138	-0.712674
75380458	chr5:75380458:T:A	1.66285e-19	-2.06244	-1.30375	2.83408e-14	-2.04085	-1.30348
75380998	chr5:75380998:T:G	3.06547e-19	-2.19709	-0.557439	5.0241e-14	-2.21282	-0.558978
75382158	chr5:75382158:A:C	1.35295e-18	-4.25965e-10	-1.26986	2.26107e-13	-4.25965e-10	-1.26762
75382272	chr5:75382272:G:A	1.19773e-18	-4.25965e-10	-1.39172	1.98093e-13	-4.25965e-10	-1.39989
75383112	chr5:75383112:G:A	3.11537e-17	3.21742	-1.35064	3.85566e-12	2.92077	-1.3521
75383702	chr5:75383702:C:CAATT	1.8204e-19	-1.90035	-1.37532	3.06358e-14	-1.8923	-1.37416
75384406	chr5:75384406:A:T	1.19168e-18	-4.25965e-10	-1.39678	1.99017e-13	-4.25965e-10	-1.39524
75385948	chr5:75385948:T:C	3.30713e-17	3.29194	-1.36543	4.00525e-12	2.97319	-1.36646
75386149	chr5:75386149:G:T	1.20218e-18	-4.25965e-10	-1.38801	1.98886e-13	-4.25965e-10	-1.3959
75386316	chr5:75386316:C:CCAAA	1.91801e-19	-1.84459	-1.37885	3.23942e-14	-1.83291	-1.37774
75386649	chr5:75386649:T:C	1.36955e-18	-1.25767	-4.01506e-10	2.63933e-13	-1.11293	-4.01506e-10
75386775	chr5:75386775:A:T	6.83144e-19	-1.9532	-4.01506e-10	1.38961e-13	-1.75443	-4.01506e-10
75386786	chr5:75386786:C:T	5.30214e-19	-2.20662	-4.01506e-10	9.01316e-14	-2.18736	-4.01506e-10
75386988	chr5:75386988:T:C	1.57976e-19	-2.08199	-1.33547	2.70162e-14	-2.05567	-1.33652
75387075	chr5:75387075:G:A	8.03317e-17	4.09235	-1.27834	9.67897e-12	3.76146	-1.27237
75387079	chr5:75387079:A:G	3.87896e-17	3.46204	-1.37603	4.64977e-12	3.133	-1.37705
75387481	chr5:75387481:C:T	6.3566e-19	-1.50835	-0.516889	9.40729e-14	-1.64683	-0.497732
75387630	chr5:75387630:T:C	3.92235e-17	3.49071	-1.39358	5.00282e-12	3.21854	-1.38941
75387821	chr5:75387821:T:C	1.0146e-16	3.07515	-0.0276297	1.08835e-11	2.6241	-0.0177254
75388094	chr5:75388094:C:A	1.25505e-18	-4.25965e-10	-1.34497	2.09534e-13	-4.25965e-10	-1.34374
75388836	chr5:75388836:G:C	6.31937e-19	-2.03111	-4.01506e-10	1.16927e-13	-1.92707	-4.01506e-10
75389358	chr5:75389358:A:G	3.56118e-18	-4.25965e-10	-0.302056	5.98113e-13	-4.25965e-10	-0.294848
75389695	chr5:75389695:A:G	3.84878e-17	3.02828	-0.950087	4.00587e-12	2.55641	-0.949519
75390517	chr5:75390517:T:A	1.17021e-18	-4.25965e-10	-1.41497	1.9526e-13	-4.25965e-10	-1.41429
75391015	chr5:75391015:C:G	1.77938e-19	-1.93819	-1.36028	2.99709e-14	-1.93005	-1.35835
75391106	chr5:75391106:A:C	5.45235e-17	3.53664	-1.11015	6.65552e-12	3.24064	-1.12606
75391427	chr5:75391427:C:T	2.82922e-17	3.13912	-1.36869	3.55719e-12	2.85792	-1.36982
75391764	chr5:75391764:T:C	1.5953e-19	-2.08124	-1.32644	2.7154e-14	-2.06045	-1.32665
75392740	chr5:75392740:C:T	1.64597e-19	-2.04304	-1.33336	2.80751e-14	-2.01982	-1.33392
75392766	chr5:75392766:G:C	1.70987e-18	-4.25965e-10	-1.03573	2.78471e-13	-4.25965e-10	-1.05931
75392863	chr5:75392863:A:G	1.14446e-16	4.49636	-1.3284	1.38401e-11	4.17868	-1.33198
75393424	chr5:75393424:T:C	1.77651e-17	1.62923	-0.324135	1.69244e-12	1.04772	-0.302424
75394251	chr5:75394251:T:C	1.34581e-19	-2.21851	-1.35923	2.24036e-14	-2.21692	-1.36249
75394479	chr5:75394479:A:T	1.70981e-17	2.22502	-0.958206	2.04048e-12	1.89991	-0.967598
75394852	chr5:75394852:T:C	1.37162e-18	-4.25965e-10	-1.25615	2.31149e-13	-4.25965e-10	-1.24556
75395765	chr5:75395765:G:A	1.74407e-18	-4.25965e-10	-1.01592	2.95308e-13	-4.25965e-10	-1.00061
75395898	chr5:75395898:AC:A	1.75781e-18	-4.25965e-10	-1.00808	2.95029e-13	-4.25965e-10	-1.00155
75396352	chr5:75396352:T:A	1.66813e-19	-2.03562	-1.32741	2.85002e-14	-2.01121	-1.32751
75396764	chr5:75396764:G:A	1.17869e-18	-4.25965e-10	-1.40774	1.9765e-13	-4.25965e-10	-1.40213
75396951	chr5:75396951:A:G	8.22205e-17	3.09914	-0.261884	6.58022e-12	2.36726	-0.264062
75397474	chr5:75397474:G:A	4.38385e-18	-4.25965e-10	-0.0942213	7.56458e-13	-4.25965e-10	-0.0599812
75397613	chr5:75397613:G:T	5.2228e-19	-2.2217	-4.01506e-10	8.72863e-14	-2.21943	-4.01506e-10
75397721	chr5:75397721:T:G	5.48772e-19	-2.17222	-4.01506e-10	9.42739e-14	-2.14242	-4.01506e-10
75399718	chr5:75399718:TGAAA:T	5.76627e-19	-2.12271	-4.01506e-10	9.61902e-14	-2.1223	-4.01506e-10
75399911	chr5:75399911:G:C	1.21898e-18	-4.25965e-10	-1.37414	2.03378e-13	-4.25965e-10	-1.37356
75400114	chr5:75400114:G:C	5.31555e-19	-2.2041	-4.01506e-10	8.93472e-14	-2.1961	-4.01506e-10
75400543	chr5:75400543:T:C	1.19992e-18	-4.25965e-10	-1.3899	2.00356e-13	-4.25965e-10	-1.38853
75400602	chr5:75400602:C:T	1.25415e-18	-4.25965e-10	-1.34569	2.09358e-13	-4.25965e-10	-1.34458
75400813	chr5:75400813:C:G	1.41739e-19	-2.13232	-1.3936	2.3717e-14	-2.12659	-1.39585
75400868	chr5:75400868:CATTT:C	1.4229e-19	-2.13653	-1.3855	2.37918e-14	-2.13117	-1.38812
75401068	chr5:75401068:C:A	1.33011e-18	-4.25965e-10	-1.28689	2.20445e-13	-4.25965e-10	-1.29298
75401225	chr5:75401225:T:G	1.87935e-16	4.23947	-0.575524	2.2217e-11	3.8526	-0.53261
75401380	chr5:75401380:T:C	1.20876e-18	-4.25965e-10	-1.38255	2.02389e-13	-4.25965e-10	-1.37844
75401718	chr5:75401718:A:G	1.33597e-18	-4.25965e-10	-1.28249	2.21396e-13	-4.25965e-10	-1.28868
75401788	chr5:75401788:A:G	2.0933e-18	-4.25965e-10	-0.833406	3.54216e-13	-4.25965e-10	-0.818722
75401995	chr5:75401995:T:C	1.9944e-18	-4.25965e-10	-0.881805	3.31196e-13	-4.25965e-10	-0.885918
75403595	chr5:75403595:T:C	5.25378e-19	-2.21578	-4.01506e-10	8.88778e-14	-2.20137	-4.01506e-10
75403664	chr5:75403664:T:C	1.18804e-18	-4.25965e-10	-1.39985	1.98172e-13	-4.25965e-10	-1.39949
75403735	chr5:75403735:T:C	1.33398e-18	-4.25965e-10	-1.28398	2.21055e-13	-4.25965e-10	-1.29022
75404273	chr5:75404273:C:T	5.89411e-19	-2.10078	-4.01506e-10	9.98046e-14	-2.08541	-4.01506e-10
75404796	chr5:75404796:G:T	2.04451e-18	-4.25965e-10	-0.85699	3.50095e-13	-4.25965e-10	-0.830423
75405307	chr5:75405307:T:C	1.55154e-19	-2.05031	-1.38517	2.6515e-14	-2.02741	-1.38351
75405638	chr5:75405638:T:C	7.70128e-17	3.83466	-1.06284	9.09495e-12	3.50682	-1.07998
75405941	chr5:75405941:T:C	1.25709e-18	-1.34335	-4.01506e-10	1.80529e-13	-1.49274	-4.01506e-10
75406006	chr5:75406006:T:C	2.06202e-18	-4.25965e-10	-0.848461	3.47913e-13	-4.25965e-10	-0.836674
75406407	chr5:75406407:C:G	1.29601e-18	-4.25965e-10	-1.31286	2.14883e-13	-4.25965e-10	-1.31854
75406914	chr5:75406914:A:G	6.51341e-19	-2.00087	-4.01506e-10	1.08249e-13	-2.00419	-4.01506e-10
75407068	chr5:75407068:A:C	2.79269e-19	-2.20668	-0.641047	4.59528e-14	-2.21814	-0.642873
75407490	chr5:75407490:A:T	9.06001e-19	-1.67086	-4.01506e-10	1.45529e-13	-1.70826	-4.01506e-10
75407516	chr5:75407516:G:A	1.63953e-19	-2.00164	-1.37869	2.82321e-14	-1.97203	-1.37614
75407563	chr5:75407563:AAAC:A	1.91605e-18	-4.25965e-10	-0.921881	3.24872e-13	-4.25965e-10	-0.905196
75408164	chr5:75408164:C:A	6.28413e-19	-2.03671	-4.01506e-10	1.15914e-13	-1.93578	-4.01506e-10
75408237	chr5:75408237:G:A	1.99176e-18	-4.25965e-10	-0.88313	3.40276e-13	-4.25965e-10	-0.85887
75408799	chr5:75408799:G:A	5.26458e-19	-2.21373	-4.01506e-10	8.91883e-14	-2.19788	-4.01506e-10
75409004	chr5:75409004:T:C	7.35918e-17	3.61016	-0.883771	8.80315e-12	3.30007	-0.905831
75409767	chr5:75409767:T:TC	3.36638e-18	-4.25965e-10	-0.358311	5.72324e-13	-4.25965e-10	-0.338922
75409855	chr5:75409855:C:G	1.82586e-19	-1.96827	-1.30442	3.13196e-14	-1.93971	-1.30467
75410145	chr5:75410145:C:T	5.99095e-19	-2.08448	-4.01506e-10	1.1725e-13	-1.92432	-4.01506e-10
75410147	chr5:75410147:T:C	1.78842e-19	-2.00581	-1.28759	3.06194e-14	-1.97951	-1.28749
75410222	chr5:75410222:C:A	1.38165e-18	-4.25965e-10	-1.24887	2.28723e-13	-4.25965e-10	-1.25612
75410836	chr5:75410836:T:C	8.28889e-17	3.81692	-0.971566	9.38015e-12	3.45177	-0.99405
75410915	chr5:75410915:T:C	2.1461e-18	-4.25965e-10	-0.808497	3.6804e-13	-4.25965e-10	-0.780435
75411936	chr5:75411936:C:T	1.21e-18	-4.25965e-10	-1.38152	1.99947e-13	-4.25965e-10	-1.39057
75412310	chr5:75412310:G:C	1.38067e-18	-4.25965e-10	-1.24958	2.28568e-13	-4.25965e-10	-1.25679
75412688	chr5:75412688:G:C	3.52401e-17	2.95927	-0.969228	4.31546e-12	2.6695	-0.988164
75413509	chr5:75413509:T:C	2.37712e-19	-2.21705	-0.791792	4.05839e-14	-2.22219	-0.763066
75414243	chr5:75414243:G:C	6.75048e-19	-1.96512	-4.01506e-10	1.10166e-13	-1.98664	-4.01506e-10
75414725	chr5:75414725:G:A	1.60718e-19	-2.0401	-1.36015	2.74242e-14	-2.01663	-1.36057
75417186	chr5:75417186:C:T	1.32891e-18	-4.25965e-10	-1.28779	2.19764e-13	-4.25965e-10	-1.29607
75417587	chr5:75417587:T:G	2.18409e-19	-1.69937	-1.39416	3.67569e-14	-1.69065	-1.39365
75417808	chr5:75417808:T:C	1.72642e-19	-1.99562	-1.33306	2.95221e-14	-1.97038	-1.3331
75418579	chr5:75418579:C:T	1.52564e-19	-2.03522	-1.4171	2.59826e-14	-2.01412	-1.41708
75418959	chr5:75418959:G:A	1.80567e-19	-1.89968	-1.38412	3.03163e-14	-1.89424	-1.3827
75419668	chr5:75419668:C:T	1.77158e-18	-4.25965e-10	-1.00028	2.89071e-13	-4.25965e-10	-1.02196
75420178	chr5:75420178:T:C	1.27734e-19	-2.21857	-1.41138	2.15956e-14	-2.20714	-1.409
75420281	chr5:75420281:A:T	1.33385e-18	-4.25965e-10	-1.28408	2.20987e-13	-4.25965e-10	-1.29052
75421131	chr5:75421131:A:G	1.98215e-18	-4.25965e-10	-0.887967	3.34168e-13	-4.25965e-10	-0.876984
75421828	chr5:75421828:C:T	3.26257e-17	3.28665	-1.3737	3.95411e-12	2.96865	-1.37476
75421942	chr5:75421942:G:A	6.21669e-17	3.60189	-1.04422	5.89499e-12	3.04199	-1.04876
75421986	chr5:75421986:T:A	5.16602e-17	3.7604	-1.38786	6.70217e-12	3.50541	-1.38385
75422347	chr5:75422347:G:A	1.16804e-18	-4.25965e-10	-1.41682	1.95104e-13	-4.25965e-10	-1.41509
75423349	chr5:75423349:A:C	1.19665e-18	-4.25965e-10	-1.39262	1.99666e-13	-4.25965e-10	-1.39198
75425635	chr5:75425635:A:G	1.53156e-18	-4.25965e-10	-1.14586	2.59757e-13	-4.25965e-10	-1.12888
75426078	chr5:75426078:T:A	2.74901e-19	-2.21415	-0.649348	4.59646e-14	-2.20274	-0.65802
75426730	chr5:75426730:T:C	6.53245e-19	-1.99795	-4.01506e-10	1.08604e-13	-2.00092	-4.01506e-10
75427041	chr5:75427041:T:C	1.44969e-18	-4.25965e-10	-1.2008	2.42095e-13	-4.25965e-10	-1.1993
75427809	chr5:75427809:T:C	1.35938e-18	-4.25965e-10	-1.26512	2.25144e-13	-4.25965e-10	-1.27189
75428313	chr5:75428313:A:AAACT	1.61897e-19	-1.97631	-1.41664	2.75894e-14	-1.95457	-1.41663
75428315	chr5:75428315:AC:A	4.44312e-17	3.31623	-1.09444	5.49745e-12	3.03363	-1.11022
75428360	chr5:75428360:G:A	1.55312e-19	-2.0235	-1.41097	2.64548e-14	-2.00227	-1.41092
75428416	chr5:75428416:C:T	3.67819e-18	-4.25965e-10	-0.269728	6.02329e-13	-4.25965e-10	-0.287824
75428494	chr5:75428494:C:T	6.0151e-18	0.222124	-4.01506e-10	1.15408e-12	0.362434	-4.01506e-10
75428520	chr5:75428520:T:C	1.73e-18	-4.25965e-10	-1.02403	2.93397e-13	-4.25965e-10	-1.0071
75428545	chr5:75428545:G:C	1.6374e-19	-2.05472	-1.32691	2.79135e-14	-2.03205	-1.32746
75428551	chr5:75428551:G:A	1.62907e-19	-2.0546	-1.33212	2.77769e-14	-2.03182	-1.3326
75428602	chr5:75428602:T:C	1.54554e-19	-2.02731	-1.41205	2.63387e-14	-2.00557	-1.41202
75428775	chr5:75428775:CTGT:C	1.38477e-18	-4.25965e-10	-1.24662	2.29258e-13	-4.25965e-10	-1.25378
75428815	chr5:75428815:A:G	1.74175e-19	-1.91436	-1.40549	2.92205e-14	-1.90913	-1.40462
75428862	chr5:75428862:C:T	1.37512e-18	-4.25965e-10	-1.2536	2.27682e-13	-4.25965e-10	-1.26068
75429007	chr5:75429007:A:C	6.48353e-17	3.79843	-1.19873	7.5027e-12	3.44696	-1.21257
75429057	chr5:75429057:C:T	1.22719e-18	-4.25965e-10	-1.36742	2.04334e-13	-4.25965e-10	-1.36887
75429203	chr5:75429203:T:A	4.05722e-18	0.942795	-1.11445	7.73268e-13	1.05987	-1.09788
75429391	chr5:75429391:G:A	3.47086e-17	1.97484	-4.01506e-10	6.51836e-12	2.09375	-4.01506e-10
75429454	chr5:75429454:C:T	1.54197e-18	-4.25965e-10	-1.13909	2.61383e-13	-4.25965e-10	-1.12264
75429784	chr5:75429784:T:C	2.53642e-17	3.04069	-1.3795	3.21202e-12	2.76629	-1.38026
75429811	chr5:75429811:C:T	1.50763e-18	-4.25965e-10	-1.16161	2.54695e-13	-4.25965e-10	-1.14856
75430351	chr5:75430351:T:C	1.62867e-19	-2.06027	-1.3267	2.77611e-14	-2.03797	-1.32702
75430646	chr5:75430646:C:T	7.98713e-18	-4.25965e-10	0.505684	1.33554e-12	-4.25965e-10	0.508462
75430650	chr5:75430650:T:A	2.88741e-18	-4.25965e-10	-0.511788	4.62764e-13	-4.25965e-10	-0.551411
75430738	chr5:75430738:A:C	5.88461e-19	-2.10239	-4.01506e-10	1.14023e-13	-1.95223	-4.01506e-10
75430844	chr5:75430844:C:A	1.70232e-18	-4.25965e-10	-1.04015	2.77273e-13	-4.25965e-10	-1.06363
75430942	chr5:75430942:G:A	1.57105e-19	-2.06169	-1.3613	2.68659e-14	-2.04002	-1.35775
75431722	chr5:75431722:C:A	2.19355e-18	-4.25965e-10	-0.786629	3.72157e-13	-4.25965e-10	-0.769313
75432194	chr5:75432194:G:A	1.31884e-18	-4.25965e-10	-1.2954	2.1856e-13	-4.25965e-10	-1.30157
75432744	chr5:75432744:T:C	2.09659e-18	-4.25965e-10	-0.831837	3.55302e-13	-4.25965e-10	-0.81566
75432903	chr5:75432903:ATCT:A	3.49559e-17	1.98194	-4.01506e-10	6.38689e-12	2.07337	-4.01506e-10
75433290	chr5:75433290:C:T	1.28893e-18	-1.31834	-4.01506e-10	2.00974e-13	-1.38545	-4.01506e-10
75433448	chr5:75433448:T:C	1.99375e-18	-4.25965e-10	-0.88213	3.37073e-13	-4.25965e-10	-0.868329
75433608	chr5:75433608:C:A	5.92174e-19	-2.0961	-4.01506e-10	1.02751e-13	-2.05632	-4.01506e-10
75434375	chr5:75434375:C:T	1.95076e-18	-4.25965e-10	-0.903929	3.2408e-13	-4.25965e-10	-0.907636
75434551	chr5:75434551:T:A	1.7761e-19	-2.17049	-1.12982	3.01461e-14	-2.14303	-1.13954
75435369	chr5:75435369:T:G	1.20039e-18	-4.25965e-10	-1.3895	2.00442e-13	-4.25965e-10	-1.3881
75435907	chr5:75435907:A:G	4.75287e-17	2.48935	-0.200164	5.18023e-12	2.05722	-0.193239
75436003	chr5:75436003:G:C	2.1969e-18	-4.25965e-10	-0.785099	3.72459e-13	-4.25965e-10	-0.768502
75436179	chr5:75436179:T:C	4.79481e-17	2.23689	0.0610765	5.47146e-12	1.84983	0.0688396
75436186	chr5:75436186:C:G	4.06181e-19	-2.21236	-0.26074	7.01406e-14	-2.19004	-0.248081
75436198	chr5:75436198:A:G	1.08116e-18	-1.49411	-4.01506e-10	1.57137e-13	-1.63151	-4.01506e-10
75436390	chr5:75436390:T:C	1.33469e-18	-4.25965e-10	-1.28345	2.2116e-13	-4.25965e-10	-1.28974
75436620	chr5:75436620:C:T	6.88712e-17	3.63897	-0.978877	8.34107e-12	3.34018	-0.99986
75437112	chr5:75437112:T:A	1.94993e-19	-2.15055	-1.05639	3.25789e-14	-2.14994	-1.05502
75437995	chr5:75437995:T:G	5.28083e-19	-2.21065	-4.01506e-10	8.72207e-14	-2.22019	-4.01506e-10
75438487	chr5:75438487:C:T	6.78766e-19	-1.95963	-4.01506e-10	1.37781e-13	-1.76296	-4.01506e-10
75438537	chr5:75438537:A:G	4.63351e-17	2.48328	-0.219526	4.93886e-12	2.02841	-0.212147
75439068	chr5:75439068:G:C	1.71508e-18	-4.25965e-10	-1.03269	2.84808e-13	-4.25965e-10	-1.03681
75440240	chr5:75440240:A:C	8.11969e-17	3.21558	-0.390847	8.29727e-12	2.71668	-0.381621
75442857	chr5:75442857:G:A	1.16918e-18	-4.25965e-10	-1.41584	1.95147e-13	-4.25965e-10	-1.41488
75443331	chr5:75443331:G:A	2.09968e-19	-2.21296	-0.919985	3.57615e-14	-2.22111	-0.89065
75443477	chr5:75443477:A:C	1.54844e-19	-2.09882	-1.33867	2.62855e-14	-2.08109	-1.33852
75444553	chr5:75444553:T:C	2.56638e-18	-4.25965e-10	-0.629653	4.16871e-13	-4.25965e-10	-0.655851
75445125	chr5:75445125:C:T	1.43991e-19	-2.13604	-1.37412	2.44554e-14	-2.12091	-1.37087
75446046	chr5:75446046:T:C	4.37274e-19	-2.22046	-0.178885	7.48685e-14	-2.20692	-0.165972
75447709	chr5:75447709:C:T	1.6227e-19	-2.05963	-1.33101	2.7175e-14	-2.0547	-1.33163
75447715	chr5:75447715:C:T	1.39954e-18	-4.25965e-10	-1.236	2.36564e-13	-4.25965e-10	-1.22241
75448490	chr5:75448490:A:G	1.41728e-18	-4.25965e-10	-1.22341	2.3995e-13	-4.25965e-10	-1.2082
75448896	chr5:75448896:T:G	4.3033e-19	-2.21784	-0.197515	7.39803e-14	-2.207	-0.177825
75449064	chr5:75449064:C:T	1.65509e-19	-2.06508	-1.3058	2.82351e-14	-2.04221	-1.30586
75449403	chr5:75449403:G:T	9.51386e-17	3.44283	-0.459642	9.75372e-12	2.94135	-0.444569
75450030	chr5:75450030:C:T	1.35921e-18	-4.25965e-10	-1.26525	2.28917e-13	-4.25965e-10	-1.25527
75450482	chr5:75450482:G:A	2.38767e-18	-4.25965e-10	-0.701828	3.98084e-13	-4.25965e-10	-0.701965
75451047	chr5:75451047:A:G	1.41244e-18	-4.25965e-10	-1.22683	2.33806e-13	-4.25965e-10	-1.23414
75451055	chr5:75451055:G:A	1.613e-19	-2.06423	-1.33241	2.75109e-14	-2.04113	-1.33291
75451377	chr5:75451377:T:C	1.51271e-19	-2.09762	-1.36321	2.35851e-14	-2.15477	-1.37325
75451671	chr5:75451671:A:G	1.41681e-18	-4.25965e-10	-1.22374	2.33862e-13	-4.25965e-10	-1.2339
75452649	chr5:75452649:T:C	1.59509e-19	-2.123	-1.2848	2.49348e-14	-2.17397	-1.29839
75452680	chr5:75452680:C:T	2.08588e-17	1.52754	-0.06191	1.99906e-12	0.951662	-0.0398568
75453322	chr5:75453322:C:T	1.26546e-19	-2.22215	-1.41714	2.16792e-14	-2.19547	-1.4168
75453509	chr5:75453509:C:T	5.27572e-19	-2.21162	-4.01506e-10	8.77799e-14	-2.2138	-4.01506e-10
75454144	chr5:75454144:T:C	5.82203e-19	-2.11308	-4.01506e-10	9.22049e-14	-2.16461	-4.01506e-10
75454446	chr5:75454446:T:C	1.45001e-18	-4.25965e-10	-1.20058	2.39892e-13	-4.25965e-10	-1.20844
75455289	chr5:75455289:C:A	1.16774e-18	-4.25965e-10	-1.41708	1.94724e-13	-4.25965e-10	-1.41705
75456589	chr5:75456589:G:A	1.25766e-18	-4.25965e-10	-1.3429	2.11484e-13	-4.25965e-10	-1.33448
75456833	chr5:75456833:T:C	1.36274e-18	-4.25965e-10	-1.26265	2.22666e-13	-4.25965e-10	-1.28295
75457254	chr5:75457254:T:C	1.43502e-18	-4.25965e-10	-1.21097	2.374e-13	-4.25965e-10	-1.21888
75457457	chr5:75457457:T:C	1.59996e-19	-1.98797	-1.41678	2.73658e-14	-1.96256	-1.41677
75457809	chr5:75457809:A:G	7.63391e-17	4.15463	-1.39159	8.11509e-12	3.7013	-1.38844
75457986	chr5:75457986:G:A	5.78137e-18	-4.25965e-10	0.182493	9.71334e-13	-4.25965e-10	0.190043
75458156	chr5:75458156:T:C	1.5311e-19	-2.07306	-1.37569	2.61597e-14	-2.05181	-1.3726
75459203	chr5:75459203:T:C	1.30254e-18	-4.25965e-10	-1.30783	2.1592e-13	-4.25965e-10	-1.31372
75459889	chr5:75459889:G:A	5.24073e-19	-2.21827	-4.01506e-10	8.75606e-14	-2.2163	-4.01506e-10
75460293	chr5:75460293:T:C	8.89108e-17	4.00546	-1.08997	1.01717e-11	3.6466	-1.10786
75460510	chr5:75460510:G:GT	1.42033e-18	-4.25965e-10	-1.22126	2.34414e-13	-4.25965e-10	-1.23154
75461282	chr5:75461282:T:C	1.52447e-16	-4.25965e-10	3.45467	2.49488e-11	-4.25965e-10	3.43595
75461461	chr5:75461461:G:A	7.24526e-17	3.82587	-1.11509	8.21562e-12	3.45728	-1.13212
75461933	chr5:75461933:T:C	1.30752e-19	-2.21324	-1.39336	2.22328e-14	-2.19838	-1.38867
75463358	chr5:75463358:T:A	1.74916e-17	1.27519	0.0143884	1.71276e-12	0.719921	0.0373148
75463516	chr5:75463516:AT:A	4.63462e-18	-4.25965e-10	-0.0385946	7.58311e-13	-4.25965e-10	-0.0575342
75463711	chr5:75463711:T:C	3.17454e-18	-4.25965e-10	-0.416986	5.0778e-13	-4.25965e-10	-0.45858
75463750	chr5:75463750:A:G	4.828e-18	-4.25965e-10	0.00228389	7.74136e-13	-4.25965e-10	-0.0368803
75465957	chr5:75465957:G:A	2.18029e-18	-4.25965e-10	-0.792689	3.70015e-13	-4.25965e-10	-0.775084
75466390	chr5:75466390:G:T	1.1679e-18	-4.25965e-10	-1.41694	1.94738e-13	-4.25965e-10	-1.41697
75466421	chr5:75466421:C:T	7.87375e-18	-4.25965e-10	0.491387	1.32482e-12	-4.25965e-10	0.500403
75466753	chr5:75466753:A:T	2.59973e-19	-2.22176	-0.697562	4.33316e-14	-2.2172	-0.702547
75467063	chr5:75467063:AC:A	5.28232e-19	-2.21037	-4.01506e-10	8.969e-14	-2.19227	-4.01506e-10
75467073	chr5:75467073:C:T	1.68769e-19	-2.01988	-1.33149	2.89097e-14	-1.99246	-1.33199
75468568	chr5:75468568:G:A	1.67057e-19	-2.04018	-1.32139	2.85719e-14	-2.0143	-1.3219
75469137	chr5:75469137:CAG:C	1.40465e-18	-4.25965e-10	-1.23236	2.37692e-13	-4.25965e-10	-1.21765
75469281	chr5:75469281:T:C	1.32445e-18	-4.25965e-10	-1.29115	2.19499e-13	-4.25965e-10	-1.29728
75469469	chr5:75469469:T:C	2.55901e-19	-2.21965	-0.715459	4.24277e-14	-2.22223	-0.718599
75470025	chr5:75470025:T:C	4.46481e-18	-4.25965e-10	-0.0759221	7.31399e-13	-4.25965e-10	-0.093669
75470573	chr5:75470573:T:C	9.60979e-19	-1.61195	-4.01506e-10	1.54241e-13	-1.65011	-4.01506e-10
75470766	chr5:75470766:T:C	5.24376e-19	-2.21769	-4.01506e-10	8.76326e-14	-2.21548	-4.01506e-10
75471199	chr5:75471199:C:T	3.60468e-18	-4.25965e-10	-0.289916	5.90368e-13	-4.25965e-10	-0.307882
75471487	chr5:75471487:G:A	1.33514e-18	-4.25965e-10	-1.28312	2.21193e-13	-4.25965e-10	-1.28959
75471966	chr5:75471966:A:C	1.68542e-18	-4.25965e-10	-1.05013	2.8497e-13	-4.25965e-10	-1.03624
75472228	chr5:75472228:G:A	1.16965e-18	-4.25965e-10	-1.41544	1.94742e-13	-4.25965e-10	-1.41695
75472420	chr5:75472420:A:G	7.407e-18	-4.25965e-10	0.430277	1.24884e-12	-4.25965e-10	0.44134
75472689	chr5:75472689:C:G	1.57899e-18	-4.25965e-10	-1.11536	2.68545e-13	-4.25965e-10	-1.09561
75472997	chr5:75472997:T:C	6.22607e-19	-2.04599	-4.01506e-10	1.21934e-13	-1.88515	-4.01506e-10
75473479	chr5:75473479:CAAAT:C	6.93603e-17	3.7588	-1.09163	7.91509e-12	3.39712	-1.10922
75473512	chr5:75473512:C:A	1.56191e-19	-2.04112	-1.38771	2.67543e-14	-2.01479	-1.38714
75473672	chr5:75473672:G:T	1.3389e-18	-4.25965e-10	-1.2803	2.21777e-13	-4.25965e-10	-1.28696
75474012	chr5:75474012:C:T	3.68264e-19	-2.11506	-0.45604	5.99576e-14	-2.15	-0.444988
75474092	chr5:75474092:C:T	2.21133e-18	-4.25965e-10	-0.778555	3.74377e-13	-4.25965e-10	-0.763364
75474996	chr5:75474996:G:A	1.55958e-18	-4.25965e-10	-1.12773	2.64772e-13	-4.25965e-10	-1.10976
75475147	chr5:75475147:G:A	1.80821e-19	-2.08355	-1.19884	3.08441e-14	-2.06247	-1.19722
75475217	chr5:75475217:G:T	1.5754e-18	-4.25965e-10	-1.11764	2.61215e-13	-4.25965e-10	-1.12328
75475562	chr5:75475562:G:A	9.86106e-17	4.05231	-1.03328	1.10555e-11	3.67487	-1.05281
75475674	chr5:75475674:G:A	1.53676e-19	-2.05318	-1.39187	2.6223e-14	-2.03068	-1.39131
75476915	chr5:75476915:A:G	1.37933e-18	-4.25965e-10	-1.25055	2.28194e-13	-4.25965e-10	-1.25843
75477211	chr5:75477211:G:A	1.4613e-17	1.10976	-4.01506e-10	3.21994e-12	1.38849	-4.01506e-10
75477483	chr5:75477483:A:G	3.66867e-19	-2.11886	-0.45604	5.98262e-14	-2.1522	-0.444988
75477595	chr5:75477595:T:C	3.67465e-17	2.02319	0.00870523	3.33871e-12	1.39754	0.0271755
75478180	chr5:75478180:G:A	3.55317e-19	-2.22143	-0.385463	6.05835e-14	-2.21473	-0.36988
75478240	chr5:75478240:T:G	6.55006e-17	3.04741	-0.437497	7.14858e-12	2.61969	-0.43365
75479948	chr5:75479948:C:A	8.68397e-17	-4.25965e-10	2.89192	1.39136e-11	-4.25965e-10	2.85199
75480164	chr5:75480164:T:G	2.24355e-16	4.56459	-0.723513	2.44669e-11	4.16558	-0.749127
75480734	chr5:75480734:A:G	6.14595e-19	-2.05894	-4.01506e-10	1.03706e-13	-2.04706	-4.01506e-10
75481450	chr5:75481450:G:GT	1.93228e-18	-4.25965e-10	-0.913449	3.2594e-13	-4.25965e-10	-0.901915
75481806	chr5:75481806:C:T	5.31681e-19	-2.20386	-4.01506e-10	9.05814e-14	-2.18238	-4.01506e-10
75482282	chr5:75482282:T:C	1.241e-18	-4.25965e-10	-1.35623	2.08492e-13	-4.25965e-10	-1.34873
75482570	chr5:75482570:T:C	1.31066e-18	-4.25965e-10	-1.30161	2.16799e-13	-4.25965e-10	-1.30966
75482655	chr5:75482655:T:C	8.20845e-18	0.533016	-4.01506e-10	1.63853e-12	0.712924	-4.01506e-10
75482844	chr5:75482844:C:T	8.83742e-17	3.94144	-1.03201	1.01412e-11	3.58737	-1.05164
75482994	chr5:75482994:T:C	1.42633e-19	-2.1913	-1.32833	2.48321e-14	-2.13995	-1.33654
75484490	chr5:75484490:T:TC	6.41155e-17	3.72507	-1.13653	7.29999e-12	3.35962	-1.15262
75484513	chr5:75484513:G:A	2.32237e-19	-1.99613	-1.03601	3.89491e-14	-1.99089	-1.03548
75484606	chr5:75484606:GACA:G	7.31179e-17	4.10432	-1.38439	8.77584e-12	3.77035	-1.37922
75484815	chr5:75484815:T:C	6.44625e-19	-2.01124	-4.01506e-10	1.08969e-13	-1.99756	-4.01506e-10
75485614	chr5:75485614:G:C	6.42593e-17	3.75577	-1.16499	7.30591e-12	3.38855	-1.18074
75485929	chr5:75485929:G:A	1.79321e-19	-2.16982	-1.1209	3.0443e-14	-2.14247	-1.1303
75485952	chr5:75485952:A:G	3.98991e-19	-2.21663	-0.274331	6.87405e-14	-2.19838	-0.259911
75486300	chr5:75486300:C:T	3.17051e-17	3.29782	-1.41349	3.80426e-12	2.96925	-1.414
75486586	chr5:75486586:T:G	1.75688e-19	-2.18384	-1.12736	2.79935e-14	-2.22229	-1.13436
75486587	chr5:75486587:T:A	3.41339e-19	-2.21804	-0.428986	5.83643e-14	-2.20431	-0.417614
75487406	chr5:75487406:A:C	1.54007e-19	-2.02714	-1.41577	2.63417e-14	-2.00172	-1.41575
75487811	chr5:75487811:C:T	8.1596e-17	3.74495	-0.915318	9.22273e-12	3.37703	-0.936236
75487971	chr5:75487971:C:T	4.65195e-18	-4.25965e-10	-0.0348626	8.06029e-13	-4.25965e-10	0.00349235
75488345	chr5:75488345:A:T	1.17188e-18	-4.25965e-10	-1.41353	1.95544e-13	-4.25965e-10	-1.41284
75488919	chr5:75488919:T:C	1.71487e-19	-2.02926	-1.30614	2.9334e-14	-2.00369	-1.30619
75489071	chr5:75489071:G:A	5.49111e-19	-2.1716	-4.01506e-10	1.02957e-13	-2.05432	-4.01506e-10
75489415	chr5:75489415:A:T	1.35766e-18	-4.25965e-10	-1.26638	2.24904e-13	-4.25965e-10	-1.27295
75489735	chr5:75489735:A:G	1.59843e-19	-1.98942	-1.41629	2.73977e-14	-1.96188	-1.41629
75490054	chr5:75490054:G:T	2.11487e-18	-4.25965e-10	-0.823154	3.51049e-13	-4.25965e-10	-0.827702
75490258	chr5:75490258:G:A	9.07125e-17	3.40383	-0.468279	9.79469e-12	2.96011	-0.459143
75490501	chr5:75490501:TTA:T	1.71504e-19	-2.03047	-1.30482	2.93322e-14	-2.00495	-1.30499
75490603	chr5:75490603:C:T	1.32101e-18	-4.25965e-10	-1.29375	2.16303e-13	-4.25965e-10	-1.31195
75491084	chr5:75491084:T:C	2.66044e-19	-2.21325	-0.682989	4.39442e-14	-2.2211	-0.684612
75491217	chr5:75491217:A:C	1.5461e-18	-4.25965e-10	-1.13641	2.62203e-13	-4.25965e-10	-1.11951
75491485	chr5:75491485:T:C	3.09386e-17	1.66772	0.192135	2.8521e-12	1.0571	0.210083
75491764	chr5:75491764:A:G	1.47395e-18	-4.25965e-10	-1.1842	2.41797e-13	-4.25965e-10	-1.20053
75491795	chr5:75491795:G:A	5.91675e-17	3.59834	-1.09011	6.73632e-12	3.235	-1.10836
75492578	chr5:75492578:T:C	2.68625e-19	-2.21208	-0.674507	4.43246e-14	-2.22049	-0.676602
75492707	chr5:75492707:ATACAG:A	1.82182e-18	-4.25965e-10	-0.972311	2.96741e-13	-4.25965e-10	-0.995767
75492854	chr5:75492854:T:G	1.16766e-18	-4.25965e-10	-1.41715	1.94717e-13	-4.25965e-10	-1.41708
75494150	chr5:75494150:T:C	1.54902e-18	-4.25965e-10	-1.13453	2.62706e-13	-4.25965e-10	-1.11759
75494503	chr5:75494503:TC:T	1.60984e-19	-2.08353	-1.31507	2.74111e-14	-2.06256	-1.31512
75495432	chr5:75495432:C:T	3.23068e-18	-4.25965e-10	-0.399455	5.27509e-13	-4.25965e-10	-0.420462
75495953	chr5:75495953:A:T	2.83124e-18	-4.25965e-10	-0.531434	4.83669e-13	-4.25965e-10	-0.507227
75496188	chr5:75496188:A:G	1.56632e-18	-4.25965e-10	-1.12342	2.59345e-13	-4.25965e-10	-1.13047
75496549	chr5:75496549:T:A	2.08143e-18	-4.25965e-10	-0.839092	3.52346e-13	-4.25965e-10	-0.824014
75497180	chr5:75497180:C:T	1.68044e-19	-2.04595	-1.30972	2.86675e-14	-2.02309	-1.30977
75497686	chr5:75497686:T:C	4.46517e-17	2.79823	-0.571489	5.53852e-12	2.52081	-0.589959
75498062	chr5:75498062:T:C	5.36666e-19	-2.19453	-4.01506e-10	9.41671e-14	-2.14356	-4.01506e-10
75499327	chr5:75499327:T:C	9.82392e-19	-1.58991	-4.01506e-10	1.57508e-13	-1.62915	-4.01506e-10
75499421	chr5:75499421:T:C	1.71931e-19	-2.0379	-1.29491	2.93514e-14	-2.01454	-1.29475
75500463	chr5:75500463:G:A	1.5096e-19	-2.04713	-1.41576	2.57425e-14	-2.02473	-1.41576
75500715	chr5:75500715:A:G	1.16919e-18	-4.25965e-10	-1.41584	1.94721e-13	-4.25965e-10	-1.41706
75500739	chr5:75500739:G:C	1.60745e-18	-4.25965e-10	-1.0975	2.72776e-13	-4.25965e-10	-1.07998
75500932	chr5:75500932:G:A	9.5464e-17	4.05906	-1.07246	1.08952e-11	3.6979	-1.09045
75501210	chr5:75501210:C:G	1.56639e-18	-4.25965e-10	-1.12337	2.59094e-13	-4.25965e-10	-1.13144
75501328	chr5:75501328:C:T	1.34661e-19	-2.16276	-1.41439	2.27009e-14	-2.15282	-1.4134
75501364	chr5:75501364:A:G	4.20369e-18	-4.25965e-10	-0.136185	6.84292e-13	-4.25965e-10	-0.160244
75501386	chr5:75501386:A:T	1.16804e-18	-4.25965e-10	-1.41682	1.95022e-13	-4.25965e-10	-1.41552
75502082	chr5:75502082:A:C	8.31668e-19	-1.75647	-4.01506e-10	1.33671e-13	-1.79324	-4.01506e-10
75502240	chr5:75502240:A:G	3.93905e-19	-1.9495	-0.554291	6.16466e-14	-2.02291	-0.544303
75502331	chr5:75502331:G:A	6.91077e-17	3.75618	-1.09266	7.87886e-12	3.39388	-1.11057
75502789	chr5:75502789:T:C	1.46758e-18	-4.25965e-10	-1.18853	2.3875e-13	-4.25965e-10	-1.21321
75502833	chr5:75502833:A:T	1.67976e-19	-2.04588	-1.3102	2.86537e-14	-2.0229	-1.31044
75504656	chr5:75504656:ACT:A	1.47349e-18	-4.25965e-10	-1.18451	2.43868e-13	-4.25965e-10	-1.192
75505392	chr5:75505392:G:C	1.1754e-18	-4.25965e-10	-1.41054	1.95842e-13	-4.25965e-10	-1.41132
75505439	chr5:75505439:T:A	5.54356e-19	-2.1621	-4.01506e-10	9.37711e-14	-2.14777	-4.01506e-10
75505445	chr5:75505445:G:A	3.99565e-19	-2.09863	-0.390896	6.50777e-14	-2.13404	-0.379004
75507790	chr5:75507790:C:T	5.12255e-19	-1.46566	-0.775424	6.40333e-14	-1.76984	-0.759381
75508069	chr5:75508069:C:T	1.21782e-18	-4.25965e-10	-1.37509	2.03181e-13	-4.25965e-10	-1.37453
75508277	chr5:75508277:GTT:G	1.65636e-19	-2.05037	-1.31974	2.8272e-14	-2.02686	-1.3199
75508348	chr5:75508348:T:C	1.23777e-18	-4.25965e-10	-1.35884	2.07757e-13	-4.25965e-10	-1.35226
75509503	chr5:75509503:C:A	1.21031e-17	-4.25965e-10	0.921311	2.05439e-12	-4.25965e-10	0.939108
75510022	chr5:75510022:T:C	1.19962e-18	-4.25965e-10	-1.39014	2.00057e-13	-4.25965e-10	-1.39003
75510222	chr5:75510222:T:TA	1.51791e-19	-2.04197	-1.41543	2.58569e-14	-2.02008	-1.41597
75511063	chr5:75511063:G:C	3.11025e-18	-4.25965e-10	-0.437444	5.10643e-13	-4.25965e-10	-0.452956
75511685	chr5:75511685:A:G	1.70201e-18	-4.25965e-10	-1.04034	2.77219e-13	-4.25965e-10	-1.06382
75512412	chr5:75512412:G:T	3.29671e-17	1.43424	0.489121	3.20105e-12	0.87273	0.509876
75512506	chr5:75512506:G:A	7.07912e-17	4.10381	-1.41622	7.99635e-12	3.71369	-1.41557
75512592	chr5:75512592:G:A	7.45711e-17	4.1521	-1.41249	8.41177e-12	3.75995	-1.41119
75512776	chr5:75512776:TAGAA:T	1.61143e-19	-2.08127	-1.31634	2.74425e-14	-2.05999	-1.31655
75513041	chr5:75513041:G:C	1.64577e-18	-4.25965e-10	-1.07394	2.79884e-13	-4.25965e-10	-1.05425
75513055	chr5:75513055:C:T	1.93588e-17	1.46968	-0.0786862	1.82448e-12	0.880435	-0.0600134
75513220	chr5:75513220:C:T	6.16999e-19	-2.05504	-4.01506e-10	1.22503e-13	-1.88049	-4.01506e-10
75513575	chr5:75513575:A:G	5.03815e-18	-4.25965e-10	0.0448914	8.27053e-13	-4.25965e-10	0.0292414
75514448	chr5:75514448:A:T	6.10117e-19	-2.06625	-4.01506e-10	1.09422e-13	-1.99341	-4.01506e-10
75514559	chr5:75514559:G:A	4.95404e-17	3.34004	-1.0094	6.00556e-12	3.04297	-1.03116
75515672	chr5:75515672:G:A	5.24538e-19	-2.21739	-4.01506e-10	8.85713e-14	-2.20482	-4.01506e-10
75515872	chr5:75515872:C:T	1.21867e-18	-4.25965e-10	-1.37439	2.02604e-13	-4.25965e-10	-1.37738
75515908	chr5:75515908:T:A	1.24325e-18	-4.25965e-10	-1.35442	2.06554e-13	-4.25965e-10	-1.35807
75516415	chr5:75516415:T:C	1.17777e-18	-4.25965e-10	-1.40853	1.9614e-13	-4.25965e-10	-1.4098
75516439	chr5:75516439:T:C	7.61216e-18	-4.25965e-10	0.457599	1.28407e-12	-4.25965e-10	0.469166
75517186	chr5:75517186:CA:C	3.64902e-19	-2.22194	-0.358332	6.28586e-14	-2.21428	-0.333455
75517368	chr5:75517368:C:G	5.25166e-19	-2.21619	-4.01506e-10	8.8026e-14	-2.211	-4.01506e-10
75518119	chr5:75518119:C:A	1.65526e-19	-2.05942	-1.31136	2.82459e-14	-2.03607	-1.31161
75518947	chr5:75518947:T:C	2.76036e-17	2.9239	-1.1781	2.71557e-12	2.38498	-1.16685
75519401	chr5:75519401:A:G	2.51156e-19	-2.08231	-0.871519	4.22214e-14	-2.0753	-0.870396
75520939	chr5:75520939:C:G	1.20935e-18	-4.25965e-10	-1.38207	2.01703e-13	-4.25965e-10	-1.38183
75521143	chr5:75521143:T:C	6.83476e-19	-1.95271	-4.01506e-10	1.05859e-13	-2.02652	-4.01506e-10
75521190	chr5:75521190:T:C	1.21197e-18	-4.25965e-10	-1.3799	2.00464e-13	-4.25965e-10	-1.38799
75521569	chr5:75521569:A:G	5.99298e-19	-2.08414	-4.01506e-10	1.02815e-13	-2.0557	-4.01506e-10
75523210	chr5:75523210:ATAT:A	1.68577e-18	-4.25965e-10	-1.04993	2.87838e-13	-4.25965e-10	-1.02623
75523773	chr5:75523773:C:T	1.1552e-18	-1.42788	-4.01506e-10	1.2902e-13	-1.82866	-4.01506e-10
75523995	chr5:75523995:T:G	1.29872e-18	-4.25965e-10	-1.31077	2.17809e-13	-4.25965e-10	-1.30501
75524419	chr5:75524419:G:A	1.16772e-18	-4.25965e-10	-1.41709	1.94742e-13	-4.25965e-10	-1.41695
75525211	chr5:75525211:T:A	4.45474e-19	-1.96998	-0.410786	7.00373e-14	-2.03984	-0.399756
75526194	chr5:75526194:A:C	5.33711e-19	-2.20005	-4.01506e-10	8.77514e-14	-2.21412	-4.01506e-10
75526389	chr5:75526389:C:A	1.50657e-18	-4.25965e-10	-1.16231	2.50512e-13	-4.25965e-10	-1.16512
75526560	chr5:75526560:TG:T	1.18189e-18	-4.25965e-10	-1.40503	1.96723e-13	-4.25965e-10	-1.40683
75526682	chr5:75526682:A:G	1.52545e-19	-2.04331	-1.40913	2.60034e-14	-2.02117	-1.40923
75527036	chr5:75527036:C:T	1.95741e-18	-4.25965e-10	-0.900527	3.30484e-13	-4.25965e-10	-0.88807
75527176	chr5:75527176:T:C	2.07262e-18	-4.25965e-10	-0.843333	3.5016e-13	-4.25965e-10	-0.830237
75527426	chr5:75527426:G:A	2.17631e-18	-4.25965e-10	-0.794517	3.67914e-13	-4.25965e-10	-0.780779
75527514	chr5:75527514:C:T	3.4331e-18	-4.25965e-10	-0.338685	5.85702e-13	-4.25965e-10	-0.315816
75527678	chr5:75527678:A:C	5.31648e-17	3.57664	-1.17539	6.10441e-12	3.21943	-1.19129
75527947	chr5:75527947:C:G	1.60747e-19	-2.08224	-1.31783	2.73383e-14	-2.06222	-1.31812
75528089	chr5:75528089:G:A	2.16622e-18	-4.25965e-10	-0.799164	3.65994e-13	-4.25965e-10	-0.78601
75528213	chr5:75528213:C:T	3.0822e-18	-4.25965e-10	-0.446506	5.30471e-13	-4.25965e-10	-0.414863
75528948	chr5:75528948:A:G	2.14423e-16	5.03933	-1.24353	2.36002e-11	4.63216	-1.25177
75529007	chr5:75529007:A:G	6.15282e-19	-2.05782	-4.01506e-10	1.21898e-13	-1.88544	-4.01506e-10
75529276	chr5:75529276:G:A	1.96823e-18	-4.25965e-10	-0.895015	3.20819e-13	-4.25965e-10	-0.917751
75529467	chr5:75529467:A:AAC	1.29841e-18	-4.25965e-10	-1.31101	2.17007e-13	-4.25965e-10	-1.3087
75529604	chr5:75529604:G:C	1.41428e-18	-4.25965e-10	-1.22553	2.34958e-13	-4.25965e-10	-1.22922
75529828	chr5:75529828:G:A	1.46787e-18	-4.25965e-10	-1.18834	2.40837e-13	-4.25965e-10	-1.20451
75530910	chr5:75530910:G:A	2.2228e-17	1.37171	0.157498	2.17308e-12	0.815505	0.17977
75531031	chr5:75531031:T:C	1.41273e-18	-4.25965e-10	-1.22663	2.34068e-13	-4.25965e-10	-1.23302
75531157	chr5:75531157:T:G	7.64521e-18	-4.25965e-10	0.461931	1.28886e-12	-4.25965e-10	0.472889
75531684	chr5:75531684:T:G	1.52613e-18	-4.25965e-10	-1.14942	2.5893e-13	-4.25965e-10	-1.13207
75531721	chr5:75531721:G:A	1.94574e-19	-2.20181	-1.00728	3.12291e-14	-2.21795	-1.02932
75532319	chr5:75532319:A:G	1.51696e-18	-4.25965e-10	-1.15544	2.57168e-13	-4.25965e-10	-1.1389
75532366	chr5:75532366:A:G	1.37108e-18	-4.25965e-10	-1.25655	2.27522e-13	-4.25965e-10	-1.26138
75533466	chr5:75533466:G:A	2.40383e-19	-2.06633	-0.931338	4.04483e-14	-2.05796	-0.930646
75533879	chr5:75533879:C:T	6.2974e-17	3.92374	-1.35317	7.61811e-12	3.59542	-1.34576
75534122	chr5:75534122:T:C	8.14748e-17	3.63734	-0.809191	9.90755e-12	3.32621	-0.813789
75534210	chr5:75534210:G:A	7.19233e-19	-1.90172	-4.01506e-10	1.16586e-13	-1.93	-4.01506e-10
75535423	chr5:75535423:G:A	1.49537e-19	-2.08933	-1.38303	2.55122e-14	-2.06917	-1.3803
75535537	chr5:75535537:T:TA	1.53492e-19	-2.08727	-1.35899	2.62162e-14	-2.06688	-1.35537
75535790	chr5:75535790:C:T	6.20985e-18	-4.25965e-10	0.253989	1.04037e-12	-4.25965e-10	0.258705
75535907	chr5:75535907:G:A	1.5049e-19	-2.10478	-1.36122	2.56669e-14	-2.08574	-1.35769
75535996	chr5:75535996:C:T	2.48196e-19	-2.21023	-0.755451	4.17357e-14	-2.22006	-0.737208
75536042	chr5:75536042:C:T	1.90362e-18	-4.25965e-10	-0.928393	3.21601e-13	-4.25965e-10	-0.915317
75536255	chr5:75536255:T:C	1.19604e-18	-4.25965e-10	-1.39313	1.98997e-13	-4.25965e-10	-1.39534
75536581	chr5:75536581:A:G	1.17018e-18	-4.25965e-10	-1.41499	1.95215e-13	-4.25965e-10	-1.41453
75536886	chr5:75536886:C:T	3.47914e-18	-4.25965e-10	-0.325363	5.68498e-13	-4.25965e-10	-0.345629
75537094	chr5:75537094:C:T	9.99742e-17	4.4211	-1.38833	1.05205e-11	3.95729	-1.38484
75537908	chr5:75537908:G:C	1.42944e-18	-4.25965e-10	-1.21487	2.40903e-13	-4.25965e-10	-1.20423
75537973	chr5:75537973:C:T	1.9702e-18	-4.25965e-10	-0.894013	3.33263e-13	-4.25965e-10	-0.879695
75538411	chr5:75538411:A:T	1.30478e-18	-4.25965e-10	-1.30612	2.1581e-13	-4.25965e-10	-1.31423
75538523	chr5:75538523:T:C	1.64456e-19	-2.05679	-1.32047	2.80436e-14	-2.03412	-1.32075
75538721	chr5:75538721:A:T	5.26443e-19	-2.21376	-4.01506e-10	8.91343e-14	-2.19848	-4.01506e-10
75538832	chr5:75538832:G:A	2.68801e-19	-2.21193	-0.674002	4.45079e-14	-2.21854	-0.674416
75539198	chr5:75539198:G:A	2.2529e-19	-2.22209	-0.840423	3.8174e-14	-2.21998	-0.826497
75540896	chr5:75540896:T:G	5.25166e-19	-2.21619	-4.01506e-10	8.80404e-14	-2.21083	-4.01506e-10
75541026	chr5:75541026:A:G	2.16906e-18	-4.25965e-10	-0.797856	3.61443e-13	-4.25965e-10	-0.798523
75541112	chr5:75541112:C:T	1.63796e-19	-2.0646	-1.31668	2.79031e-14	-2.04285	-1.31704
75541716	chr5:75541716:A:G	2.12734e-19	-2.22195	-0.897905	3.59593e-14	-2.22051	-0.885724
75541787	chr5:75541787:C:A	1.16769e-18	-4.25965e-10	-1.41712	1.94729e-13	-4.25965e-10	-1.41702
75541977	chr5:75541977:A:C	1.70951e-19	-2.01622	-1.32231	2.91931e-14	-1.99203	-1.32266
75542076	chr5:75542076:A:G	1.45942e-16	4.51731	-1.10625	1.60299e-11	4.11766	-1.12408
75543064	chr5:75543064:G:A	4.91821e-17	3.47259	-1.14921	5.57785e-12	3.10624	-1.16831
75543676	chr5:75543676:TG:T	1.25966e-18	-4.25965e-10	-1.34131	2.10546e-13	-4.25965e-10	-1.33892
75544636	chr5:75544636:T:C	6.22626e-17	3.72128	-1.16206	6.72279e-12	3.28396	-1.15933
75544920	chr5:75544920:A:G	1.50464e-19	-2.09102	-1.37516	2.56645e-14	-2.07141	-1.37211
75545926	chr5:75545926:C:A	4.58167e-18	-4.25965e-10	-0.0500837	7.44515e-13	-4.25965e-10	-0.0758947
75546113	chr5:75546113:A:G	2.07704e-18	-4.25965e-10	-0.841205	3.50877e-13	-4.25965e-10	-0.828193
75546261	chr5:75546261:T:C	1.53779e-19	-2.08539	-1.35899	2.628e-14	-2.06445	-1.35537
75546397	chr5:75546397:G:C	1.16853e-18	-4.25965e-10	-1.4164	1.94704e-13	-4.25965e-10	-1.41715
75546402	chr5:75546402:A:C	1.59707e-18	-4.25965e-10	-1.10398	2.6615e-13	-4.25965e-10	-1.10457
75546467	chr5:75546467:C:T	1.1841e-18	-4.25965e-10	-1.40317	1.97127e-13	-4.25965e-10	-1.40478
75549410	chr5:75549410:A:T	1.55415e-19	-2.13534	-1.29847	2.65211e-14	-2.11363	-1.29705
75550361	chr5:75550361:C:T	2.28432e-18	-4.25965e-10	-0.746078	3.84247e-13	-4.25965e-10	-0.737343
75550422	chr5:75550422:T:C	8.51949e-19	-1.73238	-4.01506e-10	1.45874e-13	-1.70588	-4.01506e-10
75550472	chr5:75550472:A:G	9.12573e-17	2.86844	0.0730968	9.81123e-12	2.39975	0.102904
75550603	chr5:75550603:G:A	1.20448e-18	-4.25965e-10	-1.3861	2.009e-13	-4.25965e-10	-1.38582
75550788	chr5:75550788:G:A	7.05439e-17	3.47433	-0.790238	9.01831e-12	3.21333	-0.794947
75551334	chr5:75551334:T:C	2.14328e-18	-4.25965e-10	-0.809809	3.62312e-13	-4.25965e-10	-0.796123
75551532	chr5:75551532:G:A	1.19355e-18	-4.25965e-10	-1.39522	1.98461e-13	-4.25965e-10	-1.39803
75551591	chr5:75551591:A:G	6.49094e-17	3.42566	-0.824813	8.23894e-12	3.15782	-0.829821
75551666	chr5:75551666:C:T	1.27388e-18	-4.25965e-10	-1.33008	2.12871e-13	-4.25965e-10	-1.32794
75553401	chr5:75553401:CCTT:C	1.33318e-18	-4.25965e-10	-1.28458	2.21744e-13	-4.25965e-10	-1.2871
75553644	chr5:75553644:A:G	1.51869e-19	-2.07324	-1.38365	2.59668e-14	-2.05087	-1.38094
75553716	chr5:75553716:T:A	5.66845e-19	-2.13982	-4.01506e-10	9.06212e-14	-2.18194	-4.01506e-10
75553728	chr5:75553728:A:G	1.19281e-18	-4.25965e-10	-1.39584	1.9847e-13	-4.25965e-10	-1.39799
75553870	chr5:75553870:C:T	2.71918e-19	-2.19047	-0.68393	4.4795e-14	-2.20125	-0.685282
75553872	chr5:75553872:G:T	2.73007e-19	-2.18648	-0.68393	4.49429e-14	-2.19795	-0.685282
75554087	chr5:75554087:C:G	1.75988e-18	-4.25965e-10	-1.0069	2.86342e-13	-4.25965e-10	-1.03144
75554418	chr5:75554418:A:G	1.25552e-18	-4.25965e-10	-1.3446	2.09844e-13	-4.25965e-10	-1.34226
75554457	chr5:75554457:A:T	1.78456e-19	-2.19003	-1.10554	3.10963e-14	-2.13823	-1.1133
75554538	chr5:75554538:T:C	1.02223e-16	3.84529	-0.790276	1.26363e-11	3.55156	-0.795862
75554916	chr5:75554916:A:G	2.01055e-18	-4.25965e-10	-0.873738	3.40477e-13	-4.25965e-10	-0.858282
75554981	chr5:75554981:A:C	2.06752e-19	-2.19112	-0.957269	3.4056e-14	-2.20286	-0.957761
75555341	chr5:75555341:AC:A	5.84669e-17	3.70536	-1.20905	6.6791e-12	3.34179	-1.22368
75555596	chr5:75555596:G:C	1.28433e-18	-4.25965e-10	-1.32191	2.15236e-13	-4.25965e-10	-1.31689
75556423	chr5:75556423:G:A	2.40908e-19	-2.07595	-0.919537	4.05108e-14	-2.06881	-0.918254
75556771	chr5:75556771:CT:C	8.99879e-18	-4.25965e-10	0.624942	1.52166e-12	-4.25965e-10	0.638932
75557586	chr5:75557586:G:C	1.66435e-19	-2.14426	-1.22104	2.61751e-14	-2.18645	-1.23737
75558079	chr5:75558079:A:G	1.32621e-18	-4.25965e-10	-1.28982	2.20629e-13	-4.25965e-10	-1.29214
75558226	chr5:75558226:TTTG:T	1.39179e-18	-4.25965e-10	-1.24156	2.30831e-13	-4.25965e-10	-1.24694
75558742	chr5:75558742:C:T	1.47143e-19	-2.09293	-1.39557	2.50935e-14	-2.07254	-1.39347
75559601	chr5:75559601:A:G	2.4152e-17	2.47341	-0.86119	2.67032e-12	2.05622	-0.854897
75560092	chr5:75560092:A:G	7.93431e-19	-1.80354	-4.01506e-10	1.29083e-13	-1.82817	-4.01506e-10
75560600	chr5:75560600:C:T	1.60584e-19	-1.98938	-1.4117	2.70036e-14	-1.98027	-1.41239
75561421	chr5:75561421:G:C	5.75248e-19	-2.1251	-4.01506e-10	1.02294e-13	-2.06078	-4.01506e-10
75561859	chr5:75561859:G:T	1.21631e-18	-4.25965e-10	-1.37633	2.02771e-13	-4.25965e-10	-1.37655
75562206	chr5:75562206:C:A	6.5041e-19	-2.0023	-4.01506e-10	1.06029e-13	-2.02492	-4.01506e-10
75562235	chr5:75562235:T:G	1.58122e-18	-1.11395	-4.01506e-10	2.56592e-13	-1.14114	-4.01506e-10
75562239	chr5:75562239:T:G	1.62022e-18	-1.08958	-4.01506e-10	2.6284e-13	-1.11708	-4.01506e-10
75562461	chr5:75562461:G:A	1.00761e-16	3.73598	-0.695378	1.24236e-11	3.43969	-0.700966
75562809	chr5:75562809:C:T	5.25389e-19	-2.21576	-4.01506e-10	8.88434e-14	-2.20175	-4.01506e-10
75562860	chr5:75562860:T:G	1.32546e-18	-4.25965e-10	-1.29039	2.23038e-13	-4.25965e-10	-1.28129
75563506	chr5:75563506:T:G	2.06848e-18	-4.25965e-10	-0.845336	3.49398e-13	-4.25965e-10	-0.832417
75563535	chr5:75563535:G:A	1.42181e-18	-4.25965e-10	-1.22022	2.35393e-13	-4.25965e-10	-1.22737
75563609	chr5:75563609:T:C	9.42355e-17	3.69811	-0.724457	1.15135e-11	3.39252	-0.729872
75565083	chr5:75565083:T:A	5.68558e-17	3.68324	-1.21487	6.39266e-12	3.30312	-1.22884
75565756	chr5:75565756:T:G	1.49506e-18	-4.25965e-10	-1.16998	2.50562e-13	-4.25965e-10	-1.16492
75566311	chr5:75566311:G:A	1.48632e-19	-2.09449	-1.38394	2.52786e-14	-2.07456	-1.38411
75566517	chr5:75566517:G:A	3.75533e-19	-2.14064	-0.410913	6.63173e-14	-2.1037	-0.390482
75567211	chr5:75567211:T:G	1.17266e-18	-4.25965e-10	-1.41287	1.94973e-13	-4.25965e-10	-1.41577
75567216	chr5:75567216:T:C	5.33675e-19	-2.13153	-0.0685885	9.44881e-14	-2.09507	-0.0450868
75568559	chr5:75568559:TTCTC:T	1.79086e-18	-0.98945	-4.01506e-10	2.44221e-13	-1.19055	-4.01506e-10
75569762	chr5:75569762:G:A	7.46396e-19	-0.526843	-1.3378	7.59671e-14	-1.02737	-1.33095
75569920	chr5:75569920:T:C	3.84109e-18	-4.25965e-10	-0.226392	6.54766e-13	-4.25965e-10	-0.20435
75570439	chr5:75570439:G:T	1.56163e-18	-4.25965e-10	-1.12642	2.61643e-13	-4.25965e-10	-1.12165
75571299	chr5:75571299:C:T	2.04148e-18	-4.25965e-10	-0.858473	3.44591e-13	-4.25965e-10	-0.846269
75571756	chr5:75571756:T:G	5.29424e-17	3.57226	-1.17521	5.98303e-12	3.19906	-1.191
75572472	chr5:75572472:A:C	2.82741e-19	-2.04527	-0.790101	4.80956e-14	-2.05487	-0.760566
75572572	chr5:75572572:A:G	4.39329e-18	-4.25965e-10	-0.0920701	7.15184e-13	-4.25965e-10	-0.116088
75572737	chr5:75572737:C:T	1.43029e-19	-2.1204	-1.39646	2.4329e-14	-2.10249	-1.39446
75573210	chr5:75573210:T:G	5.23715e-19	-2.21896	-4.01506e-10	8.70501e-14	-2.22214	-4.01506e-10
75573923	chr5:75573923:C:T	1.31091e-18	-4.25965e-10	-1.30143	2.17988e-13	-4.25965e-10	-1.30419
75574993	chr5:75574993:A:G	1.47506e-18	-4.25965e-10	-1.18345	2.43509e-13	-4.25965e-10	-1.19347
75575302	chr5:75575302:C:T	2.08629e-18	-4.25965e-10	-0.83676	3.52453e-13	-4.25965e-10	-0.823711
75575534	chr5:75575534:G:A	1.70161e-18	-4.25965e-10	-1.04057	2.8538e-13	-4.25965e-10	-1.03481
75575564	chr5:75575564:T:G	1.40234e-18	-4.25965e-10	-1.234	2.3493e-13	-4.25965e-10	-1.22934
75575856	chr5:75575856:TAGAC:T	1.34274e-18	-4.25965e-10	-1.27744	2.26413e-13	-4.25965e-10	-1.26627
75575912	chr5:75575912:A:G	1.18729e-18	-4.25965e-10	-1.40047	1.98181e-13	-4.25965e-10	-1.39945
75576392	chr5:75576392:G:A	6.48635e-19	-2.00503	-4.01506e-10	1.343e-13	-1.78855	-4.01506e-10
75577212	chr5:75577212:A:G	5.24501e-19	-2.21746	-4.01506e-10	8.8561e-14	-2.20494	-4.01506e-10
75579165	chr5:75579165:C:T	1.52447e-19	-2.04382	-1.40926	2.60254e-14	-2.02018	-1.40938
75579771	chr5:75579771:G:T	1.16832e-18	-4.25965e-10	-1.41658	1.95212e-13	-4.25965e-10	-1.41454
75579817	chr5:75579817:T:C	2.26733e-16	3.30652	0.545105	2.30152e-11	2.77963	0.575652
75580147	chr5:75580147:A:T	2.04865e-18	-4.25965e-10	-0.854966	3.46012e-13	-4.25965e-10	-0.842155
75580788	chr5:75580788:T:C	2.13832e-16	4.88353	-1.09048	2.31041e-11	4.46788	-1.10874
75581441	chr5:75581441:C:T	1.06255e-16	3.88817	-0.794482	1.29124e-11	3.57756	-0.800245
75581461	chr5:75581461:G:A	1.25972e-18	-4.25965e-10	-1.34126	2.07205e-13	-4.25965e-10	-1.35492
75581483	chr5:75581483:T:C	1.16952e-18	-4.25965e-10	-1.41555	1.94736e-13	-4.25965e-10	-1.41698
75581869	chr5:75581869:C:T	1.63038e-18	-4.25965e-10	-1.08334	2.76872e-13	-4.25965e-10	-1.06507
75581978	chr5:75581978:T:C	2.24848e-17	1.71254	-0.171847	2.03557e-12	1.08031	-0.1504
75582391	chr5:75582391:T:C	1.38163e-18	-4.25965e-10	-1.24888	2.30725e-13	-4.25965e-10	-1.2474
75582927	chr5:75582927:C:T	1.29366e-18	-4.25965e-10	-1.31467	2.13851e-13	-4.25965e-10	-1.32335
75584065	chr5:75584065:G:A	2.78438e-17	2.03911	-0.284644	2.50345e-12	1.40073	-0.263935
75584525	chr5:75584525:G:A	1.52842e-19	-2.096	-1.3545	2.60683e-14	-2.07698	-1.35093
75584989	chr5:75584989:A:G	1.26496e-18	-4.25965e-10	-1.33711	2.09454e-13	-4.25965e-10	-1.34412
75586163	chr5:75586163:G:A	2.06848e-18	-4.25965e-10	-0.845336	3.49398e-13	-4.25965e-10	-0.832417
75586856	chr5:75586856:C:T	1.90671e-16	3.27733	0.401075	1.96722e-11	2.76894	0.429393
75587718	chr5:75587718:C:T	1.91763e-18	-4.25965e-10	-0.921061	3.23994e-13	-4.25965e-10	-0.907902
75588389	chr5:75588389:T:C	2.01376e-18	-4.25965e-10	-0.872146	3.40076e-13	-4.25965e-10	-0.85946
75589151	chr5:75589151:T:C	1.20549e-18	-4.25965e-10	-1.38526	2.01045e-13	-4.25965e-10	-1.3851
75589878	chr5:75589878:A:G	2.82049e-18	-4.25965e-10	-0.535236	4.63031e-13	-4.25965e-10	-0.550833
75590468	chr5:75590468:GTTT:G	1.01847e-17	0.412075	0.336664	2.17907e-12	0.585995	0.412032
75590559	chr5:75590559:G:A	1.60712e-19	-2.07695	-1.32334	2.73391e-14	-2.0567	-1.32361
75590894	chr5:75590894:T:C	2.14369e-18	-4.25965e-10	-0.80962	3.57223e-13	-4.25965e-10	-0.810269
75591789	chr5:75591789:T:C	5.69717e-17	3.81667	-1.34626	5.00986e-12	3.1761	-1.34556
75591807	chr5:75591807:T:G	2.06932e-18	-4.25965e-10	-0.844928	3.49553e-13	-4.25965e-10	-0.831972
75592917	chr5:75592917:A:G	1.59552e-18	-4.25965e-10	-1.10495	2.62806e-13	-4.25965e-10	-1.11721
75593707	chr5:75593707:C:G	2.42754e-16	3.34545	0.574447	2.50047e-11	2.83089	0.607306
75593817	chr5:75593817:T:C	6.60994e-17	4.01452	-1.39551	7.94045e-12	3.68215	-1.39105
75594150	chr5:75594150:A:G	1.36373e-18	-4.25965e-10	-1.26193	2.28481e-13	-4.25965e-10	-1.25717
75594579	chr5:75594579:G:A	6.15543e-19	-2.0574	-4.01506e-10	1.21675e-13	-1.88728	-4.01506e-10
75595064	chr5:75595064:A:C	2.09809e-18	-4.25965e-10	-0.831121	3.54585e-13	-4.25965e-10	-0.817679
75595177	chr5:75595177:G:A	2.18428e-16	3.81431	-4.01506e-10	2.4992e-11	3.43768	-4.01506e-10
75596177	chr5:75596177:T:C	9.84624e-17	4.25384	-1.23631	1.08012e-11	3.84751	-1.24873
75596952	chr5:75596952:C:T	3.52571e-18	-4.25965e-10	-0.312067	5.75736e-13	-4.25965e-10	-0.332979
75598303	chr5:75598303:T:C	1.39124e-18	-4.25965e-10	-1.24195	2.26764e-13	-4.25965e-10	-1.26472
75598508	chr5:75598508:G:C	3.8431e-19	-2.14063	-0.387828	6.26592e-14	-2.16225	-0.38867
75599010	chr5:75599010:A:G	1.80024e-19	-1.89251	-1.39431	3.03384e-14	-1.88346	-1.39275
75599083	chr5:75599083:C:T	1.65554e-18	-4.25965e-10	-1.06802	2.71225e-13	-4.25965e-10	-1.08568
75600045	chr5:75600045:T:C	2.07832e-18	-4.25965e-10	-0.84059	3.51397e-13	-4.25965e-10	-0.826712
75600973	chr5:75600973:G:A	1.0214e-16	3.85618	-0.801983	1.24717e-11	3.54941	-0.806821
75601026	chr5:75601026:T:G	5.27182e-19	-2.21236	-4.01506e-10	8.82342e-14	-2.20863	-4.01506e-10
75601398	chr5:75601398:T:TGA	7.6412e-18	-4.25965e-10	0.461407	1.28503e-12	-4.25965e-10	0.469907
75601542	chr5:75601542:A:G	6.08592e-17	3.78489	-1.24848	5.35513e-12	3.14301	-1.24582
75601585	chr5:75601585:A:G	5.26944e-17	3.57595	-1.18359	6.02349e-12	3.21371	-1.19891
75601735	chr5:75601735:A:G	1.24077e-18	-4.25965e-10	-1.35641	2.0845e-13	-4.25965e-10	-1.34893
75602109	chr5:75602109:C:T	1.52796e-18	-4.25965e-10	-1.14822	2.59848e-13	-4.25965e-10	-1.12853
75602312	chr5:75602312:A:G	6.07298e-17	3.91459	-1.3803	7.22444e-12	3.57114	-1.37454
75602446	chr5:75602446:A:G	9.96537e-19	-1.57562	-4.01506e-10	1.45898e-13	-1.70572	-4.01506e-10
75602731	chr5:75602731:A:G	6.44669e-19	-2.01117	-4.01506e-10	1.19971e-13	-1.90138	-4.01506e-10
75602781	chr5:75602781:C:T	1.11054e-17	0.497229	0.33805	2.38036e-12	0.672954	0.413425
75602927	chr5:75602927:T:C	1.03336e-16	3.83128	-0.765448	1.26659e-11	3.52952	-0.771478
75603041	chr5:75603041:C:G	5.75095e-17	3.67235	-1.19255	6.54547e-12	3.30547	-1.20756
75604107	chr5:75604107:T:C	1.25031e-18	-4.25965e-10	-1.34876	2.08651e-13	-4.25965e-10	-1.34796
75606499	chr5:75606499:G:A	9.91112e-17	4.44034	-1.41624	1.0583e-11	3.99405	-1.41568
75606891	chr5:75606891:T:C	6.43489e-17	3.76892	-1.17675	7.30452e-12	3.40008	-1.19246
75606904	chr5:75606904:A:G	1.75147e-18	-4.25965e-10	-1.0117	2.93922e-13	-4.25965e-10	-1.00531
75607329	chr5:75607329:G:A	1.89891e-19	-2.15585	-1.0776	3.36138e-14	-2.08469	-1.089
75607400	chr5:75607400:G:A	1.67112e-18	-4.25965e-10	-1.05865	2.85391e-13	-4.25965e-10	-1.03477
75607552	chr5:75607552:T:A	1.1944e-18	-4.25965e-10	-1.3945	1.99757e-13	-4.25965e-10	-1.39153
75608069	chr5:75608069:A:T	1.48298e-19	-2.10342	-1.37726	2.52829e-14	-2.08433	-1.37417
75608144	chr5:75608144:T:C	1.58482e-18	-4.25965e-10	-1.11168	2.64136e-13	-4.25965e-10	-1.11216
75608501	chr5:75608501:A:C	6.15793e-17	3.72002	-1.17185	6.98635e-12	3.35079	-1.1877
75609221	chr5:75609221:C:T	5.8874e-17	3.65857	-1.15532	6.72332e-12	3.29624	-1.17153
75609263	chr5:75609263:A:T	1.26706e-18	-4.25965e-10	-1.33545	2.11818e-13	-4.25965e-10	-1.3329
75610954	chr5:75610954:T:C	1.52486e-19	-2.18102	-1.27182	2.55808e-14	-2.16651	-1.28027
75611138	chr5:75611138:A:C	1.99302e-17	1.7916	-0.371513	1.81486e-12	1.1678	-0.352666
75611435	chr5:75611435:G:A	5.61978e-17	3.80321	-1.34648	6.85485e-12	3.48228	-1.3382
75611509	chr5:75611509:C:T	3.21004e-19	-2.19339	-0.515062	5.28029e-14	-2.2053	-0.516758
75611644	chr5:75611644:G:A	1.59088e-19	-2.19105	-1.2194	2.65796e-14	-2.1786	-1.22988
75611914	chr5:75611914:CCGGA:C	2.58966e-17	-4.25965e-10	1.68196	4.26591e-12	-4.25965e-10	1.66978
75612142	chr5:75612142:T:C	1.16766e-18	-4.25965e-10	-1.41714	1.94712e-13	-4.25965e-10	-1.41711
75612207	chr5:75612207:T:G	1.49628e-18	-4.25965e-10	-1.16917	2.49533e-13	-4.25965e-10	-1.16903
75612621	chr5:75612621:G:C	1.96708e-16	4.77906	-1.06948	2.13062e-11	4.36429	-1.08617
75612984	chr5:75612984:G:A	9.74952e-18	-4.25965e-10	0.70507	1.68225e-12	-4.25965e-10	0.739258
75613364	chr5:75613364:A:G	1.82636e-18	-4.25965e-10	-0.969825	3.04214e-13	-4.25965e-10	-0.970896
75614147	chr5:75614147:C:T	3.22869e-17	2.1923	-0.289783	2.83888e-12	1.53146	-0.268919
75614765	chr5:75614765:A:G	1.61375e-19	-2.18539	-1.21078	2.69814e-14	-2.17241	-1.22107
75614899	chr5:75614899:G:C	1.23006e-18	-4.25965e-10	-1.36509	2.05298e-13	-4.25965e-10	-1.36417
75615018	chr5:75615018:T:C	1.23611e-18	-4.25965e-10	-1.36017	2.04621e-13	-4.25965e-10	-1.36747
75615045	chr5:75615045:A:G	2.09653e-17	1.68034	-0.20962	1.88959e-12	1.04565	-0.190165
75616636	chr5:75616636:C:A	1.18367e-18	-4.25965e-10	-1.40353	1.98074e-13	-4.25965e-10	-1.39999
75617937	chr5:75617937:G:C	3.42881e-18	-4.25965e-10	-0.339936	5.81988e-13	-4.25965e-10	-0.322178
75617971	chr5:75617971:G:A	5.72444e-17	3.54876	-1.07357	6.15419e-12	3.1048	-1.06854
75617994	chr5:75617994:T:C	1.45196e-18	-4.25965e-10	-1.19923	2.41044e-13	-4.25965e-10	-1.20365
75618059	chr5:75618059:A:G	1.88448e-18	-4.25965e-10	-0.938498	3.17694e-13	-4.25965e-10	-0.927539
75618087	chr5:75618087:C:T	2.45065e-19	-2.19871	-0.779665	4.14067e-14	-2.21685	-0.748331
75618218	chr5:75618218:A:G	5.22048e-19	-2.22214	-4.01506e-10	8.77093e-14	-2.2146	-4.01506e-10
75618236	chr5:75618236:G:A	9.06343e-17	4.29933	-1.36465	9.37113e-12	3.81994	-1.36318
75618526	chr5:75618526:G:A	1.21615e-18	-1.37646	-4.01506e-10	2.31046e-13	-1.24601	-4.01506e-10
75618691	chr5:75618691:T:A	2.01952e-19	-1.98133	-1.19055	3.38899e-14	-1.96958	-1.19593
75618833	chr5:75618833:C:T	4.81257e-18	-4.25965e-10	-0.000917074	7.90198e-13	-4.25965e-10	-0.0163438
75619046	chr5:75619046:A:G	3.27232e-18	-4.25965e-10	-0.38665	5.37411e-13	-4.25965e-10	-0.401865
75619059	chr5:75619059:T:C	1.25563e-18	-4.25965e-10	-1.34451	2.08056e-13	-4.25965e-10	-1.35082
75619808	chr5:75619808:T:C	1.23325e-18	-4.25965e-10	-1.3625	2.04454e-13	-4.25965e-10	-1.36828
75621147	chr5:75621147:G:A	5.20406e-17	3.79163	-1.41175	6.60474e-12	3.51593	-1.40901
75621306	chr5:75621306:G:A	1.55427e-18	-4.25965e-10	-1.13115	2.60831e-13	-4.25965e-10	-1.12476
75621333	chr5:75621333:C:G	1.21438e-18	-4.25965e-10	-1.37792	2.02701e-13	-4.25965e-10	-1.3769
75621358	chr5:75621358:G:T	1.55706e-18	-4.25965e-10	-1.12935	2.61305e-13	-4.25965e-10	-1.12294
75622037	chr5:75622037:A:G	7.97202e-17	3.88226	-1.07588	9.49344e-12	3.56658	-1.09685
75623188	chr5:75623188:T:C	4.37417e-17	3.1587	-0.952549	4.61084e-12	2.70657	-0.959036
75623584	chr5:75623584:G:A	1.06604e-16	4.30453	-1.20756	1.10415e-11	3.82699	-1.20621
75625420	chr5:75625420:T:C	5.31299e-19	-2.20458	-4.01506e-10	9.17369e-14	-2.1697	-4.01506e-10
75625861	chr5:75625861:G:A	6.39003e-17	3.78408	-1.19891	6.92136e-12	3.35065	-1.19691
75626795	chr5:75626795:G:T	1.01739e-18	-1.55491	-4.01506e-10	1.71092e-13	-1.54643	-4.01506e-10
75626912	chr5:75626912:A:G	1.16821e-18	-4.25965e-10	-1.41668	1.94716e-13	-4.25965e-10	-1.41709
75627153	chr5:75627153:A:G	8.33563e-17	4.12657	-1.2756	8.5862e-12	3.64013	-1.27084
75627193	chr5:75627193:T:G	1.44966e-18	-4.25965e-10	-1.20082	2.40646e-13	-4.25965e-10	-1.2053
75627376	chr5:75627376:C:T	2.9209e-19	-2.18998	-0.612857	4.90874e-14	-2.21392	-0.581105
75627701	chr5:75627701:C:T	1.18401e-18	-4.25965e-10	-1.40325	1.96796e-13	-4.25965e-10	-1.40646
75627756	chr5:75627756:C:T	3.10773e-17	3.1696	-1.30527	4.20405e-12	2.96774	-1.31257
75627765	chr5:75627765:A:G	7.75571e-17	3.9274	-1.14853	8.10894e-12	3.45232	-1.14022
75627935	chr5:75627935:T:A	5.18806e-16	-4.25965e-10	4.67938	8.58613e-11	-4.25965e-10	4.67186
75628107	chr5:75628107:C:T	2.19284e-19	-2.21397	-0.87557	3.63295e-14	-2.21942	-0.876578
75628622	chr5:75628622:A:C	6.35443e-19	-2.02558	-4.01506e-10	1.17477e-13	-1.92239	-4.01506e-10
75629065	chr5:75629065:A:G	1.08452e-16	4.31601	-1.20185	1.11981e-11	3.83262	-1.19775
75629263	chr5:75629263:C:T	1.23041e-18	-4.25965e-10	-1.3648	2.04212e-13	-4.25965e-10	-1.36947
75629337	chr5:75629337:C:T	3.05421e-17	3.22745	-1.38049	4.17334e-12	3.03421	-1.38637
75629370	chr5:75629370:G:T	1.18707e-18	-4.25965e-10	-1.40066	1.97298e-13	-4.25965e-10	-1.40391
75629870	chr5:75629870:G:A	3.46092e-18	-4.25965e-10	-0.330615	5.64423e-13	-4.25965e-10	-0.352824
75630138	chr5:75630138:G:T	3.73589e-18	-4.25965e-10	-0.254163	6.07046e-13	-4.25965e-10	-0.280023
75630324	chr5:75630324:A:G	1.55605e-19	-2.21949	-1.21309	2.64206e-14	-2.20073	-1.21376
75630953	chr5:75630953:A:G	1.26638e-16	4.62641	-1.35722	7.60912e-12	3.6089	-1.36042
75631065	chr5:75631065:T:C	1.16784e-18	-4.25965e-10	-1.41699	1.95008e-13	-4.25965e-10	-1.41559
75631214	chr5:75631214:G:A	1.82624e-18	-4.25965e-10	-0.969888	2.97245e-13	-4.25965e-10	-0.99407
75631371	chr5:75631371:G:C	1.19561e-18	-4.25965e-10	-1.3935	1.9935e-13	-4.25965e-10	-1.39356
75631587	chr5:75631587:G:A	1.2775e-18	-4.25965e-10	-1.32724	2.15248e-13	-4.25965e-10	-1.31684
75631620	chr5:75631620:T:G	1.18762e-18	-4.25965e-10	-1.4002	1.98009e-13	-4.25965e-10	-1.40032
75631662	chr5:75631662:C:T	1.25394e-18	-4.25965e-10	-1.34586	2.07094e-13	-4.25965e-10	-1.35546
75631799	chr5:75631799:T:C	1.22263e-18	-4.25965e-10	-1.37114	2.04226e-13	-4.25965e-10	-1.3694
75631934	chr5:75631934:C:T	1.32284e-18	-4.25965e-10	-1.29237	2.22993e-13	-4.25965e-10	-1.28149
75632322	chr5:75632322:A:G	1.6184e-18	-4.25965e-10	-1.09071	2.64173e-13	-4.25965e-10	-1.11202
75632451	chr5:75632451:A:G	3.42117e-17	-4.25965e-10	1.96042	5.8832e-12	-4.25965e-10	1.99123
75632468	chr5:75632468:A:T	6.80272e-17	3.82317	-1.17541	8.34091e-12	3.51663	-1.17633
75632716	chr5:75632716:C:T	2.25779e-17	2.9232	-1.37837	4.13702e-12	3.0192	-1.3801
75632850	chr5:75632850:G:A	5.21967e-19	-2.2223	-4.01506e-10	8.72717e-14	-2.2196	-4.01506e-10
75632973	chr5:75632973:A:G	1.60619e-18	-4.25965e-10	-1.09828	2.62717e-13	-4.25965e-10	-1.11755
75633058	chr5:75633058:G:T	1.05303e-16	4.20217	-1.11747	8.58336e-12	3.49621	-1.12726
75633072	chr5:75633072:A:G	1.67791e-18	-4.25965e-10	-1.0546	2.73678e-13	-4.25965e-10	-1.07668
75633147	chr5:75633147:C:T	1.2327e-18	-4.25965e-10	-1.36294	2.03823e-13	-4.25965e-10	-1.37137
75633367	chr5:75633367:A:T	3.5459e-19	-2.15876	-0.450185	5.67369e-14	-2.17023	-0.479969
75633446	chr5:75633446:G:A	1.23444e-18	-4.25965e-10	-1.36153	2.04088e-13	-4.25965e-10	-1.37007
75633487	chr5:75633487:G:A	3.6271e-19	-1.81079	-0.775511	5.03177e-14	-1.97249	-0.797785
75633490	chr5:75633490:G:A	1.18773e-18	-4.25965e-10	-1.4001	1.9824e-13	-4.25965e-10	-1.39915
75633822	chr5:75633822:G:A	1.77537e-16	4.99846	-1.39143	1.16708e-11	4.07163	-1.39542
75634602	chr5:75634602:G:A	3.10033e-18	-4.25965e-10	-0.44064	5.05271e-13	-4.25965e-10	-0.463533
75634939	chr5:75634939:T:C	1.19544e-18	-4.25965e-10	-1.39363	2.00164e-13	-4.25965e-10	-1.38949
75635246	chr5:75635246:C:T	1.23299e-18	-4.25965e-10	-1.36271	2.05934e-13	-4.25965e-10	-1.36107
75635361	chr5:75635361:T:A	1.19959e-18	-4.25965e-10	-1.39017	2.00285e-13	-4.25965e-10	-1.38889
75635443	chr5:75635443:A:G	1.44254e-18	-4.25965e-10	-1.20574	2.44106e-13	-4.25965e-10	-1.19102
75635508	chr5:75635508:G:T	6.84254e-17	3.83737	-1.18377	8.37381e-12	3.52915	-1.18491
75635672	chr5:75635672:C:T	2.90392e-19	-1.50253	-1.30614	3.69497e-14	-1.76867	-1.3104
75635851	chr5:75635851:CCCAG:C	1.24437e-18	-4.25965e-10	-1.35352	2.05632e-13	-4.25965e-10	-1.36254
75636247	chr5:75636247:T:C	1.27938e-19	-2.21356	-1.4148	2.11557e-14	-2.22172	-1.415
75636274	chr5:75636274:G:T	1.70321e-16	4.89393	-1.32839	1.10465e-11	3.94348	-1.32224
75636543	chr5:75636543:G:T	1.23469e-18	-4.25965e-10	-1.36133	2.04143e-13	-4.25965e-10	-1.36981
75636927	chr5:75636927:T:C	5.22944e-19	-2.22043	-4.01506e-10	8.70522e-14	-2.22212	-4.01506e-10
75637335	chr5:75637335:G:A	1.55649e-18	-4.25965e-10	-1.12972	2.56375e-13	-4.25965e-10	-1.14199
75637781	chr5:75637781:A:G	2.57919e-19	-2.19325	-0.734003	4.16175e-14	-2.2191	-0.741007
75637862	chr5:75637862:C:T	1.63172e-19	-2.18331	-1.20179	2.64199e-14	-2.21313	-1.20138
75637987	chr5:75637987:G:C	1.60004e-19	-2.20462	-1.20008	2.6297e-14	-2.21789	-1.20128
75638184	chr5:75638184:A:T	8.51947e-18	1.53639	-0.966181	7.19591e-13	0.846259	-0.956204
75638190	chr5:75638190:T:C	1.20647e-18	-4.25965e-10	-1.38445	2.01015e-13	-4.25965e-10	-1.38525
75638388	chr5:75638388:T:G	2.82775e-17	3.18319	-1.41327	3.59842e-12	2.91221	-1.41259
75638447	chr5:75638447:T:C	3.33383e-19	-2.19631	-0.474306	5.46725e-14	-2.21906	-0.468209
75638516	chr5:75638516:A:T	1.59662e-19	-2.19783	-1.20901	2.61278e-14	-2.21441	-1.21122
75638538	chr5:75638538:A:G	1.60908e-19	-2.19542	-1.20365	2.63166e-14	-2.213	-1.20543
75638625	chr5:75638625:A:G	1.59555e-19	-2.1958	-1.21172	2.60943e-14	-2.21321	-1.2137
75638834	chr5:75638834:T:G	3.43709e-19	-2.19895	-0.44116	5.64355e-14	-2.21993	-0.4356
75639244	chr5:75639244:G:T	3.35331e-17	3.35491	-1.41452	4.2252e-12	3.07407	-1.41388
75639347	chr5:75639347:C:T	1.18054e-18	-4.25965e-10	-1.40618	1.96998e-13	-4.25965e-10	-1.40543
75639466	chr5:75639466:G:A	1.27731e-18	-4.25965e-10	-1.3274	2.15661e-13	-4.25965e-10	-1.31492
75639766	chr5:75639766:A:G	1.55764e-18	-4.25965e-10	-1.12898	2.54715e-13	-4.25965e-10	-1.14848
75639854	chr5:75639854:T:C	1.17082e-18	-4.25965e-10	-1.41445	1.94839e-13	-4.25965e-10	-1.41645
75640000	chr5:75640000:A:G	1.25787e-16	4.16829	-0.905846	7.36662e-12	3.11384	-0.897751
75640074	chr5:75640074:C:T	1.51407e-19	-2.21297	-1.24697	2.50356e-14	-2.22041	-1.24792
75640178	chr5:75640178:G:A	1.22753e-16	4.12194	-0.883916	7.20485e-12	3.06913	-0.875244
75640204	chr5:75640204:C:T	2.25438e-19	-2.0667	-0.995159	3.79519e-14	-2.04943	-1.00288
75640207	chr5:75640207:T:C	1.75066e-18	-4.25965e-10	-1.01215	2.8391e-13	-4.25965e-10	-1.03997
75640247	chr5:75640247:G:A	1.94791e-18	-4.25965e-10	-0.905393	3.20711e-13	-4.25965e-10	-0.918087
75640505	chr5:75640505:G:A	2.07997e-18	-4.25965e-10	-0.839794	3.49579e-13	-4.25965e-10	-0.831897
75640571	chr5:75640571:G:A	2.32718e-18	-4.25965e-10	-0.727492	3.82475e-13	-4.25965e-10	-0.741966
75640785	chr5:75640785:C:G	1.71809e-18	-4.25965e-10	-1.03093	2.82043e-13	-4.25965e-10	-1.04657
75641265	chr5:75641265:C:CAAAG	4.03617e-18	-4.25965e-10	-0.176852	6.78205e-13	-4.25965e-10	-0.169178
75641413	chr5:75641413:A:G	1.44767e-19	-2.14899	-1.35579	2.32883e-14	-2.18226	-1.35842
75641600	chr5:75641600:C:T	1.24041e-18	-4.25965e-10	-1.3567	2.07093e-13	-4.25965e-10	-1.35546
75641710	chr5:75641710:T:C	4.66608e-18	-4.25965e-10	-0.0318292	7.83812e-13	-4.25965e-10	-0.024459
75641832	chr5:75641832:A:C	2.47819e-18	-4.25965e-10	-0.664621	4.17186e-13	-4.25965e-10	-0.655096
75641899	chr5:75641899:G:A	1.46945e-19	-2.12932	-1.36052	2.3522e-14	-2.16774	-1.36296
75642253	chr5:75642253:C:A	1.43353e-19	-2.15073	-1.36386	2.30745e-14	-2.18359	-1.36631
75644972	chr5:75644972:A:C	5.22918e-19	-2.22048	-4.01506e-10	8.76232e-14	-2.21558	-4.01506e-10
75648173	chr5:75648173:G:A	2.19051e-17	2.90191	-1.38734	2.85946e-12	2.65418	-1.38442
75648208	chr5:75648208:T:C	1.32809e-18	-4.25965e-10	-1.2884	2.1793e-13	-4.25965e-10	-1.30446
75648299	chr5:75648299:A:G	2.50015e-18	-4.25965e-10	-0.655797	4.18013e-13	-4.25965e-10	-0.653114
75648371	chr5:75648371:C:T	1.72451e-18	-4.25965e-10	-1.02721	2.82784e-13	-4.25965e-10	-1.04395
75648376	chr5:75648376:C:T	5.80442e-18	-4.25965e-10	0.186472	9.75067e-13	-4.25965e-10	0.193878
75648547	chr5:75648547:T:G	3.17285e-19	-2.00237	-0.717738	4.7615e-14	-2.10584	-0.719643
75649012	chr5:75649012:C:T	1.46288e-19	-2.14146	-1.35287	2.34883e-14	-2.17663	-1.35549
75649043	chr5:75649043:A:G	2.88081e-17	3.18662	-1.39811	3.67701e-12	2.91691	-1.39569
75649078	chr5:75649078:C:T	1.4783e-18	-4.25965e-10	-1.18125	2.50451e-13	-4.25965e-10	-1.16536
75649115	chr5:75649115:A:G	6.96503e-19	-2.07286	0.139025	1.0652e-13	-2.16979	0.149493
75649283	chr5:75649283:G:C	1.49567e-16	4.36331	-0.927716	8.99306e-12	3.32656	-0.910981
75649334	chr5:75649334:GA:G	5.65822e-19	-2.14162	-4.01506e-10	9.7969e-14	-2.10398	-4.01506e-10
75649344	chr5:75649344:A:G	1.19145e-18	-4.25965e-10	-1.39697	1.97528e-13	-4.25965e-10	-1.40275
75649531	chr5:75649531:C:T	1.69807e-18	-4.25965e-10	-1.04266	2.78557e-13	-4.25965e-10	-1.05901
75649542	chr5:75649542:G:A	6.48694e-18	-4.25965e-10	0.297642	1.10412e-12	-4.25965e-10	0.318175
75649551	chr5:75649551:G:A	6.24612e-19	-2.04277	-4.01506e-10	1.2431e-13	-1.86585	-4.01506e-10
75649720	chr5:75649720:T:G	4.3353e-19	-2.088	-0.31994	6.75639e-14	-2.17336	-0.302191
75649752	chr5:75649752:G:C	1.3799e-18	-4.25965e-10	-1.25014	2.28634e-13	-4.25965e-10	-1.2565
75649800	chr5:75649800:T:C	1.96912e-18	-4.25965e-10	-0.894559	3.22975e-13	-4.25965e-10	-0.911053
75649975	chr5:75649975:A:T	1.20257e-18	-4.25965e-10	-1.38769	1.99393e-13	-4.25965e-10	-1.39335
75650035	chr5:75650035:T:C	6.79947e-18	-4.25965e-10	0.344697	1.15787e-12	-4.25965e-10	0.365707
75650199	chr5:75650199:G:T	5.22448e-19	-2.22138	-4.01506e-10	8.88693e-14	-2.20146	-4.01506e-10
75650425	chr5:75650425:A:G	1.47109e-19	-2.13942	-1.34931	2.36083e-14	-2.17512	-1.35191
75650532	chr5:75650532:A:T	2.52611e-18	-4.25965e-10	-0.645468	4.25169e-13	-4.25965e-10	-0.636141
75650568	chr5:75650568:C:T	1.81574e-18	-4.25965e-10	-0.975656	2.94425e-13	-4.25965e-10	-1.0036
75650630	chr5:75650630:G:A	1.43519e-19	-2.17531	-1.33812	2.32257e-14	-2.20226	-1.34111
75650693	chr5:75650693:G:A	1.50675e-18	-1.1622	-4.01506e-10	2.11728e-13	-1.33333	-4.01506e-10
75650741	chr5:75650741:C:T	2.53098e-18	-4.25965e-10	-0.643541	4.26024e-13	-4.25965e-10	-0.634133
75651052	chr5:75651052:A:C	1.4509e-19	-2.13795	-1.3646	2.32798e-14	-2.17397	-1.36707
75651147	chr5:75651147:A:T	1.87725e-18	-4.25965e-10	-0.942339	3.04068e-13	-4.25965e-10	-0.971375
75651364	chr5:75651364:A:G	2.47257e-18	-4.25965e-10	-0.66689	4.16263e-13	-4.25965e-10	-0.65731
75651610	chr5:75651610:T:G	3.08595e-19	-2.0115	-0.736377	4.64303e-14	-2.11217	-0.738508
75651862	chr5:75651862:G:A	1.33969e-19	-2.17498	-1.40731	2.17527e-14	-2.20077	-1.40812
75652158	chr5:75652158:T:A	2.52652e-18	-4.25965e-10	-0.645304	4.25376e-13	-4.25965e-10	-0.635654
75652420	chr5:75652420:G:A	1.44849e-18	-4.25965e-10	-1.20163	2.36873e-13	-4.25965e-10	-1.22111
75652650	chr5:75652650:G:A	1.43487e-18	-4.25965e-10	-1.21107	2.37683e-13	-4.25965e-10	-1.21769
75652713	chr5:75652713:G:A	3.04176e-19	-2.02834	-0.733956	4.59901e-14	-2.12408	-0.736122
75652782	chr5:75652782:G:A	1.84785e-18	-4.25965e-10	-0.958127	3.00049e-13	-4.25965e-10	-0.984682
75652809	chr5:75652809:C:G	1.61578e-18	-4.25965e-10	-1.09233	2.65303e-13	-4.25965e-10	-1.10776
75653120	chr5:75653120:C:T	1.28336e-19	-2.21355	-1.4117	2.12444e-14	-2.22179	-1.41075
75653218	chr5:75653218:T:C	2.56632e-18	-4.25965e-10	-0.629674	4.3189e-13	-4.25965e-10	-0.620458
75653494	chr5:75653494:C:T	1.1961e-18	-4.25965e-10	-1.39308	1.98318e-13	-4.25965e-10	-1.39876
75653552	chr5:75653552:G:A	2.48384e-18	-4.25965e-10	-0.662343	4.17851e-13	-4.25965e-10	-0.653502
75653650	chr5:75653650:C:A	1.66929e-18	-4.25965e-10	-1.05975	2.76143e-13	-4.25965e-10	-1.06771
75653705	chr5:75653705:T:C	2.37684e-19	-2.07233	-0.936631	3.6428e-14	-2.15502	-0.938273
75654034	chr5:75654034:T:C	1.52695e-18	-4.25965e-10	-1.14888	2.58537e-13	-4.25965e-10	-1.13359
75654042	chr5:75654042:G:T	5.34513e-18	-4.25965e-10	0.104038	9.19774e-13	-4.25965e-10	0.1355
75654190	chr5:75654190:G:A	1.17955e-18	-4.25965e-10	-1.40702	1.96628e-13	-4.25965e-10	-1.40731
75654387	chr5:75654387:T:G	1.58253e-18	-4.25965e-10	-1.11312	2.62092e-13	-4.25965e-10	-1.11993
75654594	chr5:75654594:C:T	1.23103e-18	-4.25965e-10	-1.3643	2.03654e-13	-4.25965e-10	-1.37221
75654757	chr5:75654757:C:G	5.47694e-19	-2.17419	-4.01506e-10	9.20979e-14	-2.16578	-4.01506e-10
75655160	chr5:75655160:G:A	1.87804e-18	-4.25965e-10	-0.94192	3.12921e-13	-4.25965e-10	-0.942677
75655922	chr5:75655922:C:T	4.86476e-19	-1.07278	-1.21994	5.74589e-14	-1.41374	-1.22382
75656076	chr5:75656076:G:A	1.55785e-19	-2.16122	-1.2702	2.74489e-14	-2.10368	-1.27262
75656085	chr5:75656085:C:G	1.21096e-18	-4.25965e-10	-1.38073	2.03172e-13	-4.25965e-10	-1.37457
75656762	chr5:75656762:A:AT	5.45731e-19	-2.17778	-4.01506e-10	9.03662e-14	-2.18476	-4.01506e-10
75657138	chr5:75657138:A:G	1.20681e-18	-4.25965e-10	-1.38416	2.0242e-13	-4.25965e-10	-1.37828
75657176	chr5:75657176:G:A	1.54985e-18	-4.25965e-10	-1.13399	2.64102e-13	-4.25965e-10	-1.11229
75657416	chr5:75657416:CTCT:C	1.21096e-18	-4.25965e-10	-1.38073	2.03172e-13	-4.25965e-10	-1.37457
75657645	chr5:75657645:A:G	1.30318e-18	-1.30734	-4.01506e-10	2.08501e-13	-1.34869	-4.01506e-10
75657679	chr5:75657679:C:T	3.02447e-17	3.21278	-1.3756	1.81699e-12	2.18648	-1.37017
75658132	chr5:75658132:G:C	1.54943e-18	-4.25965e-10	-1.13426	2.64024e-13	-4.25965e-10	-1.11259
75658200	chr5:75658200:GA:G	1.50603e-19	-2.08491	-1.38035	2.28246e-14	-2.17969	-1.3811
75658554	chr5:75658554:G:A	5.11065e-19	-1.06765	-1.17575	6.01851e-14	-1.41196	-1.17924
75658808	chr5:75658808:A:T	4.08526e-17	3.55387	-1.41605	2.55821e-12	2.57428	-1.41585
75659539	chr5:75659539:G:A	1.21815e-18	-4.25965e-10	-1.37481	2.022e-13	-4.25965e-10	-1.37937
75659620	chr5:75659620:C:T	1.44903e-18	-4.25965e-10	-1.20125	2.4328e-13	-4.25965e-10	-1.19442
75659724	chr5:75659724:T:C	1.44806e-18	-4.25965e-10	-1.20192	2.4265e-13	-4.25965e-10	-1.19701
75660016	chr5:75660016:G:A	2.18705e-17	2.83337	-1.32038	1.35349e-12	1.83472	-1.31291
75660227	chr5:75660227:T:C	1.18872e-18	-4.25965e-10	-1.39928	1.98471e-13	-4.25965e-10	-1.39799
75660692	chr5:75660692:C:T	3.05723e-17	3.21103	-1.36309	1.85808e-12	2.19593	-1.35726
75660770	chr5:75660770:G:C	2.56825e-18	-4.25965e-10	-0.628923	4.16426e-13	-4.25965e-10	-0.656918
75660888	chr5:75660888:G:A	2.37724e-18	-4.25965e-10	-0.706207	3.85065e-13	-4.25965e-10	-0.735215
75661258	chr5:75661258:A:G	1.27916e-18	-4.25965e-10	-1.32594	2.14696e-13	-4.25965e-10	-1.3194
75661296	chr5:75661296:C:T	6.81311e-17	3.98797	-1.33868	4.7549e-12	3.11168	-1.33338
75661448	chr5:75661448:G:A	1.02982e-18	-0.284019	-1.25874	9.94806e-14	-0.824796	-1.26387
75661489	chr5:75661489:A:G	4.22477e-18	-4.25965e-10	-0.131184	6.91812e-13	-4.25965e-10	-0.149314
75661570	chr5:75661570:T:A	1.17789e-18	-4.25965e-10	-1.40843	1.97269e-13	-4.25965e-10	-1.40406
75661573	chr5:75661573:T:C	7.11552e-19	-0.596847	-1.31561	7.27476e-14	-1.0811	-1.32053
75661789	chr5:75661789:C:T	6.30862e-19	-0.721502	-1.31131	6.64931e-14	-1.1736	-1.31793
75661977	chr5:75661977:A:C	6.20758e-18	-4.25965e-10	0.253623	1.03912e-12	-4.25965e-10	0.257502
75661994	chr5:75661994:A:C	6.91217e-19	-0.749222	-1.19223	7.23813e-14	-1.20499	-1.20169
75662358	chr5:75662358:G:A	3.55056e-18	-4.25965e-10	-0.305043	6.02071e-13	-4.25965e-10	-0.288252
75662458	chr5:75662458:T:A	6.26636e-19	-0.767306	-1.27223	6.67128e-14	-1.21008	-1.27815
75662471	chr5:75662471:G:T	3.31651e-19	-1.37914	-1.29668	4.09159e-14	-1.67286	-1.30425
75662609	chr5:75662609:T:C	3.79533e-18	-4.25965e-10	-0.238378	6.15989e-13	-4.25965e-10	-0.265399
75662650	chr5:75662650:A:G	7.00477e-19	-1.92814	-4.01506e-10	1.48111e-13	-1.69067	-4.01506e-10
75662717	chr5:75662717:A:G	6.62945e-19	-0.712208	-1.271	7.00045e-14	-1.16327	-1.2768
75662995	chr5:75662995:C:T	2.35748e-18	-4.25965e-10	-0.714557	3.88656e-13	-4.25965e-10	-0.725932
75663123	chr5:75663123:C:G	3.83462e-18	-4.25965e-10	-0.228077	6.50621e-13	-4.25965e-10	-0.2107
75663395	chr5:75663395:A:G	2.9662e-18	-4.25965e-10	-0.484865	4.87458e-13	-4.25965e-10	-0.499423
75663653	chr5:75663653:T:C	1.1794e-18	-4.25965e-10	-1.40714	1.97597e-13	-4.25965e-10	-1.4024
75664408	chr5:75664408:A:G	1.86357e-18	-4.25965e-10	-0.949657	3.11196e-13	-4.25965e-10	-0.948206
75664533	chr5:75664533:A:G	2.35966e-18	-4.25965e-10	-0.713629	3.88484e-13	-4.25965e-10	-0.726375
75665281	chr5:75665281:A:G	2.76386e-18	-4.25965e-10	-0.555522	4.50552e-13	-4.25965e-10	-0.578154
75665512	chr5:75665512:TCTTA:T	2.00093e-19	-2.04534	-1.13578	3.11351e-14	-2.10241	-1.14788
75665788	chr5:75665788:GTTC:G	3.29196e-18	-4.25965e-10	-0.380666	5.62398e-13	-4.25965e-10	-0.356418
75666027	chr5:75666027:C:T	1.23133e-18	-4.25965e-10	-1.36405	2.06152e-13	-4.25965e-10	-1.36002
75666417	chr5:75666417:A:G	2.37356e-19	-1.67262	-1.33772	4.31307e-14	-1.58421	-1.34018
75666585	chr5:75666585:C:T	5.55699e-19	-2.15968	-4.01506e-10	9.22697e-14	-2.16391	-4.01506e-10
75666689	chr5:75666689:G:A	1.20767e-18	-4.25965e-10	-1.38345	2.00212e-13	-4.25965e-10	-1.38925
75666737	chr5:75666737:A:G	5.72363e-19	-2.13013	-4.01506e-10	9.60134e-14	-2.12414	-4.01506e-10
75667079	chr5:75667079:G:A	1.17538e-18	-4.25965e-10	-1.41056	1.96751e-13	-4.25965e-10	-1.40669
75667087	chr5:75667087:C:G	1.34267e-18	-4.25965e-10	-1.27749	2.20981e-13	-4.25965e-10	-1.29055
75667312	chr5:75667312:A:G	6.89988e-19	-1.94323	-4.01506e-10	1.44045e-13	-1.7185	-4.01506e-10
75667452	chr5:75667452:G:C	7.5757e-18	0.881557	-0.428759	7.43036e-13	0.327711	-0.405593
75667464	chr5:75667464:A:G	1.50568e-19	-2.21758	-1.2479	2.61133e-14	-2.18838	-1.23781
75667775	chr5:75667775:T:C	2.39539e-19	-1.6616	-1.33958	4.35538e-14	-1.57269	-1.34194
75668185	chr5:75668185:A:G	1.05898e-17	-4.25965e-10	0.787739	1.80986e-12	-4.25965e-10	0.812379
75668303	chr5:75668303:C:T	5.9295e-17	3.86326	-1.35289	6.63033e-12	3.46794	-1.35716
75668402	chr5:75668402:AG:A	3.1346e-18	-4.25965e-10	-0.429645	5.30785e-13	-4.25965e-10	-0.414272
75668494	chr5:75668494:A:G	1.58752e-19	-2.00015	-1.41241	2.47673e-14	-2.0671	-1.412
75668757	chr5:75668757:A:G	4.08686e-18	0.827008	-0.991378	4.66372e-13	0.437667	-0.981311
75669297	chr5:75669297:G:A	1.78305e-17	2.60587	-1.29711	1.15634e-12	1.65322	-1.28883
75669555	chr5:75669555:G:T	6.95643e-18	-4.25965e-10	0.367518	1.17392e-12	-4.25965e-10	0.379473
75669729	chr5:75669729:A:G	2.11987e-17	2.76711	-1.28532	1.26921e-12	1.73774	-1.28022
75670152	chr5:75670152:T:A	1.38373e-19	-2.19924	-1.35071	2.27488e-14	-2.21851	-1.3456
75670421	chr5:75670421:C:T	1.1784e-18	-4.25965e-10	-1.40799	1.96214e-13	-4.25965e-10	-1.40942
75670537	chr5:75670537:G:T	1.40129e-19	-2.19307	-1.34427	2.28581e-14	-2.22038	-1.33895
75671339	chr5:75671339:C:A	3.39285e-19	-1.3552	-1.29786	6.31084e-14	-1.25252	-1.29125
75671374	chr5:75671374:G:C	1.39435e-19	-2.17468	-1.36762	2.23213e-14	-2.2221	-1.36098
75671883	chr5:75671883:C:A	1.63269e-17	2.51844	-1.29778	1.06163e-12	1.56812	-1.28918
75672173	chr5:75672173:C:T	1.77927e-18	-4.25965e-10	-0.995946	2.96623e-13	-4.25965e-10	-0.996167
75672228	chr5:75672228:A:G	1.16216e-18	-1.42187	-4.01506e-10	1.85153e-13	-1.46745	-4.01506e-10
75673428	chr5:75673428:C:T	2.75951e-19	-1.57092	-1.28876	4.87666e-14	-1.50794	-1.29365
75673590	chr5:75673590:G:A	2.5844e-19	-1.70569	-1.21955	5.01406e-14	-1.56641	-1.20739
75673616	chr5:75673616:CTGT:C	2.69489e-19	-1.71026	-1.17312	5.20951e-14	-1.57315	-1.16241
75673680	chr5:75673680:G:A	2.85833e-18	-0.52191	-4.01506e-10	4.40513e-13	-0.600688	-4.01506e-10
75673758	chr5:75673758:AGCCTG:A	2.55243e-19	-1.69816	-1.23953	4.95299e-14	-1.55838	-1.22767
75673770	chr5:75673770:A:G	2.55243e-19	-1.7128	-1.22488	4.94563e-14	-1.57505	-1.21249
75673904	chr5:75673904:G:A	1.18104e-18	-4.25965e-10	-1.40575	1.9661e-13	-4.25965e-10	-1.4074
75674199	chr5:75674199:T:C	1.41493e-19	-2.17375	-1.3539	2.26465e-14	-2.22208	-1.34654
75674731	chr5:75674731:T:G	3.56633e-19	-1.30162	-1.30158	6.60274e-14	-1.19441	-1.30415
75675150	chr5:75675150:C:G	1.41994e-19	-2.17698	-1.34714	2.28028e-14	-2.22224	-1.3395
75675193	chr5:75675193:T:C	2.67172e-19	-2.18234	-0.709672	4.35605e-14	-2.22193	-0.692544
75675342	chr5:75675342:T:C	2.47116e-19	-1.69473	-1.27532	4.49752e-14	-1.60425	-1.27826
75675549	chr5:75675549:A:G	1.4146e-19	-2.16324	-1.36465	2.2417e-14	-2.2209	-1.35791
75675655	chr5:75675655:T:C	5.27365e-19	-2.21201	-4.01506e-10	9.06579e-14	-2.18153	-4.01506e-10
75676021	chr5:75676021:A:G	1.21901e-17	2.34537	-1.41689	7.66583e-13	1.36967	-1.41636
75676165	chr5:75676165:C:G	1.84503e-19	-2.04122	-1.22102	2.6991e-14	-2.17904	-1.21408
75676682	chr5:75676682:G:T	1.42556e-19	-2.16474	-1.35542	2.25734e-14	-2.22152	-1.35033
75676767	chr5:75676767:C:T	4.65337e-19	-1.80366	-0.53348	6.95442e-14	-1.9156	-0.53106
75676821	chr5:75676821:T:C	1.63987e-19	-2.13435	-1.24576	2.53689e-14	-2.21586	-1.23924
75676829	chr5:75676829:A:AAG	4.42837e-19	-1.09327	-1.29343	4.95821e-14	-1.49392	-1.29108
75676924	chr5:75676924:A:G	4.74845e-19	-1.01673	-1.30019	5.24736e-14	-1.43042	-1.29789
75676941	chr5:75676941:C:A	2.49029e-19	-1.67176	-1.29057	4.54107e-14	-1.57948	-1.2934
75677052	chr5:75677052:G:A	4.87954e-19	-0.988722	-1.30096	5.35876e-14	-1.40858	-1.29873
75677674	chr5:75677674:A:G	1.18017e-18	-4.25965e-10	-1.40649	1.96236e-13	-4.25965e-10	-1.40931
75678318	chr5:75678318:C:T	3.50001e-19	-1.8493	-0.772667	5.36294e-14	-1.9384	-0.768128
75678328	chr5:75678328:C:T	2.53536e-18	-4.25965e-10	-0.641813	4.10755e-13	-4.25965e-10	-0.67063
75678506	chr5:75678506:T:C	5.67057e-19	-0.939198	-1.20025	6.17557e-14	-1.36735	-1.19809
75678715	chr5:75678715:T:C	5.06449e-19	-1.02432	-1.22816	5.59051e-14	-1.43909	-1.22589
75678812	chr5:75678812:T:C	3.44858e-18	-4.25965e-10	-0.334186	5.84574e-13	-4.25965e-10	-0.317745
75679205	chr5:75679205:T:C	2.93998e-19	-1.38898	-1.40735	5.57257e-14	-1.25879	-1.40939
75679443	chr5:75679443:C:T	1.2006e-16	4.50936	-1.29352	1.32664e-11	4.10256	-1.29819
75679519	chr5:75679519:A:T	4.06448e-19	-1.15609	-1.31636	4.62985e-14	-1.53929	-1.31423
75679877	chr5:75679877:T:G	1.16769e-18	-4.25965e-10	-1.41712	1.94705e-13	-4.25965e-10	-1.41714
75680087	chr5:75680087:A:G	7.64698e-18	1.8768	-1.41464	8.3718e-13	1.45636	-1.41495
75680280	chr5:75680280:G:A	8.32987e-19	-1.8656	0.11071	1.23753e-13	-2.00039	0.130047
75680404	chr5:75680404:G:A	1.63576e-19	-2.01024	-1.37238	2.5651e-14	-2.07173	-1.37231
75680989	chr5:75680989:A:G	1.29547e-18	-4.25965e-10	-1.31328	2.17729e-13	-4.25965e-10	-1.30538
75681060	chr5:75681060:C:A	1.71525e-18	-4.25965e-10	-1.03259	2.86112e-13	-4.25965e-10	-1.03225
75681324	chr5:75681324:A:G	4.06248e-18	1.245	-1.41536	5.82284e-13	1.09339	-1.41506
75681632	chr5:75681632:A:T	6.40989e-18	1.41897	-1.13327	9.35845e-13	1.29334	-1.14052
75681836	chr5:75681836:T:C	2.73543e-18	0.646411	-1.21227	3.76408e-13	0.446754	-1.20471
75682519	chr5:75682519:T:TTC	2.10662e-17	-4.25965e-10	1.47552	3.54971e-12	-4.25965e-10	1.48599
75682688	chr5:75682688:T:C	2.24793e-18	-0.762139	-4.01506e-10	3.55439e-13	-0.815273	-4.01506e-10
75682724	chr5:75682724:C:G	3.74589e-17	-4.25965e-10	2.0511	6.22053e-12	-4.25965e-10	2.04698
75682897	chr5:75682897:A:G	1.61639e-18	-4.25965e-10	-1.09195	2.68426e-13	-4.25965e-10	-1.09605
75683032	chr5:75683032:G:A	3.85345e-18	1.19176	-1.41494	5.52413e-13	1.0403	-1.41463
75683137	chr5:75683137:A:G	1.20082e-18	-4.25965e-10	-1.38914	2.01675e-13	-4.25965e-10	-1.38197
75683335	chr5:75683335:A:G	1.74174e-18	-4.25965e-10	-1.01727	2.89095e-13	-4.25965e-10	-1.02187
75683806	chr5:75683806:C:T	3.90865e-18	1.20801	-1.41696	5.58765e-13	1.05397	-1.41687
75684041	chr5:75684041:G:C	5.57812e-17	3.82652	-1.37723	9.30502e-12	3.828	-1.37832
75684097	chr5:75684097:C:G	3.96865e-18	-4.25965e-10	-0.193722	6.72094e-13	-4.25965e-10	-0.17823
75684194	chr5:75684194:A:G	6.04528e-17	3.9046	-1.37488	1.0138e-11	3.91136	-1.37595
75684385	chr5:75684385:G:A	4.28937e-18	1.29977	-1.41578	6.11755e-13	1.14357	-1.41587
75684427	chr5:75684427:A:G	1.89633e-19	-1.94046	-1.29435	3.40557e-14	-1.86224	-1.29839
75684449	chr5:75684449:T:TC	3.7784e-18	1.17402	-1.41687	5.41147e-13	1.02204	-1.41697
75684615	chr5:75684615:G:A	1.54469e-19	-2.02535	-1.41456	2.38829e-14	-2.10101	-1.41446
75684747	chr5:75684747:A:G	7.33768e-17	4.09816	-1.3747	1.22776e-11	4.10267	-1.37576
75685067	chr5:75685067:C:T	1.58591e-19	-1.99655	-1.41703	2.43795e-14	-2.07787	-1.41701
75685278	chr5:75685278:C:T	5.23062e-19	-2.2202	-4.01506e-10	8.72058e-14	-2.22036	-4.01506e-10
75685497	chr5:75685497:A:T	5.81802e-17	3.85081	-1.35942	9.8061e-12	3.8612	-1.35907
75686382	chr5:75686382:T:C	1.44275e-17	2.3412	-1.24421	1.21737e-12	1.64501	-1.22919
75686842	chr5:75686842:G:A	6.41292e-19	-2.01642	-4.01506e-10	1.08023e-13	-2.00628	-4.01506e-10
75687033	chr5:75687033:AAC:A	1.41202e-18	-4.25965e-10	-1.22713	2.36879e-13	-4.25965e-10	-1.22108
75687112	chr5:75687112:C:T	1.44866e-18	-4.25965e-10	-1.20151	2.43182e-13	-4.25965e-10	-1.19482
75687155	chr5:75687155:T:C	3.27009e-18	1.02536	-1.41269	4.73993e-13	0.884779	-1.41222
75687192	chr5:75687192:G:A	3.65862e-18	1.14189	-1.41696	5.25741e-13	0.993037	-1.41686
75687241	chr5:75687241:A:G	5.64133e-17	3.84422	-1.38367	9.42899e-12	3.84747	-1.38455
75687256	chr5:75687256:T:G	1.64e-19	-1.96634	-1.4137	2.50049e-14	-2.05532	-1.41423
75687736	chr5:75687736:G:A	5.25753e-19	-2.21507	-4.01506e-10	8.79306e-14	-2.21208	-4.01506e-10
75688263	chr5:75688263:G:A	1.42944e-18	-4.25965e-10	-1.21486	2.39932e-13	-4.25965e-10	-1.20827
75688444	chr5:75688444:C:T	4.06558e-18	1.24308	-1.41267	5.80901e-13	1.08813	-1.41218
75688737	chr5:75688737:A:G	3.96995e-18	-4.25965e-10	-0.193394	6.72375e-13	-4.25965e-10	-0.177812
75688794	chr5:75688794:G:A	1.89885e-19	-1.8414	-1.39209	3.45368e-14	-1.7522	-1.3944
75688863	chr5:75688863:C:T	1.16787e-18	-4.25965e-10	-1.41697	1.94704e-13	-4.25965e-10	-1.41715
75689918	chr5:75689918:C:T	1.7467e-18	-4.25965e-10	-1.01442	2.90031e-13	-4.25965e-10	-1.01864
75689959	chr5:75689959:C:T	1.83315e-19	-2.01305	-1.25564	3.23844e-14	-1.95497	-1.25599
75690042	chr5:75690042:T:C	3.60247e-18	1.12063	-1.41116	5.19624e-13	0.975038	-1.41056
75690220	chr5:75690220:A:G	6.53435e-17	3.98221	-1.3747	1.09275e-11	3.98601	-1.3756
75690656	chr5:75690656:T:C	1.10638e-17	2.1819	-1.35037	9.0198e-13	1.45637	-1.34041
75690751	chr5:75690751:G:A	3.46242e-18	1.07932	-1.4095	5.00812e-13	0.936015	-1.40841
75690877	chr5:75690877:A:G	1.79032e-19	-2.04472	-1.24762	3.1503e-14	-1.9908	-1.24775
75691152	chr5:75691152:G:A	1.3556e-18	-4.25965e-10	-1.2679	2.27223e-13	-4.25965e-10	-1.2627
75692151	chr5:75692151:T:A	1.37941e-18	-4.25965e-10	-1.25049	2.31302e-13	-4.25965e-10	-1.2449
75692166	chr5:75692166:T:A	1.88791e-19	-1.83938	-1.39989	3.43419e-14	-1.75046	-1.4018
75692511	chr5:75692511:C:T	5.37558e-17	3.78105	-1.36875	9.05522e-12	3.79083	-1.36836
75692544	chr5:75692544:A:G	6.74104e-19	-0.569079	-1.39744	8.28419e-14	-0.87899	-1.3927
75693081	chr5:75693081:TTAA:T	8.35413e-18	-4.25965e-10	0.550608	1.42606e-12	-4.25965e-10	0.574045
75693161	chr5:75693161:CAT:C	1.72572e-19	-1.94374	-1.38535	3.09234e-14	-1.86923	-1.38789
75694126	chr5:75694126:T:C	1.4059e-18	-4.25965e-10	-1.23147	2.35889e-13	-4.25965e-10	-1.22527
75694352	chr5:75694352:A:T	1.72024e-19	-2.07157	-1.2607	3.01453e-14	-2.02165	-1.26095
75694954	chr5:75694954:A:C	1.63404e-19	-1.96779	-1.41588	2.49717e-14	-2.05493	-1.41596
75695341	chr5:75695341:A:C	6.69562e-19	-1.97328	-4.01506e-10	1.17761e-13	-1.91997	-4.01506e-10
75695618	chr5:75695618:G:A	3.57098e-18	1.1155	-1.41481	5.144e-13	0.968845	-1.41447
75695761	chr5:75695761:T:C	2.61802e-19	-1.58563	-1.32669	5.16949e-14	-1.42328	-1.31999
75695770	chr5:75695770:C:T	1.41777e-18	-4.25965e-10	-1.22306	2.37904e-13	-4.25965e-10	-1.21676
75695853	chr5:75695853:A:G	3.94904e-18	1.21014	-1.40881	5.65945e-13	1.05804	-1.40817
75695904	chr5:75695904:T:C	3.77193e-18	1.16818	-1.41275	5.41839e-13	1.01861	-1.41227
75696024	chr5:75696024:A:C	1.96076e-17	2.58227	-1.17851	1.61969e-12	1.86133	-1.15996
75696238	chr5:75696238:G:A	3.58453e-18	1.11783	-1.41335	5.16462e-13	0.971292	-1.41292
75696265	chr5:75696265:C:A	1.79033e-19	-2.03238	-1.25996	3.15236e-14	-1.9777	-1.26019
75696328	chr5:75696328:A:G	1.43317e-18	-4.25965e-10	-1.21226	2.40541e-13	-4.25965e-10	-1.20574
75696337	chr5:75696337:T:C	1.86787e-19	-2.00766	-1.24227	3.30016e-14	-1.94955	-1.24253
75696418	chr5:75696418:C:T	3.63351e-18	1.13267	-1.41462	5.23544e-13	0.986263	-1.41427
75696420	chr5:75696420:T:A	6.95284e-17	4.04778	-1.37819	1.16415e-11	4.05285	-1.37915
75696449	chr5:75696449:G:C	1.25837e-18	-4.25965e-10	-1.34233	2.1118e-13	-4.25965e-10	-1.33592
75696701	chr5:75696701:C:A	3.45839e-18	-4.25965e-10	-0.331344	5.85713e-13	-4.25965e-10	-0.315798
75696756	chr5:75696756:C:T	4.50335e-18	-4.25965e-10	-0.0673268	7.62465e-13	-4.25965e-10	-0.052071
75697159	chr5:75697159:T:C	3.64029e-18	1.13246	-1.41255	5.23849e-13	0.984656	-1.41208
75697291	chr5:75697291:A:G	3.51908e-18	1.10201	-1.41596	5.07239e-13	0.956065	-1.41571
75697313	chr5:75697313:C:T	3.2943e-18	1.03553	-1.41548	4.77292e-13	0.894767	-1.41527
75697521	chr5:75697521:C:T	1.4938e-18	-4.25965e-10	-1.17083	2.5227e-13	-4.25965e-10	-1.15813
75697580	chr5:75697580:G:A	6.96064e-19	-1.93446	-4.01506e-10	1.4585e-13	-1.70605	-4.01506e-10
75697663	chr5:75697663:T:C	3.58848e-18	1.11804	-1.41246	5.17453e-13	0.972253	-1.41196
75697740	chr5:75697740:G:A	3.14118e-18	-4.25965e-10	-0.427548	5.07267e-13	-4.25965e-10	-0.459591
75698032	chr5:75698032:T:C	1.76792e-19	-1.88976	-1.41517	3.23994e-14	-1.7948	-1.41569
75698429	chr5:75698429:A:C	1.83429e-19	-1.87236	-1.39572	3.33383e-14	-1.78408	-1.39784
75698468	chr5:75698468:C:T	1.16772e-18	-4.25965e-10	-1.41709	1.9471e-13	-4.25965e-10	-1.41711
75698498	chr5:75698498:A:G	1.12754e-17	-4.25965e-10	0.850473	1.95111e-12	-4.25965e-10	0.887527
75698530	chr5:75698530:A:T	4.02522e-18	1.2351	-1.41467	5.74078e-13	1.07842	-1.41428
75698536	chr5:75698536:C:T	3.94871e-18	1.21707	-1.41583	5.63403e-13	1.06091	-1.41554
75698798	chr5:75698798:G:C	2.45112e-18	0.55927	-1.23487	3.37749e-13	0.361114	-1.22744
75698926	chr5:75698926:A:G	3.85553e-18	1.18718	-1.40982	5.50415e-13	1.03121	-1.40917
75699063	chr5:75699063:G:A	4.03085e-18	1.23661	-1.41478	5.75698e-13	1.08136	-1.4144
75699088	chr5:75699088:T:C	6.83486e-18	1.50217	-1.15228	7.37841e-13	1.05563	-1.14053
75699247	chr5:75699247:C:T	1.47584e-18	-4.25965e-10	-1.18292	2.47697e-13	-4.25965e-10	-1.17642
75699712	chr5:75699712:G:A	1.29917e-18	-4.25965e-10	-1.31042	2.16499e-13	-4.25965e-10	-1.31104
75699816	chr5:75699816:AC:A	1.66041e-18	-4.25965e-10	-1.06508	2.77874e-13	-4.25965e-10	-1.06146
75700184	chr5:75700184:C:T	1.67498e-19	-1.94587	-1.41306	2.55367e-14	-2.03538	-1.41313
75700470	chr5:75700470:A:C	3.48915e-18	-4.25965e-10	-0.322489	5.62991e-13	-4.25965e-10	-0.355365
75700726	chr5:75700726:A:C	1.45718e-18	-4.25965e-10	-1.19564	2.43034e-13	-4.25965e-10	-1.19543
75700914	chr5:75700914:T:C	1.17386e-18	-4.25965e-10	-1.41185	1.95894e-13	-4.25965e-10	-1.41106
75701016	chr5:75701016:T:C	1.55469e-19	-2.19756	-1.2359	2.49868e-14	-2.2223	-1.24798
75701216	chr5:75701216:C:T	5.35939e-18	-4.25965e-10	0.106702	8.64532e-13	-4.25965e-10	0.0735607
75701475	chr5:75701475:A:G	2.40771e-18	-4.25965e-10	-0.693474	4.06419e-13	-4.25965e-10	-0.681243
75701701	chr5:75701701:C:T	1.77219e-18	-4.25965e-10	-0.999935	2.94249e-13	-4.25965e-10	-1.0042
75701911	chr5:75701911:T:C	3.79048e-18	1.17682	-1.41648	5.38037e-13	1.01556	-1.41626
75701931	chr5:75701931:T:C	1.06092e-17	2.15419	-1.36461	8.55e-13	1.41823	-1.35576
75702016	chr5:75702016:A:G	1.66985e-18	-4.25965e-10	-1.05941	2.77326e-13	-4.25965e-10	-1.06343
75702170	chr5:75702170:A:G	3.95568e-18	1.21804	-1.41504	5.60821e-13	1.05541	-1.41463
75702601	chr5:75702601:G:A	6.88276e-17	4.04864	-1.38919	1.15175e-11	4.05318	-1.39018
75702773	chr5:75702773:G:A	1.82893e-19	-1.87018	-1.40082	3.34075e-14	-1.77678	-1.40307
75703067	chr5:75703067:C:T	4.07524e-17	3.44562	-1.31025	7.03768e-12	3.47641	-1.30601
75703285	chr5:75703285:T:C	1.36603e-18	-4.25965e-10	-1.26024	2.28949e-13	-4.25965e-10	-1.25513
75703573	chr5:75703573:C:G	1.54636e-18	-4.25965e-10	-1.13625	2.56828e-13	-4.25965e-10	-1.14022
75703739	chr5:75703739:G:T	1.09051e-16	4.33941	-1.21974	1.69749e-11	4.27133	-1.22047
75703751	chr5:75703751:G:A	2.08864e-17	2.65525	-1.1883	1.70119e-12	1.9191	-1.16864
75704110	chr5:75704110:G:A	1.67091e-19	-2.09205	-1.26931	2.93268e-14	-2.03995	-1.27018
75704967	chr5:75704967:G:A	1.18864e-16	4.43703	-1.23119	1.84339e-11	4.3652	-1.23188
75704981	chr5:75704981:C:T	1.42551e-18	-4.25965e-10	-1.21762	2.39105e-13	-4.25965e-10	-1.21173
75705200	chr5:75705200:C:A	6.09857e-17	3.52119	-0.982695	8.69746e-12	3.35784	-0.975682
75705211	chr5:75705211:A:T	1.6005e-19	-2.09391	-1.31051	2.81424e-14	-2.04078	-1.31057
75705218	chr5:75705218:T:A	6.89119e-17	3.64157	-0.980887	9.78007e-12	3.47385	-0.97438
75705427	chr5:75705427:T:C	6.2189e-17	3.91823	-1.3602	1.03564e-11	3.91789	-1.36115
75705496	chr5:75705496:C:T	5.32149e-17	3.73951	-1.33732	8.94453e-12	3.74722	-1.33705
75705607	chr5:75705607:A:G	4.31409e-18	1.01093	-1.12119	5.53687e-13	0.738892	-1.11092
75705757	chr5:75705757:A:G	2.7185e-19	-1.64958	-1.22507	3.52318e-14	-1.89011	-1.23657
75705765	chr5:75705765:T:A	1.31657e-18	-4.25965e-10	-1.29712	2.20424e-13	-4.25965e-10	-1.29307
75705891	chr5:75705891:A:G	5.73244e-18	-4.25965e-10	0.173992	9.73128e-13	-4.25965e-10	0.191888
75706810	chr5:75706810:G:C	5.8911e-17	3.45094	-0.947065	8.37353e-12	3.28449	-0.940285
75707020	chr5:75707020:C:T	1.3275e-16	4.50736	-1.19104	2.04353e-11	4.42825	-1.19186
75707070	chr5:75707070:G:T	5.83597e-17	3.44401	-0.949532	8.31418e-12	3.27956	-0.942474
75707134	chr5:75707134:T:C	6.99557e-19	-1.92946	-4.01506e-10	1.46723e-13	-1.70008	-4.01506e-10
75707231	chr5:75707231:A:G	1.02766e-17	2.12936	-1.37164	8.23368e-13	1.38839	-1.36362
75707384	chr5:75707384:C:CT	6.2827e-19	-0.650456	-1.38648	1.21572e-13	-0.498104	-1.39002
75707588	chr5:75707588:A:C	1.25124e-16	4.49189	-1.23473	1.935e-11	4.41755	-1.23573
75707624	chr5:75707624:A:T	1.61676e-19	-2.10547	-1.28884	2.835e-14	-2.05503	-1.28897
75707626	chr5:75707626:A:T	1.61288e-19	-2.10587	-1.29084	2.82597e-14	-2.05622	-1.29097
75707627	chr5:75707627:T:TC	1.61573e-19	-2.10545	-1.2895	2.83184e-14	-2.0555	-1.28961
75707644	chr5:75707644:T:C	1.629e-19	-2.11209	-1.27468	2.85126e-14	-2.06347	-1.27482
75707853	chr5:75707853:T:C	1.26685e-17	2.37068	-1.40371	8.68474e-13	1.47786	-1.39975
75708053	chr5:75708053:T:C	1.25279e-16	4.47822	-1.21983	1.93936e-11	4.40495	-1.22088
75708282	chr5:75708282:A:G	1.3012e-16	4.48126	-1.18495	2.01142e-11	4.40647	-1.18591
75708350	chr5:75708350:G:A	6.93153e-17	4.02107	-1.35455	1.15221e-11	4.01902	-1.35563
75709781	chr5:75709781:G:T	1.35014e-18	-4.25965e-10	-1.27194	2.27147e-13	-4.25965e-10	-1.26303
75709790	chr5:75709790:T:C	4.1797e-18	-4.25965e-10	-0.141908	7.07254e-13	-4.25965e-10	-0.127238
75709969	chr5:75709969:T:C	1.36142e-18	-4.25965e-10	-1.26362	2.29138e-13	-4.25965e-10	-1.25431
75710074	chr5:75710074:A:G	1.1142e-16	4.37215	-1.23099	1.72676e-11	4.29923	-1.23127
75710288	chr5:75710288:T:A	3.58016e-18	0.902705	-1.19945	4.63538e-13	0.641571	-1.19131
75710331	chr5:75710331:T:C	6.66714e-17	3.9764	-1.34877	1.10843e-11	3.97432	-1.34966
75710559	chr5:75710559:A:G	1.28002e-16	4.51097	-1.23108	1.97693e-11	4.43474	-1.23148
75710828	chr5:75710828:C:T	3.79362e-18	-4.25965e-10	-0.238828	6.4192e-13	-4.25965e-10	-0.224164
75710858	chr5:75710858:T:C	1.20473e-18	-4.25965e-10	-1.38589	2.02521e-13	-4.25965e-10	-1.37778
75710986	chr5:75710986:T:C	1.20488e-18	-4.25965e-10	-1.38577	2.02552e-13	-4.25965e-10	-1.37763
75711581	chr5:75711581:T:A	1.66287e-19	-1.98716	-1.37902	2.49578e-14	-2.09273	-1.37871
75711632	chr5:75711632:A:C	1.7244e-19	-1.98603	-1.34382	2.60758e-14	-2.08478	-1.34283
75711731	chr5:75711731:A:G	1.22276e-16	4.46023	-1.22609	1.86457e-11	4.37251	-1.22777
75711753	chr5:75711753:A:C	1.10542e-16	4.35942	-1.22617	1.68144e-11	4.26922	-1.22786
75711776	chr5:75711776:G:A	6.61955e-17	3.9782	-1.35774	1.08274e-11	3.96055	-1.35934
75712107	chr5:75712107:G:A	1.45307e-18	-4.25965e-10	-1.19847	2.43622e-13	-4.25965e-10	-1.19301
75712323	chr5:75712323:A:G	6.01537e-19	-0.833355	-1.24706	1.16493e-13	-0.680101	-1.25069
75712368	chr5:75712368:T:C	1.13804e-17	2.01952	-1.15977	1.5182e-12	1.78765	-1.151
75713133	chr5:75713133:C:T	6.4041e-17	3.92551	-1.33814	1.0498e-11	3.91022	-1.3399
75713259	chr5:75713259:A:ACTTT	1.61644e-19	-2.19582	-1.19869	2.74495e-14	-2.17749	-1.19878
75713473	chr5:75713473:T:C	2.77636e-19	-1.54282	-1.31077	3.43042e-14	-1.83214	-1.32122
75713486	chr5:75713486:A:T	1.62342e-19	-2.19231	-1.19788	2.75968e-14	-2.17294	-1.19799
75713814	chr5:75713814:G:A	1.66183e-18	-4.25965e-10	-1.06423	2.75686e-13	-4.25965e-10	-1.06937
75714177	chr5:75714177:T:C	4.42029e-17	3.53635	-1.31971	3.26981e-12	2.71007	-1.30621
75714255	chr5:75714255:G:T	1.80286e-19	-1.93639	-1.34897	2.69969e-14	-2.04511	-1.3478
75714694	chr5:75714694:C:T	2.06624e-19	-1.96744	-1.18156	2.96134e-14	-2.10599	-1.19441
75715028	chr5:75715028:C:T	3.08067e-18	-4.25965e-10	-0.447001	4.97999e-13	-4.25965e-10	-0.47803
75715067	chr5:75715067:CT:C	3.06894e-18	-4.25965e-10	-0.450815	4.9632e-13	-4.25965e-10	-0.481407
75715301	chr5:75715301:C:T	1.5698e-18	-1.1212	-4.01506e-10	1.85681e-13	-1.4646	-4.01506e-10
75715476	chr5:75715476:TGA:T	1.45957e-19	-2.09529	-1.4013	2.53475e-14	-2.05233	-1.40362
75715724	chr5:75715724:C:A	8.58981e-19	-1.72416	-4.01506e-10	1.524e-13	-1.66212	-4.01506e-10
75715948	chr5:75715948:G:A	1.62272e-18	-4.25965e-10	-1.08804	2.6935e-13	-4.25965e-10	-1.09262
75715989	chr5:75715989:G:A	1.16796e-18	-4.25965e-10	-1.41689	1.94869e-13	-4.25965e-10	-1.4163
75716003	chr5:75716003:T:C	1.06709e-18	-1.50722	-4.01506e-10	1.22707e-13	-1.87882	-4.01506e-10
75716484	chr5:75716484:C:A	5.30378e-19	-2.20631	-4.01506e-10	8.98802e-14	-2.19015	-4.01506e-10
75716999	chr5:75716999:C:A	1.739e-18	-4.25965e-10	-1.01884	2.93237e-13	-4.25965e-10	-1.00765
75717209	chr5:75717209:G:A	1.5844e-18	-4.25965e-10	-1.11194	2.59142e-13	-4.25965e-10	-1.13125
75717211	chr5:75717211:G:A	1.64446e-19	-2.01373	-1.36359	2.50705e-14	-2.10414	-1.3628
75717253	chr5:75717253:A:G	3.19496e-18	-4.25965e-10	-0.410574	5.16346e-13	-4.25965e-10	-0.441851
75717411	chr5:75717411:G:A	6.26702e-19	-2.03943	-4.01506e-10	1.07362e-13	-2.01242	-4.01506e-10
75717743	chr5:75717743:T:A	1.64752e-18	-4.25965e-10	-1.07288	2.77874e-13	-4.25965e-10	-1.06146
75717864	chr5:75717864:T:C	1.19965e-18	-4.25965e-10	-1.39012	2.0132e-13	-4.25965e-10	-1.38373
75718246	chr5:75718246:G:C	1.57773e-18	-4.25965e-10	-1.11616	2.61794e-13	-4.25965e-10	-1.12107
75718248	chr5:75718248:G:A	8.08064e-18	-4.25965e-10	0.517323	1.3969e-12	-4.25965e-10	0.553383
75718708	chr5:75718708:A:G	5.91623e-19	-2.09703	-4.01506e-10	1.04304e-13	-2.04132	-4.01506e-10
75718920	chr5:75718920:A:C	1.2181e-18	-4.25965e-10	-1.37485	2.03624e-13	-4.25965e-10	-1.37235
75719173	chr5:75719173:A:G	1.16781e-18	-4.25965e-10	-1.41702	1.94722e-13	-4.25965e-10	-1.41706
75719767	chr5:75719767:A:G	1.72985e-19	-2.20578	-1.12092	2.93158e-14	-2.18899	-1.12152
75719873	chr5:75719873:G:A	1.39855e-17	2.41291	-1.34704	1.38209e-12	1.87837	-1.33565
75720264	chr5:75720264:A:G	1.73928e-18	-4.25965e-10	-1.01868	2.93257e-13	-4.25965e-10	-1.00758
75720479	chr5:75720479:G:T	1.41381e-19	-2.17148	-1.35696	2.42148e-14	-2.14002	-1.36164
75720769	chr5:75720769:G:T	3.46521e-17	3.32815	-1.35494	5.76387e-12	3.32607	-1.35534
75721017	chr5:75721017:G:A	1.17343e-18	-4.25965e-10	-1.41222	1.95339e-13	-4.25965e-10	-1.41389
75721043	chr5:75721043:G:C	1.70118e-19	-2.19501	-1.1484	2.89253e-14	-2.17467	-1.14925
75721118	chr5:75721118:A:G	2.90042e-19	-1.6292	-1.18068	3.68468e-14	-1.89144	-1.19042
75721164	chr5:75721164:A:G	1.7059e-19	-2.21705	-1.12359	2.87286e-14	-2.2065	-1.12423
75721494	chr5:75721494:G:A	6.18059e-19	-2.05332	-4.01506e-10	1.0576e-13	-2.02746	-4.01506e-10
75721606	chr5:75721606:T:G	1.7446e-18	-4.25965e-10	-1.01562	2.94187e-13	-4.25965e-10	-1.00441
75721608	chr5:75721608:C:T	3.27645e-17	3.27009	-1.35289	5.45031e-12	3.26819	-1.3534
75721809	chr5:75721809:C:T	5.62263e-19	-2.14793	-4.01506e-10	1.0183e-13	-2.06532	-4.01506e-10
75721887	chr5:75721887:A:G	1.19521e-18	-4.25965e-10	-1.39383	1.98305e-13	-4.25965e-10	-1.39882
75722360	chr5:75722360:T:C	1.71762e-18	-4.25965e-10	-1.03121	2.89549e-13	-4.25965e-10	-1.0203
75722373	chr5:75722373:G:A	3.13158e-17	3.19081	-1.31883	5.18989e-12	3.18512	-1.31928
75722475	chr5:75722475:T:G	1.33724e-18	-4.25965e-10	-1.28154	2.26186e-13	-4.25965e-10	-1.26727
75722957	chr5:75722957:T:A	4.76301e-17	2.29132	-4.01506e-10	9.31844e-12	2.45112	-4.01506e-10
75723045	chr5:75723045:A:G	1.79154e-18	-4.25965e-10	-0.989073	2.96894e-13	-4.25965e-10	-0.995252
75723762	chr5:75723762:T:G	1.29113e-18	-4.25965e-10	-1.31663	2.15561e-13	-4.25965e-10	-1.31538
75723931	chr5:75723931:C:A	5.88e-19	-2.10318	-4.01506e-10	9.74281e-14	-2.10951	-4.01506e-10
75724700	chr5:75724700:A:G	1.50281e-18	-4.25965e-10	-1.16481	2.47569e-13	-4.25965e-10	-1.17694
75724752	chr5:75724752:A:T	2.42965e-18	-4.25965e-10	-0.6844	4.02816e-13	-4.25965e-10	-0.690149
75724986	chr5:75724986:A:G	1.53894e-18	-4.25965e-10	-1.14105	2.57493e-13	-4.25965e-10	-1.13764
75725305	chr5:75725305:G:A	1.32237e-18	-4.25965e-10	-1.29272	2.19531e-13	-4.25965e-10	-1.29714
75725352	chr5:75725352:G:A	1.46479e-19	-2.13455	-1.35847	2.28932e-14	-2.2018	-1.35598
75725521	chr5:75725521:C:T	3.1923e-18	-4.25965e-10	-0.411405	5.48999e-13	-4.25965e-10	-0.380532
75725887	chr5:75725887:C:A	1.81045e-18	-4.25965e-10	-0.978571	3.05175e-13	-4.25965e-10	-0.967743
75725932	chr5:75725932:T:A	5.3045e-19	-2.20618	-4.01506e-10	9.17916e-14	-2.16911	-4.01506e-10
75726405	chr5:75726405:G:A	1.77983e-18	-4.25965e-10	-0.995632	2.95502e-13	-4.25965e-10	-0.999952
75726669	chr5:75726669:A:G	6.82945e-18	-4.25965e-10	0.349096	1.17371e-12	-4.25965e-10	0.379293
75726869	chr5:75726869:C:T	7.80461e-18	1.89923	-1.41666	8.09148e-13	1.42431	-1.41695
75726918	chr5:75726918:T:C	2.07553e-18	-4.25965e-10	-0.841933	3.41458e-13	-4.25965e-10	-0.855402
75727164	chr5:75727164:T:C	2.24908e-18	-4.25965e-10	-0.761625	3.74866e-13	-4.25965e-10	-0.762059
75727633	chr5:75727633:C:CAAACT	4.19923e-18	1.2791	-1.41635	4.4327e-13	0.821272	-1.41572
75727744	chr5:75727744:ATT:A	1.22596e-18	-4.25965e-10	-1.36842	2.0372e-13	-4.25965e-10	-1.37188
75727751	chr5:75727751:C:T	2.07931e-18	-4.25965e-10	-0.840112	3.42059e-13	-4.25965e-10	-0.853646
75727955	chr5:75727955:C:G	1.88179e-18	-4.25965e-10	-0.939926	3.09485e-13	-4.25965e-10	-0.953719
75728056	chr5:75728056:C:T	1.29601e-19	-2.22105	-1.39439	2.15259e-14	-2.2223	-1.39707
75728241	chr5:75728241:A:G	8.21783e-18	1.82195	-1.28779	1.38028e-12	1.82187	-1.28045
75728249	chr5:75728249:C:T	5.87299e-19	-2.10437	-4.01506e-10	1.02673e-13	-2.05708	-4.01506e-10
75728420	chr5:75728420:G:A	1.36836e-19	-2.20818	-1.35294	2.26121e-14	-2.21444	-1.35571
75728424	chr5:75728424:T:C	3.36709e-18	-4.25965e-10	-0.3581	5.53442e-13	-4.25965e-10	-0.37247
75728565	chr5:75728565:C:T	1.64149e-18	-4.25965e-10	-1.07654	2.70112e-13	-4.25965e-10	-1.08979
75729155	chr5:75729155:A:T	1.6497e-18	-4.25965e-10	-1.07155	2.72429e-13	-4.25965e-10	-1.08125
75729174	chr5:75729174:C:A	1.31399e-19	-2.21771	-1.38396	2.17634e-14	-2.22127	-1.38712
75729185	chr5:75729185:C:T	1.33409e-18	-4.25965e-10	-1.2839	2.21899e-13	-4.25965e-10	-1.28641
75729389	chr5:75729389:T:G	4.45085e-18	-4.25965e-10	-0.079053	7.58502e-13	-4.25965e-10	-0.057283
75729620	chr5:75729620:A:G	1.619e-18	-4.25965e-10	-1.09034	2.66411e-13	-4.25965e-10	-1.10359
75730557	chr5:75730557:C:T	1.91802e-18	-4.25965e-10	-0.920855	3.15307e-13	-4.25965e-10	-0.935082
75730740	chr5:75730740:G:A	7.76167e-19	-1.82554	-4.01506e-10	1.4149e-13	-1.7364	-4.01506e-10
75731188	chr5:75731188:A:G	2.05973e-19	-2.13769	-1.01447	3.21877e-14	-2.20353	-1.01351
75731232	chr5:75731232:T:C	1.80906e-18	-4.25965e-10	-0.979342	2.97996e-13	-4.25965e-10	-0.991548
75731310	chr5:75731310:A:C	1.98202e-18	-4.25965e-10	-0.888032	3.25542e-13	-4.25965e-10	-0.903136
75731330	chr5:75731330:A:G	2.49026e-19	-2.15115	-0.811196	3.92162e-14	-2.20943	-0.810111
75731787	chr5:75731787:A:G	1.61844e-18	-4.25965e-10	-1.09068	2.6643e-13	-4.25965e-10	-1.10352
75731826	chr5:75731826:C:T	1.62117e-18	-4.25965e-10	-1.089	2.66796e-13	-4.25965e-10	-1.10214
75731861	chr5:75731861:C:T	1.19381e-18	-4.25965e-10	-1.395	1.98337e-13	-4.25965e-10	-1.39866
75731937	chr5:75731937:T:C	1.20657e-18	-4.25965e-10	-1.38437	2.0186e-13	-4.25965e-10	-1.38105
75732044	chr5:75732044:C:A	1.85648e-18	-4.25965e-10	-0.953465	3.09393e-13	-4.25965e-10	-0.954015
75732664	chr5:75732664:C:G	8.06869e-18	1.84022	-1.32438	1.37714e-12	1.86095	-1.32182
75732682	chr5:75732682:T:C	1.99038e-18	-4.25965e-10	-0.883822	3.27025e-13	-4.25965e-10	-0.898592
75732691	chr5:75732691:G:A	6.1589e-18	1.46261	-1.21686	1.03845e-12	1.47038	-1.21352
75732902	chr5:75732902:G:A	2.31127e-19	-2.20614	-0.830792	3.74337e-14	-2.22176	-0.844292
75733220	chr5:75733220:CT:C	1.35016e-18	-4.25965e-10	-1.27192	2.24542e-13	-4.25965e-10	-1.27456
75733959	chr5:75733959:T:C	4.12871e-18	1.25503	-1.40921	4.50188e-13	0.828421	-1.40738
75734209	chr5:75734209:G:A	5.66291e-18	1.57651	-1.41472	6.13367e-13	1.14428	-1.41395
75734326	chr5:75734326:G:A	1.42117e-19	-2.18144	-1.34181	2.33235e-14	-2.19409	-1.34507
75734370	chr5:75734370:G:A	2.68487e-18	-4.25965e-10	-0.584516	4.39979e-13	-4.25965e-10	-0.601902
75734765	chr5:75734765:TAA:T	1.27181e-17	-4.25965e-10	0.970878	2.20607e-12	-4.25965e-10	1.01034
75735200	chr5:75735200:T:G	1.64097e-18	-4.25965e-10	-1.07686	2.7256e-13	-4.25965e-10	-1.08077
75735502	chr5:75735502:T:G	1.24067e-18	-4.25965e-10	-1.35649	2.05502e-13	-4.25965e-10	-1.36317
75735516	chr5:75735516:G:A	1.38108e-18	-4.25965e-10	-1.24928	2.29399e-13	-4.25965e-10	-1.25317
75735581	chr5:75735581:T:A	1.34038e-19	-2.19983	-1.38196	2.20537e-14	-2.20983	-1.38532
75735673	chr5:75735673:A:G	1.26684e-18	-4.25965e-10	-1.33562	2.10295e-13	-4.25965e-10	-1.34012
75736061	chr5:75736061:C:T	1.69879e-18	-4.25965e-10	-1.04223	2.85438e-13	-4.25965e-10	-1.0346
75736733	chr5:75736733:T:C	1.53008e-18	-4.25965e-10	-1.14683	2.52677e-13	-4.25965e-10	-1.15652
75737207	chr5:75737207:G:A	1.06489e-17	-4.25965e-10	0.793309	1.85318e-12	-4.25965e-10	0.836029
75737403	chr5:75737403:G:A	2.07214e-18	-4.25965e-10	-0.843565	3.41054e-13	-4.25965e-10	-0.856588
75737492	chr5:75737492:A:T	1.16781e-18	-4.25965e-10	-1.41702	1.94709e-13	-4.25965e-10	-1.41712
75737896	chr5:75737896:A:G	2.12704e-18	-4.25965e-10	-0.817415	3.48837e-13	-4.25965e-10	-0.834024
75737937	chr5:75737937:T:A	3.1391e-17	2.96872	-1.09435	5.21462e-12	2.95187	-1.08128
75737958	chr5:75737958:A:G	1.28741e-18	-4.25965e-10	-1.31951	2.1491e-13	-4.25965e-10	-1.31841
75739053	chr5:75739053:C:T	1.25662e-18	-4.25965e-10	-1.34373	2.09024e-13	-4.25965e-10	-1.34618
75739086	chr5:75739086:C:T	4.41387e-18	-4.25965e-10	-0.0873952	7.43964e-13	-4.25965e-10	-0.0766356
75739402	chr5:75739402:C:T	2.64198e-18	-4.25965e-10	-0.600619	4.35127e-13	-4.25965e-10	-0.61299
75739436	chr5:75739436:C:T	2.25683e-18	-4.25965e-10	-0.758188	3.70892e-13	-4.25965e-10	-0.772717
75739544	chr5:75739544:C:G	2.31031e-18	-4.25965e-10	-0.734765	3.79529e-13	-4.25965e-10	-0.749697
75739577	chr5:75739577:C:T	1.52974e-18	-1.14705	-4.01506e-10	2.39917e-13	-1.20833	-4.01506e-10
75739771	chr5:75739771:C:A	1.30631e-18	-4.25965e-10	-1.30494	2.15404e-13	-4.25965e-10	-1.31611
75740734	chr5:75740734:C:T	2.36881e-18	-4.25965e-10	-0.709759	3.91485e-13	-4.25965e-10	-0.71868
75740770	chr5:75740770:A:T	1.18241e-18	-4.25965e-10	-1.40459	1.96902e-13	-4.25965e-10	-1.40592
75741261	chr5:75741261:A:G	1.30965e-16	3.78449	-0.481704	9.76102e-12	2.98889	-0.491362
75741470	chr5:75741470:C:G	2.25342e-17	2.86217	-1.31928	1.66997e-12	2.0583	-1.32637
75741567	chr5:75741567:C:T	2.64101e-19	-1.6429	-1.26067	3.78382e-14	-1.79498	-1.26033
75741936	chr5:75741936:T:A	1.27134e-17	2.34014	-1.36963	1.86091e-12	2.21382	-1.37363
75742162	chr5:75742162:T:C	1.40826e-19	-2.21402	-1.31836	2.32217e-14	-2.21942	-1.32412
75742250	chr5:75742250:C:G	2.74641e-19	-2.06693	-0.797504	4.21405e-14	-2.14319	-0.804427
75742396	chr5:75742396:G:C	1.31313e-19	-2.20467	-1.39765	2.16442e-14	-2.2144	-1.39949
75742442	chr5:75742442:G:A	1.20867e-16	4.34145	-1.11891	8.16652e-12	3.44548	-1.12631
75742606	chr5:75742606:T:G	3.89062e-17	3.47736	-1.38836	3.18527e-12	2.77092	-1.39325
75742839	chr5:75742839:A:G	4.04386e-19	-2.16544	-0.312095	6.94083e-14	-2.1424	-0.306221
75742893	chr5:75742893:C:G	2.31338e-18	0.294851	-1.02829	2.5506e-13	-0.109266	-1.03786
75742937	chr5:75742937:C:CT	1.91139e-19	-2.04296	-1.18394	2.98504e-14	-2.10814	-1.18429
75743007	chr5:75743007:C:T	6.91041e-19	-1.9417	-4.01506e-10	1.13829e-13	-1.95393	-4.01506e-10
75743022	chr5:75743022:C:T	1.63037e-18	-4.25965e-10	-1.08334	2.7062e-13	-4.25965e-10	-1.08791
75743076	chr5:75743076:T:A	4.84761e-18	1.41816	-1.41182	4.19565e-13	0.759467	-1.40888
75743327	chr5:75743327:C:T	3.54084e-18	-4.25965e-10	-0.307783	5.71358e-13	-4.25965e-10	-0.340611
75743413	chr5:75743413:G:C	2.52699e-18	-4.25965e-10	-0.64512	4.27229e-13	-4.25965e-10	-0.631308
75744159	chr5:75744159:C:CT	1.18418e-18	-4.25965e-10	-1.4031	1.97676e-13	-4.25965e-10	-1.402
75744268	chr5:75744268:C:T	1.22606e-18	-4.25965e-10	-1.36834	2.02807e-13	-4.25965e-10	-1.37637
75744492	chr5:75744492:T:C	5.70492e-19	-2.1334	-4.01506e-10	9.93325e-14	-2.09015	-4.01506e-10
75744737	chr5:75744737:A:G	1.97519e-18	-0.891484	-4.01506e-10	3.09378e-13	-0.954063	-4.01506e-10
75745537	chr5:75745537:T:G	7.18618e-19	-1.21519	-0.687379	1.05747e-13	-1.35246	-0.67512
75745548	chr5:75745548:A:T	2.46778e-18	-4.25965e-10	-0.66883	4.10484e-13	-4.25965e-10	-0.671291
75745670	chr5:75745670:G:A	5.23497e-19	-2.21937	-4.01506e-10	8.72167e-14	-2.22023	-4.01506e-10
75745736	chr5:75745736:T:C	4.11659e-19	-1.09168	-1.36802	5.77648e-14	-1.26754	-1.3647
75746100	chr5:75746100:A:G	9.30648e-18	0.658563	-4.01506e-10	1.8498e-12	0.834205	-4.01506e-10
75746121	chr5:75746121:A:G	4.09759e-19	-1.68148	-0.782849	5.75263e-14	-1.83766	-0.798726
75746287	chr5:75746287:C:A	5.82107e-18	-4.25965e-10	0.189336	9.75339e-13	-4.25965e-10	0.194157
75746447	chr5:75746447:G:A	1.35765e-18	-4.25965e-10	-1.26639	2.29094e-13	-4.25965e-10	-1.2545
75746450	chr5:75746450:C:T	2.28872e-18	-4.25965e-10	-0.744157	3.80244e-13	-4.25965e-10	-0.747816
75746532	chr5:75746532:G:A	1.23048e-18	-4.25965e-10	-1.36474	2.03563e-13	-4.25965e-10	-1.37265
75746538	chr5:75746538:G:A	1.29183e-18	-4.25965e-10	-1.31609	2.12917e-13	-4.25965e-10	-1.32773
75746842	chr5:75746842:A:G	1.06801e-18	-1.19222	-0.314139	1.56702e-13	-1.33117	-0.303118
75746943	chr5:75746943:G:A	2.42887e-18	-4.25965e-10	-0.684722	4.04e-13	-4.25965e-10	-0.687214
75746988	chr5:75746988:T:G	2.50207e-18	-4.25965e-10	-0.655031	4.16184e-13	-4.25965e-10	-0.657502
75747088	chr5:75747088:G:A	1.7647e-18	0.232111	-1.23628	1.66015e-13	-0.3259	-1.25065
75747126	chr5:75747126:G:A	2.44695e-18	-4.25965e-10	-0.677305	4.07019e-13	-4.25965e-10	-0.679768
75747214	chr5:75747214:G:T	1.27153e-18	-4.25965e-10	-1.33193	2.09848e-13	-4.25965e-10	-1.34224
75747780	chr5:75747780:G:A	2.40662e-19	-2.01061	-0.985899	4.10755e-14	-1.99423	-0.978985
75748812	chr5:75748812:G:A	2.21873e-18	-4.25965e-10	-0.775215	3.68931e-13	-4.25965e-10	-0.778019
75748860	chr5:75748860:A:C	3.70101e-18	-1.52271	1.25917	4.91322e-13	-1.70586	1.21433
75748873	chr5:75748873:A:G	2.30102e-18	-4.25965e-10	-0.738796	3.83064e-13	-4.25965e-10	-0.740427
75748924	chr5:75748924:C:T	1.23436e-18	-1.19243	-0.169161	1.80981e-13	-1.33273	-0.157512
75749022	chr5:75749022:C:T	7.55295e-19	-1.49787	-0.354923	1.00719e-13	-1.71701	-0.359282
75749105	chr5:75749105:C:T	1.30552e-18	-4.25965e-10	-1.30554	2.1497e-13	-4.25965e-10	-1.31813
75749134	chr5:75749134:A:G	2.42052e-18	-4.25965e-10	-0.688167	4.02933e-13	-4.25965e-10	-0.689857
75749149	chr5:75749149:C:T	1.25039e-18	-4.25965e-10	-1.34869	2.06536e-13	-4.25965e-10	-1.35816
75749358	chr5:75749358:A:G	1.18418e-18	-4.25965e-10	-1.4031	1.9766e-13	-4.25965e-10	-1.40208
75749409	chr5:75749409:T:C	8.05796e-19	-1.20853	-0.57954	9.67026e-14	-1.50765	-0.609334
75749694	chr5:75749694:T:C	1.2969e-18	-4.25965e-10	-1.31217	2.13562e-13	-4.25965e-10	-1.3247
75749817	chr5:75749817:G:T	1.56677e-18	-4.25965e-10	-1.12313	2.60401e-13	-4.25965e-10	-1.12641
75749850	chr5:75749850:G:A	1.73754e-18	-1.36454	0.344858	2.0974e-13	-1.6325	0.289739
75750070	chr5:75750070:C:T	1.23834e-18	-4.25965e-10	-1.35837	2.04648e-13	-4.25965e-10	-1.36733
75750118	chr5:75750118:C:T	2.42467e-19	-1.96999	-1.01905	4.14826e-14	-1.95109	-1.01227
75750530	chr5:75750530:CA:C	1.21238e-18	-4.25965e-10	-1.37956	2.0342e-13	-4.25965e-10	-1.37335
75750534	chr5:75750534:G:T	7.02853e-19	-1.92476	-4.01506e-10	1.12655e-13	-1.9643	-4.01506e-10
75750829	chr5:75750829:A:G	2.41619e-18	-4.25965e-10	-0.689956	4.02215e-13	-4.25965e-10	-0.691641
75751137	chr5:75751137:A:G	6.81034e-19	-1.34863	-0.607658	8.12177e-14	-1.64268	-0.648811
75751156	chr5:75751156:A:G	2.17575e-18	-4.25965e-10	-0.794775	3.62217e-13	-4.25965e-10	-0.796385
75751277	chr5:75751277:A:G	9.85406e-19	-1.58685	-4.01506e-10	1.62438e-13	-1.59833	-4.01506e-10
75751333	chr5:75751333:G:A	2.1403e-18	-0.811202	-4.01506e-10	3.33756e-13	-0.878219	-4.01506e-10
75751469	chr5:75751469:G:A	2.42354e-18	-4.25965e-10	-0.686921	4.03343e-13	-4.25965e-10	-0.688839
75751498	chr5:75751498:C:A	1.1976e-18	-4.25965e-10	-1.39183	1.9857e-13	-4.25965e-10	-1.39749
75751999	chr5:75751999:G:C	1.17817e-18	-4.25965e-10	-1.40819	1.96543e-13	-4.25965e-10	-1.40775
75752070	chr5:75752070:C:T	1.31254e-19	-2.19833	-1.40444	2.1555e-14	-2.21451	-1.40351
75752389	chr5:75752389:A:G	1.28202e-18	-4.25965e-10	-1.32371	2.15597e-13	-4.25965e-10	-1.31522
75752546	chr5:75752546:G:T	1.35934e-18	-4.25965e-10	-1.26515	2.28031e-13	-4.25965e-10	-1.25915
75752935	chr5:75752935:C:T	1.25468e-18	-4.25965e-10	-1.34526	2.07239e-13	-4.25965e-10	-1.35476
75753160	chr5:75753160:G:A	1.26316e-18	-4.25965e-10	-1.33853	2.11516e-13	-4.25965e-10	-1.33433
75753164	chr5:75753164:C:A	1.18916e-18	-4.25965e-10	-1.3989	1.97371e-13	-4.25965e-10	-1.40354
75753171	chr5:75753171:T:C	1.68587e-17	-4.25965e-10	1.25272	2.80223e-12	-4.25965e-10	1.24954
75753428	chr5:75753428:C:A	2.14806e-18	-4.25965e-10	-0.807581	3.57327e-13	-4.25965e-10	-0.809976
75753594	chr5:75753594:G:C	1.06801e-17	-4.25965e-10	0.796237	1.73875e-12	-4.25965e-10	0.772296
75753694	chr5:75753694:G:A	1.77677e-18	-4.25965e-10	-0.997349	2.92998e-13	-4.25965e-10	-1.00846
75753880	chr5:75753880:A:G	3.39966e-19	-1.87916	-0.771898	4.76976e-14	-2.03267	-0.791075
75755475	chr5:75755475:A:G	1.32577e-18	-4.25965e-10	-1.29015	2.22361e-13	-4.25965e-10	-1.28432
75755604	chr5:75755604:T:C	2.21497e-19	-2.07476	-1.00473	3.76837e-14	-2.06203	-0.997375
75755859	chr5:75755859:C:T	1.49819e-19	-2.0701	-1.40037	2.34879e-14	-2.13389	-1.39825
75756088	chr5:75756088:T:G	1.32415e-18	-4.25965e-10	-1.29138	2.22067e-13	-4.25965e-10	-1.28565
75756259	chr5:75756259:C:G	2.22403e-19	-2.08346	-0.991952	3.78279e-14	-2.07089	-0.984688
75756312	chr5:75756312:C:T	1.32401e-18	-4.25965e-10	-1.29148	2.22047e-13	-4.25965e-10	-1.28574
75756349	chr5:75756349:A:G	1.30394e-18	-4.25965e-10	-1.30675	2.18706e-13	-4.25965e-10	-1.3009
75757037	chr5:75757037:G:T	1.16842e-18	-4.25965e-10	-1.4165	1.94743e-13	-4.25965e-10	-1.41695
75757040	chr5:75757040:T:C	2.18325e-19	-2.11375	-0.980168	3.69235e-14	-2.10343	-0.976351
75757657	chr5:75757657:G:A	2.40146e-19	-1.76807	-1.23059	3.269e-14	-1.95956	-1.242
75757840	chr5:75757840:G:A	1.43111e-18	-4.25965e-10	-1.2137	2.42026e-13	-4.25965e-10	-1.19958
75757928	chr5:75757928:A:G	1.16766e-18	-4.25965e-10	-1.41714	1.94725e-13	-4.25965e-10	-1.41704
75758016	chr5:75758016:C:A	6.72016e-18	-4.25965e-10	0.332965	1.11756e-12	-4.25965e-10	0.330277
75758180	chr5:75758180:CAT:C	6.20584e-19	-2.04924	-4.01506e-10	1.03564e-13	-2.04844	-4.01506e-10
75758191	chr5:75758191:A:G	3.07461e-18	-4.25965e-10	-0.44897	4.88381e-13	-4.25965e-10	-0.497531
75758498	chr5:75758498:C:T	1.98164e-18	-4.25965e-10	-0.888226	3.30382e-13	-4.25965e-10	-0.88838
75758597	chr5:75758597:C:T	1.24216e-18	-4.25965e-10	-1.3553	2.08098e-13	-4.25965e-10	-1.35062
75758782	chr5:75758782:C:T	1.1744e-18	-4.25965e-10	-1.41139	1.95151e-13	-4.25965e-10	-1.41485
75759029	chr5:75759029:T:C	1.18568e-18	-4.25965e-10	-1.40183	1.96689e-13	-4.25965e-10	-1.407
75759487	chr5:75759487:T:C	2.2325e-18	-4.25965e-10	-0.769027	3.66115e-13	-4.25965e-10	-0.785679
75760224	chr5:75760224:C:T	3.03251e-18	-4.25965e-10	-0.462756	5.28744e-13	-4.25965e-10	-0.418124
75760601	chr5:75760601:G:A	1.19058e-18	-4.25965e-10	-1.39771	1.9736e-13	-4.25965e-10	-1.4036
75760670	chr5:75760670:C:T	2.13535e-19	-1.7998	-1.31631	3.04298e-14	-1.95839	-1.31481
75760746	chr5:75760746:C:T	1.17109e-18	-4.25965e-10	-1.41421	1.95294e-13	-4.25965e-10	-1.41412
75760832	chr5:75760832:C:T	2.28406e-19	-1.88225	-1.16653	3.19825e-14	-2.04383	-1.17961
75760833	chr5:75760833:C:G	2.31321e-19	-1.87808	-1.15802	3.23425e-14	-2.04088	-1.17137
75760835	chr5:75760835:GTC:G	1.51201e-18	-4.25965e-10	-1.15871	2.54437e-13	-4.25965e-10	-1.14957
75760935	chr5:75760935:A:G	1.16767e-18	-4.25965e-10	-1.41714	1.94722e-13	-4.25965e-10	-1.41705
75761146	chr5:75761146:T:G	1.16914e-18	-4.25965e-10	-1.41588	1.94956e-13	-4.25965e-10	-1.41585
75761605	chr5:75761605:A:C	2.95548e-18	-4.25965e-10	-0.488488	5.11161e-13	-4.25965e-10	-0.451944
75761708	chr5:75761708:G:C	4.54967e-19	-1.77721	-0.582464	5.88968e-14	-1.98803	-0.624812
75761712	chr5:75761712:G:A	5.29215e-19	-2.20851	-4.01506e-10	8.96545e-14	-2.19266	-4.01506e-10
75761781	chr5:75761781:T:C	1.16921e-18	-4.25965e-10	-1.41582	1.94969e-13	-4.25965e-10	-1.41579
75761872	chr5:75761872:T:C	1.24098e-18	-4.25965e-10	-1.35625	2.06409e-13	-4.25965e-10	-1.35877
75761970	chr5:75761970:G:A	1.1691e-18	-4.25965e-10	-1.41591	1.9495e-13	-4.25965e-10	-1.41589
75762165	chr5:75762165:C:A	1.16906e-18	-4.25965e-10	-1.41595	1.94942e-13	-4.25965e-10	-1.41592
75762173	chr5:75762173:A:G	1.17516e-18	-4.25965e-10	-1.41075	1.96628e-13	-4.25965e-10	-1.40731
75762651	chr5:75762651:TATC:T	1.16777e-18	-4.25965e-10	-1.41705	1.94706e-13	-4.25965e-10	-1.41714
75762672	chr5:75762672:T:A	1.16886e-18	-4.25965e-10	-1.41611	1.9491e-13	-4.25965e-10	-1.41609
75762754	chr5:75762754:C:T	2.09302e-19	-1.812	-1.32412	2.98452e-14	-1.96996	-1.32264
75762755	chr5:75762755:G:A	1.16773e-18	-4.25965e-10	-1.41709	1.94709e-13	-4.25965e-10	-1.41712
75763047	chr5:75763047:T:A	2.13648e-18	-4.25965e-10	-0.812991	3.6828e-13	-4.25965e-10	-0.779784
75763356	chr5:75763356:A:T	2.01592e-18	-4.25965e-10	-0.871072	3.31311e-13	-4.25965e-10	-0.885571
75763360	chr5:75763360:A:G	6.29968e-19	-2.03423	-4.01506e-10	1.05285e-13	-2.03196	-4.01506e-10
75763832	chr5:75763832:G:A	2.02132e-18	-4.25965e-10	-0.868397	3.32186e-13	-4.25965e-10	-0.882934
75764091	chr5:75764091:C:T	1.16766e-18	-4.25965e-10	-1.41714	1.94705e-13	-4.25965e-10	-1.41714
75764109	chr5:75764109:T:C	1.63839e-18	-4.25965e-10	-1.07843	2.74926e-13	-4.25965e-10	-1.07213
75764112	chr5:75764112:A:G	6.76423e-19	-1.96308	-4.01506e-10	1.09247e-13	-1.99502	-4.01506e-10
75764204	chr5:75764204:G:A	1.16767e-18	-4.25965e-10	-1.41714	1.94706e-13	-4.25965e-10	-1.41714
75764656	chr5:75764656:A:G	1.34361e-18	-4.25965e-10	-1.27679	2.25788e-13	-4.25965e-10	-1.26903
75764812	chr5:75764812:A:G	1.16766e-18	-4.25965e-10	-1.41715	1.94704e-13	-4.25965e-10	-1.41715
75765056	chr5:75765056:C:G	1.17825e-18	-4.25965e-10	-1.40812	1.96568e-13	-4.25965e-10	-1.40762
75765082	chr5:75765082:C:G	1.1772e-18	-4.25965e-10	-1.40901	1.96389e-13	-4.25965e-10	-1.40853
75765164	chr5:75765164:G:A	1.17803e-18	-4.25965e-10	-1.4083	1.96533e-13	-4.25965e-10	-1.4078
75765319	chr5:75765319:A:G	1.6265e-19	-2.06911	-1.3192	2.70796e-14	-2.0652	-1.32464
75765485	chr5:75765485:G:A	1.17066e-18	-4.25965e-10	-1.41458	1.9524e-13	-4.25965e-10	-1.4144
75765640	chr5:75765640:A:G	1.16766e-18	-4.25965e-10	-1.41715	1.94704e-13	-4.25965e-10	-1.41715
75766113	chr5:75766113:G:A	5.22062e-19	-2.22212	-4.01506e-10	8.71245e-14	-2.22129	-4.01506e-10
75766164	chr5:75766164:C:T	1.71749e-19	-2.03722	-1.29665	2.62949e-14	-2.12834	-1.29091
75766295	chr5:75766295:T:A	1.26553e-18	-4.25965e-10	-1.33666	2.09283e-13	-4.25965e-10	-1.34494
75766302	chr5:75766302:A:G	2.00905e-19	-1.9124	-1.26467	2.87092e-14	-2.06046	-1.27095
75766451	chr5:75766451:T:C	1.16766e-18	-4.25965e-10	-1.41714	1.94705e-13	-4.25965e-10	-1.41714
75766518	chr5:75766518:A:G	1.2137e-18	-4.25965e-10	-1.37848	2.03331e-13	-4.25965e-10	-1.37379
75766625	chr5:75766625:G:A	2.12688e-19	-1.94039	-1.17969	3.02353e-14	-2.08613	-1.19349
75766738	chr5:75766738:G:T	1.16766e-18	-4.25965e-10	-1.41715	1.94704e-13	-4.25965e-10	-1.41715
75766849	chr5:75766849:CAGTACT:C	1.16767e-18	-4.25965e-10	-1.41714	1.94706e-13	-4.25965e-10	-1.41714
75766918	chr5:75766918:G:C	2.15181e-19	-1.87632	-1.2321	3.04262e-14	-2.03428	-1.23904
75766958	chr5:75766958:G:A	1.16983e-18	-4.25965e-10	-1.41529	1.95304e-13	-4.25965e-10	-1.41407
75766975	chr5:75766975:G:A	1.38064e-18	-1.2496	-4.01506e-10	2.25468e-13	-1.27045	-4.01506e-10
75767313	chr5:75767313:T:C	1.19199e-18	-4.25965e-10	-1.39652	1.97596e-13	-4.25965e-10	-1.4024
75767323	chr5:75767323:T:G	1.59347e-19	-2.10497	-1.30385	2.49335e-14	-2.17086	-1.30156
75767716	chr5:75767716:CTTCTT:C	1.16767e-18	-4.25965e-10	-1.41713	1.9472e-13	-4.25965e-10	-1.41707
75767860	chr5:75767860:TTC:T	1.1682e-18	-4.25965e-10	-1.41669	1.94796e-13	-4.25965e-10	-1.41668
75767866	chr5:75767866:C:T	1.2216e-18	-4.25965e-10	-1.37199	2.03573e-13	-4.25965e-10	-1.3726
75767867	chr5:75767867:G:A	1.16794e-18	-4.25965e-10	-1.4169	1.94747e-13	-4.25965e-10	-1.41692
75767961	chr5:75767961:G:A	1.16795e-18	-4.25965e-10	-1.4169	1.94736e-13	-4.25965e-10	-1.41698
75767991	chr5:75767991:G:A	1.92624e-18	-4.25965e-10	-0.91658	3.16597e-13	-4.25965e-10	-0.930997
75768006	chr5:75768006:T:C	1.16768e-18	-4.25965e-10	-1.41713	1.94708e-13	-4.25965e-10	-1.41713
75768039	chr5:75768039:G:A	1.3308e-18	-4.25965e-10	-1.28637	2.23346e-13	-4.25965e-10	-1.2799
75768063	chr5:75768063:T:C	1.17209e-18	-4.25965e-10	-1.41336	1.95889e-13	-4.25965e-10	-1.41108
75768463	chr5:75768463:C:A	1.16766e-18	-4.25965e-10	-1.41714	1.94704e-13	-4.25965e-10	-1.41715
75768493	chr5:75768493:T:G	1.994e-18	-0.730189	-0.151815	3.15911e-13	-0.803287	-0.129879
75768748	chr5:75768748:C:G	1.20117e-18	-4.25965e-10	-1.38885	2.01098e-13	-4.25965e-10	-1.38483
75768942	chr5:75768942:T:G	1.73639e-19	-2.00533	-1.31759	2.88737e-14	-2.00184	-1.32385
75768949	chr5:75768949:G:A	1.16766e-18	-4.25965e-10	-1.41714	1.94705e-13	-4.25965e-10	-1.41714
75769208	chr5:75769208:A:G	1.27225e-18	-4.25965e-10	-1.33136	2.10351e-13	-4.25965e-10	-1.33985
75769553	chr5:75769553:A:T	1.18209e-18	-4.25965e-10	-1.40487	1.97081e-13	-4.25965e-10	-1.40502
75769626	chr5:75769626:T:C	1.17415e-18	-4.25965e-10	-1.41161	1.95228e-13	-4.25965e-10	-1.41446
75769811	chr5:75769811:T:C	1.16932e-18	-4.25965e-10	-1.41572	1.94968e-13	-4.25965e-10	-1.41579
75769927	chr5:75769927:C:T	1.17599e-18	-4.25965e-10	-1.41003	1.95714e-13	-4.25965e-10	-1.41197
75770093	chr5:75770093:G:A	1.17564e-18	-4.25965e-10	-1.41034	1.96603e-13	-4.25965e-10	-1.40744
75770379	chr5:75770379:C:T	2.32538e-19	-1.78257	-1.24828	3.17883e-14	-1.96993	-1.2596
75770490	chr5:75770490:G:C	2.34109e-18	-4.25965e-10	-0.72153	4.04903e-13	-4.25965e-10	-0.68498
75770504	chr5:75770504:C:T	3.41662e-18	-4.25965e-10	-0.343498	5.68858e-13	-4.25965e-10	-0.344997
75770659	chr5:75770659:C:T	1.23451e-18	-4.25965e-10	-1.36148	2.03758e-13	-4.25965e-10	-1.37169
75770868	chr5:75770868:A:G	5.37536e-19	-2.19291	-4.01506e-10	9.0368e-14	-2.18474	-4.01506e-10
75771261	chr5:75771261:A:C	1.94329e-19	-1.84432	-1.36604	2.74746e-14	-2.00592	-1.36945
75771347	chr5:75771347:TTGTC:T	1.48838e-18	-4.25965e-10	-1.17446	2.47838e-13	-4.25965e-10	-1.17585
75771672	chr5:75771672:T:C	1.16824e-18	-4.25965e-10	-1.41665	1.94723e-13	-4.25965e-10	-1.41705
75771681	chr5:75771681:A:G	1.18402e-18	-4.25965e-10	-1.40323	1.97414e-13	-4.25965e-10	-1.40333
75771833	chr5:75771833:C:T	2.9169e-19	-1.42426	-1.37995	4.26776e-14	-1.55002	-1.38493
75771861	chr5:75771861:C:T	1.16929e-18	-4.25965e-10	-1.41575	1.9482e-13	-4.25965e-10	-1.41655
75772157	chr5:75772157:G:A	1.28555e-18	-4.25965e-10	-1.32096	2.12513e-13	-4.25965e-10	-1.32962
75772327	chr5:75772327:G:T	5.42887e-19	-0.808595	-1.37441	8.91838e-14	-0.816113	-1.38182
75772334	chr5:75772334:G:A	1.17354e-18	-4.25965e-10	-1.41212	1.96413e-13	-4.25965e-10	-1.40841
75772459	chr5:75772459:C:T	1.61095e-19	-2.11794	-1.27997	2.5366e-14	-2.1786	-1.27662
75772793	chr5:75772793:C:A	2.15822e-19	-1.87172	-1.23373	3.01936e-14	-2.03603	-1.24496
75772854	chr5:75772854:C:T	1.20761e-18	-4.25965e-10	-1.38351	2.01781e-13	-4.25965e-10	-1.38145
75772914	chr5:75772914:T:C	1.1679e-18	-4.25965e-10	-1.41694	1.9474e-13	-4.25965e-10	-1.41696
75772942	chr5:75772942:G:A	1.17761e-18	-4.25965e-10	-1.40866	1.96337e-13	-4.25965e-10	-1.4088
75772954	chr5:75772954:G:A	1.19979e-18	-4.25965e-10	-1.39	1.98741e-13	-4.25965e-10	-1.39663
75773182	chr5:75773182:A:T	2.08607e-19	-1.94618	-1.19328	2.97908e-14	-2.08793	-1.2065
75773281	chr5:75773281:G:A	1.16788e-18	-4.25965e-10	-1.41696	1.94705e-13	-4.25965e-10	-1.41714
75773402	chr5:75773402:G:A	1.16767e-18	-4.25965e-10	-1.41714	1.94707e-13	-4.25965e-10	-1.41713
75773712	chr5:75773712:G:A	2.06418e-18	-4.25965e-10	-0.847414	3.38968e-13	-4.25965e-10	-0.862722
75773750	chr5:75773750:A:G	1.16801e-18	-4.25965e-10	-1.41685	1.94757e-13	-4.25965e-10	-1.41688
75773910	chr5:75773910:G:A	1.31008e-18	-4.25965e-10	-1.30206	2.19651e-13	-4.25965e-10	-1.29659
75773931	chr5:75773931:C:A	1.1704e-18	-4.25965e-10	-1.4148	1.95369e-13	-4.25965e-10	-1.41374
75774103	chr5:75774103:C:T	1.20101e-18	-4.25965e-10	-1.38898	1.99972e-13	-4.25965e-10	-1.39045
75774311	chr5:75774311:C:T	1.21312e-18	-4.25965e-10	-1.37896	2.02786e-13	-4.25965e-10	-1.37648
75774367	chr5:75774367:C:A	1.25132e-18	-4.25965e-10	-1.34795	2.07028e-13	-4.25965e-10	-1.35578
75774437	chr5:75774437:G:A	1.28384e-18	-4.25965e-10	-1.32229	2.12158e-13	-4.25965e-10	-1.3313
75774617	chr5:75774617:T:A	1.20237e-18	-4.25965e-10	-1.38785	2.01277e-13	-4.25965e-10	-1.38394
75774621	chr5:75774621:G:T	1.20844e-18	-4.25965e-10	-1.38282	2.02359e-13	-4.25965e-10	-1.37858
75774698	chr5:75774698:G:T	1.19667e-18	-4.25965e-10	-1.39261	1.99648e-13	-4.25965e-10	-1.39207
75774751	chr5:75774751:T:C	2.16183e-18	-4.25965e-10	-0.801191	3.71896e-13	-4.25965e-10	-0.770014
75774968	chr5:75774968:G:A	1.16766e-18	-4.25965e-10	-1.41714	1.94705e-13	-4.25965e-10	-1.41714
75774990	chr5:75774990:G:GC	1.21562e-18	-4.25965e-10	-1.37689	2.02808e-13	-4.25965e-10	-1.37637
75774995	chr5:75774995:G:A	1.16808e-18	-4.25965e-10	-1.41679	1.9478e-13	-4.25965e-10	-1.41676
75775596	chr5:75775596:T:C	5.77156e-19	-2.12179	-4.01506e-10	9.60476e-14	-2.12378	-4.01506e-10
75775735	chr5:75775735:T:G	1.23718e-18	-4.25965e-10	-1.35931	2.06809e-13	-4.25965e-10	-1.35683
75775815	chr5:75775815:A:G	1.16766e-18	-4.25965e-10	-1.41715	1.94705e-13	-4.25965e-10	-1.41714
75775891	chr5:75775891:A:G	1.16766e-18	-4.25965e-10	-1.41714	1.94705e-13	-4.25965e-10	-1.41714
75776010	chr5:75776010:C:T	1.16786e-18	-4.25965e-10	-1.41698	1.94806e-13	-4.25965e-10	-1.41662
75776100	chr5:75776100:C:T	1.28164e-18	-4.25965e-10	-1.32401	2.1175e-13	-4.25965e-10	-1.33322
75776118	chr5:75776118:CAGCTCACTGAA:C	1.17708e-18	-4.25965e-10	-1.40911	1.95575e-13	-4.25965e-10	-1.41269
75776168	chr5:75776168:C:T	1.16975e-18	-4.25965e-10	-1.41536	1.95088e-13	-4.25965e-10	-1.41518
75776188	chr5:75776188:T:A	6.13376e-19	-2.06092	-4.01506e-10	1.02359e-13	-2.06014	-4.01506e-10
75776522	chr5:75776522:A:G	1.24371e-18	-4.25965e-10	-1.35405	2.07456e-13	-4.25965e-10	-1.35371
75776668	chr5:75776668:C:T	1.16811e-18	-4.25965e-10	-1.41676	1.94814e-13	-4.25965e-10	-1.41658
75776812	chr5:75776812:A:T	1.16893e-18	-4.25965e-10	-1.41606	1.95129e-13	-4.25965e-10	-1.41497
75776968	chr5:75776968:G:GAA	1.33342e-18	-4.25965e-10	-1.2844	2.23628e-13	-4.25965e-10	-1.27864
75777123	chr5:75777123:C:G	2.74696e-18	-4.25965e-10	-0.561653	4.66231e-13	-4.25965e-10	-0.543948
75777502	chr5:75777502:G:A	1.25187e-18	-4.25965e-10	-1.34751	2.06886e-13	-4.25965e-10	-1.35646
75777531	chr5:75777531:C:T	1.33337e-18	-4.25965e-10	-1.28444	2.23617e-13	-4.25965e-10	-1.27869
75777589	chr5:75777589:GAAAATA:G	1.18905e-18	-4.25965e-10	-1.39899	1.9803e-13	-4.25965e-10	-1.40021
75777614	chr5:75777614:A:T	1.18136e-18	-4.25965e-10	-1.40548	1.96204e-13	-4.25965e-10	-1.40947
75777658	chr5:75777658:T:C	1.33337e-18	-4.25965e-10	-1.28444	2.23617e-13	-4.25965e-10	-1.27869
75777723	chr5:75777723:T:A	1.38737e-18	-4.25965e-10	-1.24474	2.30916e-13	-4.25965e-10	-1.24657
75777869	chr5:75777869:A:G	2.92631e-19	-1.76146	-1.03953	4.17181e-14	-1.92228	-1.03541
75777953	chr5:75777953:C:A	1.69095e-18	-4.25965e-10	-1.04686	2.86705e-13	-4.25965e-10	-1.03018
75778008	chr5:75778008:A:G	1.25926e-18	-4.25965e-10	-1.34162	2.08923e-13	-4.25965e-10	-1.34666
75778294	chr5:75778294:C:G	1.33337e-18	-4.25965e-10	-1.28444	2.23617e-13	-4.25965e-10	-1.27869
75778357	chr5:75778357:C:T	1.02392e-17	-4.25965e-10	0.754076	1.74977e-12	-4.25965e-10	0.778615
75778530	chr5:75778530:T:C	2.26041e-18	-4.25965e-10	-0.756604	3.71214e-13	-4.25965e-10	-0.77185
75778579	chr5:75778579:T:C	1.33337e-18	-4.25965e-10	-1.28444	2.23617e-13	-4.25965e-10	-1.27869
75778611	chr5:75778611:G:A	1.85358e-18	-4.25965e-10	-0.955032	3.09716e-13	-4.25965e-10	-0.952973
75778667	chr5:75778667:A:AT	1.16792e-18	-4.25965e-10	-1.41692	1.94847e-13	-4.25965e-10	-1.41641
75778713	chr5:75778713:T:C	1.29602e-18	-4.25965e-10	-1.31285	2.17213e-13	-4.25965e-10	-1.30775
75779078	chr5:75779078:ATAT:A	3.0791e-19	-1.35521	-1.39488	4.45593e-14	-1.49556	-1.39624
75779502	chr5:75779502:T:C	1.33252e-18	-4.25965e-10	-1.28508	2.23477e-13	-4.25965e-10	-1.27932
75779598	chr5:75779598:C:T	1.16871e-18	-4.25965e-10	-1.41624	1.94757e-13	-4.25965e-10	-1.41687
75779660	chr5:75779660:T:C	1.33372e-18	-4.25965e-10	-1.28418	2.23675e-13	-4.25965e-10	-1.27843
75779727	chr5:75779727:T:C	3.08249e-18	-4.25965e-10	-0.446411	5.2404e-13	-4.25965e-10	-0.42706
75779776	chr5:75779776:A:C	5.34282e-19	-2.19898	-4.01506e-10	8.93181e-14	-2.19642	-4.01506e-10
75779952	chr5:75779952:T:C	2.04248e-19	-1.87018	-1.29038	3.70656e-14	-1.79166	-1.28428
75780221	chr5:75780221:A:G	1.59021e-18	-4.25965e-10	-1.10828	2.60125e-13	-4.25965e-10	-1.12746
75780262	chr5:75780262:TTTTTTTTCTTTTC:T	1.45929e-19	-2.12089	-1.3759	2.4395e-14	-2.12137	-1.37288
75780562	chr5:75780562:G:A	3.37029e-18	-4.25965e-10	-0.357149	5.75459e-13	-4.25965e-10	-0.33346
75780876	chr5:75780876:T:C	1.82625e-19	-1.85736	-1.41511	2.83423e-14	-1.93074	-1.41354
75780922	chr5:75780922:C:CT	1.6743e-17	-4.25965e-10	1.24583	2.82803e-12	-4.25965e-10	1.25871
75781087	chr5:75781087:A:G	4.72471e-19	-1.95686	-0.365064	9.03508e-14	-1.83769	-0.347242
75781377	chr5:75781377:C:A	2.45569e-19	-2.00539	-0.970937	3.54022e-14	-2.12655	-0.995303
75781401	chr5:75781401:A:G	6.6203e-19	-1.98459	-4.01506e-10	1.15037e-13	-1.94337	-4.01506e-10
75781742	chr5:75781742:T:A	1.17647e-18	-4.25965e-10	-1.40963	1.95765e-13	-4.25965e-10	-1.41171
75781818	chr5:75781818:G:T	1.17615e-18	-4.25965e-10	-1.4099	1.95713e-13	-4.25965e-10	-1.41198
75781951	chr5:75781951:A:G	1.66212e-18	-4.25965e-10	-1.06405	2.7202e-13	-4.25965e-10	-1.08275
75781966	chr5:75781966:T:A	1.17565e-18	-4.25965e-10	-1.41033	1.95648e-13	-4.25965e-10	-1.41231
75782035	chr5:75782035:A:G	1.17394e-18	-4.25965e-10	-1.41178	1.95407e-13	-4.25965e-10	-1.41354
75782093	chr5:75782093:A:G	1.17479e-18	-4.25965e-10	-1.41105	1.95521e-13	-4.25965e-10	-1.41296
75782243	chr5:75782243:G:A	1.90168e-18	-0.929409	-4.01506e-10	3.23109e-13	-0.910638	-4.01506e-10
75782287	chr5:75782287:G:T	1.19111e-18	-4.25965e-10	-1.39726	1.98651e-13	-4.25965e-10	-1.39708
75782622	chr5:75782622:A:G	1.16866e-18	-4.25965e-10	-1.41629	1.94754e-13	-4.25965e-10	-1.41689
75782634	chr5:75782634:G:A	1.85796e-18	-4.25965e-10	-0.952672	3.07527e-13	-4.25965e-10	-0.960064
75782715	chr5:75782715:G:A	1.17349e-18	-4.25965e-10	-1.41216	1.95347e-13	-4.25965e-10	-1.41385
75782875	chr5:75782875:C:T	3.68385e-19	-1.90074	-0.670036	5.20601e-14	-2.04962	-0.686614
75782931	chr5:75782931:G:A	1.17815e-18	-4.25965e-10	-1.4082	1.95998e-13	-4.25965e-10	-1.41052
75783419	chr5:75783419:C:T	1.25462e-18	-4.25965e-10	-1.34531	2.07147e-13	-4.25965e-10	-1.3552
75783457	chr5:75783457:T:C	2.60007e-19	-1.94901	-0.970181	3.6617e-14	-2.09048	-0.997633
75783474	chr5:75783474:T:G	1.1839e-18	-4.25965e-10	-1.40333	1.97967e-13	-4.25965e-10	-1.40053
75783663	chr5:75783663:T:C	1.20326e-18	-4.25965e-10	-1.38711	2.01433e-13	-4.25965e-10	-1.38317
75783734	chr5:75783734:A:G	1.27323e-18	-4.25965e-10	-1.33059	2.1354e-13	-4.25965e-10	-1.3248
75784179	chr5:75784179:A:G	1.28637e-18	-4.25965e-10	-1.32032	2.15831e-13	-4.25965e-10	-1.31413
75784340	chr5:75784340:C:T	3.55676e-18	-0.303299	-4.01506e-10	6.57227e-13	-0.200598	-4.01506e-10
75784691	chr5:75784691:A:G	1.19664e-18	-4.25965e-10	-1.39263	1.99714e-13	-4.25965e-10	-1.39174
75784702	chr5:75784702:G:A	3.94132e-19	-1.59063	-0.912585	5.83678e-14	-1.72445	-0.897417
75784884	chr5:75784884:C:T	5.71282e-19	-2.13202	-4.01506e-10	9.2926e-14	-2.15682	-4.01506e-10
75785095	chr5:75785095:G:T	2.78953e-19	-1.46518	-1.38368	4.15902e-14	-1.5752	-1.38557
75785137	chr5:75785137:T:C	1.58148e-19	-2.11267	-1.3037	2.6705e-14	-2.10441	-1.29937
75785306	chr5:75785306:C:T	1.20859e-18	-4.25965e-10	-1.38269	2.01487e-13	-4.25965e-10	-1.3829
75785349	chr5:75785349:T:C	1.16983e-18	-4.25965e-10	-1.41529	1.94877e-13	-4.25965e-10	-1.41626
75785354	chr5:75785354:G:T	1.79518e-18	-4.25965e-10	-0.987042	2.97182e-13	-4.25965e-10	-0.994284
75785501	chr5:75785501:G:C	1.12991e-18	-1.45001	-4.01506e-10	2.0405e-13	-1.37026	-4.01506e-10
75785515	chr5:75785515:C:T	1.71107e-19	-2.07703	-1.26058	2.89539e-14	-2.06775	-1.25517
75785717	chr5:75785717:AAAG:A	1.435e-17	-4.25965e-10	1.0916	2.47455e-12	-4.25965e-10	1.12519
75786042	chr5:75786042:CAT:C	3.58744e-19	-1.19436	-1.40293	5.2327e-14	-1.32609	-1.40502
75786100	chr5:75786100:T:A	1.20897e-18	-4.25965e-10	-1.38238	2.02245e-13	-4.25965e-10	-1.37915
75786187	chr5:75786187:T:C	1.68008e-18	-4.25965e-10	-1.05331	2.74133e-13	-4.25965e-10	-1.07501
75786453	chr5:75786453:T:C	1.77665e-18	-4.25965e-10	-0.997421	2.94917e-13	-4.25965e-10	-1.00193
75786969	chr5:75786969:G:C	1.78777e-18	-4.25965e-10	-0.991182	2.94839e-13	-4.25965e-10	-1.0022
75787040	chr5:75787040:A:T	6.75436e-19	-1.6313	-0.333241	9.76332e-14	-1.78833	-0.319081
75787117	chr5:75787117:G:A	1.30276e-18	-4.25965e-10	-1.30767	2.16278e-13	-4.25965e-10	-1.31206
75787338	chr5:75787338:T:C	3.69645e-19	-1.30927	-1.25809	5.34202e-14	-1.44105	-1.26939
75787538	chr5:75787538:T:C	3.19302e-19	-1.36489	-1.34887	4.85544e-14	-1.45397	-1.35197
75787649	chr5:75787649:C:A	1.26981e-18	-4.25965e-10	-1.33328	2.10474e-13	-4.25965e-10	-1.33927
75787728	chr5:75787728:A:T	3.12356e-19	-1.38344	-1.35232	4.75777e-14	-1.47092	-1.35535
75787770	chr5:75787770:G:A	2.65641e-19	-1.54712	-1.35063	4.06835e-14	-1.62416	-1.35864
75787937	chr5:75787937:G:T	1.26256e-18	-4.25965e-10	-1.33901	2.09e-13	-4.25965e-10	-1.34629
75788624	chr5:75788624:A:G	1.88132e-18	-4.25965e-10	-0.940172	3.13265e-13	-4.25965e-10	-0.941579
75788634	chr5:75788634:T:C	1.87846e-19	-2.0154	-1.22888	3.18246e-14	-2.00453	-1.22386
75788861	chr5:75788861:T:A	2.37199e-17	-4.25965e-10	1.59417	4.07063e-12	-4.25965e-10	1.62293
75788957	chr5:75788957:T:C	2.73234e-19	-1.45442	-1.41515	4.16312e-14	-1.54445	-1.41533
75788962	chr5:75788962:A:G	1.25471e-18	-4.25965e-10	-1.34524	2.07749e-13	-4.25965e-10	-1.3523
75788969	chr5:75788969:C:T	1.79262e-18	-4.25965e-10	-0.988472	2.99033e-13	-4.25965e-10	-0.988075
75788970	chr5:75788970:A:G	2.89848e-19	-2.02394	-0.78661	4.19616e-14	-2.12599	-0.825885
75789274	chr5:75789274:C:T	1.2599e-18	-4.25965e-10	-1.34112	2.11304e-13	-4.25965e-10	-1.33533
75789583	chr5:75789583:G:A	3.03772e-19	-1.42466	-1.33897	4.62404e-14	-1.50705	-1.34773
75789852	chr5:75789852:A:C	1.30842e-18	-4.25965e-10	-1.30333	2.19653e-13	-4.25965e-10	-1.29658
75790639	chr5:75790639:G:A	2.14994e-17	-4.25965e-10	1.49588	3.61652e-12	-4.25965e-10	1.50464
75790674	chr5:75790674:G:A	1.26898e-18	-4.25965e-10	-1.33394	2.10008e-13	-4.25965e-10	-1.34148
75790792	chr5:75790792:T:A	3.23146e-18	-4.25965e-10	-0.399215	5.18152e-13	-4.25965e-10	-0.43836
75790868	chr5:75790868:A:G	3.76961e-19	-1.30659	-1.24117	5.44914e-14	-1.43751	-1.25308
75791170	chr5:75791170:G:A	1.24133e-18	-4.25965e-10	-1.35597	2.0819e-13	-4.25965e-10	-1.35017
75791335	chr5:75791335:A:G	3.05511e-19	-1.39661	-1.36131	4.66383e-14	-1.48213	-1.36407
75791455	chr5:75791455:G:C	3.1545e-19	-1.37928	-1.34662	4.80753e-14	-1.46602	-1.34984
75791463	chr5:75791463:A:T	3.17525e-19	-1.37577	-1.34357	4.83879e-14	-1.46256	-1.34682
75791506	chr5:75791506:T:C	1.91679e-18	-4.25965e-10	-0.921496	3.20542e-13	-4.25965e-10	-0.918615
75791510	chr5:75791510:G:C	1.36555e-18	-4.25965e-10	-1.26059	2.26585e-13	-4.25965e-10	-1.26551
75791733	chr5:75791733:A:G	3.7339e-19	-1.30749	-1.24979	5.40558e-14	-1.43717	-1.26145
75791784	chr5:75791784:C:T	1.48453e-18	-4.25965e-10	-1.17705	2.43942e-13	-4.25965e-10	-1.1917
75792628	chr5:75792628:C:T	2.72572e-19	-1.45861	-1.41339	3.94625e-14	-1.59958	-1.4137
75792809	chr5:75792809:C:T	1.17394e-18	-4.25965e-10	-1.41179	1.96086e-13	-4.25965e-10	-1.41007
75792938	chr5:75792938:A:G	2.72882e-19	-1.45394	-1.41693	4.15535e-14	-1.54466	-1.41699
75792940	chr5:75792940:A:G	2.38324e-19	-2.03692	-0.969356	3.48048e-14	-2.14595	-0.992919
75792946	chr5:75792946:T:G	1.59756e-18	-4.25965e-10	-1.10367	2.63981e-13	-4.25965e-10	-1.11275
75792957	chr5:75792957:T:C	3.24128e-19	-1.36259	-1.33617	4.93299e-14	-1.45064	-1.33945
75793025	chr5:75793025:C:T	1.17022e-18	-4.25965e-10	-1.41496	1.95354e-13	-4.25965e-10	-1.41382
75793490	chr5:75793490:T:G	1.18743e-18	-4.25965e-10	-1.40036	1.98842e-13	-4.25965e-10	-1.39612
75793504	chr5:75793504:A:G	1.26019e-18	-4.25965e-10	-1.34088	2.08623e-13	-4.25965e-10	-1.3481
75793779	chr5:75793779:T:C	1.98238e-18	-4.25965e-10	-0.887848	3.29293e-13	-4.25965e-10	-0.891679
75793889	chr5:75793889:G:T	3.25609e-19	-1.34562	-1.34858	4.66932e-14	-1.49248	-1.35255
75793939	chr5:75793939:A:G	1.71973e-18	-4.25965e-10	-1.02998	2.83747e-13	-4.25965e-10	-1.04055
75794064	chr5:75794064:T:C	1.91916e-18	-4.25965e-10	-0.92026	3.20929e-13	-4.25965e-10	-0.917407
75794182	chr5:75794182:G:T	1.36611e-18	-4.25965e-10	-1.26018	2.26677e-13	-4.25965e-10	-1.2651
75794294	chr5:75794294:T:G	1.86764e-18	-4.25965e-10	-0.947473	3.18174e-13	-4.25965e-10	-0.926028
75794382	chr5:75794382:T:C	4.11243e-18	-4.25965e-10	-0.158135	6.66675e-13	-4.25965e-10	-0.186325
75794416	chr5:75794416:G:T	1.4286e-18	-4.25965e-10	-1.21546	2.34958e-13	-4.25965e-10	-1.22922
75794662	chr5:75794662:A:T	1.6871e-18	-4.25965e-10	-1.04914	2.75477e-13	-4.25965e-10	-1.07012
75794821	chr5:75794821:A:T	1.70648e-18	-4.25965e-10	-1.03772	2.85898e-13	-4.25965e-10	-1.03299
75794876	chr5:75794876:T:C	1.26595e-18	-4.25965e-10	-1.33633	2.11864e-13	-4.25965e-10	-1.33268
75795046	chr5:75795046:T:G	1.10173e-18	-1.37287	-0.102395	2.4365e-13	-1.09311	-0.0997852
75795050	chr5:75795050:T:A	1.23346e-18	-4.25965e-10	-1.36233	2.04755e-13	-4.25965e-10	-1.36681
75795102	chr5:75795102:C:G	1.45242e-18	-4.25965e-10	-1.19892	2.38712e-13	-4.25965e-10	-1.21337
75795109	chr5:75795109:T:G	1.79848e-19	-2.05431	-1.23348	3.04379e-14	-2.04433	-1.22861
75795241	chr5:75795241:T:C	3.8796e-19	-1.28687	-1.23213	5.60738e-14	-1.41833	-1.24363
75795288	chr5:75795288:A:G	3.64664e-19	-1.32686	-1.25407	5.28332e-14	-1.45586	-1.26563
75795404	chr5:75795404:T:C	4.39226e-19	-1.74864	-0.646253	6.34463e-14	-1.89803	-0.640399
75795405	chr5:75795405:G:A	1.27279e-18	-4.25965e-10	-1.33094	2.10585e-13	-4.25965e-10	-1.33874
75795488	chr5:75795488:A:C	3.75299e-19	-1.31215	-1.24003	5.42669e-14	-1.44265	-1.25206
75795568	chr5:75795568:C:A	3.78495e-19	-1.28978	-1.25392	5.46457e-14	-1.42225	-1.26551
75795723	chr5:75795723:T:C	3.23072e-18	-4.25965e-10	-0.399443	5.38365e-13	-4.25965e-10	-0.400091
75795802	chr5:75795802:G:T	1.2636e-18	-4.25965e-10	-1.33818	2.11875e-13	-4.25965e-10	-1.33263
75795807	chr5:75795807:G:A	1.66771e-18	-4.25965e-10	-1.0607	2.72193e-13	-4.25965e-10	-1.08212
75796186	chr5:75796186:G:A	1.95291e-18	-4.25965e-10	-0.90283	3.24303e-13	-4.25965e-10	-0.906949
75796244	chr5:75796244:A:T	1.22418e-18	-4.25965e-10	-1.36988	2.03275e-13	-4.25965e-10	-1.37407
75796313	chr5:75796313:G:A	6.00714e-19	-2.04166	-0.0401261	1.14021e-13	-1.92822	-0.0240202
75796378	chr5:75796378:G:A	1.19809e-18	-4.25965e-10	-1.39142	1.99303e-13	-4.25965e-10	-1.3938
75796423	chr5:75796423:T:C	1.2999e-18	-4.25965e-10	-1.30986	2.15028e-13	-4.25965e-10	-1.31786
75796461	chr5:75796461:T:C	2.73031e-18	-4.25965e-10	-0.567734	4.64593e-13	-4.25965e-10	-0.547465
75796463	chr5:75796463:G:T	2.61456e-18	-4.25965e-10	-0.611051	4.44984e-13	-4.25965e-10	-0.59059
75796520	chr5:75796520:T:C	1.6989e-18	-4.25965e-10	-1.04217	2.7739e-13	-4.25965e-10	-1.0632
75796527	chr5:75796527:C:A	5.95664e-19	-1.6955	-0.394722	8.33611e-14	-1.86689	-0.398554
75796542	chr5:75796542:C:T	3.66164e-19	-1.33443	-1.24239	5.31115e-14	-1.46189	-1.25434
75796718	chr5:75796718:A:C	1.29839e-18	-4.25965e-10	-1.31102	2.14799e-13	-4.25965e-10	-1.31893
75796839	chr5:75796839:T:C	1.71496e-18	-4.25965e-10	-1.03276	2.79993e-13	-4.25965e-10	-1.05386
75797010	chr5:75797010:C:T	1.95193e-19	-2.06916	-1.13676	3.00669e-14	-2.14991	-1.13529
75797059	chr5:75797059:T:C	3.87802e-19	-1.27652	-1.24289	5.59616e-14	-1.40926	-1.2547
75797099	chr5:75797099:ATG:A	1.20607e-18	-4.25965e-10	-1.38478	2.00576e-13	-4.25965e-10	-1.38743
75797394	chr5:75797394:A:C	1.25952e-18	-4.25965e-10	-1.34142	2.08013e-13	-4.25965e-10	-1.35103
75797967	chr5:75797967:C:A	2.83361e-19	-1.49736	-1.33582	4.33018e-14	-1.5758	-1.34464
75798015	chr5:75798015:G:A	1.37722e-18	-4.25965e-10	-1.25208	2.28537e-13	-4.25965e-10	-1.25693
75798328	chr5:75798328:C:T	1.2748e-18	-4.25965e-10	-1.32936	2.11292e-13	-4.25965e-10	-1.33539
75798417	chr5:75798417:A:C	3.75058e-19	-1.23764	-1.31519	5.26243e-14	-1.40676	-1.31869
75798616	chr5:75798616:G:A	1.19586e-18	-4.25965e-10	-1.39329	1.98972e-13	-4.25965e-10	-1.39546
75798661	chr5:75798661:T:G	5.90752e-19	-1.6623	-0.436212	8.20379e-14	-1.83917	-0.442274
75798717	chr5:75798717:A:G	5.53189e-19	-1.69194	-0.472262	7.72587e-14	-1.86326	-0.478212
75798729	chr5:75798729:A:C	1.5587e-18	-4.25965e-10	-1.1283	2.56249e-13	-4.25965e-10	-1.14248
75798737	chr5:75798737:A:C	1.464e-18	-4.25965e-10	-1.19098	2.42699e-13	-4.25965e-10	-1.19681
75798827	chr5:75798827:C:T	1.2211e-18	-4.25965e-10	-1.37239	2.03536e-13	-4.25965e-10	-1.37278
75798914	chr5:75798914:T:C	1.19767e-18	-4.25965e-10	-1.39177	1.99049e-13	-4.25965e-10	-1.39508
75799025	chr5:75799025:A:G	2.3188e-19	-1.95042	-1.08327	3.29743e-14	-2.08954	-1.10336
75799159	chr5:75799159:G:T	3.82897e-19	-1.28788	-1.24426	5.53196e-14	-1.41941	-1.25609
75799371	chr5:75799371:G:T	1.95373e-18	-4.25965e-10	-0.902407	3.37047e-13	-4.25965e-10	-0.868406
75799399	chr5:75799399:C:G	1.69569e-18	-4.25965e-10	-1.04406	2.76833e-13	-4.25965e-10	-1.06521
75799599	chr5:75799599:G:A	1.31283e-18	-4.25965e-10	-1.29996	2.20423e-13	-4.25965e-10	-1.29308
75799872	chr5:75799872:C:T	1.55892e-18	-4.25965e-10	-1.12815	2.5626e-13	-4.25965e-10	-1.14243
75799982	chr5:75799982:C:T	1.28167e-18	-4.25965e-10	-1.32399	2.15057e-13	-4.25965e-10	-1.31773
75800087	chr5:75800087:C:T	3.81106e-19	-1.28986	-1.24696	5.50795e-14	-1.42144	-1.25841
75800141	chr5:75800141:T:C	5.3715e-19	-1.71775	-0.47588	7.525e-14	-1.88552	-0.482297
75800378	chr5:75800378:A:G	1.2232e-18	-4.25965e-10	-1.37068	2.02053e-13	-4.25965e-10	-1.3801
75800402	chr5:75800402:G:A	1.81275e-19	-2.04173	-1.23815	3.06628e-14	-2.03217	-1.23341
75800462	chr5:75800462:A:G	1.45716e-18	-4.25965e-10	-1.19566	2.39472e-13	-4.25965e-10	-1.21019
75800539	chr5:75800539:T:A	2.85228e-19	-1.41086	-1.41575	4.10459e-14	-1.55803	-1.4159
75800543	chr5:75800543:C:T	1.33628e-18	-4.25965e-10	-1.28226	2.21781e-13	-4.25965e-10	-1.28694
75800657	chr5:75800657:G:T	1.6989e-18	-4.25965e-10	-1.04217	2.7739e-13	-4.25965e-10	-1.0632
75800734	chr5:75800734:G:T	3.8193e-19	-1.30034	-1.23432	5.52163e-14	-1.43118	-1.24619
75800744	chr5:75800744:A:G	2.81407e-19	-1.42672	-1.41338	4.05587e-14	-1.57223	-1.41365
75800794	chr5:75800794:C:T	1.6989e-18	-4.25965e-10	-1.04217	2.7739e-13	-4.25965e-10	-1.0632
75800868	chr5:75800868:A:T	3.37013e-19	-1.74515	-0.914627	4.87317e-14	-1.8937	-0.908603
75801164	chr5:75801164:A:G	1.19059e-18	-4.25965e-10	-1.3977	1.97365e-13	-4.25965e-10	-1.40357
75801300	chr5:75801300:T:A	5.75458e-19	-1.70297	-0.421769	8.02751e-14	-1.87346	-0.429708
75801509	chr5:75801509:C:T	1.46168e-18	-4.25965e-10	-1.19256	2.40194e-13	-4.25965e-10	-1.20718
75801515	chr5:75801515:C:T	1.27841e-18	-4.25965e-10	-1.32653	2.11819e-13	-4.25965e-10	-1.3329
75801560	chr5:75801560:C:T	2.55722e-19	-1.95464	-0.981176	3.63161e-14	-2.09161	-1.00476
75801700	chr5:75801700:C:T	3.69464e-19	-1.31496	-1.25289	5.35008e-14	-1.44478	-1.26415
75801790	chr5:75801790:A:G	1.19888e-18	-4.25965e-10	-1.39076	1.99245e-13	-4.25965e-10	-1.39409
75802037	chr5:75802037:AT:A	5.50729e-19	-2.16866	-4.01506e-10	9.49744e-14	-2.13502	-4.01506e-10
75802243	chr5:75802243:C:T	3.26389e-19	-1.32723	-1.36458	4.96608e-14	-1.41619	-1.36722
75802251	chr5:75802251:T:C	3.89379e-19	-1.25326	-1.26208	5.62086e-14	-1.38632	-1.27324
75802296	chr5:75802296:T:G	2.92189e-19	-1.38639	-1.41611	4.19858e-14	-1.53504	-1.41626
75802328	chr5:75802328:G:A	2.96902e-19	-1.37156	-1.41494	4.25892e-14	-1.52187	-1.41516
75802331	chr5:75802331:C:T	1.306e-18	-4.25965e-10	-1.30518	2.15842e-13	-4.25965e-10	-1.31408
75802460	chr5:75802460:C:T	1.80142e-18	-4.25965e-10	-0.98357	2.96866e-13	-4.25965e-10	-0.995348
75802546	chr5:75802546:G:A	3.4788e-19	-1.72787	-0.900174	5.01609e-14	-1.8791	-0.894291
75802548	chr5:75802548:A:G	1.69086e-18	-4.25965e-10	-1.04691	2.76127e-13	-4.25965e-10	-1.06777
75802561	chr5:75802561:G:A	3.94267e-19	-1.24993	-1.25294	5.68563e-14	-1.38375	-1.26435
75802703	chr5:75802703:C:A	6.09393e-19	-2.06744	-4.01506e-10	1.01818e-13	-2.06544	-4.01506e-10
75802930	chr5:75802930:GAA:G	1.26518e-18	-4.25965e-10	-1.33693	2.09396e-13	-4.25965e-10	-1.3444
75802951	chr5:75802951:C:T	3.22583e-19	-1.32758	-1.37597	4.90021e-14	-1.41764	-1.37912
75803051	chr5:75803051:T:C	2.91509e-19	-1.39009	-1.41474	4.18855e-14	-1.53873	-1.41496
75803212	chr5:75803212:T:C	3.88166e-19	-1.26539	-1.25308	5.60661e-14	-1.39757	-1.26453
75803227	chr5:75803227:C:T	1.75771e-18	-4.25965e-10	-1.00813	2.86619e-13	-4.25965e-10	-1.03047
75803390	chr5:75803390:C:T	3.97852e-19	-1.23168	-1.26215	5.7312e-14	-1.3669	-1.27321
75803698	chr5:75803698:A:G	3.93066e-19	-1.25446	-1.25147	5.66827e-14	-1.3882	-1.26296
75803721	chr5:75803721:G:C	1.37609e-18	-4.25965e-10	-1.25291	2.28349e-13	-4.25965e-10	-1.25775
75803785	chr5:75803785:A:G	1.69243e-19	-2.08552	-1.26305	2.89706e-14	-2.06358	-1.25877
75803809	chr5:75803809:G:T	6.35448e-19	-2.00817	-0.0174017	1.21621e-13	-1.88629	-0.00142946
75803989	chr5:75803989:T:C	3.83344e-19	-1.27752	-1.25345	5.53846e-14	-1.40951	-1.26482
75804031	chr5:75804031:T:G	1.24087e-18	-4.25965e-10	-1.35634	2.05904e-13	-4.25965e-10	-1.36122
75804091	chr5:75804091:T:C	1.67896e-18	-4.25965e-10	-1.05397	2.7274e-13	-4.25965e-10	-1.08011
75804240	chr5:75804240:G:A	7.40574e-19	-1.35166	-0.52082	1.63138e-13	-1.07717	-0.516863
75804316	chr5:75804316:T:C	1.59493e-18	-4.25965e-10	-1.10532	2.59597e-13	-4.25965e-10	-1.1295
75804524	chr5:75804524:A:G	1.28398e-18	-4.25965e-10	-1.32218	2.12209e-13	-4.25965e-10	-1.33105
75804612	chr5:75804612:A:G	3.08322e-19	-1.33267	-1.41609	4.45549e-14	-1.47666	-1.41524
75804621	chr5:75804621:A:C	1.33045e-18	-4.25965e-10	-1.28663	2.23422e-13	-4.25965e-10	-1.27957
75804655	chr5:75804655:A:C	1.3567e-18	-4.25965e-10	-1.26709	2.2352e-13	-4.25965e-10	-1.27913
75804854	chr5:75804854:T:C	3.09489e-19	-1.33082	-1.41416	4.42708e-14	-1.48545	-1.41285
75804925	chr5:75804925:T:A	1.42018e-18	-4.25965e-10	-1.22136	2.33612e-13	-4.25965e-10	-1.23497
75805091	chr5:75805091:T:C	2.91345e-19	-1.38826	-1.41714	4.20743e-14	-1.53207	-1.41712
75805111	chr5:75805111:C:T	1.94536e-18	-4.25965e-10	-0.9067	3.33598e-13	-4.25965e-10	-0.87869
75805515	chr5:75805515:T:C	3.73487e-19	-1.17427	-1.38275	4.88273e-14	-1.41654	-1.3838
75805516	chr5:75805516:C:T	3.74154e-19	-1.1659	-1.38934	4.88506e-14	-1.4096	-1.39026
75805561	chr5:75805561:G:A	1.27927e-18	-4.25965e-10	-1.32585	2.11882e-13	-4.25965e-10	-1.3326
75805584	chr5:75805584:T:C	3.72031e-19	-1.15573	-1.40519	4.93254e-14	-1.38326	-1.40693
75805966	chr5:75805966:G:C	1.26734e-18	-4.25965e-10	-1.33523	2.09344e-13	-4.25965e-10	-1.34465
75806025	chr5:75806025:A:G	1.33015e-18	-4.25965e-10	-1.28686	2.23248e-13	-4.25965e-10	-1.28034
75806094	chr5:75806094:G:A	1.25221e-18	-4.25965e-10	-1.34724	2.07444e-13	-4.25965e-10	-1.35377
75806205	chr5:75806205:T:C	1.27258e-18	-4.25965e-10	-1.3311	2.10668e-13	-4.25965e-10	-1.33835
75806212	chr5:75806212:C:T	4.01411e-19	-1.0789	-1.40601	5.52344e-14	-1.27064	-1.4064
75806275	chr5:75806275:A:G	9.32244e-19	-1.31421	-0.328101	1.15422e-13	-1.59757	-0.342459
75806444	chr5:75806444:T:C	8.73102e-19	-1.29312	-0.414733	1.07607e-13	-1.5812	-0.428949
75806472	chr5:75806472:A:G	3.55371e-18	-4.25965e-10	-0.304157	5.76574e-13	-4.25965e-10	-0.331525
75806606	chr5:75806606:C:T	4.64751e-19	-1.07951	-1.25889	5.76388e-14	-1.36739	-1.26704
75806710	chr5:75806710:C:T	1.19822e-18	-4.25965e-10	-1.39131	1.98857e-13	-4.25965e-10	-1.39604
75806738	chr5:75806738:A:G	4.02014e-19	-1.07397	-1.40945	5.29023e-14	-1.30918	-1.411
75806760	chr5:75806760:G:A	1.41907e-18	-4.25965e-10	-1.22214	2.32865e-13	-4.25965e-10	-1.23817
75806791	chr5:75806791:G:A	1.63547e-18	-4.25965e-10	-1.08022	2.65576e-13	-4.25965e-10	-1.10673
75806830	chr5:75806830:A:G	3.67692e-19	-1.16672	-1.40594	5.09596e-14	-1.35129	-1.40631
75806918	chr5:75806918:A:G	6.88875e-18	-4.25965e-10	0.357742	1.17551e-12	-4.25965e-10	0.380833
75807202	chr5:75807202:T:C	8.00715e-19	-1.32164	-0.472757	9.92685e-14	-1.60498	-0.485818
75807214	chr5:75807214:T:C	3.28768e-19	-1.34015	-1.3444	4.18444e-14	-1.60302	-1.35165
75807328	chr5:75807328:C:T	1.32166e-18	-4.25965e-10	-1.29326	2.21774e-13	-4.25965e-10	-1.28697
75807356	chr5:75807356:G:A	2.10459e-18	-4.25965e-10	-0.828028	3.63232e-13	-4.25965e-10	-0.793586
75807525	chr5:75807525:A:C	8.00283e-19	-0.396013	-1.39892	1.04097e-13	-0.644293	-1.39902
75807781	chr5:75807781:G:A	1.20045e-18	-4.25965e-10	-1.38945	1.99697e-13	-4.25965e-10	-1.39183
75807984	chr5:75807984:A:G	8.44838e-19	-1.33092	-0.409841	1.04972e-13	-1.61153	-0.423411
75807999	chr5:75807999:G:C	1.26034e-18	-4.25965e-10	-1.34077	2.08274e-13	-4.25965e-10	-1.34977
75808011	chr5:75808011:G:T	3.84768e-19	-1.11777	-1.40949	5.08094e-14	-1.34955	-1.41099
75808276	chr5:75808276:G:A	4.87307e-19	-1.43926	-0.851754	6.37911e-14	-1.68273	-0.850285
75808366	chr5:75808366:G:T	1.21761e-18	-4.25965e-10	-1.37526	2.01981e-13	-4.25965e-10	-1.38045
75808423	chr5:75808423:G:A	4.05122e-18	-4.25965e-10	-0.17313	6.93984e-13	-4.25965e-10	-0.146179
75808445	chr5:75808445:A:C	1.36487e-18	-4.25965e-10	-1.26109	2.23102e-13	-4.25965e-10	-1.281
75808637	chr5:75808637:T:C	1.38528e-18	-4.25965e-10	-1.24624	2.27611e-13	-4.25965e-10	-1.26099
75808787	chr5:75808787:T:C	1.24908e-18	-4.25965e-10	-1.34974	2.05857e-13	-4.25965e-10	-1.36145
75808877	chr5:75808877:G:A	1.28053e-18	-4.25965e-10	-1.32487	2.11933e-13	-4.25965e-10	-1.33236
75808940	chr5:75808940:G:A	1.16772e-18	-4.25965e-10	-1.4171	1.94737e-13	-4.25965e-10	-1.41698
75808942	chr5:75808942:C:T	8.43943e-18	-4.25965e-10	0.560767	1.4506e-12	-4.25965e-10	0.591107
75809112	chr5:75809112:A:G	1.25805e-18	-4.25965e-10	-1.34259	2.08782e-13	-4.25965e-10	-1.34734
75809181	chr5:75809181:C:T	1.42568e-18	-4.25965e-10	-1.2175	2.33816e-13	-4.25965e-10	-1.23409
75809725	chr5:75809725:T:C	7.96298e-18	-4.25965e-10	0.502656	1.3662e-12	-4.25965e-10	0.531163
75809835	chr5:75809835:C:T	5.44834e-18	-4.25965e-10	0.123163	9.11741e-13	-4.25965e-10	0.126728
75809839	chr5:75809839:G:A	1.81612e-17	-4.25965e-10	1.32714	2.81979e-12	-4.25965e-10	1.25579
75809878	chr5:75809878:C:T	5.53503e-19	-2.16364	-4.01506e-10	9.55776e-14	-2.12869	-4.01506e-10
75809935	chr5:75809935:G:A	1.18597e-18	-4.25965e-10	-1.40158	1.97767e-13	-4.25965e-10	-1.40154
75810007	chr5:75810007:A:G	3.72041e-19	-1.15534	-1.40556	4.92998e-14	-1.38325	-1.40745
75810064	chr5:75810064:C:T	6.86866e-19	-1.94776	-4.01506e-10	1.10523e-13	-1.9834	-4.01506e-10
75810072	chr5:75810072:T:C	7.81796e-19	-1.3959	-0.422413	9.81578e-14	-1.66627	-0.435785
75810084	chr5:75810084:A:C	1.26243e-18	-4.25965e-10	-1.33911	2.08596e-13	-4.25965e-10	-1.34823
75810119	chr5:75810119:T:C	1.43777e-18	-4.25965e-10	-1.20905	2.35836e-13	-4.25965e-10	-1.22549
75810188	chr5:75810188:A:C	2.72404e-19	-1.46389	-1.40873	3.62563e-14	-1.6882	-1.40982
75810213	chr5:75810213:A:G	1.56915e-18	-4.25965e-10	-1.12161	2.59496e-13	-4.25965e-10	-1.12989
75810313	chr5:75810313:G:A	1.2336e-18	-4.25965e-10	-1.36221	2.04838e-13	-4.25965e-10	-1.36641
75810561	chr5:75810561:G:A	3.40966e-19	-1.71782	-0.930304	4.39025e-14	-1.94812	-0.958539
75810802	chr5:75810802:G:A	1.22946e-18	-4.25965e-10	-1.36557	2.04173e-13	-4.25965e-10	-1.36966
75811010	chr5:75811010:A:G	5.55157e-19	-2.16065	-4.01506e-10	9.28635e-14	-2.1575	-4.01506e-10
75811380	chr5:75811380:A:G	1.22981e-18	-4.25965e-10	-1.36529	2.04226e-13	-4.25965e-10	-1.3694
75811406	chr5:75811406:C:T	1.20159e-18	-4.25965e-10	-1.3885	1.99686e-13	-4.25965e-10	-1.39188
75811576	chr5:75811576:T:C	1.41919e-18	-4.25965e-10	-1.22206	2.3291e-13	-4.25965e-10	-1.23798
75811621	chr5:75811621:T:G	7.07036e-18	-4.25965e-10	0.383764	1.20873e-12	-4.25965e-10	0.408698
75811630	chr5:75811630:T:C	1.21083e-18	-4.25965e-10	-1.38084	2.01217e-13	-4.25965e-10	-1.38424
75811948	chr5:75811948:T:C	1.31875e-18	-4.25965e-10	-1.29546	2.21332e-13	-4.25965e-10	-1.28897
75811969	chr5:75811969:G:C	1.19484e-18	-4.25965e-10	-1.39414	1.98374e-13	-4.25965e-10	-1.39847
75812015	chr5:75812015:G:T	1.19394e-18	-4.25965e-10	-1.39489	1.98236e-13	-4.25965e-10	-1.39917
75812086	chr5:75812086:C:T	8.50783e-18	-4.25965e-10	0.568839	1.46062e-12	-4.25965e-10	0.597989
75812340	chr5:75812340:T:C	1.2227e-18	-4.25965e-10	-1.37109	2.03098e-13	-4.25965e-10	-1.37494
75812479	chr5:75812479:A:G	1.22258e-18	-4.25965e-10	-1.37118	2.03078e-13	-4.25965e-10	-1.37504
75812484	chr5:75812484:T:C	8.275e-18	-4.25965e-10	0.541091	1.42036e-12	-4.25965e-10	0.570037
75812570	chr5:75812570:C:T	1.21581e-18	-4.25965e-10	-1.37674	2.02012e-13	-4.25965e-10	-1.3803
75812639	chr5:75812639:G:A	2.22096e-19	-2.03702	-1.03978	3.78072e-14	-2.02536	-1.03077
75812647	chr5:75812647:A:G	1.22497e-18	-4.25965e-10	-1.36923	2.03463e-13	-4.25965e-10	-1.37315
75812742	chr5:75812742:T:A	1.41681e-18	-4.25965e-10	-1.22374	2.32538e-13	-4.25965e-10	-1.23957
75812789	chr5:75812789:G:C	1.35462e-18	-4.25965e-10	-1.26863	2.23225e-13	-4.25965e-10	-1.28045
75812820	chr5:75812820:G:T	1.19257e-18	-4.25965e-10	-1.39604	1.98844e-13	-4.25965e-10	-1.39611
75812909	chr5:75812909:C:T	4.85268e-19	-0.974335	-1.32087	6.76884e-14	-1.14843	-1.32529
75812947	chr5:75812947:T:C	1.24716e-18	-4.25965e-10	-1.35128	2.06275e-13	-4.25965e-10	-1.35942
75813113	chr5:75813113:C:A	3.71076e-19	-1.1605	-1.40299	4.92103e-14	-1.38747	-1.40505
75813150	chr5:75813150:C:T	1.78696e-18	-4.25965e-10	-0.991633	2.95489e-13	-4.25965e-10	-0.999997
75813242	chr5:75813242:C:T	1.23232e-18	-4.25965e-10	-1.36325	2.04658e-13	-4.25965e-10	-1.36729
75813361	chr5:75813361:C:T	1.26798e-18	-4.25965e-10	-1.33472	2.10385e-13	-4.25965e-10	-1.33969
75813490	chr5:75813490:C:T	4.44701e-19	-1.17376	-1.20875	6.27133e-14	-1.33208	-1.21798
75813599	chr5:75813599:T:C	1.22823e-18	-4.25965e-10	-1.36658	2.03979e-13	-4.25965e-10	-1.37061
75813837	chr5:75813837:C:G	1.18651e-18	-4.25965e-10	-1.40113	1.96959e-13	-4.25965e-10	-1.40563
75813924	chr5:75813924:T:A	3.54183e-19	-1.20882	-1.40127	4.72017e-14	-1.43078	-1.40342
75813955	chr5:75813955:G:A	1.43013e-18	-4.25965e-10	-1.21438	2.34695e-13	-4.25965e-10	-1.23034
75814191	chr5:75814191:C:G	1.22496e-18	-4.25965e-10	-1.36924	2.03464e-13	-4.25965e-10	-1.37314
75814347	chr5:75814347:G:A	1.18362e-18	-4.25965e-10	-1.40357	1.96555e-13	-4.25965e-10	-1.40769
75814567	chr5:75814567:T:A	1.22505e-18	-4.25965e-10	-1.36916	2.0348e-13	-4.25965e-10	-1.37306
75814677	chr5:75814677:TGCAACCCAAAGGGCCG:T	4.74238e-19	-1.09646	-1.22174	6.64914e-14	-1.26099	-1.23057
75814712	chr5:75814712:C:T	3.51993e-19	-1.20539	-1.4109	4.89657e-14	-1.38626	-1.41124
75814787	chr5:75814787:G:A	2.62533e-18	-4.25965e-10	-0.60694	4.46747e-13	-4.25965e-10	-0.586636
75814866	chr5:75814866:G:A	1.6246e-18	-4.25965e-10	-1.08689	2.75261e-13	-4.25965e-10	-1.07091
75815358	chr5:75815358:C:T	3.51366e-19	-1.20145	-1.41662	4.47909e-14	-1.46981	-1.41681
75815444	chr5:75815444:A:T	1.16857e-18	-4.25965e-10	-1.41637	1.95004e-13	-4.25965e-10	-1.41561
75815540	chr5:75815540:A:G	1.2196e-18	-4.25965e-10	-1.37363	2.02621e-13	-4.25965e-10	-1.37729
75815572	chr5:75815572:T:C	7.269e-19	-1.45582	-0.435292	9.23992e-14	-1.714	-0.448514
75815768	chr5:75815768:C:G	1.22669e-18	-4.25965e-10	-1.36783	2.03719e-13	-4.25965e-10	-1.37188
75816053	chr5:75816053:C:G	1.27105e-18	-4.25965e-10	-1.33231	2.14186e-13	-4.25965e-10	-1.32178
75816138	chr5:75816138:C:T	1.34117e-18	-4.25965e-10	-1.27861	2.22589e-13	-4.25965e-10	-1.2833
75816140	chr5:75816140:T:C	6.73153e-19	-1.10872	-0.859212	8.62793e-14	-1.38455	-0.846488
75816256	chr5:75816256:T:C	1.2258e-18	-4.25965e-10	-1.36855	2.03591e-13	-4.25965e-10	-1.37252
75816545	chr5:75816545:C:T	1.27592e-18	-4.25965e-10	-1.32848	2.15045e-13	-4.25965e-10	-1.31778
75816609	chr5:75816609:C:T	1.24928e-18	-4.25965e-10	-1.34958	2.06575e-13	-4.25965e-10	-1.35796
75816630	chr5:75816630:C:T	2.08442e-18	-4.25965e-10	-0.837657	3.59583e-13	-4.25965e-10	-0.803683
75816787	chr5:75816787:A:C	5.33163e-18	-4.25965e-10	0.101509	8.62972e-13	-4.25965e-10	0.0717539
75816843	chr5:75816843:C:T	6.91147e-19	-1.94155	-4.01506e-10	1.11057e-13	-1.97859	-4.01506e-10
75816893	chr5:75816893:A:G	1.22606e-18	-4.25965e-10	-1.36835	2.03276e-13	-4.25965e-10	-1.37406
75816970	chr5:75816970:A:G	1.26143e-18	-4.25965e-10	-1.33991	2.12456e-13	-4.25965e-10	-1.32989
75817256	chr5:75817256:T:A	1.5476e-18	-4.25965e-10	-1.13544	2.53646e-13	-4.25965e-10	-1.15269
75817572	chr5:75817572:G:A	1.16771e-18	-4.25965e-10	-1.41711	1.94709e-13	-4.25965e-10	-1.41712
75817611	chr5:75817611:G:A	1.16767e-18	-4.25965e-10	-1.41714	1.94743e-13	-4.25965e-10	-1.41695
75817651	chr5:75817651:C:T	3.66636e-19	-1.17306	-1.40247	4.87209e-14	-1.39799	-1.40453
75817661	chr5:75817661:A:C	1.22699e-18	-4.25965e-10	-1.36758	2.03792e-13	-4.25965e-10	-1.37153
75817772	chr5:75817772:C:T	1.52415e-18	-4.25965e-10	-1.15071	2.50943e-13	-4.25965e-10	-1.1634
75817854	chr5:75817854:G:T	3.58796e-19	-1.1828	-1.41435	4.97982e-14	-1.36609	-1.41455
75818069	chr5:75818069:A:G	6.84625e-19	-1.4304	-0.520629	8.67744e-14	-1.69343	-0.531888
75818137	chr5:75818137:C:T	1.34899e-18	-4.25965e-10	-1.27279	2.26569e-13	-4.25965e-10	-1.26558
75818244	chr5:75818244:G:A	1.21283e-18	-4.25965e-10	-1.37919	2.01672e-13	-4.25965e-10	-1.38198
75818263	chr5:75818263:C:T	3.95169e-19	-1.13214	-1.36845	5.19882e-14	-1.36633	-1.37128
75818302	chr5:75818302:C:T	1.64734e-18	-1.07298	-4.01506e-10	2.63408e-13	-1.11492	-4.01506e-10
75818340	chr5:75818340:C:T	1.20649e-18	-4.25965e-10	-1.38443	2.00834e-13	-4.25965e-10	-1.38615
75818407	chr5:75818407:G:T	2.17885e-19	-1.68064	-1.4153	2.98454e-14	-1.87677	-1.41583
75818484	chr5:75818484:G:A	1.24723e-18	-4.25965e-10	-1.35122	2.06259e-13	-4.25965e-10	-1.3595
75818552	chr5:75818552:A:C	1.38819e-18	-4.25965e-10	-1.24415	2.281e-13	-4.25965e-10	-1.25885
75818775	chr5:75818775:T:C	1.31606e-16	-4.25965e-10	3.30766	2.25708e-11	-4.25965e-10	3.33579
75818812	chr5:75818812:T:C	1.31297e-18	-4.25965e-10	-1.29986	2.21731e-13	-4.25965e-10	-1.28716
75818939	chr5:75818939:G:T	2.21414e-19	-1.67439	-1.40548	3.02551e-14	-1.87218	-1.40678
75819009	chr5:75819009:T:C	1.2298e-18	-4.25965e-10	-1.36529	2.04077e-13	-4.25965e-10	-1.37013
75819175	chr5:75819175:A:G	5.75424e-18	-4.25965e-10	0.177789	9.27391e-13	-4.25965e-10	0.143747
75819310	chr5:75819310:C:T	5.24194e-19	-2.21804	-4.01506e-10	8.70364e-14	-2.2223	-4.01506e-10
75819552	chr5:75819552:T:A	1.17217e-18	-4.25965e-10	-1.41329	1.95072e-13	-4.25965e-10	-1.41526
75819667	chr5:75819667:G:A	3.8813e-18	-4.25965e-10	-0.215977	6.29062e-13	-4.25965e-10	-0.244397
75819736	chr5:75819736:A:G	1.19323e-18	-4.25965e-10	-1.39549	1.98604e-13	-4.25965e-10	-1.39731
75819884	chr5:75819884:A:G	1.5583e-18	-4.25965e-10	-1.12855	2.57637e-13	-4.25965e-10	-1.13708
75819976	chr5:75819976:C:T	1.2694e-18	-4.25965e-10	-1.3336	2.1039e-13	-4.25965e-10	-1.33966
75820103	chr5:75820103:A:G	1.21264e-18	-4.25965e-10	-1.37935	2.01638e-13	-4.25965e-10	-1.38215
75820138	chr5:75820138:C:T	1.31309e-18	-4.25965e-10	-1.29977	2.20384e-13	-4.25965e-10	-1.29326
75820287	chr5:75820287:C:A	2.06647e-18	-4.25965e-10	-0.846307	3.36591e-13	-4.25965e-10	-0.86976
75820291	chr5:75820291:C:G	1.3389e-18	-4.25965e-10	-1.2803	2.24831e-13	-4.25965e-10	-1.27328
75820374	chr5:75820374:A:G	1.21171e-18	-4.25965e-10	-1.38012	2.01484e-13	-4.25965e-10	-1.38292
75820413	chr5:75820413:T:A	1.33451e-18	-4.25965e-10	-1.28359	2.24046e-13	-4.25965e-10	-1.27678
75820515	chr5:75820515:C:T	1.20966e-18	-4.25965e-10	-1.38181	2.01157e-13	-4.25965e-10	-1.38454
75820552	chr5:75820552:T:G	2.76056e-18	-4.25965e-10	-0.556715	4.78382e-13	-4.25965e-10	-0.518218
75821604	chr5:75821604:T:G	1.60996e-18	-4.25965e-10	-1.09594	2.64146e-13	-4.25965e-10	-1.11213
75821759	chr5:75821759:A:C	2.65309e-19	-1.48845	-1.41056	3.61248e-14	-1.68982	-1.41183
75821802	chr5:75821802:G:A	1.95791e-19	-1.79283	-1.41003	2.74156e-14	-1.96659	-1.41093
75821816	chr5:75821816:G:T	3.38027e-19	-1.80254	-0.854234	4.70391e-14	-1.98528	-0.85237
75821851	chr5:75821851:A:C	1.20778e-18	-4.25965e-10	-1.38336	2.00843e-13	-4.25965e-10	-1.3861
75822231	chr5:75822231:A:G	1.20419e-18	-4.25965e-10	-1.38634	2.00272e-13	-4.25965e-10	-1.38895
75822372	chr5:75822372:C:T	1.41641e-19	-2.12437	-1.40223	2.68135e-14	-1.99857	-1.40115
75822450	chr5:75822450:G:A	2.00485e-18	-0.876579	-4.01506e-10	3.16309e-13	-0.93191	-4.01506e-10
75822524	chr5:75822524:C:T	3.23164e-19	-1.46649	-1.23525	4.59992e-14	-1.61588	-1.24412
75822651	chr5:75822651:A:G	2.01938e-19	-1.76323	-1.40872	2.80743e-14	-1.94401	-1.40976
75822703	chr5:75822703:C:T	2.62089e-19	-1.50157	-1.40965	3.5758e-14	-1.70085	-1.411
75823060	chr5:75823060:G:C	2.5833e-19	-1.51848	-1.40719	3.52916e-14	-1.71628	-1.40871
75823542	chr5:75823542:A:G	1.82438e-18	-4.25965e-10	-0.970908	3.0724e-13	-4.25965e-10	-0.960997
75823746	chr5:75823746:C:T	2.44256e-19	-1.58176	-1.39993	3.37362e-14	-1.7682	-1.40186
75823803	chr5:75823803:T:C	1.25949e-18	-4.25965e-10	-1.34144	2.08687e-13	-4.25965e-10	-1.34779
75824022	chr5:75824022:C:T	1.16994e-18	-4.25965e-10	-1.4152	1.95322e-13	-4.25965e-10	-1.41398
75824331	chr5:75824331:A:G	2.31373e-19	-1.62504	-1.41083	3.2042e-14	-1.80956	-1.41202
75824332	chr5:75824332:C:T	1.2324e-18	-4.25965e-10	-1.36318	2.04864e-13	-4.25965e-10	-1.36628
75824564	chr5:75824564:G:A	1.28267e-18	-4.25965e-10	-1.32321	2.11703e-13	-4.25965e-10	-1.33345
75824637	chr5:75824637:A:G	1.87086e-18	-4.25965e-10	-0.945748	3.09175e-13	-4.25965e-10	-0.954722
75824664	chr5:75824664:A:G	1.33336e-19	-2.20242	-1.38461	2.21745e-14	-2.20746	-1.38222
75824856	chr5:75824856:C:G	1.71937e-19	-1.92066	-1.41211	2.47902e-14	-2.06797	-1.4102
75824890	chr5:75824890:C:T	1.20938e-18	-4.25965e-10	-1.38204	2.01099e-13	-4.25965e-10	-1.38483
75825119	chr5:75825119:CTG:C	8.74066e-18	-4.25965e-10	0.595838	1.49029e-12	-4.25965e-10	0.618098
75825435	chr5:75825435:T:C	1.6312e-18	-4.25965e-10	-1.08283	2.75936e-13	-4.25965e-10	-1.06846
75825594	chr5:75825594:A:G	1.17447e-18	-4.25965e-10	-1.41133	1.95863e-13	-4.25965e-10	-1.41121
75825636	chr5:75825636:G:A	1.1691e-18	-4.25965e-10	-1.41591	1.95166e-13	-4.25965e-10	-1.41478
75825889	chr5:75825889:A:T	2.55352e-19	-2.00514	-0.932122	3.71806e-14	-2.13282	-0.940021
75826139	chr5:75826139:T:C	1.65854e-19	-1.95166	-1.41714	2.42696e-14	-2.08227	-1.41713
75826147	chr5:75826147:C:T	2.21257e-18	-4.25965e-10	-0.777995	3.75047e-13	-4.25965e-10	-0.761577
75826538	chr5:75826538:T:C	2.10345e-19	-1.72432	-1.40684	2.97572e-14	-1.88745	-1.40811
75826666	chr5:75826666:G:A	2.67207e-19	-1.53848	-1.3534	3.84304e-14	-1.68263	-1.35715
75826990	chr5:75826990:C:T	2.20999e-19	-1.66909	-1.41265	3.05169e-14	-1.85673	-1.41362
75827239	chr5:75827239:A:G	2.10142e-19	-1.71915	-1.41297	2.92641e-14	-1.8984	-1.41387
75827331	chr5:75827331:G:A	2.33253e-18	-4.25965e-10	-0.725197	3.95669e-13	-4.25965e-10	-0.708049
75827496	chr5:75827496:A:G	1.82396e-18	-4.25965e-10	-0.971139	3.02938e-13	-4.25965e-10	-0.975101
75827825	chr5:75827825:A:T	9.53341e-19	-0.857571	-0.762359	1.22248e-13	-1.12671	-0.755862
75827875	chr5:75827875:C:G	1.17674e-18	-4.25965e-10	-1.4094	1.96875e-13	-4.25965e-10	-1.40606
75828075	chr5:75828075:T:C	1.25563e-18	-4.25965e-10	-1.34451	2.10267e-13	-4.25965e-10	-1.34025
75828098	chr5:75828098:C:A	1.18627e-18	-4.25965e-10	-1.40133	1.97465e-13	-4.25965e-10	-1.40306
75828582	chr5:75828582:C:T	1.19926e-18	-4.25965e-10	-1.39044	1.99717e-13	-4.25965e-10	-1.39173
75828586	chr5:75828586:T:C	2.26779e-18	-4.25965e-10	-0.753344	3.71314e-13	-4.25965e-10	-0.77158
75828679	chr5:75828679:C:T	2.54902e-18	-4.25965e-10	-0.636438	4.16234e-13	-4.25965e-10	-0.657379
75828719	chr5:75828719:A:G	2.60076e-18	-4.25965e-10	-0.616343	4.25886e-13	-4.25965e-10	-0.634456
75828743	chr5:75828743:A:G	2.38886e-18	-4.25965e-10	-0.701332	3.91328e-13	-4.25965e-10	-0.719082
75828814	chr5:75828814:A:G	6.42931e-19	-0.8021	-1.21177	7.64065e-14	-1.12615	-1.22641
75828914	chr5:75828914:G:C	2.59318e-18	-4.25965e-10	-0.619264	4.23702e-13	-4.25965e-10	-0.639598
75829020	chr5:75829020:T:C	4.89687e-19	-0.882583	-1.40355	6.0458e-14	-1.18736	-1.39932
75829100	chr5:75829100:T:C	4.06915e-19	-1.10854	-1.36276	5.1667e-14	-1.37375	-1.37006
75829198	chr5:75829198:G:C	2.71212e-18	-4.25965e-10	-0.574417	4.42885e-13	-4.25965e-10	-0.595318
75829300	chr5:75829300:C:G	2.90877e-18	-0.504417	-4.01506e-10	4.7849e-13	-0.517993	-4.01506e-10
75829441	chr5:75829441:G:A	1.96966e-18	-4.25965e-10	-0.894285	3.33354e-13	-4.25965e-10	-0.879423
75829948	chr5:75829948:A:G	1.54831e-19	-2.07431	-1.36326	2.29331e-14	-2.19031	-1.36574
75830387	chr5:75830387:C:G	5.71412e-19	-0.81198	-1.31981	8.43339e-14	-0.932186	-1.32166
75830400	chr5:75830400:T:C	2.09037e-18	-4.25965e-10	-0.834805	3.60533e-13	-4.25965e-10	-0.801043
75830493	chr5:75830493:C:T	2.39107e-18	-4.25965e-10	-0.700408	3.90485e-13	-4.25965e-10	-0.721239
75830583	chr5:75830583:C:G	2.36434e-18	-4.25965e-10	-0.71165	3.87572e-13	-4.25965e-10	-0.728726
75830818	chr5:75830818:C:T	1.19887e-18	-4.25965e-10	-1.39077	1.99634e-13	-4.25965e-10	-1.39214
75831197	chr5:75831197:C:G	1.18829e-18	-4.25965e-10	-1.39963	1.97974e-13	-4.25965e-10	-1.40049
75831480	chr5:75831480:T:A	1.97601e-18	-4.25965e-10	-0.891067	3.34409e-13	-4.25965e-10	-0.876263
75831817	chr5:75831817:C:T	2.04305e-18	-4.25965e-10	-0.857703	3.52133e-13	-4.25965e-10	-0.824619
75831896	chr5:75831896:A:T	1.85245e-18	-4.25965e-10	-0.955637	3.00687e-13	-4.25965e-10	-0.982558
75831951	chr5:75831951:G:A	2.73396e-19	-1.92757	-0.941412	4.04534e-14	-2.04427	-0.94421
75832064	chr5:75832064:G:A	8.17382e-18	0.528788	-4.01506e-10	1.24857e-12	0.441127	-4.01506e-10
75832072	chr5:75832072:A:G	6.40249e-19	-1.83217	-0.185877	8.40299e-14	-2.06535	-0.192104
75832189	chr5:75832189:C:T	2.02179e-18	-4.25965e-10	-0.868162	3.37574e-13	-4.25965e-10	-0.866844
75832347	chr5:75832347:G:T	6.26339e-19	-0.695592	-1.34442	9.23422e-14	-0.817091	-1.34603
75832358	chr5:75832358:G:C	2.3427e-19	-1.95199	-1.07144	3.26834e-14	-2.13257	-1.06919
75832405	chr5:75832405:A:G	2.44704e-18	-0.539241	-0.138028	3.28497e-13	-0.747209	-0.146893
75832523	chr5:75832523:T:G	3.40717e-19	-1.56316	-1.08569	4.11001e-14	-1.88818	-1.08444
75832615	chr5:75832615:G:T	1.18012e-18	-4.25965e-10	-1.40653	1.96635e-13	-4.25965e-10	-1.40728
75832621	chr5:75832621:C:T	2.48114e-18	-0.613576	-0.0498523	3.36367e-13	-0.813282	-0.0571448
75832707	chr5:75832707:A:T	1.17704e-18	-4.25965e-10	-1.40915	1.96916e-13	-4.25965e-10	-1.40585
75832784	chr5:75832784:G:A	2.47399e-18	-0.584402	-0.0819121	3.3413e-13	-0.787876	-0.0892225
75832805	chr5:75832805:T:C	1.18043e-18	-4.25965e-10	-1.40627	1.96888e-13	-4.25965e-10	-1.40599
75832902	chr5:75832902:G:A	2.12622e-18	-4.25965e-10	-0.817805	3.50136e-13	-4.25965e-10	-0.830306
75833021	chr5:75833021:G:T	2.83978e-18	-4.25965e-10	-0.528423	4.64335e-13	-4.25965e-10	-0.548021
75833068	chr5:75833068:A:G	5.93314e-19	-1.03642	-1.05776	8.81249e-14	-1.15728	-1.0526
75833122	chr5:75833122:G:A	3.32083e-19	-2.2221	-0.452422	5.57096e-14	-2.22004	-0.448435
75833194	chr5:75833194:A:G	2.73669e-18	-0.530236	-0.0351628	3.68684e-13	-0.736249	-0.0424401
75833372	chr5:75833372:GACC:G	2.3847e-18	-0.636252	-0.066823	3.23555e-13	-0.834928	-0.0743312
75833510	chr5:75833510:A:G	2.27525e-18	-0.607927	-0.142131	3.11639e-13	-0.801951	-0.14483
75833528	chr5:75833528:G:C	2.53793e-18	-0.54209	-0.0987088	3.42054e-13	-0.747366	-0.106294
75833601	chr5:75833601:CTA:C	5.6215e-19	-1.09025	-1.05789	8.39285e-14	-1.20609	-1.05257
75833815	chr5:75833815:G:A	1.80095e-18	-4.25965e-10	-0.983835	3.00827e-13	-4.25965e-10	-0.982094
75833911	chr5:75833911:G:T	1.71674e-18	-4.25965e-10	-1.03172	2.83297e-13	-4.25965e-10	-1.04213
75834052	chr5:75834052:A:G	2.32483e-19	-1.87979	-1.1513	3.19638e-14	-2.07755	-1.14648
75834161	chr5:75834161:G:A	2.74999e-18	0.274877	-0.835426	2.68533e-13	-0.248748	-0.846906
75834170	chr5:75834170:A:G	3.19356e-18	-4.25965e-10	-0.411011	5.45026e-13	-4.25965e-10	-0.387794
75834223	chr5:75834223:G:A	2.51908e-18	-0.590398	-0.0578568	3.41142e-13	-0.791444	-0.0648833
75834699	chr5:75834699:T:C	5.78978e-19	-1.04371	-1.07493	8.63272e-14	-1.16069	-1.06979
75834707	chr5:75834707:CTTAAAA:C	1.31131e-18	-4.25965e-10	-1.30112	2.18419e-13	-4.25965e-10	-1.30221
75835543	chr5:75835543:G:A	1.26603e-18	-4.25965e-10	-1.33626	2.10128e-13	-4.25965e-10	-1.34091
75835593	chr5:75835593:T:C	5.4829e-19	-2.06621	-0.106891	9.64449e-14	-2.05278	-0.0668803
75836225	chr5:75836225:A:G	5.68178e-19	-1.06398	-1.07349	8.48034e-14	-1.17962	-1.06867
75836237	chr5:75836237:T:C	1.26043e-18	-0.190037	-1.15066	1.36333e-13	-0.61936	-1.15417
75836275	chr5:75836275:A:G	1.805e-18	-4.25965e-10	-0.981587	3.05177e-13	-4.25965e-10	-0.967736
75836345	chr5:75836345:A:G	2.66769e-18	-4.25965e-10	-0.590935	4.36484e-13	-4.25965e-10	-0.609876
75836721	chr5:75836721:T:G	5.30748e-19	-0.899793	-1.30582	5.77209e-14	-1.31831	-1.3147
75836729	chr5:75836729:G:A	1.28656e-18	-4.25965e-10	-1.32018	2.12591e-13	-4.25965e-10	-1.32926
75836761	chr5:75836761:G:A	1.24753e-18	-4.25965e-10	-1.35099	2.07952e-13	-4.25965e-10	-1.35132
75836904	chr5:75836904:C:A	4.00098e-18	-4.25965e-10	-0.185609	6.70707e-13	-4.25965e-10	-0.180296
75837080	chr5:75837080:T:G	1.93571e-18	-4.25965e-10	-0.911675	3.25104e-13	-4.25965e-10	-0.904484
75837188	chr5:75837188:C:T	1.1796e-18	-0.553641	-0.853334	1.61764e-13	-0.737042	-0.865446
75837274	chr5:75837274:A:T	8.83051e-19	-0.944712	-0.751808	1.31105e-13	-1.07378	-0.738849
75837528	chr5:75837528:T:C	2.40819e-18	-4.25965e-10	-0.693271	3.94492e-13	-4.25965e-10	-0.711029
75837555	chr5:75837555:C:T	2.13038e-18	-4.25965e-10	-0.815848	3.49668e-13	-4.25965e-10	-0.831642
75837775	chr5:75837775:G:A	5.75313e-19	-1.03593	-1.08906	8.55621e-14	-1.15522	-1.08416
75838061	chr5:75838061:G:A	5.70945e-19	-1.04341	-1.0892	8.4644e-14	-1.16665	-1.08352
75838868	chr5:75838868:A:T	2.59285e-19	-1.91191	-1.01007	3.52749e-14	-2.11573	-1.00973
75839093	chr5:75839093:T:C	2.02705e-18	-4.25965e-10	-0.865568	3.34968e-13	-4.25965e-10	-0.874593
75839097	chr5:75839097:A:G	1.62878e-18	-4.25965e-10	-1.08432	2.72951e-13	-4.25965e-10	-1.07934
75839331	chr5:75839331:G:A	6.11982e-19	-0.999714	-1.06349	9.04959e-14	-1.12342	-1.0599
75839417	chr5:75839417:T:C	1.2738e-18	-4.25965e-10	-1.33014	2.11946e-13	-4.25965e-10	-1.3323
75839554	chr5:75839554:G:A	1.17549e-18	-4.25965e-10	-1.41046	1.96015e-13	-4.25965e-10	-1.41044
75839722	chr5:75839722:C:CT	1.67463e-18	0.0704372	-1.12699	1.62749e-13	-0.463804	-1.13262
75839972	chr5:75839972:A:T	1.63564e-18	-0.577193	-0.502923	2.22142e-13	-0.780255	-0.505055
75839977	chr5:75839977:A:T	6.8152e-19	-0.696613	-1.25896	7.18205e-14	-1.14684	-1.26762
75839982	chr5:75839982:T:A	6.48046e-19	-2.00594	-4.01506e-10	9.01112e-14	-2.18758	-4.01506e-10
75840250	chr5:75840250:T:C	1.89945e-18	-0.681203	-0.249379	2.56764e-13	-0.881546	-0.258923
75840272	chr5:75840272:G:C	2.7641e-18	-4.25965e-10	-0.555434	4.47577e-13	-4.25965e-10	-0.58478
75840368	chr5:75840368:A:G	3.39457e-18	-4.25965e-10	-0.34997	5.54017e-13	-4.25965e-10	-0.371433
75840426	chr5:75840426:A:G	1.53577e-18	0.0557271	-1.19884	1.49642e-13	-0.476841	-1.20354
75840443	chr5:75840443:C:T	1.40175e-18	-4.25965e-10	-1.23442	2.33362e-13	-4.25965e-10	-1.23604
75840611	chr5:75840611:C:G	2.96996e-19	-1.76945	-1.01673	3.89232e-14	-2.01136	-1.01568
75840680	chr5:75840680:T:G	1.48814e-18	0.0135855	-1.18821	1.45754e-13	-0.513585	-1.19312
75840799	chr5:75840799:C:T	1.28699e-19	-2.20593	-1.4165	2.14263e-14	-2.20701	-1.417
75840805	chr5:75840805:C:T	1.86398e-18	-4.25965e-10	-0.949432	3.04769e-13	-4.25965e-10	-0.969072
75840808	chr5:75840808:C:T	1.77007e-18	-4.25965e-10	-1.00113	2.95436e-13	-4.25965e-10	-1.00017
75841117	chr5:75841117:T:C	5.38834e-19	-1.08851	-1.10199	8.00973e-14	-1.20665	-1.09873
75841639	chr5:75841639:T:C	1.86154e-18	-4.25965e-10	-0.950746	3.08289e-13	-4.25965e-10	-0.95759
75841716	chr5:75841716:C:T	1.27502e-18	-4.25965e-10	-1.32919	2.12161e-13	-4.25965e-10	-1.33128
75841717	chr5:75841717:G:A	2.14212e-18	-4.25965e-10	-0.810354	3.49359e-13	-4.25965e-10	-0.832528
75841848	chr5:75841848:T:C	3.10195e-19	-1.83652	-0.906183	4.09958e-14	-2.07005	-0.905105
75841858	chr5:75841858:T:A	1.85398e-18	-4.25965e-10	-0.954811	3.07018e-13	-4.25965e-10	-0.961721
75841992	chr5:75841992:G:T	2.3249e-18	-4.25965e-10	-0.728472	3.90724e-13	-4.25965e-10	-0.720627
75842168	chr5:75842168:A:G	2.15501e-18	-4.25965e-10	-0.804351	3.55801e-13	-4.25965e-10	-0.814258
75842412	chr5:75842412:A:G	2.33608e-18	-4.25965e-10	-0.723674	3.85185e-13	-4.25965e-10	-0.734905
75842661	chr5:75842661:A:G	1.72895e-18	-0.686253	-0.338382	2.35105e-13	-0.885676	-0.342918
75842792	chr5:75842792:T:C	1.25882e-18	-4.25965e-10	-1.34198	2.09544e-13	-4.25965e-10	-1.3437
75843182	chr5:75843182:C:T	1.25632e-18	-4.25965e-10	-1.34396	2.08543e-13	-4.25965e-10	-1.34848
75843213	chr5:75843213:C:G	1.25933e-18	-4.25965e-10	-1.34157	2.09628e-13	-4.25965e-10	-1.34329
75843410	chr5:75843410:C:T	5.19176e-19	-1.10564	-1.12202	7.72157e-14	-1.22285	-1.11918
75843432	chr5:75843432:G:A	2.14903e-18	-4.25965e-10	-0.807134	3.54574e-13	-4.25965e-10	-0.81771
75843549	chr5:75843549:A:T	1.68746e-18	-0.595199	-0.453726	2.27347e-13	-0.802497	-0.459654
75843584	chr5:75843584:G:T	1.98172e-18	-4.25965e-10	-0.888183	3.42132e-13	-4.25965e-10	-0.853431
75843774	chr5:75843774:G:A	1.17545e-18	-4.25965e-10	-1.4105	1.96008e-13	-4.25965e-10	-1.41047
75843874	chr5:75843874:C:T	1.40124e-18	-4.25965e-10	-1.23479	2.34474e-13	-4.25965e-10	-1.23129
75844021	chr5:75844021:A:G	1.27078e-18	-4.25965e-10	-1.33252	2.10866e-13	-4.25965e-10	-1.3374
75844174	chr5:75844174:G:A	1.70557e-18	0.228809	-1.26706	1.63544e-13	-0.320985	-1.27056
75844302	chr5:75844302:C:T	5.48699e-19	-1.05768	-1.11467	8.15206e-14	-1.17656	-1.11121
75844306	chr5:75844306:C:T	1.28048e-18	-4.25965e-10	-1.32492	2.12432e-13	-4.25965e-10	-1.33
75844700	chr5:75844700:C:T	3.04527e-19	-1.8759	-0.885243	4.14282e-14	-2.08067	-0.883991
75844905	chr5:75844905:A:G	1.4516e-18	0.0469703	-1.24645	1.52968e-13	-0.410138	-1.24826
75844910	chr5:75844910:C:T	4.55116e-18	-4.25965e-10	-0.0567668	7.81709e-13	-4.25965e-10	-0.0271456
75845320	chr5:75845320:A:G	1.16819e-18	-4.25965e-10	-1.4167	1.94834e-13	-4.25965e-10	-1.41648
75845364	chr5:75845364:A:T	4.54554e-18	-4.25965e-10	-0.0580026	7.80757e-13	-4.25965e-10	-0.028364
75845596	chr5:75845596:T:A	5.89411e-19	-1.05273	-1.04805	8.73242e-14	-1.17303	-1.04597
75845862	chr5:75845862:A:G	1.66497e-18	-4.25965e-10	-1.06234	2.781e-13	-4.25965e-10	-1.06065
75846019	chr5:75846019:T:G	1.17934e-18	-4.25965e-10	-1.4072	1.96114e-13	-4.25965e-10	-1.40993
75846148	chr5:75846148:G:A	1.29178e-18	-4.25965e-10	-1.31613	2.14893e-13	-4.25965e-10	-1.31849
75846367	chr5:75846367:A:G	6.26677e-19	-2.03947	-4.01506e-10	1.17493e-13	-1.92225	-4.01506e-10
75846778	chr5:75846778:C:T	3.75286e-19	-2.2093	-0.342917	6.23046e-14	-2.21995	-0.336638
75846962	chr5:75846962:T:C	5.89407e-19	-2.10079	-4.01506e-10	9.93662e-14	-2.08982	-4.01506e-10
75847164	chr5:75847164:C:T	1.19883e-18	-4.25965e-10	-1.3908	1.99369e-13	-4.25965e-10	-1.39347
75847183	chr5:75847183:C:A	1.54717e-18	-4.25965e-10	-1.13572	2.54103e-13	-4.25965e-10	-1.15089
75847527	chr5:75847527:C:T	2.42323e-18	-4.25965e-10	-0.687048	3.99483e-13	-4.25965e-10	-0.698457
75847799	chr5:75847799:A:C	1.12887e-17	1.38505	-0.5334	1.31254e-12	1.0202	-0.529112
75847888	chr5:75847888:A:G	1.38027e-18	-1.21757	-0.0323019	2.60945e-13	-1.10396	-0.0203605
75848031	chr5:75848031:T:C	1.82869e-19	-2.22198	-1.04915	2.98455e-14	-2.22089	-1.07171
75848389	chr5:75848389:A:C	2.30806e-18	-4.25965e-10	-0.735741	3.87887e-13	-4.25965e-10	-0.727914
75848456	chr5:75848456:G:A	1.32063e-18	-4.25965e-10	-1.29404	2.18107e-13	-4.25965e-10	-1.30364
75848688	chr5:75848688:T:C	2.34764e-18	-4.25965e-10	-0.718737	3.87391e-13	-4.25965e-10	-0.729194
75848700	chr5:75848700:G:T	8.98122e-19	-1.68373	0.00413216	1.6663e-13	-1.5848	0.0119477
75848744	chr5:75848744:G:A	1.16781e-18	-4.25965e-10	-1.41702	1.94711e-13	-4.25965e-10	-1.41711
75849285	chr5:75849285:A:C	1.34197e-18	-1.18164	-0.0963673	2.53982e-13	-1.06613	-0.0852333
75849299	chr5:75849299:G:A	2.29057e-18	-4.25965e-10	-0.743346	3.7792e-13	-4.25965e-10	-0.753945
75849692	chr5:75849692:A:G	1.21931e-18	-4.25965e-10	-1.37387	2.03255e-13	-4.25965e-10	-1.37417
75849766	chr5:75849766:G:T	1.25725e-18	-4.25965e-10	-1.34322	2.08723e-13	-4.25965e-10	-1.34762
75850164	chr5:75850164:A:C	1.31279e-18	-4.25965e-10	-1.29999	2.17613e-13	-4.25965e-10	-1.30591
75850222	chr5:75850222:C:A	1.31011e-18	-4.25965e-10	-1.30204	2.16614e-13	-4.25965e-10	-1.31051
75850274	chr5:75850274:G:A	1.66698e-18	-4.25965e-10	-1.06114	2.85012e-13	-4.25965e-10	-1.0361
75850303	chr5:75850303:C:T	1.5027e-18	-4.25965e-10	-1.16488	2.48317e-13	-4.25965e-10	-1.17392
75850353	chr5:75850353:T:G	3.34433e-18	-4.25965e-10	-0.364883	5.82764e-13	-4.25965e-10	-0.320846
75850557	chr5:75850557:G:A	1.94528e-18	-4.25965e-10	-0.906744	3.28804e-13	-4.25965e-10	-0.893167
75850790	chr5:75850790:T:C	1.40469e-18	-4.25965e-10	-1.23233	2.31675e-13	-4.25965e-10	-1.24329
75850805	chr5:75850805:A:G	1.28653e-18	-4.25965e-10	-1.3202	2.15627e-13	-4.25965e-10	-1.31508
75850910	chr5:75850910:C:T	1.16837e-18	-4.25965e-10	-1.41654	1.94841e-13	-4.25965e-10	-1.41644
75850916	chr5:75850916:T:C	2.46108e-19	-1.57776	-1.39637	3.39307e-14	-1.76521	-1.3991
75851168	chr5:75851168:A:G	3.66995e-18	-4.25965e-10	-0.27197	6.0696e-13	-4.25965e-10	-0.280165
75851338	chr5:75851338:TAC:T	4.31606e-18	-4.25965e-10	-0.109806	6.95725e-13	-4.25965e-10	-0.143674
75851421	chr5:75851421:G:A	1.18477e-18	-4.25965e-10	-1.4026	1.98045e-13	-4.25965e-10	-1.40013
75851485	chr5:75851485:A:G	1.20438e-18	-4.25965e-10	-1.38619	2.0129e-13	-4.25965e-10	-1.38388
75851591	chr5:75851591:TC:T	1.40276e-18	-4.25965e-10	-1.23371	2.34636e-13	-4.25965e-10	-1.23059
75851663	chr5:75851663:C:T	1.35975e-18	-4.25965e-10	-1.26485	2.27813e-13	-4.25965e-10	-1.2601
75851775	chr5:75851775:C:T	1.54334e-18	-4.25965e-10	-1.1382	2.55511e-13	-4.25965e-10	-1.14536
75852030	chr5:75852030:G:C	1.5609e-19	-2.01237	-1.4171	3.00531e-14	-1.86858	-1.41708
75852155	chr5:75852155:G:A	1.32343e-18	-4.25965e-10	-1.29192	2.20285e-13	-4.25965e-10	-1.29371
75852256	chr5:75852256:A:G	2.23414e-18	-4.25965e-10	-0.768294	3.69387e-13	-4.25965e-10	-0.776784
75852284	chr5:75852284:G:A	6.18895e-19	-2.05197	-4.01506e-10	9.87882e-14	-2.09565	-4.01506e-10
75852288	chr5:75852288:A:G	1.34236e-18	-4.25965e-10	-1.27772	2.2557e-13	-4.25965e-10	-1.27
75852437	chr5:75852437:G:A	1.36822e-18	-4.25965e-10	-1.25864	2.29832e-13	-4.25965e-10	-1.25128
75852661	chr5:75852661:T:TA	1.43001e-18	-4.25965e-10	-1.21447	2.40197e-13	-4.25965e-10	-1.20717
75852697	chr5:75852697:G:A	1.73931e-19	-1.90755	-1.41369	2.90818e-14	-1.90815	-1.41036
75852781	chr5:75852781:A:G	9.3328e-19	-0.230382	-1.41082	1.17456e-13	-0.510609	-1.41196
75853024	chr5:75853024:A:G	1.17507e-18	-4.25965e-10	-1.41082	1.95716e-13	-4.25965e-10	-1.41197
75853035	chr5:75853035:A:C	1.17168e-18	-4.25965e-10	-1.41371	1.95181e-13	-4.25965e-10	-1.4147
75853155	chr5:75853155:A:G	1.23346e-18	0.011871	-1.37419	1.58518e-13	-0.247405	-1.37535
75853196	chr5:75853196:G:A	1.28079e-18	-4.25965e-10	-1.32467	2.13522e-13	-4.25965e-10	-1.32489
75853835	chr5:75853835:T:C	4.18682e-18	-4.25965e-10	-0.140206	6.89586e-13	-4.25965e-10	-0.152536
75853853	chr5:75853853:T:A	1.27604e-18	-4.25965e-10	-1.32839	2.13008e-13	-4.25965e-10	-1.3273
75853901	chr5:75853901:C:T	2.486e-18	-4.25965e-10	-0.661474	4.1844e-13	-4.25965e-10	-0.652094
75853902	chr5:75853902:T:C	1.33172e-18	0.0846839	-1.37036	1.69171e-13	-0.186282	-1.37143
75853982	chr5:75853982:T:C	1.24131e-18	-4.25965e-10	-1.35598	2.07122e-13	-4.25965e-10	-1.35532
75854200	chr5:75854200:A:G	1.36691e-19	-2.22229	-1.33989	2.38306e-14	-2.1789	-1.33876
75854471	chr5:75854471:A:T	3.21814e-18	-4.25965e-10	-0.403345	5.51071e-13	-4.25965e-10	-0.376765
75854740	chr5:75854740:C:A	6.29586e-19	-0.675085	-1.35976	8.91622e-14	-0.842115	-1.35606
75854755	chr5:75854755:C:T	2.82116e-19	-2.22085	-0.61674	4.64188e-14	-2.21799	-0.632934
75855116	chr5:75855116:A:T	1.18108e-18	-4.25965e-10	-1.40572	1.9743e-13	-4.25965e-10	-1.40325
75855257	chr5:75855257:A:AT	1.33861e-18	-4.25965e-10	-1.28052	2.24273e-13	-4.25965e-10	-1.27576
75855389	chr5:75855389:T:C	2.4057e-18	-4.25965e-10	-0.694308	4.04922e-13	-4.25965e-10	-0.684934
75855953	chr5:75855953:C:T	3.56821e-17	2.0025	-4.01506e-10	6.61812e-12	2.10894	-4.01506e-10
75855990	chr5:75855990:A:G	1.39481e-18	-4.25965e-10	-1.23939	2.35214e-13	-4.25965e-10	-1.22813
75856402	chr5:75856402:A:G	3.62366e-18	-4.25965e-10	-0.284662	5.97728e-13	-4.25965e-10	-0.295492
75856464	chr5:75856464:G:C	1.42515e-19	-2.13362	-1.38684	2.61188e-14	-2.03986	-1.38611
75856680	chr5:75856680:A:G	2.39792e-18	-4.25965e-10	-0.697546	4.03916e-13	-4.25965e-10	-0.687421
75856808	chr5:75856808:C:T	5.67936e-19	-2.13789	-4.01506e-10	9.74056e-14	-2.10974	-4.01506e-10
75856921	chr5:75856921:T:C	3.14329e-19	-1.54598	-1.18348	4.64904e-14	-1.65503	-1.19435
75857116	chr5:75857116:C:A	1.16953e-18	-4.25965e-10	-1.41555	1.94962e-13	-4.25965e-10	-1.41582
75857143	chr5:75857143:G:C	4.25198e-18	-4.25965e-10	-0.124763	7.01138e-13	-4.25965e-10	-0.135923
75857294	chr5:75857294:G:A	1.44864e-18	-4.25965e-10	-1.20152	2.40791e-13	-4.25965e-10	-1.2047
75857483	chr5:75857483:C:G	1.17423e-18	-4.25965e-10	-1.41154	1.96147e-13	-4.25965e-10	-1.40977
75857492	chr5:75857492:T:G	1.36981e-18	-4.25965e-10	-1.25748	2.3009e-13	-4.25965e-10	-1.25016
75857562	chr5:75857562:C:T	1.25482e-18	-4.25965e-10	-1.34516	2.09817e-13	-4.25965e-10	-1.34239
75857673	chr5:75857673:C:T	1.17214e-18	-4.25965e-10	-1.41332	1.95731e-13	-4.25965e-10	-1.41189
75857803	chr5:75857803:A:G	1.36728e-18	-4.25965e-10	-1.25932	2.30421e-13	-4.25965e-10	-1.24872
75857882	chr5:75857882:G:T	3.21814e-18	-4.25965e-10	-0.403345	5.51071e-13	-4.25965e-10	-0.376765
75857977	chr5:75857977:A:T	1.17565e-18	-4.25965e-10	-1.41032	1.96413e-13	-4.25965e-10	-1.40841
75858105	chr5:75858105:TTGTC:T	1.20965e-18	-4.25965e-10	-1.38182	2.00562e-13	-4.25965e-10	-1.3875
75858113	chr5:75858113:T:C	2.95227e-19	-2.21403	-0.578127	4.8713e-14	-2.20814	-0.594537
75858305	chr5:75858305:A:G	5.24841e-19	-2.21681	-4.01506e-10	8.79361e-14	-2.21202	-4.01506e-10
75858389	chr5:75858389:A:T	3.60159e-18	-4.25965e-10	-0.290773	6.10079e-13	-4.25965e-10	-0.275039
75858574	chr5:75858574:T:G	3.24929e-18	-4.25965e-10	-0.393712	5.56119e-13	-4.25965e-10	-0.367645
75858692	chr5:75858692:A:T	2.33962e-19	-1.6189	-1.40585	4.05112e-14	-1.57672	-1.41033
75858731	chr5:75858731:C:T	1.01812e-18	-0.178281	-1.37591	1.31361e-13	-0.433856	-1.37682
75858915	chr5:75858915:T:A	1.37376e-18	-4.25965e-10	-1.25459	2.31553e-13	-4.25965e-10	-1.24382
75859314	chr5:75859314:G:A	2.84323e-19	-2.21902	-0.610772	4.68314e-14	-2.215	-0.627074
75859454	chr5:75859454:T:G	4.2122e-18	-4.25965e-10	-0.134163	6.92919e-13	-4.25965e-10	-0.147715
75859600	chr5:75859600:C:T	2.59069e-19	-1.52653	-1.39628	4.4875e-14	-1.48202	-1.40272
75859722	chr5:75859722:C:T	1.06885e-18	-0.134512	-1.37106	1.37416e-13	-0.393577	-1.37204
75859779	chr5:75859779:A:G	1.16782e-18	-4.25965e-10	-1.41701	1.94715e-13	-4.25965e-10	-1.41709
75859787	chr5:75859787:A:G	2.99108e-19	-2.21823	-0.560865	4.92635e-14	-2.21386	-0.577588
75859988	chr5:75859988:G:A	2.53796e-18	-4.25965e-10	-0.640789	4.10894e-13	-4.25965e-10	-0.670292
75859997	chr5:75859997:G:T	1.49403e-18	-4.25965e-10	-1.17067	2.50472e-13	-4.25965e-10	-1.16528
75860177	chr5:75860177:A:T	3.23832e-18	-4.25965e-10	-0.397093	5.54595e-13	-4.25965e-10	-0.37039
75860268	chr5:75860268:G:A	1.39533e-18	-4.25965e-10	-1.23902	2.34341e-13	-4.25965e-10	-1.23185
75860309	chr5:75860309:ACC:A	1.4822e-18	-4.25965e-10	-1.17862	2.46754e-13	-4.25965e-10	-1.18024
75860310	chr5:75860310:C:T	6.21024e-19	-0.913667	-1.13487	7.69152e-14	-1.20792	-1.138
75860475	chr5:75860475:G:A	4.27313e-18	-0.119802	-4.01506e-10	6.69117e-13	-0.182668	-4.01506e-10
75860544	chr5:75860544:G:A	1.26921e-18	-4.25965e-10	-1.33375	2.13088e-13	-4.25965e-10	-1.32692
75860935	chr5:75860935:T:C	2.68316e-19	-1.50478	-1.38296	4.64751e-14	-1.45846	-1.39125
75861213	chr5:75861213:T:C	7.80654e-18	-4.25965e-10	0.482814	1.25221e-12	-4.25965e-10	0.44404
75861258	chr5:75861258:A:G	1.11602e-18	-0.0847561	-1.37763	1.42792e-13	-0.348579	-1.37866
75861401	chr5:75861401:A:G	1.93157e-19	-2.16761	-1.04879	3.12181e-14	-2.19128	-1.05635
75861627	chr5:75861627:G:GAATACC	1.58738e-18	0.141235	-1.2513	1.7327e-13	-0.280914	-1.25286
75861670	chr5:75861670:A:G	1.17968e-18	-4.25965e-10	-1.4069	1.9714e-13	-4.25965e-10	-1.40471
75861762	chr5:75861762:C:T	1.17814e-18	-4.25965e-10	-1.40821	1.96855e-13	-4.25965e-10	-1.40616
75861950	chr5:75861950:G:A	2.37348e-19	-1.61313	-1.39725	4.10024e-14	-1.57158	-1.40341
75862181	chr5:75862181:T:C	2.3149e-18	-4.25965e-10	-0.73278	3.89092e-13	-4.25965e-10	-0.724811
75862296	chr5:75862296:G:T	1.17865e-18	-4.25965e-10	-1.40778	1.96944e-13	-4.25965e-10	-1.40571
75862302	chr5:75862302:A:G	1.21523e-18	-4.25965e-10	-1.37722	2.02834e-13	-4.25965e-10	-1.37624
75862482	chr5:75862482:G:T	3.64695e-18	-4.25965e-10	-0.278256	6.25038e-13	-4.25965e-10	-0.250816
75862603	chr5:75862603:G:A	2.93748e-18	-4.25965e-10	-0.494597	4.85475e-13	-4.25965e-10	-0.503501
75862669	chr5:75862669:G:A	1.47106e-18	-4.25965e-10	-1.18616	2.46413e-13	-4.25965e-10	-1.18162
75862912	chr5:75862912:C:G	4.98842e-19	-1.17833	-1.08929	9.55102e-14	-1.02221	-1.10718
75862945	chr5:75862945:G:A	1.54229e-18	-4.25965e-10	-1.13888	2.55974e-13	-4.25965e-10	-1.14355
75863061	chr5:75863061:T:C	3.50408e-19	-1.22288	-1.39792	6.88497e-14	-1.05605	-1.40066
75863122	chr5:75863122:T:C	2.99031e-18	-4.25965e-10	-0.47677	4.95288e-13	-4.25965e-10	-0.483488
75863222	chr5:75863222:A:G	6.39887e-19	-1.25992	-0.758696	1.18211e-13	-1.14379	-0.772359
75863449	chr5:75863449:A:C	2.52283e-18	-4.25965e-10	-0.646768	4.26779e-13	-4.25965e-10	-0.632362
75863593	chr5:75863593:A:G	5.30375e-19	-2.20632	-4.01506e-10	8.79009e-14	-2.21242	-4.01506e-10
75863677	chr5:75863677:C:G	2.51365e-18	-4.25965e-10	-0.650411	4.25087e-13	-4.25965e-10	-0.636335
75863741	chr5:75863741:G:A	1.56464e-19	-2.18225	-1.24482	2.76977e-14	-2.12584	-1.24144
75863950	chr5:75863950:G:A	1.16978e-18	-4.25965e-10	-1.41533	1.95438e-13	-4.25965e-10	-1.41339
75864094	chr5:75864094:A:G	1.41397e-19	-2.13446	-1.39388	2.55637e-14	-2.05161	-1.39585
75864191	chr5:75864191:C:T	4.40793e-18	-4.25965e-10	-0.0887419	7.29426e-13	-4.25965e-10	-0.0963695
75864196	chr5:75864196:C:A	1.83254e-19	-2.21963	-1.0494	3.07031e-14	-2.20036	-1.0639
75864363	chr5:75864363:A:G	1.21183e-18	-4.25965e-10	-1.38002	2.03273e-13	-4.25965e-10	-1.37408
75864396	chr5:75864396:C:T	1.16768e-18	-4.25965e-10	-1.41713	1.94733e-13	-4.25965e-10	-1.417
75864422	chr5:75864422:C:T	3.5565e-18	-4.25965e-10	-0.303372	6.02774e-13	-4.25965e-10	-0.287086
75864641	chr5:75864641:C:T	1.37019e-19	-2.17846	-1.38132	2.44994e-14	-2.10837	-1.38161
75864759	chr5:75864759:T:A	1.83241e-19	-2.18676	-1.08234	2.998e-14	-2.2091	-1.079
75864877	chr5:75864877:T:G	2.88014e-18	-4.25965e-10	-0.514311	4.77303e-13	-4.25965e-10	-0.520477
75864925	chr5:75864925:AGAC:A	1.4247e-19	-2.14644	-1.37433	2.55587e-14	-2.07443	-1.37322
75865384	chr5:75865384:C:T	2.42057e-18	-4.25965e-10	-0.688145	3.98932e-13	-4.25965e-10	-0.699837
75865466	chr5:75865466:A:G	1.9711e-19	-2.19219	-1.00395	3.37983e-14	-2.14801	-1.0202
75865490	chr5:75865490:C:T	7.94841e-19	-1.80176	-4.01506e-10	1.32789e-13	-1.79987	-4.01506e-10
75865550	chr5:75865550:G:A	1.33999e-18	-1.57385	0.294363	2.51811e-13	-1.42633	0.266383
75865565	chr5:75865565:T:G	3.21667e-18	-4.25965e-10	-0.403801	5.4935e-13	-4.25965e-10	-0.379892
75865578	chr5:75865578:G:A	1.49386e-19	-2.07883	-1.39454	2.7432e-14	-1.98336	-1.39356
75865602	chr5:75865602:G:A	1.16783e-18	-4.25965e-10	-1.417	1.94705e-13	-4.25965e-10	-1.41714
75865785	chr5:75865785:G:T	1.18583e-18	-4.25965e-10	-1.40171	1.98429e-13	-4.25965e-10	-1.3982
75865946	chr5:75865946:C:A	2.55537e-19	-1.55762	-1.37892	4.38707e-14	-1.51985	-1.38753
75866024	chr5:75866024:A:C	1.19117e-18	-4.25965e-10	-1.39721	1.99478e-13	-4.25965e-10	-1.39292
75866125	chr5:75866125:A:G	1.47589e-19	-2.11789	-1.36758	2.68411e-14	-2.02841	-1.37028
75866275	chr5:75866275:AT:A	2.06282e-18	0.541839	-1.38991	2.34614e-13	0.162862	-1.39355
75866433	chr5:75866433:G:T	1.46077e-19	-2.11887	-1.37689	2.65444e-14	-2.03021	-1.3796
75866439	chr5:75866439:A:G	1.43003e-19	-2.15112	-1.36591	2.59577e-14	-2.06585	-1.36631
75866464	chr5:75866464:A:G	1.68711e-19	-2.16763	-1.18408	2.98937e-14	-2.10356	-1.18742
75866496	chr5:75866496:A:G	1.65326e-19	-1.97216	-1.39982	2.58057e-14	-2.04151	-1.39652
75866551	chr5:75866551:G:T	3.64735e-18	-4.25965e-10	-0.278146	6.28295e-13	-4.25965e-10	-0.245618
75866761	chr5:75866761:TA:T	2.85148e-18	-4.25965e-10	-0.524311	4.84143e-13	-4.25965e-10	-0.506248
75866764	chr5:75866764:G:A	2.56005e-18	-4.25965e-10	-0.632121	4.30373e-13	-4.25965e-10	-0.623975
75866934	chr5:75866934:C:T	2.63229e-19	-1.55058	-1.3563	4.516e-14	-1.51051	-1.36791
75867041	chr5:75867041:C:T	3.48614e-19	-1.46111	-1.16483	6.27367e-14	-1.37239	-1.17729
75867137	chr5:75867137:C:T	1.51175e-19	-2.08427	-1.37719	2.77975e-14	-1.9837	-1.37999
75867196	chr5:75867196:T:C	1.45882e-19	-2.10067	-1.39643	2.67045e-14	-2.00533	-1.39846
75867271	chr5:75867271:A:G	1.50774e-19	-2.08565	-1.37848	2.77188e-14	-1.98521	-1.38131
75867346	chr5:75867346:T:C	1.45364e-19	-2.12561	-1.37506	2.63582e-14	-2.03891	-1.37794
75867869	chr5:75867869:T:C	2.89001e-19	-1.44049	-1.37298	5.6944e-14	-1.27634	-1.37022
75868091	chr5:75868091:A:G	2.00388e-18	-4.25965e-10	-0.877061	3.38668e-13	-4.25965e-10	-0.863607
75868154	chr5:75868154:T:C	2.61424e-18	-4.25965e-10	-0.611174	4.15539e-13	-4.25965e-10	-0.659052
75868474	chr5:75868474:G:A	2.30895e-18	-4.25965e-10	-0.735353	3.80562e-13	-4.25965e-10	-0.746978
75868695	chr5:75868695:A:G	2.8631e-18	-4.25965e-10	-0.520242	4.82422e-13	-4.25965e-10	-0.509809
75868736	chr5:75868736:G:A	1.41907e-18	-4.25965e-10	-1.22215	2.37723e-13	-4.25965e-10	-1.21752
75868819	chr5:75868819:C:A	3.32866e-19	-1.27876	-1.3934	6.70947e-14	-1.09097	-1.39156
75868846	chr5:75868846:T:C	1.16812e-18	-4.25965e-10	-1.41675	1.94891e-13	-4.25965e-10	-1.41619
75868901	chr5:75868901:G:A	1.60777e-18	-4.25965e-10	-1.0973	2.66046e-13	-4.25965e-10	-1.10496
75869066	chr5:75869066:T:C	3.36577e-19	-1.25441	-1.40666	6.7745e-14	-1.06745	-1.40542
75869147	chr5:75869147:T:C	3.52663e-19	-1.20853	-1.40586	7.13247e-14	-1.01684	-1.40455
75869501	chr5:75869501:C:T	1.16876e-18	-4.25965e-10	-1.4162	1.95045e-13	-4.25965e-10	-1.4154
75869623	chr5:75869623:C:T	5.54419e-19	-1.92185	-0.240132	9.49047e-14	-1.93501	-0.200745
75869732	chr5:75869732:A:G	3.86041e-18	-4.25965e-10	-0.221374	6.54674e-13	-4.25965e-10	-0.20449
75869758	chr5:75869758:C:T	1.38152e-18	-4.25965e-10	-1.24897	2.30222e-13	-4.25965e-10	-1.24958
75869803	chr5:75869803:A:G	2.44067e-18	0.357817	-1.03769	4.47355e-13	0.451989	-1.03726
75869822	chr5:75869822:G:A	3.06511e-19	-1.3907	-1.36395	5.36038e-14	-1.33302	-1.37399
75869935	chr5:75869935:A:G	2.62897e-18	0.421894	-1.02745	4.81798e-13	0.516027	-1.02713
75870016	chr5:75870016:A:G	2.34299e-18	0.330679	-1.0514	4.28078e-13	0.421713	-1.05104
75870483	chr5:75870483:T:A	4.62149e-19	-1.57289	-0.771123	8.74066e-14	-1.42401	-0.794046
75870485	chr5:75870485:A:T	2.24206e-18	0.129729	-0.894481	4.07554e-13	0.215137	-0.893592
75870486	chr5:75870486:A:T	1.17323e-18	-4.25965e-10	-1.41239	1.9597e-13	-4.25965e-10	-1.41066
75870635	chr5:75870635:A:G	2.58796e-18	0.347726	-0.969003	4.74532e-13	0.441545	-0.967844
75870645	chr5:75870645:A:G	1.27492e-18	-4.25965e-10	-1.32927	2.13453e-13	-4.25965e-10	-1.32521
75870726	chr5:75870726:T:G	1.17631e-18	-4.25965e-10	-1.40977	1.9585e-13	-4.25965e-10	-1.41128
75870812	chr5:75870812:G:A	4.82103e-19	-1.48938	-0.812365	9.22321e-14	-1.32858	-0.835743
75870844	chr5:75870844:C:A	2.37034e-18	-4.25965e-10	-0.709114	3.90342e-13	-4.25965e-10	-0.721604
75870913	chr5:75870913:C:T	2.57828e-18	0.383969	-1.009	4.7371e-13	0.479963	-1.008
75871402	chr5:75871402:T:A	2.24306e-18	0.27958	-1.04389	4.11421e-13	0.373939	-1.04295
75871451	chr5:75871451:T:C	2.44046e-18	0.377235	-1.0572	4.47391e-13	0.470904	-1.0561
75871537	chr5:75871537:C:G	1.16352e-17	-4.25965e-10	0.881886	1.86312e-12	-4.25965e-10	0.841378
75871869	chr5:75871869:T:A	5.99303e-19	-0.884298	-1.19984	6.84361e-14	-1.25194	-1.21079
75871926	chr5:75871926:G:A	1.26109e-18	-4.25965e-10	-1.34017	2.10703e-13	-4.25965e-10	-1.33818
75872100	chr5:75872100:T:G	1.16815e-18	-4.25965e-10	-1.41673	1.9485e-13	-4.25965e-10	-1.4164
75872103	chr5:75872103:A:G	1.29141e-18	-4.25965e-10	-1.31641	2.14843e-13	-4.25965e-10	-1.31872
75872108	chr5:75872108:G:A	6.75599e-19	-0.865584	-1.09872	9.93321e-14	-0.968912	-1.12125
75872220	chr5:75872220:A:G	2.09687e-18	-4.25965e-10	-0.831702	3.57532e-13	-4.25965e-10	-0.809404
75872269	chr5:75872269:A:T	1.99219e-18	0.0905343	-0.97345	3.65776e-13	0.185057	-0.971665
75872454	chr5:75872454:T:C	3.11671e-18	-4.25965e-10	-0.435369	5.159e-13	-4.25965e-10	-0.442714
75872563	chr5:75872563:G:C	1.01073e-18	-0.749295	-0.812184	1.57537e-13	-0.79562	-0.833348
75872580	chr5:75872580:T:C	4.59614e-19	-1.56188	-0.787631	8.74182e-14	-1.40721	-0.810709
75872672	chr5:75872672:AATG:A	1.30009e-18	-4.25965e-10	-1.30972	2.17152e-13	-4.25965e-10	-1.30803
75873104	chr5:75873104:A:G	4.33266e-18	-4.25965e-10	-0.105966	7.14306e-13	-4.25965e-10	-0.117316
75873248	chr5:75873248:G:A	2.3159e-18	0.283884	-1.01623	4.26068e-13	0.381056	-1.01508
75873308	chr5:75873308:G:A	2.4392e-19	-1.60256	-1.3805	4.18355e-14	-1.56627	-1.38861
75873391	chr5:75873391:CTAAT:C	3.32042e-19	-1.48224	-1.1924	5.64258e-14	-1.44101	-1.21469
75873439	chr5:75873439:T:C	2.07938e-18	0.191884	-1.03196	3.81434e-13	0.285908	-1.0306
75873500	chr5:75873500:T:A	1.25822e-18	-0.736208	-0.606242	2.12026e-13	-0.715937	-0.615983
75873614	chr5:75873614:T:C	2.9011e-18	-4.25965e-10	-0.50706	4.88925e-13	-4.25965e-10	-0.496419
75873663	chr5:75873663:G:A	1.17197e-18	-4.25965e-10	-1.41346	1.95727e-13	-4.25965e-10	-1.41191
75873672	chr5:75873672:C:T	4.70947e-19	-1.53244	-0.792717	8.98786e-14	-1.37604	-0.814126
75873673	chr5:75873673:G:A	3.84734e-18	-4.25965e-10	-0.224766	6.52445e-13	-4.25965e-10	-0.207901
75873677	chr5:75873677:G:C	2.26578e-18	0.241693	-0.995923	4.17095e-13	0.339042	-0.994356
75873709	chr5:75873709:T:C	9.20866e-19	-1.65459	-4.01506e-10	1.84958e-13	-1.4685	-4.01506e-10
75874081	chr5:75874081:A:G	3.36348e-18	-4.25965e-10	-0.359173	5.77675e-13	-4.25965e-10	-0.329617
75874379	chr5:75874379:A:G	2.64809e-19	-2.22227	-0.678629	4.36022e-14	-2.22075	-0.69277
75874514	chr5:75874514:C:G	3.42919e-18	-4.25965e-10	-0.339824	5.89211e-13	-4.25965e-10	-0.309844
75874721	chr5:75874721:A:G	1.16825e-18	-4.25965e-10	-1.41664	1.94928e-13	-4.25965e-10	-1.416
75874931	chr5:75874931:T:C	2.01505e-18	-4.25965e-10	-0.871502	3.40584e-13	-4.25965e-10	-0.857965
75875003	chr5:75875003:T:C	2.64372e-18	0.441602	-1.04156	4.86654e-13	0.53954	-1.04061
75875022	chr5:75875022:C:G	1.17367e-18	-4.25965e-10	-1.41201	1.9544e-13	-4.25965e-10	-1.41337
75875249	chr5:75875249:C:A	3.33058e-18	-4.25965e-10	-0.369003	5.71978e-13	-4.25965e-10	-0.339527
75875268	chr5:75875268:A:G	2.65633e-18	0.432505	-1.02771	4.89619e-13	0.531359	-1.02636
75875378	chr5:75875378:G:A	1.39954e-18	-0.679013	-0.556989	2.35731e-13	-0.658223	-0.567712
75875412	chr5:75875412:C:T	2.44578e-19	-1.61937	-1.361	4.18825e-14	-1.58231	-1.37145
75875414	chr5:75875414:A:C	1.98534e-18	-4.25965e-10	-0.886357	3.35426e-13	-4.25965e-10	-0.873226
75875508	chr5:75875508:T:G	2.39589e-18	0.330142	-1.02853	4.40038e-13	0.425473	-1.02724
75875708	chr5:75875708:G:A	1.18856e-18	-4.25965e-10	-1.39941	1.97504e-13	-4.25965e-10	-1.40287
75876297	chr5:75876297:C:G	1.41119e-18	-4.25965e-10	-1.22772	2.35724e-13	-4.25965e-10	-1.22597
75876374	chr5:75876374:C:G	1.16832e-18	-4.25965e-10	-1.41659	1.94944e-13	-4.25965e-10	-1.41591
75876412	chr5:75876412:C:A	1.30289e-18	-4.25965e-10	-1.30757	2.17448e-13	-4.25965e-10	-1.30667
75876458	chr5:75876458:G:A	2.26258e-18	0.242837	-0.998478	4.17997e-13	0.343751	-0.996906
75876508	chr5:75876508:T:C	1.47106e-18	-1.46094	0.274771	2.80753e-13	-1.29083	0.239675
75876521	chr5:75876521:CAT:C	2.46374e-18	-4.25965e-10	-0.670466	4.14264e-13	-4.25965e-10	-0.662125
75876536	chr5:75876536:G:A	1.82205e-18	0.0936388	-1.06582	3.35757e-13	0.191738	-1.06398
75876621	chr5:75876621:G:A	2.2703e-18	0.331357	-1.08359	4.18445e-13	0.430181	-1.08226
75876643	chr5:75876643:T:C	1.16928e-18	-4.25965e-10	-1.41576	1.94842e-13	-4.25965e-10	-1.41644
75876976	chr5:75876976:A:G	1.2202e-18	-4.25965e-10	-1.37313	2.04326e-13	-4.25965e-10	-1.36891
75877056	chr5:75877056:T:C	1.18177e-18	-0.883556	-0.52158	1.99331e-13	-0.86126	-0.532402
75877057	chr5:75877057:T:G	1.18933e-18	-4.25965e-10	-1.39876	1.9762e-13	-4.25965e-10	-1.40228
75877270	chr5:75877270:A:T	7.07167e-19	-0.818072	-1.10056	1.04248e-13	-0.921077	-1.12078
75877328	chr5:75877328:A:G	2.50966e-19	-2.22229	-0.732293	4.13339e-14	-2.22097	-0.745979
75877393	chr5:75877393:C:A	2.26244e-18	0.254705	-1.01041	4.1645e-13	0.351828	-1.00869
75877546	chr5:75877546:C:T	1.3404e-18	-0.905434	-0.37375	2.26179e-13	-0.883502	-0.383799
75877611	chr5:75877611:AAT:A	1.16925e-18	-4.25965e-10	-1.41578	1.9489e-13	-4.25965e-10	-1.41619
75877621	chr5:75877621:A:G	7.80536e-19	-0.76244	-1.05748	1.14756e-13	-0.866906	-1.07891
75877650	chr5:75877650:A:C	2.12922e-18	0.203211	-1.0196	3.91764e-13	0.300132	-1.0181
75877795	chr5:75877795:G:T	1.86029e-18	-4.25965e-10	-0.951414	3.14134e-13	-4.25965e-10	-0.938809
75877862	chr5:75877862:T:G	6.84086e-19	-0.860616	-1.0912	1.01e-13	-0.961518	-1.11198
75878077	chr5:75878077:C:A	2.34457e-18	0.28986	-1.0099	4.32082e-13	0.388357	-1.00837
75878110	chr5:75878110:A:G	1.1804e-18	-4.25965e-10	-1.40629	1.96651e-13	-4.25965e-10	-1.4072
75878213	chr5:75878213:A:G	1.97991e-18	-4.25965e-10	-0.889097	3.34353e-13	-4.25965e-10	-0.876431
75878383	chr5:75878383:A:G	2.56353e-18	-4.25965e-10	-0.630762	4.31723e-13	-4.25965e-10	-0.620843
75878497	chr5:75878497:G:T	3.94699e-18	-4.25965e-10	-0.199195	6.50986e-13	-4.25965e-10	-0.210139
75878565	chr5:75878565:C:T	2.40352e-18	0.297635	-0.992848	4.43337e-13	0.396814	-0.991111
75878572	chr5:75878572:T:C	1.31592e-18	-4.25965e-10	-1.29761	2.19592e-13	-4.25965e-10	-1.29686
75878635	chr5:75878635:C:T	1.16767e-18	-4.25965e-10	-1.41713	1.94718e-13	-4.25965e-10	-1.41708
75878729	chr5:75878729:C:T	1.17794e-18	-4.25965e-10	-1.40838	1.96597e-13	-4.25965e-10	-1.40747
75878754	chr5:75878754:T:G	2.16553e-18	-4.25965e-10	-0.799482	3.67012e-13	-4.25965e-10	-0.783233
75878772	chr5:75878772:C:T	1.29898e-18	-4.25965e-10	-1.31057	2.178e-13	-4.25965e-10	-1.30505
75878773	chr5:75878773:G:A	2.0738e-18	0.16178	-1.00455	3.80529e-13	0.256501	-1.00357
75878782	chr5:75878782:T:C	1.31481e-19	-2.21259	-1.38845	2.18219e-14	-2.22102	-1.38469
75878868	chr5:75878868:T:A	1.27509e-18	-4.25965e-10	-1.32913	2.12303e-13	-4.25965e-10	-1.33061
75878994	chr5:75878994:T:C	1.71235e-18	-4.25965e-10	-1.03428	2.89018e-13	-4.25965e-10	-1.02214
75879003	chr5:75879003:G:A	2.23419e-18	0.268633	-1.0369	4.11289e-13	0.366164	-1.0355
75879037	chr5:75879037:A:G	2.23682e-18	0.262532	-1.02963	4.11441e-13	0.359231	-1.02819
75879050	chr5:75879050:T:G	1.71501e-18	-4.25965e-10	-1.03273	2.89484e-13	-4.25965e-10	-1.02053
75879063	chr5:75879063:A:G	2.23804e-18	0.259767	-1.02631	4.12254e-13	0.357948	-1.02494
75879074	chr5:75879074:C:T	2.47317e-18	0.378558	-1.0452	4.56488e-13	0.479033	-1.0441
75879151	chr5:75879151:C:T	1.58163e-19	-2.20013	-1.21615	2.59028e-14	-2.21106	-1.22321
75879225	chr5:75879225:C:T	1.37782e-18	-4.25965e-10	-1.25165	2.30019e-13	-4.25965e-10	-1.25046
75879231	chr5:75879231:C:T	1.95751e-18	-4.25965e-10	-0.900475	3.30617e-13	-4.25965e-10	-0.887667
75879258	chr5:75879258:G:T	1.6695e-18	-4.25965e-10	-1.05962	2.73966e-13	-4.25965e-10	-1.07562
75879457	chr5:75879457:T:C	3.82171e-19	-1.4018	-1.13223	5.17146e-14	-1.60447	-1.13842
75879466	chr5:75879466:T:TGC	2.27632e-18	-4.25965e-10	-0.749586	3.82122e-13	-4.25965e-10	-0.742888
75879532	chr5:75879532:C:T	1.82535e-18	-4.25965e-10	-0.970375	3.06314e-13	-4.25965e-10	-0.964017
75879667	chr5:75879667:T:C	2.28715e-18	0.267908	-1.01275	4.21367e-13	0.366112	-1.01124
75879754	chr5:75879754:C:T	5.70532e-19	-2.13333	-4.01506e-10	9.36357e-14	-2.14922	-4.01506e-10
75879969	chr5:75879969:C:G	4.96256e-19	-1.49233	-0.780484	9.52706e-14	-1.32819	-0.803719
75880065	chr5:75880065:G:A	2.00091e-18	-4.25965e-10	-0.878548	3.38185e-13	-4.25965e-10	-0.865034
75880221	chr5:75880221:C:A	2.96368e-18	-4.25965e-10	-0.485715	4.90655e-13	-4.25965e-10	-0.492886
75880252	chr5:75880252:A:G	3.68527e-18	-4.25965e-10	-0.267804	6.22229e-13	-4.25965e-10	-0.255319
75880260	chr5:75880260:A:C	7.4118e-19	-1.26671	-0.604948	1.22699e-13	-1.25706	-0.621833
75880284	chr5:75880284:C:T	2.73357e-18	-4.25965e-10	-0.566541	4.50298e-13	-4.25965e-10	-0.578717
75880304	chr5:75880304:C:CT	2.32996e-18	0.291234	-1.01753	4.29447e-13	0.389963	-1.01609
75880356	chr5:75880356:A:G	5.61941e-18	-4.25965e-10	0.154079	9.17245e-13	-4.25965e-10	0.132746
75881023	chr5:75881023:G:C	4.99572e-18	-4.25965e-10	0.036434	8.14219e-13	-4.25965e-10	0.013601
75881115	chr5:75881115:C:G	4.30276e-19	-1.66352	-0.751957	8.75147e-14	-1.47489	-0.741929
75881418	chr5:75881418:A:G	4.80507e-18	-4.25965e-10	-0.00247621	7.82959e-13	-4.25965e-10	-0.0255476
75881472	chr5:75881472:T:C	2.1322e-18	0.223606	-1.0386	3.92375e-13	0.320602	-1.03701
75881710	chr5:75881710:G:A	1.53464e-17	1.15874	-4.01506e-10	2.71953e-12	1.21959	-4.01506e-10
75881778	chr5:75881778:A:G	1.16774e-18	-4.25965e-10	-1.41708	1.94719e-13	-4.25965e-10	-1.41707
75881982	chr5:75881982:G:A	5.46251e-19	-1.40977	-0.767057	9.18694e-14	-1.38796	-0.780299
75882151	chr5:75882151:C:T	1.44932e-17	1.10153	-4.01506e-10	2.72418e-12	1.22129	-4.01506e-10
75882190	chr5:75882190:T:C	5.83924e-18	1.12192	-0.929467	1.11006e-12	1.25335	-0.929812
75882192	chr5:75882192:T:C	1.54675e-19	-2.02771	-1.41086	2.57667e-14	-2.02573	-1.41382
75882375	chr5:75882375:C:T	2.10453e-18	-4.25965e-10	-0.828057	3.45833e-13	-4.25965e-10	-0.842673
75882480	chr5:75882480:T:C	3.89988e-18	-4.25965e-10	-0.211203	6.69832e-13	-4.25965e-10	-0.181601
75882522	chr5:75882522:A:G	2.31452e-18	-4.25965e-10	-0.732946	3.91622e-13	-4.25965e-10	-0.718332
75882526	chr5:75882526:A:G	2.49387e-19	-1.63964	-1.32126	4.26178e-14	-1.60175	-1.33461
75882592	chr5:75882592:A:G	3.57594e-18	-4.25965e-10	-0.297921	6.01975e-13	-4.25965e-10	-0.288412
75882672	chr5:75882672:G:A	2.36557e-18	-4.25965e-10	-0.711127	3.82138e-13	-4.25965e-10	-0.742845
75882680	chr5:75882680:GA:G	1.34506e-18	-4.25965e-10	-1.27571	2.24588e-13	-4.25965e-10	-1.27436
75882755	chr5:75882755:T:C	1.21351e-18	-4.25965e-10	-1.37863	2.0166e-13	-4.25965e-10	-1.38204
75883522	chr5:75883522:T:C	1.90746e-18	-4.25965e-10	-0.926374	3.21925e-13	-4.25965e-10	-0.914308
75883807	chr5:75883807:T:A	4.84537e-19	-1.50298	-0.793728	9.29296e-14	-1.33934	-0.817441
75883932	chr5:75883932:A:G	1.17835e-18	-4.25965e-10	-1.40803	1.96515e-13	-4.25965e-10	-1.40789
75883959	chr5:75883959:C:T	2.48239e-18	0.305857	-0.968782	4.58666e-13	0.407673	-0.967978
75883989	chr5:75883989:C:T	2.46392e-18	0.33452	-1.00492	4.54873e-13	0.435695	-1.0043
75884048	chr5:75884048:G:A	1.19636e-18	-4.25965e-10	-1.39286	1.99243e-13	-4.25965e-10	-1.3941
75884139	chr5:75884139:T:C	1.99083e-18	-4.25965e-10	-0.883596	3.36301e-13	-4.25965e-10	-0.870621
75884344	chr5:75884344:T:C	7.38815e-19	-1.27191	-0.602948	1.22686e-13	-1.25987	-0.619132
75884388	chr5:75884388:A:G	4.97557e-19	-1.48989	-0.780304	9.56253e-14	-1.32463	-0.803564
75884652	chr5:75884652:A:C	1.26566e-18	-0.619733	-0.716822	2.37156e-13	-0.489488	-0.730421
75884805	chr5:75884805:TTAA:T	4.88496e-19	-1.50825	-0.780321	9.36653e-14	-1.34534	-0.803559
75885184	chr5:75885184:C:T	1.18432e-18	-4.25965e-10	-1.40298	1.9726e-13	-4.25965e-10	-1.4041
75885185	chr5:75885185:C:G	1.83913e-19	-2.09379	-1.17165	3.10289e-14	-2.06196	-1.19175
75885203	chr5:75885203:C:T	1.70846e-18	-4.25965e-10	-1.03655	2.78329e-13	-4.25965e-10	-1.05982
75885403	chr5:75885403:G:A	1.93279e-19	-2.10575	-1.11002	3.23921e-14	-2.07646	-1.13425
75885502	chr5:75885502:C:A	5.13339e-18	-4.25965e-10	0.0636191	8.36478e-13	-4.25965e-10	0.0405724
75885572	chr5:75885572:G:A	4.92142e-18	-4.25965e-10	0.0214496	8.02143e-13	-4.25965e-10	-0.00134076
75885796	chr5:75885796:C:G	4.6991e-19	-1.54824	-0.779123	8.97024e-14	-1.38972	-0.802413
75885866	chr5:75885866:T:C	1.16782e-18	-4.25965e-10	-1.41701	1.94704e-13	-4.25965e-10	-1.41715
75885923	chr5:75885923:A:G	3.68566e-19	-1.45544	-1.11484	4.97534e-14	-1.66019	-1.12136
75886148	chr5:75886148:T:A	1.25568e-18	-4.25965e-10	-1.34447	2.10449e-13	-4.25965e-10	-1.33938
75886327	chr5:75886327:C:T	1.19913e-18	-4.25965e-10	-1.39055	2.00751e-13	-4.25965e-10	-1.38656
75886373	chr5:75886373:C:T	2.86203e-18	-4.25965e-10	-0.520616	4.82256e-13	-4.25965e-10	-0.510154
75886395	chr5:75886395:C:T	3.85943e-18	-4.25965e-10	-0.221629	6.54521e-13	-4.25965e-10	-0.204723
75886624	chr5:75886624:G:A	1.75799e-19	-1.93013	-1.38043	3.11085e-14	-1.87016	-1.38099
75886730	chr5:75886730:G:A	3.33087e-18	-4.25965e-10	-0.368915	5.72037e-13	-4.25965e-10	-0.339425
75886756	chr5:75886756:G:A	2.00586e-18	-4.25965e-10	-0.876073	3.43248e-13	-4.25965e-10	-0.850174
75887153	chr5:75887153:T:C	1.89439e-19	-1.82428	-1.41156	3.30072e-14	-1.77923	-1.41268
75887256	chr5:75887256:C:T	1.18175e-18	-4.25965e-10	-1.40515	1.97611e-13	-4.25965e-10	-1.40233
75887291	chr5:75887291:A:G	9.33923e-18	-4.25965e-10	0.662075	1.49883e-12	-4.25965e-10	0.623815
75887381	chr5:75887381:C:T	2.48341e-18	-4.25965e-10	-0.662514	4.17608e-13	-4.25965e-10	-0.654085
75887643	chr5:75887643:T:C	1.2054e-18	-4.25965e-10	-1.38534	2.00389e-13	-4.25965e-10	-1.38837
75887753	chr5:75887753:AAAAC:A	1.74619e-18	-4.25965e-10	-1.01471	2.93422e-13	-4.25965e-10	-1.00702
75887791	chr5:75887791:G:A	2.78722e-19	-1.43308	-1.41661	4.97421e-14	-1.36479	-1.41698
75887816	chr5:75887816:T:C	2.57405e-19	-1.65503	-1.27422	4.39017e-14	-1.6169	-1.28977
75887875	chr5:75887875:T:C	3.70586e-19	-1.41056	-1.15426	4.97198e-14	-1.62195	-1.16027
75888008	chr5:75888008:A:G	2.24016e-18	-4.25965e-10	-0.7656	3.7543e-13	-4.25965e-10	-0.760555
75888055	chr5:75888055:G:A	2.56668e-19	-1.68651	-1.24561	4.36291e-14	-1.6501	-1.2628
75888057	chr5:75888057:C:A	1.17038e-18	-4.25965e-10	-1.41482	1.95165e-13	-4.25965e-10	-1.41478
75888067	chr5:75888067:T:C	3.32021e-18	-4.25965e-10	-0.372119	5.5931e-13	-4.25965e-10	-0.361923
75888214	chr5:75888214:T:A	3.85118e-18	-4.25965e-10	-0.223769	6.53147e-13	-4.25965e-10	-0.206826
75888220	chr5:75888220:G:A	1.17147e-18	-4.25965e-10	-1.41389	1.95469e-13	-4.25965e-10	-1.41323
75888281	chr5:75888281:A:G	1.1919e-18	-4.25965e-10	-1.3966	1.98049e-13	-4.25965e-10	-1.40011
75888391	chr5:75888391:G:A	3.3902e-19	-1.23803	-1.41581	6.05219e-14	-1.16923	-1.41639
75888417	chr5:75888417:A:C	1.28423e-18	-4.25965e-10	-1.32199	2.14076e-13	-4.25965e-10	-1.3223
75888428	chr5:75888428:C:T	1.23101e-18	-4.25965e-10	-1.36432	2.06599e-13	-4.25965e-10	-1.35785
75888444	chr5:75888444:A:T	1.21308e-18	-4.25965e-10	-1.37898	2.03392e-13	-4.25965e-10	-1.37349
75888549	chr5:75888549:C:T	1.91214e-18	-4.25965e-10	-0.923923	3.22804e-13	-4.25965e-10	-0.911584
75888595	chr5:75888595:A:G	1.51471e-19	-2.08595	-1.37356	2.5055e-14	-2.08568	-1.38188
75889465	chr5:75889465:G:T	1.58952e-19	-1.99445	-1.41685	2.43846e-14	-2.07773	-1.41695
75889652	chr5:75889652:G:A	1.19262e-18	-4.25965e-10	-1.396	1.98662e-13	-4.25965e-10	-1.39702
75889769	chr5:75889769:A:G	4.79391e-18	-4.25965e-10	-0.00480211	7.85587e-13	-4.25965e-10	-0.022196
75890554	chr5:75890554:T:G	3.74196e-19	-1.58861	-0.966515	5.9338e-14	-1.61125	-0.994129
75890639	chr5:75890639:T:C	2.28367e-19	-2.10711	-0.941837	3.75362e-14	-2.10355	-0.959773
75890915	chr5:75890915:G:T	1.17706e-18	-4.25965e-10	-1.40913	1.96346e-13	-4.25965e-10	-1.40875
75890948	chr5:75890948:T:C	2.50557e-18	-4.25965e-10	-0.65363	4.13087e-13	-4.25965e-10	-0.664969
75891071	chr5:75891071:T:C	2.36477e-19	-2.10452	-0.909528	3.88443e-14	-2.10092	-0.928149
75891376	chr5:75891376:C:T	2.37268e-19	-1.70742	-1.30329	4.02982e-14	-1.67506	-1.31726
75891459	chr5:75891459:G:C	1.17119e-18	-4.25965e-10	-1.41413	1.95117e-13	-4.25965e-10	-1.41503
75891468	chr5:75891468:A:T	9.80855e-19	-1.79748	0.206004	1.80787e-13	-1.6731	0.181789
75891563	chr5:75891563:C:T	1.22374e-18	-4.25965e-10	-1.37024	2.04194e-13	-4.25965e-10	-1.36956
75891729	chr5:75891729:A:T	2.34605e-19	-2.09742	-0.924585	3.85617e-14	-2.09401	-0.942357
75891792	chr5:75891792:A:G	1.17119e-18	-4.25965e-10	-1.41413	1.95117e-13	-4.25965e-10	-1.41503
75892142	chr5:75892142:C:A	2.53217e-18	-4.25965e-10	-0.64307	4.18098e-13	-4.25965e-10	-0.652911
75892288	chr5:75892288:C:T	1.16797e-18	-4.25965e-10	-1.41688	1.9482e-13	-4.25965e-10	-1.41655
75892452	chr5:75892452:G:T	2.08643e-18	-4.25965e-10	-0.836691	3.53191e-13	-4.25965e-10	-0.821619
75892456	chr5:75892456:T:C	2.37344e-19	-1.78193	-1.22847	3.96218e-14	-1.7628	-1.24645
75892516	chr5:75892516:C:T	2.14578e-18	-4.25965e-10	-0.808643	3.52465e-13	-4.25965e-10	-0.823678
75892586	chr5:75892586:C:T	2.14899e-18	-4.25965e-10	-0.807149	3.52944e-13	-4.25965e-10	-0.822318
75892782	chr5:75892782:C:T	1.57646e-18	-4.25965e-10	-1.11697	2.60116e-13	-4.25965e-10	-1.1275
75892794	chr5:75892794:T:C	2.88784e-18	-4.25965e-10	-0.511638	4.96156e-13	-4.25965e-10	-0.481738
75892816	chr5:75892816:A:G	2.54362e-18	-4.25965e-10	-0.638561	4.19989e-13	-4.25965e-10	-0.6484
75892824	chr5:75892824:T:C	5.1704e-19	-1.46121	-0.770575	9.94862e-14	-1.29535	-0.79326
75892856	chr5:75892856:G:A	2.14508e-18	-4.25965e-10	-0.808971	3.52316e-13	-4.25965e-10	-0.824099
75893083	chr5:75893083:T:C	2.64677e-18	-4.25965e-10	-0.598808	4.53577e-13	-4.25965e-10	-0.571464
75893448	chr5:75893448:A:T	3.67552e-18	-4.25965e-10	-0.270452	6.16996e-13	-4.25965e-10	-0.263766
75893449	chr5:75893449:C:T	4.24596e-19	-1.48268	-0.94608	8.16439e-14	-1.31911	-0.967146
75893677	chr5:75893677:T:C	4.35177e-18	-4.25965e-10	-0.101565	7.37815e-13	-4.25965e-10	-0.0849353
75894024	chr5:75894024:A:G	1.16913e-18	-4.25965e-10	-1.41589	1.95112e-13	-4.25965e-10	-1.41505
75894082	chr5:75894082:A:G	2.93987e-18	-4.25965e-10	-0.493781	4.94139e-13	-4.25965e-10	-0.48581
75894203	chr5:75894203:G:A	3.6545e-18	-4.25965e-10	-0.276188	6.21624e-13	-4.25965e-10	-0.256292
75894307	chr5:75894307:T:C	2.14499e-18	-4.25965e-10	-0.809014	3.52313e-13	-4.25965e-10	-0.824108
75894698	chr5:75894698:G:C	4.33568e-18	-4.25965e-10	-0.10527	7.35056e-13	-4.25965e-10	-0.0886818
75894946	chr5:75894946:C:T	2.46606e-18	-0.362746	-0.306782	2.92079e-13	-0.718939	-0.292666
75894947	chr5:75894947:G:A	1.3261e-18	-1.07175	-0.218155	2.52162e-13	-0.899913	-0.258642
75895018	chr5:75895018:A:G	2.13237e-18	-4.25965e-10	-0.814914	3.50255e-13	-4.25965e-10	-0.829968
75895072	chr5:75895072:C:T	2.12828e-18	-4.25965e-10	-0.816832	3.49604e-13	-4.25965e-10	-0.831827
75895146	chr5:75895146:A:G	6.04905e-19	-1.07272	-1.00211	9.17995e-14	-1.141	-1.02802
75895625	chr5:75895625:A:G	1.53814e-19	-2.09994	-1.34422	2.4262e-14	-2.15688	-1.34283
75895634	chr5:75895634:G:C	2.459e-18	-4.25965e-10	-0.672394	4.06093e-13	-4.25965e-10	-0.682046
75895724	chr5:75895724:T:G	2.07783e-18	-4.25965e-10	-0.840825	3.41421e-13	-4.25965e-10	-0.855511
75895771	chr5:75895771:T:A	1.96223e-18	-4.25965e-10	-0.898064	3.31771e-13	-4.25965e-10	-0.884184
75896000	chr5:75896000:T:C	1.1711e-18	-4.25965e-10	-1.41421	1.95104e-13	-4.25965e-10	-1.41509
75896030	chr5:75896030:A:C	1.17279e-18	-4.25965e-10	-1.41277	1.95389e-13	-4.25965e-10	-1.41363
75896361	chr5:75896361:A:G	2.05916e-18	-4.25965e-10	-0.84985	3.38821e-13	-4.25965e-10	-0.863157
75896461	chr5:75896461:CATT:C	7.63905e-19	-0.941883	-0.899577	1.14015e-13	-1.02171	-0.930589
75896620	chr5:75896620:ATCCC:A	1.40298e-18	-4.25965e-10	-1.23355	2.32787e-13	-4.25965e-10	-1.2385
75896639	chr5:75896639:T:C	1.1898e-18	-4.25965e-10	-1.39836	1.98996e-13	-4.25965e-10	-1.39534
75896934	chr5:75896934:A:C	2.06133e-18	-4.25965e-10	-0.848797	3.45419e-13	-4.25965e-10	-0.843871
75896999	chr5:75896999:T:G	1.60835e-18	-4.25965e-10	-1.09694	2.67248e-13	-4.25965e-10	-1.10045
75897172	chr5:75897172:G:A	3.42042e-19	-1.26978	-1.37519	4.0781e-14	-1.60119	-1.37922
75897202	chr5:75897202:G:A	6.39749e-18	-4.25965e-10	0.283757	1.00844e-12	-4.25965e-10	0.227533
75897276	chr5:75897276:T:C	1.65705e-18	-4.25965e-10	-1.06711	2.71947e-13	-4.25965e-10	-1.08302
75897389	chr5:75897389:G:A	2.05951e-18	-4.25965e-10	-0.849681	3.47117e-13	-4.25965e-10	-0.838966
75898192	chr5:75898192:A:C	1.99297e-18	-4.25965e-10	-0.88252	3.27541e-13	-4.25965e-10	-0.897013
75898199	chr5:75898199:G:A	1.69818e-19	-1.92814	-1.41703	3.86657e-14	-1.617	-1.41668
75898387	chr5:75898387:T:C	1.16774e-18	-4.25965e-10	-1.41708	1.94708e-13	-4.25965e-10	-1.41713
75898800	chr5:75898800:G:A	1.29114e-18	-4.25965e-10	-1.31662	2.1468e-13	-4.25965e-10	-1.31948
75898815	chr5:75898815:A:G	3.68946e-19	-2.18396	-0.385292	6.01895e-14	-2.20805	-0.383078
75898955	chr5:75898955:T:C	1.51772e-18	-4.25965e-10	-1.15494	2.48062e-13	-4.25965e-10	-1.17495
75899135	chr5:75899135:T:C	1.16813e-18	-4.25965e-10	-1.41674	1.94891e-13	-4.25965e-10	-1.41619
75899183	chr5:75899183:C:T	7.28383e-18	-4.25965e-10	0.413509	1.14452e-12	-4.25965e-10	0.354109
75899649	chr5:75899649:T:C	1.17e-18	-4.25965e-10	-1.41514	1.95291e-13	-4.25965e-10	-1.41414
75899744	chr5:75899744:G:A	1.16808e-18	-4.25965e-10	-1.41679	1.94721e-13	-4.25965e-10	-1.41706
75899789	chr5:75899789:C:A	2.2809e-18	-4.25965e-10	-0.747578	3.74392e-13	-4.25965e-10	-0.763325
75899813	chr5:75899813:G:T	1.51333e-19	-2.07433	-1.38609	2.28375e-14	-2.16836	-1.39186
75899816	chr5:75899816:T:C	1.141e-18	-1.45512	0.0148751	2.0998e-13	-1.32485	-0.0167636
75900118	chr5:75900118:C:T	1.5232e-19	-2.07864	-1.37528	2.29846e-14	-2.17189	-1.38192
75900119	chr5:75900119:A:G	1.53559e-19	-2.06586	-1.37996	2.30601e-14	-2.16433	-1.38619
75900174	chr5:75900174:G:A	2.45651e-18	-4.25965e-10	-0.673406	4.02871e-13	-4.25965e-10	-0.690012
75900177	chr5:75900177:T:G	1.14756e-17	0.868076	-4.01506e-10	2.00091e-12	0.91273	-4.01506e-10
75900180	chr5:75900180:A:G	2.39255e-18	-4.25965e-10	-0.699789	3.92834e-13	-4.25965e-10	-0.71524
75900207	chr5:75900207:G:T	1.24807e-18	-4.25965e-10	-1.35055	2.08017e-13	-4.25965e-10	-1.35101
75900269	chr5:75900269:A:T	2.46185e-18	-4.25965e-10	-0.671233	4.03698e-13	-4.25965e-10	-0.687961
75900334	chr5:75900334:G:A	1.99408e-18	-4.25965e-10	-0.881966	3.33783e-13	-4.25965e-10	-0.878137
75900341	chr5:75900341:A:G	1.19318e-18	-4.25965e-10	-1.39553	1.99615e-13	-4.25965e-10	-1.39224
75900372	chr5:75900372:A:T	9.41461e-19	-1.63247	-4.01506e-10	1.57533e-13	-1.62899	-4.01506e-10
75900406	chr5:75900406:G:C	2.46282e-19	-1.59346	-1.37996	3.17369e-14	-1.85552	-1.37562
75900521	chr5:75900521:C:T	5.512e-19	-1.05771	-1.11009	1.0622e-13	-0.891513	-1.1316
75900577	chr5:75900577:A:G	2.40475e-18	-4.25965e-10	-0.694701	3.94591e-13	-4.25965e-10	-0.710779
75900625	chr5:75900625:G:A	1.16768e-18	-4.25965e-10	-1.41713	1.94708e-13	-4.25965e-10	-1.41713
75900653	chr5:75900653:G:A	5.74093e-19	-2.12711	-4.01506e-10	9.88286e-14	-2.09524	-4.01506e-10
75900674	chr5:75900674:C:T	2.45568e-18	-4.25965e-10	-0.673743	4.02743e-13	-4.25965e-10	-0.690329
75901433	chr5:75901433:C:T	1.16786e-18	-4.25965e-10	-1.41698	1.94791e-13	-4.25965e-10	-1.4167
75901462	chr5:75901462:G:C	9.69364e-19	-1.60326	-4.01506e-10	1.75217e-13	-1.5226	-4.01506e-10
75901666	chr5:75901666:C:G	1.85058e-18	-4.25965e-10	-0.956647	3.04558e-13	-4.25965e-10	-0.969766
75901693	chr5:75901693:G:T	4.34494e-18	-4.25965e-10	-0.103137	7.36635e-13	-4.25965e-10	-0.0865354
75901702	chr5:75901702:A:G	1.17903e-18	-4.25965e-10	-1.40746	1.97075e-13	-4.25965e-10	-1.40504
75901796	chr5:75901796:G:A	2.41257e-18	-4.25965e-10	-0.691456	4.04736e-13	-4.25965e-10	-0.685394
75901814	chr5:75901814:T:C	2.45651e-18	-4.25965e-10	-0.673406	4.02871e-13	-4.25965e-10	-0.690012
75901869	chr5:75901869:C:T	1.47408e-19	-2.0828	-1.4039	2.3193e-14	-2.14042	-1.40435
75902050	chr5:75902050:C:A	2.73305e-18	-4.25965e-10	-0.566729	4.57864e-13	-4.25965e-10	-0.562056
75902103	chr5:75902103:T:C	1.55897e-19	-2.04306	-1.38764	2.32327e-14	-2.14984	-1.39322
75902104	chr5:75902104:G:A	1.88533e-18	-4.25965e-10	-0.938043	3.18346e-13	-4.25965e-10	-0.925488
75902119	chr5:75902119:C:G	9.54215e-19	-1.61901	-4.01506e-10	1.82809e-13	-1.48019	-4.01506e-10
75902139	chr5:75902139:G:A	4.00097e-18	-4.25965e-10	-0.185611	6.81643e-13	-4.25965e-10	-0.164121
75902157	chr5:75902157:G:A	3.42331e-18	-4.25965e-10	-0.341539	5.69915e-13	-4.25965e-10	-0.34314
75902188	chr5:75902188:G:A	4.20162e-18	-4.25965e-10	-0.136679	6.98973e-13	-4.25965e-10	-0.139015
75902206	chr5:75902206:G:A	4.34494e-18	-4.25965e-10	-0.103137	7.36635e-13	-4.25965e-10	-0.0865354
75902230	chr5:75902230:G:T	2.72156e-18	-4.25965e-10	-0.570942	4.32687e-13	-4.25965e-10	-0.618613
75902256	chr5:75902256:C:T	2.45262e-18	-4.25965e-10	-0.67499	4.02269e-13	-4.25965e-10	-0.691506
75902559	chr5:75902559:G:A	1.52101e-19	-2.04908	-1.40628	2.45288e-14	-2.08795	-1.40083
75902581	chr5:75902581:A:G	4.34732e-18	-4.25965e-10	-0.102589	7.37038e-13	-4.25965e-10	-0.0859881
75902625	chr5:75902625:A:G	1.24526e-18	-4.25965e-10	-1.35281	2.07644e-13	-4.25965e-10	-1.3528
75902636	chr5:75902636:A:C	6.18553e-19	-2.05252	-4.01506e-10	1.18019e-13	-1.91778	-4.01506e-10
75902787	chr5:75902787:G:A	2.14817e-18	-4.25965e-10	-0.80753	3.70362e-13	-4.25965e-10	-0.774147
75902799	chr5:75902799:G:A	1.71258e-18	-4.25965e-10	-1.03415	2.84282e-13	-4.25965e-10	-1.03866
75902994	chr5:75902994:T:C	1.16843e-18	-4.25965e-10	-1.41649	1.94766e-13	-4.25965e-10	-1.41683
75903297	chr5:75903297:G:A	1.24027e-18	-4.25965e-10	-1.35682	2.07624e-13	-4.25965e-10	-1.3529
75903308	chr5:75903308:T:G	2.49788e-18	-4.25965e-10	-0.656707	4.09625e-13	-4.25965e-10	-0.673386
75903370	chr5:75903370:T:G	1.16766e-18	-4.25965e-10	-1.41715	1.94726e-13	-4.25965e-10	-1.41704
75903379	chr5:75903379:A:T	1.44062e-19	-2.14328	-1.36638	2.30046e-14	-2.18892	-1.36402
75903466	chr5:75903466:C:T	1.16892e-18	-4.25965e-10	-1.41607	1.94812e-13	-4.25965e-10	-1.4166
75903731	chr5:75903731:G:T	3.57108e-18	-4.25965e-10	-0.299281	5.94057e-13	-4.25965e-10	-0.301653
75903926	chr5:75903926:C:T	2.60393e-19	-1.54075	-1.37696	3.3143e-14	-1.81536	-1.37243
75904240	chr5:75904240:G:A	1.15356e-18	-1.4938	0.064507	2.12438e-13	-1.36404	0.0340603
75904290	chr5:75904290:G:A	2.0968e-18	-4.25965e-10	-0.831736	3.44859e-13	-4.25965e-10	-0.845493
75904291	chr5:75904291:C:T	4.22998e-18	-4.25965e-10	-0.12995	7.00216e-13	-4.25965e-10	-0.137239
75904350	chr5:75904350:C:T	1.98279e-18	-4.25965e-10	-0.887645	3.2636e-13	-4.25965e-10	-0.900627
75904463	chr5:75904463:T:C	1.21688e-18	-4.25965e-10	-1.37585	2.0412e-13	-4.25965e-10	-1.36992
75904847	chr5:75904847:A:T	1.16875e-18	-4.25965e-10	-1.41622	1.94959e-13	-4.25965e-10	-1.41584
75904983	chr5:75904983:G:T	1.57135e-18	-4.25965e-10	-1.12021	2.58303e-13	-4.25965e-10	-1.13449
75905036	chr5:75905036:G:A	1.98368e-18	-4.25965e-10	-0.887194	3.22715e-13	-4.25965e-10	-0.911859
75905059	chr5:75905059:A:G	1.56142e-19	-2.06955	-1.35958	2.34317e-14	-2.16731	-1.36723
75905209	chr5:75905209:CA:C	2.95494e-18	-4.25965e-10	-0.488668	4.87522e-13	-4.25965e-10	-0.499292
75905417	chr5:75905417:T:C	2.46011e-18	-4.25965e-10	-0.671941	4.03459e-13	-4.25965e-10	-0.688553
75905442	chr5:75905442:G:GA	2.45772e-18	-4.25965e-10	-0.672914	4.03054e-13	-4.25965e-10	-0.689557
75905543	chr5:75905543:T:G	2.63055e-18	-4.25965e-10	-0.604957	4.31274e-13	-4.25965e-10	-0.621885
75905713	chr5:75905713:C:A	2.95601e-18	-4.25965e-10	-0.488309	4.87685e-13	-4.25965e-10	-0.498957
75905800	chr5:75905800:A:G	2.9778e-18	-4.25965e-10	-0.480964	4.91271e-13	-4.25965e-10	-0.491632
75905991	chr5:75905991:CAT:C	1.50551e-18	-4.25965e-10	-1.16302	2.47654e-13	-4.25965e-10	-1.1766
75906262	chr5:75906262:G:A	9.46913e-18	0.675889	-4.01506e-10	1.69046e-12	0.744127	-4.01506e-10
75906425	chr5:75906425:C:T	2.45928e-18	-4.25965e-10	-0.67228	4.03556e-13	-4.25965e-10	-0.688313
75906474	chr5:75906474:C:G	1.77641e-18	-4.25965e-10	-0.997555	2.99275e-13	-4.25965e-10	-0.987264
75906670	chr5:75906670:C:T	2.6684e-18	-4.25965e-10	-0.59067	4.31233e-13	-4.25965e-10	-0.621979
75906776	chr5:75906776:A:T	2.46198e-18	-4.25965e-10	-0.671182	4.0376e-13	-4.25965e-10	-0.687807
75906828	chr5:75906828:C:A	2.45217e-18	-4.25965e-10	-0.675174	4.02182e-13	-4.25965e-10	-0.691724
75906859	chr5:75906859:A:G	2.50842e-18	-4.25965e-10	-0.652496	4.29198e-13	-4.25965e-10	-0.62671
75906902	chr5:75906902:G:A	1.16807e-18	-4.25965e-10	-1.4168	1.94748e-13	-4.25965e-10	-1.41692
75906981	chr5:75906981:T:C	2.4868e-18	-4.25965e-10	-0.661151	4.07798e-13	-4.25965e-10	-0.677857
75906986	chr5:75906986:T:A	1.73146e-19	-2.0692	-1.25656	2.71394e-14	-2.13025	-1.25739
75907268	chr5:75907268:G:C	2.11119e-18	-4.25965e-10	-0.824894	3.64861e-13	-4.25965e-10	-0.789111
75907295	chr5:75907295:A:T	1.86462e-18	-4.25965e-10	-0.949093	3.11669e-13	-4.25965e-10	-0.946685
75907407	chr5:75907407:T:G	2.46671e-18	-4.25965e-10	-0.669264	4.04508e-13	-4.25965e-10	-0.685957
75907461	chr5:75907461:G:A	2.47418e-18	-4.25965e-10	-0.666238	4.05739e-13	-4.25965e-10	-0.682919
75907533	chr5:75907533:A:G	1.23105e-18	-4.25965e-10	-1.36428	2.04089e-13	-4.25965e-10	-1.37007
75907664	chr5:75907664:G:C	8.83765e-19	-1.69571	-4.01506e-10	1.5896e-13	-1.61998	-4.01506e-10
75907754	chr5:75907754:C:T	1.7469e-18	-4.25965e-10	-1.01431	2.93073e-13	-4.25965e-10	-1.00821
75907875	chr5:75907875:C:T	2.68081e-18	-4.25965e-10	-0.58603	4.49642e-13	-4.25965e-10	-0.580176
75908142	chr5:75908142:A:G	1.28269e-18	-4.25965e-10	-1.32319	2.13887e-13	-4.25965e-10	-1.32318
75908178	chr5:75908178:T:C	2.46148e-18	-4.25965e-10	-0.671386	4.03691e-13	-4.25965e-10	-0.687977
75908303	chr5:75908303:C:T	2.45651e-18	-4.25965e-10	-0.673406	4.02871e-13	-4.25965e-10	-0.690012
75908384	chr5:75908384:G:A	2.45651e-18	-4.25965e-10	-0.673406	4.02871e-13	-4.25965e-10	-0.690012
75908896	chr5:75908896:T:C	1.21393e-18	-4.25965e-10	-1.37829	2.03642e-13	-4.25965e-10	-1.37226
75909173	chr5:75909173:C:T	1.29207e-18	-4.25965e-10	-1.3159	2.13837e-13	-4.25965e-10	-1.32341
75909242	chr5:75909242:T:C	1.23936e-18	-4.25965e-10	-1.35755	2.06356e-13	-4.25965e-10	-1.35903
75909382	chr5:75909382:C:T	5.66726e-18	-4.25965e-10	0.162558	9.3936e-13	-4.25965e-10	0.156571
75909477	chr5:75909477:C:T	1.17862e-18	-4.25965e-10	-1.40781	1.96213e-13	-4.25965e-10	-1.40943
75909628	chr5:75909628:A:G	1.20482e-18	-4.25965e-10	-1.38582	2.00915e-13	-4.25965e-10	-1.38574
75909764	chr5:75909764:C:T	2.38346e-18	-4.25965e-10	-0.703596	4.01468e-13	-4.25965e-10	-0.6935
75909892	chr5:75909892:C:T	5.25034e-18	-4.25965e-10	0.0861441	8.70839e-13	-4.25965e-10	0.080829
75910001	chr5:75910001:T:C	1.2363e-18	-4.25965e-10	-1.36002	2.04888e-13	-4.25965e-10	-1.36616
75910051	chr5:75910051:A:G	1.20829e-18	-4.25965e-10	-1.38295	2.01507e-13	-4.25965e-10	-1.3828
75910241	chr5:75910241:C:T	1.69435e-19	-2.12679	-1.22064	2.72566e-14	-2.15483	-1.22851
75910272	chr5:75910272:T:TA	5.2962e-18	-4.25965e-10	0.0948417	8.78432e-13	-4.25965e-10	0.0895111
75910384	chr5:75910384:CCACT:C	8.53443e-19	-1.73062	-4.01506e-10	1.53072e-13	-1.65772	-4.01506e-10
75910487	chr5:75910487:T:C	5.13833e-18	-4.25965e-10	0.0645802	8.52362e-13	-4.25965e-10	0.0593835
75910503	chr5:75910503:G:A	3.28152e-18	-4.25965e-10	-0.383841	5.54365e-13	-4.25965e-10	-0.370805
75910656	chr5:75910656:ATGCC:A	1.20763e-18	-4.25965e-10	-1.38349	2.00466e-13	-4.25965e-10	-1.38798
75910661	chr5:75910661:AAGAAGAAAGACGAG:A	1.21015e-18	-4.25965e-10	-1.38141	2.00855e-13	-4.25965e-10	-1.38604
75910859	chr5:75910859:T:C	5.3561e-18	-4.25965e-10	0.106087	8.88276e-13	-4.25965e-10	0.100655
75910906	chr5:75910906:C:T	5.16331e-18	-4.25965e-10	0.0694291	8.56307e-13	-4.25965e-10	0.0640009
75911007	chr5:75911007:C:G	1.23302e-18	-4.25965e-10	-1.36268	2.07045e-13	-4.25965e-10	-1.35569
75911231	chr5:75911231:G:A	1.36405e-18	-4.25965e-10	-1.26169	2.26467e-13	-4.25965e-10	-1.26603
75911726	chr5:75911726:A:G	5.50532e-18	-4.25965e-10	0.133566	9.12979e-13	-4.25965e-10	0.128085
75911734	chr5:75911734:G:C	5.24187e-18	-4.25965e-10	0.0845297	8.69366e-13	-4.25965e-10	0.079136
75911803	chr5:75911803:G:C	4.94915e-18	-4.25965e-10	0.0270676	8.21108e-13	-4.25965e-10	0.0220264
75911950	chr5:75911950:A:G	2.40093e-18	-4.25965e-10	-0.696291	4.04431e-13	-4.25965e-10	-0.686147
75911958	chr5:75911958:C:A	6.30821e-19	-1.13116	-0.901722	1.20884e-13	-0.965916	-0.927879
75912077	chr5:75912077:A:G	5.2582e-18	-4.25965e-10	0.0876406	8.72141e-13	-4.25965e-10	0.0823229
75912080	chr5:75912080:T:C	1.25616e-18	-4.25965e-10	-1.34409	2.09085e-13	-4.25965e-10	-1.34589
75912216	chr5:75912216:C:T	5.47873e-18	-4.25965e-10	0.128725	9.08166e-13	-4.25965e-10	0.122799
75912306	chr5:75912306:C:T	1.93871e-19	-2.18112	-1.03159	3.15496e-14	-2.22177	-1.0153
75912398	chr5:75912398:C:T	1.2427e-18	-4.25965e-10	-1.35486	2.06859e-13	-4.25965e-10	-1.35659
75912433	chr5:75912433:C:T	1.18605e-18	-4.25965e-10	-1.40152	1.98547e-13	-4.25965e-10	-1.3976
75912732	chr5:75912732:T:C	1.30793e-18	-4.25965e-10	-1.3037	2.18704e-13	-4.25965e-10	-1.30091
75912749	chr5:75912749:A:C	5.19338e-18	-4.25965e-10	0.0752375	8.61104e-13	-4.25965e-10	0.0695879
75912871	chr5:75912871:G:A	4.95354e-18	-4.25965e-10	0.0279539	8.21631e-13	-4.25965e-10	0.022663
75912972	chr5:75912972:G:A	5.64372e-18	-4.25965e-10	0.158395	9.35891e-13	-4.25965e-10	0.152871
75912973	chr5:75912973:T:C	5.67248e-18	-4.25965e-10	0.163478	9.40651e-13	-4.25965e-10	0.157944
75913134	chr5:75913134:A:G	1.17519e-18	-4.25965e-10	-1.41072	1.95696e-13	-4.25965e-10	-1.41206
75913346	chr5:75913346:C:T	2.35354e-18	-4.25965e-10	-0.716225	3.97619e-13	-4.25965e-10	-0.703134
75913445	chr5:75913445:A:C	1.17862e-18	-4.25965e-10	-1.40781	1.96213e-13	-4.25965e-10	-1.40943
75913862	chr5:75913862:T:A	1.22566e-18	-4.25965e-10	-1.36867	2.04341e-13	-4.25965e-10	-1.36884
75913918	chr5:75913918:A:T	2.93381e-18	-0.495846	-4.01506e-10	4.92287e-13	-0.489565	-4.01506e-10
75914232	chr5:75914232:C:T	1.46968e-19	-2.1319	-1.35779	2.26777e-14	-2.20278	-1.36447
75914430	chr5:75914430:T:C	1.37097e-18	-0.9932	-0.263427	2.63313e-13	-0.819709	-0.295577
75914456	chr5:75914456:GTGGGAACAGAAGTAAT:G	2.60578e-18	-4.25965e-10	-0.614417	4.44802e-13	-4.25965e-10	-0.590998
75914475	chr5:75914475:GTTGTGT:G	2.66709e-18	-4.25965e-10	-0.591161	4.55434e-13	-4.25965e-10	-0.567377
75915085	chr5:75915085:A:G	2.35136e-18	-4.25965e-10	-0.717154	3.94409e-13	-4.25965e-10	-0.71124
75915232	chr5:75915232:A:G	2.79516e-18	-4.25965e-10	-0.544259	4.69168e-13	-4.25965e-10	-0.537667
75915257	chr5:75915257:G:T	3.25135e-18	-4.25965e-10	-0.393079	5.46258e-13	-4.25965e-10	-0.385537
75915556	chr5:75915556:A:G	1.24423e-18	-4.25965e-10	-1.35363	2.07234e-13	-4.25965e-10	-1.35478
75915632	chr5:75915632:C:T	2.52857e-18	-4.25965e-10	-0.644494	4.11442e-13	-4.25965e-10	-0.668961
75915825	chr5:75915825:T:C	2.41387e-18	-4.25965e-10	-0.690918	4.05161e-13	-4.25965e-10	-0.684345
75915835	chr5:75915835:T:C	1.24019e-18	-4.25965e-10	-1.35688	2.0698e-13	-4.25965e-10	-1.35601
75916086	chr5:75916086:A:G	2.28851e-18	-4.25965e-10	-0.744247	3.83917e-13	-4.25965e-10	-0.738201
75916096	chr5:75916096:T:C	1.52205e-18	-4.25965e-10	-1.15209	2.53413e-13	-4.25965e-10	-1.15361
75916119	chr5:75916119:C:G	2.50318e-18	-4.25965e-10	-0.654586	4.2008e-13	-4.25965e-10	-0.648184
75916582	chr5:75916582:G:C	4.12195e-19	-1.74717	-0.711237	5.96562e-14	-1.8841	-0.715933
75916797	chr5:75916797:GC:G	1.69178e-19	-1.96627	-1.38268	2.88955e-14	-1.94914	-1.3758
75916866	chr5:75916866:G:T	7.78276e-18	-4.25965e-10	0.479764	1.27971e-12	-4.25965e-10	0.465762
75916983	chr5:75916983:G:A	2.09204e-19	-1.99934	-1.13725	3.59545e-14	-1.98391	-1.12247
75917329	chr5:75917329:T:G	1.32243e-18	-4.25965e-10	-1.29268	2.20596e-13	-4.25965e-10	-1.29229
75917722	chr5:75917722:A:T	1.25107e-18	-4.25965e-10	-1.34815	2.09149e-13	-4.25965e-10	-1.34558
75917935	chr5:75917935:A:C	1.32024e-18	-4.25965e-10	-1.29433	2.20084e-13	-4.25965e-10	-1.29462
75918033	chr5:75918033:A:G	1.25686e-18	-4.25965e-10	-1.34353	2.09264e-13	-4.25965e-10	-1.34503
75918046	chr5:75918046:G:A	2.31795e-18	-4.25965e-10	-0.731463	3.91128e-13	-4.25965e-10	-0.719592
75918288	chr5:75918288:G:A	1.3175e-18	-4.25965e-10	-1.29641	2.20645e-13	-4.25965e-10	-1.29207
75918302	chr5:75918302:T:G	1.58307e-18	-4.25965e-10	-1.11278	2.6441e-13	-4.25965e-10	-1.11113
75918463	chr5:75918463:G:A	1.18355e-18	-4.25965e-10	-1.40363	1.96827e-13	-4.25965e-10	-1.4063
75918556	chr5:75918556:C:T	1.18697e-18	-4.25965e-10	-1.40075	1.97309e-13	-4.25965e-10	-1.40386
75918574	chr5:75918574:C:T	2.66736e-19	-1.62733	-1.26631	4.55918e-14	-1.61149	-1.25741
75919049	chr5:75919049:A:G	1.10124e-18	-1.47571	-4.01506e-10	1.73703e-13	-1.53128	-4.01506e-10
75919186	chr5:75919186:G:A	1.35039e-19	-2.19707	-1.37727	2.18756e-14	-2.22227	-1.38098
75919284	chr5:75919284:G:A	2.57946e-19	-1.52115	-1.406	4.75855e-14	-1.42536	-1.40074
75919367	chr5:75919367:A:G	1.36734e-18	-4.25965e-10	-1.25928	2.28329e-13	-4.25965e-10	-1.25784
75919495	chr5:75919495:G:T	2.93402e-19	-1.38872	-1.40964	4.72418e-14	-1.42008	-1.41327
75919521	chr5:75919521:A:G	2.58401e-18	-4.25965e-10	-0.622806	4.17228e-13	-4.25965e-10	-0.654996
75920145	chr5:75920145:G:A	1.41894e-19	-2.2217	-1.30313	2.34719e-14	-2.22144	-1.31139
75920178	chr5:75920178:G:A	7.68466e-19	-1.83551	-4.01506e-10	1.18195e-13	-1.91629	-4.01506e-10
75920727	chr5:75920727:G:A	2.62569e-18	-4.25965e-10	-0.606803	4.17034e-13	-4.25965e-10	-0.655461
75920951	chr5:75920951:G:A	5.98077e-19	-2.08618	-4.01506e-10	1.11687e-13	-1.97293	-4.01506e-10
75921422	chr5:75921422:G:A	1.1682e-18	-4.25965e-10	-1.41668	1.94753e-13	-4.25965e-10	-1.41689
75921454	chr5:75921454:C:T	1.64785e-19	-2.13228	-1.24298	2.99535e-14	-2.05524	-1.23375
75921656	chr5:75921656:G:C	1.84578e-18	-4.25965e-10	-0.959246	3.10771e-13	-4.25965e-10	-0.949572
75921687	chr5:75921687:T:C	1.60509e-18	-4.25965e-10	-1.09897	2.61492e-13	-4.25965e-10	-1.12222
75922438	chr5:75922438:AAAAGT:A	1.30054e-18	-4.25965e-10	-1.30937	2.15517e-13	-4.25965e-10	-1.31559
75922598	chr5:75922598:C:T	6.20592e-19	-2.08954	0.040311	1.03147e-13	-2.061	0.00852254
75922724	chr5:75922724:C:T	1.17129e-18	-4.25965e-10	-1.41404	1.95124e-13	-4.25965e-10	-1.41499
75923017	chr5:75923017:G:A	6.37447e-18	-4.25965e-10	0.280153	1.04167e-12	-4.25965e-10	0.259955
75923158	chr5:75923158:A:G	5.32884e-19	-2.2016	-4.01506e-10	9.02168e-14	-2.18641	-4.01506e-10
75923165	chr5:75923165:A:G	3.09123e-19	-1.90509	-0.841079	4.75456e-14	-1.99411	-0.832833
75923542	chr5:75923542:C:T	3.32147e-19	-1.47656	-1.19777	7.25047e-14	-1.21554	-1.18943
75923672	chr5:75923672:G:A	1.6042e-18	-4.25965e-10	-1.09952	2.64204e-13	-4.25965e-10	-1.11191
75923953	chr5:75923953:C:T	4.36519e-19	-2.15303	-0.248045	7.16848e-14	-2.13227	-0.284079
75924065	chr5:75924065:T:C	1.19764e-18	-4.25965e-10	-1.3918	1.99858e-13	-4.25965e-10	-1.39102
75924100	chr5:75924100:T:C	1.19345e-18	-4.25965e-10	-1.3953	1.99152e-13	-4.25965e-10	-1.39456
75924642	chr5:75924642:A:G	3.93249e-17	2.09971	-4.01506e-10	5.10347e-12	1.84905	-4.01506e-10
75924799	chr5:75924799:AAAAAT:A	4.45663e-18	-4.25965e-10	-0.0777553	7.56858e-13	-4.25965e-10	-0.0594527
75924812	chr5:75924812:G:GA	5.40626e-19	-2.13436	-0.0528111	9.29574e-14	-2.14693	-0.00955854
75925054	chr5:75925054:T:TAAG	1.20592e-18	-4.25965e-10	-1.38491	2.01276e-13	-4.25965e-10	-1.38395
75925070	chr5:75925070:T:C	3.60799e-19	-2.12287	-0.468717	5.86729e-14	-2.14336	-0.47329
75925072	chr5:75925072:A:G	3.50253e-19	-2.12121	-0.500036	5.69441e-14	-2.14198	-0.504579
75925108	chr5:75925108:C:T	9.84528e-19	-2.07091	0.483171	1.63411e-13	-2.07237	0.480004
75925258	chr5:75925258:A:T	1.18136e-18	-4.25965e-10	-1.40548	1.96624e-13	-4.25965e-10	-1.40733
75925442	chr5:75925442:G:A	3.6594e-19	-2.12086	-0.456575	5.96803e-14	-2.14238	-0.457247
75926066	chr5:75926066:T:C	2.5603e-18	-4.25965e-10	-0.632022	4.50103e-13	-4.25965e-10	-0.579152
75926282	chr5:75926282:G:T	2.17451e-18	-4.25965e-10	-0.795344	3.47723e-13	-4.25965e-10	-0.837223
75926336	chr5:75926336:A:G	2.33272e-19	-2.19839	-0.829303	3.95788e-14	-2.19976	-0.810576
75926473	chr5:75926473:G:A	6.87654e-19	-2.18667	0.240049	1.13643e-13	-2.19505	0.239492
75927126	chr5:75927126:T:G	1.26505e-18	-4.25965e-10	-1.33704	2.12039e-13	-4.25965e-10	-1.33186
75927168	chr5:75927168:G:T	3.51409e-19	-2.11067	-0.507284	5.70619e-14	-2.13215	-0.51234
75927570	chr5:75927570:T:G	1.16967e-18	-4.25965e-10	-1.41542	1.9498e-13	-4.25965e-10	-1.41573
75927788	chr5:75927788:A:G	2.82254e-18	-4.25965e-10	-0.53451	4.74529e-13	-4.25965e-10	-0.526304
75927854	chr5:75927854:T:A	4.0492e-18	-4.25965e-10	-0.173629	6.87946e-13	-4.25965e-10	-0.154918
75928240	chr5:75928240:A:G	3.09869e-19	-2.19161	-0.55214	5.18133e-14	-2.20049	-0.540495
75928615	chr5:75928615:C:T	1.76511e-18	-4.25965e-10	-1.00393	2.8629e-13	-4.25965e-10	-1.03162
75928713	chr5:75928713:C:T	1.79676e-19	-2.17407	-1.11468	2.87431e-14	-2.21174	-1.11849
75928888	chr5:75928888:G:T	1.24187e-18	-4.25965e-10	-1.35553	2.07234e-13	-4.25965e-10	-1.35478
75928955	chr5:75928955:T:A	1.16851e-18	-4.25965e-10	-1.41642	1.94763e-13	-4.25965e-10	-1.41684
75929042	chr5:75929042:A:T	2.21726e-19	-2.09646	-0.982001	3.42749e-14	-2.14774	-1.00648
75929266	chr5:75929266:C:T	1.8256e-18	-4.25965e-10	-0.970237	3.07264e-13	-4.25965e-10	-0.960921
75929607	chr5:75929607:T:C	1.16836e-18	-4.25965e-10	-1.41655	1.94788e-13	-4.25965e-10	-1.41672
75929640	chr5:75929640:T:C	1.18027e-18	-4.25965e-10	-1.4064	1.96884e-13	-4.25965e-10	-1.40601
75929659	chr5:75929659:A:G	1.16819e-18	-4.25965e-10	-1.41669	1.94758e-13	-4.25965e-10	-1.41687
75929775	chr5:75929775:T:C	2.22567e-19	-2.187	-0.887677	3.97487e-14	-2.11004	-0.896013
75930093	chr5:75930093:T:C	3.05545e-19	-2.06374	-0.694062	5.16766e-14	-2.0311	-0.712525
75930185	chr5:75930185:C:T	1.25774e-18	-4.25965e-10	-1.34283	2.10125e-13	-4.25965e-10	-1.34093
75930237	chr5:75930237:C:T	1.61959e-18	-4.25965e-10	-1.08997	2.70278e-13	-4.25965e-10	-1.08918
75930656	chr5:75930656:G:A	1.80288e-18	-4.25965e-10	-0.982764	2.95103e-13	-4.25965e-10	-1.0013
75930726	chr5:75930726:T:C	1.74567e-19	-2.18806	-1.12954	2.90792e-14	-2.18255	-1.13606
75930848	chr5:75930848:G:A	2.55133e-19	-2.09669	-0.841428	4.425e-14	-2.06576	-0.833011
75930925	chr5:75930925:G:A	1.56802e-19	-2.0131	-1.41182	2.28702e-14	-2.14615	-1.41265
75931017	chr5:75931017:C:T	1.75308e-19	-2.01894	-1.29442	2.53185e-14	-2.15898	-1.29811
75931370	chr5:75931370:C:T	1.37198e-18	-4.25965e-10	-1.2559	2.2604e-13	-4.25965e-10	-1.26792
75931942	chr5:75931942:A:G	1.31727e-19	-2.21225	-1.38692	2.21944e-14	-2.2027	-1.38609
75932006	chr5:75932006:G:A	1.59961e-18	-4.25965e-10	-1.10239	2.6689e-13	-4.25965e-10	-1.10179
75932139	chr5:75932139:A:G	1.17262e-18	-4.25965e-10	-1.41291	1.95313e-13	-4.25965e-10	-1.41403
75932319	chr5:75932319:C:T	1.56209e-18	-4.25965e-10	-1.12612	2.63565e-13	-4.25965e-10	-1.11433
75932392	chr5:75932392:G:C	1.83081e-18	-4.25965e-10	-0.967391	2.99877e-13	-4.25965e-10	-0.985256
75933180	chr5:75933180:C:A	1.5252e-18	-4.25965e-10	-1.15002	2.49105e-13	-4.25965e-10	-1.17075
75933312	chr5:75933312:A:G	1.47223e-19	-2.21741	-1.27054	2.47265e-14	-2.20487	-1.27588
75933400	chr5:75933400:C:A	3.14595e-19	-2.19275	-0.535865	5.2476e-14	-2.17301	-0.555267
75933611	chr5:75933611:G:A	3.4305e-19	-2.14312	-0.498907	5.7562e-14	-2.11497	-0.520793
75933789	chr5:75933789:T:C	2.48712e-19	-2.12903	-0.834575	4.2021e-14	-2.09724	-0.853218
75933829	chr5:75933829:A:C	3.47407e-19	-2.14556	-0.483844	5.83101e-14	-2.11741	-0.505445
75933876	chr5:75933876:G:A	3.47495e-19	-2.15707	-0.472087	5.8184e-14	-2.13098	-0.494036
75934014	chr5:75934014:G:T	6.75727e-19	-1.96411	-4.01506e-10	1.1009e-13	-1.98733	-4.01506e-10
75934146	chr5:75934146:T:C	1.41453e-19	-2.20317	-1.32476	2.38433e-14	-2.18987	-1.32725
75934702	chr5:75934702:C:T	1.34487e-19	-2.16222	-1.41621	2.25929e-14	-2.15427	-1.41673
75934734	chr5:75934734:A:T	3.38439e-18	-4.25965e-10	-0.352974	5.53539e-13	-4.25965e-10	-0.372295
75934813	chr5:75934813:G:A	1.17746e-18	-4.25965e-10	-1.40879	1.96592e-13	-4.25965e-10	-1.4075
75934822	chr5:75934822:G:A	2.37281e-19	-2.21452	-0.796135	3.86859e-14	-2.21543	-0.817718
75934828	chr5:75934828:G:A	1.17316e-18	-4.25965e-10	-1.41244	1.95826e-13	-4.25965e-10	-1.4114
75934884	chr5:75934884:A:T	1.57061e-19	-2.21303	-1.21024	2.64699e-14	-2.19681	-1.21581
75935152	chr5:75935152:A:G	1.95551e-18	-4.25965e-10	-0.901499	3.21047e-13	-4.25965e-10	-0.917039
75935355	chr5:75935355:G:A	1.92499e-18	-4.25965e-10	-0.917229	3.16095e-13	-4.25965e-10	-0.932586
75935672	chr5:75935672:G:A	1.30837e-19	-2.20471	-1.40123	2.18315e-14	-2.20552	-1.39975
75935711	chr5:75935711:G:A	3.31845e-19	-2.16537	-0.509859	5.5556e-14	-2.14003	-0.531207
75935768	chr5:75935768:G:A	1.8608e-18	-4.25965e-10	-0.951141	3.04148e-13	-4.25965e-10	-0.971114
75935776	chr5:75935776:C:T	3.77676e-18	-4.25965e-10	-0.243281	6.33529e-13	-4.25965e-10	-0.237322
75935811	chr5:75935811:G:A	4.07367e-19	-2.11086	-0.359327	6.92306e-14	-2.12956	-0.321629
75935856	chr5:75935856:A:G	2.02772e-18	-4.25965e-10	-0.865234	3.27343e-13	-4.25965e-10	-0.897619
75935881	chr5:75935881:A:G	3.91324e-18	-4.25965e-10	-0.207781	6.56921e-13	-4.25965e-10	-0.201064
75935930	chr5:75935930:T:C	3.687e-18	-4.25965e-10	-0.267336	6.181e-13	-4.25965e-10	-0.261977
75936115	chr5:75936115:T:C	1.40804e-18	-4.25965e-10	-1.22995	2.30911e-13	-4.25965e-10	-1.2466
75936316	chr5:75936316:G:A	5.30943e-19	-2.20525	-4.01506e-10	8.76618e-14	-2.21514	-4.01506e-10
75936505	chr5:75936505:C:T	2.01162e-18	-4.25965e-10	-0.873207	3.3009e-13	-4.25965e-10	-0.889264
75936564	chr5:75936564:A:G	1.5473e-19	-2.21948	-1.21874	2.59318e-14	-2.20441	-1.22875
75936600	chr5:75936600:C:T	6.50398e-19	-2.00232	-4.01506e-10	1.23848e-13	-1.86957	-4.01506e-10
75936971	chr5:75936971:A:G	6.6332e-19	-1.98265	-4.01506e-10	1.101e-13	-1.98724	-4.01506e-10
75937580	chr5:75937580:A:G	1.63024e-19	-2.22103	-1.16498	2.72024e-14	-2.20811	-1.17721
75937895	chr5:75937895:T:C	1.16795e-18	-4.25965e-10	-1.4169	1.94714e-13	-4.25965e-10	-1.4171
75938012	chr5:75938012:A:G	1.59626e-18	-4.25965e-10	-1.10449	2.65499e-13	-4.25965e-10	-1.10702
75938106	chr5:75938106:C:T	1.17449e-18	-4.25965e-10	-1.41132	1.96094e-13	-4.25965e-10	-1.41004
75938166	chr5:75938166:T:C	1.41878e-19	-2.13318	-1.39175	2.41881e-14	-2.11404	-1.38873
75938282	chr5:75938282:A:G	1.73596e-19	-2.11168	-1.2115	3.00026e-14	-2.07006	-1.21728
75938706	chr5:75938706:C:T	3.25926e-19	-2.19234	-0.500889	5.58774e-14	-2.16311	-0.502356
75938858	chr5:75938858:T:C	1.59587e-19	-2.21162	-1.19569	2.65046e-14	-2.21292	-1.19839
75938880	chr5:75938880:T:C	1.48119e-19	-2.21639	-1.2655	2.49485e-14	-2.19887	-1.27295
75938899	chr5:75938899:A:T	1.49208e-18	-4.25965e-10	-1.17198	2.44224e-13	-4.25965e-10	-1.19054
75938902	chr5:75938902:G:A	1.16949e-18	-4.25965e-10	-1.41558	1.94886e-13	-4.25965e-10	-1.41621
75939056	chr5:75939056:C:G	1.41336e-19	-2.11232	-1.41644	2.47796e-14	-2.06247	-1.41614
75939246	chr5:75939246:C:T	2.15856e-18	-4.25965e-10	-0.802707	3.53013e-13	-4.25965e-10	-0.822122
75939387	chr5:75939387:T:C	1.76254e-19	-2.1193	-1.18868	3.05853e-14	-2.07455	-1.19355
75939505	chr5:75939505:G:A	1.38533e-19	-2.19202	-1.35678	2.33562e-14	-2.18636	-1.3514
75939719	chr5:75939719:T:C	1.48006e-19	-2.18722	-1.29543	2.54571e-14	-2.15035	-1.30128
75940123	chr5:75940123:T:C	2.1466e-18	-4.25965e-10	-0.808264	3.51147e-13	-4.25965e-10	-0.827424
75940357	chr5:75940357:A:G	6.48701e-19	-2.00493	-4.01506e-10	1.08935e-13	-1.99787	-4.01506e-10
75940735	chr5:75940735:G:A	1.6786e-19	-2.20293	-1.15385	2.85672e-14	-2.17435	-1.16202
75940762	chr5:75940762:A:G	8.5302e-19	-1.73112	-4.01506e-10	1.38935e-13	-1.75462	-4.01506e-10
75940902	chr5:75940902:A:G	1.16975e-18	-4.25965e-10	-1.41536	1.94972e-13	-4.25965e-10	-1.41577
75941063	chr5:75941063:C:T	5.04232e-19	-2.07689	-0.179978	9.09208e-14	-2.0004	-0.178237
75941320	chr5:75941320:C:T	2.41386e-18	-4.25965e-10	-0.69092	4.06022e-13	-4.25965e-10	-0.682221
75941413	chr5:75941413:A:G	2.10762e-18	-4.25965e-10	-0.82659	3.43174e-13	-4.25965e-10	-0.850391
75941446	chr5:75941446:G:A	1.79455e-18	-4.25965e-10	-0.987395	2.97402e-13	-4.25965e-10	-0.993544
75941653	chr5:75941653:T:C	1.68544e-19	-2.20114	-1.15157	2.83576e-14	-2.17957	-1.16416
75942169	chr5:75942169:C:T	1.73195e-18	-4.25965e-10	-1.0229	2.85507e-13	-4.25965e-10	-1.03436
75942361	chr5:75942361:T:A	1.19095e-18	-4.25965e-10	-1.3974	1.97896e-13	-4.25965e-10	-1.40089
75942487	chr5:75942487:A:G	1.67937e-19	-2.07726	-1.27905	2.84132e-14	-2.05919	-1.28259
75942674	chr5:75942674:T:C	1.21027e-18	-4.25965e-10	-1.3813	2.02404e-13	-4.25965e-10	-1.37836
75942809	chr5:75942809:AG:A	1.37041e-18	-4.25965e-10	-1.25704	2.31108e-13	-4.25965e-10	-1.24574
75943203	chr5:75943203:T:A	3.88097e-18	-4.25965e-10	-0.216063	6.49284e-13	-4.25965e-10	-0.212757
75943579	chr5:75943579:C:G	1.1839e-18	-4.25965e-10	-1.40334	1.97715e-13	-4.25965e-10	-1.4018
75943693	chr5:75943693:A:G	1.36644e-19	-2.22019	-1.34233	2.28258e-14	-2.22226	-1.33847
75943866	chr5:75943866:T:G	1.80521e-18	-4.25965e-10	-0.981471	2.97848e-13	-4.25965e-10	-0.992045
75944072	chr5:75944072:C:T	7.98301e-18	-4.25965e-10	0.505167	1.25727e-12	-4.25965e-10	0.448069
75944291	chr5:75944291:T:C	4.86095e-19	-1.68549	-0.608009	9.31922e-14	-1.52685	-0.627109
75944396	chr5:75944396:A:G	1.64855e-18	-4.25965e-10	-1.07225	2.75845e-13	-4.25965e-10	-1.06879
75944430	chr5:75944430:A:T	7.39675e-18	-4.25965e-10	0.428892	1.16542e-12	-4.25965e-10	0.372208
75944893	chr5:75944893:A:C	2.50326e-18	-4.25965e-10	-0.654556	4.05779e-13	-4.25965e-10	-0.682818
75944908	chr5:75944908:T:C	1.19276e-18	-4.25965e-10	-1.39588	1.9838e-13	-4.25965e-10	-1.39844
75945115	chr5:75945115:A:G	2.3974e-18	-4.25965e-10	-0.697762	3.88424e-13	-4.25965e-10	-0.726531
75945457	chr5:75945457:G:A	3.67294e-18	-4.25965e-10	-0.271156	5.97913e-13	-4.25965e-10	-0.295182
75945558	chr5:75945558:A:G	3.80463e-18	-4.25965e-10	-0.235929	6.18798e-13	-4.25965e-10	-0.260849
75946350	chr5:75946350:C:T	1.55127e-18	-4.25965e-10	-1.13307	2.61404e-13	-4.25965e-10	-1.12256
75946371	chr5:75946371:A:G	1.21751e-18	-4.25965e-10	-1.37534	2.03626e-13	-4.25965e-10	-1.37234
75946527	chr5:75946527:T:G	2.56687e-18	-4.25965e-10	-0.629461	4.15233e-13	-4.25965e-10	-0.659787
75946567	chr5:75946567:A:G	2.34273e-19	-2.22194	-0.801481	3.76217e-14	-2.21223	-0.848814
75946570	chr5:75946570:G:A	1.33338e-19	-2.20127	-1.38575	2.18423e-14	-2.21485	-1.38992
75946632	chr5:75946632:G:A	6.3169e-19	-1.79145	-0.240053	1.11355e-13	-1.72479	-0.251108
75947154	chr5:75947154:A:G	2.37546e-18	-4.25965e-10	-0.706956	3.84906e-13	-4.25965e-10	-0.73563
75947286	chr5:75947286:C:G	2.32275e-18	-4.25965e-10	-0.729394	3.76365e-13	-4.25965e-10	-0.758067
75947448	chr5:75947448:G:A	3.24076e-18	-4.25965e-10	-0.39634	5.19342e-13	-4.25965e-10	-0.436064
75947536	chr5:75947536:G:A	1.045e-18	-2.04247	0.514338	1.79455e-13	-1.93196	0.433256
75947587	chr5:75947587:T:A	2.39807e-18	-4.25965e-10	-0.697485	3.88537e-13	-4.25965e-10	-0.726239
75947610	chr5:75947610:G:A	2.47336e-18	-4.25965e-10	-0.666571	4.00442e-13	-4.25965e-10	-0.69606
75948015	chr5:75948015:G:A	1.31656e-18	-4.25965e-10	-1.29712	2.20682e-13	-4.25965e-10	-1.29191
75948097	chr5:75948097:A:G	1.16921e-18	-4.25965e-10	-1.41582	1.95407e-13	-4.25965e-10	-1.41354
75948139	chr5:75948139:T:G	4.76631e-18	-4.25965e-10	-0.0105765	7.76718e-13	-4.25965e-10	-0.0335506
75948342	chr5:75948342:C:T	1.37931e-19	-2.15247	-1.40068	2.36953e-14	-2.12928	-1.39407
75948482	chr5:75948482:A:T	5.8799e-19	-2.07169	-0.0315031	1.04342e-13	-2.02678	-0.0141756
75948580	chr5:75948580:G:A	1.18767e-18	-4.25965e-10	-1.40016	1.97555e-13	-4.25965e-10	-1.40261
75948600	chr5:75948600:T:C	6.15119e-18	-4.25965e-10	0.244498	1.00269e-12	-4.25965e-10	0.221815
75948613	chr5:75948613:G:A	2.69011e-19	-1.69329	-1.19186	3.86204e-14	-1.82856	-1.20629
75948709	chr5:75948709:T:A	3.29898e-19	-2.19626	-0.484861	5.28664e-14	-2.22186	-0.499002
75948893	chr5:75948893:T:C	1.80535e-17	1.06288	0.258307	3.66087e-12	1.25605	0.260778
75949064	chr5:75949064:G:C	1.34865e-18	-4.25965e-10	-1.27304	2.26177e-13	-4.25965e-10	-1.26731
75949101	chr5:75949101:C:A	2.28822e-19	-2.12216	-0.924801	3.88352e-14	-2.1087	-0.920599
75949381	chr5:75949381:A:G	1.30693e-18	-4.25965e-10	-1.30447	2.16133e-13	-4.25965e-10	-1.31273
75949385	chr5:75949385:TAACAGTAGACTA:T	4.00723e-19	-1.21548	-1.27115	9.61918e-14	-0.858358	-1.26393
75949506	chr5:75949506:A:G	1.53737e-19	-2.1471	-1.29756	2.95021e-14	-2.00854	-1.29563
75949558	chr5:75949558:G:A	1.37623e-19	-2.21167	-1.34372	2.49236e-14	-2.12029	-1.35253
75949561	chr5:75949561:G:A	3.46189e-19	-1.78608	-0.846842	5.48976e-14	-1.8461	-0.837062
75950019	chr5:75950019:A:C	4.4274e-19	-1.95986	-0.427064	6.27284e-14	-2.11863	-0.43118
75950025	chr5:75950025:A:G	4.45775e-19	-1.96047	-0.419618	6.3181e-14	-2.11904	-0.423588
75950427	chr5:75950427:C:T	2.93983e-19	-1.94395	-0.852428	4.14266e-14	-2.11191	-0.8528
75950661	chr5:75950661:C:T	1.53697e-18	-4.25965e-10	-1.14234	2.57861e-13	-4.25965e-10	-1.13621
75951289	chr5:75951289:C:G	3.25806e-19	-1.50676	-1.18684	7.06197e-14	-1.24572	-1.1856
75951532	chr5:75951532:C:T	1.35078e-18	-4.25965e-10	-1.27146	2.25464e-13	-4.25965e-10	-1.27047
75951772	chr5:75951772:C:G	5.59693e-19	-1.47681	-0.675706	1.24576e-13	-1.2064	-0.657314
75951852	chr5:75951852:G:A	1.97702e-19	-2.14173	-1.05142	3.20672e-14	-2.16973	-1.05107
75951934	chr5:75951934:G:A	1.44009e-18	-4.25965e-10	-1.20744	2.39113e-13	-4.25965e-10	-1.21169
75951962	chr5:75951962:T:G	2.25251e-18	-4.25965e-10	-0.760101	3.80145e-13	-4.25965e-10	-0.748074
75952140	chr5:75952140:G:A	5.90246e-18	-1.39378	1.597	1.34922e-12	-1.06198	1.58063
75952522	chr5:75952522:C:A	1.50472e-18	-1.46337	0.299827	3.31496e-13	-1.19641	0.3114
75952529	chr5:75952529:G:A	4.83752e-18	-1.38728	1.39153	1.10126e-12	-1.05555	1.37114
75952782	chr5:75952782:G:C	4.99033e-18	-1.25355	1.2889	1.08849e-12	-0.957571	1.26149
75952949	chr5:75952949:T:C	1.16816e-18	-4.25965e-10	-1.41672	1.94783e-13	-4.25965e-10	-1.41674
75952994	chr5:75952994:C:T	1.29032e-18	-4.25965e-10	-1.31726	2.12519e-13	-4.25965e-10	-1.3296
75953209	chr5:75953209:G:T	1.1861e-18	-4.25965e-10	-1.40148	1.96967e-13	-4.25965e-10	-1.40559
75953276	chr5:75953276:C:A	5.33856e-18	-1.27048	1.37328	1.24622e-12	-0.916888	1.35613
75953297	chr5:75953297:A:G	5.29325e-18	-1.23437	1.32865	1.23688e-12	-0.877927	1.30964
75953328	chr5:75953328:G:T	4.72424e-19	-0.937044	-1.38498	9.92615e-14	-0.703836	-1.38703
75953674	chr5:75953674:C:T	4.68267e-18	-1.29103	1.26275	1.08513e-12	-0.944732	1.24556
75953903	chr5:75953903:C:A	1.21774e-18	-4.25965e-10	-1.37515	2.03436e-13	-4.25965e-10	-1.37327
75953960	chr5:75953960:T:C	1.20745e-18	-4.25965e-10	-1.38364	2.01177e-13	-4.25965e-10	-1.38444
75953974	chr5:75953974:G:C	4.52233e-18	-4.25965e-10	-0.0631199	7.87225e-13	-4.25965e-10	-0.0201134
75954284	chr5:75954284:G:T	9.25358e-19	-1.97601	0.326291	1.28368e-13	-2.13217	0.298443
75954393	chr5:75954393:C:T	5.71566e-18	-4.25965e-10	0.171061	9.3168e-13	-4.25965e-10	0.148362
75954435	chr5:75954435:C:T	9.42068e-19	-1.95724	0.325416	1.29678e-13	-2.1207	0.297128
75954527	chr5:75954527:A:T	3.60991e-19	-1.23227	-1.35878	7.4442e-14	-1.01501	-1.36359
75954824	chr5:75954824:A:G	1.0616e-18	-1.51237	-4.01506e-10	2.19946e-13	-1.29524	-4.01506e-10
75955126	chr5:75955126:A:G	4.23795e-18	-1.21501	1.08694	1.01914e-12	-0.846973	1.08506
75955210	chr5:75955210:G:T	8.48149e-19	-1.73685	-4.01506e-10	1.52741e-13	-1.65988	-4.01506e-10
75955240	chr5:75955240:G:A	5.39618e-19	-1.34763	-0.841413	1.2934e-13	-0.999389	-0.826795
75955331	chr5:75955331:T:A	1.26662e-19	-2.22218	-1.41621	2.11213e-14	-2.22214	-1.4162
75955340	chr5:75955340:A:G	1.2079e-18	-4.25965e-10	-1.38326	2.0146e-13	-4.25965e-10	-1.38304
75955390	chr5:75955390:C:T	6.01978e-18	-1.18696	1.40987	1.45783e-12	-0.819276	1.41535
75955417	chr5:75955417:C:T	8.90583e-19	-1.68803	-4.01506e-10	1.44859e-13	-1.71286	-4.01506e-10
75955429	chr5:75955429:A:T	5.51195e-19	-1.32205	-0.84577	1.32941e-13	-0.968818	-0.829904
75955530	chr5:75955530:C:A	2.27777e-19	-1.84498	-1.20656	3.28746e-14	-1.98122	-1.21471
75955564	chr5:75955564:G:A	2.85491e-19	-1.89754	-0.928152	3.93224e-14	-2.07451	-0.942327
75955802	chr5:75955802:C:T	5.62924e-18	-1.24955	1.40538	1.34813e-12	-0.887031	1.40488
75956117	chr5:75956117:T:C	1.01817e-18	-1.97913	0.424993	1.41905e-13	-2.13576	0.402283
75956119	chr5:75956119:C:T	9.73809e-19	-2.03182	0.433128	1.38335e-13	-2.1662	0.407249
75956503	chr5:75956503:A:T	1.33854e-18	-4.25965e-10	-1.28057	2.21269e-13	-4.25965e-10	-1.28925
75957134	chr5:75957134:C:T	1.71333e-19	-2.05969	-1.2766	3.54092e-14	-1.83398	-1.28768
75957354	chr5:75957354:A:G	1.2318e-18	-4.25965e-10	-1.36367	2.03577e-13	-4.25965e-10	-1.37258
75957440	chr5:75957440:C:T	9.20942e-19	-1.91101	0.256502	1.24667e-13	-2.09091	0.227927
75957486	chr5:75957486:C:T	8.96854e-19	-1.92799	0.24698	1.22109e-13	-2.10187	0.218155
75957525	chr5:75957525:G:A	4.63662e-19	-1.51917	-0.821574	1.07592e-13	-1.20341	-0.806865
75957967	chr5:75957967:A:G	1.85182e-18	-4.25965e-10	-0.955979	3.11611e-13	-4.25965e-10	-0.946873
75957973	chr5:75957973:G:A	7.93176e-19	-1.80386	-4.01506e-10	1.35393e-13	-1.78044	-4.01506e-10
75958035	chr5:75958035:G:T	1.86326e-18	-4.25965e-10	-0.949818	3.1362e-13	-4.25965e-10	-0.940447
75958325	chr5:75958325:C:T	1.86754e-18	-2.15831	1.21078	2.87444e-13	-2.19135	1.16375
75958332	chr5:75958332:G:C	1.23967e-18	-4.25965e-10	-1.35731	2.08927e-13	-4.25965e-10	-1.34664
75958491	chr5:75958491:C:T	8.40569e-19	-1.89832	0.152494	1.13433e-13	-2.08269	0.125276
75958741	chr5:75958741:T:C	1.79145e-19	-2.18502	-1.10669	2.83969e-14	-2.2215	-1.12084
75959096	chr5:75959096:T:C	1.28818e-18	-4.25965e-10	-1.31892	2.15137e-13	-4.25965e-10	-1.31735
75959118	chr5:75959118:G:A	4.91475e-19	-2.20563	-0.0768656	7.92485e-14	-2.21361	-0.10243
75959381	chr5:75959381:C:T	2.09052e-18	-1.86528	1.03054	4.36389e-13	-1.61395	1.00386
75959468	chr5:75959468:A:G	2.30342e-19	-2.16677	-0.873572	3.77149e-14	-2.18814	-0.870433
75959744	chr5:75959744:T:C	1.34547e-18	-4.25965e-10	-1.27541	2.22368e-13	-4.25965e-10	-1.2843
75959807	chr5:75959807:C:T	1.1979e-18	-4.25965e-10	-1.39157	1.99163e-13	-4.25965e-10	-1.3945
75959911	chr5:75959911:C:T	1.68546e-19	-2.21342	-1.13928	2.79522e-14	-2.20606	-1.15207
75959920	chr5:75959920:T:C	7.17335e-19	-2.07216	0.167804	1.06087e-13	-2.16059	0.136221
75960153	chr5:75960153:G:T	1.34389e-18	-4.25965e-10	-1.27658	2.2211e-13	-4.25965e-10	-1.28546
75960165	chr5:75960165:A:G	3.09702e-18	-1.50871	1.067	6.86834e-13	-1.20761	1.05107
75960268	chr5:75960268:G:A	6.10426e-19	-1.99622	-0.0695269	8.62682e-14	-2.14506	-0.0861077
75960347	chr5:75960347:A:G	1.1867e-18	-4.25965e-10	-1.40097	1.97914e-13	-4.25965e-10	-1.40079
75960618	chr5:75960618:C:T	1.27914e-18	-4.25965e-10	-1.32596	2.11931e-13	-4.25965e-10	-1.33237
75961183	chr5:75961183:G:T	1.47466e-18	-4.25965e-10	-1.18372	2.43565e-13	-4.25965e-10	-1.19324
75961237	chr5:75961237:C:T	1.16831e-18	-4.25965e-10	-1.41659	1.94727e-13	-4.25965e-10	-1.41703
75961381	chr5:75961381:A:G	4.33617e-18	-1.381	1.27584	9.8366e-13	-1.06303	1.26569
75961621	chr5:75961621:TTC:T	7.70774e-19	-1.92345	0.0909384	1.05255e-13	-2.09875	0.0665035
75961834	chr5:75961834:T:C	7.96543e-19	-1.91386	0.114239	1.08139e-13	-2.09292	0.0877094
75961927	chr5:75961927:A:G	1.19055e-18	-4.25965e-10	-1.39774	1.97614e-13	-4.25965e-10	-1.40231
75962175	chr5:75962175:T:C	1.95798e-18	-4.25965e-10	-0.900233	3.29737e-13	-4.25965e-10	-0.890333
75962235	chr5:75962235:C:T	4.8125e-18	-4.25965e-10	-0.00093043	7.7299e-13	-4.25965e-10	-0.0383616
75962414	chr5:75962414:C:T	1.8345e-18	-4.25965e-10	-0.965374	3.06704e-13	-4.25965e-10	-0.962744
75962621	chr5:75962621:A:T	1.37878e-18	-4.25965e-10	-1.25095	2.32019e-13	-4.25965e-10	-1.24181
75963077	chr5:75963077:A:G	4.71798e-18	-1.19581	1.17505	1.10161e-12	-0.84512	1.16102
75963124	chr5:75963124:C:G	4.42928e-18	-1.26231	1.1784	1.0262e-12	-0.919335	1.16433
75963218	chr5:75963218:T:A	2.7875e-19	-1.43247	-1.41712	5.77158e-14	-1.21596	-1.41714
75963257	chr5:75963257:T:C	8.0521e-19	-2.10612	0.31732	1.18838e-13	-2.19891	0.288045
75963334	chr5:75963334:G:T	1.14299e-17	-4.25965e-10	0.864083	1.82832e-12	-4.25965e-10	0.822525
75963463	chr5:75963463:A:T	3.1623e-18	-4.25965e-10	-0.420849	5.46496e-13	-4.25965e-10	-0.385101
75963489	chr5:75963489:C:T	1.29098e-18	-4.25965e-10	-1.31675	2.15484e-13	-4.25965e-10	-1.31574
75964104	chr5:75964104:T:C	1.22555e-18	-4.25965e-10	-1.36876	2.0635e-13	-4.25965e-10	-1.35905
75964159	chr5:75964159:C:T	7.01925e-19	-1.87126	-0.054818	9.4552e-14	-2.06591	-0.0735717
75964298	chr5:75964298:G:A	1.16834e-18	-4.25965e-10	-1.41657	1.94975e-13	-4.25965e-10	-1.41576
75964485	chr5:75964485:A:G	6.78684e-19	-1.26357	-0.696175	1.63993e-13	-0.910068	-0.678735
75964687	chr5:75964687:T:C	4.74736e-19	-0.925683	-1.39146	9.84429e-14	-0.70551	-1.39364
75964937	chr5:75964937:A:G	1.48595e-18	-4.25965e-10	-1.17609	2.45491e-13	-4.25965e-10	-1.18537
75965111	chr5:75965111:G:C	1.68545e-19	-2.21879	-1.13391	2.83275e-14	-2.22219	-1.12261
75965234	chr5:75965234:C:G	1.42235e-18	-4.25965e-10	-1.21984	2.38842e-13	-4.25965e-10	-1.21283
75965486	chr5:75965486:C:T	1.19511e-18	-4.25965e-10	-1.39391	1.98309e-13	-4.25965e-10	-1.3988
75965498	chr5:75965498:ACACT:A	1.48595e-18	-4.25965e-10	-1.17609	2.45491e-13	-4.25965e-10	-1.18537
75966075	chr5:75966075:G:A	1.2748e-17	-4.25965e-10	0.973228	2.03697e-12	-4.25965e-10	0.930592
75966335	chr5:75966335:T:C	1.21883e-18	-4.25965e-10	-1.37426	2.02099e-13	-4.25965e-10	-1.37987
75966838	chr5:75966838:T:G	1.89164e-18	-4.25965e-10	-0.934702	3.1569e-13	-4.25965e-10	-0.933867
75966891	chr5:75966891:A:C	2.01455e-18	-4.25965e-10	-0.871751	3.46212e-13	-4.25965e-10	-0.841575
75966914	chr5:75966914:T:G	1.35143e-18	-4.25965e-10	-1.27099	2.23385e-13	-4.25965e-10	-1.27973
75966920	chr5:75966920:A:G	1.27591e-18	-4.25965e-10	-1.32849	2.11869e-13	-4.25965e-10	-1.33266
75967027	chr5:75967027:A:AT	1.43733e-18	-4.25965e-10	-1.20936	2.42654e-13	-4.25965e-10	-1.19699
75967183	chr5:75967183:A:T	1.19518e-18	-4.25965e-10	-1.39385	1.9832e-13	-4.25965e-10	-1.39875
75967239	chr5:75967239:C:T	6.23078e-19	-1.94681	-0.0984196	8.62332e-14	-2.11447	-0.117098
75967342	chr5:75967342:T:C	2.28198e-19	-2.19321	-0.856476	3.80234e-14	-2.20593	-0.844495
75967358	chr5:75967358:C:T	4.93625e-19	-0.905786	-1.37234	6.09846e-14	-1.20415	-1.37386
75967442	chr5:75967442:C:T	2.06397e-18	-4.25965e-10	-0.847519	3.38613e-13	-4.25965e-10	-0.86377
75967519	chr5:75967519:T:A	6.56733e-19	-1.90041	-0.0922108	8.93855e-14	-2.08486	-0.110808
75967615	chr5:75967615:G:A	1.45991e-17	-4.25965e-10	1.10881	2.33229e-12	-4.25965e-10	1.06598
75967666	chr5:75967666:T:G	1.36648e-18	-4.25965e-10	-1.25991	2.28329e-13	-4.25965e-10	-1.25784
75967794	chr5:75967794:G:A	1.80406e-18	-0.98211	-4.01506e-10	2.30528e-13	-1.24826	-4.01506e-10
75967922	chr5:75967922:A:C	1.35059e-18	-4.25965e-10	-1.2716	2.23255e-13	-4.25965e-10	-1.28031
75968005	chr5:75968005:TG:T	1.35314e-18	-4.25965e-10	-1.26972	2.23663e-13	-4.25965e-10	-1.27849
75968038	chr5:75968038:C:T	1.91329e-18	-4.25965e-10	-0.923326	3.19321e-13	-4.25965e-10	-0.922432
75968246	chr5:75968246:G:A	7.98024e-18	-4.25965e-10	0.504821	1.32979e-12	-4.25965e-10	0.504147
75968322	chr5:75968322:C:T	5.75776e-18	-1.24488	1.42328	1.34617e-12	-0.891283	1.40767
75968440	chr5:75968440:T:C	6.85443e-19	-1.89915	-0.0506873	9.32463e-14	-2.0846	-0.068787
75968659	chr5:75968659:A:G	1.17015e-18	-4.25965e-10	-1.41501	1.94872e-13	-4.25965e-10	-1.41628
75968688	chr5:75968688:A:C	1.78113e-19	-2.20219	-1.0953	2.9691e-14	-2.21236	-1.08542
75968750	chr5:75968750:T:C	4.51643e-18	-4.25965e-10	-0.0644267	7.43999e-13	-4.25965e-10	-0.0765876
75968855	chr5:75968855:C:T	1.3527e-18	-4.25965e-10	-1.27004	2.23592e-13	-4.25965e-10	-1.27881
75968899	chr5:75968899:GA:G	1.20919e-18	-4.25965e-10	-1.3822	2.00611e-13	-4.25965e-10	-1.38726
75969079	chr5:75969079:C:T	1.35205e-18	-4.25965e-10	-1.27053	2.23489e-13	-4.25965e-10	-1.27927
75969489	chr5:75969489:A:C	1.39888e-18	-4.25965e-10	-1.23648	2.31042e-13	-4.25965e-10	-1.24603
75969515	chr5:75969515:A:G	3.60067e-18	-1.35358	1.06255	8.17828e-13	-1.02997	1.048
75970019	chr5:75970019:T:C	1.16767e-18	-4.25965e-10	-1.41713	1.94723e-13	-4.25965e-10	-1.41705
75970137	chr5:75970137:T:C	1.41324e-18	-4.25965e-10	-1.22626	2.33504e-13	-4.25965e-10	-1.23543
75970159	chr5:75970159:G:C	1.77866e-18	-4.25965e-10	-0.996285	2.97524e-13	-4.25965e-10	-0.993134
75970247	chr5:75970247:A:C	1.1677e-18	-4.25965e-10	-1.41711	1.94731e-13	-4.25965e-10	-1.41701
75970366	chr5:75970366:A:C	3.75765e-18	-4.25965e-10	-0.248355	6.49764e-13	-4.25965e-10	-0.212019
75970510	chr5:75970510:G:A	3.85292e-19	-1.92266	-0.603243	5.29171e-14	-2.10034	-0.619558
75970797	chr5:75970797:A:G	5.23181e-19	-2.21998	-4.01506e-10	8.70399e-14	-2.22226	-4.01506e-10
75970855	chr5:75970855:G:A	1.99474e-18	-4.25965e-10	-0.881635	3.36191e-13	-4.25965e-10	-0.87095
75970864	chr5:75970864:A:G	3.72392e-18	-4.25965e-10	-0.257372	6.44355e-13	-4.25965e-10	-0.220378
75970879	chr5:75970879:A:T	2.99776e-18	-4.25965e-10	-0.474284	4.84599e-13	-4.25965e-10	-0.505306
75971127	chr5:75971127:C:T	1.42657e-18	-4.25965e-10	-1.21687	2.35647e-13	-4.25965e-10	-1.22629
75971497	chr5:75971497:G:T	3.95623e-18	-4.25965e-10	-0.196856	6.84518e-13	-4.25965e-10	-0.159913
75971546	chr5:75971546:G:A	4.90308e-19	-1.88571	-0.399158	6.61417e-14	-2.07424	-0.422585
75971562	chr5:75971562:G:A	3.64666e-19	-1.93874	-0.642178	5.03644e-14	-2.11127	-0.658072
75971607	chr5:75971607:C:G	1.19864e-18	-4.25965e-10	-1.39096	1.99019e-13	-4.25965e-10	-1.39523
75971635	chr5:75971635:T:C	1.99692e-18	-4.25965e-10	-0.880541	3.3169e-13	-4.25965e-10	-0.884428
75971717	chr5:75971717:G:A	3.77485e-18	-4.25965e-10	-0.243787	5.78334e-13	-4.25965e-10	-0.328476
75971828	chr5:75971828:G:T	1.45147e-19	-2.08517	-1.41699	2.2772e-14	-2.14596	-1.41714
75972020	chr5:75972020:C:T	1.45944e-18	-4.25965e-10	-1.19409	2.40986e-13	-4.25965e-10	-1.20389
75972141	chr5:75972141:G:A	1.29819e-18	-4.25965e-10	-1.31118	2.16868e-13	-4.25965e-10	-1.30934
75972312	chr5:75972312:C:A	2.09191e-18	-4.25965e-10	-0.834069	3.4726e-13	-4.25965e-10	-0.838554
75972519	chr5:75972519:A:G	2.14085e-18	-1.57681	0.765866	4.80064e-13	-1.27839	0.763682
75972633	chr5:75972633:T:C	3.43701e-18	-4.25965e-10	-0.337547	5.78362e-13	-4.25965e-10	-0.328428
75972722	chr5:75972722:C:G	1.50792e-19	-2.08425	-1.37975	2.83402e-14	-1.96763	-1.37672
75972749	chr5:75972749:C:A	1.43254e-18	-4.25965e-10	-1.2127	2.36608e-13	-4.25965e-10	-1.22222
75972770	chr5:75972770:A:G	6.0229e-19	-1.91916	-0.160005	8.29739e-14	-2.09564	-0.174463
75973011	chr5:75973011:T:A	2.26574e-18	-4.25965e-10	-0.754245	3.71557e-13	-4.25965e-10	-0.770925
75973338	chr5:75973338:A:T	1.19172e-18	-4.25965e-10	-1.39675	1.9779e-13	-4.25965e-10	-1.40142
75973353	chr5:75973353:A:G	1.10592e-17	-4.25965e-10	0.831116	1.83861e-12	-4.25965e-10	0.828139
75973580	chr5:75973580:G:A	1.23171e-18	-4.25965e-10	-1.36374	2.07328e-13	-4.25965e-10	-1.35433
75973729	chr5:75973729:CTT:C	1.35349e-18	-4.25965e-10	-1.26946	2.22946e-13	-4.25965e-10	-1.2817
75973909	chr5:75973909:A:G	3.73508e-19	-1.94067	-0.616294	5.16667e-14	-2.11154	-0.632275
75973922	chr5:75973922:A:C	3.61483e-19	-1.17672	-1.41297	4.61433e-14	-1.44439	-1.41248
75974636	chr5:75974636:C:A	2.68608e-18	-1.61265	1.02859	5.98279e-13	-1.32316	1.02858
75974697	chr5:75974697:C:T	7.25326e-19	-1.90708	0.0138008	9.87951e-14	-2.08836	-0.00721783
75974771	chr5:75974771:G:A	1.16803e-18	-4.25965e-10	-1.41683	1.94716e-13	-4.25965e-10	-1.41709
75974815	chr5:75974815:G:A	3.27128e-18	-1.58111	1.19414	7.3363e-13	-1.28557	1.19494
75974848	chr5:75974848:A:G	1.44934e-17	-4.25965e-10	1.10155	2.45144e-12	-4.25965e-10	1.1158
75975284	chr5:75975284:T:C	3.05423e-19	-2.15095	-0.607256	4.94509e-14	-2.17557	-0.612082
75975365	chr5:75975365:A:G	1.43697e-18	-4.25965e-10	-1.20961	2.42052e-13	-4.25965e-10	-1.19947
75975431	chr5:75975431:A:G	1.08091e-18	-1.49434	-4.01506e-10	9.83111e-14	-2.10049	-4.01506e-10
75975722	chr5:75975722:T:C	1.83055e-18	-4.25965e-10	-0.96753	3.07949e-13	-4.25965e-10	-0.958693
75975909	chr5:75975909:A:G	3.1598e-18	-4.25965e-10	-0.421641	5.46088e-13	-4.25965e-10	-0.385849
75976786	chr5:75976786:C:T	5.52737e-19	-2.16502	-4.01506e-10	9.33741e-14	-2.15201	-4.01506e-10
75977028	chr5:75977028:G:A	1.17702e-18	-4.25965e-10	-1.40916	1.96185e-13	-4.25965e-10	-1.40957
75977265	chr5:75977265:A:T	1.38031e-18	-4.25965e-10	-1.24984	2.32459e-13	-4.25965e-10	-1.23992
75977449	chr5:75977449:C:T	6.10288e-19	-1.91879	-0.147181	8.36053e-14	-2.09637	-0.166147
75977462	chr5:75977462:C:T	5.85579e-18	-4.25965e-10	0.195283	9.54981e-13	-4.25965e-10	0.173063
75978258	chr5:75978258:C:G	1.36138e-18	-4.25965e-10	-1.26365	2.24908e-13	-4.25965e-10	-1.27294
75978823	chr5:75978823:A:G	7.90706e-19	-2.06204	0.255059	1.15142e-13	-2.18035	0.23789
75978837	chr5:75978837:G:C	1.22608e-17	-4.25965e-10	0.934262	1.96111e-12	-4.25965e-10	0.89264
75978887	chr5:75978887:C:G	7.03492e-19	-1.876	-0.0478494	9.49447e-14	-2.06851	-0.0668222
75979012	chr5:75979012:G:A	2.04454e-18	-4.25965e-10	-0.856977	3.4388e-13	-4.25965e-10	-0.848334
75979061	chr5:75979061:G:A	6.86559e-19	-1.90976	-0.0384506	9.36783e-14	-2.0907	-0.0580617
75979065	chr5:75979065:A:G	6.65413e-19	-0.625444	-1.35405	7.06732e-14	-1.08573	-1.34483
75979317	chr5:75979317:G:A	2.85851e-17	-4.25965e-10	1.78074	4.57379e-12	-4.25965e-10	1.73947
75979343	chr5:75979343:A:G	1.16855e-18	-4.25965e-10	-1.41638	1.94727e-13	-4.25965e-10	-1.41703
75979439	chr5:75979439:C:T	2.39609e-19	-2.15129	-0.8496	3.90228e-14	-2.17754	-0.846938
75979475	chr5:75979475:G:C	1.21208e-18	-4.25965e-10	-1.37981	2.00812e-13	-4.25965e-10	-1.38626
75979686	chr5:75979686:G:A	4.6557e-19	-1.95871	-0.377936	6.48124e-14	-2.12331	-0.393825
75979848	chr5:75979848:G:T	1.40004e-18	-4.25965e-10	-1.23565	2.31248e-13	-4.25965e-10	-1.24514
75979977	chr5:75979977:T:G	4.96662e-19	-1.91059	-0.361407	6.8126e-14	-2.09162	-0.375647
75979986	chr5:75979986:A:AT	1.35422e-18	-4.25965e-10	-1.26892	2.19847e-13	-4.25965e-10	-1.2957
75980004	chr5:75980004:C:T	1.18584e-18	-4.25965e-10	-1.40169	1.96877e-13	-4.25965e-10	-1.40605
75980087	chr5:75980087:A:G	5.78929e-19	-1.52687	-0.591857	1.32815e-13	-1.22645	-0.573224
75980376	chr5:75980376:T:C	3.23828e-19	-1.31973	-1.37996	6.40775e-14	-1.14548	-1.38306
75980468	chr5:75980468:A:C	3.75237e-18	-4.25965e-10	-0.249759	6.02943e-13	-4.25965e-10	-0.286806
75980539	chr5:75980539:G:A	1.3837e-18	-4.25965e-10	-1.24739	2.31229e-13	-4.25965e-10	-1.24522
75980616	chr5:75980616:G:T	1.39933e-18	-1.61552	0.379363	3.07232e-13	-1.34245	0.381424
75980751	chr5:75980751:C:T	1.70276e-18	-4.25965e-10	-1.0399	2.89754e-13	-4.25965e-10	-1.0196
75980800	chr5:75980800:C:G	1.36278e-18	-4.25965e-10	-1.26262	2.25136e-13	-4.25965e-10	-1.27192
75980961	chr5:75980961:G:T	1.19487e-18	-4.25965e-10	-1.39411	1.98274e-13	-4.25965e-10	-1.39898
75981010	chr5:75981010:C:A	1.43924e-18	-1.60895	0.400921	3.16245e-13	-1.33507	0.402959
75981133	chr5:75981133:A:C	1.90557e-18	-4.25965e-10	-0.927366	3.20565e-13	-4.25965e-10	-0.918542
75981305	chr5:75981305:T:C	1.17942e-18	-4.25965e-10	-1.40712	1.96504e-13	-4.25965e-10	-1.40795
75981419	chr5:75981419:A:G	1.40671e-19	-2.11641	-1.41708	2.14985e-14	-2.20351	-1.41714
75981458	chr5:75981458:C:A	1.64959e-18	-4.25965e-10	-1.07162	2.762e-13	-4.25965e-10	-1.0675
75981966	chr5:75981966:A:G	5.81618e-19	-1.92132	-0.19277	7.98423e-14	-2.09912	-0.209456
75981974	chr5:75981974:C:G	1.18021e-18	-4.25965e-10	-1.40646	1.97661e-13	-4.25965e-10	-1.40208
75982142	chr5:75982142:A:G	1.19246e-18	-1.68759	0.291463	2.57072e-13	-1.43049	0.291216
75982289	chr5:75982289:A:G	3.42318e-19	-1.2308	-1.41336	4.39397e-14	-1.492	-1.41381
75982815	chr5:75982815:G:A	2.08134e-18	-4.25965e-10	-0.839136	3.47337e-13	-4.25965e-10	-0.838333
75983372	chr5:75983372:T:C	2.97155e-19	-1.6688	-1.11685	6.51578e-14	-1.40645	-1.10536
75983428	chr5:75983428:C:T	1.19507e-18	-4.25965e-10	-1.39394	1.98291e-13	-4.25965e-10	-1.39889
75983465	chr5:75983465:G:A	1.42202e-18	-4.25965e-10	-1.22007	2.38604e-13	-4.25965e-10	-1.21382
75983679	chr5:75983679:C:T	5.26397e-19	-2.10048	-0.113368	7.96362e-14	-2.19041	-0.120751
75983696	chr5:75983696:G:T	5.30389e-18	-4.25965e-10	0.0962923	8.6456e-13	-4.25965e-10	0.0735934
75985064	chr5:75985064:C:G	1.63706e-18	-4.25965e-10	-1.07925	2.71796e-13	-4.25965e-10	-1.08358
75985472	chr5:75985472:G:A	2.27427e-15	-4.25965e-10	6.15727	3.6587e-10	-4.25965e-10	6.12141
75985583	chr5:75985583:C:T	2.65526e-18	-0.530511	-0.0650956	3.40213e-13	-0.75284	-0.106216
75985631	chr5:75985631:G:A	2.45914e-19	-2.21923	-0.75569	4.31016e-14	-2.18236	-0.742704
75985729	chr5:75985729:G:A	1.2675e-19	-2.22196	-1.41573	2.11695e-14	-2.22143	-1.41464
75985841	chr5:75985841:G:A	1.21166e-18	-4.25965e-10	-1.38016	2.02358e-13	-4.25965e-10	-1.37859
75985883	chr5:75985883:G:T	1.36386e-18	-4.25965e-10	-1.26183	2.28453e-13	-4.25965e-10	-1.2573
75986078	chr5:75986078:A:G	2.12462e-18	-4.25965e-10	-0.818555	3.55987e-13	-4.25965e-10	-0.813733
75986187	chr5:75986187:C:T	1.76434e-19	-2.15773	-1.14923	3.61291e-14	-1.96826	-1.13327
75986484	chr5:75986484:A:G	1.64556e-19	-2.18612	-1.19054	3.26991e-14	-2.02516	-1.17612
75986601	chr5:75986601:A:G	9.60868e-18	-4.25965e-10	0.690518	1.66678e-12	-4.25965e-10	0.730019
75986609	chr5:75986609:C:T	2.80741e-19	-2.20989	-0.632576	4.79038e-14	-2.20137	-0.618062
75986944	chr5:75986944:T:C	1.55697e-19	-2.20115	-1.23085	3.00623e-14	-2.06587	-1.21949
75987194	chr5:75987194:G:A	2.3136e-18	-4.25965e-10	-0.733344	3.90633e-13	-4.25965e-10	-0.720858
75987207	chr5:75987207:T:C	7.82736e-18	-0.649499	1.13498	9.91039e-13	-0.8595	1.06963
75987319	chr5:75987319:T:C	1.64102e-19	-2.20144	-1.17797	3.18808e-14	-2.06373	-1.16289
75987368	chr5:75987368:A:G	8.59862e-19	-1.72313	-4.01506e-10	2.1996e-13	-1.29518	-4.01506e-10
75987409	chr5:75987409:T:G	7.12583e-18	-0.534326	0.925904	8.59292e-13	-0.7986	0.866082
75987417	chr5:75987417:A:G	3.57894e-19	-2.00642	-0.593249	5.74348e-14	-2.02975	-0.608226
75987724	chr5:75987724:A:T	1.97713e-17	-1.24758	2.65967	4.51032e-12	-0.892385	2.61788
75987834	chr5:75987834:T:C	1.20553e-18	-4.25965e-10	-1.38522	2.012e-13	-4.25965e-10	-1.38433
75988775	chr5:75988775:T:A	2.07704e-17	-1.19373	2.6551	4.67935e-12	-0.840702	2.60299
75988961	chr5:75988961:A:C	1.37523e-18	-4.25965e-10	-1.25353	2.33222e-13	-4.25965e-10	-1.23664
75988977	chr5:75988977:A:G	2.27134e-19	-1.66959	-1.38477	3.63902e-14	-1.70795	-1.38638
75989051	chr5:75989051:G:A	1.21885e-18	-4.25965e-10	-1.37424	2.03474e-13	-4.25965e-10	-1.37309
75989184	chr5:75989184:A:G	1.07433e-17	-1.17256	1.9747	2.42084e-12	-0.847863	1.95111
75989237	chr5:75989237:G:T	2.6938e-18	-4.25965e-10	-0.581196	4.48828e-13	-4.25965e-10	-0.581987
75989479	chr5:75989479:C:T	1.27764e-18	-4.25965e-10	-1.32713	2.135e-13	-4.25965e-10	-1.32499
75989525	chr5:75989525:G:A	6.42304e-17	-1.74333	4.33366	1.31148e-11	-1.47587	4.26874
75989997	chr5:75989997:A:G	2.29315e-18	-4.25965e-10	-0.742222	3.68944e-13	-4.25965e-10	-0.777982
75990102	chr5:75990102:T:C	1.24364e-18	-4.25965e-10	-1.3541	2.08557e-13	-4.25965e-10	-1.34841
75990322	chr5:75990322:T:C	1.67513e-19	-2.19205	-1.16679	3.30879e-14	-2.03957	-1.14989
75990360	chr5:75990360:T:A	6.73699e-17	-1.66605	4.3041	1.39894e-11	-1.38282	4.24025
75990598	chr5:75990598:A:T	1.80167e-18	-4.25965e-10	-0.983436	3.04957e-13	-4.25965e-10	-0.968456
75990694	chr5:75990694:T:C	2.51856e-18	-4.25965e-10	-0.648461	3.92175e-13	-4.25965e-10	-0.716919
75990781	chr5:75990781:A:G	1.77477e-18	-4.25965e-10	-0.998479	2.93411e-13	-4.25965e-10	-1.00705
75990933	chr5:75990933:A:G	9.06371e-18	-1.16646	1.79859	2.0184e-12	-0.851962	1.7734
75991211	chr5:75991211:T:C	6.11532e-19	-2.06394	-4.01506e-10	9.64803e-14	-2.11929	-4.01506e-10
75992751	chr5:75992751:TAAAC:T	1.53555e-16	-1.68495	5.14686	3.12994e-11	-1.40531	5.06804
75993034	chr5:75993034:C:T	2.00275e-18	-4.25965e-10	-0.877628	3.31742e-13	-4.25965e-10	-0.884271
75993061	chr5:75993061:T:G	6.51036e-18	-4.25965e-10	0.301247	1.07562e-12	-4.25965e-10	0.292028
75993116	chr5:75993116:AG:A	2.39324e-18	-4.25965e-10	-0.6995	3.96001e-13	-4.25965e-10	-0.707212
75993396	chr5:75993396:G:A	1.90001e-19	-2.17049	-1.06239	3.86901e-14	-1.99105	-1.04199
75993437	chr5:75993437:C:T	2.63855e-19	-2.2172	-0.687299	4.35213e-14	-2.21464	-0.700736
75993453	chr5:75993453:G:A	1.17399e-18	-4.25965e-10	-1.41174	1.95768e-13	-4.25965e-10	-1.4117
75993641	chr5:75993641:G:T	2.52417e-19	-2.11487	-0.833954	4.09389e-14	-2.15111	-0.825432
75993901	chr5:75993901:A:G	1.55945e-18	-4.25965e-10	-1.12781	2.60048e-13	-4.25965e-10	-1.12776
75994339	chr5:75994339:G:A	3.64946e-19	-2.12003	-0.460125	6.09068e-14	-2.14011	-0.43917
75994632	chr5:75994632:C:A	2.35989e-19	-1.86319	-1.15293	3.75335e-14	-1.91357	-1.14983
75994677	chr5:75994677:T:A	5.70579e-19	-0.949948	-1.1833	1.16032e-13	-0.74089	-1.19388
75995416	chr5:75995416:T:C	1.29195e-18	-4.25965e-10	-1.31599	2.1631e-13	-4.25965e-10	-1.31192
75995491	chr5:75995491:G:A	2.25461e-18	-4.25965e-10	-0.75917	3.68541e-13	-4.25965e-10	-0.779076
75995554	chr5:75995554:C:T	3.82505e-19	-1.36263	-1.17053	5.91214e-14	-1.44056	-1.16848
75995619	chr5:75995619:A:G	1.21381e-18	-4.25965e-10	-1.37839	2.01908e-13	-4.25965e-10	-1.38082
75995639	chr5:75995639:T:C	2.38319e-19	-2.0547	-0.951591	3.96272e-14	-2.07356	-0.935546
75995677	chr5:75995677:G:A	1.4216e-19	-2.12353	-1.39942	2.56436e-14	-2.04005	-1.40429
75995678	chr5:75995678:A:C	1.42906e-19	-2.1203	-1.39742	2.5803e-14	-2.03555	-1.40259
75995829	chr5:75995829:G:A	1.42967e-19	-2.11736	-1.39993	2.58596e-14	-2.03124	-1.40471
75995841	chr5:75995841:A:G	1.44245e-19	-2.1115	-1.39689	2.61292e-14	-2.02335	-1.40223
75995972	chr5:75995972:A:G	2.63275e-19	-1.82437	-1.08233	4.18847e-14	-1.87453	-1.07918
75995992	chr5:75995992:A:G	5.3035e-19	-0.893564	-1.3128	1.08861e-13	-0.675549	-1.32301
75996310	chr5:75996310:T:C	3.0577e-19	-1.50894	-1.24813	5.86307e-14	-1.35501	-1.26236
75996422	chr5:75996422:C:T	3.32738e-19	-1.46334	-1.20921	6.37171e-14	-1.30693	-1.22724
75996466	chr5:75996466:G:A	3.28551e-19	-1.47508	-1.21014	6.31768e-14	-1.31666	-1.22603
75996494	chr5:75996494:A:C	1.87618e-19	-1.85378	-1.39172	3.65167e-14	-1.69492	-1.39594
75997153	chr5:75997153:C:T	4.15807e-19	-1.52733	-0.922355	7.92916e-14	-1.37604	-0.939452
75997297	chr5:75997297:C:A	2.1346e-19	-1.92585	-1.19061	3.37675e-14	-1.97582	-1.19331
75997304	chr5:75997304:A:G	1.29032e-18	-4.25965e-10	-1.31726	2.15033e-13	-4.25965e-10	-1.31784
75997626	chr5:75997626:A:C	2.95642e-19	-1.7685	-1.02225	4.77354e-14	-1.78362	-1.03934
75997784	chr5:75997784:A:G	1.1735e-18	-4.25965e-10	-1.41216	1.95455e-13	-4.25965e-10	-1.4133
75997859	chr5:75997859:A:G	1.44631e-19	-2.10083	-1.40489	2.63606e-14	-2.00757	-1.40919
75997871	chr5:75997871:T:G	1.4387e-19	-2.10793	-1.40306	2.62605e-14	-2.01463	-1.40593
75997953	chr5:75997953:A:G	1.29893e-18	-4.25965e-10	-1.31061	2.12564e-13	-4.25965e-10	-1.32938
75997976	chr5:75997976:TGTG:T	3.75529e-19	-1.16755	-1.38402	7.43212e-14	-0.988979	-1.39125
75997981	chr5:75997981:T:C	1.57244e-19	-2.04684	-1.37526	2.90728e-14	-1.93757	-1.38126
75998002	chr5:75998002:T:C	1.32642e-18	-4.25965e-10	-1.28967	2.20537e-13	-4.25965e-10	-1.29256
75998332	chr5:75998332:A:G	1.409e-19	-2.12649	-1.40536	2.55868e-14	-2.03865	-1.4079
75998404	chr5:75998404:C:T	1.16796e-18	-4.25965e-10	-1.41689	1.94717e-13	-4.25965e-10	-1.41708
75998521	chr5:75998521:T:C	1.42792e-19	-2.11239	-1.40613	2.6032e-14	-2.0207	-1.4086
75998723	chr5:75998723:C:T	1.42164e-19	-2.11403	-1.40889	2.59224e-14	-2.02256	-1.41096
75998802	chr5:75998802:C:G	1.4433e-19	-2.10559	-1.40221	2.63658e-14	-2.0115	-1.40506
75998810	chr5:75998810:T:C	1.44838e-19	-2.11813	-1.38616	2.63181e-14	-2.02815	-1.39023
75998954	chr5:75998954:G:A	5.21967e-19	-2.2223	-4.01506e-10	8.95732e-14	-2.19357	-4.01506e-10
75998958	chr5:75998958:G:A	1.43312e-19	-2.10803	-1.40685	2.61747e-14	-2.01468	-1.40916
75999082	chr5:75999082:A:G	1.43063e-19	-2.11468	-1.40194	2.60176e-14	-2.02503	-1.40482
75999145	chr5:75999145:A:G	1.1947e-18	-4.25965e-10	-1.39425	2.00973e-13	-4.25965e-10	-1.38546
75999245	chr5:75999245:C:G	8.73229e-18	-4.25965e-10	0.59488	1.36725e-12	-4.25965e-10	0.531926
75999514	chr5:75999514:C:T	2.36422e-19	-1.86067	-1.15362	3.72683e-14	-1.91402	-1.15647
75999702	chr5:75999702:A:G	3.97344e-19	-1.08978	-1.40532	8.00108e-14	-0.896992	-1.40947
75999828	chr5:75999828:G:C	1.61196e-19	-2.08599	-1.31129	2.94422e-14	-1.98733	-1.31887
76000102	chr5:76000102:T:C	2.29386e-19	-1.62854	-1.41596	3.78167e-14	-1.63985	-1.41603
76000269	chr5:76000269:T:C	1.95562e-18	-4.25965e-10	-0.901441	3.26818e-13	-4.25965e-10	-0.899224
76000285	chr5:76000285:A:G	6.28504e-19	-2.03656	-4.01506e-10	9.9058e-14	-2.09292	-4.01506e-10
76000311	chr5:76000311:G:A	1.17029e-18	-4.25965e-10	-1.41489	1.9501e-13	-4.25965e-10	-1.41558
76000359	chr5:76000359:G:C	1.28377e-18	-4.25965e-10	-1.32235	2.13966e-13	-4.25965e-10	-1.32281
76000538	chr5:76000538:A:C	1.62596e-19	-2.12804	-1.26059	2.92167e-14	-2.04473	-1.26916
76000659	chr5:76000659:G:A	3.81721e-18	-4.25965e-10	-0.232629	6.13074e-13	-4.25965e-10	-0.270142
76000701	chr5:76000701:T:C	1.58978e-19	-2.11835	-1.29278	2.86968e-14	-2.03129	-1.30055
76000821	chr5:76000821:A:G	1.23961e-18	-4.25965e-10	-1.35735	2.05861e-13	-4.25965e-10	-1.36143
76000901	chr5:76000901:A:T	8.46432e-19	-1.73887	-4.01506e-10	1.41403e-13	-1.73702	-4.01506e-10
76001321	chr5:76001321:C:T	3.95901e-19	-1.09372	-1.40503	7.82004e-14	-0.920153	-1.4092
76001453	chr5:76001453:T:A	1.75177e-18	-4.25965e-10	-1.01152	2.90468e-13	-4.25965e-10	-1.01713
76001484	chr5:76001484:C:T	2.38377e-19	-2.21733	-0.788716	3.85456e-14	-2.22066	-0.816131
76002178	chr5:76002178:A:G	1.76922e-18	-1.00161	-4.01506e-10	3.08602e-13	-0.956575	-4.01506e-10
76002606	chr5:76002606:T:G	1.4037e-18	-4.25965e-10	-1.23304	2.33636e-13	-4.25965e-10	-1.23486
76002668	chr5:76002668:C:A	1.97963e-19	-1.80673	-1.38509	3.01821e-14	-1.89029	-1.39109
76002876	chr5:76002876:A:T	1.38168e-19	-2.20112	-1.35031	2.42548e-14	-2.15302	-1.34699
76002887	chr5:76002887:A:G	1.38694e-19	-2.13298	-1.41465	2.51929e-14	-2.04632	-1.41574
76003069	chr5:76003069:G:T	1.40142e-19	-2.13004	-1.40721	2.54575e-14	-2.042	-1.40961
76003210	chr5:76003210:G:T	1.37274e-19	-2.14095	-1.41697	2.48902e-14	-2.05763	-1.41652
76003213	chr5:76003213:A:G	2.99524e-19	-2.01814	-0.759563	4.7963e-14	-2.04718	-0.771019
76003534	chr5:76003534:T:C	1.86244e-18	-4.25965e-10	-0.950262	3.12574e-13	-4.25965e-10	-0.943787
76003899	chr5:76003899:G:A	1.22244e-18	-4.25965e-10	-1.3713	2.04429e-13	-4.25965e-10	-1.36841
76003988	chr5:76003988:G:T	1.36605e-18	-4.25965e-10	-1.26023	2.26814e-13	-4.25965e-10	-1.2645
76004200	chr5:76004200:C:T	2.06753e-19	-1.9291	-1.21928	3.27718e-14	-1.97712	-1.22194
76004306	chr5:76004306:C:A	2.30645e-19	-2.19952	-0.839503	3.71609e-14	-2.20737	-0.866007
76004378	chr5:76004378:T:G	1.99248e-19	-2.22105	-0.964309	3.29859e-14	-2.21536	-0.97719
76004399	chr5:76004399:A:G	1.36808e-19	-2.14463	-1.4167	2.4765e-14	-2.06326	-1.41594
76004418	chr5:76004418:C:A	8.27148e-18	-4.25965e-10	0.540666	1.38378e-12	-4.25965e-10	0.543943
76004437	chr5:76004437:G:C	1.39468e-18	-4.25965e-10	-1.23948	2.34563e-13	-4.25965e-10	-1.2309
76004646	chr5:76004646:C:T	2.11748e-19	-1.8447	-1.27981	4.01281e-14	-1.70455	-1.29201
76004817	chr5:76004817:C:T	2.54403e-19	-1.76963	-1.17135	4.05695e-14	-1.79773	-1.18788
76005127	chr5:76005127:G:A	2.00277e-19	-1.77603	-1.40417	3.06667e-14	-1.85769	-1.40776
76005416	chr5:76005416:A:C	1.41411e-19	-2.11276	-1.41547	2.59938e-14	-2.01449	-1.41628
76005486	chr5:76005486:T:C	1.40202e-19	-2.12646	-1.41036	2.54927e-14	-2.03809	-1.41214
76005528	chr5:76005528:A:G	1.3859e-19	-2.13707	-1.41131	2.50959e-14	-2.05301	-1.41292
76005784	chr5:76005784:T:C	1.37578e-19	-2.14345	-1.41226	2.48476e-14	-2.06215	-1.41371
76006117	chr5:76006117:G:C	2.20541e-19	-2.19834	-0.88548	3.697e-14	-2.19235	-0.886167
76006186	chr5:76006186:A:G	1.34568e-19	-2.20829	-1.36954	2.28663e-14	-2.19405	-1.36491
76006417	chr5:76006417:T:C	1.71616e-19	-1.93304	-1.4016	3.28295e-14	-1.79825	-1.39905
76006482	chr5:76006482:T:C	1.64945e-19	-1.97089	-1.4034	3.13293e-14	-1.84328	-1.4008
76006804	chr5:76006804:T:C	3.31084e-19	-2.15856	-0.518974	5.79199e-14	-2.14872	-0.480845
76006867	chr5:76006867:C:G	2.12602e-19	-1.79328	-1.3272	2.90589e-14	-2.0072	-1.3121
76006883	chr5:76006883:T:C	3.17262e-18	-4.25965e-10	-0.417589	5.22018e-13	-4.25965e-10	-0.430925
76007312	chr5:76007312:G:A	1.44616e-18	-4.25965e-10	-1.20324	2.39441e-13	-4.25965e-10	-1.21032
76007416	chr5:76007416:A:G	6.50117e-19	-1.75055	-0.252206	1.54744e-13	-1.4207	-0.226151
76007466	chr5:76007466:G:C	2.18767e-19	-2.02552	-1.06638	3.9329e-14	-1.93702	-1.07965
76007489	chr5:76007489:T:C	5.5971e-19	-1.28282	-0.869659	1.48205e-13	-0.84572	-0.844314
76007596	chr5:76007596:G:A	1.47022e-19	-2.18219	-1.30713	2.74594e-14	-2.05465	-1.32127
76007999	chr5:76007999:A:C	1.58898e-19	-2.19362	-1.21802	2.71196e-14	-2.16137	-1.227
76008556	chr5:76008556:A:G	1.17236e-18	-4.25965e-10	-1.41313	1.96406e-13	-4.25965e-10	-1.40844
76008647	chr5:76008647:C:A	1.39437e-18	-4.25965e-10	-1.2397	2.35066e-13	-4.25965e-10	-1.22876
76008667	chr5:76008667:G:A	3.62681e-19	-2.11635	-0.470026	7.0848e-14	-1.95987	-0.468218
76008986	chr5:76008986:C:A	1.37331e-18	-4.25965e-10	-1.25493	2.28299e-13	-4.25965e-10	-1.25797
76009225	chr5:76009225:C:T	1.19796e-18	-4.25965e-10	-1.39153	1.98073e-13	-4.25965e-10	-1.39999
76009272	chr5:76009272:T:C	5.5758e-19	-1.14073	-1.01557	1.34664e-13	-0.763542	-1.0223
76009279	chr5:76009279:G:A	6.34584e-19	-1.0084	-1.01853	1.57021e-13	-0.607353	-1.02489
76009336	chr5:76009336:A:G	7.08979e-19	-0.98254	-0.933537	1.78158e-13	-0.564894	-0.941065
76009430	chr5:76009430:A:G	1.19227e-18	-4.25965e-10	-1.39629	1.98331e-13	-4.25965e-10	-1.39869
76009576	chr5:76009576:A:G	1.67143e-17	0.563694	0.68042	3.93026e-12	0.979322	0.60851
76009648	chr5:76009648:T:C	3.75883e-19	-2.22165	-0.328979	6.23977e-14	-2.22183	-0.33327
76009749	chr5:76009749:C:T	1.63047e-19	-2.22049	-1.16538	2.6829e-14	-2.22066	-1.17848
76009788	chr5:76009788:A:G	1.20407e-18	-4.25965e-10	-1.38644	2.01111e-13	-4.25965e-10	-1.38477
76009851	chr5:76009851:T:G	1.91966e-18	-4.25965e-10	-0.919998	3.23279e-13	-4.25965e-10	-0.910111
76009867	chr5:76009867:G:A	1.33496e-19	-2.2102	-1.37564	2.20764e-14	-2.22175	-1.37237
76009968	chr5:76009968:T:A	1.01551e-18	-1.55675	-4.01506e-10	1.65941e-13	-1.57699	-4.01506e-10
76010000	chr5:76010000:T:G	2.03099e-18	-4.25965e-10	-0.863627	3.4075e-13	-4.25965e-10	-0.85748
76010003	chr5:76010003:T:G	3.55608e-19	-1.84705	-0.759023	7.60811e-14	-1.57792	-0.778905
76010146	chr5:76010146:T:A	1.31863e-18	-0.207787	-1.08777	3.28507e-13	0.19919	-1.09326
76010222	chr5:76010222:T:C	1.37462e-19	-2.21306	-1.3435	2.2812e-14	-2.22223	-1.33911
76010272	chr5:76010272:T:A	1.83086e-18	-4.25965e-10	-0.96736	3.07453e-13	-4.25965e-10	-0.960307
76010842	chr5:76010842:TAGAA:T	1.08942e-18	-1.48651	-4.01506e-10	1.6252e-13	-1.59783	-4.01506e-10
76010891	chr5:76010891:T:C	1.36507e-18	-4.25965e-10	-1.26094	2.25371e-13	-4.25965e-10	-1.27088
76010991	chr5:76010991:G:C	3.75892e-19	-2.22186	-0.328743	6.24743e-14	-2.22219	-0.331684
76011031	chr5:76011031:C:T	3.65152e-19	-2.08082	-0.498773	7.19207e-14	-1.91545	-0.497618
76011148	chr5:76011148:G:A	7.07455e-19	-0.833918	-1.08431	1.86335e-13	-0.373727	-1.08735
76011517	chr5:76011517:T:C	7.7991e-19	-2.22228	0.401552	1.32739e-13	-2.22206	0.421814
76011885	chr5:76011885:T:A	1.98013e-18	-4.25965e-10	-0.888986	3.34714e-13	-4.25965e-10	-0.875351
76011915	chr5:76011915:C:T	2.42637e-19	-2.05745	-0.930887	4.81699e-14	-1.87902	-0.93487
76012066	chr5:76012066:T:C	1.86313e-19	-2.21341	-1.03907	3.02675e-14	-2.22212	-1.05643
76012446	chr5:76012446:C:T	2.24712e-18	-4.25965e-10	-0.762498	3.75928e-13	-4.25965e-10	-0.759232
76012539	chr5:76012539:C:T	1.16882e-18	-4.25965e-10	-1.41615	1.94704e-13	-4.25965e-10	-1.41715
76012646	chr5:76012646:T:C	2.34074e-19	-2.16543	-0.858835	4.44004e-14	-2.04251	-0.85287
76013310	chr5:76013310:G:A	1.33473e-19	-2.17172	-1.41429	2.16383e-14	-2.20097	-1.4132
76013926	chr5:76013926:T:G	1.82098e-18	-4.25965e-10	-0.972772	3.05687e-13	-4.25965e-10	-0.966067
76014395	chr5:76014395:G:A	1.17071e-18	-4.25965e-10	-1.41454	1.94793e-13	-4.25965e-10	-1.41669
76014560	chr5:76014560:T:C	1.17017e-18	-4.25965e-10	-1.415	1.95107e-13	-4.25965e-10	-1.41508
76015636	chr5:76015636:A:G	2.66619e-18	-4.25965e-10	-0.591497	4.51624e-13	-4.25965e-10	-0.575777
76015942	chr5:76015942:A:G	2.17559e-19	-2.12274	-0.974696	4.0569e-14	-1.97315	-1.01248
76016392	chr5:76016392:A:G	1.39593e-19	-2.21595	-1.32523	2.31715e-14	-2.21599	-1.32972
76016664	chr5:76016664:A:G	1.80556e-19	-1.97776	-1.30611	3.27599e-14	-1.88657	-1.31285
76017197	chr5:76017197:A:G	1.18528e-18	-4.25965e-10	-1.40217	1.97044e-13	-4.25965e-10	-1.4052
76017206	chr5:76017206:C:G	1.17327e-18	-4.25965e-10	-1.41235	1.9567e-13	-4.25965e-10	-1.4122
76017352	chr5:76017352:T:C	1.31377e-18	-4.25965e-10	-1.29925	2.20657e-13	-4.25965e-10	-1.29202
76017896	chr5:76017896:A:G	1.41944e-19	-2.21722	-1.30726	2.52352e-14	-2.14934	-1.31105
76017908	chr5:76017908:G:C	1.03975e-18	-1.53317	-4.01506e-10	1.83727e-13	-1.47518	-4.01506e-10
76018027	chr5:76018027:C:G	3.11077e-18	-4.25965e-10	-0.437278	5.13463e-13	-4.25965e-10	-0.447451
76018389	chr5:76018389:A:G	1.16956e-18	-4.25965e-10	-1.41552	1.95059e-13	-4.25965e-10	-1.41532
76018396	chr5:76018396:A:G	2.82267e-18	-4.25965e-10	-0.534464	4.82366e-13	-4.25965e-10	-0.509925
76018528	chr5:76018528:A:G	1.45768e-18	-4.25965e-10	-1.1953	2.41036e-13	-4.25965e-10	-1.20368
76018711	chr5:76018711:G:A	1.29511e-19	-2.22212	-1.39402	2.21807e-14	-2.19493	-1.39447
76018795	chr5:76018795:A:G	2.5577e-18	-4.25965e-10	-0.63304	4.27394e-13	-4.25965e-10	-0.630921
76019195	chr5:76019195:G:A	2.07794e-19	-2.21974	-0.923613	3.65368e-14	-2.15902	-0.931288
76019502	chr5:76019502:C:T	1.3526e-19	-2.22205	-1.35066	2.27594e-14	-2.21142	-1.35223
76019559	chr5:76019559:C:G	1.23173e-18	-4.25965e-10	-1.36373	2.05595e-13	-4.25965e-10	-1.36272
76019607	chr5:76019607:C:G	2.19108e-18	-4.25965e-10	-0.787754	3.69483e-13	-4.25965e-10	-0.776523
76019820	chr5:76019820:C:T	1.31562e-19	-2.18425	-1.41618	2.13003e-14	-2.21402	-1.41589
76020145	chr5:76020145:C:A	2.13278e-18	-4.25965e-10	-0.814723	3.59358e-13	-4.25965e-10	-0.804309
76020227	chr5:76020227:G:A	2.26241e-18	-4.25965e-10	-0.755718	3.81196e-13	-4.25965e-10	-0.745315
76020725	chr5:76020725:G:A	1.82165e-18	-4.25965e-10	-0.972406	3.03945e-13	-4.25965e-10	-0.971781
76020870	chr5:76020870:A:C	2.40903e-18	-4.25965e-10	-0.692926	3.95834e-13	-4.25965e-10	-0.707632
76020934	chr5:76020934:A:T	1.86723e-18	-4.25965e-10	-0.947693	3.08518e-13	-4.25965e-10	-0.956849
76021071	chr5:76021071:T:A	1.54186e-18	-4.25965e-10	-1.13916	2.59245e-13	-4.25965e-10	-1.13085
76021149	chr5:76021149:A:T	2.2699e-18	-4.25965e-10	-0.752412	3.85924e-13	-4.25965e-10	-0.732988
76021348	chr5:76021348:A:G	2.98343e-18	-4.25965e-10	-0.479076	4.93698e-13	-4.25965e-10	-0.486704
76022358	chr5:76022358:G:A	1.30131e-19	-2.20954	-1.40182	2.21972e-14	-2.18784	-1.40082
76022615	chr5:76022615:T:G	1.70357e-18	-1.03942	-4.01506e-10	2.77829e-13	-1.06162	-4.01506e-10
76023643	chr5:76023643:A:AATGTGTGTGTGTATATATACATATATATGT	5.35223e-19	-2.19722	-4.01506e-10	8.81957e-14	-2.20907	-4.01506e-10
76024181	chr5:76024181:CA:C	2.76173e-19	-2.09893	-0.75995	5.26876e-14	-1.96317	-0.761078
76024209	chr5:76024209:A:G	3.5069e-19	-2.2191	-0.400898	5.89629e-14	-2.22128	-0.390443
76024586	chr5:76024586:A:G	1.19366e-18	-4.25965e-10	-1.39512	1.97904e-13	-4.25965e-10	-1.40085
76024684	chr5:76024684:C:T	3.01305e-18	-4.25965e-10	-0.469194	5.13973e-13	-4.25965e-10	-0.446457
76024866	chr5:76024866:T:C	1.23106e-18	-4.25965e-10	-1.36427	2.05338e-13	-4.25965e-10	-1.36397
76025010	chr5:76025010:C:T	1.24552e-18	-4.25965e-10	-1.3526	2.05727e-13	-4.25965e-10	-1.36208
76025104	chr5:76025104:T:C	1.87398e-19	-2.1344	-1.11227	3.32835e-14	-2.0621	-1.12147
76025152	chr5:76025152:C:T	1.81156e-18	-4.25965e-10	-0.977958	3.05251e-13	-4.25965e-10	-0.967493
76025234	chr5:76025234:G:A	1.89725e-18	-4.25965e-10	-0.931743	3.14533e-13	-4.25965e-10	-0.937538
76026123	chr5:76026123:A:G	1.26518e-18	-4.25965e-10	-1.33693	2.1189e-13	-4.25965e-10	-1.33256
76026668	chr5:76026668:C:T	2.57342e-19	-2.1421	-0.787401	4.72406e-14	-2.04548	-0.787889
76026817	chr5:76026817:A:G	1.92241e-18	-4.25965e-10	-0.918571	3.25614e-13	-4.25965e-10	-0.902914
76027140	chr5:76027140:C:A	4.94587e-19	-2.081	-0.195178	9.35919e-14	-1.95512	-0.194564
76027161	chr5:76027161:G:A	4.77452e-19	-2.20948	-0.101961	7.96624e-14	-2.20857	-0.102258
76027315	chr5:76027315:G:C	1.23947e-18	-4.25965e-10	-1.35746	2.04865e-13	-4.25965e-10	-1.36628
76027482	chr5:76027482:C:T	3.55958e-19	-2.21725	-0.387844	6.00033e-14	-2.21687	-0.377356
76027563	chr5:76027563:C:T	2.18613e-19	-2.10284	-0.989763	3.79917e-14	-2.05134	-0.999916
76027944	chr5:76027944:G:T	4.16354e-19	-2.02181	-0.426559	8.67896e-14	-1.809	-0.416141
76028033	chr5:76028033:G:A	2.30122e-19	-2.10423	-0.937059	3.99228e-14	-2.05344	-0.948241
76028034	chr5:76028034:C:T	2.2666e-19	-2.10163	-0.954822	3.9351e-14	-2.05026	-0.96585
76028104	chr5:76028104:T:C	1.26897e-18	-4.25965e-10	-1.33394	2.11413e-13	-4.25965e-10	-1.33481
76028175	chr5:76028175:A:G	1.40342e-18	-4.25965e-10	-1.23324	2.32282e-13	-4.25965e-10	-1.24068
76029167	chr5:76029167:T:C	2.16864e-19	-2.17904	-0.921596	4.12338e-14	-2.05392	-0.915449
76029451	chr5:76029451:TCATTGAATAGA:T	1.17445e-18	-4.25965e-10	-1.41135	1.9643e-13	-4.25965e-10	-1.40832
76029454	chr5:76029454:T:C	4.76018e-19	-2.05781	-0.256632	9.258e-14	-1.89575	-0.264806
76029582	chr5:76029582:T:A	1.38292e-19	-2.14338	-1.40716	2.42517e-14	-2.09357	-1.40657
76029806	chr5:76029806:C:T	1.33828e-18	-4.25965e-10	-1.28076	2.25507e-13	-4.25965e-10	-1.27028
76029846	chr5:76029846:T:C	1.20367e-18	-4.25965e-10	-1.38677	1.99375e-13	-4.25965e-10	-1.39344
76031014	chr5:76031014:A:C	6.54342e-19	-1.99627	-4.01506e-10	1.04544e-13	-2.03902	-4.01506e-10
76031208	chr5:76031208:C:T	1.65458e-18	-1.0686	-4.01506e-10	2.69421e-13	-1.09235	-4.01506e-10
76031469	chr5:76031469:G:A	4.4925e-19	-1.98558	-0.386748	9.00184e-14	-1.78642	-0.402191
76031503	chr5:76031503:G:T	2.32853e-19	-2.09819	-0.931301	4.03599e-14	-2.04548	-0.945315
76031649	chr5:76031649:G:C	6.24639e-19	-2.04273	-4.01506e-10	1.10581e-13	-1.98288	-4.01506e-10
76031712	chr5:76031712:C:A	1.28295e-18	-4.25965e-10	-1.32298	2.14457e-13	-4.25965e-10	-1.32052
76031736	chr5:76031736:C:T	2.9898e-18	-2.08114	1.6042	5.30156e-13	-1.99443	1.57898
76032171	chr5:76032171:T:A	2.71263e-18	-4.25965e-10	-0.574229	4.59166e-13	-4.25965e-10	-0.559216
76032239	chr5:76032239:GATAA:G	1.5277e-19	-2.05927	-1.39169	3.20351e-14	-1.83196	-1.38983
76032591	chr5:76032591:G:A	1.49425e-19	-2.17382	-1.29929	2.58138e-14	-2.13464	-1.30308
76032866	chr5:76032866:G:T	2.66922e-18	-4.25965e-10	-0.590364	4.50861e-13	-4.25965e-10	-0.57747
76032970	chr5:76032970:T:A	6.20348e-19	-2.04962	-4.01506e-10	1.08898e-13	-1.99822	-4.01506e-10
76033030	chr5:76033030:C:A	1.85775e-18	-4.25965e-10	-0.952785	3.13447e-13	-4.25965e-10	-0.940997
76033103	chr5:76033103:T:C	2.68424e-18	-4.25965e-10	-0.584751	4.54579e-13	-4.25965e-10	-0.569256
76033147	chr5:76033147:G:A	1.17603e-18	-4.25965e-10	-1.41	1.95604e-13	-4.25965e-10	-1.41253
76033219	chr5:76033219:T:A	3.2775e-18	-4.25965e-10	-0.385067	5.60807e-13	-4.25965e-10	-0.359252
76033260	chr5:76033260:C:T	1.32734e-18	-4.25965e-10	-1.28897	2.23543e-13	-4.25965e-10	-1.27902
76033275	chr5:76033275:G:T	1.2855e-19	-2.2089	-1.41469	2.34932e-14	-2.1168	-1.41512
76033324	chr5:76033324:T:C	5.84586e-19	-2.109	-4.01506e-10	1.01444e-13	-2.06912	-4.01506e-10
76033329	chr5:76033329:A:G	1.17071e-18	-4.25965e-10	-1.41454	1.9536e-13	-4.25965e-10	-1.41378
76033332	chr5:76033332:T:C	1.31906e-18	-4.25965e-10	-1.29523	2.20857e-13	-4.25965e-10	-1.29111
76033429	chr5:76033429:G:A	1.20473e-18	-4.25965e-10	-1.38589	2.01105e-13	-4.25965e-10	-1.3848
76033431	chr5:76033431:G:C	6.44498e-19	-2.01143	-4.01506e-10	1.14076e-13	-1.95176	-4.01506e-10
76033489	chr5:76033489:A:G	2.33902e-19	-2.09301	-0.931992	4.18622e-14	-2.00923	-0.945016
76033758	chr5:76033758:C:A	1.23392e-18	-4.25965e-10	-1.36195	2.0594e-13	-4.25965e-10	-1.36104
76033802	chr5:76033802:G:A	1.72694e-18	-4.25965e-10	-1.0258	2.87248e-13	-4.25965e-10	-1.02828
76033840	chr5:76033840:G:A	6.22362e-19	-1.98246	-0.0639246	1.24326e-13	-1.7837	-0.0820219
76033972	chr5:76033972:T:C	1.17536e-18	-4.25965e-10	-1.41057	1.96185e-13	-4.25965e-10	-1.40957
76034030	chr5:76034030:C:T	1.22944e-18	-4.25965e-10	-1.36559	2.04361e-13	-4.25965e-10	-1.36874
76034044	chr5:76034044:CTGTT:C	5.05171e-19	-2.01789	-0.23712	9.99088e-14	-1.83235	-0.252015
76034110	chr5:76034110:C:A	4.80587e-19	-2.20912	-0.0957759	8.08104e-14	-2.2081	-0.0884205
76034156	chr5:76034156:A:G	2.04396e-18	-4.25965e-10	-0.857259	3.4366e-13	-4.25965e-10	-0.848976
76034186	chr5:76034186:A:G	1.339e-19	-2.21048	-1.37234	2.21173e-14	-2.2209	-1.37137
76034201	chr5:76034201:C:A	5.70514e-19	-2.13337	-4.01506e-10	9.40964e-14	-2.14431	-4.01506e-10
76034260	chr5:76034260:C:T	4.65601e-19	-1.99626	-0.340317	9.29282e-14	-1.80228	-0.354515
76034277	chr5:76034277:A:C	1.17303e-18	-4.25965e-10	-1.41256	1.95234e-13	-4.25965e-10	-1.41443
76034310	chr5:76034310:C:T	6.13785e-19	-2.06026	-4.01506e-10	1.07346e-13	-2.01257	-4.01506e-10
76034328	chr5:76034328:G:C	4.86907e-19	-2.04183	-0.25	9.53296e-14	-1.86436	-0.26693
76034497	chr5:76034497:T:C	3.14531e-19	-1.9913	-0.737526	6.30799e-14	-1.79217	-0.752056
76034557	chr5:76034557:A:T	4.40235e-19	-2.02037	-0.372223	8.72348e-14	-1.83289	-0.387135
76034643	chr5:76034643:T:C	2.40367e-19	-2.04877	-0.948968	4.45595e-14	-1.93257	-0.959228
76034766	chr5:76034766:A:G	1.30738e-18	-4.25965e-10	-1.30412	2.21287e-13	-4.25965e-10	-1.28917
76034801	chr5:76034801:T:A	2.44916e-18	-4.25965e-10	-0.676404	4.05689e-13	-4.25965e-10	-0.68304
76035142	chr5:76035142:T:C	1.86248e-18	-4.25965e-10	-0.950239	3.13451e-13	-4.25965e-10	-0.940983
76035326	chr5:76035326:C:A	1.2809e-18	-4.25965e-10	-1.32459	2.1418e-13	-4.25965e-10	-1.32181
76035393	chr5:76035393:G:A	5.6618e-19	-2.21644	0.0754442	9.45262e-14	-2.21935	0.0795953
76036045	chr5:76036045:T:C	1.46377e-18	-4.25965e-10	-1.19114	2.4463e-13	-4.25965e-10	-1.18888
76036300	chr5:76036300:G:A	4.60781e-19	-2.07932	-0.267663	8.86728e-14	-1.92058	-0.283093
76036365	chr5:76036365:T:G	9.19635e-19	-1.65593	-4.01506e-10	9.40045e-14	-2.14528	-4.01506e-10
76036406	chr5:76036406:T:C	3.49288e-19	-2.22138	-0.402627	5.87391e-14	-2.2223	-0.393225
76036651	chr5:76036651:A:G	2.95832e-19	-2.17992	-0.610191	5.25481e-14	-2.12881	-0.598087
76036783	chr5:76036783:T:C	2.46564e-19	-1.89707	-1.07521	5.29057e-14	-1.63199	-1.08813
76036907	chr5:76036907:C:T	1.6402e-18	-4.25965e-10	-1.07733	2.73665e-13	-4.25965e-10	-1.07672
76036910	chr5:76036910:A:G	1.76549e-18	-4.25965e-10	-1.00372	2.94097e-13	-4.25965e-10	-1.00472
76036953	chr5:76036953:C:T	2.80105e-19	-1.98907	-0.855675	5.79799e-14	-1.7772	-0.851331
76037110	chr5:76037110:A:C	1.16883e-18	-4.25965e-10	-1.41615	1.94728e-13	-4.25965e-10	-1.41702
76037206	chr5:76037206:C:T	2.33397e-19	-2.15439	-0.872776	4.25507e-14	-2.05892	-0.879006
76037384	chr5:76037384:C:T	1.86608e-18	-4.25965e-10	-0.948306	3.14176e-13	-4.25965e-10	-0.938673
76037431	chr5:76037431:A:G	2.30399e-19	-2.04153	-0.998563	4.67912e-14	-1.84793	-0.995003
76037699	chr5:76037699:G:C	1.35437e-18	-4.25965e-10	-1.26882	2.24643e-13	-4.25965e-10	-1.27412
76038161	chr5:76038161:G:C	1.75453e-18	-4.25965e-10	-1.00995	2.96506e-13	-4.25965e-10	-0.996562
76038489	chr5:76038489:G:A	1.13519e-18	-2.13695	0.691594	2.05872e-13	-2.04446	0.683083
76038788	chr5:76038788:C:T	1.71981e-18	-4.25965e-10	-1.02993	2.82868e-13	-4.25965e-10	-1.04365
76039180	chr5:76039180:G:A	1.27132e-18	-4.25965e-10	-1.33209	2.11121e-13	-4.25965e-10	-1.33619
76039318	chr5:76039318:G:A	1.73657e-18	-4.25965e-10	-1.02024	2.85743e-13	-4.25965e-10	-1.03353
76039540	chr5:76039540:G:A	1.18106e-18	-4.25965e-10	-1.40573	1.96856e-13	-4.25965e-10	-1.40616
76039543	chr5:76039543:G:A	1.38356e-18	-4.25965e-10	-1.24749	2.29e-13	-4.25965e-10	-1.25491
76039612	chr5:76039612:C:T	2.91998e-18	-4.25965e-10	-0.50057	4.93022e-13	-4.25965e-10	-0.488074
76039813	chr5:76039813:G:A	1.20616e-18	-4.25965e-10	-1.38471	2.01347e-13	-4.25965e-10	-1.3836
76040044	chr5:76040044:C:T	2.65412e-19	-1.96275	-0.93587	5.54938e-14	-1.73998	-0.932373
76040639	chr5:76040639:C:T	4.70751e-19	-2.01709	-0.308489	9.25923e-14	-1.83847	-0.321957
76040651	chr5:76040651:C:T	2.11271e-19	-2.14247	-0.98429	3.70984e-14	-2.08129	-0.993769
76040916	chr5:76040916:G:A	1.17079e-18	-4.25965e-10	-1.41447	1.9495e-13	-4.25965e-10	-1.41589
76041319	chr5:76041319:C:T	1.29543e-18	-4.25965e-10	-1.31331	2.1311e-13	-4.25965e-10	-1.32682
76041706	chr5:76041706:C:T	6.26476e-19	-2.03979	-4.01506e-10	1.00367e-13	-2.0798	-4.01506e-10
76041769	chr5:76041769:C:A	1.66083e-19	-2.10433	-1.26309	2.88893e-14	-2.05599	-1.26917
76041911	chr5:76041911:G:A	2.36631e-19	-2.04896	-0.964438	4.59078e-14	-1.88723	-0.974766
76041977	chr5:76041977:G:A	2.19323e-18	-4.25965e-10	-0.786772	3.74846e-13	-4.25965e-10	-0.762114
76042069	chr5:76042069:C:G	1.34517e-18	-4.25965e-10	-1.27563	2.20191e-13	-4.25965e-10	-1.29413
76042422	chr5:76042422:T:A	1.81014e-18	-4.25965e-10	-0.978741	3.0496e-13	-4.25965e-10	-0.968447
76042845	chr5:76042845:G:C	3.91378e-19	-2.22109	-0.289143	6.53564e-14	-2.22173	-0.287046
76042951	chr5:76042951:T:C	3.15308e-18	-4.25965e-10	-0.423767	5.30071e-13	-4.25965e-10	-0.415616
76043314	chr5:76043314:T:G	2.32657e-18	-4.25965e-10	-0.727752	3.85407e-13	-4.25965e-10	-0.734329
76043599	chr5:76043599:A:G	1.2059e-18	-4.25965e-10	-1.38492	2.0067e-13	-4.25965e-10	-1.38696
76043865	chr5:76043865:A:C	5.98227e-19	-2.08593	-4.01506e-10	1.04351e-13	-2.04087	-4.01506e-10
76043874	chr5:76043874:C:T	2.77373e-19	-2.19385	-0.660691	4.91545e-14	-2.13113	-0.662528
76044152	chr5:76044152:C:T	2.63042e-19	-2.10163	-0.805957	4.57124e-14	-2.04727	-0.818986
76044251	chr5:76044251:T:C	2.80878e-19	-2.18497	-0.657006	4.66902e-14	-2.18799	-0.657106
76044280	chr5:76044280:T:C	2.70906e-19	-2.17742	-0.700713	4.50141e-14	-2.18046	-0.701188
76044299	chr5:76044299:T:C	2.3767e-19	-2.10967	-0.899351	4.13208e-14	-2.05697	-0.91029
76044481	chr5:76044481:G:A	1.17132e-18	-4.25965e-10	-1.41401	1.95266e-13	-4.25965e-10	-1.41427
76044964	chr5:76044964:T:G	5.00893e-19	-2.07297	-0.190545	9.66694e-14	-1.90986	-0.207476
76045127	chr5:76045127:G:A	5.53473e-19	-2.16369	-4.01506e-10	9.52586e-14	-2.13203	-4.01506e-10
76045248	chr5:76045248:C:T	5.51465e-19	-2.16732	-4.01506e-10	9.16718e-14	-2.17041	-4.01506e-10
76045276	chr5:76045276:CT:C	1.33436e-18	-4.25965e-10	-1.2837	2.25125e-13	-4.25965e-10	-1.27197
76045778	chr5:76045778:C:T	3.81711e-19	-2.21646	-0.318779	6.36923e-14	-2.21784	-0.31672
76045816	chr5:76045816:G:T	1.6663e-18	-4.25965e-10	-1.06154	2.78119e-13	-4.25965e-10	-1.06058
76046198	chr5:76046198:G:C	2.54659e-19	-2.13777	-0.802211	4.58208e-14	-2.06863	-0.795259
76047291	chr5:76047291:A:G	9.90008e-19	-1.58219	-4.01506e-10	2.37799e-13	-1.2172	-4.01506e-10
76047548	chr5:76047548:A:G	1.77767e-19	-2.06353	-1.2359	3.46365e-14	-1.90826	-1.23546
76047689	chr5:76047689:G:GA	1.49532e-19	-2.06668	-1.40571	2.66195e-14	-2.0005	-1.40648
76047826	chr5:76047826:C:T	1.3022e-18	-4.25965e-10	-1.30809	2.19346e-13	-4.25965e-10	-1.29798
76047852	chr5:76047852:G:A	1.26204e-18	-4.25965e-10	-1.33942	2.11308e-13	-4.25965e-10	-1.33531
76047966	chr5:76047966:T:C	1.18904e-18	-4.25965e-10	-1.399	1.98156e-13	-4.25965e-10	-1.39958
76048015	chr5:76048015:A:G	1.24375e-18	-4.25965e-10	-1.35402	2.06684e-13	-4.25965e-10	-1.35744
76048475	chr5:76048475:A:G	1.27684e-18	-4.25965e-10	-1.32776	2.13586e-13	-4.25965e-10	-1.32459
76048578	chr5:76048578:G:A	3.013e-19	-1.99899	-0.772809	5.93762e-14	-1.82174	-0.782991
76048831	chr5:76048831:G:T	1.33308e-19	-2.2149	-1.37234	2.26729e-14	-2.19452	-1.37294
76048864	chr5:76048864:A:G	4.43726e-18	-4.25965e-10	-0.0821105	7.29223e-13	-4.25965e-10	-0.0966486
76049186	chr5:76049186:A:C	1.5952e-18	-4.25965e-10	-1.10515	2.66172e-13	-4.25965e-10	-1.10448
76049214	chr5:76049214:A:G	3.29193e-19	-1.99433	-0.688932	6.51408e-14	-1.81246	-0.699619
76049492	chr5:76049492:A:G	6.29743e-19	-2.03459	-4.01506e-10	1.12056e-13	-1.96963	-4.01506e-10
76049611	chr5:76049611:T:C	8.22051e-19	-2.09672	0.328619	1.4901e-13	-2.02165	0.337036
76050085	chr5:76050085:C:T	2.98284e-19	-2.00736	-0.774497	5.84938e-14	-1.83516	-0.784549
76050120	chr5:76050120:T:C	3.89843e-19	-2.21361	-0.300546	6.51574e-14	-2.2149	-0.296923
76050277	chr5:76050277:T:C	2.85875e-19	-2.0026	-0.821751	5.62298e-14	-1.82818	-0.830998
76050579	chr5:76050579:TCTCTCTCTCTTTCA:T	1.66581e-18	-4.25965e-10	-1.06184	2.75077e-13	-4.25965e-10	-1.07158
76050630	chr5:76050630:T:TA	1.37768e-18	-4.25965e-10	-1.25174	2.25721e-13	-4.25965e-10	-1.26933
76051988	chr5:76051988:A:T	1.33858e-19	-2.16599	-1.41714	2.31303e-14	-2.13034	-1.41714
76052000	chr5:76052000:T:C	1.25562e-18	-4.25965e-10	-1.34451	2.09933e-13	-4.25965e-10	-1.34184
76052429	chr5:76052429:A:C	1.21631e-18	-4.25965e-10	-1.37633	2.01093e-13	-4.25965e-10	-1.38486
76052526	chr5:76052526:A:G	1.471e-18	-4.25965e-10	-1.18621	2.45957e-13	-4.25965e-10	-1.18347
76052532	chr5:76052532:G:C	1.75223e-19	-2.06068	-1.25317	3.21181e-14	-1.97136	-1.24784
76052647	chr5:76052647:A:G	1.64906e-18	-4.25965e-10	-1.07194	2.722e-13	-4.25965e-10	-1.08209
76052780	chr5:76052780:C:A	1.7948e-18	-4.25965e-10	-0.987253	2.96476e-13	-4.25965e-10	-0.996662
76052916	chr5:76052916:G:A	4.97757e-19	-2.00403	-0.265766	9.845e-14	-1.81999	-0.279085
76053255	chr5:76053255:T:C	4.65228e-19	-2.01241	-0.324961	9.37366e-14	-1.81126	-0.336877
76053372	chr5:76053372:C:CATCAGACCAAATATCAGAT	2.25661e-19	-2.12676	-0.934111	3.95659e-14	-2.08251	-0.928156
76053421	chr5:76053421:A:G	1.68738e-18	-4.25965e-10	-1.04897	2.81375e-13	-4.25965e-10	-1.04894
76053590	chr5:76053590:A:C	1.7407e-18	-4.25965e-10	-1.01786	2.88397e-13	-4.25965e-10	-1.02429
76053619	chr5:76053619:G:A	1.41716e-18	-4.25965e-10	-1.22349	2.31788e-13	-4.25965e-10	-1.2428
76053650	chr5:76053650:T:C	1.66709e-18	-4.25965e-10	-1.06107	2.7632e-13	-4.25965e-10	-1.06707
76054152	chr5:76054152:C:G	1.74244e-18	-4.25965e-10	-1.01686	2.93014e-13	-4.25965e-10	-1.00841
76054202	chr5:76054202:T:A	5.79088e-19	-2.11845	-4.01506e-10	1.00399e-13	-2.07947	-4.01506e-10
76054455	chr5:76054455:T:C	1.19236e-18	-4.25965e-10	-1.39621	1.98753e-13	-4.25965e-10	-1.39657
76054463	chr5:76054463:T:C	5.78551e-19	-2.11938	-4.01506e-10	1.00333e-13	-2.08013	-4.01506e-10
76054468	chr5:76054468:C:G	1.41974e-18	-1.22167	-4.01506e-10	2.26684e-13	-1.26507	-4.01506e-10
76054838	chr5:76054838:GTTGT:G	1.65721e-19	-1.98427	-1.38533	2.82505e-14	-1.96412	-1.38339
76055050	chr5:76055050:G:A	1.21365e-18	-4.25965e-10	-1.37851	2.02448e-13	-4.25965e-10	-1.37814
76055359	chr5:76055359:G:T	1.65365e-19	-1.95543	-1.41631	3.2296e-14	-1.79733	-1.41635
76055389	chr5:76055389:T:G	1.28546e-18	-4.25965e-10	-1.32103	2.15238e-13	-4.25965e-10	-1.31688
76056827	chr5:76056827:T:C	1.68069e-18	-4.25965e-10	-1.05294	2.78316e-13	-4.25965e-10	-1.05987
76057031	chr5:76057031:G:T	1.67903e-18	-4.25965e-10	-1.05393	2.76959e-13	-4.25965e-10	-1.06476
76057125	chr5:76057125:T:G	2.9018e-19	-1.97559	-0.833814	5.74605e-14	-1.79042	-0.847106
76057177	chr5:76057177:G:C	1.19196e-18	-4.25965e-10	-1.39655	1.9869e-13	-4.25965e-10	-1.39688
76057343	chr5:76057343:A:AG	5.63638e-18	-4.25965e-10	0.157093	9.30606e-13	-4.25965e-10	0.147208
76057389	chr5:76057389:C:A	4.23187e-19	-2.22174	-0.210351	7.0684e-14	-2.22213	-0.208281
76057441	chr5:76057441:G:A	2.02087e-19	-1.9911	-1.1801	4.03083e-14	-1.80399	-1.18808
76057747	chr5:76057747:T:C	3.25218e-18	-4.25965e-10	-0.392821	5.47152e-13	-4.25965e-10	-0.383902
76057765	chr5:76057765:T:C	1.20512e-18	-1.38557	-4.01506e-10	1.94137e-13	-1.42006	-4.01506e-10
76057832	chr5:76057832:A:C	3.84854e-19	-2.21318	-0.313863	6.42782e-14	-2.21391	-0.311494
76057957	chr5:76057957:G:A	5.85041e-18	-4.25965e-10	0.194364	9.64587e-13	-4.25965e-10	0.183072
76057975	chr5:76057975:G:A	1.21633e-18	-4.25965e-10	-1.37631	2.03402e-13	-4.25965e-10	-1.37345
76058123	chr5:76058123:C:T	3.21975e-18	-4.25965e-10	-0.402843	5.39618e-13	-4.25965e-10	-0.397767
76058354	chr5:76058354:C:A	1.28058e-18	-4.25965e-10	-1.32484	2.10743e-13	-4.25965e-10	-1.33799
76058394	chr5:76058394:A:G	5.23558e-18	-4.25965e-10	0.0833295	8.64502e-13	-4.25965e-10	0.0735254
76058735	chr5:76058735:A:G	1.16972e-18	-4.25965e-10	-1.41538	1.94791e-13	-4.25965e-10	-1.4167
76059045	chr5:76059045:T:C	1.78862e-16	3.61446	-4.01506e-10	2.53375e-11	3.45141	-4.01506e-10
76059350	chr5:76059350:A:G	1.31529e-18	-4.25965e-10	-1.29809	2.15719e-13	-4.25965e-10	-1.31465
76059934	chr5:76059934:A:C	1.35025e-18	-4.25965e-10	-1.27186	2.21196e-13	-4.25965e-10	-1.28958
76060079	chr5:76060079:G:A	1.30971e-18	-4.25965e-10	-1.30234	2.215e-13	-4.25965e-10	-1.2882
76060351	chr5:76060351:A:G	2.79944e-19	-1.82103	-1.02428	5.98153e-14	-1.57901	-1.01835
76061045	chr5:76061045:A:T	1.24316e-18	-4.25965e-10	-1.35449	2.07931e-13	-4.25965e-10	-1.35142
76062004	chr5:76062004:A:G	1.2226e-18	-4.25965e-10	-1.37117	2.03199e-13	-4.25965e-10	-1.37444
76062238	chr5:76062238:G:A	1.23986e-18	-4.25965e-10	-1.35715	2.04708e-13	-4.25965e-10	-1.36705
76062303	chr5:76062303:T:C	1.39604e-18	-1.23851	-4.01506e-10	2.2871e-13	-1.25617	-4.01506e-10
76062642	chr5:76062642:G:GA	2.38692e-18	-4.25965e-10	-0.702143	4.02515e-13	-4.25965e-10	-0.690897
76062941	chr5:76062941:T:C	1.67642e-18	-4.25965e-10	-1.05549	2.82277e-13	-4.25965e-10	-1.04574
76063275	chr5:76063275:T:C	1.73842e-18	-4.25965e-10	-1.01917	2.92323e-13	-4.25965e-10	-1.01077
76063314	chr5:76063314:G:A	1.6446e-18	-4.25965e-10	-1.07465	2.76794e-13	-4.25965e-10	-1.06536
76063728	chr5:76063728:T:G	1.20197e-18	-4.25965e-10	-1.38819	2.00357e-13	-4.25965e-10	-1.38852
76063754	chr5:76063754:A:G	3.2276e-19	-2.08014	-0.622852	5.81262e-14	-2.01367	-0.612337
76064063	chr5:76064063:C:T	1.72455e-18	-4.25965e-10	-1.02718	2.87554e-13	-4.25965e-10	-1.02722
76064076	chr5:76064076:G:A	3.26506e-19	-2.11517	-0.576288	5.84135e-14	-2.05575	-0.565334
76064284	chr5:76064284:A:G	3.57519e-19	-2.07687	-0.523847	6.52718e-14	-1.97676	-0.533308
76064348	chr5:76064348:C:T	1.23602e-18	-1.36025	-4.01506e-10	9.98934e-14	-2.08452	-4.01506e-10
76064409	chr5:76064409:A:C	1.38476e-18	-1.24662	-4.01506e-10	2.22082e-13	-1.28558	-4.01506e-10
76064548	chr5:76064548:G:A	2.8115e-19	-1.96569	-0.875325	5.61897e-14	-1.77429	-0.885607
76064844	chr5:76064844:A:G	1.25516e-18	-4.25965e-10	-1.34489	2.07093e-13	-4.25965e-10	-1.35546
76064998	chr5:76064998:T:C	1.65675e-18	-4.25965e-10	-1.06729	2.79179e-13	-4.25965e-10	-1.05678
76065303	chr5:76065303:T:C	1.68344e-18	-4.25965e-10	-1.05131	2.84008e-13	-4.25965e-10	-1.03963
76065631	chr5:76065631:T:C	1.30255e-18	-4.25965e-10	-1.30782	2.20399e-13	-4.25965e-10	-1.29319
76066664	chr5:76066664:T:C	3.49167e-19	-2.09315	-0.531201	6.3246e-14	-2.00212	-0.539473
76066736	chr5:76066736:A:G	2.20764e-18	-4.25965e-10	-0.780222	3.65961e-13	-4.25965e-10	-0.786101
76066966	chr5:76066966:G:A	7.8032e-19	-2.10993	0.28973	1.41332e-13	-2.0329	0.295386
76067415	chr5:76067415:GCAGT:G	1.81133e-19	-2.05584	-1.22483	3.18138e-14	-1.99835	-1.23038
76067935	chr5:76067935:T:C	2.62416e-18	-4.25965e-10	-0.607387	4.4254e-13	-4.25965e-10	-0.596097
76068037	chr5:76068037:C:T	4.20204e-19	-1.0465	-1.39266	4.69038e-14	-1.44981	-1.39072
76068298	chr5:76068298:G:A	1.78764e-19	-2.08121	-1.21263	3.12594e-14	-2.02814	-1.21817
76068438	chr5:76068438:A:G	1.40482e-19	-2.11889	-1.41594	2.46052e-14	-2.06999	-1.41568
76068683	chr5:76068683:A:T	3.02306e-19	-1.97479	-0.793669	6.0242e-14	-1.78527	-0.804991
76068795	chr5:76068795:G:A	1.22926e-18	-4.25965e-10	-1.36574	2.0433e-13	-4.25965e-10	-1.36889
76069737	chr5:76069737:G:T	1.16815e-18	-4.25965e-10	-1.41673	1.94852e-13	-4.25965e-10	-1.41639
76069877	chr5:76069877:C:CA	4.28022e-19	-1.99551	-0.425221	8.03624e-14	-1.89362	-0.408463
76069974	chr5:76069974:C:T	6.56217e-19	-2.02792	0.0345101	1.23154e-13	-1.92972	0.0545344
76071053	chr5:76071053:G:A	2.83235e-18	-4.25965e-10	-0.531041	4.65931e-13	-4.25965e-10	-0.54459
76071091	chr5:76071091:C:T	1.27092e-19	-2.218	-1.417	2.12758e-14	-2.21391	-1.41715
76071565	chr5:76071565:C:T	1.80294e-18	-0.982728	-4.01506e-10	3.26579e-13	-0.899957	-4.01506e-10
76072835	chr5:76072835:T:C	2.2491e-18	-4.25965e-10	-0.761617	3.71346e-13	-4.25965e-10	-0.771493
76072896	chr5:76072896:T:C	1.23701e-18	-4.25965e-10	-1.35945	2.068e-13	-4.25965e-10	-1.35688
76073737	chr5:76073737:A:G	4.82802e-19	-1.96463	-0.33567	9.62298e-14	-1.76693	-0.354958
76073888	chr5:76073888:A:T	1.53782e-18	-2.03741	0.895624	2.92803e-13	-1.91271	0.903584
76074285	chr5:76074285:C:T	6.55952e-19	-1.99382	-4.01506e-10	1.12911e-13	-1.96202	-4.01506e-10
76074346	chr5:76074346:A:T	3.17103e-18	-4.25965e-10	-0.41809	5.32225e-13	-4.25965e-10	-0.411562
76074417	chr5:76074417:C:A	1.2328e-18	-4.25965e-10	-1.36286	2.04034e-13	-4.25965e-10	-1.37034
76074440	chr5:76074440:T:C	1.58753e-18	-4.25965e-10	-1.10997	2.6732e-13	-4.25965e-10	-1.10018
76074483	chr5:76074483:T:G	7.40224e-19	-1.96761	0.094661	1.42463e-13	-1.80986	0.0803125
76074594	chr5:76074594:C:A	1.17066e-18	-4.25965e-10	-1.41458	1.95067e-13	-4.25965e-10	-1.41528
76074772	chr5:76074772:A:C	5.02734e-19	-1.89964	-0.360197	1.0232e-13	-1.68012	-0.380406
76074912	chr5:76074912:T:C	2.72427e-19	-2.02045	-0.852085	4.92789e-14	-1.92627	-0.864857
76075341	chr5:76075341:T:A	1.29493e-19	-2.20455	-1.41173	2.29849e-14	-2.14028	-1.41351
76075380	chr5:76075380:G:T	3.47931e-19	-2.08921	-0.538684	6.24895e-14	-2.02714	-0.526488
76075880	chr5:76075880:T:C	7.72762e-19	-1.82993	-4.01506e-10	1.17415e-13	-1.92291	-4.01506e-10
76076744	chr5:76076744:G:C	3.15567e-19	-1.97352	-0.75201	6.25983e-14	-1.78732	-0.764571
76076937	chr5:76076937:C:T	1.30423e-18	-1.30654	-4.01506e-10	2.05731e-13	-1.36206	-4.01506e-10
76076953	chr5:76076953:G:A	1.75516e-18	-4.25965e-10	-1.00959	2.92432e-13	-4.25965e-10	-1.0104
76077095	chr5:76077095:A:T	1.58673e-18	-4.25965e-10	-1.11047	2.68106e-13	-4.25965e-10	-1.09725
76077895	chr5:76077895:G:A	8.88881e-19	-1.68994	-4.01506e-10	9.07907e-14	-2.18007	-4.01506e-10
76078042	chr5:76078042:G:C	2.45257e-19	-2.11808	-0.859515	4.521e-14	-2.0325	-0.844814
76078294	chr5:76078294:A:G	1.69607e-18	-4.25965e-10	-1.04383	2.82825e-13	-4.25965e-10	-1.0438
76078340	chr5:76078340:G:C	5.53734e-19	-2.16322	-4.01506e-10	9.51692e-14	-2.13297	-4.01506e-10
76078497	chr5:76078497:T:C	1.28557e-19	-2.2116	-1.41193	2.26214e-14	-2.15613	-1.41361
76078658	chr5:76078658:G:A	1.198e-18	-4.25965e-10	-1.39149	1.99853e-13	-4.25965e-10	-1.39104
76078866	chr5:76078866:A:G	1.57671e-18	-4.25965e-10	-1.11681	2.61341e-13	-4.25965e-10	-1.1228
76079024	chr5:76079024:G:A	1.17759e-18	-4.25965e-10	-1.40867	1.96104e-13	-4.25965e-10	-1.40998
76079051	chr5:76079051:G:A	1.28667e-19	-2.20953	-1.41314	2.27384e-14	-2.15001	-1.41456
76079374	chr5:76079374:CAT:C	1.29607e-19	-2.20303	-1.41237	2.31042e-14	-2.13464	-1.41398
76079554	chr5:76079554:G:A	1.71587e-18	-4.25965e-10	-1.03223	2.85999e-13	-4.25965e-10	-1.03264
76079583	chr5:76079583:T:C	1.26847e-18	-4.25965e-10	-1.33433	2.12065e-13	-4.25965e-10	-1.33173
76080233	chr5:76080233:G:A	1.19318e-18	-4.25965e-10	-1.39552	2.0012e-13	-4.25965e-10	-1.38971
76080375	chr5:76080375:A:G	1.18118e-18	-4.25965e-10	-1.40564	1.97035e-13	-4.25965e-10	-1.40525
76080403	chr5:76080403:C:T	2.10738e-18	-4.25965e-10	-0.826705	3.52774e-13	-4.25965e-10	-0.8228
76080426	chr5:76080426:G:A	1.59804e-18	-4.25965e-10	-1.10337	2.63641e-13	-4.25965e-10	-1.11404
76080481	chr5:76080481:C:T	3.02555e-18	-4.25965e-10	-0.465055	5.10853e-13	-4.25965e-10	-0.452547
76080602	chr5:76080602:T:A	3.00331e-18	-4.25965e-10	-0.472432	4.96246e-13	-4.25965e-10	-0.481556
76081533	chr5:76081533:A:G	1.47711e-19	-2.06751	-1.41713	2.8331e-14	-1.92773	-1.41694
76081726	chr5:76081726:G:T	3.77991e-19	-1.94947	-0.59556	7.22552e-14	-1.77752	-0.630906
76082735	chr5:76082735:G:C	3.29101e-19	-1.99997	-0.683569	6.44187e-14	-1.82773	-0.695491
76082944	chr5:76082944:G:A	4.81692e-19	-2.12305	-0.179547	8.28244e-14	-2.07852	-0.193388
76083331	chr5:76083331:CG:C	1.79116e-18	-4.25965e-10	-0.989285	3.01626e-13	-4.25965e-10	-0.979441
76083335	chr5:76083335:A:G	1.34839e-19	-2.22081	-1.35501	2.3025e-14	-2.20417	-1.34788
76083489	chr5:76083489:C:A	2.10257e-19	-2.0255	-1.10607	3.64776e-14	-1.97537	-1.11656
76083496	chr5:76083496:G:C	4.86339e-19	-1.84566	-0.447341	9.40561e-14	-1.68286	-0.461873
76083535	chr5:76083535:G:A	1.27063e-18	-4.25965e-10	-1.33263	2.12002e-13	-4.25965e-10	-1.33203
76084279	chr5:76084279:G:A	5.58476e-19	-2.15469	-4.01506e-10	9.60813e-14	-2.12343	-4.01506e-10
76084362	chr5:76084362:T:C	1.94636e-18	-4.25965e-10	-0.906187	3.27296e-13	-4.25965e-10	-0.897764
76084419	chr5:76084419:C:A	1.83136e-19	-1.8831	-1.38658	3.37906e-14	-1.78294	-1.38551
76084718	chr5:76084718:C:T	1.17311e-18	-4.25965e-10	-1.41249	1.95661e-13	-4.25965e-10	-1.41224
76084778	chr5:76084778:C:G	1.33592e-18	-4.25965e-10	-1.28252	2.2103e-13	-4.25965e-10	-1.29033
76084790	chr5:76084790:C:T	8.71124e-19	-1.71012	-4.01506e-10	1.3118e-13	-1.81206	-4.01506e-10
76085978	chr5:76085978:C:A	3.57838e-19	-1.96279	-0.637036	6.96618e-14	-1.79617	-0.648809
76086068	chr5:76086068:C:A	3.73047e-19	-1.96159	-0.596607	7.24404e-14	-1.79721	-0.608653
76086134	chr5:76086134:C:T	1.18305e-18	-1.40405	-4.01506e-10	2.00392e-13	-1.38835	-4.01506e-10
76086152	chr5:76086152:C:T	1.36409e-18	-4.25965e-10	-1.26166	2.27289e-13	-4.25965e-10	-1.26241
76086481	chr5:76086481:C:T	1.98763e-18	-4.25965e-10	-0.885205	3.34939e-13	-4.25965e-10	-0.87468
76086587	chr5:76086587:A:G	1.26593e-18	-4.25965e-10	-1.33634	2.11418e-13	-4.25965e-10	-1.33479
76086647	chr5:76086647:G:A	1.35089e-18	-4.25965e-10	-1.27138	2.25453e-13	-4.25965e-10	-1.27052
76086650	chr5:76086650:T:C	1.34871e-18	-4.25965e-10	-1.273	2.25159e-13	-4.25965e-10	-1.27182
76086850	chr5:76086850:A:T	1.58695e-18	-4.25965e-10	-1.11034	2.67681e-13	-4.25965e-10	-1.09883
76087591	chr5:76087591:T:C	1.17242e-18	-4.25965e-10	-1.41308	1.95459e-13	-4.25965e-10	-1.41328
76087917	chr5:76087917:T:C	1.63025e-18	-4.25965e-10	-1.08341	2.69965e-13	-4.25965e-10	-1.09033
76088419	chr5:76088419:G:A	4.57961e-19	-2.08844	-0.264679	7.72958e-14	-2.0852	-0.255785
76088427	chr5:76088427:A:G	4.6924e-19	-1.72402	-0.604766	9.98589e-14	-1.46598	-0.618895
76088617	chr5:76088617:C:T	5.62869e-19	-1.70375	-0.443107	1.14806e-13	-1.48738	-0.458004
76089253	chr5:76089253:C:T	5.56395e-19	-2.15842	-4.01506e-10	9.53461e-14	-2.13111	-4.01506e-10
76090181	chr5:76090181:A:G	5.97327e-19	-2.08744	-4.01506e-10	1.05283e-13	-2.03198	-4.01506e-10
76091088	chr5:76091088:G:A	1.30576e-18	-4.25965e-10	-1.30537	2.18469e-13	-4.25965e-10	-1.30199
76091489	chr5:76091489:G:A	8.7676e-19	-1.70367	-4.01506e-10	1.26509e-13	-1.84831	-4.01506e-10
76091698	chr5:76091698:T:G	2.64318e-19	-1.96765	-0.935103	5.03842e-14	-1.82101	-0.947943
76091765	chr5:76091765:G:C	1.30174e-18	-4.25965e-10	-1.30845	2.17758e-13	-4.25965e-10	-1.30524
76092093	chr5:76092093:C:T	6.54472e-19	-1.99608	-4.01506e-10	8.77561e-14	-2.21407	-4.01506e-10
76092487	chr5:76092487:T:C	1.32542e-18	-4.25965e-10	-1.29042	2.21331e-13	-4.25965e-10	-1.28897
76092592	chr5:76092592:A:G	5.3908e-19	-2.19004	-4.01506e-10	9.21766e-14	-2.16492	-4.01506e-10
76092769	chr5:76092769:C:T	1.61278e-19	-1.98824	-1.40854	2.95875e-14	-1.89236	-1.40891
76093009	chr5:76093009:C:T	4.24766e-19	-2.13	-0.298368	7.07902e-14	-2.1301	-0.298805
76093759	chr5:76093759:T:G	1.33916e-18	-4.25965e-10	-1.28011	2.19295e-13	-4.25965e-10	-1.29821
76093831	chr5:76093831:T:C	1.17395e-18	-4.25965e-10	-1.41177	1.957e-13	-4.25965e-10	-1.41204
76094015	chr5:76094015:A:C	3.58484e-19	-1.93551	-0.662514	6.46624e-14	-1.84089	-0.678559
76094760	chr5:76094760:A:G	1.45844e-18	-4.25965e-10	-1.19478	2.43529e-13	-4.25965e-10	-1.19339
76095768	chr5:76095768:G:T	1.28006e-18	-4.25965e-10	-1.32524	2.13826e-13	-4.25965e-10	-1.32347
76096173	chr5:76096173:G:A	1.89514e-18	-4.25965e-10	-0.932856	3.19253e-13	-4.25965e-10	-0.922645
76096225	chr5:76096225:T:C	5.76546e-19	-1.64659	-0.476255	1.25026e-13	-1.37017	-0.489939
76096519	chr5:76096519:T:C	2.30277e-19	-2.02877	-1.01185	4.22296e-14	-1.92747	-1.01803
76096546	chr5:76096546:G:C	1.27725e-19	-2.21306	-1.41696	2.12063e-14	-2.21738	-1.41695
76096767	chr5:76096767:C:T	2.01387e-19	-1.95245	-1.22222	3.75003e-14	-1.83779	-1.22649
76096957	chr5:76096957:G:A	2.11548e-19	-1.92391	-1.20154	3.95527e-14	-1.80545	-1.20554
76097297	chr5:76097297:T:C	7.85714e-19	-1.77065	-0.0426651	1.58117e-13	-1.56769	-0.0576011
76097392	chr5:76097392:G:A	4.09334e-19	-1.66776	-0.797612	8.85217e-14	-1.39594	-0.809445
76097429	chr5:76097429:C:T	7.39725e-19	-1.80549	-0.0681383	1.47683e-13	-1.61241	-0.0811523
76097465	chr5:76097465:G:C	3.83238e-19	-2.10313	-0.428122	6.38218e-14	-2.10281	-0.429723
76097793	chr5:76097793:C:T	2.4617e-19	-1.89841	-1.07547	4.33233e-14	-1.83574	-1.0842
76097813	chr5:76097813:G:C	3.86685e-19	-1.91497	-0.607317	6.78373e-14	-1.85097	-0.620545
76099076	chr5:76099076:T:C	5.65035e-19	-2.14302	-4.01506e-10	9.28158e-14	-2.15801	-4.01506e-10
76099900	chr5:76099900:T:C	3.11114e-19	-1.96167	-0.77807	5.57866e-14	-1.87403	-0.793061
76099991	chr5:76099991:G:A	3.43966e-19	-2.1054	-0.533954	5.69943e-14	-2.11601	-0.52967
76100372	chr5:76100372:A:G	1.43201e-18	-4.25965e-10	-1.21307	2.39468e-13	-4.25965e-10	-1.21021
76100411	chr5:76100411:A:G	7.41793e-19	-1.80033	-0.0705059	1.49605e-13	-1.59341	-0.0872121
76100902	chr5:76100902:T:C	4.1177e-19	-2.16732	-0.292119	7.10806e-14	-2.12046	-0.304354
76100948	chr5:76100948:C:T	2.00365e-18	-4.25965e-10	-0.877175	3.37597e-13	-4.25965e-10	-0.866775
76100983	chr5:76100983:T:C	1.55552e-18	-4.25965e-10	-1.13034	2.6254e-13	-4.25965e-10	-1.11822
76101027	chr5:76101027:A:G	1.23484e-18	-4.25965e-10	-1.36121	2.08287e-13	-4.25965e-10	-1.34971
76101085	chr5:76101085:GA:G	4.28484e-19	-2.11292	-0.306726	7.07145e-14	-2.12515	-0.304823
76101931	chr5:76101931:A:G	1.60428e-18	-4.25965e-10	-1.09947	2.70935e-13	-4.25965e-10	-1.08675
76102038	chr5:76102038:C:A	1.42387e-18	-4.25965e-10	-1.21877	2.37157e-13	-4.25965e-10	-1.21991
76102695	chr5:76102695:A:G	5.62945e-19	-2.14672	-4.01506e-10	9.36568e-14	-2.14899	-4.01506e-10
76102734	chr5:76102734:C:G	1.97099e-18	-4.25965e-10	-0.893613	3.321e-13	-4.25965e-10	-0.883192
76102766	chr5:76102766:A:G	1.36935e-19	-2.20596	-1.35444	2.24942e-14	-2.22203	-1.35334
76102802	chr5:76102802:C:T	1.27441e-18	-4.25965e-10	-1.32967	2.12929e-13	-4.25965e-10	-1.32767
76102803	chr5:76102803:G:A	1.98344e-18	-4.25965e-10	-0.887315	3.35897e-13	-4.25965e-10	-0.871824
76103578	chr5:76103578:G:T	1.82739e-18	-4.25965e-10	-0.969262	3.08041e-13	-4.25965e-10	-0.958396
76103673	chr5:76103673:C:T	8.45952e-19	-1.73944	-4.01506e-10	8.8547e-14	-2.20509	-4.01506e-10
76103912	chr5:76103912:A:G	1.55795e-18	-4.25965e-10	-1.12878	2.58105e-13	-4.25965e-10	-1.13526
76104058	chr5:76104058:A:T	1.44489e-19	-2.21821	-1.28848	2.55381e-14	-2.16668	-1.28178
76104120	chr5:76104120:G:A	1.99634e-18	-4.25965e-10	-0.880834	3.35569e-13	-4.25965e-10	-0.872799
76104122	chr5:76104122:G:T	1.67476e-18	-4.25965e-10	-1.05648	2.78891e-13	-4.25965e-10	-1.05781
76104196	chr5:76104196:G:A	1.78665e-19	-1.88491	-1.40948	3.50118e-14	-1.72427	-1.40867
76104642	chr5:76104642:C:G	3.37028e-19	-1.24699	-1.41275	6.83174e-14	-1.04966	-1.4148
76104684	chr5:76104684:C:T	1.92028e-18	-4.25965e-10	-0.919675	3.23342e-13	-4.25965e-10	-0.909918
76105702	chr5:76105702:C:T	2.50826e-19	-1.76957	-1.18557	4.74399e-14	-1.64273	-1.18643
76105912	chr5:76105912:A:G	1.35761e-19	-2.20784	-1.36116	2.44565e-14	-2.13512	-1.35661
76106210	chr5:76106210:G:A	5.38804e-19	-2.19055	-4.01506e-10	8.96616e-14	-2.19259	-4.01506e-10
76106485	chr5:76106485:C:T	1.57067e-18	-4.25965e-10	-1.12064	2.64533e-13	-4.25965e-10	-1.11066
76106775	chr5:76106775:A:G	1.28646e-18	-4.25965e-10	-1.32025	2.11136e-13	-4.25965e-10	-1.33613
76107017	chr5:76107017:A:G	3.28183e-19	-1.80691	-0.879418	6.70194e-14	-1.59522	-0.88843
76107115	chr5:76107115:A:G	2.76658e-19	-2.03649	-0.820625	4.90865e-14	-1.96246	-0.832585
76107566	chr5:76107566:A:G	1.8125e-19	-1.90297	-1.37705	3.55169e-14	-1.73956	-1.37906
76107628	chr5:76107628:C:T	1.25441e-18	-4.25965e-10	-1.34548	2.06357e-13	-4.25965e-10	-1.35902
76108312	chr5:76108312:A:C	1.6721e-19	-1.97399	-1.38666	3.22885e-14	-1.82534	-1.38858
76108625	chr5:76108625:G:A	2.25859e-18	-4.25965e-10	-0.757408	3.86159e-13	-4.25965e-10	-0.732378
76108930	chr5:76108930:G:A	2.28937e-19	-1.84324	-1.20322	4.17306e-14	-1.74544	-1.21195
76109212	chr5:76109212:A:G	3.58391e-19	-2.12324	-0.475041	6.06932e-14	-2.11379	-0.469003
76109267	chr5:76109267:TGCAAAGG:T	1.28283e-18	-4.25965e-10	-1.32308	2.14331e-13	-4.25965e-10	-1.32111
76109432	chr5:76109432:A:G	1.8039e-18	-4.25965e-10	-0.982199	3.03555e-13	-4.25965e-10	-0.973067
76109830	chr5:76109830:A:T	1.81692e-18	-4.25965e-10	-0.975005	3.01609e-13	-4.25965e-10	-0.979496
76110268	chr5:76110268:A:T	2.58323e-19	-2.17527	-0.750428	4.51657e-14	-2.1479	-0.730385
76110520	chr5:76110520:C:T	3.89556e-19	-1.9579	-0.556995	6.89236e-14	-1.89151	-0.564119
76110545	chr5:76110545:G:A	5.88166e-19	-2.10289	-4.01506e-10	1.011e-13	-2.07252	-4.01506e-10
76110882	chr5:76110882:A:G	1.70823e-18	-4.25965e-10	-1.03669	2.89148e-13	-4.25965e-10	-1.02169
76111201	chr5:76111201:A:G	1.27157e-18	-4.25965e-10	-1.33189	2.13252e-13	-4.25965e-10	-1.32615
76111299	chr5:76111299:T:C	2.90066e-19	-2.15091	-0.658883	4.92144e-14	-2.13374	-0.658701
76111355	chr5:76111355:T:C	1.36148e-18	-4.25965e-10	-1.26358	2.28354e-13	-4.25965e-10	-1.25773
76111556	chr5:76111556:T:C	2.20513e-19	-1.94392	-1.14003	4.01867e-14	-1.86141	-1.13368
76111606	chr5:76111606:G:A	1.23557e-18	-4.25965e-10	-1.36062	2.03538e-13	-4.25965e-10	-1.37277
76111726	chr5:76111726:C:T	2.96391e-19	-2.2024	-0.585829	4.92969e-14	-2.2016	-0.589171
76111766	chr5:76111766:T:G	1.23281e-18	-4.25965e-10	-1.36286	2.0608e-13	-4.25965e-10	-1.36036
76111842	chr5:76111842:A:G	2.34367e-19	-1.77305	-1.24996	4.75194e-14	-1.56593	-1.26156
76112410	chr5:76112410:T:C	2.7497e-19	-1.78605	-1.0772	5.79512e-14	-1.53558	-1.09344
76112924	chr5:76112924:G:T	1.17072e-18	-4.25965e-10	-1.41453	1.95835e-13	-4.25965e-10	-1.41135
76113030	chr5:76113030:T:C	7.47508e-19	-1.86316	-4.01506e-10	1.36101e-13	-1.77523	-4.01506e-10
76113083	chr5:76113083:C:T	1.38551e-19	-2.19189	-1.35677	2.25482e-14	-2.2026	-1.37037
76113750	chr5:76113750:G:A	5.41489e-18	0.117005	-4.01506e-10	7.79453e-13	-0.030036	-4.01506e-10
76113993	chr5:76113993:G:A	1.28044e-19	-2.21461	-1.41292	2.17085e-14	-2.19788	-1.41304
76114075	chr5:76114075:C:T	1.27724e-18	-4.25965e-10	-1.32745	2.15154e-13	-4.25965e-10	-1.31728
76114170	chr5:76114170:A:G	1.27939e-19	-2.22053	-1.40782	2.21585e-14	-2.18247	-1.40793
76114541	chr5:76114541:C:T	1.50395e-18	-4.25965e-10	-1.16405	2.49795e-13	-4.25965e-10	-1.16799
76114686	chr5:76114686:G:A	2.01903e-19	-1.84417	-1.32795	3.59815e-14	-1.77342	-1.3322
76114690	chr5:76114690:A:G	1.57878e-18	-4.25965e-10	-1.11549	2.66237e-13	-4.25965e-10	-1.10424
76114806	chr5:76114806:C:A	5.37605e-19	-1.35794	-0.834837	1.06728e-13	-1.15426	-0.864084
76114886	chr5:76114886:C:A	1.55011e-18	-4.25965e-10	-1.13382	2.6125e-13	-4.25965e-10	-1.12315
76115073	chr5:76115073:A:G	2.0354e-19	-2.13722	-1.02682	3.66346e-14	-2.04751	-1.04013
76115097	chr5:76115097:T:C	1.16885e-18	-4.25965e-10	-1.41612	1.94844e-13	-4.25965e-10	-1.41643
76115171	chr5:76115171:G:A	1.53493e-18	-4.25965e-10	-1.14366	2.54607e-13	-4.25965e-10	-1.14891
76115265	chr5:76115265:C:T	1.42898e-18	-4.25965e-10	-1.21519	2.39625e-13	-4.25965e-10	-1.20955
76115610	chr5:76115610:G:A	1.2e-18	-4.25965e-10	-1.38983	2.00444e-13	-4.25965e-10	-1.3881
76116304	chr5:76116304:G:A	2.0853e-19	-1.75563	-1.38419	4.13258e-14	-1.57914	-1.388
76116593	chr5:76116593:C:T	2.08828e-19	-1.76719	-1.3712	4.0766e-14	-1.60134	-1.37944
76116828	chr5:76116828:G:A	1.21649e-18	-4.25965e-10	-1.37618	2.01793e-13	-4.25965e-10	-1.38139
76117038	chr5:76117038:T:C	1.49732e-18	-4.25965e-10	-1.16847	2.51934e-13	-4.25965e-10	-1.15946
76117068	chr5:76117068:C:T	1.21261e-18	-4.25965e-10	-1.37938	2.01239e-13	-4.25965e-10	-1.38414
76117087	chr5:76117087:C:G	1.207e-18	-4.25965e-10	-1.38401	2.00045e-13	-4.25965e-10	-1.39009
76117179	chr5:76117179:A:C	1.52685e-18	-4.25965e-10	-1.14894	2.57311e-13	-4.25965e-10	-1.13834
76117212	chr5:76117212:A:G	5.24846e-19	-2.2168	-4.01506e-10	8.85927e-14	-2.20458	-4.01506e-10
76117400	chr5:76117400:C:T	2.3806e-18	-4.25965e-10	-0.704795	4.01677e-13	-4.25965e-10	-0.69298
76117461	chr5:76117461:A:G	1.49815e-18	-4.25965e-10	-1.16792	2.5187e-13	-4.25965e-10	-1.15971
76117825	chr5:76117825:G:T	1.54295e-18	-4.25965e-10	-1.13845	2.59592e-13	-4.25965e-10	-1.12952
76118096	chr5:76118096:C:G	2.38014e-18	-4.25965e-10	-0.70499	3.9611e-13	-4.25965e-10	-0.706935
76118125	chr5:76118125:C:T	1.53784e-18	-4.25965e-10	-1.14177	2.58601e-13	-4.25965e-10	-1.13334
76118613	chr5:76118613:G:A	1.49701e-18	-4.25965e-10	-1.16868	2.51656e-13	-4.25965e-10	-1.16056
76118682	chr5:76118682:AT:A	1.27288e-18	-4.25965e-10	-1.33087	2.12983e-13	-4.25965e-10	-1.32742
76118797	chr5:76118797:T:C	1.50556e-18	-4.25965e-10	-1.16298	2.53112e-13	-4.25965e-10	-1.15479
76119115	chr5:76119115:C:T	1.51792e-18	-4.25965e-10	-1.1548	2.55223e-13	-4.25965e-10	-1.14649
76119156	chr5:76119156:T:C	1.54418e-18	-4.25965e-10	-1.13766	2.59725e-13	-4.25965e-10	-1.12901
76119167	chr5:76119167:T:C	1.57188e-18	-4.25965e-10	-1.11988	2.64434e-13	-4.25965e-10	-1.11104
76119373	chr5:76119373:GA:G	1.4065e-18	-4.25965e-10	-1.23104	2.36787e-13	-4.25965e-10	-1.22147
76119392	chr5:76119392:A:G	1.52953e-18	-4.25965e-10	-1.14719	2.57168e-13	-4.25965e-10	-1.1389
76119493	chr5:76119493:T:C	2.85098e-19	-1.91596	-0.911112	5.2971e-14	-1.7975	-0.921381
76119553	chr5:76119553:A:G	1.92339e-18	-4.25965e-10	-0.918057	3.25109e-13	-4.25965e-10	-0.904468
76119566	chr5:76119566:C:T	1.52698e-18	-4.25965e-10	-1.14886	2.56711e-13	-4.25965e-10	-1.14068
76119584	chr5:76119584:T:G	1.54628e-18	-4.25965e-10	-1.1363	2.60566e-13	-4.25965e-10	-1.12577
76120013	chr5:76120013:T:G	2.92213e-19	-1.90774	-0.894683	5.55109e-14	-1.75514	-0.916911
76120167	chr5:76120167:T:C	1.70164e-18	-4.25965e-10	-1.04056	2.87814e-13	-4.25965e-10	-1.02632
76120170	chr5:76120170:C:G	1.53689e-18	-4.25965e-10	-1.14239	2.58446e-13	-4.25965e-10	-1.13394
76120389	chr5:76120389:T:C	7.63828e-18	-4.25965e-10	0.461024	1.35164e-12	-4.25965e-10	0.520444
76120408	chr5:76120408:G:A	2.25206e-19	-1.80936	-1.25352	4.03117e-14	-1.73202	-1.25996
76120455	chr5:76120455:A:G	1.90267e-19	-1.82207	-1.40941	3.81989e-14	-1.63859	-1.40723
76120465	chr5:76120465:C:T	1.62913e-18	-4.25965e-10	-1.0841	2.74594e-13	-4.25965e-10	-1.07333
76120945	chr5:76120945:T:C	1.40904e-18	-4.25965e-10	-1.22924	2.36065e-13	-4.25965e-10	-1.22452
76120946	chr5:76120946:A:G	1.52179e-18	-4.25965e-10	-1.15226	2.54859e-13	-4.25965e-10	-1.14792
76121309	chr5:76121309:C:T	1.68851e-18	-4.25965e-10	-1.0483	2.82519e-13	-4.25965e-10	-1.04488
76121311	chr5:76121311:C:T	1.33134e-18	-4.25965e-10	-1.28596	2.22329e-13	-4.25965e-10	-1.28447
76121348	chr5:76121348:C:G	1.94169e-19	-1.86518	-1.346	3.84918e-14	-1.68791	-1.35027
76121389	chr5:76121389:A:T	1.69551e-18	-4.25965e-10	-1.04417	2.84581e-13	-4.25965e-10	-1.03761
76121396	chr5:76121396:G:T	1.22898e-18	-4.25965e-10	-1.36596	2.07281e-13	-4.25965e-10	-1.35455
76121509	chr5:76121509:G:A	5.56145e-19	-2.15887	-4.01506e-10	9.69854e-14	-2.11407	-4.01506e-10
76121581	chr5:76121581:A:C	2.77803e-18	-4.25965e-10	-0.550407	4.6229e-13	-4.25965e-10	-0.552435
76121591	chr5:76121591:A:T	1.59684e-18	-4.25965e-10	-1.10412	2.65255e-13	-4.25965e-10	-1.10794
76121845	chr5:76121845:G:A	1.64e-18	-4.25965e-10	-1.07745	2.72472e-13	-4.25965e-10	-1.08109
76121850	chr5:76121850:A:G	1.71383e-19	-2.05794	-1.27806	3.22558e-14	-1.92475	-1.29018
76121945	chr5:76121945:A:G	7.02086e-19	-1.92585	-4.01506e-10	1.21074e-13	-1.89223	-4.01506e-10
76122084	chr5:76122084:A:C	2.69382e-19	-1.89262	-0.991152	5.01256e-14	-1.76398	-1.01011
76122615	chr5:76122615:G:C	1.501e-18	-4.25965e-10	-1.16601	2.49363e-13	-4.25965e-10	-1.16972
76122617	chr5:76122617:C:A	2.04821e-19	-1.94724	-1.21052	4.3849e-14	-1.68074	-1.22714
76122636	chr5:76122636:C:T	1.45505e-18	-4.25965e-10	-1.19711	2.41834e-13	-4.25965e-10	-1.20038
76122726	chr5:76122726:G:T	6.35325e-19	-2.02577	-4.01506e-10	1.05465e-13	-2.03025	-4.01506e-10
76122812	chr5:76122812:A:T	2.29334e-18	-0.74214	-4.01506e-10	3.38695e-13	-0.863527	-4.01506e-10
76123063	chr5:76123063:G:T	1.72504e-18	-4.25965e-10	-1.0269	2.82953e-13	-4.25965e-10	-1.04335
76123337	chr5:76123337:A:C	1.21389e-18	-4.25965e-10	-1.37832	2.02338e-13	-4.25965e-10	-1.37869
76123408	chr5:76123408:A:G	1.6689e-18	-4.25965e-10	-1.05998	2.76981e-13	-4.25965e-10	-1.06468
76123442	chr5:76123442:C:G	5.28692e-19	-2.2095	-4.01506e-10	8.97415e-14	-2.19169	-4.01506e-10
76123478	chr5:76123478:A:G	1.52697e-18	-4.25965e-10	-1.14886	2.53605e-13	-4.25965e-10	-1.15285
76123643	chr5:76123643:T:A	1.54325e-18	-4.25965e-10	-1.13826	2.61079e-13	-4.25965e-10	-1.1238
76123756	chr5:76123756:G:A	1.55011e-18	-4.25965e-10	-1.13382	2.6125e-13	-4.25965e-10	-1.12315
76123960	chr5:76123960:T:G	1.60859e-18	-4.25965e-10	-1.09679	2.67037e-13	-4.25965e-10	-1.10124
76124208	chr5:76124208:C:A	6.34898e-19	-2.02644	-4.01506e-10	1.02753e-13	-2.0563	-4.01506e-10
76124337	chr5:76124337:T:G	1.54371e-18	-4.25965e-10	-1.13796	2.56513e-13	-4.25965e-10	-1.14145
76124413	chr5:76124413:A:G	3.48116e-18	-4.25965e-10	-0.324783	5.64606e-13	-4.25965e-10	-0.3525
76124501	chr5:76124501:G:T	1.5551e-18	-4.25965e-10	-1.13061	2.58385e-13	-4.25965e-10	-1.13418
76124568	chr5:76124568:A:G	1.61089e-18	-4.25965e-10	-1.09536	2.67442e-13	-4.25965e-10	-1.09972
76124916	chr5:76124916:A:C	1.16787e-18	-4.25965e-10	-1.41696	1.94742e-13	-4.25965e-10	-1.41695
76124928	chr5:76124928:T:C	1.20513e-18	-4.25965e-10	-1.38556	2.0198e-13	-4.25965e-10	-1.38046
76124939	chr5:76124939:A:G	1.62778e-18	-4.25965e-10	-1.08493	2.70227e-13	-4.25965e-10	-1.08936
76125055	chr5:76125055:T:C	1.32304e-18	-4.25965e-10	-1.29222	2.22836e-13	-4.25965e-10	-1.28219
76125246	chr5:76125246:A:C	1.93037e-18	-4.25965e-10	-0.914434	3.21161e-13	-4.25965e-10	-0.916684
76125333	chr5:76125333:T:A	6.86691e-19	-1.94802	-4.01506e-10	8.71485e-14	-2.22101	-4.01506e-10
76125747	chr5:76125747:G:A	1.17231e-18	-4.25965e-10	-1.41317	1.95243e-13	-4.25965e-10	-1.41438
76125789	chr5:76125789:G:A	1.19779e-18	-4.25965e-10	-1.39167	1.99103e-13	-4.25965e-10	-1.39481
76125797	chr5:76125797:C:T	3.92618e-19	-1.09095	-1.41612	1.04721e-13	-0.620581	-1.41675
76126160	chr5:76126160:G:A	2.06775e-19	-2.21043	-0.937843	3.46198e-14	-2.22068	-0.923519
76126242	chr5:76126242:A:G	5.47639e-19	-2.17429	-4.01506e-10	9.11412e-14	-2.17622	-4.01506e-10
76126294	chr5:76126294:C:A	2.59776e-18	-4.25965e-10	-0.617497	4.39958e-13	-4.25965e-10	-0.601949
76126720	chr5:76126720:G:A	1.20371e-18	-4.25965e-10	-1.38674	2.0091e-13	-4.25965e-10	-1.38577
76127136	chr5:76127136:A:C	1.81433e-19	-2.11572	-1.1633	2.9853e-14	-2.15074	-1.1416
76127204	chr5:76127204:G:A	1.21713e-18	-4.25965e-10	-1.37565	2.02306e-13	-4.25965e-10	-1.37885
76127255	chr5:76127255:T:C	1.83386e-19	-2.11677	-1.15154	3.01985e-14	-2.15158	-1.12925
76127353	chr5:76127353:C:T	1.60327e-18	-1.1001	-4.01506e-10	2.82241e-13	-1.04586	-4.01506e-10
76127626	chr5:76127626:G:C	1.4092e-18	-4.25965e-10	-1.22913	2.33515e-13	-4.25965e-10	-1.23538
76127666	chr5:76127666:C:T	1.26418e-18	-4.25965e-10	-1.33773	2.11979e-13	-4.25965e-10	-1.33214
76127725	chr5:76127725:G:A	1.7922e-19	-2.00772	-1.28357	4.1693e-14	-1.68122	-1.27708
76127787	chr5:76127787:T:A	2.73847e-19	-2.00661	-0.860728	5.39692e-14	-1.84612	-0.854099
76127790	chr5:76127790:G:A	4.19662e-18	-4.25965e-10	-0.13787	6.94715e-13	-4.25965e-10	-0.145126
76127860	chr5:76127860:C:T	1.85635e-18	-0.0542861	-0.899249	5.15899e-13	0.446091	-0.888808
76127988	chr5:76127988:C:G	1.84272e-19	-2.13685	-1.12664	3.04299e-14	-2.16877	-1.10443
76128058	chr5:76128058:A:G	1.36237e-18	-4.25965e-10	-1.26292	2.27136e-13	-4.25965e-10	-1.26308
76128324	chr5:76128324:C:G	1.1677e-18	-4.25965e-10	-1.41711	1.94783e-13	-4.25965e-10	-1.41674
76128485	chr5:76128485:G:A	6.5199e-19	-1.99987	-4.01506e-10	8.7093e-14	-2.22165	-4.01506e-10
76128676	chr5:76128676:A:G	1.67631e-19	-2.1853	-1.17284	2.80329e-14	-2.20495	-1.1503
76128868	chr5:76128868:C:T	1.6484e-18	0.344769	-1.41711	4.75921e-13	0.893695	-1.41707
76128894	chr5:76128894:G:C	1.48766e-18	-4.25965e-10	-1.17494	2.53323e-13	-4.25965e-10	-1.15396
76128905	chr5:76128905:A:T	1.32067e-18	-4.25965e-10	-1.29401	2.21564e-13	-4.25965e-10	-1.28791
76129218	chr5:76129218:T:C	6.02051e-17	2.52561	-4.01506e-10	1.25358e-11	2.74772	-4.01506e-10
76130020	chr5:76130020:C:G	1.27155e-18	-4.25965e-10	-1.33191	2.13688e-13	-4.25965e-10	-1.32411
76130523	chr5:76130523:T:C	1.26646e-18	-4.25965e-10	-1.33592	2.11133e-13	-4.25965e-10	-1.33614
76131301	chr5:76131301:T:A	1.63747e-18	-4.25965e-10	-1.07899	2.68073e-13	-4.25965e-10	-1.09737
76131602	chr5:76131602:A:G	1.63093e-18	-4.25965e-10	-1.083	2.79489e-13	-4.25965e-10	-1.05567
76131693	chr5:76131693:C:T	1.24281e-18	-4.25965e-10	-1.35477	2.04941e-13	-4.25965e-10	-1.36591
76132110	chr5:76132110:G:A	1.22547e-18	-4.25965e-10	-1.36882	2.03208e-13	-4.25965e-10	-1.3744
76132245	chr5:76132245:C:T	1.2041e-18	-4.25965e-10	-1.38642	2.00272e-13	-4.25965e-10	-1.38895
76132890	chr5:76132890:A:T	1.50717e-19	-2.16591	-1.29859	2.61554e-14	-2.1204	-1.30418
76133190	chr5:76133190:C:T	1.27028e-18	-0.360506	-0.972403	3.62454e-13	0.188689	-0.98442
76133299	chr5:76133299:A:G	1.3008e-18	-4.25965e-10	-1.30917	2.14429e-13	-4.25965e-10	-1.32065
76133449	chr5:76133449:T:C	1.2686e-18	-4.25965e-10	-1.33424	2.12201e-13	-4.25965e-10	-1.33109
76133487	chr5:76133487:C:A	2.4378e-19	-1.65738	-1.32626	3.09068e-14	-1.92678	-1.33087
76133706	chr5:76133706:G:A	1.3738e-18	-4.25965e-10	-1.25457	2.28371e-13	-4.25965e-10	-1.25766
76133778	chr5:76133778:A:G	2.44549e-19	-1.56869	-1.4118	3.41073e-14	-1.74504	-1.41407
76134067	chr5:76134067:T:C	1.92803e-18	-1.84051	0.924863	3.51799e-13	-1.74527	0.9197
76134157	chr5:76134157:A:G	2.91878e-19	-1.43844	-1.36512	3.73903e-14	-1.70371	-1.36351
76134334	chr5:76134334:G:T	3.03654e-18	-4.25965e-10	-0.46143	4.89347e-13	-4.25965e-10	-0.495557
76134473	chr5:76134473:T:G	1.38012e-18	-4.25965e-10	-1.24998	2.31881e-13	-4.25965e-10	-1.2424
76134522	chr5:76134522:T:C	1.1969e-18	-4.25965e-10	-1.39241	1.98385e-13	-4.25965e-10	-1.39842
76134639	chr5:76134639:T:C	1.51048e-18	-4.25965e-10	-1.15972	2.48749e-13	-4.25965e-10	-1.17218
76134849	chr5:76134849:A:G	1.24495e-18	-4.25965e-10	-1.35305	2.08441e-13	-4.25965e-10	-1.34897
76134872	chr5:76134872:G:A	1.43636e-18	-4.25965e-10	-1.21004	2.34217e-13	-4.25965e-10	-1.23238
76135339	chr5:76135339:A:G	1.43406e-18	-4.25965e-10	-1.21164	2.38384e-13	-4.25965e-10	-1.21475
76135589	chr5:76135589:T:C	1.19872e-18	-4.25965e-10	-1.39089	1.99215e-13	-4.25965e-10	-1.39425
76135614	chr5:76135614:A:G	1.59758e-19	-2.11859	-1.28765	3.03788e-14	-1.97621	-1.29868
76135781	chr5:76135781:T:C	1.18585e-18	-4.25965e-10	-1.40169	1.9867e-13	-4.25965e-10	-1.39698
76135791	chr5:76135791:C:T	1.3728e-18	-4.25965e-10	-1.2553	2.31238e-13	-4.25965e-10	-1.24518
76135874	chr5:76135874:G:A	1.94567e-19	-2.13509	-1.07404	3.11183e-14	-2.18445	-1.06638
76136478	chr5:76136478:T:G	2.29442e-19	-2.21338	-0.83087	3.86772e-14	-2.21664	-0.816739
76136624	chr5:76136624:C:T	1.27724e-19	-2.2156	-1.41443	2.13737e-14	-2.2124	-1.41407
76136880	chr5:76136880:T:G	2.78001e-18	-4.25965e-10	-0.549694	4.61046e-13	-4.25965e-10	-0.55513
76137415	chr5:76137415:A:T	2.8762e-19	-1.42722	-1.39104	9.51518e-14	-0.738093	-1.39506
76137678	chr5:76137678:G:A	2.1717e-19	-1.87765	-1.22157	4.546e-14	-1.64662	-1.22517
76137813	chr5:76137813:C:T	1.24884e-18	-4.25965e-10	-1.34994	2.06791e-13	-4.25965e-10	-1.35692
76138049	chr5:76138049:G:A	1.19568e-18	-4.25965e-10	-1.39344	1.98675e-13	-4.25965e-10	-1.39696
76138114	chr5:76138114:C:T	2.03059e-19	-1.88434	-1.28207	4.24388e-14	-1.65549	-1.28508
76138149	chr5:76138149:T:C	2.01566e-19	-1.90048	-1.2733	4.18604e-14	-1.67764	-1.27665
76138261	chr5:76138261:T:C	2.11295e-19	-1.88797	-1.23868	4.43802e-14	-1.65703	-1.2388
76138302	chr5:76138302:C:T	9.34945e-19	-0.254221	-1.38519	1.50974e-13	-0.282461	-1.38906
76138303	chr5:76138303:G:A	1.28692e-18	-4.25965e-10	-1.3199	2.11842e-13	-4.25965e-10	-1.33279
76138505	chr5:76138505:A:C	2.02154e-19	-1.90682	-1.26405	4.19126e-14	-1.68361	-1.26943
76138961	chr5:76138961:C:A	2.06419e-19	-1.86216	-1.28784	4.34102e-14	-1.62522	-1.29271
76139012	chr5:76139012:A:G	2.86843e-18	-4.25965e-10	-0.518385	4.64127e-13	-4.25965e-10	-0.548469
76139043	chr5:76139043:C:T	2.14316e-19	-1.83803	-1.27442	4.53611e-14	-1.59421	-1.27976
76139240	chr5:76139240:CT:C	2.29078e-18	-4.25965e-10	-0.743255	3.8041e-13	-4.25965e-10	-0.747377
76139293	chr5:76139293:G:A	7.95992e-18	-4.25965e-10	0.50227	1.27334e-12	-4.25965e-10	0.460768
76139449	chr5:76139449:T:A	1.997e-19	-1.89944	-1.28365	4.15174e-14	-1.67384	-1.28867
76139488	chr5:76139488:G:A	1.24903e-18	-4.25965e-10	-1.34978	2.07009e-13	-4.25965e-10	-1.35587
76139543	chr5:76139543:G:A	2.15588e-19	-1.84619	-1.26035	4.54326e-14	-1.60665	-1.26575
76139735	chr5:76139735:A:G	2.07142e-18	-4.25965e-10	-0.843912	3.39677e-13	-4.25965e-10	-0.860633
76140147	chr5:76140147:A:G	1.81275e-18	-4.25965e-10	-0.9773	2.96404e-13	-4.25965e-10	-0.996905
76140564	chr5:76140564:A:G	4.02153e-19	-1.40656	-1.07651	1.30423e-13	-0.724609	-1.09323
76140693	chr5:76140693:CT:C	1.49294e-18	-4.25965e-10	-1.1714	2.49252e-13	-4.25965e-10	-1.17016
76140882	chr5:76140882:C:T	1.782e-18	-4.25965e-10	-0.994413	2.88378e-13	-4.25965e-10	-1.02435
76140886	chr5:76140886:G:C	6.50017e-19	-0.601393	-1.40151	1.41689e-13	-0.332458	-1.40254
76141036	chr5:76141036:C:T	5.40048e-19	-1.62976	-0.558487	8.41774e-14	-1.68274	-0.572966
76141114	chr5:76141114:A:G	4.1722e-19	-1.3718	-1.07449	1.37035e-13	-0.677122	-1.09127
76141221	chr5:76141221:A:G	1.89337e-19	-1.82936	-1.40702	4.22439e-14	-1.53591	-1.40926
76141378	chr5:76141378:C:G	4.12055e-19	-1.43573	-1.02301	1.33175e-13	-0.759549	-1.03741
76141502	chr5:76141502:A:G	2.12802e-18	-0.816957	-4.01506e-10	3.80032e-13	-0.748373	-4.01506e-10
76141588	chr5:76141588:C:T	4.05506e-19	-1.40357	-1.0712	1.31497e-13	-0.721711	-1.08793
76141635	chr5:76141635:C:G	4.5096e-18	-4.25965e-10	-0.0659387	7.27524e-13	-4.25965e-10	-0.0989809
76141649	chr5:76141649:C:A	2.83686e-18	-4.25965e-10	-0.529451	4.70422e-13	-4.25965e-10	-0.534997
76141779	chr5:76141779:A:G	2.64617e-19	-1.69138	-1.21024	7.69925e-14	-1.12178	-1.22314
76142101	chr5:76142101:C:T	3.69496e-19	-1.46102	-1.10674	1.17236e-13	-0.801775	-1.12267
76142331	chr5:76142331:A:G	3.72845e-19	-1.43946	-1.11928	1.19818e-13	-0.767791	-1.13487
76142415	chr5:76142415:G:A	3.90049e-19	-1.4238	-1.08983	1.25941e-13	-0.746765	-1.10605
76142432	chr5:76142432:G:A	2.00565e-18	-4.25965e-10	-0.876181	3.29468e-13	-4.25965e-10	-0.89115
76142512	chr5:76142512:G:A	1.18898e-18	-4.25965e-10	-1.39905	1.97842e-13	-4.25965e-10	-1.40116
76142527	chr5:76142527:A:G	2.2313e-18	-4.25965e-10	-0.769563	3.66488e-13	-4.25965e-10	-0.784663
76142599	chr5:76142599:C:T	2.40843e-19	-1.83393	-1.16183	3.63511e-14	-1.94538	-1.15002
76142713	chr5:76142713:A:T	3.85824e-19	-1.42738	-1.09714	1.24365e-13	-0.75231	-1.1131
76143080	chr5:76143080:A:T	1.81911e-18	-0.973799	-4.01506e-10	3.25623e-13	-0.902888	-4.01506e-10
76143088	chr5:76143088:G:A	3.79568e-19	-1.42984	-1.11103	1.22269e-13	-0.755577	-1.12683
76143185	chr5:76143185:C:T	1.43032e-18	-1.21425	-4.01506e-10	2.55588e-13	-1.14506	-4.01506e-10
76143375	chr5:76143375:A:G	6.31285e-19	-2.07463	0.0424811	1.00011e-13	-2.13247	0.0491256
76143397	chr5:76143397:C:A	6.8326e-19	-0.972127	-0.980901	2.60223e-13	-0.127317	-0.999772
76143656	chr5:76143656:G:T	7.5041e-18	-4.25965e-10	0.443302	1.19873e-12	-4.25965e-10	0.400393
76144071	chr5:76144071:G:A	1.17383e-18	-4.25965e-10	-1.41188	1.9584e-13	-4.25965e-10	-1.41133
76144113	chr5:76144113:A:G	7.51925e-19	-1.85727	-4.01506e-10	8.70624e-14	-2.222	-4.01506e-10
76144146	chr5:76144146:T:C	4.04642e-18	-4.25965e-10	-0.174315	6.55579e-13	-4.25965e-10	-0.203109
76144157	chr5:76144157:A:T	1.74016e-18	-4.25965e-10	-1.01817	2.84867e-13	-4.25965e-10	-1.0366
76144274	chr5:76144274:GTGAAGC:G	1.7368e-18	-4.25965e-10	-1.0201	2.84373e-13	-4.25965e-10	-1.03834
76144305	chr5:76144305:C:G	1.75233e-18	-4.25965e-10	-1.0112	2.86794e-13	-4.25965e-10	-1.02986
76144523	chr5:76144523:C:T	2.12722e-18	-4.25965e-10	-0.81733	3.5384e-13	-4.25965e-10	-0.819784
76144530	chr5:76144530:A:C	3.18826e-19	-2.08735	-0.627911	5.15439e-14	-2.14869	-0.597508
76144600	chr5:76144600:C:T	1.3871e-19	-2.21584	-1.33168	2.30978e-14	-2.2212	-1.32769
76144728	chr5:76144728:T:C	1.95241e-19	-1.79417	-1.4115	4.34552e-14	-1.50654	-1.41035
76145097	chr5:76145097:A:G	4.32276e-18	-4.25965e-10	-0.108253	7.00819e-13	-4.25965e-10	-0.136379
76145402	chr5:76145402:A:C	1.85148e-19	-1.84693	-1.41182	3.99285e-14	-1.59039	-1.41115
76145462	chr5:76145462:C:G	2.57993e-18	-4.25965e-10	-0.624384	4.22582e-13	-4.25965e-10	-0.642244
76146250	chr5:76146250:A:G	4.644e-19	-2.12781	-0.211351	7.58524e-14	-2.17621	-0.183633
76146506	chr5:76146506:T:C	1.30391e-19	-2.19359	-1.41577	2.23978e-14	-2.16398	-1.41569
76147046	chr5:76147046:T:A	2.04275e-19	-1.76652	-1.39392	4.60904e-14	-1.46007	-1.39796
76147354	chr5:76147354:C:T	9.9209e-19	-1.58009	-4.01506e-10	1.50904e-13	-1.67198	-4.01506e-10
76147403	chr5:76147403:T:C	1.28615e-19	-2.20598	-1.4171	2.18021e-14	-2.18952	-1.41711
76147661	chr5:76147661:T:C	3.58938e-18	-4.25965e-10	-0.294169	5.79969e-13	-4.25965e-10	-0.325654
76147663	chr5:76147663:A:G	3.37826e-18	-4.25965e-10	-0.354787	5.46311e-13	-4.25965e-10	-0.385439
76147742	chr5:76147742:G:A	6.269e-19	-2.03912	-4.01506e-10	1.29235e-13	-1.827	-4.01506e-10
76147761	chr5:76147761:A:ATT	1.19621e-18	-4.25965e-10	-1.39299	1.9932e-13	-4.25965e-10	-1.39371
76147812	chr5:76147812:G:T	1.70987e-19	-2.16121	-1.17711	3.30661e-14	-2.00574	-1.18438
76147857	chr5:76147857:C:T	1.29404e-19	-2.20027	-1.4167	2.19838e-14	-2.18161	-1.41671
76147891	chr5:76147891:T:A	1.29206e-19	-2.20144	-1.41706	2.19467e-14	-2.18296	-1.41705
76147905	chr5:76147905:C:G	1.29359e-19	-2.20036	-1.41695	2.19808e-14	-2.18149	-1.41697
76147981	chr5:76147981:T:C	6.20381e-19	-2.04957	-4.01506e-10	1.27387e-13	-1.8414	-4.01506e-10
76148623	chr5:76148623:A:T	1.28246e-19	-2.21478	-1.41118	2.15969e-14	-2.20385	-1.41223
76148685	chr5:76148685:C:A	1.71697e-19	-2.15838	-1.17579	3.3231e-14	-2.00114	-1.18401
76148735	chr5:76148735:G:A	7.60654e-19	-1.84572	-4.01506e-10	8.70487e-14	-2.22216	-4.01506e-10
76148826	chr5:76148826:A:T	1.24101e-18	-4.25965e-10	-1.35622	2.05508e-13	-4.25965e-10	-1.36314
76148858	chr5:76148858:A:G	1.29308e-19	-2.21033	-1.40737	2.18325e-14	-2.19665	-1.40858
76149128	chr5:76149128:TG:T	1.16845e-18	-4.25965e-10	-1.41647	1.94952e-13	-4.25965e-10	-1.41587
76149130	chr5:76149130:C:A	1.16845e-18	-4.25965e-10	-1.41647	1.94952e-13	-4.25965e-10	-1.41587
76149256	chr5:76149256:G:A	1.03015e-18	-1.54244	-4.01506e-10	1.6988e-13	-1.55353	-4.01506e-10
76149275	chr5:76149275:T:C	1.39351e-18	-4.25965e-10	-1.24032	2.30263e-13	-4.25965e-10	-1.24941
76149427	chr5:76149427:A:G	2.16459e-18	-4.25965e-10	-0.799918	3.69382e-13	-4.25965e-10	-0.776797
76149468	chr5:76149468:T:C	8.83643e-18	-4.25965e-10	0.606735	1.4216e-12	-4.25965e-10	0.570908
76149599	chr5:76149599:T:C	1.29234e-19	-2.21255	-1.40573	2.17939e-14	-2.19929	-1.40771
76149600	chr5:76149600:T:C	2.79663e-19	-1.9722	-0.874116	6.01781e-14	-1.69808	-0.893234
76149696	chr5:76149696:C:T	1.29081e-19	-2.21122	-1.40824	2.17987e-14	-2.19709	-1.40969
76149698	chr5:76149698:C:T	1.61297e-19	-2.16345	-1.2332	3.11054e-14	-2.01027	-1.24098
76150100	chr5:76150100:C:T	1.40837e-19	-2.21659	-1.31571	2.36086e-14	-2.20566	-1.32135
76150260	chr5:76150260:T:C	1.35234e-19	-2.21367	-1.35923	2.27369e-14	-2.20082	-1.36382
76150405	chr5:76150405:C:T	1.17264e-18	-4.25965e-10	-1.41289	1.95551e-13	-4.25965e-10	-1.41281
76150454	chr5:76150454:G:A	1.50218e-18	-4.25965e-10	-1.16523	2.46165e-13	-4.25965e-10	-1.18262
76150472	chr5:76150472:A:G	1.41599e-19	-2.22208	-1.30482	2.3573e-14	-2.2178	-1.31072
76150846	chr5:76150846:T:C	1.42194e-19	-2.22096	-1.30174	2.37353e-14	-2.21418	-1.30748
76150863	chr5:76150863:C:T	1.33404e-19	-2.17144	-1.41508	2.2426e-14	-2.16592	-1.41249
76151014	chr5:76151014:T:C	1.43939e-19	-2.22097	-1.28954	2.4003e-14	-2.21424	-1.29621
76151061	chr5:76151061:C:T	1.44073e-18	-4.25965e-10	-1.207	2.36649e-13	-4.25965e-10	-1.22205
76151298	chr5:76151298:C:A	1.4505e-19	-2.22024	-1.28258	2.42042e-14	-2.21235	-1.28975
76151343	chr5:76151343:T:C	1.61828e-18	-1.09079	-4.01506e-10	2.84006e-13	-1.03963	-4.01506e-10
76151407	chr5:76151407:A:C	2.72077e-19	-1.95637	-0.917448	5.90223e-14	-1.67364	-0.937069
76151436	chr5:76151436:G:T	1.24853e-18	-4.25965e-10	-1.35018	2.06668e-13	-4.25965e-10	-1.35751
76151519	chr5:76151519:T:G	2.22077e-18	-4.25965e-10	-0.774293	3.77883e-13	-4.25965e-10	-0.754044
76151640	chr5:76151640:G:A	2.01895e-18	-4.25965e-10	-0.869573	3.33046e-13	-4.25965e-10	-0.880347
76151689	chr5:76151689:C:T	1.3261e-18	-4.25965e-10	-1.2899	2.21851e-13	-4.25965e-10	-1.28662
76151813	chr5:76151813:GCCA:G	1.44939e-19	-2.2209	-1.28269	2.41681e-14	-2.21379	-1.2898
76152006	chr5:76152006:C:A	1.18076e-18	-4.25965e-10	-1.40599	1.97045e-13	-4.25965e-10	-1.4052
76152369	chr5:76152369:C:A	2.74993e-19	-1.71593	-1.14722	6.27783e-14	-1.38092	-1.16809
76152858	chr5:76152858:A:G	1.22837e-18	-4.25965e-10	-1.36646	2.05795e-13	-4.25965e-10	-1.36175
76152906	chr5:76152906:T:C	6.73574e-19	-1.98203	0.0147269	1.09692e-13	-2.01514	0.0241921
76152907	chr5:76152907:G:A	7.76844e-19	-1.8991	0.074438	1.2416e-13	-1.93836	0.0713016
76153020	chr5:76153020:A:G	6.27267e-19	-1.97389	-0.0646367	1.01708e-13	-2.01156	-0.0549563
76153436	chr5:76153436:T:C	2.01905e-18	-4.25965e-10	-0.869523	3.3195e-13	-4.25965e-10	-0.883644
76153736	chr5:76153736:G:C	2.38326e-18	-2.11324	1.40956	3.85492e-13	-2.17132	1.43721
76153778	chr5:76153778:G:T	2.30079e-18	-4.25965e-10	-0.738895	3.91383e-13	-4.25965e-10	-0.71894
76153810	chr5:76153810:A:G	2.16468e-19	-1.68732	-1.41514	4.8618e-14	-1.38913	-1.41551
76153885	chr5:76153885:G:A	5.49712e-19	-0.857444	-1.31307	1.98185e-13	-0.0729886	-1.32644
76153908	chr5:76153908:T:A	2.02168e-19	-1.88607	-1.28473	4.37707e-14	-1.61472	-1.29494
76153989	chr5:76153989:C:G	6.64038e-18	-4.25965e-10	0.321021	1.13326e-12	-4.25965e-10	0.344229
76154030	chr5:76154030:G:A	2.02943e-18	-4.25965e-10	-0.864391	3.33652e-13	-4.25965e-10	-0.878529
76154302	chr5:76154302:A:G	6.61801e-19	-1.91084	-0.0740951	1.06806e-13	-1.95349	-0.0641269
76154548	chr5:76154548:A:G	3.07342e-18	-1.08443	0.635072	6.0562e-13	-0.883245	0.600871
76154687	chr5:76154687:G:A	4.11275e-19	-1.82389	-0.636754	6.56311e-14	-1.87402	-0.63056
76155130	chr5:76155130:T:A	2.70655e-16	-4.25965e-10	4.0287	4.32806e-11	-4.25965e-10	3.98683
76155164	chr5:76155164:T:C	5.85548e-19	-1.91545	-0.191906	9.42445e-14	-1.95951	-0.183226
76155251	chr5:76155251:G:A	1.90081e-18	-4.25965e-10	-0.929867	3.12009e-13	-4.25965e-10	-0.945597
76155565	chr5:76155565:C:A	1.94269e-18	-4.25965e-10	-0.908077	3.18887e-13	-4.25965e-10	-0.923791
76156224	chr5:76156224:G:T	6.77978e-17	-4.25965e-10	2.64438	1.05485e-11	-4.25965e-10	2.57511
76156410	chr5:76156410:C:T	2.87959e-19	-1.81552	-1.00156	6.17159e-14	-1.5274	-1.03868
76156606	chr5:76156606:T:A	4.90383e-19	-1.79961	-0.485107	7.76792e-14	-1.84928	-0.48676
76156612	chr5:76156612:A:G	4.16708e-19	-1.8288	-0.618716	6.67003e-14	-1.87763	-0.610792
76156674	chr5:76156674:G:A	1.20745e-18	-4.25965e-10	-1.38363	2.00537e-13	-4.25965e-10	-1.38763
76156818	chr5:76156818:CAAAAG:C	3.37719e-18	-4.25965e-10	-0.355103	5.604e-13	-4.25965e-10	-0.359978
76157455	chr5:76157455:A:C	5.50205e-19	-2.16961	-4.01506e-10	9.55495e-14	-2.12898	-4.01506e-10
76157508	chr5:76157508:G:A	4.75247e-19	-1.60596	-0.710104	7.82618e-14	-1.60391	-0.724654
76157695	chr5:76157695:A:G	5.0329e-19	-1.77441	-0.484329	7.95347e-14	-1.8275	-0.484938
76157798	chr5:76157798:A:G	5.37719e-19	-1.80547	-0.387102	8.515e-14	-1.85538	-0.38883
76158198	chr5:76158198:A:T	2.22006e-19	-1.7175	-1.3597	4.95662e-14	-1.42236	-1.36296
76158273	chr5:76158273:G:A	1.25687e-18	-4.25965e-10	-1.34353	2.10298e-13	-4.25965e-10	-1.3401
76158319	chr5:76158319:A:G	3.35446e-18	-4.25965e-10	-0.361856	5.55789e-13	-4.25965e-10	-0.36824
76158722	chr5:76158722:A:G	5.52692e-19	-1.79097	-0.374137	8.72463e-14	-1.84371	-0.376184
76158911	chr5:76158911:G:A	5.46661e-19	-1.80681	-0.369267	8.63306e-14	-1.859	-0.371445
76158925	chr5:76158925:C:T	1.94444e-19	-1.93404	-1.27573	4.15112e-14	-1.67874	-1.28393
76159426	chr5:76159426:C:T	1.45618e-19	-2.13412	-1.3648	2.41573e-14	-2.12917	-1.37487
76159484	chr5:76159484:A:G	9.24023e-19	-1.79851	0.147344	1.4608e-13	-1.85048	0.146005
76159825	chr5:76159825:A:G	2.24392e-19	-1.6878	-1.3787	5.05332e-14	-1.3896	-1.3764
76159921	chr5:76159921:T:C	1.49967e-18	-1.1669	-4.01506e-10	2.54422e-13	-1.14963	-4.01506e-10
76159929	chr5:76159929:C:T	1.27643e-18	-4.25965e-10	-1.32808	2.11182e-13	-4.25965e-10	-1.33591
76160114	chr5:76160114:G:A	2.23133e-19	-1.65806	-1.41408	5.05933e-14	-1.35134	-1.41347
76160128	chr5:76160128:T:C	6.7788e-18	-1.10361	1.44527	1.33875e-12	-0.89698	1.40784
76160195	chr5:76160195:A:G	5.74655e-18	-1.04181	1.21827	1.11388e-12	-0.834724	1.1617
76160586	chr5:76160586:C:T	3.17224e-19	-1.89319	-0.827108	6.71661e-14	-1.62481	-0.856645
76160988	chr5:76160988:A:C	1.31045e-18	-4.25965e-10	-1.30178	2.21795e-13	-4.25965e-10	-1.28688
76161137	chr5:76161137:T:C	1.42736e-18	-4.25965e-10	-1.21632	2.39734e-13	-4.25965e-10	-1.2091
76161141	chr5:76161141:T:C	1.29725e-18	-1.3119	-4.01506e-10	1.93168e-13	-1.42507	-4.01506e-10
76161387	chr5:76161387:T:C	2.22132e-19	-1.67659	-1.40005	5.00223e-14	-1.37389	-1.40226
76161445	chr5:76161445:G:T	1.16943e-18	-4.25965e-10	-1.41563	1.95393e-13	-4.25965e-10	-1.41362
76162137	chr5:76162137:A:G	1.50815e-18	-4.25965e-10	-1.16126	2.47361e-13	-4.25965e-10	-1.17778
76162246	chr5:76162246:C:G	4.10354e-17	-4.25965e-10	2.14229	6.7386e-12	-4.25965e-10	2.12698
76162267	chr5:76162267:G:C	6.14417e-19	-0.956791	-1.10244	2.03475e-13	-0.243759	-1.12933
76162472	chr5:76162472:C:T	2.01469e-19	-1.95701	-1.21726	4.24752e-14	-1.70137	-1.23834
76162576	chr5:76162576:C:T	2.12934e-19	-1.73953	-1.37939	4.72168e-14	-1.45127	-1.38261
76162777	chr5:76162777:T:C	1.17199e-18	-4.25965e-10	-1.41344	1.95385e-13	-4.25965e-10	-1.41366
76162794	chr5:76162794:T:C	2.05029e-18	-4.25965e-10	-0.854165	3.35327e-13	-4.25965e-10	-0.873521
76163060	chr5:76163060:C:T	2.28342e-19	-2.01497	-1.03409	4.6525e-14	-1.80619	-1.04244
76163181	chr5:76163181:CA:C	7.42412e-18	-4.25965e-10	0.432586	1.30858e-12	-4.25965e-10	0.488072
76163235	chr5:76163235:C:A	3.49071e-19	-1.90233	-0.722293	7.33886e-14	-1.63863	-0.754229
76164131	chr5:76164131:G:A	1.92513e-19	-1.95487	-1.26487	4.07768e-14	-1.7048	-1.27571
76164335	chr5:76164335:A:C	1.1752e-18	-4.25965e-10	-1.41071	1.95921e-13	-4.25965e-10	-1.41091
76165014	chr5:76165014:AC:A	7.64467e-19	-1.32926	-0.511465	1.4949e-13	-1.18776	-0.493644
76165143	chr5:76165143:T:C	3.08378e-19	-1.90337	-0.845209	6.51224e-14	-1.63804	-0.874321
76165278	chr5:76165278:T:C	3.00026e-19	-1.9044	-0.871636	6.34544e-14	-1.63818	-0.900124
76165758	chr5:76165758:G:T	2.6724e-18	-0.968282	0.379112	5.23684e-13	-0.758011	0.330271
76165862	chr5:76165862:A:G	3.36306e-19	-1.82233	-0.839553	7.29227e-14	-1.53	-0.869223
76165942	chr5:76165942:A:G	1.2932e-19	-2.22223	-1.39539	2.16291e-14	-2.22214	-1.39245
76165951	chr5:76165951:G:C	2.71278e-18	-0.956715	0.382542	5.48835e-13	-0.716022	0.335191
76166142	chr5:76166142:G:T	6.55934e-18	-4.25965e-10	0.308742	1.10604e-12	-4.25965e-10	0.319911
76166145	chr5:76166145:C:T	5.14372e-19	-1.54661	-0.690341	8.43999e-14	-1.54761	-0.705448
76166269	chr5:76166269:C:T	2.92041e-19	-1.93733	-0.865685	6.12241e-14	-1.70398	-0.870106
76166403	chr5:76166403:T:A	5.56938e-17	-4.25965e-10	2.44772	8.74158e-12	-4.25965e-10	2.38722
76166693	chr5:76166693:G:T	9.12962e-19	-1.67448	0.0112724	1.40853e-13	-1.72502	-0.0158901
76166782	chr5:76166782:A:G	9.00849e-19	-1.6648	-0.0117681	1.38893e-13	-1.71644	-0.0384888
76166797	chr5:76166797:T:C	2.9517e-17	-1.81345	3.62627	4.67206e-12	-1.82501	3.58574
76167232	chr5:76167232:T:G	1.59962e-18	-4.25965e-10	-1.10238	2.7624e-13	-4.25965e-10	-1.06736
76167517	chr5:76167517:T:G	1.00709e-18	-1.71128	0.14619	1.55708e-13	-1.75583	0.115179
76167675	chr5:76167675:G:T	8.79698e-19	-1.62968	-0.070641	1.35241e-13	-1.68189	-0.0996746
76167890	chr5:76167890:C:G	1.28712e-18	-4.25965e-10	-1.31974	2.14647e-13	-4.25965e-10	-1.31963
76168107	chr5:76168107:T:C	1.58749e-18	-4.25965e-10	-1.10999	2.64304e-13	-4.25965e-10	-1.11153
76168183	chr5:76168183:A:G	1.97524e-18	-4.25965e-10	-0.891458	3.18306e-13	-4.25965e-10	-0.925614
76168352	chr5:76168352:G:A	6.53974e-18	-4.25965e-10	0.305749	1.11315e-12	-4.25965e-10	0.326324
76168520	chr5:76168520:A:G	2.58308e-16	-4.25965e-10	3.982	4.10937e-11	-4.25965e-10	3.93498
76168605	chr5:76168605:G:A	1.66447e-19	-1.9489	-1.41633	3.34521e-14	-1.76177	-1.41674
76168618	chr5:76168618:C:T	1.23563e-18	-4.25965e-10	-1.36057	2.05056e-13	-4.25965e-10	-1.36535
76169100	chr5:76169100:G:A	3.57211e-19	-2.0148	-0.586777	7.28419e-14	-1.78629	-0.614049
76169451	chr5:76169451:G:T	2.79295e-16	-4.25965e-10	4.06012	4.4417e-11	-4.25965e-10	4.01275
76169511	chr5:76169511:A:G	3.47621e-19	-2.00578	-0.623011	7.15405e-14	-1.77056	-0.647801
76169665	chr5:76169665:T:G	1.19771e-18	-4.25965e-10	-1.39174	1.99065e-13	-4.25965e-10	-1.39499
76169947	chr5:76169947:G:A	3.69298e-19	-1.99409	-0.574214	7.59352e-14	-1.757	-0.601746
76170005	chr5:76170005:T:C	3.17582e-19	-1.97393	-0.745236	6.26234e-14	-1.7889	-0.762588
76170012	chr5:76170012:T:C	3.67575e-19	-2.00476	-0.568217	7.52174e-14	-1.77241	-0.595831
76170029	chr5:76170029:G:A	3.87652e-19	-1.64192	-0.87788	6.36195e-14	-1.64122	-0.894484
76170138	chr5:76170138:C:T	3.40608e-19	-1.42627	-1.2229	1.001e-13	-0.844698	-1.23776
76170572	chr5:76170572:G:A	4.07876e-19	-1.40942	-1.05952	6.84179e-14	-1.39133	-1.07167
76173020	chr5:76173020:G:A	1.20817e-18	-4.25965e-10	-1.38304	2.00394e-13	-4.25965e-10	-1.38834
76173285	chr5:76173285:A:C	7.8846e-18	-4.25965e-10	0.492763	1.32387e-12	-4.25965e-10	0.499684
76173971	chr5:76173971:G:A	5.93295e-19	-2.09421	-4.01506e-10	1.1903e-13	-1.90925	-4.01506e-10
76173982	chr5:76173982:T:TC	1.16178e-18	-1.42219	-4.01506e-10	1.53647e-13	-1.65397	-4.01506e-10
76173984	chr5:76173984:A:G	1.16185e-18	-1.42214	-4.01506e-10	1.53683e-13	-1.65374	-4.01506e-10
76174060	chr5:76174060:C:T	3.50068e-19	-1.95114	-0.670635	7.32428e-14	-1.70625	-0.688595
76174064	chr5:76174064:A:G	8.99773e-19	-1.67776	-4.01506e-10	1.37604e-13	-1.76424	-4.01506e-10
76174236	chr5:76174236:G:A	3.75862e-18	-4.25965e-10	-0.248095	6.21689e-13	-4.25965e-10	-0.256189
76174240	chr5:76174240:T:C	1.17115e-18	-4.25965e-10	-1.41416	1.95124e-13	-4.25965e-10	-1.41499
76174261	chr5:76174261:T:C	1.9079e-19	-1.95655	-1.27218	3.85798e-14	-1.75365	-1.28225
76174827	chr5:76174827:G:A	1.22956e-18	-4.25965e-10	-1.36549	2.05667e-13	-4.25965e-10	-1.36237
76174991	chr5:76174991:T:G	2.0616e-19	-2.01006	-1.14119	4.20818e-14	-1.79784	-1.15117
76175429	chr5:76175429:G:A	4.05895e-19	-1.96086	-0.512946	8.04872e-14	-1.75789	-0.542636
76175457	chr5:76175457:G:C	4.04844e-19	-1.99074	-0.485656	7.94051e-14	-1.79799	-0.516074
76175466	chr5:76175466:A:G	5.50614e-19	-1.45591	-0.712955	1.5963e-13	-0.873378	-0.742392
76175592	chr5:76175592:T:C	1.17101e-18	-4.25965e-10	-1.41428	1.9522e-13	-4.25965e-10	-1.4145
76175668	chr5:76175668:A:G	2.03353e-19	-1.90148	-1.26348	4.30201e-14	-1.65585	-1.27111
76175892	chr5:76175892:C:T	1.99563e-19	-1.90391	-1.27986	4.22138e-14	-1.65914	-1.28675
76176208	chr5:76176208:C:T	1.53813e-18	0.273912	-1.41549	2.1683e-13	0.10627	-1.41578
76176319	chr5:76176319:G:A	1.77151e-19	-2.0787	-1.2242	3.55148e-14	-1.88302	-1.23566
76176379	chr5:76176379:C:T	3.50822e-19	-1.82986	-0.789767	7.11732e-14	-1.60877	-0.814742
76176576	chr5:76176576:T:C	5.21713e-19	-1.60868	-0.614102	1.42312e-13	-1.08559	-0.645015
76177020	chr5:76177020:C:A	5.56424e-19	-1.56702	-0.591353	1.54039e-13	-1.02946	-0.621962
76177091	chr5:76177091:G:A	1.95859e-19	-1.9201	-1.28241	4.11446e-14	-1.68216	-1.28938
76177136	chr5:76177136:A:G	1.98969e-19	-1.89897	-1.28778	4.21333e-14	-1.65328	-1.29451
76177194	chr5:76177194:TTAATATATACAAA:T	1.97346e-19	-1.7813	-1.41365	4.32896e-14	-1.50561	-1.41511
76177232	chr5:76177232:G:A	2.03491e-19	-2.01454	-1.14974	4.14135e-14	-1.80578	-1.15924
76177346	chr5:76177346:G:A	5.63792e-19	-1.55476	-0.590453	1.56645e-13	-1.01332	-0.621321
76177364	chr5:76177364:C:T	2.37162e-18	-4.25965e-10	-0.708573	3.89138e-13	-4.25965e-10	-0.724694
76177442	chr5:76177442:G:A	1.18957e-18	-4.25965e-10	-1.39856	2.00046e-13	-4.25965e-10	-1.39008
76177492	chr5:76177492:A:G	1.95503e-19	-1.95475	-1.24958	4.06019e-14	-1.72769	-1.25712
76177576	chr5:76177576:G:A	1.20903e-18	-4.25965e-10	-1.38233	2.0208e-13	-4.25965e-10	-1.37997
76177733	chr5:76177733:C:A	1.98238e-19	-1.93273	-1.25771	4.14884e-14	-1.69815	-1.26507
76178433	chr5:76178433:G:A	1.89421e-19	-1.97562	-1.26031	3.9031e-14	-1.75666	-1.26761
76178625	chr5:76178625:T:C	1.85638e-19	-1.99749	-1.25861	3.79056e-14	-1.78758	-1.26595
76178928	chr5:76178928:C:T	2.36595e-19	-1.98632	-1.02723	4.72167e-14	-1.78801	-1.04587
76178955	chr5:76178955:C:T	1.97755e-19	-1.93183	-1.26105	4.14157e-14	-1.69681	-1.26816
76179096	chr5:76179096:C:T	1.9853e-19	-1.93121	-1.25776	4.15654e-14	-1.69641	-1.26495
76179177	chr5:76179177:C:G	1.9542e-19	-1.94364	-1.26112	4.07511e-14	-1.71275	-1.2684
76179197	chr5:76179197:T:C	1.93334e-19	-1.96018	-1.25531	4.00756e-14	-1.73531	-1.26255
76179433	chr5:76179433:T:C	4.21019e-19	-1.62707	-0.810154	1.15182e-13	-1.10729	-0.834825
76179643	chr5:76179643:A:G	1.22315e-18	-4.25965e-10	-1.37072	2.0459e-13	-4.25965e-10	-1.36762
76179837	chr5:76179837:G:T	1.57143e-18	-1.12016	-4.01506e-10	2.3596e-13	-1.22497	-4.01506e-10
76180043	chr5:76180043:G:C	3.87941e-19	-1.60289	-0.916158	6.38e-14	-1.60366	-0.929217
76180261	chr5:76180261:G:A	2.91898e-18	-4.25965e-10	-0.500914	4.97298e-13	-4.25965e-10	-0.479439
76180281	chr5:76180281:G:A	1.94095e-19	-1.95119	-1.26037	4.03758e-14	-1.7229	-1.2675
76180283	chr5:76180283:G:A	3.58192e-18	-4.25965e-10	-0.296249	5.92965e-13	-4.25965e-10	-0.303492
76180341	chr5:76180341:T:C	1.9245e-19	-1.95505	-1.26502	3.99773e-14	-1.72827	-1.27204
76180397	chr5:76180397:T:C	9.52304e-18	0.681566	-4.01506e-10	1.30725e-12	0.487055	-4.01506e-10
76180673	chr5:76180673:C:T	1.91186e-19	-1.95386	-1.27279	3.97408e-14	-1.72649	-1.27976
76180902	chr5:76180902:C:T	2.22197e-19	-1.88092	-1.19541	4.57902e-14	-1.65963	-1.20493
76180941	chr5:76180941:A:G	1.44944e-18	-4.25965e-10	-1.20097	2.39878e-13	-4.25965e-10	-1.2085
76181174	chr5:76181174:A:G	1.24136e-18	-4.25965e-10	-1.35594	2.07618e-13	-4.25965e-10	-1.35293
76181376	chr5:76181376:T:C	2.16186e-19	-1.9245	-1.17926	4.39883e-14	-1.71572	-1.18899
76181390	chr5:76181390:T:C	2.19817e-19	-1.91473	-1.17238	4.48169e-14	-1.70366	-1.18238
76181635	chr5:76181635:C:T	1.28378e-18	-4.25965e-10	-1.32234	2.11912e-13	-4.25965e-10	-1.33246
76181729	chr5:76181729:G:A	1.19965e-18	-4.25965e-10	-1.39012	1.99665e-13	-4.25965e-10	-1.39199
76181838	chr5:76181838:A:G	5.12028e-19	-2.22199	-0.0195359	8.5157e-14	-2.20599	-0.0381378
76182022	chr5:76182022:G:A	1.39063e-18	-4.25965e-10	-1.24239	2.28911e-13	-4.25965e-10	-1.25529
76182079	chr5:76182079:T:G	1.7727e-19	-2.07073	-1.2315	3.57724e-14	-1.86865	-1.2428
76182391	chr5:76182391:T:A	3.94998e-19	-2.21657	-0.284449	6.60134e-14	-2.18249	-0.31628
76182817	chr5:76182817:G:A	1.18598e-18	-4.25965e-10	-1.40158	1.97449e-13	-4.25965e-10	-1.40315
76182920	chr5:76182920:T:A	1.21255e-18	-4.25965e-10	-1.37942	2.03574e-13	-4.25965e-10	-1.3726
76183250	chr5:76183250:C:G	4.06478e-18	-4.25965e-10	-0.169787	6.73929e-13	-4.25965e-10	-0.175503
76183324	chr5:76183324:T:C	4.59454e-19	-2.18239	-0.167475	7.85942e-14	-2.12079	-0.203536
76183425	chr5:76183425:C:A	4.17392e-19	-1.64363	-0.802252	6.85342e-14	-1.64431	-0.816986
76183735	chr5:76183735:G:A	3.90169e-19	-2.22217	-0.291156	6.42304e-14	-2.20429	-0.321861
76183961	chr5:76183961:G:A	3.86465e-19	-2.22175	-0.301116	6.30495e-14	-2.2124	-0.332306
76184548	chr5:76184548:G:A	1.57383e-18	-1.11864	-4.01506e-10	2.69761e-13	-1.09109	-4.01506e-10
76184579	chr5:76184579:A:G	4.05148e-19	-2.22192	-0.253733	6.62178e-14	-2.21237	-0.283307
76184678	chr5:76184678:G:C	3.16551e-19	-2.22187	-0.500546	5.23081e-14	-2.20669	-0.524785
76184728	chr5:76184728:T:C	4.54597e-19	-2.22141	-0.139087	7.51129e-14	-2.19911	-0.170529
76184750	chr5:76184750:G:A	3.96779e-19	-2.2221	-0.274421	6.53623e-14	-2.20375	-0.304927
76184759	chr5:76184759:A:G	3.9678e-19	-2.2221	-0.274421	6.53601e-14	-2.20379	-0.304927
76184958	chr5:76184958:T:C	4.12107e-19	-2.22051	-0.238111	6.83255e-14	-2.19524	-0.269101
76185020	chr5:76185020:A:C	4.49205e-19	-2.22205	-0.150375	7.4001e-14	-2.20337	-0.181175
76185124	chr5:76185124:A:T	8.80062e-19	-2.15027	0.450359	1.6724e-13	-1.96326	0.394066
76185136	chr5:76185136:G:T	9.91027e-19	-2.14505	0.563889	1.88666e-13	-1.95332	0.504676
76185305	chr5:76185305:A:G	4.47822e-19	-2.2221	-0.153408	7.37044e-14	-2.20381	-0.184759
76185571	chr5:76185571:T:A	6.25101e-19	-2.04132	-0.000666651	1.08807e-13	-2.00183	0.00277466
76185702	chr5:76185702:G:A	2.30741e-19	-2.18503	-0.853582	3.9542e-14	-2.13661	-0.874656
76185748	chr5:76185748:A:G	1.16941e-18	-4.25965e-10	-1.41565	1.95604e-13	-4.25965e-10	-1.41254
76185960	chr5:76185960:A:G	1.29857e-18	-4.25965e-10	-1.31089	2.17509e-13	-4.25965e-10	-1.30639
76186053	chr5:76186053:C:T	1.19643e-18	-4.25965e-10	-1.3928	1.99125e-13	-4.25965e-10	-1.39469
76186254	chr5:76186254:G:A	3.10627e-18	-4.25965e-10	-0.438725	5.34451e-13	-4.25965e-10	-0.407388
76186283	chr5:76186283:G:A	1.01709e-18	-2.13159	0.576381	1.96007e-13	-1.92837	0.517894
76186295	chr5:76186295:T:C	2.71303e-19	-2.0707	-0.80597	5.3626e-14	-1.87764	-0.828953
76186463	chr5:76186463:A:G	4.11414e-19	-2.22104	-0.239268	6.81769e-14	-2.19748	-0.269046
76186687	chr5:76186687:A:G	4.29531e-19	-2.21968	-0.197529	7.13698e-14	-2.19244	-0.228317
76186729	chr5:76186729:C:G	5.4837e-19	-2.17295	-4.01506e-10	8.95807e-14	-2.19349	-4.01506e-10
76187077	chr5:76187077:G:A	9.84764e-19	-2.11375	0.52625	1.91858e-13	-1.89834	0.466472
76188097	chr5:76188097:G:A	6.38576e-18	-4.25965e-10	0.281923	1.07981e-12	-4.25965e-10	0.295915
76188216	chr5:76188216:A:G	1.94302e-19	-2.0283	-1.18219	3.99155e-14	-1.79779	-1.20408
76188318	chr5:76188318:A:C	2.71347e-18	-4.25965e-10	-0.57392	4.64178e-13	-4.25965e-10	-0.548359
76188456	chr5:76188456:G:A	1.75597e-19	-2.0642	-1.24752	3.56239e-14	-1.85715	-1.25846
76189028	chr5:76189028:A:G	1.32526e-19	-2.18219	-1.41094	2.22228e-14	-2.17251	-1.415
76189420	chr5:76189420:C:T	1.70656e-19	-2.0569	-1.28335	3.47664e-14	-1.84652	-1.29346
76189535	chr5:76189535:G:A	2.7046e-18	-4.25965e-10	-0.577195	4.50202e-13	-4.25965e-10	-0.578931
76189580	chr5:76189580:A:G	1.17464e-18	-4.25965e-10	-1.41119	1.95816e-13	-4.25965e-10	-1.41145
76189757	chr5:76189757:G:A	1.80219e-19	-2.03888	-1.24685	3.69952e-14	-1.81941	-1.25843
76189834	chr5:76189834:C:T	2.96882e-18	-4.25965e-10	-0.483982	5.10055e-13	-4.25965e-10	-0.454109
76190030	chr5:76190030:A:G	1.62331e-19	-2.05068	-1.33959	3.16193e-14	-1.88338	-1.35148
76190079	chr5:76190079:A:G	1.64426e-19	-2.04516	-1.33228	3.20871e-14	-1.87558	-1.34459
76190189	chr5:76190189:T:C	1.90438e-18	-4.25965e-10	-0.927994	3.30943e-13	-4.25965e-10	-0.886681
76190588	chr5:76190588:T:C	1.78877e-19	-2.05808	-1.23512	3.64169e-14	-1.84679	-1.2468
76190589	chr5:76190589:G:A	2.44142e-19	-2.03866	-0.943497	4.96533e-14	-1.81188	-0.971684
76190749	chr5:76190749:T:G	1.34259e-18	-4.25965e-10	-1.27755	2.20956e-13	-4.25965e-10	-1.29067
76190784	chr5:76190784:A:G	1.21348e-18	-4.25965e-10	-1.37865	2.02499e-13	-4.25965e-10	-1.37789
76190804	chr5:76190804:C:T	3.4949e-19	-2.10447	-0.518962	6.63572e-14	-1.95259	-0.540989
76190968	chr5:76190968:C:T	4.93944e-19	-2.03705	-0.240435	9.35165e-14	-1.88007	-0.270421
76191056	chr5:76191056:T:C	3.14929e-19	-1.46519	-1.26237	6.21612e-14	-1.2956	-1.26329
76191084	chr5:76191084:G:A	1.24968e-18	-4.25965e-10	-1.34926	2.10449e-13	-4.25965e-10	-1.33938
76191088	chr5:76191088:C:T	1.2291e-18	-4.25965e-10	-1.36587	2.07311e-13	-4.25965e-10	-1.35441
76191090	chr5:76191090:G:A	3.67381e-19	-1.42883	-1.14467	5.12518e-14	-1.61511	-1.13676
76191140	chr5:76191140:G:A	2.18517e-18	-4.25965e-10	-0.790454	3.57288e-13	-4.25965e-10	-0.810086
76191151	chr5:76191151:C:T	3.12785e-18	-4.25965e-10	-0.431801	5.22517e-13	-4.25965e-10	-0.429971
76192255	chr5:76192255:G:A	1.4304e-18	-2.20773	0.993542	2.31931e-13	-2.22039	0.978203
76192570	chr5:76192570:C:T	1.09307e-18	-1.56083	0.0776705	1.59541e-13	-1.6522	0.035872
76192829	chr5:76192829:A:AT	1.18154e-18	-4.25965e-10	-1.40533	1.96749e-13	-4.25965e-10	-1.4067
76193134	chr5:76193134:A:G	1.04103e-18	-2.19258	0.660641	1.81653e-13	-2.17913	0.692604
76193155	chr5:76193155:A:T	2.06623e-18	-0.846423	-4.01506e-10	3.44076e-13	-0.847766	-4.01506e-10
76193359	chr5:76193359:T:A	1.17596e-18	-4.25965e-10	-1.41006	1.9591e-13	-4.25965e-10	-1.41097
76193470	chr5:76193470:A:G	7.4789e-19	-1.86265	-4.01506e-10	1.19022e-13	-1.90932	-4.01506e-10
76194166	chr5:76194166:C:G	5.77278e-19	-1.74464	-0.376942	1.13037e-13	-1.56419	-0.396725
76194755	chr5:76194755:T:G	1.39069e-18	-4.25965e-10	-1.24235	2.32739e-13	-4.25965e-10	-1.23871
76195226	chr5:76195226:G:A	1.62276e-19	-2.12676	-1.26384	2.57636e-14	-2.17255	-1.26711
76195848	chr5:76195848:A:G	3.87745e-18	-4.25965e-10	-0.216971	6.40011e-13	-4.25965e-10	-0.227143
76196182	chr5:76196182:T:C	1.18136e-18	-4.25965e-10	-1.40548	1.9672e-13	-4.25965e-10	-1.40684
76196714	chr5:76196714:G:A	3.97975e-19	-2.14221	-0.351308	7.70765e-14	-1.97985	-0.363979
76196786	chr5:76196786:A:G	1.53376e-18	-4.25965e-10	-1.14443	2.51355e-13	-4.25965e-10	-1.16176
76196877	chr5:76196877:C:T	5.94654e-19	-1.74558	-0.346341	1.17047e-13	-1.55812	-0.367933
76197481	chr5:76197481:T:C	1.17491e-18	-4.25965e-10	-1.41095	1.9588e-13	-4.25965e-10	-1.41112
76197587	chr5:76197587:C:T	1.3188e-18	-4.25965e-10	-1.29543	2.16527e-13	-4.25965e-10	-1.31091
76197588	chr5:76197588:G:A	1.17219e-18	-4.25965e-10	-1.41327	1.95358e-13	-4.25965e-10	-1.4138
76197969	chr5:76197969:G:A	5.13651e-19	-1.1824	-1.05596	1.1091e-13	-0.909808	-1.0701
76198204	chr5:76198204:T:G	4.01328e-19	-1.20356	-1.28157	8.7106e-14	-0.931365	-1.29014
76198298	chr5:76198298:A:G	6.50663e-19	-2.00191	-4.01506e-10	1.03165e-13	-2.0523	-4.01506e-10
76198509	chr5:76198509:G:A	3.90364e-19	-1.19896	-1.31386	8.43796e-14	-0.93133	-1.32197
76198940	chr5:76198940:T:C	6.34701e-18	-0.488963	0.764798	7.93367e-13	-0.78369	0.771348
76198992	chr5:76198992:T:C	9.55956e-19	-0.304754	-1.31244	1.59538e-13	-0.311252	-1.30509
76199079	chr5:76199079:A:G	1.20283e-18	-4.25965e-10	-1.38747	2.00087e-13	-4.25965e-10	-1.38988
76199171	chr5:76199171:A:C	6.61325e-19	-1.13261	-0.853052	8.55022e-14	-1.39578	-0.844307
76199212	chr5:76199212:T:G	1.18318e-18	-4.25965e-10	-1.40394	1.97213e-13	-4.25965e-10	-1.40434
76199329	chr5:76199329:T:C	5.57217e-19	-1.33748	-0.819471	1.32196e-13	-0.969425	-0.83492
76199524	chr5:76199524:C:T	1.84959e-18	-1.43872	0.481532	2.49843e-13	-1.68871	0.520911
76199527	chr5:76199527:A:T	3.41e-18	-0.345435	-4.01506e-10	6.99889e-13	-0.137706	-4.01506e-10
76200024	chr5:76200024:T:A	2.46875e-18	-1.29196	0.623526	3.28002e-13	-1.56291	0.667296
76200076	chr5:76200076:C:T	2.21373e-18	-4.25965e-10	-0.777467	3.71428e-13	-4.25965e-10	-0.771272
76200501	chr5:76200501:T:C	6.80883e-19	-1.67131	-0.285199	1.11415e-13	-1.67615	-0.299212
76200661	chr5:76200661:A:G	1.44634e-19	-2.17304	-1.33265	2.32601e-14	-2.21286	-1.32903
76200689	chr5:76200689:G:T	1.2317e-18	-4.25965e-10	-1.36376	2.06298e-13	-4.25965e-10	-1.3593
76201072	chr5:76201072:T:C	5.59333e-18	-4.25965e-10	0.149428	9.44084e-13	-4.25965e-10	0.161587
76201278	chr5:76201278:C:T	5.28231e-19	-1.23336	-0.977004	8.07557e-14	-1.31638	-0.98082
76201318	chr5:76201318:G:T	1.78554e-19	-2.05585	-1.23916	3.20903e-14	-1.98629	-1.23378
76202252	chr5:76202252:C:T	8.34894e-19	-1.7526	-4.01506e-10	1.36881e-13	-1.76951	-4.01506e-10
76202370	chr5:76202370:G:T	3.81379e-19	-1.78455	-0.751561	8.32469e-14	-1.50451	-0.762312
76203836	chr5:76203836:G:A	1.48722e-18	-4.25965e-10	-1.17524	2.46503e-13	-4.25965e-10	-1.18125
76204265	chr5:76204265:G:A	1.29103e-18	-1.31671	-4.01506e-10	1.98316e-13	-1.39876	-4.01506e-10
76204648	chr5:76204648:A:G	3.61636e-18	-0.28668	-4.01506e-10	7.441e-13	-0.076453	-4.01506e-10
76204864	chr5:76204864:T:C	1.36649e-18	-4.25965e-10	-1.25991	2.26765e-13	-4.25965e-10	-1.26471
76204951	chr5:76204951:A:C	2.79306e-18	-4.25965e-10	-0.545009	4.68689e-13	-4.25965e-10	-0.538688
76205766	chr5:76205766:CA:C	1.51496e-18	-4.25965e-10	-1.15676	2.51144e-13	-4.25965e-10	-1.1626
76205828	chr5:76205828:G:A	1.51353e-18	-4.25965e-10	-1.1577	2.50941e-13	-4.25965e-10	-1.16341
76206175	chr5:76206175:G:A	9.38226e-19	-1.63591	-4.01506e-10	1.60349e-13	-1.61127	-4.01506e-10
76206297	chr5:76206297:C:T	1.29813e-18	-4.25965e-10	-1.31122	2.13441e-13	-4.25965e-10	-1.32527
76206518	chr5:76206518:C:T	1.46611e-18	-4.25965e-10	-1.18953	2.43068e-13	-4.25965e-10	-1.19529
76206585	chr5:76206585:G:C	1.87314e-18	-1.22508	0.280543	2.45838e-13	-1.50227	0.318318
76206670	chr5:76206670:G:A	1.02085e-18	-1.55152	-4.01506e-10	1.73873e-13	-1.5303	-4.01506e-10
76207030	chr5:76207030:C:A	1.80011e-19	-1.95955	-1.32733	2.47242e-14	-2.16566	-1.31519
76207421	chr5:76207421:G:A	6.14135e-19	-1.74525	-0.31444	1.01076e-13	-1.77127	-0.301484
76207480	chr5:76207480:G:A	3.58288e-18	-4.25965e-10	-0.295982	6.02583e-13	-4.25965e-10	-0.287403
76208253	chr5:76208253:G:T	2.33618e-18	-4.25965e-10	-0.723632	3.91602e-13	-4.25965e-10	-0.718381
76208418	chr5:76208418:C:T	6.58852e-19	-1.83473	-0.154677	1.4108e-13	-1.57256	-0.166736
76209020	chr5:76209020:C:T	5.72797e-19	-2.12937	-4.01506e-10	1.21049e-13	-1.89243	-4.01506e-10
76210122	chr5:76210122:G:A	1.51605e-19	-2.08536	-1.37326	2.2418e-14	-2.21473	-1.36404
76210125	chr5:76210125:G:A	8.4851e-19	-1.73642	-4.01506e-10	8.7122e-14	-2.22132	-4.01506e-10
76210128	chr5:76210128:C:A	6.24724e-18	-4.25965e-10	0.259991	1.05516e-12	-4.25965e-10	0.272823
76210283	chr5:76210283:G:A	1.16768e-18	-4.25965e-10	-1.41713	1.94797e-13	-4.25965e-10	-1.41667
76210446	chr5:76210446:C:G	1.34537e-18	-4.25965e-10	-1.27548	2.22229e-13	-4.25965e-10	-1.28492
76210613	chr5:76210613:T:A	3.74031e-18	-4.25965e-10	-0.252979	6.18487e-13	-4.25965e-10	-0.261352
76210697	chr5:76210697:G:C	2.11528e-19	-1.85938	-1.26617	2.79225e-14	-2.105	-1.25419
76210825	chr5:76210825:C:T	1.1767e-18	-4.25965e-10	-1.40944	1.95564e-13	-4.25965e-10	-1.41274
76210860	chr5:76210860:G:A	3.94332e-18	-4.25965e-10	-0.200125	6.57907e-13	-4.25965e-10	-0.199564
76212107	chr5:76212107:TTTAA:T	2.07616e-19	-1.72927	-1.41494	3.28353e-14	-1.78235	-1.41477
76212141	chr5:76212141:A:G	1.89174e-19	-1.86525	-1.37199	4.09754e-14	-1.59172	-1.38394
76212494	chr5:76212494:A:T	5.41977e-19	-1.85928	-0.325404	8.95315e-14	-1.85794	-0.3361
76212725	chr5:76212725:G:A	2.39261e-19	-1.9746	-1.02775	3.60914e-14	-2.08389	-1.01868
76212952	chr5:76212952:T:G	1.23184e-18	-4.25965e-10	-1.36364	2.05255e-13	-4.25965e-10	-1.36437
76213026	chr5:76213026:C:T	1.50908e-18	-0.430535	-0.730115	2.1444e-13	-0.57801	-0.742589
76213048	chr5:76213048:G:A	1.17784e-18	-4.25965e-10	-1.40847	1.96667e-13	-4.25965e-10	-1.40712
76213162	chr5:76213162:T:C	1.20178e-18	-4.25965e-10	-1.38834	1.99929e-13	-4.25965e-10	-1.39067
76213408	chr5:76213408:T:C	2.36179e-19	-1.94799	-1.06733	3.44548e-14	-2.0939	-1.05508
76213618	chr5:76213618:C:T	2.81654e-18	-0.524186	-0.0124529	3.38009e-13	-0.893574	0.0280176
76213904	chr5:76213904:C:G	9.48511e-19	-1.62501	-4.01506e-10	1.61353e-13	-1.60503	-4.01506e-10
76213937	chr5:76213937:A:G	1.6125e-18	-4.25965e-10	-1.09436	2.62995e-13	-4.25965e-10	-1.11649
76214013	chr5:76214013:G:A	1.17064e-18	-4.25965e-10	-1.4146	1.95403e-13	-4.25965e-10	-1.41356
76215380	chr5:76215380:C:T	9.03238e-19	-1.67392	-4.01506e-10	1.62006e-13	-1.60099	-4.01506e-10
76215383	chr5:76215383:A:G	3.36493e-18	-4.25965e-10	-0.358742	5.72178e-13	-4.25965e-10	-0.339178
76215668	chr5:76215668:C:T	7.22696e-19	-1.89691	-4.01506e-10	1.2745e-13	-1.84091	-4.01506e-10
76215879	chr5:76215879:G:A	2.96535e-19	-1.88033	-0.907404	4.68855e-14	-1.93614	-0.904781
76215981	chr5:76215981:CTGATGCAAAGTAGACCTTGAGTGGGTCACTAAGGATTCTGGAAGGAAATCTGGAAGGATTCT:C	1.29486e-18	-1.31375	-4.01506e-10	2.07593e-13	-1.35305	-4.01506e-10
76216104	chr5:76216104:T:C	1.21525e-18	-4.25965e-10	-1.3772	2.02487e-13	-4.25965e-10	-1.37795
76216236	chr5:76216236:G:A	1.98841e-18	-4.25965e-10	-0.884814	3.27393e-13	-4.25965e-10	-0.897467
76216367	chr5:76216367:G:C	1.74895e-18	-4.25965e-10	-1.01313	2.90924e-13	-4.25965e-10	-1.01557
76216908	chr5:76216908:T:C	2.81488e-18	-0.537227	-4.01506e-10	4.46941e-13	-0.586201	-4.01506e-10
76217146	chr5:76217146:G:T	7.76807e-17	0.284683	2.49578	9.03856e-12	-0.160624	2.58125
76217285	chr5:76217285:C:T	2.38087e-18	-4.25965e-10	-0.704681	3.99188e-13	-4.25965e-10	-0.699195
76217477	chr5:76217477:C:T	2.45609e-18	-0.673576	-4.01506e-10	3.94818e-13	-0.710204	-4.01506e-10
76217570	chr5:76217570:C:T	1.69903e-17	-0.261458	1.52195	2.69426e-12	-0.350174	1.56042
76217850	chr5:76217850:C:T	1.28096e-18	-4.25965e-10	-1.32454	2.11829e-13	-4.25965e-10	-1.33285
76217927	chr5:76217927:A:G	6.68691e-18	-4.25965e-10	0.328004	1.13254e-12	-4.25965e-10	0.343591
76217998	chr5:76217998:C:T	2.39004e-18	-4.25965e-10	-0.70084	3.94776e-13	-4.25965e-10	-0.71031
76218212	chr5:76218212:A:G	6.10078e-19	-1.51276	-0.553559	1.03127e-13	-1.50626	-0.546411
76218240	chr5:76218240:C:T	2.19511e-19	-2.1654	-0.9231	3.53456e-14	-2.21864	-0.904816
76218588	chr5:76218588:T:C	2.48232e-19	-2.09105	-0.874488	4.75807e-14	-1.94075	-0.885452
76218636	chr5:76218636:G:C	1.16823e-18	-4.25965e-10	-1.41666	1.94842e-13	-4.25965e-10	-1.41644
76219161	chr5:76219161:C:T	4.24923e-19	-1.01215	-1.41584	5.63955e-14	-1.24303	-1.41321
76219303	chr5:76219303:C:T	2.56445e-18	-4.25965e-10	-0.630404	4.25783e-13	-4.25965e-10	-0.634698
76219355	chr5:76219355:T:C	2.84343e-18	-0.527137	-4.01506e-10	4.45084e-13	-0.590366	-4.01506e-10
76219679	chr5:76219679:C:T	3.17299e-19	-1.58048	-1.13958	5.27808e-14	-1.58199	-1.14049
76219768	chr5:76219768:C:T	1.26695e-18	-4.25965e-10	-1.33553	2.12314e-13	-4.25965e-10	-1.33056
76219911	chr5:76219911:C:A	1.6324e-18	-4.25965e-10	-1.0821	2.69085e-13	-4.25965e-10	-1.0936
76219994	chr5:76219994:G:A	1.18116e-18	-4.25965e-10	-1.40565	1.96425e-13	-4.25965e-10	-1.40835
76220094	chr5:76220094:T:C	6.26127e-19	-1.97952	-0.0608303	1.02044e-13	-2.01272	-0.0505057
76220133	chr5:76220133:A:G	3.14079e-19	-1.41101	-1.31925	5.53248e-14	-1.35758	-1.31783
76220391	chr5:76220391:G:A	1.38626e-19	-2.13363	-1.41449	2.33544e-14	-2.12259	-1.41525
76220707	chr5:76220707:A:T	2.15602e-18	-1.98405	1.18016	3.43348e-13	-2.00661	1.15673
76220782	chr5:76220782:C:T	1.87141e-18	-4.25965e-10	-0.945457	3.15127e-13	-4.25965e-10	-0.935652
76221215	chr5:76221215:G:A	3.62462e-19	-2.07132	-0.515664	6.03451e-14	-2.06262	-0.525923
76221231	chr5:76221231:G:A	4.44348e-18	-4.25965e-10	-0.0807108	7.65363e-13	-4.25965e-10	-0.0482776
76221472	chr5:76221472:G:A	2.23336e-19	-1.65484	-1.41638	3.68297e-14	-1.66601	-1.41631
76221590	chr5:76221590:C:G	2.15351e-18	-1.99412	1.18907	3.43124e-13	-2.0159	1.16536
76221738	chr5:76221738:G:T	2.52907e-18	-2.05609	1.41179	4.08076e-13	-2.06652	1.38934
76222073	chr5:76222073:G:A	1.34275e-18	-4.25965e-10	-1.27743	2.2543e-13	-4.25965e-10	-1.27062
76222183	chr5:76222183:A:G	1.46093e-19	-2.17086	-1.3248	2.45028e-14	-2.15792	-1.33192
76222386	chr5:76222386:A:G	1.32935e-18	-4.25965e-10	-1.28746	2.2115e-13	-4.25965e-10	-1.28979
76222592	chr5:76222592:A:T	1.88619e-18	-4.25965e-10	-0.937591	3.17659e-13	-4.25965e-10	-0.927648
76222604	chr5:76222604:T:C	1.54141e-19	-2.04437	-1.39766	2.49982e-14	-2.07074	-1.39908
76222641	chr5:76222641:T:C	1.45249e-19	-2.20335	-1.2981	2.41959e-14	-2.19585	-1.30659
76222760	chr5:76222760:T:A	5.28725e-19	-2.20943	-4.01506e-10	8.83555e-14	-2.20726	-4.01506e-10
76222921	chr5:76222921:T:G	1.42412e-19	-2.20227	-1.31891	2.36898e-14	-2.19457	-1.32901
76222943	chr5:76222943:G:A	1.6913e-19	-2.21648	-1.13276	2.78754e-14	-2.21688	-1.144
76223025	chr5:76223025:T:C	1.4395e-19	-2.20021	-1.31022	2.39449e-14	-2.1921	-1.32077
76223059	chr5:76223059:C:T	1.21622e-18	-4.25965e-10	-1.3764	2.03531e-13	-4.25965e-10	-1.37281
76223147	chr5:76223147:A:G	1.45908e-19	-2.19104	-1.30588	2.43119e-14	-2.18144	-1.31622
76223187	chr5:76223187:A:G	2.65338e-18	-0.596314	-4.01506e-10	3.77412e-13	-0.755291	-4.01506e-10
76223278	chr5:76223278:A:C	1.19604e-18	-4.25965e-10	-1.39313	1.99464e-13	-4.25965e-10	-1.393
76223331	chr5:76223331:A:G	3.27725e-19	-1.27709	-1.41063	4.74282e-14	-1.41647	-1.41294
76223533	chr5:76223533:G:A	1.44073e-18	-4.25965e-10	-1.207	2.38819e-13	-4.25965e-10	-1.21292
76224062	chr5:76224062:G:C	1.563e-18	-4.25965e-10	-1.12554	2.59985e-13	-4.25965e-10	-1.128
76224153	chr5:76224153:G:A	1.2031e-18	-4.25965e-10	-1.38725	2.00691e-13	-4.25965e-10	-1.38686
76224185	chr5:76224185:T:G	6.44307e-19	-1.62006	-0.391667	1.07165e-13	-1.64086	-0.373395
76225103	chr5:76225103:T:G	1.60611e-19	-2.11383	-1.28709	2.84404e-14	-2.05283	-1.28799
76225393	chr5:76225393:A:C	2.55641e-19	-1.53233	-1.4038	4.38796e-14	-1.50324	-1.40394
76225775	chr5:76225775:A:G	7.08663e-19	-2.02872	0.112199	1.22555e-13	-1.99897	0.118898
76225894	chr5:76225894:T:G	3.24551e-18	-4.25965e-10	-0.394876	5.33922e-13	-4.25965e-10	-0.408379
76225985	chr5:76225985:G:C	1.88115e-19	-2.15108	-1.09177	3.28979e-14	-2.11047	-1.08474
76226072	chr5:76226072:C:G	2.31508e-19	-2.18479	-0.850505	3.85859e-14	-2.2027	-0.833037
76226286	chr5:76226286:T:A	1.19332e-18	-4.25965e-10	-1.39541	1.98983e-13	-4.25965e-10	-1.39541
76226718	chr5:76226718:G:A	1.31183e-18	-4.25965e-10	-1.30073	2.18957e-13	-4.25965e-10	-1.29975
76226784	chr5:76226784:C:T	1.17827e-18	-4.25965e-10	-1.4081	1.96456e-13	-4.25965e-10	-1.40819
76226794	chr5:76226794:G:A	1.42131e-18	-4.25965e-10	-1.22057	2.37592e-13	-4.25965e-10	-1.21807
76226963	chr5:76226963:G:A	3.60549e-19	-2.15603	-0.436244	5.94762e-14	-2.17028	-0.432768
76227134	chr5:76227134:G:A	2.0166e-19	-2.20003	-0.973288	3.3866e-14	-2.20706	-0.959155
76227136	chr5:76227136:G:A	4.20437e-19	-1.42709	-1.01151	6.78201e-14	-1.45871	-1.01306
76227166	chr5:76227166:CAGATA:C	1.5235e-19	-2.10586	-1.34786	2.64622e-14	-2.06895	-1.34396
76227274	chr5:76227274:C:A	1.37864e-18	-4.25965e-10	-1.25105	2.29544e-13	-4.25965e-10	-1.25253
76227954	chr5:76227954:A:G	3.40186e-19	-1.6544	-0.996009	5.48588e-14	-1.70235	-0.981511
76228410	chr5:76228410:A:G	3.18585e-19	-2.08686	-0.629149	4.99557e-14	-2.1214	-0.656087
76228719	chr5:76228719:A:G	2.96333e-19	-2.16202	-0.626397	4.71824e-14	-2.184	-0.650603
76228749	chr5:76228749:G:A	3.05761e-19	-2.15963	-0.597465	4.86514e-14	-2.18184	-0.622112
76228773	chr5:76228773:C:A	2.63005e-19	-2.19579	-0.711939	4.32878e-14	-2.20556	-0.715194
76228787	chr5:76228787:G:A	3.15409e-18	-0.423447	-4.01506e-10	4.94047e-13	-0.485997	-4.01506e-10
76228788	chr5:76228788:CATTAAT:C	3.06373e-19	-2.15425	-0.600853	4.86967e-14	-2.17757	-0.625448
76228830	chr5:76228830:G:A	2.70931e-19	-1.61983	-1.25821	4.2041e-14	-1.69434	-1.25564
76228901	chr5:76228901:T:C	3.03294e-19	-2.15819	-0.607006	4.82334e-14	-2.18088	-0.631697
76229062	chr5:76229062:A:C	4.23005e-19	-2.0394	-0.393123	6.6131e-14	-2.07391	-0.423079
76229217	chr5:76229217:T:C	4.29694e-19	-2.07918	-0.337645	6.72328e-14	-2.11189	-0.368577
76229316	chr5:76229316:T:C	6.4785e-19	-1.91785	-0.0883972	1.35993e-13	-1.66284	-0.113182
76229385	chr5:76229385:T:C	1.59951e-18	-4.25965e-10	-1.10245	2.66498e-13	-4.25965e-10	-1.10326
76229571	chr5:76229571:T:C	5.45939e-19	-1.99108	-0.18632	9.29223e-14	-1.96904	-0.187823
76229589	chr5:76229589:T:C	1.55913e-19	-2.22151	-1.2091	2.64118e-14	-2.21726	-1.19756
76229795	chr5:76229795:T:C	2.36942e-19	-1.61579	-1.3963	3.87558e-14	-1.63639	-1.39496
76229961	chr5:76229961:G:A	2.14714e-18	-1.92926	1.12125	3.58408e-13	-1.92609	1.11914
76230076	chr5:76230076:G:T	8.94063e-19	-1.71325	0.0291269	2.06149e-13	-1.37578	0.015753
76230083	chr5:76230083:C:G	8.89813e-19	-1.71578	0.0268863	2.04941e-13	-1.37897	0.0130687
76230101	chr5:76230101:C:T	8.87386e-19	-1.71686	0.025238	2.04374e-13	-1.38055	0.0118747
76230108	chr5:76230108:G:C	9.08546e-19	-1.71676	0.0486994	2.092e-13	-1.38029	0.0349565
76230146	chr5:76230146:G:T	1.78936e-19	-2.11484	-1.17804	2.8853e-14	-2.15395	-1.17247
76230237	chr5:76230237:C:T	1.58498e-18	-4.25965e-10	-1.11158	2.66666e-13	-4.25965e-10	-1.10263
76230308	chr5:76230308:A:G	9.30536e-19	-1.71689	0.0727424	2.14434e-13	-1.38055	0.059929
76230320	chr5:76230320:A:AC	9.20668e-19	-1.71759	0.0627829	2.12044e-13	-1.38151	0.0496712
76230353	chr5:76230353:A:G	9.86087e-19	-1.69204	0.105886	2.28555e-13	-1.34928	0.0924318
76230371	chr5:76230371:A:G	9.11303e-19	-1.73146	0.0664329	2.09106e-13	-1.39894	0.0531597
76230499	chr5:76230499:A:G	9.55811e-19	-1.67251	0.0551708	2.23044e-13	-1.32302	0.0417648
76230501	chr5:76230501:G:A	9.4552e-19	-1.67231	0.0441464	2.20528e-13	-1.32342	0.0308201
76230524	chr5:76230524:C:A	9.32955e-19	-1.70858	0.0670379	2.15389e-13	-1.36976	0.0535779
76230535	chr5:76230535:G:A	9.22985e-19	-1.71739	0.0651041	2.12465e-13	-1.3815	0.0516528
76230615	chr5:76230615:A:ACC	9.42014e-19	-1.70626	0.0743781	2.17706e-13	-1.36663	0.0611468
76230696	chr5:76230696:G:A	9.21721e-19	-1.72322	0.0695612	2.11904e-13	-1.38877	0.056274
76230757	chr5:76230757:G:C	1.50917e-19	-2.0653	-1.39788	2.40049e-14	-2.114	-1.39636
76230772	chr5:76230772:G:A	8.54836e-19	-1.88791	0.15892	1.86641e-13	-1.60567	0.146225
76230872	chr5:76230872:A:G	9.37268e-19	-1.71319	0.0762603	2.16012e-13	-1.37574	0.0624464
76230953	chr5:76230953:T:G	9.62677e-19	-1.71554	0.105355	2.21772e-13	-1.3787	0.0917224
76231106	chr5:76231106:AT:A	8.38725e-19	-1.87958	0.131558	1.83644e-13	-1.59481	0.119184
76231158	chr5:76231158:C:A	2.23106e-19	-2.18966	-0.882598	3.96305e-14	-2.12004	-0.888985
76231377	chr5:76231377:T:C	8.78634e-19	-1.85702	0.155488	1.93895e-13	-1.56456	0.143246
76231395	chr5:76231395:A:G	2.10655e-18	-1.82433	0.997233	3.50899e-13	-1.82584	0.997715
76232009	chr5:76232009:T:C	6.53127e-19	-1.99813	-4.01506e-10	1.03681e-13	-2.04731	-4.01506e-10
76234339	chr5:76234339:C:T	7.81108e-19	-1.8275	0.00831343	1.74504e-13	-1.52283	-0.00385211
76234443	chr5:76234443:C:T	7.44205e-19	-1.90001	0.0324254	1.62237e-13	-1.61987	0.0202978
76234465	chr5:76234465:TTCCGGAGTTTTTAC:T	7.84256e-19	-1.8708	0.0556283	1.72705e-13	-1.58043	0.0433813
76234501	chr5:76234501:A:G	1.51351e-19	-2.09317	-1.36713	2.42211e-14	-2.13695	-1.36445
76234623	chr5:76234623:C:G	2.36826e-19	-2.19118	-0.821396	4.20649e-14	-2.12263	-0.826789
76234764	chr5:76234764:C:T	8.02845e-19	-1.8677	0.0759608	1.76859e-13	-1.57669	0.0634139
76234804	chr5:76234804:G:C	5.87489e-19	-2.10405	-4.01506e-10	9.46359e-14	-2.13859	-4.01506e-10
76235216	chr5:76235216:G:A	6.93987e-19	-0.736275	-1.20117	1.00686e-13	-0.879355	-1.19727
76235274	chr5:76235274:A:G	5.79064e-19	-2.04016	-0.0783276	9.8882e-14	-2.01554	-0.0791612
76235279	chr5:76235279:G:A	8.15108e-19	-1.87942	0.102833	1.79021e-13	-1.59252	0.0913965
76235325	chr5:76235325:G:A	1.23967e-18	-4.25965e-10	-1.3573	2.06881e-13	-4.25965e-10	-1.35649
76235479	chr5:76235479:G:A	8.33935e-19	-1.81121	0.057459	1.87203e-13	-1.50143	0.0449935
76235607	chr5:76235607:G:A	7.92457e-19	-1.84722	0.0424553	1.75901e-13	-1.54904	0.030338
76235714	chr5:76235714:A:G	1.73175e-18	-1.02302	-4.01506e-10	3.12194e-13	-0.945004	-4.01506e-10
76235741	chr5:76235741:T:C	7.64916e-19	-1.87259	0.0324555	1.6829e-13	-1.5833	0.0203611
76235784	chr5:76235784:T:C	2.73352e-19	-2.1299	-0.739243	5.01155e-14	-2.02594	-0.748363
76235799	chr5:76235799:CACTT:C	3.50247e-19	-1.77395	-0.847318	7.32348e-14	-1.54104	-0.853913
76235826	chr5:76235826:C:T	3.23352e-18	-1.86358	1.465	5.38313e-13	-1.86834	1.46815
76235913	chr5:76235913:C:T	8.67756e-19	-1.7541	0.0401022	2.00382e-13	-1.41616	0.0277552
76235993	chr5:76235993:A:G	8.56975e-19	-1.84505	0.11856	1.90166e-13	-1.5463	0.105575
76236049	chr5:76236049:A:G	8.16761e-19	-1.82551	0.0509512	1.8244e-13	-1.52053	0.0383254
76236097	chr5:76236097:C:T	7.93501e-19	-1.84976	0.046312	1.75837e-13	-1.55259	0.0335185
76236117	chr5:76236117:A:G	7.98896e-19	-1.84945	0.052773	1.77176e-13	-1.55211	0.0406249
76236157	chr5:76236157:A:T	1.31813e-18	-4.25965e-10	-1.29594	2.17751e-13	-4.25965e-10	-1.30527
76236198	chr5:76236198:G:C	7.83698e-19	-1.8486	0.0327208	1.73843e-13	-1.55089	0.0204171
76236373	chr5:76236373:G:T	4.79716e-18	-4.25965e-10	-0.00412302	7.79549e-13	-4.25965e-10	-0.0299126
76236377	chr5:76236377:G:A	2.84079e-19	-1.43179	-1.39886	3.56005e-14	-1.71713	-1.39914
76236410	chr5:76236410:G:A	7.71977e-19	-1.84753	0.0165828	1.71367e-13	-1.54956	0.00474265
76236416	chr5:76236416:T:G	2.77136e-19	-1.46105	-1.39434	3.48502e-14	-1.74295	-1.39462
76236439	chr5:76236439:A:G	8.1269e-19	-1.84792	0.0683698	1.80336e-13	-1.54978	0.0559796
76236537	chr5:76236537:G:T	7.59706e-19	-1.88814	0.0411733	1.66184e-13	-1.60455	0.0290188
76236563	chr5:76236563:A:AG	7.82226e-19	-1.82585	0.00809045	1.74452e-13	-1.52085	-0.0061243
76236722	chr5:76236722:T:C	8.45524e-19	-1.74623	0.00628644	1.9352e-13	-1.41608	-0.00716576
76236895	chr5:76236895:C:A	8.47858e-19	-1.72849	-0.00869523	1.95045e-13	-1.39326	-0.0221347
76236998	chr5:76236998:C:T	6.48403e-18	-4.25965e-10	0.297194	1.07595e-12	-4.25965e-10	0.29233
76237043	chr5:76237043:C:T	1.20907e-18	-4.25965e-10	-1.3823	2.00735e-13	-4.25965e-10	-1.38664
76237149	chr5:76237149:A:G	2.63847e-19	-2.02686	-0.877673	5.22287e-14	-1.86211	-0.870889
76237395	chr5:76237395:G:A	2.26349e-19	-2.19888	-0.858947	3.98895e-14	-2.13699	-0.865528
76237443	chr5:76237443:G:A	7.95267e-19	-1.73317	-0.0680594	1.82755e-13	-1.39913	-0.081349
76237565	chr5:76237565:T:C	1.9838e-19	-2.02112	-1.1686	3.13606e-14	-2.08064	-1.16243
76237648	chr5:76237648:T:C	1.58632e-19	-2.04269	-1.37063	2.5106e-14	-2.09779	-1.36773
76238154	chr5:76238154:T:C	8.0658e-19	-1.77644	-0.0106638	1.82975e-13	-1.45546	-0.0238214
76238204	chr5:76238204:A:G	8.57511e-19	-1.71833	-0.00754395	1.97929e-13	-1.37973	-0.0209889
76238320	chr5:76238320:A:G	8.63536e-19	-1.82955	0.11068	1.9148e-13	-1.53066	0.0968202
76238336	chr5:76238336:T:C	1.48808e-18	-4.25965e-10	-1.17466	2.48043e-13	-4.25965e-10	-1.17502
76238453	chr5:76238453:G:A	7.94672e-19	-1.86675	0.0647806	1.75116e-13	-1.57552	0.0523413
76238470	chr5:76238470:T:C	2.70902e-18	-1.79218	1.21661	4.63199e-13	-1.77297	1.2225
76238559	chr5:76238559:G:A	1.17071e-18	-4.25965e-10	-1.41454	1.95213e-13	-4.25965e-10	-1.41454
76238745	chr5:76238745:T:G	1.84782e-19	-1.97472	-1.28601	2.90674e-14	-2.04004	-1.27897
76239494	chr5:76239494:C:T	2.62411e-19	-2.01813	-0.891858	4.81016e-14	-1.88965	-0.925665
76239601	chr5:76239601:T:A	8.66579e-19	-1.84185	0.1265	1.92546e-13	-1.54196	0.113669
76239922	chr5:76239922:A:G	1.42299e-18	-4.25965e-10	-1.21939	2.39749e-13	-4.25965e-10	-1.20904
76240533	chr5:76240533:T:G	2.38432e-19	-2.14059	-0.865229	4.35901e-14	-2.04017	-0.873632
76240654	chr5:76240654:C:T	2.26147e-19	-2.10656	-0.952153	4.32744e-14	-1.97639	-0.944675
76241081	chr5:76241081:C:T	2.31733e-19	-2.10812	-0.9262	3.97835e-14	-2.08024	-0.924933
76241163	chr5:76241163:T:G	6.78987e-19	-1.98713	0.0278334	1.44224e-13	-1.74157	0.0243053
76241713	chr5:76241713:C:T	2.1326e-18	-4.25965e-10	-0.814806	3.5458e-13	-4.25965e-10	-0.817695
76241853	chr5:76241853:T:C	8.9868e-18	-4.25965e-10	0.623608	1.52196e-12	-4.25965e-10	0.639127
76242112	chr5:76242112:G:C	2.33681e-19	-2.13798	-0.887969	3.77409e-14	-2.18866	-0.869221
76242479	chr5:76242479:C:T	1.31997e-18	-4.25965e-10	-1.29454	2.21336e-13	-4.25965e-10	-1.28895
76242635	chr5:76242635:A:G	1.46213e-19	-2.07815	-1.41669	2.38124e-14	-2.10172	-1.4167
76242836	chr5:76242836:T:C	3.63606e-19	-1.74517	-0.838661	6.29501e-14	-1.73247	-0.81381
76242864	chr5:76242864:A:C	4.01793e-19	-1.67845	-0.805513	6.96696e-14	-1.6644	-0.780464
76242953	chr5:76242953:G:A	4.66348e-18	-4.25965e-10	-0.0323862	7.99114e-13	-4.25965e-10	-0.00512473
76243120	chr5:76243120:C:T	1.27351e-18	-4.25965e-10	-1.33037	2.11663e-13	-4.25965e-10	-1.33363
76243224	chr5:76243224:G:A	1.16785e-18	-4.25965e-10	-1.41698	1.94798e-13	-4.25965e-10	-1.41666
76243449	chr5:76243449:C:T	5.40397e-19	-2.0382	-0.1494	9.16684e-14	-2.01621	-0.154241
76243485	chr5:76243485:G:C	5.63807e-19	-2.04381	-0.101385	9.56197e-14	-2.02211	-0.106138
76243804	chr5:76243804:C:A	1.22763e-18	-4.25965e-10	-1.36706	2.04733e-13	-4.25965e-10	-1.36692
76243975	chr5:76243975:C:T	2.20177e-18	-1.98091	1.19802	3.70549e-13	-1.98528	1.21164
76244068	chr5:76244068:C:G	3.12291e-19	-1.99907	-0.736899	5.65626e-14	-1.88006	-0.773218
76244185	chr5:76244185:A:G	1.21781e-18	-4.25965e-10	-1.3751	2.03953e-13	-4.25965e-10	-1.37074
76244202	chr5:76244202:G:A	5.76291e-19	-2.02972	-0.0935723	9.80756e-14	-2.00422	-0.0986677
76244256	chr5:76244256:T:C	1.57007e-18	-4.25965e-10	-1.12103	2.6169e-13	-4.25965e-10	-1.12147
76244290	chr5:76244290:T:C	2.22784e-19	-2.03681	-1.03689	4.18205e-14	-1.9391	-1.01614
76244373	chr5:76244373:A:G	1.03781e-18	-0.551531	-0.983508	1.49783e-13	-0.701119	-0.978324
76245016	chr5:76245016:T:C	6.79235e-19	-2.03633	0.0773939	1.15701e-13	-2.01341	0.0757831
76245345	chr5:76245345:G:A	1.2862e-18	-4.25965e-10	-1.32045	2.1248e-13	-4.25965e-10	-1.32978
76245358	chr5:76245358:G:T	7.49635e-19	-1.63199	-0.228329	1.31195e-13	-1.6038	-0.20814
76245851	chr5:76245851:A:C	1.6968e-18	-4.25965e-10	-1.0434	2.83267e-13	-4.25965e-10	-1.04224
76245986	chr5:76245986:G:A	2.41922e-19	-1.69701	-1.29428	3.98846e-14	-1.7205	-1.28214
76246795	chr5:76246795:C:T	4.40937e-18	-1.74295	1.65453	7.67263e-13	-1.70102	1.65523
76246865	chr5:76246865:T:A	1.29185e-18	-4.25965e-10	-1.31607	2.13341e-13	-4.25965e-10	-1.32574
76247110	chr5:76247110:T:C	1.17132e-18	-4.25965e-10	-1.41402	1.95789e-13	-4.25965e-10	-1.41159
76247602	chr5:76247602:A:G	1.4502e-18	-4.25965e-10	-1.20045	2.38423e-13	-4.25965e-10	-1.21458
76247641	chr5:76247641:G:T	1.17028e-18	-4.25965e-10	-1.4149	1.94971e-13	-4.25965e-10	-1.41578
76247928	chr5:76247928:G:A	1.06501e-18	-1.50916	-4.01506e-10	1.51175e-13	-1.67019	-4.01506e-10
76248104	chr5:76248104:T:C	1.66795e-19	-2.00784	-1.3553	2.87223e-14	-1.97842	-1.35254
76248210	chr5:76248210:G:A	9.82418e-19	-1.58989	-4.01506e-10	1.58775e-13	-1.62114	-4.01506e-10
76248258	chr5:76248258:T:C	5.49002e-19	-1.92529	-0.246506	9.39106e-14	-1.90195	-0.244331
76248420	chr5:76248420:A:G	6.04141e-18	-4.25965e-10	0.226489	1.03679e-12	-4.25965e-10	0.255258
76248620	chr5:76248620:G:C	1.23873e-18	-4.25965e-10	-1.35806	2.05156e-13	-4.25965e-10	-1.36486
76248657	chr5:76248657:C:T	1.7955e-19	-2.08395	-1.2055	3.05125e-14	-2.06106	-1.20943
76248713	chr5:76248713:A:G	5.44459e-19	-1.47375	-0.706365	8.72963e-14	-1.53331	-0.686014
76248930	chr5:76248930:T:A	8.92757e-18	-4.25965e-10	0.616996	1.51595e-12	-4.25965e-10	0.635171
76249210	chr5:76249210:A:G	7.94031e-19	-1.51538	-0.287399	1.37747e-13	-1.48756	-0.27565
76249451	chr5:76249451:A:T	1.21075e-18	-4.25965e-10	-1.38091	2.00914e-13	-4.25965e-10	-1.38575
76250124	chr5:76250124:GA:G	1.17023e-18	-4.25965e-10	-1.41495	1.95065e-13	-4.25965e-10	-1.41529
76250194	chr5:76250194:G:A	1.16779e-18	-4.25965e-10	-1.41704	1.94728e-13	-4.25965e-10	-1.41703
76250456	chr5:76250456:G:A	3.01534e-19	-1.62326	-1.14776	3.9324e-14	-1.86826	-1.14853
76250702	chr5:76250702:G:A	1.1701e-18	-4.25965e-10	-1.41506	1.95045e-13	-4.25965e-10	-1.4154
76251388	chr5:76251388:T:A	1.4142e-19	-2.22191	-1.30626	2.37377e-14	-2.20758	-1.31399
76252351	chr5:76252351:C:T	1.01118e-18	-1.5537	-0.00733713	1.74989e-13	-1.5306	0.0066917
76252369	chr5:76252369:G:A	1.23547e-18	-4.25965e-10	-1.3607	2.07053e-13	-4.25965e-10	-1.35565
76252402	chr5:76252402:G:A	1.27153e-19	-2.22226	-1.41226	2.17004e-14	-2.19814	-1.41315
76252421	chr5:76252421:C:T	1.89618e-19	-1.83078	-1.40412	2.8527e-14	-1.93553	-1.40225
76252476	chr5:76252476:C:G	1.35365e-18	-4.25965e-10	-1.26935	2.25698e-13	-4.25965e-10	-1.26943
76252618	chr5:76252618:A:G	5.63925e-19	-2.14498	-4.01506e-10	8.99173e-14	-2.18974	-4.01506e-10
76253047	chr5:76253047:G:C	2.26946e-19	-2.06435	-0.990844	3.42915e-14	-2.15454	-0.999191
76253143	chr5:76253143:TA:T	1.69915e-18	-4.25965e-10	-1.04202	2.84439e-13	-4.25965e-10	-1.03811
76253377	chr5:76253377:G:A	3.2123e-19	-1.48493	-1.22281	4.14399e-14	-1.74162	-1.22277
76253516	chr5:76253516:T:C	1.53533e-18	-4.25965e-10	-1.1434	2.57867e-13	-4.25965e-10	-1.13618
76253575	chr5:76253575:A:G	1.70185e-18	-4.25965e-10	-1.04043	2.84883e-13	-4.25965e-10	-1.03655
76253586	chr5:76253586:G:T	1.50293e-18	-1.89716	0.732425	2.55874e-13	-1.87656	0.73262
76253593	chr5:76253593:C:T	2.19951e-19	-1.71942	-1.36708	2.91914e-14	-1.9462	-1.36856
76253650	chr5:76253650:A:G	8.66822e-19	-1.53855	-0.176521	1.4679e-13	-1.53136	-0.168268
76253682	chr5:76253682:C:T	2.34909e-19	-1.64405	-1.37665	3.06118e-14	-1.88961	-1.37763
76254259	chr5:76254259:G:T	4.78724e-19	-0.98213	-1.32665	9.25197e-14	-0.832114	-1.32909
76254390	chr5:76254390:G:A	1.72591e-19	-2.08544	-1.24353	2.95797e-14	-2.06271	-1.23883
76254412	chr5:76254412:C:T	2.62384e-19	-2.04012	-0.869975	4.03692e-14	-2.14023	-0.850334
76254445	chr5:76254445:C:G	1.7424e-18	-4.25965e-10	-1.01689	2.90525e-13	-4.25965e-10	-1.01694
76255141	chr5:76255141:C:T	1.2343e-18	-4.25965e-10	-1.36164	2.07409e-13	-4.25965e-10	-1.35393
76255384	chr5:76255384:C:T	5.29343e-19	-1.43188	-0.776385	9.06481e-14	-1.41507	-0.76657
76255490	chr5:76255490:A:G	7.16844e-19	-1.36687	-0.538172	1.21402e-13	-1.36821	-0.52131
76255914	chr5:76255914:C:G	1.40547e-19	-2.13815	-1.39622	2.33403e-14	-2.14539	-1.39306
76256107	chr5:76256107:G:A	2.56596e-19	-2.14161	-0.790788	4.49863e-14	-2.05077	-0.831501
76256222	chr5:76256222:C:T	3.45511e-19	-1.97929	-0.655583	5.52401e-14	-2.02372	-0.653223
76256733	chr5:76256733:T:C	1.29633e-18	-4.25965e-10	-1.31261	2.17777e-13	-4.25965e-10	-1.30516
76256760	chr5:76256760:C:T	1.88054e-19	-1.82993	-1.41324	3.31452e-14	-1.7736	-1.41414
76256920	chr5:76256920:G:A	1.49899e-18	-4.25965e-10	-1.16735	2.53633e-13	-4.25965e-10	-1.15274
76257051	chr5:76257051:C:T	1.3087e-18	-4.25965e-10	-1.30312	2.19705e-13	-4.25965e-10	-1.29634
76257143	chr5:76257143:C:T	1.24581e-18	-4.25965e-10	-1.35236	2.07855e-13	-4.25965e-10	-1.35179
76257180	chr5:76257180:A:T	1.40311e-18	-4.25965e-10	-1.23345	2.37653e-13	-4.25965e-10	-1.21781
76257915	chr5:76257915:TG:T	1.3751e-19	-2.17984	-1.37636	2.27172e-14	-2.18531	-1.38019
76257965	chr5:76257965:A:G	1.50563e-19	-2.04926	-1.41626	2.23683e-14	-2.16411	-1.41687
76257983	chr5:76257983:A:T	1.62951e-19	-2.11853	-1.26793	2.55604e-14	-2.1732	-1.27438
76259328	chr5:76259328:C:T	1.39345e-19	-2.20749	-1.33546	2.30187e-14	-2.21075	-1.34157
76259329	chr5:76259329:G:A	1.69952e-19	-2.00132	-1.34307	2.68839e-14	-2.05558	-1.34152
76259609	chr5:76259609:C:A	2.53114e-19	-1.52912	-1.41695	4.18067e-14	-1.53946	-1.41611
76260017	chr5:76260017:G:T	1.38652e-19	-2.2014	-1.34653	2.28572e-14	-2.20759	-1.35177
76260234	chr5:76260234:A:G	1.2631e-18	-4.25965e-10	-1.33858	2.10207e-13	-4.25965e-10	-1.34054
76260670	chr5:76260670:G:T	2.55783e-19	-1.53677	-1.3988	4.27942e-14	-1.52667	-1.40556
76260841	chr5:76260841:T:C	5.20997e-18	-4.25965e-10	0.0784259	8.48053e-13	-4.25965e-10	0.0543159
76260958	chr5:76260958:GT:G	2.59906e-19	-1.50342	-1.41616	4.28379e-14	-1.51644	-1.41477
76261410	chr5:76261410:T:C	1.92754e-18	-0.915903	-4.01506e-10	3.01333e-13	-0.980412	-4.01506e-10
76261474	chr5:76261474:T:A	2.81003e-19	-1.50624	-1.3353	4.44737e-14	-1.56928	-1.32445
76261507	chr5:76261507:CCTTGT:C	3.84116e-18	-4.25965e-10	-0.226373	6.55255e-13	-4.25965e-10	-0.203603
76261598	chr5:76261598:T:C	2.33798e-19	-1.67622	-1.34923	3.82589e-14	-1.68556	-1.3587
76261622	chr5:76261622:T:C	1.38512e-19	-2.20585	-1.3431	2.28425e-14	-2.21162	-1.34839
76261687	chr5:76261687:A:G	1.16822e-18	-4.25965e-10	-1.41667	1.95041e-13	-4.25965e-10	-1.41542
76262093	chr5:76262093:A:G	2.87701e-19	-1.54358	-1.27441	4.53576e-14	-1.6136	-1.26045
76262355	chr5:76262355:G:A	1.5789e-19	-2.09887	-1.31914	2.85416e-14	-2.02306	-1.3142
76262385	chr5:76262385:C:T	1.6663e-19	-2.05982	-1.30431	3.13717e-14	-1.9465	-1.29622
76262537	chr5:76262537:G:A	1.26634e-18	-4.25965e-10	-1.33602	2.11718e-13	-4.25965e-10	-1.33337
76262561	chr5:76262561:G:A	1.41004e-18	-4.25965e-10	-1.22853	2.39375e-13	-4.25965e-10	-1.2106
76262784	chr5:76262784:T:G	1.68956e-19	-1.98368	-1.36658	3.29204e-14	-1.82999	-1.36454
76262801	chr5:76262801:TGTTGTGATTTCC:T	1.17265e-18	-4.25965e-10	-1.41288	1.95113e-13	-4.25965e-10	-1.41505
76262849	chr5:76262849:A:T	1.36404e-19	-2.1483	-1.41598	2.34443e-14	-2.11687	-1.41713
76263046	chr5:76263046:C:T	2.88499e-19	-1.39829	-1.41692	4.71274e-14	-1.41863	-1.41714
76263268	chr5:76263268:T:C	1.21369e-18	-4.25965e-10	-1.37848	2.01571e-13	-4.25965e-10	-1.38249
76263504	chr5:76263504:T:C	1.26393e-18	-4.25965e-10	-1.33792	2.11314e-13	-4.25965e-10	-1.33528
76263846	chr5:76263846:C:A	1.25986e-18	-4.25965e-10	-1.34115	2.09606e-13	-4.25965e-10	-1.3434
76264018	chr5:76264018:G:A	2.59468e-19	-1.50713	-1.41414	4.27952e-14	-1.51651	-1.4157
76264105	chr5:76264105:C:A	1.80439e-19	-1.86752	-1.417	2.50903e-14	-2.04904	-1.41711
76264549	chr5:76264549:T:G	1.26608e-18	-4.25965e-10	-1.33623	2.10687e-13	-4.25965e-10	-1.33826
76264659	chr5:76264659:T:C	2.45337e-19	-1.77914	-1.19814	4.1918e-14	-1.76363	-1.18928
76264723	chr5:76264723:G:A	3.11277e-19	-1.52612	-1.2131	5.3046e-14	-1.5126	-1.20487
76264858	chr5:76264858:T:G	1.27009e-18	-4.25965e-10	-1.33306	2.12362e-13	-4.25965e-10	-1.33034
76264947	chr5:76264947:G:A	2.18355e-19	-1.99275	-1.10103	4.25806e-14	-1.8381	-1.09913
76265041	chr5:76265041:C:G	1.7473e-19	-1.92685	-1.38982	2.47341e-14	-2.08756	-1.39289
76265116	chr5:76265116:T:C	1.27033e-18	-4.25965e-10	-1.33287	2.11469e-13	-4.25965e-10	-1.33455
76265906	chr5:76265906:A:G	2.13806e-19	-1.7005	-1.41433	2.82363e-14	-1.93523	-1.41279
76266086	chr5:76266086:A:C	1.7915e-19	-1.88525	-1.40643	2.48523e-14	-2.06657	-1.40911
76266127	chr5:76266127:ACAAATATGGCCAGTGGCC:A	1.70001e-19	-1.95746	-1.38664	2.44878e-14	-2.10074	-1.38972
76266272	chr5:76266272:A:G	1.93901e-18	-4.25965e-10	-0.909969	3.23956e-13	-4.25965e-10	-0.90802
76266304	chr5:76266304:A:T	1.74876e-19	-1.99272	-1.32311	2.54154e-14	-2.12426	-1.32901
76266472	chr5:76266472:T:C	1.27407e-18	-4.25965e-10	-1.32993	2.14486e-13	-4.25965e-10	-1.32038
76266569	chr5:76266569:T:C	1.64714e-19	-2.02884	-1.34685	2.42889e-14	-2.14675	-1.35186
76266580	chr5:76266580:G:A	1.67405e-19	-1.95753	-1.40195	2.39437e-14	-2.10847	-1.40445
76266762	chr5:76266762:T:A	2.68283e-19	-1.48337	-1.40449	4.23724e-14	-1.53375	-1.40838
76266973	chr5:76266973:C:T	1.83458e-19	-2.11567	-1.15225	3.44649e-14	-1.99978	-1.1489
76267248	chr5:76267248:T:C	1.60456e-19	-2.06817	-1.33371	2.40663e-14	-2.16852	-1.33929
76267588	chr5:76267588:T:C	2.2384e-19	-2.17014	-0.89883	3.64526e-14	-2.18844	-0.904171
76267781	chr5:76267781:G:A	2.74073e-19	-1.64959	-1.21692	4.54232e-14	-1.66567	-1.20694
76268005	chr5:76268005:A:C	2.31706e-19	-2.1575	-0.876934	3.76264e-14	-2.17816	-0.882763
76268425	chr5:76268425:A:C	1.20401e-18	-4.25965e-10	-1.38649	2.00638e-13	-4.25965e-10	-1.38712
76268473	chr5:76268473:A:C	1.27052e-18	-4.25965e-10	-1.33272	2.12435e-13	-4.25965e-10	-1.32999
76268482	chr5:76268482:G:A	1.78151e-19	-1.88759	-1.40968	3.50641e-14	-1.72118	-1.41027
76268524	chr5:76268524:G:A	5.71564e-19	-2.13153	-4.01506e-10	9.56002e-14	-2.12845	-4.01506e-10
76268612	chr5:76268612:A:G	2.40362e-19	-1.70772	-1.29004	4.0303e-14	-1.70694	-1.28526
76268675	chr5:76268675:T:C	1.62734e-19	-2.17113	-1.21665	2.61831e-14	-2.21009	-1.21343
76268962	chr5:76268962:G:A	5.89985e-19	-2.09981	-4.01506e-10	9.75985e-14	-2.10777	-4.01506e-10
76269154	chr5:76269154:TATAAG:T	1.20564e-18	-4.25965e-10	-1.38514	2.02395e-13	-4.25965e-10	-1.37841
76269487	chr5:76269487:C:T	1.58902e-19	-2.14816	-1.26345	2.92266e-14	-2.05256	-1.26099
76269534	chr5:76269534:T:A	1.91036e-19	-1.81747	-1.40998	2.62886e-14	-2.0119	-1.40759
76269538	chr5:76269538:T:C	3.3399e-19	-1.25175	-1.41704	5.06392e-14	-1.34742	-1.41648
76269569	chr5:76269569:G:A	1.16768e-18	-4.25965e-10	-1.41713	1.94762e-13	-4.25965e-10	-1.41685
76269575	chr5:76269575:G:T	1.40545e-18	-4.25965e-10	-1.23179	2.38549e-13	-4.25965e-10	-1.21405
76269805	chr5:76269805:G:A	1.17849e-18	-4.25965e-10	-1.40791	1.965e-13	-4.25965e-10	-1.40797
76270028	chr5:76270028:A:G	3.24676e-19	-1.69864	-0.998438	5.39355e-14	-1.71758	-0.983263
76270359	chr5:76270359:G:A	4.21473e-18	-4.25965e-10	-0.133562	7.34249e-13	-4.25965e-10	-0.0897803
76270623	chr5:76270623:T:C	2.24111e-19	-1.69553	-1.37223	3.66926e-14	-1.71513	-1.37092
76270681	chr5:76270681:C:T	1.98378e-19	-2.10296	-1.08677	3.18163e-14	-2.13606	-1.09259
76270778	chr5:76270778:T:A	1.17185e-18	-4.25965e-10	-1.41356	1.95117e-13	-4.25965e-10	-1.41503
76270792	chr5:76270792:A:G	1.5172e-18	-4.25965e-10	-1.15528	2.55359e-13	-4.25965e-10	-1.14596
76270984	chr5:76270984:A:G	4.10079e-19	-1.14708	-1.31648	6.15438e-14	-1.24738	-1.3215
76271061	chr5:76271061:G:A	1.69635e-18	-1.04367	-4.01506e-10	2.73183e-13	-1.07848	-4.01506e-10
76271337	chr5:76271337:T:A	1.69943e-18	-4.25965e-10	-1.04186	2.84288e-13	-4.25965e-10	-1.03864
76271821	chr5:76271821:G:A	1.84839e-18	-4.25965e-10	-0.957831	3.08192e-13	-4.25965e-10	-0.957904
76271906	chr5:76271906:T:C	4.60385e-18	-4.25965e-10	-0.0452556	7.79868e-13	-4.25965e-10	-0.0295038
76272173	chr5:76272173:G:A	1.79161e-19	-2.02305	-1.26857	3.26956e-14	-1.938	-1.26339
76272228	chr5:76272228:A:G	1.53541e-19	-2.03378	-1.41215	2.85403e-14	-1.92527	-1.41204
76272327	chr5:76272327:A:AT	1.18372e-18	-4.25965e-10	-1.40349	1.97214e-13	-4.25965e-10	-1.40434
76272354	chr5:76272354:T:C	2.85079e-19	-1.4102	-1.41694	5.9103e-14	-1.19251	-1.41683
76272612	chr5:76272612:T:G	1.61279e-18	-4.25965e-10	-1.09419	2.70263e-13	-4.25965e-10	-1.08923
76272617	chr5:76272617:TG:T	1.58022e-18	-4.25965e-10	-1.11459	2.64923e-13	-4.25965e-10	-1.10919
76272971	chr5:76272971:T:C	1.35663e-18	-4.25965e-10	-1.26715	2.27746e-13	-4.25965e-10	-1.2604
76273019	chr5:76273019:C:A	1.51616e-19	-2.10563	-1.35293	2.38458e-14	-2.15488	-1.36214
76273181	chr5:76273181:A:G	2.06649e-19	-1.98433	-1.16455	3.16495e-14	-2.05198	-1.18192
76273677	chr5:76273677:A:G	2.9034e-18	0.218307	-0.724572	3.01321e-13	-0.253243	-0.727209
76273799	chr5:76273799:C:T	1.72439e-18	-4.25965e-10	-1.02727	2.83121e-13	-4.25965e-10	-1.04275
76273901	chr5:76273901:C:T	1.46724e-18	-4.25965e-10	-1.18877	2.46148e-13	-4.25965e-10	-1.1827
76274018	chr5:76274018:A:T	5.06025e-18	1.02751	-0.978237	5.11663e-13	0.515005	-0.965967
76274019	chr5:76274019:A:C	5.12563e-18	1.0353	-0.973193	5.17955e-13	0.52207	-0.960809
76275223	chr5:76275223:C:A	3.84829e-18	0.944833	-1.16935	3.87267e-13	0.428344	-1.15786
76275284	chr5:76275284:A:G	3.61026e-18	0.942766	-1.23113	3.61979e-13	0.423901	-1.22094
76275419	chr5:76275419:A:G	3.3787e-18	0.838454	-1.19311	3.42952e-13	0.331988	-1.18302
76275423	chr5:76275423:C:A	3.52624e-18	0.940765	-1.25268	3.54325e-13	0.42474	-1.24315
76275528	chr5:76275528:T:C	3.73191e-18	0.929805	-1.18503	3.76899e-13	0.417419	-1.17407
76275548	chr5:76275548:C:G	6.94798e-19	-1.93628	-4.01506e-10	1.07511e-13	-2.01103	-4.01506e-10
76275686	chr5:76275686:C:T	3.80714e-18	1.01243	-1.2477	3.78914e-13	0.486583	-1.2379
76275739	chr5:76275739:T:G	2.62614e-18	0.782569	-1.3892	3.07872e-13	0.425533	-1.38447
76275741	chr5:76275741:A:T	2.64965e-18	-4.25965e-10	-0.597722	4.45434e-13	-4.25965e-10	-0.589579
76276185	chr5:76276185:T:C	1.56326e-18	-4.25965e-10	-1.12538	2.58384e-13	-4.25965e-10	-1.13418
76276207	chr5:76276207:T:G	3.60063e-18	0.945206	-1.23624	3.61059e-13	0.426645	-1.22623
76276548	chr5:76276548:G:A	7.89671e-18	-4.25965e-10	0.494298	1.38413e-12	-4.25965e-10	0.544201
76276693	chr5:76276693:A:G	6.03894e-19	-2.0765	-4.01506e-10	9.64509e-14	-2.11959	-4.01506e-10
76277131	chr5:76277131:G:A	5.87945e-18	1.40219	-1.20287	5.61913e-13	0.835116	-1.1924
76277939	chr5:76277939:G:C	1.66207e-18	-4.25965e-10	-1.06408	2.79133e-13	-4.25965e-10	-1.05694
76278088	chr5:76278088:A:T	2.42281e-18	-4.25965e-10	-0.687221	3.97823e-13	-4.25965e-10	-0.702621
76278370	chr5:76278370:G:A	3.35508e-18	-4.25965e-10	-0.361673	5.44596e-13	-4.25965e-10	-0.388584
76278617	chr5:76278617:G:C	2.52783e-18	-4.25965e-10	-0.644786	4.05812e-13	-4.25965e-10	-0.682738
76278731	chr5:76278731:G:A	3.83195e-17	-4.25965e-10	2.07381	6.1943e-12	-4.25965e-10	2.04276
76279030	chr5:76279030:A:G	1.61801e-18	0.20538	-1.29633	1.62078e-13	-0.306813	-1.29374
76279311	chr5:76279311:A:T	1.29762e-18	-4.25965e-10	-1.31161	2.17232e-13	-4.25965e-10	-1.30766
76279618	chr5:76279618:G:A	1.26339e-18	-4.25965e-10	-1.33835	2.10456e-13	-4.25965e-10	-1.33935
76279636	chr5:76279636:A:G	1.44417e-18	-4.25965e-10	-1.20461	2.36461e-13	-4.25965e-10	-1.22284
76279695	chr5:76279695:C:A	1.45559e-18	-4.25965e-10	-1.19674	2.38409e-13	-4.25965e-10	-1.21464
76280163	chr5:76280163:T:C	1.77515e-18	-4.25965e-10	-0.998266	2.90915e-13	-4.25965e-10	-1.0156
76280180	chr5:76280180:T:G	1.87581e-18	-4.25965e-10	-0.943105	3.18608e-13	-4.25965e-10	-0.924665
76280488	chr5:76280488:C:T	1.09468e-18	-0.186566	-1.29512	1.2406e-13	-0.575585	-1.29228
76280630	chr5:76280630:G:C	1.09242e-18	-0.150732	-1.33302	1.22982e-13	-0.544202	-1.33239
76280697	chr5:76280697:C:T	1.38291e-18	0.139379	-1.38733	1.52047e-13	-0.274469	-1.38997
76280891	chr5:76280891:A:G	2.62824e-18	0.640427	-1.24626	2.87119e-13	0.216364	-1.24509
76280904	chr5:76280904:T:C	9.46038e-19	-0.401969	-1.22565	1.08722e-13	-0.780309	-1.21953
76281318	chr5:76281318:C:T	1.97652e-18	0.357041	-1.24785	2.20628e-13	-0.0454275	-1.24672
76281472	chr5:76281472:C:A	4.23923e-19	-1.92413	-0.506218	8.07293e-14	-1.76544	-0.532086
76281738	chr5:76281738:T:C	6.07996e-19	-0.652651	-1.41708	7.19736e-14	-0.99521	-1.41712
76281851	chr5:76281851:T:C	5.37641e-19	-2.19271	-4.01506e-10	8.95493e-14	-2.19384	-4.01506e-10
76281891	chr5:76281891:A:G	8.19315e-19	-0.381625	-1.38981	9.31439e-14	-0.763057	-1.39143
76281994	chr5:76281994:A:G	9.01956e-19	-0.258193	-1.41715	1.02205e-13	-0.644507	-1.41714
76282411	chr5:76282411:T:C	5.4394e-19	-2.18106	-4.01506e-10	9.05761e-14	-2.18244	-4.01506e-10
76282641	chr5:76282641:G:T	5.60402e-19	-2.15125	-4.01506e-10	9.33251e-14	-2.15254	-4.01506e-10
76283181	chr5:76283181:T:C	7.42525e-19	-0.511759	-1.35809	8.68522e-14	-0.869709	-1.35471
76283262	chr5:76283262:A:G	5.33956e-19	-2.19959	-4.01506e-10	8.89581e-14	-2.20046	-4.01506e-10
76283678	chr5:76283678:A:C	1.76038e-18	-1.00662	-4.01506e-10	3.42531e-13	-0.852265	-4.01506e-10
76283693	chr5:76283693:A:G	7.60988e-19	-0.455267	-1.39002	8.55951e-14	-0.847167	-1.39183
76283879	chr5:76283879:A:G	1.16793e-18	-4.25965e-10	-1.41692	1.9483e-13	-4.25965e-10	-1.4165
76283893	chr5:76283893:G:T	1.16813e-18	-4.25965e-10	-1.41674	1.9472e-13	-4.25965e-10	-1.41706
76283937	chr5:76283937:G:A	7.18507e-19	-0.500721	-1.40201	8.15047e-14	-0.885066	-1.4029
76284121	chr5:76284121:T:C	2.68448e-18	0.529045	-1.11371	2.94851e-13	0.111827	-1.11398
76284137	chr5:76284137:G:T	1.25312e-18	-4.25965e-10	-1.34651	2.07186e-13	-4.25965e-10	-1.35501
76284464	chr5:76284464:C:T	7.56372e-18	-4.25965e-10	0.451215	1.28128e-12	-4.25965e-10	0.466987
76284541	chr5:76284541:G:A	3.78917e-18	-4.25965e-10	-0.240002	6.26365e-13	-4.25965e-10	-0.248694
76284584	chr5:76284584:C:A	2.59094e-18	0.533528	-1.15365	2.84675e-13	0.116409	-1.15369
76285460	chr5:76285460:A:G	1.27208e-18	-4.25965e-10	-1.3315	2.12237e-13	-4.25965e-10	-1.33093
76286642	chr5:76286642:T:C	5.97807e-19	-2.22064	0.134008	1.00155e-13	-2.21965	0.137745
76286875	chr5:76286875:C:G	8.83798e-19	-1.40034	-0.295335	1.65375e-13	-1.28192	-0.298497
76287178	chr5:76287178:T:C	1.71252e-18	-4.25965e-10	-1.03418	2.8748e-13	-4.25965e-10	-1.02747
76287578	chr5:76287578:A:G	1.16766e-18	-4.25965e-10	-1.41714	1.94736e-13	-4.25965e-10	-1.41698
76288598	chr5:76288598:A:G	2.19463e-18	0.549188	-1.33532	2.36952e-13	0.116073	-1.33684
76289512	chr5:76289512:G:C	1.33922e-18	-4.25965e-10	-1.28006	2.24919e-13	-4.25965e-10	-1.27289
76289680	chr5:76289680:T:G	4.30165e-18	-4.25965e-10	-0.113151	6.97551e-13	-4.25965e-10	-0.141052
76290360	chr5:76290360:G:A	1.20563e-18	-4.25965e-10	-1.38515	2.0103e-13	-4.25965e-10	-1.38517
76290636	chr5:76290636:A:G	1.19947e-18	-4.25965e-10	-1.39026	1.98423e-13	-4.25965e-10	-1.39822
76290667	chr5:76290667:TC:T	5.52869e-19	-2.16478	-4.01506e-10	9.21183e-14	-2.16555	-4.01506e-10
76290691	chr5:76290691:C:T	1.43305e-18	-4.25965e-10	-1.21234	2.36869e-13	-4.25965e-10	-1.22112
76291507	chr5:76291507:C:T	1.19992e-18	-4.25965e-10	-1.38989	2.00031e-13	-4.25965e-10	-1.39015
76291613	chr5:76291613:A:C	1.24663e-18	-4.25965e-10	-1.35171	2.07911e-13	-4.25965e-10	-1.35152
76291895	chr5:76291895:A:T	6.08054e-19	-2.06964	-4.01506e-10	1.03016e-13	-2.05375	-4.01506e-10
76292682	chr5:76292682:T:C	1.31677e-19	-2.19998	-1.39957	2.20405e-14	-2.19611	-1.39964
76293903	chr5:76293903:G:A	1.61565e-18	-4.25965e-10	-1.09241	2.6379e-13	-4.25965e-10	-1.11347
76294273	chr5:76294273:T:C	1.13668e-17	-4.25965e-10	0.858544	1.95167e-12	-4.25965e-10	0.887815
76294388	chr5:76294388:G:A	1.19212e-18	-4.25965e-10	-1.39641	1.97654e-13	-4.25965e-10	-1.40211
76294458	chr5:76294458:T:C	6.70591e-19	-0.666785	-1.30496	7.12858e-14	-1.11939	-1.30254
76294463	chr5:76294463:G:A	1.8024e-18	-4.25965e-10	-0.983031	3.02551e-13	-4.25965e-10	-0.976378
76294548	chr5:76294548:C:T	5.51576e-19	-2.16712	-4.01506e-10	9.42467e-14	-2.14271	-4.01506e-10
76295499	chr5:76295499:G:A	3.0537e-18	0.558911	-1.01471	3.41453e-13	0.156946	-1.01236
76296161	chr5:76296161:G:C	1.5989e-18	-0.22068	-0.882153	1.57659e-13	-0.736628	-0.891566
76296733	chr5:76296733:C:T	1.17138e-18	-4.25965e-10	-1.41396	1.95498e-13	-4.25965e-10	-1.41308
76296965	chr5:76296965:AACTG:A	1.3235e-18	-4.25965e-10	-1.29187	2.19348e-13	-4.25965e-10	-1.29797
76297886	chr5:76297886:G:A	5.61217e-19	-2.1498	-4.01506e-10	9.73975e-14	-2.10983	-4.01506e-10
76297956	chr5:76297956:G:A	1.16955e-18	-4.25965e-10	-1.41553	1.95054e-13	-4.25965e-10	-1.41535
76298535	chr5:76298535:A:G	5.5451e-19	-0.953694	-1.20812	6.24531e-14	-1.34759	-1.20663
76298632	chr5:76298632:A:T	2.44673e-19	-1.73113	-1.24885	4.58096e-14	-1.61061	-1.25353
76298918	chr5:76298918:G:A	2.54425e-18	0.395539	-1.03385	2.79733e-13	-0.0167302	-1.03806
76298956	chr5:76298956:C:T	1.26501e-18	-4.25965e-10	-1.33707	2.1163e-13	-4.25965e-10	-1.33379
76299573	chr5:76299573:C:A	1.18513e-18	-4.25965e-10	-1.4023	1.97299e-13	-4.25965e-10	-1.40391
76300276	chr5:76300276:A:G	1.75786e-18	-4.25965e-10	-1.00805	2.91412e-13	-4.25965e-10	-1.01389
76301061	chr5:76301061:G:A	1.27513e-18	-4.25965e-10	-1.3291	2.13206e-13	-4.25965e-10	-1.32637
76301574	chr5:76301574:G:T	5.46708e-19	-2.17599	-4.01506e-10	9.10664e-14	-2.17704	-4.01506e-10
76301669	chr5:76301669:A:G	7.29623e-19	-2.16104	0.273665	1.1464e-13	-2.21751	0.27068
76302531	chr5:76302531:A:G	1.19099e-18	-4.25965e-10	-1.39736	1.99108e-13	-4.25965e-10	-1.39478
76302562	chr5:76302562:G:A	1.16922e-18	-4.25965e-10	-1.41581	1.95139e-13	-4.25965e-10	-1.41492
76303281	chr5:76303281:T:C	1.27479e-18	-4.25965e-10	-1.32936	2.13032e-13	-4.25965e-10	-1.32718
76303351	chr5:76303351:G:C	2.61479e-18	0.40967	-1.02063	2.95693e-13	0.0219847	-1.02129
76303649	chr5:76303649:A:G	3.45435e-18	-4.25965e-10	-0.332513	5.94138e-13	-4.25965e-10	-0.301515
76303754	chr5:76303754:T:G	1.29485e-18	-4.25965e-10	-1.31375	2.16451e-13	-4.25965e-10	-1.31126
76304326	chr5:76304326:A:G	8.22976e-19	-2.15988	0.392901	1.28213e-13	-2.21577	0.380837
76305104	chr5:76305104:G:T	2.49476e-19	-1.59006	-1.37048	2.94372e-14	-1.92768	-1.37868
76305146	chr5:76305146:G:T	1.86754e-18	-4.25965e-10	-0.947528	3.11887e-13	-4.25965e-10	-0.945986
76305162	chr5:76305162:T:C	1.62259e-18	-4.25965e-10	-1.08813	2.73994e-13	-4.25965e-10	-1.07552
76305356	chr5:76305356:A:G	1.58155e-19	-2.0247	-1.39163	2.98532e-14	-1.90361	-1.38872
76306354	chr5:76306354:C:A	1.27076e-19	-2.22076	-1.41436	2.1186e-14	-2.22118	-1.4141
76306566	chr5:76306566:C:A	4.01315e-19	-1.28244	-1.20272	5.11671e-14	-1.54421	-1.20932
76306724	chr5:76306724:A:G	3.47964e-19	-1.37801	-1.2498	4.49699e-14	-1.62676	-1.25588
76306878	chr5:76306878:A:C	3.35604e-19	-1.37533	-1.28864	4.33075e-14	-1.62645	-1.29385
76307055	chr5:76307055:G:GT	7.68272e-19	-1.83576	-4.01506e-10	1.24238e-13	-1.86643	-4.01506e-10
76307391	chr5:76307391:G:A	3.58421e-19	-1.35856	-1.23963	4.61899e-14	-1.61046	-1.2454
76307437	chr5:76307437:G:A	5.22024e-19	-2.22219	-4.01506e-10	8.70806e-14	-2.22179	-4.01506e-10
76307470	chr5:76307470:TC:T	3.86594e-19	-1.29364	-1.22889	4.93132e-14	-1.55568	-1.23475
76307484	chr5:76307484:G:C	1.60346e-18	-4.25965e-10	-1.09998	2.68245e-13	-4.25965e-10	-1.09673
76307608	chr5:76307608:A:G	1.19256e-18	-4.25965e-10	-1.39605	1.98963e-13	-4.25965e-10	-1.39551
76307950	chr5:76307950:C:T	1.16781e-18	-4.25965e-10	-1.41702	1.94791e-13	-4.25965e-10	-1.4167
76307962	chr5:76307962:T:G	1.60817e-19	-2.22036	-1.17927	2.70825e-14	-2.21829	-1.17145
76308061	chr5:76308061:C:A	1.25653e-18	-0.334909	-1.00889	1.44963e-13	-0.69846	-1.01369
76308665	chr5:76308665:G:A	1.32792e-18	-4.25965e-10	-1.28853	2.19435e-13	-4.25965e-10	-1.29757
76308676	chr5:76308676:T:TGAGA	5.53079e-19	-1.98205	-0.182351	9.95044e-14	-1.88881	-0.199618
76309042	chr5:76309042:T:A	1.6117e-19	-2.16943	-1.22801	2.56862e-14	-2.22228	-1.2204
76309090	chr5:76309090:A:G	1.32357e-19	-2.17874	-1.41566	2.18437e-14	-2.18906	-1.41565
76309197	chr5:76309197:C:T	5.3376e-19	-1.07996	-1.11999	6.60593e-14	-1.37118	-1.1269
76309327	chr5:76309327:A:G	4.5519e-19	-1.28324	-1.07595	5.79656e-14	-1.54569	-1.08309
76309357	chr5:76309357:T:G	5.88458e-19	-1.13215	-0.970247	7.34732e-14	-1.414	-0.977708
76309375	chr5:76309375:C:T	1.20928e-18	-4.25965e-10	-1.38213	2.0147e-13	-4.25965e-10	-1.38299
76310065	chr5:76310065:T:G	4.85911e-19	-1.19974	-1.09414	6.10478e-14	-1.47544	-1.10153
76310533	chr5:76310533:G:C	1.44731e-18	-4.25965e-10	-1.20244	2.41547e-13	-4.25965e-10	-1.20157
76310883	chr5:76310883:T:C	6.39584e-19	-1.97363	-0.0454513	1.14213e-13	-1.8862	-0.0643659
76311062	chr5:76311062:C:T	1.49565e-18	-4.25965e-10	-1.16959	2.49482e-13	-4.25965e-10	-1.16924
76311283	chr5:76311283:G:A	1.33569e-18	-4.25965e-10	-1.2827	2.21907e-13	-4.25965e-10	-1.28637
76311460	chr5:76311460:A:G	1.31827e-19	-2.19359	-1.40482	2.17936e-14	-2.20114	-1.40587
76311760	chr5:76311760:C:A	1.16788e-18	-4.25965e-10	-1.41696	1.94807e-13	-4.25965e-10	-1.41662
76311779	chr5:76311779:G:A	3.60524e-18	-4.25965e-10	-0.289761	6.00584e-13	-4.25965e-10	-0.290725
76311794	chr5:76311794:C:T	8.02006e-19	-1.79279	-4.01506e-10	9.82218e-14	-2.1014	-4.01506e-10
76311910	chr5:76311910:C:T	2.61955e-18	-4.25965e-10	-0.609146	4.31799e-13	-4.25965e-10	-0.620667
76312159	chr5:76312159:C:T	4.74144e-19	-1.02834	-1.29005	5.90984e-14	-1.3182	-1.29123
76313168	chr5:76313168:T:C	3.85008e-19	-2.18403	-0.342606	6.11198e-14	-2.22151	-0.354278
76313342	chr5:76313342:C:T	1.24595e-18	-0.131246	-1.221	1.44422e-13	-0.496661	-1.21923
76313408	chr5:76313408:T:C	1.17338e-18	-4.25965e-10	-1.41226	1.95504e-13	-4.25965e-10	-1.41305
76313861	chr5:76313861:T:C	3.3193e-19	-1.99746	-0.677519	6.05793e-14	-1.90217	-0.682505
76314249	chr5:76314249:G:A	5.40616e-19	-0.896696	-1.2905	6.55201e-14	-1.2164	-1.28987
76315483	chr5:76315483:A:T	7.19342e-19	-0.742094	-1.15947	8.76268e-14	-1.06203	-1.15351
76315529	chr5:76315529:A:G	7.37141e-19	-0.782817	-1.09431	8.93088e-14	-1.0989	-1.09762
76315772	chr5:76315772:C:T	7.3087e-19	-0.679707	-1.20596	8.82823e-14	-1.00635	-1.20174
76315961	chr5:76315961:C:T	1.20844e-18	-4.25965e-10	-1.38282	2.01523e-13	-4.25965e-10	-1.38272
76316087	chr5:76316087:A:G	6.614e-19	-0.841537	-1.14401	8.11259e-14	-1.14826	-1.14437
76316180	chr5:76316180:C:T	6.73814e-19	-0.846036	-1.12091	8.26314e-14	-1.15228	-1.12196
76316387	chr5:76316387:A:G	1.82703e-18	-4.25965e-10	-0.969458	3.06411e-13	-4.25965e-10	-0.9637
76316413	chr5:76316413:T:C	6.53002e-19	-0.876491	-1.12183	8.04016e-14	-1.1791	-1.1225
76316437	chr5:76316437:T:C	6.73254e-19	-0.813055	-1.15473	8.22208e-14	-1.12374	-1.15549
76316507	chr5:76316507:T:G	6.94737e-19	-0.786189	-1.15018	8.462e-14	-1.09952	-1.15094
76317386	chr5:76317386:T:C	2.36402e-18	-4.25965e-10	-0.711786	3.99602e-13	-4.25965e-10	-0.698159
76317514	chr5:76317514:C:T	1.25206e-18	-4.25965e-10	-1.34736	2.08894e-13	-4.25965e-10	-1.3468
76317745	chr5:76317745:C:T	1.16952e-18	-4.25965e-10	-1.41556	1.95223e-13	-4.25965e-10	-1.41449
76317997	chr5:76317997:C:CA	1.16861e-18	-4.25965e-10	-1.41634	1.95032e-13	-4.25965e-10	-1.41546
76318077	chr5:76318077:ATTT:A	6.70262e-19	-0.853171	-1.11906	8.21864e-14	-1.15915	-1.12049
76318161	chr5:76318161:G:A	1.57886e-18	-4.25965e-10	-1.11545	2.63747e-13	-4.25965e-10	-1.11364
76318216	chr5:76318216:G:A	1.17123e-18	-4.25965e-10	-1.4141	1.95579e-13	-4.25965e-10	-1.41266
76318830	chr5:76318830:AGAAG:A	3.03614e-18	-4.25965e-10	-0.461562	4.90884e-13	-4.25965e-10	-0.492419
76318912	chr5:76318912:C:T	5.49263e-19	-2.17133	-4.01506e-10	9.05262e-14	-2.18299	-4.01506e-10
76319034	chr5:76319034:A:G	7.83067e-19	-0.765166	-1.05152	9.51728e-14	-1.07976	-1.05317
76319079	chr5:76319079:A:C	1.29451e-18	-4.25965e-10	-1.31401	2.16439e-13	-4.25965e-10	-1.31132
76319216	chr5:76319216:C:G	1.16825e-18	-4.25965e-10	-1.41664	1.94924e-13	-4.25965e-10	-1.41602
76319281	chr5:76319281:C:T	3.49667e-18	-4.25965e-10	-0.320336	5.97143e-13	-4.25965e-10	-0.296471
76319451	chr5:76319451:C:T	1.28826e-18	-4.25965e-10	-1.31886	2.12886e-13	-4.25965e-10	-1.32787
76319509	chr5:76319509:G:A	1.16911e-18	-4.25965e-10	-1.41591	1.95127e-13	-4.25965e-10	-1.41498
76319719	chr5:76319719:G:A	1.16986e-18	-4.25965e-10	-1.41526	1.95291e-13	-4.25965e-10	-1.41414
76319837	chr5:76319837:T:C	1.16861e-18	-4.25965e-10	-1.41633	1.95014e-13	-4.25965e-10	-1.41556
76320134	chr5:76320134:A:G	1.7394e-18	0.398351	-1.41696	1.9945e-13	0.0235719	-1.41663
76320147	chr5:76320147:G:A	1.19046e-18	-4.25965e-10	-1.39781	1.98378e-13	-4.25965e-10	-1.39845
76320974	chr5:76320974:C:A	5.12896e-19	-2.08336	-0.15647	7.61221e-14	-2.19483	-0.161458
76322064	chr5:76322064:A:C	1.02022e-18	-0.55684	-0.995286	1.20475e-13	-0.90025	-0.996937
76322109	chr5:76322109:T:C	1.55e-19	-2.16277	-1.27371	2.55247e-14	-2.17518	-1.2738
76322208	chr5:76322208:C:T	1.37353e-19	-2.21993	-1.33742	2.31579e-14	-2.22213	-1.32416
76322480	chr5:76322480:C:A	6.61566e-19	-1.98529	-4.01506e-10	1.01382e-13	-2.06973	-4.01506e-10
76322738	chr5:76322738:C:G	4.55188e-19	-2.10633	-0.252863	6.81943e-14	-2.2046	-0.261664
76322871	chr5:76322871:T:C	1.18061e-18	-4.25965e-10	-1.40612	1.96632e-13	-4.25965e-10	-1.40729
76323339	chr5:76323339:C:T	1.56384e-18	-4.25965e-10	-1.125	2.5674e-13	-4.25965e-10	-1.14056
76323581	chr5:76323581:A:G	3.2558e-19	-1.96549	-0.72881	4.69459e-14	-2.12613	-0.713501
76323642	chr5:76323642:C:T	2.54416e-18	0.221688	-0.860035	2.87437e-13	-0.172631	-0.854994
76323804	chr5:76323804:G:A	4.08793e-19	-2.08272	-0.383971	7.56568e-14	-1.9685	-0.393924
76324261	chr5:76324261:G:T	1.17096e-18	-4.25965e-10	-1.41433	1.95324e-13	-4.25965e-10	-1.41397
76324484	chr5:76324484:T:A	1.16927e-18	-4.25965e-10	-1.41577	1.94948e-13	-4.25965e-10	-1.41589
76324949	chr5:76324949:G:C	1.24914e-18	-4.25965e-10	-1.3497	2.06745e-13	-4.25965e-10	-1.35714
76325754	chr5:76325754:T:G	1.88299e-18	-4.25965e-10	-0.939287	3.18841e-13	-4.25965e-10	-0.923934
76326254	chr5:76326254:A:T	1.21275e-18	-4.25965e-10	-1.37925	2.02702e-13	-4.25965e-10	-1.37689
76326730	chr5:76326730:C:G	1.23238e-18	-4.25965e-10	-1.3632	2.05643e-13	-4.25965e-10	-1.36249
76326989	chr5:76326989:C:A	1.48841e-19	-2.18605	-1.29098	2.6898e-14	-2.10237	-1.2942
76327028	chr5:76327028:TA:T	2.22345e-18	-4.25965e-10	-0.773088	3.622e-13	-4.25965e-10	-0.79643
76327045	chr5:76327045:G:A	2.93741e-19	-1.95049	-0.846711	4.30709e-14	-2.08281	-0.842975
76327476	chr5:76327476:G:A	1.94024e-18	-4.25965e-10	-0.909336	3.16681e-13	-4.25965e-10	-0.930732
76327800	chr5:76327800:C:G	3.75067e-19	-1.25978	-1.29302	5.02054e-14	-1.48125	-1.29125
76327864	chr5:76327864:A:G	3.83071e-19	-1.53985	-0.991831	5.82431e-14	-1.64455	-0.979453
76327950	chr5:76327950:A:G	7.23508e-19	-1.98072	0.0849267	1.28206e-13	-1.93309	0.0981065
76328117	chr5:76328117:T:C	1.49971e-17	-4.25965e-10	1.13571	2.54177e-12	-4.25965e-10	1.15199
76328589	chr5:76328589:A:G	7.95917e-18	0.502177	-4.01506e-10	1.1109e-12	0.324296	-4.01506e-10
76328689	chr5:76328689:A:G	2.10601e-19	-2.22223	-0.907712	3.74062e-14	-2.16763	-0.899164
76329449	chr5:76329449:T:C	6.05124e-19	-2.15152	0.077046	1.1503e-13	-2.03981	0.0963683
76329652	chr5:76329652:G:A	2.0124e-17	-4.25965e-10	1.42977	3.43493e-12	-4.25965e-10	1.45312
76329914	chr5:76329914:CAAA:C	2.25852e-18	-1.31766	0.560225	2.87727e-13	-1.55573	0.529116
76330127	chr5:76330127:G:A	2.42839e-19	-1.57044	-1.41706	3.31689e-14	-1.76988	-1.41713
76330523	chr5:76330523:C:G	2.72864e-19	-2.13516	-0.735767	4.28036e-14	-2.19911	-0.732899
76330545	chr5:76330545:G:A	2.02117e-19	-2.22228	-0.948772	3.39667e-14	-2.21567	-0.947577
76330652	chr5:76330652:A:T	3.60623e-19	-1.20799	-1.38408	5.76175e-14	-1.25386	-1.38094
76330898	chr5:76330898:T:C	4.25074e-19	-2.03417	-0.393467	7.3319e-14	-1.99536	-0.398448
76331109	chr5:76331109:T:G	4.76086e-19	-1.67398	-0.640321	5.99482e-14	-1.97209	-0.623053
76331351	chr5:76331351:G:A	1.90592e-19	-2.09505	-1.13472	3.10987e-14	-2.11985	-1.13161
76331434	chr5:76331434:G:C	2.12361e-18	-4.25965e-10	-0.819032	3.4826e-13	-4.25965e-10	-0.835679
76331735	chr5:76331735:C:T	5.8258e-19	-1.15786	-0.954573	7.06251e-14	-1.47735	-0.953897
76331758	chr5:76331758:G:A	5.26515e-19	-2.21362	-4.01506e-10	8.70554e-14	-2.22208	-4.01506e-10
76331945	chr5:76331945:G:C	5.67167e-19	-1.18391	-0.955342	6.8996e-14	-1.49998	-0.954598
76332044	chr5:76332044:G:A	5.63043e-19	-1.19571	-0.950834	6.86561e-14	-1.50938	-0.950136
76332081	chr5:76332081:C:G	5.84543e-19	-1.8426	-0.266476	9.53044e-14	-1.88492	-0.246635
76332164	chr5:76332164:T:C	5.78663e-19	-1.15096	-0.968221	7.0055e-14	-1.47201	-0.967338
76332281	chr5:76332281:G:A	5.99382e-19	-1.15566	-0.928342	7.14357e-14	-1.49268	-0.927149
76332348	chr5:76332348:G:C	2.70823e-18	-4.25965e-10	-0.575854	4.52801e-13	-4.25965e-10	-0.573175
76332362	chr5:76332362:A:C	1.82971e-19	-2.09855	-1.17203	2.98015e-14	-2.12508	-1.16899
76332382	chr5:76332382:T:C	2.67726e-18	-4.25965e-10	-0.587354	4.47615e-13	-4.25965e-10	-0.584693
76332588	chr5:76332588:A:G	1.28604e-18	-1.63337	0.31279	1.76751e-13	-1.85289	0.339008
76333273	chr5:76333273:T:TC	2.74964e-18	-4.25965e-10	-0.560679	4.59169e-13	-4.25965e-10	-0.55921
76333391	chr5:76333391:A:C	2.77431e-18	-4.25965e-10	-0.551747	4.63369e-13	-4.25965e-10	-0.550105
76333733	chr5:76333733:C:T	8.31899e-19	-1.75619	-4.01506e-10	1.0596e-13	-2.02556	-4.01506e-10
76333993	chr5:76333993:T:C	2.99141e-18	-4.25965e-10	-0.476405	4.99484e-13	-4.25965e-10	-0.475053
76334021	chr5:76334021:T:A	3.07947e-18	-4.25965e-10	-0.447392	5.14507e-13	-4.25965e-10	-0.445419
76334347	chr5:76334347:A:AAC	5.68839e-19	-1.38867	-0.747641	8.71927e-14	-1.47266	-0.747849
76334362	chr5:76334362:C:T	1.37069e-18	-4.25965e-10	-1.25683	2.28861e-13	-4.25965e-10	-1.25551
76334363	chr5:76334363:A:G	2.53836e-18	-2.00956	1.36893	4.28708e-13	-1.98089	1.35304
76334374	chr5:76334374:A:G	3.0464e-18	-4.25965e-10	-0.458188	5.08647e-13	-4.25965e-10	-0.456874
76334391	chr5:76334391:C:T	1.16888e-18	-4.25965e-10	-1.4161	1.94836e-13	-4.25965e-10	-1.41647
76335067	chr5:76335067:G:A	1.63857e-18	-4.25965e-10	-1.07832	2.77148e-13	-4.25965e-10	-1.06408
76335384	chr5:76335384:A:C	5.73489e-19	-2.12816	-4.01506e-10	9.40202e-14	-2.14512	-4.01506e-10
76335474	chr5:76335474:G:T	4.01654e-19	-1.79212	-0.692195	5.21596e-14	-2.04724	-0.687074
76335508	chr5:76335508:A:G	3.19269e-18	-4.25965e-10	-0.411285	5.33669e-13	-4.25965e-10	-0.408851
76335897	chr5:76335897:T:C	8.26463e-19	-1.76275	-4.01506e-10	1.05465e-13	-2.03025	-4.01506e-10
76335980	chr5:76335980:A:G	1.91522e-18	-4.25965e-10	-0.922317	3.2776e-13	-4.25965e-10	-0.896345
76336200	chr5:76336200:T:C	2.52145e-18	-4.25965e-10	-0.647313	4.21371e-13	-4.25965e-10	-0.645114
76336920	chr5:76336920:G:A	2.99889e-19	-2.17221	-0.604279	4.99054e-14	-2.18413	-0.594371
76337522	chr5:76337522:A:G	2.92471e-18	-1.9793	1.48035	4.96366e-13	-1.94796	1.46665
76337586	chr5:76337586:G:A	8.12703e-19	-1.77954	-4.01506e-10	1.04556e-13	-2.03891	-4.01506e-10
76337690	chr5:76337690:C:A	4.33545e-19	-1.17209	-1.23582	5.75294e-14	-1.41148	-1.22485
76337858	chr5:76337858:T:C	8.19851e-18	0.531805	-4.01506e-10	1.27477e-12	0.46189	-4.01506e-10
76338003	chr5:76338003:G:A	1.42712e-18	-4.25965e-10	-1.21649	2.35659e-13	-4.25965e-10	-1.22624
76338042	chr5:76338042:G:A	4.50299e-19	-1.28547	-1.08452	5.64174e-14	-1.56621	-1.08964
76338234	chr5:76338234:A:C	2.228e-18	-4.25965e-10	-0.771042	3.6913e-13	-4.25965e-10	-0.777479
76338442	chr5:76338442:G:C	8.45289e-19	-1.74022	-4.01506e-10	1.39345e-13	-1.75167	-4.01506e-10
76338623	chr5:76338623:A:G	1.16985e-18	-4.25965e-10	-1.41528	1.95437e-13	-4.25965e-10	-1.41339
76338717	chr5:76338717:A:G	2.80891e-18	-4.25965e-10	-0.539351	4.7061e-13	-4.25965e-10	-0.534597
76338988	chr5:76338988:G:GCACACCTCACAGCCC	2.81597e-18	-4.25965e-10	-0.536842	4.71865e-13	-4.25965e-10	-0.531934
76339450	chr5:76339450:C:T	3.80841e-18	-4.25965e-10	-0.234935	6.50899e-13	-4.25965e-10	-0.210274
76339452	chr5:76339452:C:T	3.95418e-18	-4.25965e-10	-0.197374	6.79435e-13	-4.25965e-10	-0.167366
76339651	chr5:76339651:T:C	1.175e-18	-4.25965e-10	-1.41088	1.95572e-13	-4.25965e-10	-1.4127
76339670	chr5:76339670:TGCCACTGCACTCCA:T	4.13474e-19	-1.09395	-1.36136	1.05063e-13	-0.667147	-1.36692
76339695	chr5:76339695:C:A	7.2439e-18	-4.25965e-10	0.408012	1.25734e-12	-4.25965e-10	0.448124
76339700	chr5:76339700:T:C	5.16935e-18	-4.25965e-10	0.0705979	8.91798e-13	-4.25965e-10	0.104612
76339796	chr5:76339796:T:A	4.03745e-19	-1.10583	-1.37329	1.01699e-13	-0.688422	-1.37819
76339886	chr5:76339886:G:A	2.94864e-18	-4.25965e-10	-0.490805	4.85618e-13	-4.25965e-10	-0.503206
76339988	chr5:76339988:C:T	4.57088e-19	-0.939363	-1.41566	1.16688e-13	-0.512847	-1.41628
76340054	chr5:76340054:A:G	7.76901e-19	-0.51214	-1.31245	1.73482e-13	-0.221518	-1.31104
76340181	chr5:76340181:G:A	1.99708e-19	-1.76677	-1.41627	2.36468e-14	-2.11017	-1.41523
76340427	chr5:76340427:G:A	3.14452e-19	-1.85459	-0.874487	4.84109e-14	-1.95328	-0.855626
76340439	chr5:76340439:T:C	1.68381e-19	-1.93689	-1.41679	2.19951e-14	-2.18069	-1.41712
76340583	chr5:76340583:T:C	1.4886e-19	-2.07361	-1.40329	2.16215e-14	-2.20754	-1.4074
76341013	chr5:76341013:T:C	1.30738e-19	-2.21931	-1.3874	2.3973e-14	-2.121	-1.3907
76341114	chr5:76341114:A:G	1.28896e-19	-2.20473	-1.41617	2.1426e-14	-2.20725	-1.41677
76341220	chr5:76341220:C:T	1.27421e-19	-2.21765	-1.41476	2.18425e-14	-2.18899	-1.41577
76341412	chr5:76341412:G:A	1.3317e-18	-4.25965e-10	-1.28569	2.2212e-13	-4.25965e-10	-1.28541
76341674	chr5:76341674:G:A	1.48188e-18	-4.25965e-10	-1.17884	2.48334e-13	-4.25965e-10	-1.17385
76341737	chr5:76341737:C:T	1.58802e-19	-2.19915	-1.21309	2.64284e-14	-2.20876	-1.20543
76342271	chr5:76342271:C:T	4.24908e-18	-4.25965e-10	-0.125446	7.13573e-13	-4.25965e-10	-0.118343
76342278	chr5:76342278:T:C	2.11789e-19	-2.22044	-0.90387	3.78263e-14	-2.16113	-0.894497
76342844	chr5:76342844:T:A	1.32843e-18	-4.25965e-10	-1.28815	2.21571e-13	-4.25965e-10	-1.28788
76343328	chr5:76343328:G:T	1.29592e-19	-2.20163	-1.41388	2.14401e-14	-2.211	-1.41236
76343366	chr5:76343366:A:G	1.95706e-18	-4.25965e-10	-0.900707	3.28122e-13	-4.25965e-10	-0.895242
76343957	chr5:76343957:G:T	1.58394e-19	-2.20877	-1.20605	2.68583e-14	-2.19987	-1.19818
76344018	chr5:76344018:CAAAT:C	5.77183e-19	-1.82754	-0.294199	9.80461e-14	-1.82891	-0.274283
76344029	chr5:76344029:C:T	2.8758e-19	-1.51578	-1.30262	3.03802e-14	-1.96975	-1.30509
76344296	chr5:76344296:C:T	1.68646e-19	-2.16819	-1.18392	3.5774e-14	-1.91495	-1.19646
76344300	chr5:76344300:T:C	1.1903e-18	-4.25965e-10	-1.39795	1.97861e-13	-4.25965e-10	-1.40106
76344475	chr5:76344475:A:G	1.40267e-19	-2.18583	-1.35052	2.91937e-14	-1.95812	-1.35656
76344703	chr5:76344703:C:G	3.12286e-19	-1.70172	-1.03426	4.48205e-14	-1.84738	-1.03858
76344966	chr5:76344966:G:A	1.41242e-18	-4.25965e-10	-1.22684	2.3892e-13	-4.25965e-10	-1.2125
76344996	chr5:76344996:C:T	1.6136e-19	-2.21399	-1.18227	2.77941e-14	-2.1914	-1.1724
76345138	chr5:76345138:A:G	3.51674e-19	-1.34326	-1.27394	3.48219e-14	-1.86154	-1.27684
76345614	chr5:76345614:G:T	1.80803e-18	-4.25965e-10	-0.979912	2.95485e-13	-4.25965e-10	-1.00001
76345655	chr5:76345655:T:C	3.35225e-19	-1.3659	-1.2992	3.35359e-14	-1.8745	-1.30151
76345990	chr5:76345990:G:A	1.41457e-19	-2.20965	-1.31826	2.40791e-14	-2.19779	-1.3095
76346386	chr5:76346386:T:C	1.17753e-18	-4.25965e-10	-1.40873	1.95992e-13	-4.25965e-10	-1.41055
76346563	chr5:76346563:C:T	1.59414e-19	-2.22225	-1.18615	2.86453e-14	-2.15917	-1.17446
76346622	chr5:76346622:T:A	1.90503e-19	-2.22177	-1.00846	3.4012e-14	-2.16482	-0.997093
76346626	chr5:76346626:G:A	1.3742e-18	-4.25965e-10	-1.25428	2.27357e-13	-4.25965e-10	-1.2621
76346661	chr5:76346661:C:T	1.9521e-19	-2.22211	-0.98372	3.50331e-14	-2.1602	-0.972138
76346711	chr5:76346711:A:G	5.36002e-19	-2.19577	-4.01506e-10	9.01316e-14	-2.18736	-4.01506e-10
76346936	chr5:76346936:T:C	1.92755e-18	-4.25965e-10	-0.915898	3.14645e-13	-4.25965e-10	-0.937182
76346946	chr5:76346946:A:G	1.73438e-19	-2.22228	-1.1018	3.13113e-14	-2.1538	-1.09085
76347212	chr5:76347212:A:G	6.30083e-19	-2.12872	0.0946714	1.00875e-13	-2.1573	0.0825543
76347676	chr5:76347676:A:G	3.43719e-19	-1.83056	-0.809514	7.43134e-14	-1.54904	-0.831298
76347738	chr5:76347738:C:T	1.58315e-18	-4.25965e-10	-1.11273	2.627e-13	-4.25965e-10	-1.11762
76348412	chr5:76348412:A:G	5.53211e-18	-4.25965e-10	0.138421	9.20796e-13	-4.25965e-10	0.13661
76348900	chr5:76348900:TGAGGCAGAGAACAGCTTGAACCCAG:T	1.32177e-18	-4.25965e-10	-1.29317	2.18654e-13	-4.25965e-10	-1.30114
76349249	chr5:76349249:C:T	7.1265e-18	-4.25965e-10	0.391672	1.24121e-12	-4.25965e-10	0.435211
76349383	chr5:76349383:C:T	1.65244e-18	-4.25965e-10	-1.0699	2.7815e-13	-4.25965e-10	-1.06047
76350173	chr5:76350173:C:T	7.21105e-19	-2.22151	0.322387	1.31893e-13	-2.1106	0.303962
76350481	chr5:76350481:C:T	1.80418e-18	-4.25965e-10	-0.982043	3.08417e-13	-4.25965e-10	-0.957176
76350541	chr5:76350541:G:T	1.30797e-18	-4.25965e-10	-1.30367	2.16779e-13	-4.25965e-10	-1.30975
76350880	chr5:76350880:G:A	4.07201e-19	-2.22225	-0.248349	7.44062e-14	-2.12264	-0.256449
76350946	chr5:76350946:G:A	1.49219e-18	-4.25965e-10	-1.17191	2.48912e-13	-4.25965e-10	-1.17153
76351178	chr5:76351178:A:G	3.28727e-17	-4.25965e-10	1.92049	5.0861e-12	-4.25965e-10	1.84564
76351242	chr5:76351242:T:C	1.344e-18	-4.25965e-10	-1.27649	2.22231e-13	-4.25965e-10	-1.28491
76351287	chr5:76351287:A:AC	1.71666e-18	-4.25965e-10	-1.03177	2.84302e-13	-4.25965e-10	-1.03859
76351805	chr5:76351805:G:A	1.36611e-19	-2.18728	-1.37549	2.74661e-14	-2.005	-1.37067
76351925	chr5:76351925:A:G	3.06694e-19	-2.18898	-0.565071	5.08391e-14	-2.21484	-0.545126
76351939	chr5:76351939:G:A	1.35768e-18	-4.25965e-10	-1.26637	2.26491e-13	-4.25965e-10	-1.26592
76351967	chr5:76351967:T:C	6.01445e-19	-2.06702	-0.0135437	8.54243e-14	-2.21215	-0.0288502
76352170	chr5:76352170:G:A	1.33732e-19	-2.19398	-1.39009	2.66053e-14	-2.02143	-1.38609
76352374	chr5:76352374:T:G	3.98827e-19	-2.12527	-0.366109	6.01122e-14	-2.22174	-0.370671
76352412	chr5:76352412:A:G	8.43581e-18	0.560338	-4.01506e-10	2.38941e-12	1.09017	-4.01506e-10
76352617	chr5:76352617:G:A	7.07612e-19	-2.1566	0.238595	1.08371e-13	-2.22117	0.218099
76352767	chr5:76352767:G:A	3.56808e-19	-2.12718	-0.475525	5.35967e-14	-2.22219	-0.484956
76353021	chr5:76353021:T:C	7.52825e-19	-2.17421	0.318144	1.17676e-13	-2.21678	0.296089
76353238	chr5:76353238:C:T	5.49942e-19	-2.17009	-4.01506e-10	9.19492e-14	-2.16739	-4.01506e-10
76353991	chr5:76353991:GCTCA:G	1.40048e-18	-4.25965e-10	-1.23533	2.33552e-13	-4.25965e-10	-1.23522
76354028	chr5:76354028:G:C	1.56403e-18	-4.25965e-10	-1.12488	2.5741e-13	-4.25965e-10	-1.13796
76354475	chr5:76354475:C:T	1.76553e-18	-4.25965e-10	-1.0037	3.01365e-13	-4.25965e-10	-0.980305
76354599	chr5:76354599:G:A	1.08851e-18	-1.48734	-4.01506e-10	1.25748e-13	-1.85435	-4.01506e-10
76354693	chr5:76354693:G:A	1.43861e-18	-1.20847	-4.01506e-10	2.20924e-13	-1.29081	-4.01506e-10
76354821	chr5:76354821:G:A	8.09968e-19	-1.33429	-0.448617	1.29278e-13	-1.36823	-0.458432
76354822	chr5:76354822:GA:G	7.92283e-19	-1.33538	-0.469602	1.26618e-13	-1.36966	-0.4778
76355524	chr5:76355524:G:T	1.12904e-18	-1.25004	-0.200735	1.77927e-13	-1.29487	-0.212385
76355668	chr5:76355668:T:A	8.21099e-19	-0.369498	-1.39976	1.81405e-13	-0.0877165	-1.40018
76355961	chr5:76355961:A:G	5.80334e-19	-1.49733	-0.618975	9.33907e-14	-1.5306	-0.621232
76356173	chr5:76356173:A:T	4.78146e-19	-1.09905	-1.21094	6.02978e-14	-1.37151	-1.21782
76356222	chr5:76356222:G:A	1.21324e-18	-4.25965e-10	-1.37885	2.01747e-13	-4.25965e-10	-1.38162
76357137	chr5:76357137:AC:A	1.18096e-18	-4.25965e-10	-1.40582	1.96329e-13	-4.25965e-10	-1.40884
76357180	chr5:76357180:C:A	5.4511e-19	-2.17892	-4.01506e-10	1.29324e-13	-1.82631	-4.01506e-10
76357477	chr5:76357477:A:G	1.11597e-18	-1.27541	-0.187012	1.75874e-13	-1.31957	-0.199293
76357692	chr5:76357692:A:C	1.09887e-18	-1.2853	-0.192561	1.73687e-13	-1.32731	-0.204065
76357724	chr5:76357724:A:G	4.77373e-19	-1.04855	-1.26305	6.31972e-14	-1.27486	-1.26751
76358184	chr5:76358184:C:G	1.0523e-18	-1.40596	-0.115203	1.6665e-13	-1.44355	-0.129182
76358268	chr5:76358268:C:T	1.59052e-18	-4.25965e-10	-1.10809	2.6172e-13	-4.25965e-10	-1.12135
76358278	chr5:76358278:C:T	1.25999e-18	-1.34105	-4.01506e-10	1.0802e-13	-2.00632	-4.01506e-10
76358439	chr5:76358439:T:C	2.07612e-18	-4.25965e-10	-0.841646	3.39228e-13	-4.25965e-10	-0.861955
76358553	chr5:76358553:G:A	1.0913e-18	-1.48478	-4.01506e-10	1.6829e-13	-1.56294	-4.01506e-10
76358567	chr5:76358567:C:T	1.23111e-18	-4.25965e-10	-1.36423	2.05405e-13	-4.25965e-10	-1.36365
76358706	chr5:76358706:A:G	1.17353e-18	-4.25965e-10	-1.41213	1.95594e-13	-4.25965e-10	-1.41259
76358856	chr5:76358856:A:G	1.18818e-18	-4.25965e-10	-1.39972	1.98214e-13	-4.25965e-10	-1.39928
76358891	chr5:76358891:CTG:C	2.66096e-19	-1.76714	-1.12891	2.87437e-14	-2.19599	-1.13422
76358977	chr5:76358977:T:C	2.77053e-18	-4.25965e-10	-0.55311	4.54597e-13	-4.25965e-10	-0.569216
76358978	chr5:76358978:C:A	9.16306e-19	-0.716231	-0.943322	1.09464e-13	-1.03385	-0.95918
76359066	chr5:76359066:T:G	5.44613e-19	-2.17983	-4.01506e-10	8.70411e-14	-2.22225	-4.01506e-10
76359231	chr5:76359231:T:C	5.42877e-18	-4.25965e-10	0.119565	9.13289e-13	-4.25965e-10	0.128424
76359453	chr5:76359453:G:C	5.73012e-18	0.173589	-4.01506e-10	8.02884e-13	-0.000417899	-4.01506e-10
76359454	chr5:76359454:G:T	5.72308e-19	-0.720254	-1.40997	7.53234e-14	-0.96033	-1.40651
76359617	chr5:76359617:A:C	5.73276e-19	-2.12854	-4.01506e-10	9.72541e-14	-2.1113	-4.01506e-10
76359757	chr5:76359757:C:T	3.52358e-18	-4.25965e-10	-0.31267	5.63755e-13	-4.25965e-10	-0.354009
76361273	chr5:76361273:A:G	1.58625e-18	-4.25965e-10	-1.11078	2.63666e-13	-4.25965e-10	-1.11395
76361340	chr5:76361340:C:T	2.64274e-18	0.429662	-1.02999	7.99558e-13	1.04009	-1.04466
76361710	chr5:76361710:C:T	1.27322e-18	-4.25965e-10	-1.3306	2.1131e-13	-4.25965e-10	-1.3353
76361764	chr5:76361764:T:C	1.18281e-18	-4.25965e-10	-1.40425	1.97395e-13	-4.25965e-10	-1.40342
76361897	chr5:76361897:C:T	1.85324e-19	-1.84089	-1.41691	2.54834e-14	-2.03429	-1.41631
76362003	chr5:76362003:G:A	2.10449e-19	-1.80109	-1.32956	2.88305e-14	-2.00444	-1.32275
76362736	chr5:76362736:T:C	2.89386e-18	-0.509557	-4.01506e-10	4.42114e-13	-0.59706	-4.01506e-10
76362874	chr5:76362874:C:G	5.21997e-19	-2.22224	-4.01506e-10	8.70426e-14	-2.22223	-4.01506e-10
76363446	chr5:76363446:T:A	6.72481e-19	-1.96893	-4.01506e-10	1.02932e-13	-2.05456	-4.01506e-10
76363548	chr5:76363548:G:A	1.80916e-19	-1.87265	-1.40922	2.51685e-14	-2.05639	-1.40664
76364132	chr5:76364132:C:T	1.44776e-18	-4.25965e-10	-1.20213	2.40394e-13	-4.25965e-10	-1.20635
76364270	chr5:76364270:A:G	1.21839e-18	-4.25965e-10	-1.37462	2.02849e-13	-4.25965e-10	-1.37616
76364732	chr5:76364732:G:A	2.02112e-18	-4.25965e-10	-0.868495	3.31309e-13	-4.25965e-10	-0.885576
76364771	chr5:76364771:T:C	1.35182e-18	-4.25965e-10	-1.27069	2.25311e-13	-4.25965e-10	-1.27115
76364904	chr5:76364904:T:C	1.25473e-18	-4.25965e-10	-1.34523	2.08925e-13	-4.25965e-10	-1.34665
76364972	chr5:76364972:G:A	5.42534e-18	0.981573	-0.86264	1.64902e-12	1.58695	-0.867641
76365311	chr5:76365311:T:C	1.22108e-18	-4.25965e-10	-1.37241	2.03381e-13	-4.25965e-10	-1.37354
76366371	chr5:76366371:T:G	1.36634e-18	-4.25965e-10	-1.26001	2.26671e-13	-4.25965e-10	-1.26513
76366787	chr5:76366787:T:G	5.74779e-18	1.05868	-0.882015	1.7991e-12	1.69367	-0.887257
76367355	chr5:76367355:C:T	1.26385e-18	-4.25965e-10	-1.33799	2.09947e-13	-4.25965e-10	-1.34177
76367649	chr5:76367649:T:C	1.19648e-18	-4.25965e-10	-1.39277	1.99354e-13	-4.25965e-10	-1.39355
76367791	chr5:76367791:C:A	2.19741e-19	-1.67771	-1.40975	2.98723e-14	-1.8835	-1.40819
76367826	chr5:76367826:G:C	7.57236e-19	-1.85023	-4.01506e-10	1.24325e-13	-1.86573	-4.01506e-10
76367953	chr5:76367953:T:C	1.20654e-18	-4.25965e-10	-1.38439	2.01005e-13	-4.25965e-10	-1.3853
76367972	chr5:76367972:C:G	5.35647e-19	-1.91401	-0.282415	8.23643e-14	-1.99915	-0.278325
76368003	chr5:76368003:T:G	1.33827e-18	-4.25965e-10	-1.28077	2.25002e-13	-4.25965e-10	-1.27252
76368516	chr5:76368516:C:G	2.13367e-19	-2.20888	-0.908015	3.46047e-14	-2.21969	-0.924953
76368804	chr5:76368804:C:A	2.22393e-18	-4.25965e-10	-0.772871	3.63222e-13	-4.25965e-10	-0.793613
76369032	chr5:76369032:C:T	1.20263e-18	-4.25965e-10	-1.38764	2.00424e-13	-4.25965e-10	-1.38819
76369486	chr5:76369486:A:G	1.44934e-18	-4.25965e-10	-1.20104	2.45372e-13	-4.25965e-10	-1.18585
76369663	chr5:76369663:G:A	1.21501e-18	-4.25965e-10	-1.37739	2.03521e-13	-4.25965e-10	-1.37286
76370124	chr5:76370124:A:G	1.251e-18	-4.25965e-10	-1.34821	2.07831e-13	-4.25965e-10	-1.3519
76370306	chr5:76370306:T:C	1.29424e-18	-4.25965e-10	-1.31422	2.14842e-13	-4.25965e-10	-1.31873
76370626	chr5:76370626:C:CAG	1.18335e-18	-4.25965e-10	-1.4038	1.9714e-13	-4.25965e-10	-1.40471
76370708	chr5:76370708:TCTCGTGC:T	1.29585e-18	-4.25965e-10	-1.31298	2.15126e-13	-4.25965e-10	-1.31741
76370783	chr5:76370783:T:G	1.17967e-18	-4.25965e-10	-1.40691	1.96543e-13	-4.25965e-10	-1.40775
76370863	chr5:76370863:A:T	1.1837e-18	-4.25965e-10	-1.4035	1.9718e-13	-4.25965e-10	-1.40451
76370888	chr5:76370888:C:T	1.16857e-18	-4.25965e-10	-1.41636	1.94844e-13	-4.25965e-10	-1.41643
76371055	chr5:76371055:G:A	1.31338e-19	-2.18725	-1.41488	2.25151e-14	-2.15819	-1.41625
76371130	chr5:76371130:C:T	6.71017e-19	-0.586323	-1.38479	8.06542e-14	-0.919797	-1.37866
76371262	chr5:76371262:G:A	1.34882e-18	-4.25965e-10	-1.27291	2.26744e-13	-4.25965e-10	-1.26481
76371426	chr5:76371426:G:A	1.17713e-18	-4.25965e-10	-1.40907	1.96151e-13	-4.25965e-10	-1.40974
76371432	chr5:76371432:G:A	1.75297e-18	-4.25965e-10	-1.01084	3.05659e-13	-4.25965e-10	-0.966158
76371488	chr5:76371488:G:A	1.82045e-18	-4.25965e-10	-0.973065	2.97586e-13	-4.25965e-10	-0.992925
76371580	chr5:76371580:A:G	1.17545e-18	-4.25965e-10	-1.41049	1.95885e-13	-4.25965e-10	-1.4111
76371747	chr5:76371747:T:C	2.15427e-18	-4.25965e-10	-0.804697	3.52334e-13	-4.25965e-10	-0.824048
76371764	chr5:76371764:G:A	1.17851e-18	-4.25965e-10	-1.4079	1.96367e-13	-4.25965e-10	-1.40864
76371947	chr5:76371947:A:AAG	1.16926e-18	-4.25965e-10	-1.41578	1.95094e-13	-4.25965e-10	-1.41515
76372066	chr5:76372066:G:T	1.33273e-18	-4.25965e-10	-1.28492	2.23974e-13	-4.25965e-10	-1.2771
76372663	chr5:76372663:T:C	1.17203e-18	-4.25965e-10	-1.41341	1.95103e-13	-4.25965e-10	-1.4151
76372733	chr5:76372733:C:T	6.89091e-18	1.51433	-1.15628	2.28669e-12	2.21057	-1.16434
76373047	chr5:76373047:G:C	7.24231e-18	1.2019	-0.794104	2.22354e-12	1.81941	-0.801178
76373070	chr5:76373070:C:T	1.26758e-18	-4.25965e-10	-1.33504	2.10601e-13	-4.25965e-10	-1.33866
76373269	chr5:76373269:A:G	7.52864e-19	-0.528146	-1.32787	1.61783e-13	-0.275209	-1.32716
76373294	chr5:76373294:C:T	2.14235e-17	2.05435	-0.562008	7.24552e-12	2.77722	-0.577704
76373305	chr5:76373305:A:G	2.24387e-17	2.09238	-0.553737	7.6092e-12	2.81811	-0.569622
76373366	chr5:76373366:G:A	2.18683e-17	2.05465	-0.541763	7.3873e-12	2.77655	-0.557662
76373380	chr5:76373380:C:T	1.80088e-18	-0.568893	-0.414979	2.51201e-13	-0.795741	-0.366632
76373424	chr5:76373424:A:G	1.7917e-17	1.84862	-0.535021	5.86497e-12	2.53789	-0.549769
76373448	chr5:76373448:G:A	2.57416e-17	2.14388	-0.467926	8.77997e-12	2.8766	-0.484999
76373461	chr5:76373461:T:C	2.94612e-17	2.26135	-0.450421	9.91376e-12	2.98293	-0.469874
76373643	chr5:76373643:A:G	2.24817e-17	2.04697	-0.506412	7.59431e-12	2.76925	-0.52272
76373717	chr5:76373717:A:G	1.38835e-19	-2.14443	-1.40218	2.37108e-14	-2.11945	-1.40325
76373835	chr5:76373835:G:T	1.60419e-18	-4.25965e-10	-1.09953	2.70247e-13	-4.25965e-10	-1.08929
76373942	chr5:76373942:A:G	6.01637e-19	-2.08025	-4.01506e-10	1.02163e-13	-2.06205	-4.01506e-10
76374053	chr5:76374053:G:A	2.59575e-17	2.16595	-0.481642	8.87771e-12	2.90051	-0.497836
76374562	chr5:76374562:T:C	2.98376e-18	-4.25965e-10	-0.478964	5.05486e-13	-4.25965e-10	-0.463108
76374699	chr5:76374699:A:G	2.466e-18	-4.25965e-10	-0.669551	4.03769e-13	-4.25965e-10	-0.687785
76374883	chr5:76374883:A:AT	5.36018e-18	-4.25965e-10	0.10685	8.89569e-13	-4.25965e-10	0.10211
76375168	chr5:76375168:A:G	6.20718e-19	-2.04903	-4.01506e-10	1.02274e-13	-2.06097	-4.01506e-10
76375260	chr5:76375260:C:T	2.45573e-18	-4.25965e-10	-0.673726	4.02102e-13	-4.25965e-10	-0.691923
76375480	chr5:76375480:T:C	2.33828e-18	-4.25965e-10	-0.722733	3.82416e-13	-4.25965e-10	-0.74212
76375518	chr5:76375518:CTGGG:C	1.43141e-19	-2.13696	-1.37911	2.43901e-14	-2.11375	-1.3807
76375597	chr5:76375597:C:T	2.11411e-17	2.07624	-0.597172	7.14595e-12	2.79721	-0.611541
76375839	chr5:76375839:C:T	5.29661e-18	-4.25965e-10	0.0949189	8.79133e-13	-4.25965e-10	0.0903087
76375923	chr5:76375923:C:T	2.1716e-17	2.10042	-0.594518	7.39855e-12	2.8291	-0.608688
76375996	chr5:76375996:C:T	2.00104e-18	-4.25965e-10	-0.87848	3.28041e-13	-4.25965e-10	-0.895489
76376077	chr5:76376077:C:A	7.24011e-17	2.90221	-0.19214	2.56381e-11	3.67792	-0.214715
76376642	chr5:76376642:C:T	2.26057e-18	-4.25965e-10	-0.756532	3.69633e-13	-4.25965e-10	-0.776116
76376659	chr5:76376659:T:C	2.40716e-17	2.20818	-0.599296	8.25006e-12	2.94246	-0.613117
76376693	chr5:76376693:G:A	2.43545e-18	-4.25965e-10	-0.682017	4.1187e-13	-4.25965e-10	-0.667919
76377249	chr5:76377249:A:G	2.86497e-17	2.3432	-0.560202	9.92545e-12	3.08909	-0.574864
76377443	chr5:76377443:TTC:T	1.42402e-18	-4.25965e-10	-1.21866	2.34338e-13	-4.25965e-10	-1.23186
76377782	chr5:76377782:A:G	1.17762e-18	-4.25965e-10	-1.40865	1.96092e-13	-4.25965e-10	-1.41004
76378256	chr5:76378256:T:C	8.26549e-19	-1.23996	-0.522684	1.00103e-13	-1.53237	-0.550061
76378567	chr5:76378567:G:A	1.97989e-17	2.1953	-0.781826	6.73396e-12	2.91921	-0.792921
76378685	chr5:76378685:G:A	6.02298e-19	-0.740688	-1.33846	8.01256e-14	-0.976825	-1.32821
76378733	chr5:76378733:C:T	7.31426e-17	3.19877	-0.478508	2.62362e-11	3.98205	-0.495781
76378856	chr5:76378856:A:G	2.44799e-17	2.83268	-1.20698	9.90845e-12	3.71473	-1.20221
76378940	chr5:76378940:C:T	1.2268e-18	-4.25965e-10	-1.36774	2.05116e-13	-4.25965e-10	-1.36505
76379045	chr5:76379045:AC:A	2.47491e-19	-2.15551	-0.81302	3.87719e-14	-2.21713	-0.813805
76379272	chr5:76379272:T:G	1.24123e-18	-4.25965e-10	-1.35604	2.07184e-13	-4.25965e-10	-1.35502
76379353	chr5:76379353:A:G	1.68457e-19	-2.22215	-1.13107	2.95419e-14	-2.17482	-1.128
76379872	chr5:76379872:T:C	1.45496e-19	-2.17101	-1.32875	3.17479e-14	-1.90416	-1.32664
76379950	chr5:76379950:T:G	1.20721e-18	-4.25965e-10	-1.38384	2.02197e-13	-4.25965e-10	-1.37938
76380448	chr5:76380448:G:A	5.61349e-19	-2.14956	-4.01506e-10	1.08044e-13	-2.00609	-4.01506e-10
76380652	chr5:76380652:C:T	8.16564e-19	-1.7748	-4.01506e-10	1.51557e-13	-1.66766	-4.01506e-10
76380833	chr5:76380833:C:T	2.11635e-19	-1.97374	-1.1513	4.19194e-14	-1.77024	-1.18264
76382006	chr5:76382006:C:T	1.31601e-18	-4.25965e-10	-1.29754	2.19542e-13	-4.25965e-10	-1.29709
76382059	chr5:76382059:C:T	1.43353e-18	-4.25965e-10	-1.21201	2.40086e-13	-4.25965e-10	-1.20763
76382242	chr5:76382242:T:C	2.23134e-18	0.402811	-1.17236	9.73809e-13	1.37164	-1.17906
76382367	chr5:76382367:C:T	1.26579e-18	-4.25965e-10	-1.33645	2.13024e-13	-4.25965e-10	-1.32722
76382868	chr5:76382868:G:A	3.17188e-19	-1.44929	-1.27111	3.01734e-14	-2.02283	-1.25883
76383380	chr5:76383380:C:T	1.31339e-18	-4.25965e-10	-1.29953	2.19782e-13	-4.25965e-10	-1.29599
76383739	chr5:76383739:C:A	1.48704e-18	-4.25965e-10	-1.17536	2.47796e-13	-4.25965e-10	-1.17602
76384263	chr5:76384263:G:C	1.04238e-17	1.40846	-0.636522	4.32519e-12	2.33876	-0.655174
76384920	chr5:76384920:G:A	1.04989e-17	1.43425	-0.655132	4.39375e-12	2.37124	-0.671926
76384974	chr5:76384974:A:G	6.3585e-19	-0.75589	-1.26905	7.97896e-14	-1.04671	-1.26252
76385087	chr5:76385087:C:T	1.10474e-18	-1.47254	-4.01506e-10	2.08538e-13	-1.3485	-4.01506e-10
76387210	chr5:76387210:A:G	1.18137e-18	-4.25965e-10	-1.40547	1.96789e-13	-4.25965e-10	-1.40649
76387883	chr5:76387883:T:C	1.44623e-19	-2.09918	-1.40659	2.15166e-14	-2.21267	-1.40713
76388335	chr5:76388335:A:G	1.67968e-19	-2.15765	-1.19848	3.59492e-14	-1.90254	-1.20398
76388517	chr5:76388517:G:GAAC	1.77654e-19	-2.14063	-1.15944	3.87391e-14	-1.86587	-1.16591
76389500	chr5:76389500:G:A	7.2367e-19	-1.89557	-4.01506e-10	1.25393e-13	-1.85718	-4.01506e-10
76389505	chr5:76389505:C:T	1.17024e-18	-4.25965e-10	-1.41494	1.94956e-13	-4.25965e-10	-1.41586
76389579	chr5:76389579:A:T	2.85662e-19	-1.98065	-0.844446	5.74333e-14	-1.80092	-0.837088
76389636	chr5:76389636:G:C	6.68646e-18	1.05784	-0.729902	2.06412e-12	1.68557	-0.741741
76390160	chr5:76390160:T:C	7.12043e-19	-1.91177	-4.01506e-10	8.78825e-14	-2.21263	-4.01506e-10
76391329	chr5:76391329:G:A	1.64463e-18	-0.0285142	-1.04612	2.04061e-13	-0.351629	-1.01858
76392435	chr5:76392435:A:G	2.13353e-19	-2.16287	-0.954082	4.04189e-14	-2.04753	-0.9418
76393516	chr5:76393516:T:A	1.26157e-18	-4.25965e-10	-1.33979	2.0849e-13	-4.25965e-10	-1.34874
76393699	chr5:76393699:G:A	1.24633e-18	-4.25965e-10	-1.35195	2.07192e-13	-4.25965e-10	-1.35498
76393892	chr5:76393892:G:A	2.79938e-19	-1.43498	-1.41036	2.51112e-14	-2.05249	-1.41283
76394357	chr5:76394357:A:G	2.36137e-19	-2.05257	-0.962921	3.73796e-14	-2.14598	-0.921522
76394373	chr5:76394373:A:G	5.48601e-19	-1.70127	-0.471261	1.6762e-13	-1.15629	-0.410634
76394377	chr5:76394377:A:G	1.46807e-18	-4.25965e-10	-1.1882	2.49111e-13	-4.25965e-10	-1.17073
76394392	chr5:76394392:G:A	1.39425e-18	-4.25965e-10	-1.23979	2.31272e-13	-4.25965e-10	-1.24503
76394423	chr5:76394423:A:C	2.37945e-18	-4.25965e-10	-0.705277	3.89223e-13	-4.25965e-10	-0.724476
76394450	chr5:76394450:T:C	1.37647e-19	-2.16787	-1.38734	2.24923e-14	-2.18785	-1.38761
76394505	chr5:76394505:C:T	2.85569e-19	-2.21857	-0.606845	4.83763e-14	-2.21729	-0.592328
76394645	chr5:76394645:G:A	2.91069e-18	-4.25965e-10	-0.503759	4.78174e-13	-4.25965e-10	-0.518654
76394757	chr5:76394757:C:G	2.1742e-18	-4.25965e-10	-0.795488	3.69117e-13	-4.25965e-10	-0.777513
76395142	chr5:76395142:G:A	3.30791e-19	-1.98282	-0.695596	6.93226e-14	-1.74372	-0.706139
76395195	chr5:76395195:A:G	8.15855e-19	-1.65387	-0.121796	2.61591e-13	-0.964602	-0.157243
76395261	chr5:76395261:T:C	1.7814e-18	-4.25965e-10	-0.994747	2.969e-13	-4.25965e-10	-0.995233
76395362	chr5:76395362:C:T	1.36571e-18	-4.25965e-10	-1.26048	2.31124e-13	-4.25965e-10	-1.24567
76395671	chr5:76395671:A:C	2.38547e-18	-0.70275	-4.01506e-10	4.18848e-13	-0.651121	-4.01506e-10
76395781	chr5:76395781:A:G	9.12023e-19	-2.20046	0.536219	1.53191e-13	-2.21821	0.561262
76395812	chr5:76395812:AG:A	1.52068e-19	-2.22078	-1.2348	2.58347e-14	-2.22222	-1.21469
76395860	chr5:76395860:A:T	7.13399e-19	-1.90986	-4.01506e-10	1.19908e-13	-1.90191	-4.01506e-10
76395941	chr5:76395941:C:T	2.78202e-19	-1.50209	-1.34946	8.6231e-14	-0.884137	-1.34746
76396335	chr5:76396335:A:G	6.88913e-18	0.960315	-0.602518	1.19984e-12	0.951446	-0.550128
76396661	chr5:76396661:T:C	2.14863e-18	-0.807318	-4.01506e-10	4.03068e-13	-0.689523	-4.01506e-10
76396802	chr5:76396802:T:C	2.79951e-18	-4.25965e-10	-0.542705	4.54815e-13	-4.25965e-10	-0.568738
76397020	chr5:76397020:G:A	2.18945e-19	-1.96854	-1.12254	5.38993e-14	-1.57667	-1.12484
76397151	chr5:76397151:T:C	1.82587e-19	-1.86181	-1.41086	4.86988e-14	-1.39193	-1.41104
76397298	chr5:76397298:TA:T	1.44709e-18	-4.25965e-10	-1.20259	2.3988e-13	-4.25965e-10	-1.20849
76397328	chr5:76397328:G:A	2.1339e-19	-1.70079	-1.41599	6.10481e-14	-1.16116	-1.4158
76397410	chr5:76397410:T:G	1.461e-18	-4.25965e-10	-1.19302	2.41153e-13	-4.25965e-10	-1.2032
76397415	chr5:76397415:G:A	1.53733e-18	-4.25965e-10	-1.1421	2.58554e-13	-4.25965e-10	-1.13352
76397961	chr5:76397961:G:C	2.06988e-18	-4.25965e-10	-0.844659	3.4418e-13	-4.25965e-10	-0.847464
76398015	chr5:76398015:A:G	1.84873e-19	-2.12275	-1.13749	4.12567e-14	-1.83498	-1.13383
76398079	chr5:76398079:C:T	3.35967e-18	-0.0378911	-0.322415	2.32377e-13	-0.899728	-0.34054
76398195	chr5:76398195:C:T	5.48569e-19	-2.17259	-4.01506e-10	9.40366e-14	-2.14494	-4.01506e-10
76398284	chr5:76398284:A:T	2.32346e-19	-1.7213	-1.31038	6.63751e-14	-1.18161	-1.31169
76398522	chr5:76398522:C:T	1.53601e-18	-4.25965e-10	-1.14296	2.53106e-13	-4.25965e-10	-1.15482
76398767	chr5:76398767:T:A	1.43274e-17	1.65058	-0.560549	1.53871e-12	1.22622	-0.576146
76398806	chr5:76398806:G:A	2.37537e-18	-4.25965e-10	-0.706996	4.09531e-13	-4.25965e-10	-0.673615
76400221	chr5:76400221:TCGATG:T	2.9247e-18	-4.25965e-10	-0.498956	4.76716e-13	-4.25965e-10	-0.521708
76400342	chr5:76400342:A:G	3.065e-18	-4.25965e-10	-0.452102	4.99512e-13	-4.25965e-10	-0.474996
76400558	chr5:76400558:C:T	3.73674e-19	-2.19251	-0.364008	6.16806e-14	-2.21724	-0.349418
76400832	chr5:76400832:A:G	1.78894e-18	-0.42153	-0.568994	1.38284e-13	-1.17205	-0.587268
76400837	chr5:76400837:C:T	1.86532e-17	1.39317	-0.0393044	2.09128e-12	1.01326	-0.0563608
76401016	chr5:76401016:T:C	2.34863e-18	-4.25965e-10	-0.718317	3.83495e-13	-4.25965e-10	-0.7393
76401464	chr5:76401464:A:G	1.93976e-18	-4.25965e-10	-0.909585	3.2226e-13	-4.25965e-10	-0.913269
76401776	chr5:76401776:C:T	1.54736e-18	-4.25965e-10	-1.1356	2.60632e-13	-4.25965e-10	-1.12552
76401860	chr5:76401860:C:T	1.85448e-18	-4.25965e-10	-0.954542	3.06951e-13	-4.25965e-10	-0.961938
76402240	chr5:76402240:A:G	1.43899e-18	-4.25965e-10	-1.20821	2.3679e-13	-4.25965e-10	-1.22145
76402466	chr5:76402466:T:C	2.38395e-19	-1.624	-1.38197	7.08373e-14	-1.04815	-1.38009
76402936	chr5:76402936:G:T	4.82951e-18	-0.0365928	0.0391903	3.29066e-13	-0.905855	0.0134845
76403334	chr5:76403334:A:G	1.8182e-18	-4.25965e-10	-0.974302	3.05083e-13	-4.25965e-10	-0.968042
76403369	chr5:76403369:C:T	2.14875e-19	-1.79546	-1.31438	5.89909e-14	-1.30017	-1.31107
76403426	chr5:76403426:T:C	3.13343e-19	-2.20897	-0.523637	5.23467e-14	-2.22133	-0.509411
76403606	chr5:76403606:C:T	3.24281e-18	-4.25965e-10	-0.395708	5.47779e-13	-4.25965e-10	-0.382755
76403705	chr5:76403705:A:G	2.40801e-18	-4.25965e-10	-0.693347	3.94446e-13	-4.25965e-10	-0.711145
76403774	chr5:76403774:T:C	1.92818e-19	-1.89894	-1.31921	5.1522e-14	-1.42584	-1.32078
76403855	chr5:76403855:G:A	2.07899e-19	-1.98233	-1.16052	5.09025e-14	-1.59652	-1.1622
76403898	chr5:76403898:A:G	2.72766e-18	-4.25965e-10	-0.568703	4.44865e-13	-4.25965e-10	-0.590858
76404142	chr5:76404142:A:G	6.83332e-19	-1.95292	-4.01506e-10	1.20022e-13	-1.90096	-4.01506e-10
76404226	chr5:76404226:C:G	1.21606e-18	-4.25965e-10	-1.37653	2.03858e-13	-4.25965e-10	-1.3712
76404573	chr5:76404573:G:A	5.40717e-19	-2.18701	-4.01506e-10	8.93711e-14	-2.19583	-4.01506e-10
76404778	chr5:76404778:T:C	5.22119e-18	-4.25965e-10	0.0805774	8.85793e-13	-4.25965e-10	0.097855
76404929	chr5:76404929:CA:C	2.25723e-18	-4.25965e-10	-0.758012	3.8144e-13	-4.25965e-10	-0.744673
76405134	chr5:76405134:G:A	3.5768e-18	-4.25965e-10	-0.297679	6.0561e-13	-4.25965e-10	-0.282392
76405519	chr5:76405519:A:G	2.52594e-18	-0.29531	-0.350223	1.86383e-13	-1.09039	-0.370435
76405926	chr5:76405926:C:G	1.46482e-18	-4.25965e-10	-1.19042	2.41006e-13	-4.25965e-10	-1.2038
76406475	chr5:76406475:T:C	3.13093e-18	-4.25965e-10	-0.430817	5.13841e-13	-4.25965e-10	-0.446715
76406883	chr5:76406883:A:C	1.79099e-19	-2.21718	-1.07478	2.96405e-14	-2.22211	-1.07738
76406991	chr5:76406991:T:A	5.22554e-19	-2.22118	-4.01506e-10	8.81409e-14	-2.20969	-4.01506e-10
76407031	chr5:76407031:T:G	1.18122e-18	-4.25965e-10	-1.4056	1.97e-13	-4.25965e-10	-1.40542
76407114	chr5:76407114:G:A	2.42409e-19	-2.05939	-0.929889	3.50034e-14	-2.21729	-0.915891
76407222	chr5:76407222:T:C	1.51494e-17	0.881964	0.26385	9.07268e-13	-0.131079	0.252889
76407307	chr5:76407307:T:A	1.86332e-18	-4.25965e-10	-0.949791	3.125e-13	-4.25965e-10	-0.944023
76407432	chr5:76407432:G:A	3.65408e-18	0.248586	-0.52489	2.39837e-13	-0.666762	-0.541907
76407474	chr5:76407474:A:G	3.41582e-18	-4.25965e-10	-0.343732	5.74912e-13	-4.25965e-10	-0.33441
76407716	chr5:76407716:G:T	1.19407e-18	-4.25965e-10	-1.39478	2.00692e-13	-4.25965e-10	-1.38686
76407722	chr5:76407722:C:G	1.34776e-18	-4.25965e-10	-1.2737	2.26707e-13	-4.25965e-10	-1.26497
76408127	chr5:76408127:T:C	3.35015e-17	1.0397	0.899746	1.93302e-12	-0.00506517	0.883277
76408260	chr5:76408260:G:A	2.80243e-17	0.987805	0.773119	1.63093e-12	-0.04895	0.75723
76408374	chr5:76408374:G:A	5.07107e-18	0.268551	-0.217147	3.31212e-13	-0.646167	-0.239701
76408432	chr5:76408432:A:G	1.72059e-17	2.28258	-1.00947	2.89405e-12	2.24971	-0.967929
76408465	chr5:76408465:G:A	3.00193e-18	-4.25965e-10	-0.472894	5.0715e-13	-4.25965e-10	-0.459822
76409306	chr5:76409306:A:G	8.62391e-18	1.99892	-1.41653	1.44895e-12	2.00711	-1.41715
76409792	chr5:76409792:T:C	5.04781e-17	1.40079	0.948605	2.71842e-12	0.263929	0.955248
76410070	chr5:76410070:C:T	5.79039e-17	1.53488	0.951758	3.03651e-12	0.371194	0.958642
76410302	chr5:76410302:A:G	5.23739e-19	-2.21891	-4.01506e-10	8.88517e-14	-2.20166	-4.01506e-10
76410428	chr5:76410428:TTTCA:T	5.63607e-18	-4.25965e-10	0.157039	9.67571e-13	-4.25965e-10	0.186161
76411092	chr5:76411092:A:G	3.42946e-18	1.02308	-1.36283	4.59813e-13	0.80048	-1.35829
76411114	chr5:76411114:T:C	4.82784e-17	0.915183	1.38965	2.87324e-12	-0.108254	1.38282
76411531	chr5:76411531:C:T	2.86683e-18	-4.25965e-10	-0.518941	4.67111e-13	-4.25965e-10	-0.542061
76411740	chr5:76411740:A:G	3.3587e-18	-4.25965e-10	-0.360593	5.6261e-13	-4.25965e-10	-0.356041
76411751	chr5:76411751:T:C	3.51432e-17	1.0364	0.95088	2.06928e-12	-0.0101942	0.956522
76411754	chr5:76411754:C:T	1.16794e-18	-1.41691	-4.01506e-10	1.98205e-13	-1.39933	-4.01506e-10
76412185	chr5:76412185:T:G	3.07673e-17	0.9443	0.910002	1.84248e-12	-0.0861394	0.916378
76412252	chr5:76412252:A:G	5.26603e-18	-4.25965e-10	0.0891284	9.03839e-13	-4.25965e-10	0.118023
76412617	chr5:76412617:C:T	5.15305e-17	1.46667	0.903354	2.74595e-12	0.31928	0.909974
76413420	chr5:76413420:C:T	5.66036e-19	-2.14125	-4.01506e-10	8.72408e-14	-2.21996	-4.01506e-10
76413588	chr5:76413588:G:A	4.34431e-17	1.39346	0.805849	2.35128e-12	0.261392	0.812697
76413620	chr5:76413620:TGG:T	5.87521e-18	0.684347	-0.485753	3.51575e-13	-0.333673	-0.492533
76414071	chr5:76414071:G:A	1.35043e-18	-4.25965e-10	-1.27172	2.26828e-13	-4.25965e-10	-1.26443
76414248	chr5:76414248:C:T	5.24446e-19	-2.21756	-4.01506e-10	8.70717e-14	-2.2219	-4.01506e-10
76414546	chr5:76414546:T:C	1.2767e-18	-1.73411	0.406238	4.75357e-13	-0.984515	0.459954
76414597	chr5:76414597:G:C	3.07728e-19	-1.59928	-1.15141	6.12214e-14	-1.42722	-1.14691
76414624	chr5:76414624:C:T	1.87088e-18	-4.25965e-10	-0.945738	3.06972e-13	-4.25965e-10	-0.961872
76414635	chr5:76414635:C:T	3.14645e-19	-2.21298	-0.515476	5.51042e-14	-2.17578	-0.503622
76414647	chr5:76414647:T:C	1.25353e-18	-1.76314	0.416952	4.57107e-13	-1.03308	0.469367
76415405	chr5:76415405:T:G	8.8928e-18	-2.02121	2.6343	2.80479e-12	-1.48638	2.73684
76415566	chr5:76415566:T:C	1.02686e-17	-4.25965e-10	0.756943	1.78542e-12	-4.25965e-10	0.798781
76415598	chr5:76415598:A:T	4.92871e-19	-1.88665	-0.393006	1.15571e-13	-1.5865	-0.352251
76415806	chr5:76415806:A:G	2.78939e-18	-4.25965e-10	-0.546324	4.67538e-13	-4.25965e-10	-0.541148
76415885	chr5:76415885:C:A	6.51068e-19	-1.74605	-0.255241	1.56478e-13	-1.39064	-0.245068
76415977	chr5:76415977:A:G	1.3627e-18	-4.25965e-10	-1.26268	2.26591e-13	-4.25965e-10	-1.26548
76415978	chr5:76415978:G:A	1.16767e-18	-4.25965e-10	-1.41714	1.94973e-13	-4.25965e-10	-1.41577
76416170	chr5:76416170:A:G	1.17669e-18	-4.25965e-10	-1.40944	1.97795e-13	-4.25965e-10	-1.4014
76416278	chr5:76416278:C:T	1.35811e-19	-2.16891	-1.39973	2.4073e-14	-2.10535	-1.40219
76416494	chr5:76416494:C:G	1.33213e-18	-4.25965e-10	-1.28537	2.20632e-13	-4.25965e-10	-1.29213
76416609	chr5:76416609:T:C	1.37729e-18	-4.25965e-10	-1.25203	2.27847e-13	-4.25965e-10	-1.25996
76416791	chr5:76416791:C:G	1.52e-18	0.14654	-1.29998	2.57335e-13	0.142498	-1.28075
76417006	chr5:76417006:T:A	1.8029e-18	-0.775991	-0.206763	3.82348e-13	-0.540501	-0.201797
76417093	chr5:76417093:G:A	2.46628e-18	-4.25965e-10	-0.669436	4.10466e-13	-4.25965e-10	-0.671334
76417605	chr5:76417605:CAG:C	1.32922e-18	-4.25965e-10	-1.28755	2.20716e-13	-4.25965e-10	-1.29175
76417831	chr5:76417831:C:T	8.76802e-19	-0.835937	-0.867685	7.51981e-14	-1.48404	-0.884459
76417866	chr5:76417866:A:G	3.01419e-18	-0.297362	-0.171454	5.153e-13	-0.343115	-0.100763
76418366	chr5:76418366:G:A	3.24214e-19	-2.18458	-0.513918	5.23364e-14	-2.19649	-0.534441
76418425	chr5:76418425:C:T	4.9435e-19	-1.4114	-0.865254	1.13272e-13	-1.09906	-0.859776
76419242	chr5:76419242:A:G	2.69462e-18	-4.25965e-10	-0.58089	4.39541e-13	-4.25965e-10	-0.602896
76419361	chr5:76419361:T:G	2.36666e-19	-1.64124	-1.37201	4.05718e-14	-1.62357	-1.36198
76419476	chr5:76419476:G:A	2.7773e-18	0.785331	-1.336	4.5465e-13	0.750527	-1.31963
76420327	chr5:76420327:G:A	1.4112e-19	-2.14063	-1.38966	2.17243e-14	-2.22228	-1.38791
76420420	chr5:76420420:G:A	1.62382e-18	-0.620745	-0.466623	1.29448e-13	-1.32935	-0.495999
76420714	chr5:76420714:A:G	1.40752e-18	-0.695708	-0.534608	1.13599e-13	-1.39178	-0.564181
76420801	chr5:76420801:A:G	1.41838e-18	-0.705417	-0.517219	1.14955e-13	-1.39701	-0.547079
76422279	chr5:76422279:G:A	5.90306e-19	-2.1748	0.0755336	9.79534e-14	-2.18713	0.0829897
76422666	chr5:76422666:T:C	1.36493e-18	-0.795841	-0.465203	1.13328e-13	-1.46387	-0.494472
76422704	chr5:76422704:G:A	1.33183e-18	-0.804665	-0.480929	1.10803e-13	-1.47064	-0.510237
76422764	chr5:76422764:C:T	1.48999e-18	-4.25965e-10	-1.17338	2.497e-13	-4.25965e-10	-1.16837
76422822	chr5:76422822:A:G	1.24524e-18	-4.25965e-10	-1.35282	2.12543e-13	-4.25965e-10	-1.32948
76422842	chr5:76422842:G:T	2.87677e-18	-0.753352	0.237871	2.45777e-13	-1.44813	0.263929
76422869	chr5:76422869:C:T	1.21719e-18	-4.25965e-10	-1.37561	2.03225e-13	-4.25965e-10	-1.37432
76423003	chr5:76423003:C:T	5.04075e-19	-1.5861	-0.671079	1.12036e-13	-1.30469	-0.665111
76423293	chr5:76423293:C:T	1.34515e-18	-4.25965e-10	-1.27564	2.25038e-13	-4.25965e-10	-1.27236
76423318	chr5:76423318:C:T	1.28033e-19	-2.2206	-1.40702	2.17278e-14	-2.20637	-1.40366
76423601	chr5:76423601:A:G	4.46936e-18	-0.693949	0.619046	3.75129e-13	-1.40547	0.644111
76423963	chr5:76423963:G:A	1.27719e-18	-0.786461	-0.541025	1.05813e-13	-1.45735	-0.569604
76424021	chr5:76424021:G:A	1.17774e-18	-0.775817	-0.632738	9.72208e-14	-1.45053	-0.66111
76424181	chr5:76424181:T:C	1.2149e-18	-0.840577	-0.536909	1.02179e-13	-1.49651	-0.565396
76424254	chr5:76424254:T:C	7.13241e-18	0.392501	-4.01506e-10	9.1599e-13	0.131378	-4.01506e-10
76424719	chr5:76424719:T:C	1.19329e-18	-0.842493	-0.552939	1.00359e-13	-1.49882	-0.581054
76424824	chr5:76424824:G:A	1.20001e-18	-0.82788	-0.561942	1.00548e-13	-1.48802	-0.589973
76425137	chr5:76425137:T:A	3.97884e-18	-4.25965e-10	-0.191157	6.63481e-13	-4.25965e-10	-0.191128
76425357	chr5:76425357:A:C	3.50351e-18	-4.25965e-10	-0.318383	5.84854e-13	-4.25965e-10	-0.317265
76425524	chr5:76425524:G:A	1.27505e-18	-0.846345	-0.482822	1.07558e-13	-1.49686	-0.513745
76426368	chr5:76426368:G:A	1.34609e-18	-0.802948	-0.471996	1.12059e-13	-1.46479	-0.504814
76426695	chr5:76426695:G:A	5.41844e-19	-1.88631	-0.298613	1.23623e-13	-1.57699	-0.294403
76426844	chr5:76426844:T:C	1.43087e-18	-0.779323	-0.434539	1.18131e-13	-1.44939	-0.467441
76427028	chr5:76427028:CA:C	3.05295e-18	-1.00051	0.544469	2.81475e-13	-1.61963	0.571042
76428046	chr5:76428046:T:TG	1.2829e-18	-4.25965e-10	-1.32302	2.2025e-13	-4.25965e-10	-1.29387
76428498	chr5:76428498:C:T	1.50352e-19	-2.21374	-1.25319	2.57135e-14	-2.20658	-1.23504
76428698	chr5:76428698:G:T	3.34759e-19	-1.45015	-1.21634	6.52216e-14	-1.30325	-1.20759
76428713	chr5:76428713:C:G	3.40078e-19	-2.21773	-0.432996	6.36485e-14	-2.14753	-0.387726
76428971	chr5:76428971:C:T	1.17182e-18	-4.25965e-10	-1.41359	1.95381e-13	-4.25965e-10	-1.41368
76429037	chr5:76429037:C:A	1.62095e-18	-4.25965e-10	-1.08913	2.68203e-13	-4.25965e-10	-1.09688
76429160	chr5:76429160:G:T	3.67987e-19	-2.14	-0.43185	5.95379e-14	-2.21888	-0.383137
76429225	chr5:76429225:A:G	2.63541e-18	-4.25965e-10	-0.603108	4.4198e-13	-4.25965e-10	-0.597364
76429303	chr5:76429303:T:G	1.10376e-18	-0.0886487	-1.38477	9.44018e-14	-0.757513	-1.38355
76429429	chr5:76429429:A:G	1.7798e-19	-2.18706	-1.11117	2.91304e-14	-2.21262	-1.10422
76429433	chr5:76429433:G:A	1.32641e-19	-2.18537	-1.40689	2.15297e-14	-2.21044	-1.40875
76429440	chr5:76429440:T:C	1.16954e-18	-4.25965e-10	-1.41554	1.94972e-13	-4.25965e-10	-1.41577
76429444	chr5:76429444:T:C	1.17074e-18	-4.25965e-10	-1.41451	1.95155e-13	-4.25965e-10	-1.41483
76429468	chr5:76429468:G:A	1.17611e-18	-4.25965e-10	-1.40993	1.96017e-13	-4.25965e-10	-1.41043
76429612	chr5:76429612:A:G	1.1706e-18	-4.25965e-10	-1.41463	1.95017e-13	-4.25965e-10	-1.41554
76429625	chr5:76429625:T:TA	5.11302e-18	0.0596423	-4.01506e-10	9.8844e-13	0.2075	-4.01506e-10
76430851	chr5:76430851:C:T	1.51881e-18	-4.25965e-10	-1.15422	2.52258e-13	-4.25965e-10	-1.15817
76430852	chr5:76430852:G:A	1.31282e-18	-4.25965e-10	-1.29997	2.26008e-13	-4.25965e-10	-1.26806
76430933	chr5:76430933:T:A	1.08526e-18	-1.04966	-0.44067	2.27375e-13	-0.82866	-0.433368
76431322	chr5:76431322:A:G	1.22084e-18	-4.25965e-10	-1.37261	2.03448e-13	-4.25965e-10	-1.37322
76431611	chr5:76431611:T:G	5.29674e-19	-2.20764	-4.01506e-10	9.06423e-14	-2.18171	-4.01506e-10
76431668	chr5:76431668:T:C	3.71064e-19	-2.15676	-0.406768	6.15715e-14	-2.21446	-0.353965
76431684	chr5:76431684:G:A	2.74165e-18	-4.25965e-10	-0.563589	4.44687e-13	-4.25965e-10	-0.591257
76431906	chr5:76431906:G:A	1.70717e-18	0.274106	-1.31142	2.92093e-13	0.283192	-1.29475
76431992	chr5:76431992:A:G	3.05824e-18	-4.25965e-10	-0.454308	5.2562e-13	-4.25965e-10	-0.424049
76432046	chr5:76432046:T:C	3.06943e-19	-1.33832	-1.41492	4.48122e-14	-1.47337	-1.41277
76432507	chr5:76432507:G:C	2.38847e-19	-1.66233	-1.34175	4.53603e-14	-1.53765	-1.33634
76432728	chr5:76432728:T:C	1.16733e-18	-1.41743	-4.01506e-10	2.03043e-13	-1.37521	-4.01506e-10
76432927	chr5:76432927:T:C	9.13325e-19	-2.2141	0.551286	1.73327e-13	-2.15524	0.62179
76433360	chr5:76433360:C:G	1.73238e-19	-2.15382	-1.17142	2.71326e-14	-2.22161	-1.16628
76433511	chr5:76433511:A:G	1.7218e-19	-2.20279	-1.12857	2.82468e-14	-2.22186	-1.12579
76433709	chr5:76433709:A:G	8.23137e-19	-2.2052	0.438418	1.51535e-13	-2.17584	0.508027
76434082	chr5:76434082:C:T	3.73162e-19	-2.19574	-0.362156	7.15461e-14	-2.10166	-0.316624
76434218	chr5:76434218:G:A	5.8372e-19	-2.11048	-4.01506e-10	9.77825e-14	-2.10588	-4.01506e-10
76434540	chr5:76434540:A:G	1.6431e-19	-2.20906	-1.16908	2.71873e-14	-2.22021	-1.16567
76434630	chr5:76434630:A:G	1.58671e-18	-4.25965e-10	-1.11048	2.62061e-13	-4.25965e-10	-1.12005
76435034	chr5:76435034:T:C	1.55189e-19	-2.17448	-1.26078	2.48832e-14	-2.21721	-1.25722
76435042	chr5:76435042:T:C	3.72586e-18	-4.25965e-10	-0.256849	6.75384e-13	-4.25965e-10	-0.173346
76435180	chr5:76435180:T:C	2.02016e-18	-4.25965e-10	-0.86897	3.30621e-13	-4.25965e-10	-0.887656
76435457	chr5:76435457:T:C	1.70327e-19	-2.19809	-1.14409	2.78227e-14	-2.22227	-1.1405
76436660	chr5:76436660:A:G	1.27e-18	-4.25965e-10	-1.33313	2.1127e-13	-4.25965e-10	-1.33549
76436679	chr5:76436679:T:C	1.33634e-19	-2.16767	-1.41713	2.11682e-14	-2.21903	-1.4171
76436687	chr5:76436687:T:C	3.20524e-18	-4.25965e-10	-0.407361	5.7716e-13	-4.25965e-10	-0.330509
76437082	chr5:76437082:T:G	1.72818e-19	-2.20263	-1.12504	2.83906e-14	-2.22187	-1.1207
76437113	chr5:76437113:G:A	1.62311e-18	-4.25965e-10	-1.08781	2.69656e-13	-4.25965e-10	-1.09148
76437295	chr5:76437295:T:G	1.74072e-19	-2.20597	-1.11446	2.86997e-14	-2.22122	-1.11052
76437328	chr5:76437328:T:C	1.77729e-19	-2.2013	-1.09835	2.91493e-14	-2.22203	-1.09416
76437333	chr5:76437333:G:A	4.29773e-18	-4.25965e-10	-0.114062	7.42454e-13	-4.25965e-10	-0.0786676
76437938	chr5:76437938:G:A	2.00592e-19	-2.21526	-0.963366	3.67123e-14	-2.1485	-0.937022
76438129	chr5:76438129:C:T	2.58998e-18	-4.25965e-10	-0.6205	4.32244e-13	-4.25965e-10	-0.619637
76438131	chr5:76438131:A:C	1.77261e-19	-2.21185	-1.09042	2.94438e-14	-2.21933	-1.08681
76438602	chr5:76438602:C:T	1.78121e-19	-2.19971	-1.09773	2.91551e-14	-2.22225	-1.09375
76438603	chr5:76438603:C:T	1.20732e-18	-1.38375	-4.01506e-10	2.01234e-13	-1.38416	-4.01506e-10
76438941	chr5:76438941:GT:G	1.78959e-19	-2.20995	-1.0828	2.9659e-14	-2.22023	-1.07864
76438951	chr5:76438951:G:A	1.78445e-19	-2.21108	-1.08455	2.96198e-14	-2.21967	-1.08051
76439036	chr5:76439036:A:G	5.25323e-19	-2.21589	-4.01506e-10	8.7649e-14	-2.21529	-4.01506e-10
76439690	chr5:76439690:A:G	1.70945e-18	-4.25965e-10	-1.03598	2.79884e-13	-4.25965e-10	-1.05425
76440126	chr5:76440126:A:G	3.58414e-18	-4.25965e-10	-0.295629	6.48071e-13	-4.25965e-10	-0.214628
76440523	chr5:76440523:A:G	1.18869e-17	-4.25965e-10	0.903288	2.1049e-12	-4.25965e-10	0.963396
76440815	chr5:76440815:T:C	9.12862e-18	-4.25965e-10	0.639267	1.61024e-12	-4.25965e-10	0.695512
76441083	chr5:76441083:A:G	3.46698e-18	-4.25965e-10	-0.328865	6.26068e-13	-4.25965e-10	-0.249169
76441864	chr5:76441864:G:A	3.51354e-18	-4.25965e-10	-0.315525	6.34819e-13	-4.25965e-10	-0.235288
76442081	chr5:76442081:T:A	1.61037e-19	-1.99423	-1.40404	2.20852e-14	-2.19048	-1.40323
76442182	chr5:76442182:G:A	1.17069e-18	-4.25965e-10	-1.41455	1.95198e-13	-4.25965e-10	-1.41462
76442291	chr5:76442291:T:C	4.15787e-18	-0.395766	0.248621	3.23318e-13	-1.18306	0.27307
76443004	chr5:76443004:A:T	1.76716e-19	-2.19388	-1.11148	2.87269e-14	-2.22224	-1.10855
76443316	chr5:76443316:A:G	1.90563e-18	-0.927338	-4.01506e-10	3.24291e-13	-0.906986	-4.01506e-10
76443506	chr5:76443506:G:A	1.67267e-19	-2.22026	-1.14006	3.13446e-14	-2.12017	-1.12341
76444281	chr5:76444281:A:G	1.42146e-18	-4.25965e-10	-1.22046	2.3617e-13	-4.25965e-10	-1.22408
76444374	chr5:76444374:C:T	3.70341e-18	-0.357526	0.0946332	2.85267e-13	-1.15843	0.123231
76444963	chr5:76444963:A:G	1.26577e-18	-1.33646	-4.01506e-10	2.07284e-13	-1.35454	-4.01506e-10
76445069	chr5:76445069:A:C	3.44699e-18	-4.25965e-10	-0.334647	6.22539e-13	-4.25965e-10	-0.254822
76445381	chr5:76445381:T:G	2.62786e-18	-4.25965e-10	-0.60598	4.332e-13	-4.25965e-10	-0.617429
76445417	chr5:76445417:A:G	1.87996e-19	-2.18443	-1.05905	3.03167e-14	-2.22111	-1.05582
76445653	chr5:76445653:T:C	3.27562e-18	-4.25965e-10	-0.38564	5.90681e-13	-4.25965e-10	-0.307352
76445684	chr5:76445684:C:T	6.70424e-19	-1.97199	-4.01506e-10	1.10428e-13	-1.98426	-4.01506e-10
76445957	chr5:76445957:G:A	3.30057e-18	-4.25965e-10	-0.378052	5.95107e-13	-4.25965e-10	-0.299887
76446091	chr5:76446091:C:T	1.89907e-18	-4.25965e-10	-0.930786	3.12525e-13	-4.25965e-10	-0.943944
76446914	chr5:76446914:G:A	3.17795e-18	-4.25965e-10	-0.415911	5.7204e-13	-4.25965e-10	-0.339419
76447013	chr5:76447013:C:T	3.16354e-18	-4.25965e-10	-0.420456	5.69324e-13	-4.25965e-10	-0.344178
76447370	chr5:76447370:A:G	1.90816e-18	-4.25965e-10	-0.926009	3.2192e-13	-4.25965e-10	-0.914325
76447397	chr5:76447397:C:T	1.32812e-18	-4.25965e-10	-1.28838	2.21486e-13	-4.25965e-10	-1.28827
76447398	chr5:76447398:A:G	4.39368e-19	-2.21965	-0.174917	7.77024e-14	-2.20695	-0.128787
76448417	chr5:76448417:C:A	1.46963e-18	-4.25965e-10	-1.18714	2.41772e-13	-4.25965e-10	-1.20063
76449231	chr5:76449231:G:A	2.18183e-18	-4.25965e-10	-0.791984	3.59483e-13	-4.25965e-10	-0.80396
76450169	chr5:76450169:T:G	3.50672e-18	-4.25965e-10	-0.317466	6.31014e-13	-4.25965e-10	-0.241299
76450305	chr5:76450305:G:A	2.91755e-18	-4.25965e-10	-0.501405	5.21518e-13	-4.25965e-10	-0.431884
76450735	chr5:76450735:G:T	5.19241e-19	-1.22165	-1.00589	8.93833e-14	-1.21485	-0.980842
76450928	chr5:76450928:G:T	3.56817e-19	-1.8642	-0.738481	5.94161e-14	-1.88584	-0.71822
76450988	chr5:76450988:A:G	4.07722e-19	-1.48592	-0.983402	4.99278e-14	-1.78469	-0.993355
76451063	chr5:76451063:A:C	4.94354e-18	-4.25965e-10	0.0259343	8.17711e-13	-4.25965e-10	0.0178811
76451267	chr5:76451267:C:T	2.00774e-18	-4.25965e-10	-0.875137	3.4867e-13	-4.25965e-10	-0.834501
76451289	chr5:76451289:T:G	2.33442e-18	-4.25965e-10	-0.724386	3.84491e-13	-4.25965e-10	-0.736707
76451298	chr5:76451298:T:C	1.36436e-18	-4.25965e-10	-1.26146	2.26093e-13	-4.25965e-10	-1.26768
76451311	chr5:76451311:A:C	2.5538e-18	-4.25965e-10	-0.634566	4.35361e-13	-4.25965e-10	-0.612452
76451428	chr5:76451428:C:T	1.66427e-18	-4.25965e-10	-1.06276	2.74442e-13	-4.25965e-10	-1.07389
76451717	chr5:76451717:T:A	1.97813e-19	-2.05303	-1.13955	3.80791e-14	-1.91323	-1.13573
76451804	chr5:76451804:G:A	5.3343e-19	-2.20058	-4.01506e-10	8.99224e-14	-2.18968	-4.01506e-10
76452116	chr5:76452116:G:A	2.71303e-18	-4.25965e-10	-0.574083	4.64003e-13	-4.25965e-10	-0.548738
76452396	chr5:76452396:C:G	7.16447e-19	-1.26354	-0.642064	1.27156e-13	-1.22342	-0.6198
76453002	chr5:76453002:C:T	5.49033e-19	-2.17174	-4.01506e-10	9.23591e-14	-2.16294	-4.01506e-10
76453748	chr5:76453748:A:G	1.94006e-18	-4.25965e-10	-0.90943	3.34997e-13	-4.25965e-10	-0.874506
76454129	chr5:76454129:C:G	5.63716e-19	-2.18904	0.0436913	9.60071e-14	-2.18252	0.0583107
76454372	chr5:76454372:C:T	2.48807e-19	-2.21668	-0.746547	4.4341e-14	-2.1483	-0.748417
76454686	chr5:76454686:CT:C	3.3432e-19	-2.21381	-0.453994	6.13766e-14	-2.12666	-0.444942
76454881	chr5:76454881:A:G	3.80485e-19	-2.2063	-0.332159	7.09316e-14	-2.10325	-0.323663
76455140	chr5:76455140:C:T	4.12732e-19	-1.53412	-0.922982	5.62749e-14	-1.75105	-0.907329
76455439	chr5:76455439:G:A	2.50621e-19	-2.16858	-0.787377	4.94214e-14	-2.00249	-0.785751
76455636	chr5:76455636:C:T	1.59345e-19	-2.21621	-1.19263	2.83403e-14	-2.15923	-1.18511
76456063	chr5:76456063:T:C	1.32743e-18	-4.25965e-10	-1.2889	2.18367e-13	-4.25965e-10	-1.30245
76456149	chr5:76456149:T:C	3.34483e-19	-2.21061	-0.456712	6.18624e-14	-2.11413	-0.449583
76456693	chr5:76456693:G:A	2.0895e-19	-2.21253	-0.925281	3.80825e-14	-2.12431	-0.924566
76457022	chr5:76457022:C:A	2.01425e-19	-2.21723	-0.957263	3.62852e-14	-2.14053	-0.956691
76457499	chr5:76457499:G:T	2.00589e-19	-2.21554	-0.963106	3.63781e-14	-2.13209	-0.962575
76457706	chr5:76457706:G:A	1.35502e-18	-4.25965e-10	-1.26833	2.22711e-13	-4.25965e-10	-1.28275
76457815	chr5:76457815:A:G	3.60968e-18	-4.25965e-10	-0.288528	6.0436e-13	-4.25965e-10	-0.284458
76457874	chr5:76457874:G:A	2.92916e-19	-1.39429	-1.40573	2.98828e-14	-1.88721	-1.40413
76458426	chr5:76458426:T:A	1.64625e-19	-2.21169	-1.16454	3.02455e-14	-2.11784	-1.16144
76458549	chr5:76458549:C:A	2.31065e-18	-4.25965e-10	-0.734621	3.92271e-13	-4.25965e-10	-0.716675
76458625	chr5:76458625:A:G	1.03112e-17	0.967048	-0.20597	7.56896e-13	0.143059	-0.202462
76458653	chr5:76458653:A:G	1.54772e-18	-4.25965e-10	-1.13536	2.64858e-13	-4.25965e-10	-1.10944
76458724	chr5:76458724:T:C	1.50777e-19	-2.21538	-1.24872	2.75124e-14	-2.12799	-1.246
76458767	chr5:76458767:A:G	1.95317e-18	-4.25965e-10	-0.902692	3.37217e-13	-4.25965e-10	-0.867902
76458888	chr5:76458888:A:G	2.97069e-18	-4.25965e-10	-0.483353	4.97664e-13	-4.25965e-10	-0.478703
76459314	chr5:76459314:G:A	5.60401e-19	-2.15125	-4.01506e-10	9.73535e-14	-2.11028	-4.01506e-10
76459724	chr5:76459724:C:T	8.18753e-19	-1.75907	-0.0130516	9.26198e-14	-2.18505	0.0249287
76459730	chr5:76459730:C:G	3.65428e-18	-4.25965e-10	-0.27625	5.90712e-13	-4.25965e-10	-0.307299
76459821	chr5:76459821:A:T	1.14237e-17	-4.25965e-10	0.863538	2.00998e-12	-4.25965e-10	0.917253
76460027	chr5:76460027:G:A	1.4291e-18	-4.25965e-10	-1.2151	2.41939e-13	-4.25965e-10	-1.19994
76460084	chr5:76460084:T:C	1.64266e-18	-4.25965e-10	-1.07583	2.68923e-13	-4.25965e-10	-1.0942
76460197	chr5:76460197:G:A	1.28418e-18	-4.25965e-10	-1.32203	2.16264e-13	-4.25965e-10	-1.31213
76460377	chr5:76460377:A:G	1.36199e-18	-1.2632	-4.01506e-10	9.89236e-14	-2.09428	-4.01506e-10
76460456	chr5:76460456:G:C	1.62376e-18	-4.25965e-10	-1.0874	2.71508e-13	-4.25965e-10	-1.08464
76460520	chr5:76460520:G:A	1.34305e-18	-4.25965e-10	-1.2772	2.26894e-13	-4.25965e-10	-1.26414
76460535	chr5:76460535:G:A	2.52264e-18	-0.646842	-4.01506e-10	8.70775e-14	-2.22183	-4.01506e-10
76460554	chr5:76460554:GT:G	1.75218e-19	-2.1255	-1.18837	2.68354e-14	-2.21358	-1.18533
76460569	chr5:76460569:C:T	1.6913e-18	-4.25965e-10	-1.04665	2.82668e-13	-4.25965e-10	-1.04436
76461129	chr5:76461129:C:A	1.96079e-18	-4.25965e-10	-0.8988	3.3344e-13	-4.25965e-10	-0.879164
76461165	chr5:76461165:G:A	2.59812e-18	-4.25965e-10	-0.617362	4.24062e-13	-4.25965e-10	-0.638748
76461731	chr5:76461731:C:T	1.27584e-18	-1.19762	-0.130923	1.65894e-13	-1.47511	-0.102173
76461749	chr5:76461749:G:A	1.99237e-18	-4.25965e-10	-0.882825	3.32908e-13	-4.25965e-10	-0.880761
76461935	chr5:76461935:C:T	5.18299e-18	-4.25965e-10	0.0732339	8.42347e-13	-4.25965e-10	0.0475646
76462048	chr5:76462048:A:T	1.73345e-18	-4.25965e-10	-1.02203	2.92853e-13	-4.25965e-10	-1.00896
76462316	chr5:76462316:T:C	1.61281e-19	-2.19786	-1.19889	2.63527e-14	-2.21877	-1.19829
76462580	chr5:76462580:G:A	1.17921e-18	-4.25965e-10	-1.4073	1.96156e-13	-4.25965e-10	-1.40972
76462627	chr5:76462627:G:C	2.12048e-18	-4.25965e-10	-0.820507	3.38609e-13	-4.25965e-10	-0.863782
76463247	chr5:76463247:T:C	1.68266e-19	-2.17287	-1.18149	2.67419e-14	-2.22226	-1.18013
76463296	chr5:76463296:G:A	4.97929e-19	-1.11778	-1.15166	3.50988e-14	-2.00232	-1.12814
76463307	chr5:76463307:G:A	1.17801e-18	-4.25965e-10	-1.40832	1.96474e-13	-4.25965e-10	-1.4081
76463310	chr5:76463310:A:G	1.47598e-19	-2.16448	-1.32093	2.31188e-14	-2.2212	-1.32678
76464379	chr5:76464379:T:C	1.6182e-19	-1.9771	-1.41632	2.41118e-14	-2.08975	-1.41618
76464405	chr5:76464405:G:A	1.39967e-18	-4.25965e-10	-1.23591	2.29534e-13	-4.25965e-10	-1.25258
76464553	chr5:76464553:G:A	1.16952e-18	-4.25965e-10	-1.41555	1.95225e-13	-4.25965e-10	-1.41448
76464658	chr5:76464658:A:G	1.6273e-18	-0.907791	-0.177435	2.06564e-13	-1.20633	-0.151691
76464666	chr5:76464666:T:A	7.67801e-19	-0.449008	-1.38737	6.24144e-14	-1.1713	-1.38354
76464733	chr5:76464733:G:A	1.65913e-19	-2.15142	-1.21702	2.58856e-14	-2.21979	-1.21515
76464798	chr5:76464798:G:A	1.75133e-18	-4.25965e-10	-1.01178	2.92809e-13	-4.25965e-10	-1.00911
76465344	chr5:76465344:G:A	1.89973e-19	-1.81673	-1.41629	2.92011e-14	-1.89831	-1.41611
76465651	chr5:76465651:A:G	1.65958e-19	-1.95425	-1.41391	2.45098e-14	-2.0761	-1.41345
76465751	chr5:76465751:A:G	4.15469e-18	0.558898	-0.706809	3.13203e-13	-0.230368	-0.711407
76465897	chr5:76465897:A:G	1.76364e-19	-2.12124	-1.18611	2.69353e-14	-2.21271	-1.18248
76466098	chr5:76466098:G:A	1.67636e-19	-2.13055	-1.22755	2.57514e-14	-2.215	-1.22514
76466259	chr5:76466259:C:T	1.32839e-18	-4.25965e-10	-1.28818	2.23995e-13	-4.25965e-10	-1.277
76466631	chr5:76466631:C:G	1.64485e-19	-2.13279	-1.24429	2.53214e-14	-2.21554	-1.24144
76466972	chr5:76466972:C:T	1.59048e-19	-2.16245	-1.24825	2.50655e-14	-2.22162	-1.24551
76467067	chr5:76467067:A:G	1.75324e-18	-4.25965e-10	-1.01068	2.93156e-13	-4.25965e-10	-1.00792
76467137	chr5:76467137:A:G	1.72064e-18	-4.25965e-10	-1.02945	2.87964e-13	-4.25965e-10	-1.02579
76467847	chr5:76467847:T:C	1.69363e-19	-2.17555	-1.1723	2.70028e-14	-2.2223	-1.17039
76467924	chr5:76467924:AG:A	1.30974e-18	-4.25965e-10	-1.30232	2.20813e-13	-4.25965e-10	-1.29131
76468535	chr5:76468535:G:A	1.30992e-18	-4.25965e-10	-1.30218	2.20795e-13	-4.25965e-10	-1.29139
76468899	chr5:76468899:TC:T	2.8329e-18	-4.25965e-10	-0.530849	4.74399e-13	-4.25965e-10	-0.52658
76468915	chr5:76468915:C:T	1.18143e-18	-4.25965e-10	-1.40542	1.97535e-13	-4.25965e-10	-1.40271
76469095	chr5:76469095:G:A	1.70368e-18	-4.25965e-10	-1.03936	2.88341e-13	-4.25965e-10	-1.02449
76469464	chr5:76469464:G:A	2.93627e-19	-1.57281	-1.22478	3.10013e-14	-2.04072	-1.21388
76469950	chr5:76469950:G:A	2.72532e-18	-4.25965e-10	-0.569561	4.33177e-13	-4.25965e-10	-0.617481
76470176	chr5:76470176:T:G	1.0913e-18	-0.708405	-0.776376	1.32187e-13	-1.05629	-0.748122
76470612	chr5:76470612:T:C	1.45364e-19	-2.08495	-1.41571	2.24113e-14	-2.16341	-1.41565
76471305	chr5:76471305:T:C	2.14642e-19	-1.69547	-1.41547	2.39978e-14	-2.09451	-1.41616
76471443	chr5:76471443:G:T	4.13396e-19	-1.79514	-0.660355	5.65066e-14	-2.02655	-0.627722
76471510	chr5:76471510:A:G	1.34991e-19	-2.17564	-1.39905	2.14335e-14	-2.22215	-1.40152
76471517	chr5:76471517:G:A	1.45666e-18	-4.25965e-10	-1.196	2.45802e-13	-4.25965e-10	-1.1841
76471524	chr5:76471524:A:T	2.55037e-19	-1.63922	-1.29928	2.73143e-14	-2.07451	-1.30671
76472017	chr5:76472017:C:T	1.12268e-18	-1.30804	-0.148392	1.51579e-13	-1.55824	-0.109281
76472178	chr5:76472178:C:T	1.21391e-18	-4.25965e-10	-1.3783	2.04019e-13	-4.25965e-10	-1.37042
76472182	chr5:76472182:G:A	5.55625e-19	-2.15981	-4.01506e-10	9.33211e-14	-2.15258	-4.01506e-10
76472186	chr5:76472186:C:G	2.34259e-19	-1.61984	-1.40363	2.50067e-14	-2.06311	-1.40637
76472187	chr5:76472187:T:A	2.18736e-19	-1.69244	-1.39959	2.42583e-14	-2.09709	-1.40278
76472203	chr5:76472203:C:T	1.427e-18	-4.25965e-10	-1.21658	2.40681e-13	-4.25965e-10	-1.20515
76472216	chr5:76472216:C:T	1.66468e-18	-4.25965e-10	-1.06251	2.78426e-13	-4.25965e-10	-1.05948
76472429	chr5:76472429:T:C	2.45026e-18	-4.25965e-10	-0.675956	4.11568e-13	-4.25965e-10	-0.668654
76472484	chr5:76472484:G:A	2.13603e-19	-1.70669	-1.40909	2.38803e-14	-2.10435	-1.41123
76472499	chr5:76472499:G:A	2.21785e-18	-4.25965e-10	-0.775609	3.71042e-13	-4.25965e-10	-0.772312
76472547	chr5:76472547:A:G	1.3088e-18	-4.25965e-10	-1.30304	2.20208e-13	-4.25965e-10	-1.29406
76472750	chr5:76472750:C:T	3.75859e-19	-1.87774	-0.672952	4.44902e-14	-2.22008	-0.673274
76472914	chr5:76472914:A:G	2.20736e-19	-1.69368	-1.38926	2.47063e-14	-2.0974	-1.38417
76473228	chr5:76473228:G:T	1.3512e-18	-4.25965e-10	-1.27115	2.22681e-13	-4.25965e-10	-1.28289
76473231	chr5:76473231:A:T	1.26997e-18	-4.25965e-10	-1.33316	2.09774e-13	-4.25965e-10	-1.3426
76473299	chr5:76473299:A:AAT	1.78543e-18	-0.312602	-0.679886	2.07113e-13	-0.695626	-0.659735
76473433	chr5:76473433:T:C	2.02862e-18	-4.25965e-10	-0.864793	3.46246e-13	-4.25965e-10	-0.841477
76473592	chr5:76473592:T:C	1.1837e-18	-4.25965e-10	-1.4035	1.9784e-13	-4.25965e-10	-1.40117
76473743	chr5:76473743:C:T	1.32817e-18	-4.25965e-10	-1.28834	2.23717e-13	-4.25965e-10	-1.27825
76475210	chr5:76475210:G:T	8.2626e-19	-1.06451	-0.69848	5.97297e-14	-1.9429	-0.655897
76475357	chr5:76475357:G:A	3.3583e-18	-4.25965e-10	-0.360714	5.71038e-13	-4.25965e-10	-0.341173
76475397	chr5:76475397:G:C	8.32248e-19	-1.75577	-4.01506e-10	1.43263e-13	-1.72394	-4.01506e-10
76476065	chr5:76476065:G:A	5.03213e-18	-4.25965e-10	0.0436951	7.99741e-13	-4.25965e-10	-0.00434038
76476907	chr5:76476907:T:A	2.24936e-19	-2.10829	-0.955795	4.9638e-14	-1.83134	-0.952537
76478291	chr5:76478291:C:T	1.94226e-19	-2.2007	-1.01018	3.55961e-14	-2.1071	-1.00929
76478462	chr5:76478462:G:A	1.71678e-18	-4.25965e-10	-1.0317	2.87141e-13	-4.25965e-10	-1.02866
76478789	chr5:76478789:G:A	1.16828e-18	-4.25965e-10	-1.41662	1.9479e-13	-4.25965e-10	-1.41671
76479028	chr5:76479028:G:A	4.53634e-18	-4.25965e-10	-0.0600275	7.72957e-13	-4.25965e-10	-0.0384049
76479175	chr5:76479175:G:A	1.96381e-19	-1.78271	-1.41713	4.48087e-14	-1.46914	-1.41709
76479235	chr5:76479235:A:G	8.77017e-19	-1.70338	-4.01506e-10	1.42984e-13	-1.7259	-4.01506e-10
76479714	chr5:76479714:A:T	1.56934e-18	-4.25965e-10	-1.12149	2.65174e-13	-4.25965e-10	-1.10824
76480041	chr5:76480041:TG:T	1.16792e-18	-4.25965e-10	-1.41692	1.94712e-13	-4.25965e-10	-1.41711
76480271	chr5:76480271:A:G	1.3211e-18	-4.25965e-10	-1.29368	2.20169e-13	-4.25965e-10	-1.29423
76480323	chr5:76480323:A:G	2.98991e-18	-4.25965e-10	-0.476906	5.00647e-13	-4.25965e-10	-0.472726
76480400	chr5:76480400:A:C	1.17301e-18	-4.25965e-10	-1.41258	1.95055e-13	-4.25965e-10	-1.41534
76480587	chr5:76480587:T:C	1.177e-18	-4.25965e-10	-1.40918	1.97247e-13	-4.25965e-10	-1.40417
76480667	chr5:76480667:T:C	1.16768e-18	-4.25965e-10	-1.41712	1.94879e-13	-4.25965e-10	-1.41625
76480837	chr5:76480837:C:T	1.34999e-18	-4.25965e-10	-1.27205	2.20378e-13	-4.25965e-10	-1.29328
76481033	chr5:76481033:C:A	5.46122e-18	-4.25965e-10	0.125524	9.0215e-13	-4.25965e-10	0.116153
76481046	chr5:76481046:A:G	1.3518e-18	-4.25965e-10	-1.27071	2.20806e-13	-4.25965e-10	-1.29134
76481287	chr5:76481287:G:T	1.65844e-18	-4.25965e-10	-1.06627	2.76919e-13	-4.25965e-10	-1.0649
76481309	chr5:76481309:G:A	1.37312e-18	-4.25965e-10	-1.25506	2.24041e-13	-4.25965e-10	-1.2768
76481651	chr5:76481651:A:C	1.64467e-18	-4.25965e-10	-1.07461	2.69969e-13	-4.25965e-10	-1.09032
76481816	chr5:76481816:C:A	1.919e-18	-4.25965e-10	-0.920343	3.07487e-13	-4.25965e-10	-0.960194
76482351	chr5:76482351:G:A	1.54404e-18	-4.25965e-10	-1.13775	2.57767e-13	-4.25965e-10	-1.13657
76482817	chr5:76482817:C:A	1.17782e-18	-4.25965e-10	-1.40849	1.95916e-13	-4.25965e-10	-1.41094
76482895	chr5:76482895:A:G	5.54292e-19	-2.16221	-4.01506e-10	9.06383e-14	-2.18175	-4.01506e-10
76483057	chr5:76483057:C:T	3.66513e-18	-4.25965e-10	-0.273283	6.14195e-13	-4.25965e-10	-0.268315
76483163	chr5:76483163:T:C	3.35311e-18	-4.25965e-10	-0.362261	5.46843e-13	-4.25965e-10	-0.384466
76483199	chr5:76483199:A:G	1.79861e-18	-4.25965e-10	-0.985136	2.99864e-13	-4.25965e-10	-0.9853
76483382	chr5:76483382:G:C	4.05967e-18	-4.25965e-10	-0.171045	6.54495e-13	-4.25965e-10	-0.204765
76483626	chr5:76483626:G:A	2.40271e-18	-4.25965e-10	-0.695552	3.81955e-13	-4.25965e-10	-0.743326
76483646	chr5:76483646:A:G	3.9761e-19	-1.83908	-0.655357	5.97227e-14	-1.95645	-0.642465
76483715	chr5:76483715:T:C	8.28748e-19	-1.75999	-4.01506e-10	1.38385e-13	-1.75859	-4.01506e-10
76483956	chr5:76483956:AT:A	2.55048e-18	-4.25965e-10	-0.635868	4.17472e-13	-4.25965e-10	-0.654411
76484009	chr5:76484009:GACTTC:G	1.91682e-18	-4.25965e-10	-0.92148	3.07871e-13	-4.25965e-10	-0.958946
76484298	chr5:76484298:A:C	2.90595e-18	-4.25965e-10	-0.505388	4.57317e-13	-4.25965e-10	-0.56325
76484706	chr5:76484706:A:G	1.81184e-18	-4.25965e-10	-0.977807	3.00847e-13	-4.25965e-10	-0.982028
76484739	chr5:76484739:C:T	2.45912e-19	-1.93068	-1.04425	3.73959e-14	-2.03596	-1.0311
76485465	chr5:76485465:T:C	1.34523e-19	-2.16631	-1.41186	2.11902e-14	-2.22175	-1.41333
76486081	chr5:76486081:A:G	3.18513e-18	-4.25965e-10	-0.413655	5.14894e-13	-4.25965e-10	-0.444666
76486169	chr5:76486169:A:G	2.16123e-19	-1.78359	-1.32046	3.50625e-14	-1.80526	-1.32623
76486247	chr5:76486247:T:C	1.74171e-18	-4.25965e-10	-1.01728	2.84589e-13	-4.25965e-10	-1.03758
76486263	chr5:76486263:T:C	8.01945e-18	-4.25965e-10	0.509722	1.3777e-12	-4.25965e-10	0.539539
76487055	chr5:76487055:T:A	1.99175e-19	-2.22041	-0.965307	3.39366e-14	-2.22202	-0.942113
76488061	chr5:76488061:T:C	5.59662e-19	-1.12137	-1.0312	4.32825e-14	-1.89117	-1.02971
76488356	chr5:76488356:A:G	1.22478e-18	-4.25965e-10	-1.36939	2.04625e-13	-4.25965e-10	-1.36745
76488843	chr5:76488843:C:T	6.775e-18	-4.25965e-10	0.341092	1.11041e-12	-4.25965e-10	0.323859
76489281	chr5:76489281:C:T	9.41295e-19	-1.59169	-0.0409575	9.27475e-14	-2.10123	-0.057515
76489286	chr5:76489286:G:T	1.74078e-18	-4.25965e-10	-1.01781	2.91149e-13	-4.25965e-10	-1.01479
76489471	chr5:76489471:T:C	9.59059e-19	-1.64416	0.0302089	9.65275e-14	-2.13353	0.014729
76489710	chr5:76489710:A:G	8.42551e-19	-1.81192	0.0684507	9.60349e-14	-2.18394	0.0600262
76489993	chr5:76489993:A:G	7.56859e-19	-2.14034	0.289609	1.17632e-13	-2.22081	0.29974
76490325	chr5:76490325:G:C	2.04784e-18	-1.18668	0.331315	1.668e-13	-1.88944	0.317608
76490475	chr5:76490475:T:TC	2.70685e-19	-1.54567	-1.33328	5.34882e-14	-1.36648	-1.34268
76490524	chr5:76490524:G:A	1.18749e-18	-4.25965e-10	-1.40031	1.98097e-13	-4.25965e-10	-1.39987
76490579	chr5:76490579:T:C	6.39672e-19	-1.61101	-0.40794	6.43027e-14	-2.10933	-0.4157
76490835	chr5:76490835:A:G	9.549e-19	-1.6183	-4.01506e-10	1.4603e-13	-1.70482	-4.01506e-10
76491031	chr5:76491031:A:G	7.08115e-18	-4.25965e-10	0.385288	1.16409e-12	-4.25965e-10	0.371063
76491110	chr5:76491110:C:T	1.51415e-19	-2.05957	-1.40031	2.33842e-14	-2.14045	-1.39612
76491139	chr5:76491139:T:C	1.80502e-18	-4.25965e-10	-0.981579	2.98315e-13	-4.25965e-10	-0.990479
76491192	chr5:76491192:C:T	6.9091e-19	-1.94189	-4.01506e-10	1.14743e-13	-1.94593	-4.01506e-10
76491321	chr5:76491321:C:T	5.40119e-19	-2.18811	-4.01506e-10	8.9073e-14	-2.19917	-4.01506e-10
76491347	chr5:76491347:G:A	1.92541e-19	-2.13285	-1.08674	3.15341e-14	-2.15383	-1.08373
76491685	chr5:76491685:G:A	1.47663e-18	-4.25965e-10	-1.18239	2.45922e-13	-4.25965e-10	-1.18361
76491738	chr5:76491738:C:T	4.09555e-18	-4.25965e-10	-0.162247	6.82413e-13	-4.25965e-10	-0.162994
76491747	chr5:76491747:A:G	1.72602e-18	-4.25965e-10	-1.02633	2.87452e-13	-4.25965e-10	-1.02757
76491819	chr5:76491819:C:T	1.18102e-18	-4.25965e-10	-1.40577	1.96919e-13	-4.25965e-10	-1.40584
76491961	chr5:76491961:T:G	2.26396e-19	-2.00672	-1.0509	3.0641e-14	-2.21844	-1.04784
76492311	chr5:76492311:C:T	1.19471e-18	-4.25965e-10	-1.39425	1.99442e-13	-4.25965e-10	-1.3931
76492584	chr5:76492584:G:A	1.80855e-18	-0.979621	-4.01506e-10	3.36231e-13	-0.870828	-4.01506e-10
76492925	chr5:76492925:T:C	1.11094e-17	-4.25965e-10	0.835641	1.90711e-12	-4.25965e-10	0.864716
76492947	chr5:76492947:T:C	1.18417e-18	-4.25965e-10	-1.40311	1.9685e-13	-4.25965e-10	-1.40619
76493234	chr5:76493234:A:G	1.31038e-19	-2.215	-1.38942	2.17757e-14	-2.21998	-1.38786
76493330	chr5:76493330:A:G	1.19045e-18	-4.25965e-10	-1.39781	1.97924e-13	-4.25965e-10	-1.40074
76493609	chr5:76493609:A:G	1.35739e-19	-2.22209	-1.34708	2.68956e-14	-2.05193	-1.34474
76493614	chr5:76493614:T:C	1.30547e-18	-4.25965e-10	-1.30559	2.16287e-13	-4.25965e-10	-1.31202
76493871	chr5:76493871:C:T	2.41342e-18	-4.25965e-10	-0.691104	3.96493e-13	-4.25965e-10	-0.705969
76494051	chr5:76494051:G:A	3.5953e-18	-4.25965e-10	-0.292521	5.99405e-13	-4.25965e-10	-0.292691
76494055	chr5:76494055:T:C	1.22822e-18	-4.25965e-10	-1.36658	2.05603e-13	-4.25965e-10	-1.36268
76494289	chr5:76494289:C:T	1.84744e-18	-4.25965e-10	-0.958347	3.08315e-13	-4.25965e-10	-0.957507
76495345	chr5:76495345:T:C	4.32395e-18	-4.25965e-10	-0.10798	7.3564e-13	-4.25965e-10	-0.0878872
76495467	chr5:76495467:C:T	8.30025e-18	-4.25965e-10	0.544137	1.32608e-12	-4.25965e-10	0.501354
76495951	chr5:76495951:G:A	2.08357e-18	-4.25965e-10	-0.838066	3.58646e-13	-4.25965e-10	-0.806293
76496141	chr5:76496141:G:A	2.92162e-18	-4.25965e-10	-0.500011	4.78819e-13	-4.25965e-10	-0.517306
76497069	chr5:76497069:C:G	2.49154e-18	-4.25965e-10	-0.659246	4.16896e-13	-4.25965e-10	-0.655792
76497456	chr5:76497456:TTA:T	1.79299e-18	-4.25965e-10	-0.988264	2.99465e-13	-4.25965e-10	-0.986629
76498022	chr5:76498022:C:A	4.83452e-18	-4.25965e-10	0.00363396	8.16603e-13	-4.25965e-10	0.0165252
76498308	chr5:76498308:T:C	7.05682e-18	-4.25965e-10	0.381847	1.22063e-12	-4.25965e-10	0.418491
76498650	chr5:76498650:C:T	1.84753e-18	-4.25965e-10	-0.958298	3.14277e-13	-4.25965e-10	-0.938352
76498688	chr5:76498688:A:G	1.51114e-18	-4.25965e-10	-1.15929	2.50955e-13	-4.25965e-10	-1.16335
76498923	chr5:76498923:G:T	9.16464e-18	-4.25965e-10	0.643205	1.56383e-12	-4.25965e-10	0.666265
76499321	chr5:76499321:C:T	1.29739e-18	-4.25965e-10	-1.31179	2.15946e-13	-4.25965e-10	-1.3136
76499582	chr5:76499582:A:G	2.39721e-19	-1.67189	-1.32854	2.34941e-14	-2.21072	-1.32116
76500028	chr5:76500028:A:G	1.18669e-18	-4.25965e-10	-1.40098	1.96895e-13	-4.25965e-10	-1.40596
76500068	chr5:76500068:A:G	3.92918e-18	-4.25965e-10	-0.203718	6.58675e-13	-4.25965e-10	-0.198397
76500967	chr5:76500967:A:C	1.26451e-18	-4.25965e-10	-1.33746	2.09434e-13	-4.25965e-10	-1.34422
76501042	chr5:76501042:G:A	2.50079e-18	-4.25965e-10	-0.65554	4.32119e-13	-4.25965e-10	-0.619928
76501331	chr5:76501331:A:G	2.13149e-18	-4.25965e-10	-0.815329	3.522e-13	-4.25965e-10	-0.824429
76501843	chr5:76501843:A:G	2.85129e-18	-4.25965e-10	-0.524378	4.7612e-13	-4.25965e-10	-0.522959
76502509	chr5:76502509:A:G	1.33885e-18	-4.25965e-10	-1.28034	2.22459e-13	-4.25965e-10	-1.28389
76502809	chr5:76502809:T:C	1.35693e-19	-2.18847	-1.38103	2.4557e-14	-2.10961	-1.37802
76502825	chr5:76502825:T:C	2.27315e-18	-4.25965e-10	-0.750981	3.76396e-13	-4.25965e-10	-0.757986
76503041	chr5:76503041:C:T	9.96828e-19	-1.57532	-4.01506e-10	1.68575e-13	-1.56125	-4.01506e-10
76504124	chr5:76504124:A:G	2.95779e-18	-4.25965e-10	-0.487707	5.15221e-13	-4.25965e-10	-0.444032
76504179	chr5:76504179:C:T	1.59709e-18	-4.25965e-10	-1.10397	2.71232e-13	-4.25965e-10	-1.08565
76504565	chr5:76504565:C:T	1.35298e-19	-2.21086	-1.36157	2.25118e-14	-2.21787	-1.35672
76505039	chr5:76505039:T:A	1.74838e-19	-2.02027	-1.29578	2.39778e-14	-2.22136	-1.29014
76505214	chr5:76505214:A:G	8.14852e-19	-1.7769	-4.01506e-10	1.15247e-13	-1.94155	-4.01506e-10
76505217	chr5:76505217:T:C	3.039e-18	-4.25965e-10	-0.460618	4.86008e-13	-4.25965e-10	-0.502402
76505512	chr5:76505512:G:A	2.02236e-19	-2.21916	-0.951308	5.52096e-14	-1.74059	-0.936899
76505811	chr5:76505811:T:G	2.83694e-19	-2.14017	-0.691837	4.33837e-14	-2.21613	-0.702416
76505939	chr5:76505939:G:A	1.53522e-18	-4.25965e-10	-1.14347	2.55125e-13	-4.25965e-10	-1.14687
76505959	chr5:76505959:T:C	2.10227e-18	-4.25965e-10	-0.82913	3.51013e-13	-4.25965e-10	-0.827806
76506020	chr5:76506020:G:A	1.04969e-18	-1.3222	-0.201455	8.51345e-14	-2.04846	-0.195932
76506384	chr5:76506384:G:A	1.28221e-18	-4.25965e-10	-1.32357	2.13952e-13	-4.25965e-10	-1.32288
76506533	chr5:76506533:A:G	1.16992e-18	-4.25965e-10	-1.41521	1.95035e-13	-4.25965e-10	-1.41545
76506599	chr5:76506599:T:C	2.65206e-18	-4.25965e-10	-0.596813	4.49867e-13	-4.25965e-10	-0.579675
76506715	chr5:76506715:A:G	1.30882e-18	-4.25965e-10	-1.30302	2.22299e-13	-4.25965e-10	-1.28461
76507177	chr5:76507177:A:G	2.01355e-19	-2.11282	-1.06201	3.1082e-14	-2.19466	-1.05734
76507208	chr5:76507208:C:T	1.29087e-18	-4.25965e-10	-1.31683	2.11837e-13	-4.25965e-10	-1.33281
76507246	chr5:76507246:A:G	1.21561e-18	-0.234644	-1.14226	2.74082e-14	-2.22179	-1.156
76507416	chr5:76507416:ATATT:A	3.12505e-19	-1.89005	-0.845236	3.82953e-14	-2.18009	-0.863209
76507459	chr5:76507459:A:G	3.81731e-19	-1.34112	-1.19407	2.6168e-14	-2.21697	-1.20712
76507494	chr5:76507494:G:A	3.12166e-19	-1.88726	-0.849105	3.80934e-14	-2.18137	-0.867212
76507567	chr5:76507567:G:A	1.17038e-18	-4.25965e-10	-1.41482	1.9492e-13	-4.25965e-10	-1.41604
76507574	chr5:76507574:G:T	1.51274e-18	-4.25965e-10	-1.15823	2.5264e-13	-4.25965e-10	-1.15666
76507800	chr5:76507800:A:G	1.47452e-18	-4.25965e-10	-1.18382	2.44905e-13	-4.25965e-10	-1.18776
76507879	chr5:76507879:C:T	7.91424e-19	-1.80607	-4.01506e-10	1.20295e-13	-1.89868	-4.01506e-10
76507967	chr5:76507967:C:T	1.76931e-19	-2.2222	-1.08194	3.05571e-14	-2.18905	-1.07998
76507970	chr5:76507970:C:T	3.9457e-19	-1.69386	-0.808245	3.80321e-14	-2.22051	-0.829689
76507978	chr5:76507978:G:A	1.83363e-19	-2.22116	-1.04728	3.19185e-14	-2.17862	-1.04682
76508562	chr5:76508562:A:G	3.93141e-19	-1.69872	-0.807017	3.8095e-14	-2.2203	-0.828249
76508597	chr5:76508597:C:T	1.5993e-18	-4.25965e-10	-1.10258	2.71899e-13	-4.25965e-10	-1.0832
76508669	chr5:76508669:C:T	1.44538e-19	-2.09285	-1.41351	2.12968e-14	-2.21829	-1.41178
76509067	chr5:76509067:A:G	2.12486e-19	-2.22219	-0.898835	3.64796e-14	-2.19896	-0.892913
76509280	chr5:76509280:G:A	1.22824e-18	-0.684013	-0.682554	7.53091e-14	-1.67608	-0.690946
76509293	chr5:76509293:A:G	1.27768e-18	-4.25965e-10	-1.3271	2.15807e-13	-4.25965e-10	-1.31424
76509343	chr5:76509343:T:A	1.59767e-19	-2.12274	-1.28345	2.46949e-14	-2.2103	-1.27174
76509453	chr5:76509453:G:T	1.87885e-18	-4.25965e-10	-0.941488	3.23444e-13	-4.25965e-10	-0.909602
76509547	chr5:76509547:A:G	2.45258e-19	-1.6479	-1.32969	3.32771e-14	-1.84893	-1.33483
76509820	chr5:76509820:C:T	6.76177e-19	-1.85953	-0.103918	7.9265e-14	-2.19524	-0.120593
76510427	chr5:76510427:A:G	1.212e-17	-4.25965e-10	0.92271	2.04068e-12	-4.25965e-10	0.932408
76510505	chr5:76510505:C:T	1.21746e-18	-4.25965e-10	-1.37539	2.04261e-13	-4.25965e-10	-1.36923
76510586	chr5:76510586:A:G	9.77096e-18	-4.25965e-10	0.707267	1.63895e-12	-4.25965e-10	0.713184
76510600	chr5:76510600:C:T	1.50678e-19	-2.22038	-1.24438	2.52892e-14	-2.20955	-1.2487
76510741	chr5:76510741:T:C	1.33558e-18	-4.25965e-10	-1.28278	2.22923e-13	-4.25965e-10	-1.2818
76511011	chr5:76511011:G:A	1.19083e-17	-4.25965e-10	0.905087	2.00249e-12	-4.25965e-10	0.913519
76511157	chr5:76511157:T:A	1.69163e-19	-2.06729	-1.28175	2.83812e-14	-2.07284	-1.27006
76511239	chr5:76511239:G:A	3.55037e-19	-1.21172	-1.39596	8.72564e-14	-0.825486	-1.39429
76511371	chr5:76511371:G:A	1.40485e-18	-4.25965e-10	-1.23222	2.31991e-13	-4.25965e-10	-1.24193
76511931	chr5:76511931:C:T	1.62913e-18	-4.25965e-10	-1.0841	2.72006e-13	-4.25965e-10	-1.0828
76512003	chr5:76512003:T:G	2.71528e-19	-1.7815	-1.09434	4.53954e-14	-1.79831	-1.07491
76512208	chr5:76512208:CA:C	2.40748e-18	-4.25965e-10	-0.693566	4.03639e-13	-4.25965e-10	-0.688108
76512280	chr5:76512280:G:A	1.48299e-18	-4.25965e-10	-1.17809	2.54321e-13	-4.25965e-10	-1.15003
76512625	chr5:76512625:A:G	2.11855e-18	-4.25965e-10	-0.821416	3.55469e-13	-4.25965e-10	-0.815189
76513003	chr5:76513003:T:C	1.51883e-19	-2.2222	-1.23459	2.67958e-14	-2.16985	-1.23054
76513135	chr5:76513135:C:G	5.6925e-19	-2.13558	-4.01506e-10	9.64136e-14	-2.11998	-4.01506e-10
76513408	chr5:76513408:T:G	4.43161e-19	-0.970137	-1.41583	2.29487e-14	-2.13822	-1.41715
76513461	chr5:76513461:T:C	4.35593e-18	0.876834	-0.977444	3.37014e-14	-2.15336	-1.01773
76513462	chr5:76513462:G:A	2.76362e-18	0.27662	-0.832228	2.67024e-13	-0.258281	-0.84301
76513669	chr5:76513669:CAG:C	1.16962e-18	-4.25965e-10	-1.41547	1.95148e-13	-4.25965e-10	-1.41487
76513944	chr5:76513944:C:T	1.47937e-19	-2.07718	-1.40593	2.98993e-14	-1.88547	-1.40532
76514418	chr5:76514418:T:G	3.75768e-18	1.15543	-1.40378	8.1119e-14	-0.893715	-1.399
76514709	chr5:76514709:T:G	2.15586e-18	-4.25965e-10	-0.803958	3.59356e-13	-4.25965e-10	-0.804314
76514783	chr5:76514783:C:T	2.94205e-18	-4.25965e-10	-0.49304	5.03319e-13	-4.25965e-10	-0.467403
76514801	chr5:76514801:G:C	3.09542e-18	0.224795	-0.667018	2.99039e-13	-0.30997	-0.678084
76515013	chr5:76515013:G:A	2.32193e-18	0.0205681	-0.750319	2.3001e-13	-0.488622	-0.761881
76516246	chr5:76516246:A:G	1.41744e-18	-4.25965e-10	-1.2233	2.35989e-13	-4.25965e-10	-1.22484
76516327	chr5:76516327:A:G	7.70816e-18	-4.25965e-10	0.470131	1.28696e-12	-4.25965e-10	0.47141
76516487	chr5:76516487:A:T	7.32601e-19	-1.8833	-4.01506e-10	9.21924e-14	-2.16475	-4.01506e-10
76516622	chr5:76516622:G:A	2.75678e-18	-4.25965e-10	-0.558084	4.60167e-13	-4.25965e-10	-0.557039
76516706	chr5:76516706:A:G	1.29466e-18	-4.25965e-10	-1.3139	2.17305e-13	-4.25965e-10	-1.30733
76516727	chr5:76516727:C:T	5.97502e-19	-2.08715	-4.01506e-10	1.09621e-13	-1.9916	-4.01506e-10
76516856	chr5:76516856:C:T	3.00176e-19	-1.60463	-1.17091	2.66949e-14	-2.21806	-1.18609
76517103	chr5:76517103:T:G	1.24397e-18	-4.25965e-10	-1.35384	2.07681e-13	-4.25965e-10	-1.35263
76517986	chr5:76517986:T:G	9.93131e-19	-1.57904	-4.01506e-10	1.8792e-13	-1.45261	-4.01506e-10
76518051	chr5:76518051:G:A	1.61207e-18	-4.25965e-10	-1.09463	2.70476e-13	-4.25965e-10	-1.08844
76518070	chr5:76518070:T:C	7.09752e-19	-0.583735	-1.33125	2.78882e-14	-2.0185	-1.34192
76518213	chr5:76518213:C:T	6.13938e-19	-0.663092	-1.39692	2.58344e-14	-2.03453	-1.40239
76518424	chr5:76518424:G:A	2.25296e-19	-1.90281	-1.15968	3.61904e-14	-1.95327	-1.14656
76518430	chr5:76518430:C:T	1.17775e-18	-4.25965e-10	-1.40855	1.96771e-13	-4.25965e-10	-1.40659
76518613	chr5:76518613:G:A	1.22768e-18	-4.25965e-10	-1.36702	2.04911e-13	-4.25965e-10	-1.36605
76518629	chr5:76518629:G:A	1.21331e-18	-4.25965e-10	-1.3788	2.02486e-13	-4.25965e-10	-1.37796
76519003	chr5:76519003:T:G	1.52613e-18	-4.25965e-10	-1.14941	2.51846e-13	-4.25965e-10	-1.15981
76519049	chr5:76519049:T:G	1.91278e-19	-1.94749	-1.27868	5.59137e-14	-1.37159	-1.29322
76519247	chr5:76519247:C:T	2.33426e-18	-4.25965e-10	-0.724454	3.90084e-13	-4.25965e-10	-0.722266
76519251	chr5:76519251:G:A	1.75487e-18	-4.25965e-10	-1.00975	2.94311e-13	-4.25965e-10	-1.00399
76519346	chr5:76519346:G:A	1.42357e-18	-4.25965e-10	-1.21898	2.37575e-13	-4.25965e-10	-1.21814
76519379	chr5:76519379:A:G	1.19291e-18	-0.588532	-0.807222	1.0847e-13	-1.18462	-0.817533
76520035	chr5:76520035:A:G	1.43839e-18	-4.25965e-10	-1.20862	2.45123e-13	-4.25965e-10	-1.18687
76520046	chr5:76520046:A:G	6.18333e-19	-2.05288	-4.01506e-10	9.51047e-14	-2.13365	-4.01506e-10
76520090	chr5:76520090:A:G	1.24225e-18	-4.25965e-10	-1.35522	2.08203e-13	-4.25965e-10	-1.35011
76520155	chr5:76520155:A:G	1.24099e-18	-4.25965e-10	-1.35624	2.06915e-13	-4.25965e-10	-1.35632
76520209	chr5:76520209:G:C	1.18448e-18	-4.25965e-10	-1.40284	1.97463e-13	-4.25965e-10	-1.40307
76520457	chr5:76520457:C:T	6.96919e-19	-0.547575	-1.38566	2.71785e-14	-1.99352	-1.39268
76520522	chr5:76520522:T:C	1.21246e-18	-4.25965e-10	-1.3795	2.0217e-13	-4.25965e-10	-1.37952
76520818	chr5:76520818:C:T	1.7144e-19	-1.97214	-1.36353	2.80228e-14	-1.99822	-1.35739
76520824	chr5:76520824:C:T	2.7427e-18	0.303939	-0.867143	2.62141e-13	-0.242902	-0.876842
76520868	chr5:76520868:C:T	3.28938e-19	-2.02737	-0.656666	4.73939e-14	-2.12706	-0.703072
76520909	chr5:76520909:A:G	1.22916e-18	-4.25965e-10	-1.36582	2.05065e-13	-4.25965e-10	-1.3653
76521442	chr5:76521442:G:A	1.33233e-18	-4.25965e-10	-1.28522	2.22755e-13	-4.25965e-10	-1.28256
76521671	chr5:76521671:G:A	1.24928e-18	-4.25965e-10	-1.34958	2.08431e-13	-4.25965e-10	-1.34902
76521672	chr5:76521672:T:G	1.25602e-18	-4.25965e-10	-1.3442	2.09511e-13	-4.25965e-10	-1.34385
76522048	chr5:76522048:A:G	5.36263e-19	-2.19528	-4.01506e-10	8.89986e-14	-2.20001	-4.01506e-10
76522292	chr5:76522292:C:T	6.71734e-19	-0.569787	-1.40025	2.6616e-14	-2.00198	-1.40513
76522434	chr5:76522434:C:T	1.20001e-18	-4.25965e-10	-1.38982	2.00453e-13	-4.25965e-10	-1.38805
76522539	chr5:76522539:G:A	1.28789e-18	-4.25965e-10	-1.31914	2.14617e-13	-4.25965e-10	-1.31977
76522798	chr5:76522798:A:C	2.2491e-18	-4.25965e-10	-0.761619	3.75074e-13	-4.25965e-10	-0.761506
76522959	chr5:76522959:C:T	2.89874e-18	0.271458	-0.779332	2.80369e-13	-0.263834	-0.788686
76522985	chr5:76522985:A:G	1.16802e-18	-4.25965e-10	-1.41684	1.94838e-13	-4.25965e-10	-1.41646
76523385	chr5:76523385:C:G	1.17209e-18	-4.25965e-10	-1.41336	1.95785e-13	-4.25965e-10	-1.41161
76523511	chr5:76523511:G:A	7.06844e-19	-0.972057	-0.947035	4.12443e-14	-2.0078	-0.961313
76523603	chr5:76523603:A:G	1.49239e-18	-4.25965e-10	-1.17177	2.56131e-13	-4.25965e-10	-1.14294
76523641	chr5:76523641:A:G	1.1779e-18	-4.25965e-10	-1.40842	1.9644e-13	-4.25965e-10	-1.40827
76524550	chr5:76524550:A:G	1.24305e-18	-4.25965e-10	-1.35458	2.08295e-13	-4.25965e-10	-1.34967
76524632	chr5:76524632:G:C	1.2438e-18	-4.25965e-10	-1.35398	2.08429e-13	-4.25965e-10	-1.34903
76524828	chr5:76524828:G:A	2.60943e-19	-1.84101	-1.07459	4.2387e-14	-1.88125	-1.06054
76525173	chr5:76525173:G:A	4.03885e-19	-1.08952	-1.38925	2.27676e-14	-2.16268	-1.40061
76525310	chr5:76525310:A:G	1.16796e-18	-4.25965e-10	-1.41689	1.94712e-13	-4.25965e-10	-1.41711
76525903	chr5:76525903:A:G	1.2442e-18	-0.188583	-1.16507	4.09789e-14	-1.7972	-1.17837
76525905	chr5:76525905:G:T	2.10408e-18	0.000212576	-0.828482	2.11921e-13	-0.499798	-0.832616
76525992	chr5:76525992:T:C	1.78906e-18	-4.25965e-10	-0.990458	3.05603e-13	-4.25965e-10	-0.966343
76526649	chr5:76526649:C:T	1.16895e-18	-4.25965e-10	-1.41604	1.94726e-13	-4.25965e-10	-1.41703
76527001	chr5:76527001:A:G	1.3053e-18	-4.25965e-10	-1.30572	2.18198e-13	-4.25965e-10	-1.30322
76527382	chr5:76527382:G:A	1.69173e-18	-4.25965e-10	-1.0464	2.76403e-13	-4.25965e-10	-1.06677
76528140	chr5:76528140:C:T	4.3079e-17	1.10196	1.08892	7.87587e-13	-1.10423	1.08457
76528729	chr5:76528729:C:T	1.91409e-18	-4.25965e-10	-0.922907	3.31516e-13	-4.25965e-10	-0.884951
76529218	chr5:76529218:AATGATGTACAT:A	1.68342e-18	-4.25965e-10	-1.05132	2.8358e-13	-4.25965e-10	-1.04113
76529534	chr5:76529534:G:A	1.23129e-18	-4.25965e-10	-1.36409	2.07782e-13	-4.25965e-10	-1.35214
76529735	chr5:76529735:T:C	1.98742e-18	-4.25965e-10	-0.885309	3.24441e-13	-4.25965e-10	-0.906523
76529742	chr5:76529742:A:G	1.91706e-17	0.811345	0.569885	4.05445e-13	-1.25816	0.574522
76529861	chr5:76529861:G:A	1.97433e-18	-4.25965e-10	-0.89192	3.26928e-13	-4.25965e-10	-0.898887
76530329	chr5:76530329:C:T	7.66107e-19	-0.512351	-1.32623	3.6802e-14	-1.74529	-1.33778
76530398	chr5:76530398:G:A	1.29716e-18	-4.25965e-10	-1.31197	2.16264e-13	-4.25965e-10	-1.31213
76530509	chr5:76530509:T:C	1.32954e-18	-4.25965e-10	-1.28731	2.22076e-13	-4.25965e-10	-1.28561
76530581	chr5:76530581:T:G	2.60735e-18	-4.25965e-10	-0.613812	4.21651e-13	-4.25965e-10	-0.64445
76531534	chr5:76531534:G:A	1.61887e-18	-4.25965e-10	-1.09042	2.78125e-13	-4.25965e-10	-1.06056
76531646	chr5:76531646:G:A	1.08569e-18	-0.237163	-1.25277	3.95164e-14	-1.7551	-1.25681
76531683	chr5:76531683:T:G	1.69642e-18	0.330071	-1.3737	5.87195e-14	-1.23375	-1.3821
76531851	chr5:76531851:C:A	5.19613e-18	0.900289	-0.824524	1.14093e-13	-1.12362	-0.827991
76532223	chr5:76532223:G:A	5.85322e-19	-2.10774	-4.01506e-10	9.47555e-14	-2.13733	-4.01506e-10
76532792	chr5:76532792:A:C	1.57057e-19	-2.12746	-1.29583	2.5962e-14	-2.1412	-1.29079
76533034	chr5:76533034:G:C	6.42977e-19	-0.607523	-1.40627	3.94988e-14	-1.60559	-1.40676
76533539	chr5:76533539:TA:T	7.64608e-19	-1.2081	-0.632443	5.03452e-14	-2.11707	-0.652654
76533740	chr5:76533740:G:A	8.38533e-19	-1.15489	-0.593363	5.25329e-14	-2.11281	-0.614377
76533844	chr5:76533844:A:G	5.49783e-19	-1.31408	-0.856295	3.93899e-14	-2.1443	-0.87082
76533880	chr5:76533880:A:G	1.1786e-18	-4.25965e-10	-1.40782	1.96266e-13	-4.25965e-10	-1.40916
76533901	chr5:76533901:C:T	1.16778e-18	-4.25965e-10	-1.41705	1.94707e-13	-4.25965e-10	-1.41713
76533934	chr5:76533934:C:T	1.05349e-18	-1.84908	0.329042	1.21674e-13	-2.18432	0.297036
76533960	chr5:76533960:G:A	1.33293e-18	-4.25965e-10	-1.28477	2.22625e-13	-4.25965e-10	-1.28314
76534384	chr5:76534384:A:G	4.53924e-18	-0.0593881	-4.01506e-10	5.95322e-13	-0.299525	-4.01506e-10
76534732	chr5:76534732:T:C	1.22321e-18	-4.25965e-10	-1.37067	2.02351e-13	-4.25965e-10	-1.37862
76534860	chr5:76534860:C:A	1.17296e-18	-4.25965e-10	-1.41262	1.95714e-13	-4.25965e-10	-1.41197
76534915	chr5:76534915:G:T	1.16779e-18	-4.25965e-10	-1.41703	1.94711e-13	-4.25965e-10	-1.41711
76535042	chr5:76535042:A:G	4.61874e-19	-1.3323	-1.01231	3.40261e-14	-2.13674	-1.02476
76535212	chr5:76535212:T:C	4.17348e-19	-1.39163	-1.05435	3.22607e-14	-2.14908	-1.0657
76535308	chr5:76535308:A:T	4.16699e-18	-4.25965e-10	-0.144955	6.98697e-13	-4.25965e-10	-0.139411
76535327	chr5:76535327:A:G	3.36139e-18	-4.25965e-10	-0.359794	5.56112e-13	-4.25965e-10	-0.367659
76535969	chr5:76535969:TAGG:T	1.66068e-18	-4.25965e-10	-1.06492	2.75421e-13	-4.25965e-10	-1.07033
76536629	chr5:76536629:C:A	7.68289e-18	-4.25965e-10	0.466847	1.3207e-12	-4.25965e-10	0.497289
76536914	chr5:76536914:A:G	2.0017e-18	-4.25965e-10	-0.878152	3.36569e-13	-4.25965e-10	-0.869826
76537591	chr5:76537591:A:G	3.93049e-19	-1.73944	-0.766528	4.02868e-14	-2.21425	-0.778352
76538241	chr5:76538241:A:C	1.80172e-18	-4.25965e-10	-0.983408	3.09331e-13	-4.25965e-10	-0.954216
76538289	chr5:76538289:G:A	1.29052e-18	-4.25965e-10	-1.3171	2.13436e-13	-4.25965e-10	-1.32529
76538448	chr5:76538448:A:G	4.9124e-18	-4.25965e-10	0.0196154	8.22664e-13	-4.25965e-10	0.02392
76538521	chr5:76538521:G:A	5.54568e-19	-2.16171	-4.01506e-10	9.00121e-14	-2.18868	-4.01506e-10
76538623	chr5:76538623:T:C	1.11288e-15	6.29023	-0.847672	1.30811e-13	-0.93362	-0.881254
76538981	chr5:76538981:ACT:A	6.82219e-19	-1.95455	-4.01506e-10	1.07781e-13	-2.00853	-4.01506e-10
76539017	chr5:76539017:C:T	6.15986e-16	-4.25965e-10	4.85108	8.93204e-11	-4.25965e-10	4.71136
76539335	chr5:76539335:C:T	1.34424e-18	-4.25965e-10	-1.27632	2.24924e-13	-4.25965e-10	-1.27287
76539518	chr5:76539518:C:T	6.68353e-16	-4.25965e-10	4.93267	9.67728e-11	-4.25965e-10	4.79149
76539730	chr5:76539730:T:C	1.99805e-18	-4.25965e-10	-0.879974	3.35627e-13	-4.25965e-10	-0.872629
76539769	chr5:76539769:G:A	6.64032e-16	-4.25965e-10	4.92618	9.61506e-11	-4.25965e-10	4.78504
76540095	chr5:76540095:T:G	1.18299e-18	-4.25965e-10	-1.40411	1.97017e-13	-4.25965e-10	-1.40534
76540207	chr5:76540207:A:G	1.3981e-15	6.0394	-0.368677	1.99191e-13	-0.9837	-0.410666
76540325	chr5:76540325:A:T	1.16836e-18	-4.25965e-10	-1.41655	1.94725e-13	-4.25965e-10	-1.41704
76540543	chr5:76540543:C:T	7.0006e-16	-4.25965e-10	4.97902	1.01311e-10	-4.25965e-10	4.83732
76540699	chr5:76540699:A:G	3.53078e-19	-1.41061	-1.20261	2.77515e-14	-2.1584	-1.20694
76540730	chr5:76540730:G:A	6.46625e-19	-0.625978	-1.38216	3.04296e-14	-1.89322	-1.37999
76540922	chr5:76540922:T:C	1.07702e-17	-4.25965e-10	0.804637	1.81044e-12	-4.25965e-10	0.812695
76541067	chr5:76541067:A:G	1.3727e-18	-4.25965e-10	-1.25537	2.27143e-13	-4.25965e-10	-1.26305
76541206	chr5:76541206:CT:C	1.19747e-18	-4.25965e-10	-1.39194	2.00698e-13	-4.25965e-10	-1.38683
76541373	chr5:76541373:G:A	1.30938e-18	-4.25965e-10	-1.3026	2.20007e-13	-4.25965e-10	-1.29497
76541448	chr5:76541448:G:A	1.22555e-18	-4.25965e-10	-1.36876	2.03345e-13	-4.25965e-10	-1.37373
76541472	chr5:76541472:T:A	9.18492e-19	-0.325186	-1.33198	3.54023e-14	-1.79429	-1.32756
76541851	chr5:76541851:C:T	1.17423e-18	-4.25965e-10	-1.41154	1.96074e-13	-4.25965e-10	-1.41014
76541908	chr5:76541908:T:A	1.21082e-18	-4.25965e-10	-1.38085	2.01171e-13	-4.25965e-10	-1.38447
76542009	chr5:76542009:C:T	2.64393e-19	-1.86605	-1.03642	3.06851e-14	-2.22102	-1.04383
76542164	chr5:76542164:T:C	1.16864e-18	-4.25965e-10	-1.41631	1.94744e-13	-4.25965e-10	-1.41694
76542736	chr5:76542736:C:T	1.44027e-18	-4.25965e-10	-1.20732	2.39948e-13	-4.25965e-10	-1.2082
76543299	chr5:76543299:A:G	5.22329e-19	-1.29853	-0.923077	3.86226e-14	-2.11325	-0.921537
76543340	chr5:76543340:C:T	7.35371e-19	-0.734325	-1.1452	3.57877e-14	-1.96764	-1.14339
76543760	chr5:76543760:C:T	1.27134e-18	-4.25965e-10	-1.33207	2.13718e-13	-4.25965e-10	-1.32397
76543807	chr5:76543807:C:T	1.7937e-18	-4.25965e-10	-0.98787	2.97253e-13	-4.25965e-10	-0.994045
76543837	chr5:76543837:G:A	1.17963e-18	-4.25965e-10	-1.40695	1.97384e-13	-4.25965e-10	-1.40348
76543847	chr5:76543847:G:A	1.9332e-18	-4.25965e-10	-0.912973	3.21812e-13	-4.25965e-10	-0.914661
76544214	chr5:76544214:T:C	8.32734e-15	8.48103	-1.02588	2.63285e-13	-0.0717456	-1.04364
76544302	chr5:76544302:C:T	1.22808e-18	-4.25965e-10	-1.36669	2.05182e-13	-4.25965e-10	-1.36473
76544400	chr5:76544400:C:T	6.35565e-19	-0.757546	-1.26784	3.12438e-14	-1.97687	-1.26994
76544459	chr5:76544459:A:G	1.24033e-18	-4.25965e-10	-1.35677	2.07242e-13	-4.25965e-10	-1.35474
76544609	chr5:76544609:A:G	1.17298e-18	-4.25965e-10	-1.4126	1.95466e-13	-4.25965e-10	-1.41324
76544757	chr5:76544757:T:C	6.59655e-18	-4.25965e-10	0.314398	1.07595e-12	-4.25965e-10	0.292333
76544851	chr5:76544851:C:T	2.62113e-15	6.78699	-0.487781	2.34093e-13	-0.725694	-0.507215
76545035	chr5:76545035:A:G	2.30543e-15	6.71366	-0.542788	2.15258e-13	-0.755546	-0.561245
76545255	chr5:76545255:G:T	1.3659e-18	-1.26033	-4.01506e-10	2.56184e-13	-1.14273	-4.01506e-10
76545328	chr5:76545328:C:A	1.72168e-18	-4.25965e-10	-1.02884	2.8881e-13	-4.25965e-10	-1.02286
76545362	chr5:76545362:A:G	4.62269e-19	-1.50097	-0.84279	3.87136e-14	-2.17665	-0.855784
76545901	chr5:76545901:C:G	6.23299e-18	-4.25965e-10	0.257709	9.88055e-13	-4.25965e-10	0.207111
76545955	chr5:76545955:A:T	1.74699e-18	-4.25965e-10	-1.01425	2.9301e-13	-4.25965e-10	-1.00842
76546063	chr5:76546063:T:C	5.78175e-19	-1.3822	-0.737823	4.42645e-14	-2.14281	-0.755631
76546223	chr5:76546223:G:T	7.6658e-19	-1.83796	-4.01506e-10	1.29255e-13	-1.82684	-4.01506e-10
76546456	chr5:76546456:A:C	5.39876e-19	-1.38328	-0.805287	4.14114e-14	-2.14358	-0.821493
76546476	chr5:76546476:T:A	1.2504e-18	-4.25965e-10	-1.34869	2.0958e-13	-4.25965e-10	-1.34352
76546510	chr5:76546510:C:T	5.48409e-19	-1.44919	-0.723687	4.35451e-14	-2.16704	-0.747791
76546669	chr5:76546669:G:A	7.46345e-15	8.72171	-1.37609	2.02894e-13	0.00533571	-1.38128
76546838	chr5:76546838:T:C	1.41096e-18	-4.25965e-10	-1.22787	2.32961e-13	-4.25965e-10	-1.23776
76546903	chr5:76546903:C:T	2.0064e-18	-4.25965e-10	-0.875806	3.34344e-13	-4.25965e-10	-0.876458
76547100	chr5:76547100:T:C	1.32491e-18	-4.25965e-10	-1.2908	2.1923e-13	-4.25965e-10	-1.2985
76547146	chr5:76547146:A:G	2.68988e-18	-4.25965e-10	-0.58265	4.46579e-13	-4.25965e-10	-0.587011
76547618	chr5:76547618:T:TA	1.32701e-18	-4.25965e-10	-1.28922	2.19393e-13	-4.25965e-10	-1.29776
76547752	chr5:76547752:G:A	3.20256e-18	-4.25965e-10	-0.408197	5.20317e-13	-4.25965e-10	-0.434189
76547916	chr5:76547916:A:G	1.20718e-18	-4.25965e-10	-1.38386	2.01575e-13	-4.25965e-10	-1.38246
76547973	chr5:76547973:T:C	2.20703e-18	-4.25965e-10	-0.780498	3.6532e-13	-4.25965e-10	-0.787855
76548658	chr5:76548658:A:G	1.2781e-18	-4.25965e-10	-1.32677	2.1167e-13	-4.25965e-10	-1.3336
76548720	chr5:76548720:A:G	1.21555e-18	-4.25965e-10	-1.37695	2.02194e-13	-4.25965e-10	-1.3794
76548774	chr5:76548774:GC:G	1.17036e-18	-4.25965e-10	-1.41483	1.9494e-13	-4.25965e-10	-1.41594
76548861	chr5:76548861:C:T	1.31132e-18	-4.25965e-10	-1.30111	2.16959e-13	-4.25965e-10	-1.30892
76549015	chr5:76549015:T:C	1.91119e-18	-4.25965e-10	-0.92442	3.17759e-13	-4.25965e-10	-0.927333
76549025	chr5:76549025:C:CAAAT	1.27893e-18	-4.25965e-10	-1.32613	2.118e-13	-4.25965e-10	-1.33299
76549236	chr5:76549236:A:AGACTCAGAT	1.99669e-18	-4.25965e-10	-0.880657	3.30758e-13	-4.25965e-10	-0.887241
76549302	chr5:76549302:T:C	7.31452e-18	-4.25965e-10	0.417714	1.19425e-12	-4.25965e-10	0.396649
76549383	chr5:76549383:A:G	2.47103e-14	9.19692	-0.654092	5.24608e-13	0.251002	-0.676979
76549654	chr5:76549654:G:A	1.18937e-18	-4.25965e-10	-1.39873	1.98619e-13	-4.25965e-10	-1.39724
76549684	chr5:76549684:C:T	1.21455e-18	-4.25965e-10	-1.37778	2.02948e-13	-4.25965e-10	-1.37568
76550080	chr5:76550080:G:C	1.16779e-18	-4.25965e-10	-1.41704	1.94705e-13	-4.25965e-10	-1.41714
76550499	chr5:76550499:T:G	1.17703e-18	-4.25965e-10	-1.40916	1.95875e-13	-4.25965e-10	-1.41115
76551313	chr5:76551313:T:C	3.0412e-19	-1.62202	-1.14046	2.85066e-14	-2.19115	-1.14735
76551345	chr5:76551345:G:A	1.221e-18	-4.25965e-10	-1.37247	2.05196e-13	-4.25965e-10	-1.36466
76551373	chr5:76551373:GGGCGGCCGGGCAGAGGGGCTCCTCACATCCCAGATGATGGGCGGCCAGGCAGAGACACTCCTCACTTCCCAGACAGGGT:G	1.17709e-18	-4.25965e-10	-1.4091	1.96615e-13	-4.25965e-10	-1.40738
76551382	chr5:76551382:G:A	4.90943e-16	-4.25965e-10	4.62418	7.17088e-11	-4.25965e-10	4.49174
76551434	chr5:76551434:C:T	2.43714e-18	-4.25965e-10	-0.681324	3.8894e-13	-4.25965e-10	-0.725204
76551512	chr5:76551512:G:GCC	1.98938e-14	9.18309	-0.857072	3.97098e-13	0.172046	-0.87649
76551541	chr5:76551541:T:C	1.24213e-18	-4.25965e-10	-1.35532	2.08219e-13	-4.25965e-10	-1.35004
76551590	chr5:76551590:C:T	1.21854e-18	-4.25965e-10	-1.3745	2.02811e-13	-4.25965e-10	-1.37635
76551726	chr5:76551726:T:C	5.45066e-19	-1.53983	-0.63917	4.75006e-14	-2.17536	-0.652527
76552093	chr5:76552093:G:A	3.53897e-18	-4.25965e-10	-0.308313	6.03696e-13	-4.25965e-10	-0.285558
76552251	chr5:76552251:C:A	1.43411e-18	-4.25965e-10	-1.2116	2.38195e-13	-4.25965e-10	-1.21554
76552568	chr5:76552568:T:C	2.65144e-19	-1.55588	-1.34375	2.7218e-14	-2.03574	-1.349
76552902	chr5:76552902:A:T	1.59454e-18	-4.25965e-10	-1.10557	2.60978e-13	-4.25965e-10	-1.12419
76553035	chr5:76553035:A:G	7.00601e-19	-0.634396	-1.29357	2.84765e-14	-2.04885	-1.2907
76553259	chr5:76553259:T:G	7.18249e-19	-0.639942	-1.26314	2.93369e-14	-2.04994	-1.25984
76553326	chr5:76553326:T:A	1.477e-19	-2.22004	-1.26468	2.87087e-14	-2.06902	-1.26241
76553485	chr5:76553485:A:T	1.22382e-18	-4.25965e-10	-1.37017	2.02549e-13	-4.25965e-10	-1.37765
76553742	chr5:76553742:A:T	5.62636e-19	-1.35357	-0.793705	4.33935e-14	-2.11739	-0.800926
76554000	chr5:76554000:A:G	1.69776e-18	-4.25965e-10	-1.04284	2.79351e-13	-4.25965e-10	-1.05616
76554412	chr5:76554412:T:C	1.19756e-18	-4.25965e-10	-1.39186	2.00502e-13	-4.25965e-10	-1.3878
76554476	chr5:76554476:A:G	1.1736e-18	-4.25965e-10	-1.41207	1.95431e-13	-4.25965e-10	-1.41342
76554536	chr5:76554536:A:C	3.2828e-14	9.72672	-0.899836	5.10309e-13	0.464124	-0.917734
76554614	chr5:76554614:G:T	1.3391e-17	-4.25965e-10	1.02243	2.21082e-12	-4.25965e-10	1.01249
76555129	chr5:76555129:G:A	1.19587e-18	-4.25965e-10	-1.39327	1.99964e-13	-4.25965e-10	-1.39049
76555187	chr5:76555187:G:A	2.19577e-18	-4.25965e-10	-0.785617	3.66269e-13	-4.25965e-10	-0.785261
76555801	chr5:76555801:A:G	1.16893e-18	-4.25965e-10	-1.41606	1.94793e-13	-4.25965e-10	-1.41669
76555965	chr5:76555965:A:C	8.24025e-14	10.6328	-0.885586	8.25819e-13	0.917352	-0.889604
76556243	chr5:76556243:G:C	1.17495e-18	-4.25965e-10	-1.41092	1.96228e-13	-4.25965e-10	-1.40935
76556285	chr5:76556285:G:A	5.86008e-19	-0.958115	-1.14846	3.91641e-14	-1.87626	-1.14461
76556307	chr5:76556307:G:C	1.22231e-18	-4.25965e-10	-1.37141	2.0424e-13	-4.25965e-10	-1.36933
76556502	chr5:76556502:C:T	1.77184e-18	-4.25965e-10	-1.00013	2.94792e-13	-4.25965e-10	-1.00236
76556659	chr5:76556659:G:A	1.25932e-18	-4.25965e-10	-1.34157	2.09909e-13	-4.25965e-10	-1.34195
76557089	chr5:76557089:T:A	1.19756e-18	-4.25965e-10	-1.39186	2.00502e-13	-4.25965e-10	-1.3878
76557099	chr5:76557099:C:G	1.78646e-18	-4.25965e-10	-0.991912	2.95973e-13	-4.25965e-10	-0.998359
76557142	chr5:76557142:A:G	1.00573e-17	-4.25965e-10	0.736153	1.63296e-12	-4.25965e-10	0.70952
76557845	chr5:76557845:C:T	1.20294e-18	-4.25965e-10	-1.38738	2.00484e-13	-4.25965e-10	-1.38789
76557908	chr5:76557908:G:A	8.90471e-14	10.6573	-0.832538	8.59582e-13	0.904567	-0.836749
76558225	chr5:76558225:C:A	1.83809e-18	-0.62612	-0.337302	8.87924e-14	-1.85717	-0.345156
76558244	chr5:76558244:A:G	1.17519e-18	-4.25965e-10	-1.41072	1.96334e-13	-4.25965e-10	-1.40881
76558510	chr5:76558510:C:G	1.20972e-18	-4.25965e-10	-1.38176	2.00987e-13	-4.25965e-10	-1.38539
76558528	chr5:76558528:G:A	1.69768e-18	-4.25965e-10	-1.04289	2.82562e-13	-4.25965e-10	-1.04473
76558687	chr5:76558687:G:T	5.32425e-19	-1.06159	-1.14087	3.72381e-14	-1.93427	-1.13702
76558688	chr5:76558688:T:C	1.19789e-18	-4.25965e-10	-1.39159	2.00326e-13	-4.25965e-10	-1.38868
76558755	chr5:76558755:T:A	2.04294e-18	-4.25965e-10	-0.85776	3.41445e-13	-4.25965e-10	-0.855441
76558923	chr5:76558923:C:T	1.32794e-18	-4.25965e-10	-1.28852	2.17304e-13	-4.25965e-10	-1.30733
76558931	chr5:76558931:C:T	1.18918e-18	-4.25965e-10	-1.39888	1.98511e-13	-4.25965e-10	-1.39778
76559034	chr5:76559034:G:A	2.78548e-18	-4.25965e-10	-0.547727	4.47552e-13	-4.25965e-10	-0.584836
76559062	chr5:76559062:G:A	5.43398e-19	-2.18206	-4.01506e-10	8.85444e-14	-2.20512	-4.01506e-10
76559084	chr5:76559084:T:G	8.16739e-19	-1.21097	-0.563611	5.72924e-14	-2.07782	-0.56264
76559129	chr5:76559129:C:T	1.71769e-18	-4.25965e-10	-1.03117	2.82334e-13	-4.25965e-10	-1.04554
76559273	chr5:76559273:G:A	1.8165e-18	-4.25965e-10	-0.975236	3.02886e-13	-4.25965e-10	-0.975272
76559277	chr5:76559277:T:C	1.23372e-18	-4.25965e-10	-1.36211	2.06029e-13	-4.25965e-10	-1.36061
76559278	chr5:76559278:C:T	6.73705e-19	-1.96711	-4.01506e-10	1.07174e-13	-2.01418	-4.01506e-10
76559393	chr5:76559393:C:T	6.36669e-19	-0.639675	-1.38398	3.60198e-14	-1.71757	-1.38698
76559405	chr5:76559405:A:G	6.0981e-19	-1.19681	-0.869949	4.24854e-14	-2.0744	-0.865068
76559434	chr5:76559434:G:A	2.84837e-14	9.56097	-0.876032	5.31328e-13	0.473089	-0.886338
76559763	chr5:76559763:C:T	5.90299e-19	-2.09927	-4.01506e-10	1.11665e-13	-1.97312	-4.01506e-10
76559902	chr5:76559902:G:A	1.38385e-18	-4.25965e-10	-1.24728	2.28802e-13	-4.25965e-10	-1.25577
76560311	chr5:76560311:C:G	1.6176e-18	-4.25965e-10	-1.09121	2.65305e-13	-4.25965e-10	-1.10775
76560367	chr5:76560367:A:T	4.46698e-14	10.3025	-1.16757	5.43999e-13	0.774483	-1.16416
76560411	chr5:76560411:C:T	3.43399e-14	10.1366	-1.26473	4.57915e-13	0.70028	-1.26223
76560529	chr5:76560529:C:T	3.44687e-14	9.77655	-0.900895	5.66747e-13	0.553127	-0.901842
76560630	chr5:76560630:T:G	4.66317e-19	-1.35532	-0.979719	3.57921e-14	-2.12937	-0.981535
76561309	chr5:76561309:T:C	5.361e-19	-2.19558	-4.01506e-10	9.25266e-14	-2.16113	-4.01506e-10
76561491	chr5:76561491:C:T	5.47974e-19	-2.17368	-4.01506e-10	8.71688e-14	-2.22078	-4.01506e-10
76562035	chr5:76562035:C:A	2.41383e-18	-4.25965e-10	-0.690935	3.98412e-13	-4.25965e-10	-0.701141
76562042	chr5:76562042:T:G	1.19491e-18	-4.25965e-10	-1.39408	1.98476e-13	-4.25965e-10	-1.39796
76562160	chr5:76562160:C:T	1.73956e-18	-4.25965e-10	-1.01852	2.9067e-13	-4.25965e-10	-1.01644
76562268	chr5:76562268:G:A	1.43531e-18	-4.25965e-10	-1.21076	2.37564e-13	-4.25965e-10	-1.21819
76562274	chr5:76562274:G:A	1.24167e-18	-4.25965e-10	-1.35569	2.0831e-13	-4.25965e-10	-1.3496
76562343	chr5:76562343:C:T	1.31582e-18	-4.25965e-10	-1.29769	2.20221e-13	-4.25965e-10	-1.29399
76562390	chr5:76562390:C:T	2.47933e-18	-4.25965e-10	-0.664159	4.09094e-13	-4.25965e-10	-0.674682
76562953	chr5:76562953:C:A	1.2078e-18	-4.25965e-10	-1.38334	2.03303e-13	-4.25965e-10	-1.37393
76563267	chr5:76563267:A:G	2.49466e-18	-4.25965e-10	-0.657994	4.16429e-13	-4.25965e-10	-0.656911
76563297	chr5:76563297:G:A	5.9896e-19	-1.22352	-0.861191	4.22806e-14	-2.08653	-0.857772
76563341	chr5:76563341:A:G	2.71861e-18	-4.25965e-10	-0.572029	4.54066e-13	-4.25965e-10	-0.570385
76563355	chr5:76563355:C:T	5.01017e-18	0.0393212	-4.01506e-10	1.22057e-12	0.418444	-4.01506e-10
76563908	chr5:76563908:A:G	4.05199e-19	-1.43746	-1.03806	3.34847e-14	-2.14187	-1.03567
76563937	chr5:76563937:C:T	1.51133e-18	-4.25965e-10	-1.15916	2.49814e-13	-4.25965e-10	-1.16791
76563978	chr5:76563978:G:C	1.91095e-18	-4.25965e-10	-0.924548	3.15449e-13	-4.25965e-10	-0.934632
76564148	chr5:76564148:T:C	2.36346e-18	-4.25965e-10	-0.712023	3.89999e-13	-4.25965e-10	-0.722484
76564198	chr5:76564198:A:G	1.46329e-18	-4.25965e-10	-1.19146	2.42259e-13	-4.25965e-10	-1.19862
76564298	chr5:76564298:T:C	1.45306e-18	-4.25965e-10	-1.19848	2.40595e-13	-4.25965e-10	-1.20551
76564325	chr5:76564325:G:A	1.47509e-18	-4.25965e-10	-1.18343	2.44174e-13	-4.25965e-10	-1.19075
76564396	chr5:76564396:C:T	1.47553e-18	-4.25965e-10	-1.18313	2.44252e-13	-4.25965e-10	-1.19043
76564397	chr5:76564397:A:G	1.47911e-18	-4.25965e-10	-1.1807	2.44826e-13	-4.25965e-10	-1.18808
76564530	chr5:76564530:T:C	1.47749e-18	-4.25965e-10	-1.1818	2.44575e-13	-4.25965e-10	-1.18911
76564870	chr5:76564870:A:G	4.366e-19	-1.33942	-1.06147	3.36695e-14	-2.1145	-1.05754
76565087	chr5:76565087:C:T	8.32733e-19	-1.75519	-4.01506e-10	1.3298e-13	-1.79843	-4.01506e-10
76565236	chr5:76565236:A:G	1.54593e-18	-4.25965e-10	-1.13652	2.55439e-13	-4.25965e-10	-1.14565
76566054	chr5:76566054:A:G	7.44479e-19	-1.86722	-4.01506e-10	1.21392e-13	-1.8896	-4.01506e-10
76566452	chr5:76566452:G:A	1.3643e-18	-4.25965e-10	-1.2615	2.26094e-13	-4.25965e-10	-1.26768
76566627	chr5:76566627:T:C	1.79027e-18	-4.25965e-10	-0.98978	2.99322e-13	-4.25965e-10	-0.987108
76566853	chr5:76566853:G:A	1.1777e-18	-4.25965e-10	-1.40859	1.96101e-13	-4.25965e-10	-1.41
76567251	chr5:76567251:G:A	1.17745e-18	-4.25965e-10	-1.40879	1.96653e-13	-4.25965e-10	-1.40719
76567315	chr5:76567315:A:G	1.28672e-18	-4.25965e-10	-1.32005	2.153e-13	-4.25965e-10	-1.3166
76567319	chr5:76567319:C:T	3.50368e-19	-1.29241	-1.32851	3.25101e-14	-1.87496	-1.33211
76567335	chr5:76567335:G:A	1.17368e-18	-4.25965e-10	-1.41201	1.95551e-13	-4.25965e-10	-1.4128
76567574	chr5:76567574:A:G	1.62849e-18	-4.25965e-10	-1.08449	2.71949e-13	-4.25965e-10	-1.08301
76567794	chr5:76567794:A:G	6.84816e-19	-0.982714	-0.968039	4.25555e-14	-1.96572	-0.972098
76568162	chr5:76568162:C:T	2.0809e-18	-4.25965e-10	-0.839348	3.44485e-13	-4.25965e-10	-0.846576
76568319	chr5:76568319:C:T	2.04606e-18	-4.25965e-10	-0.856231	3.38374e-13	-4.25965e-10	-0.864475
76568895	chr5:76568895:G:A	1.58802e-19	-2.11216	-1.30009	2.47942e-14	-2.16892	-1.3091
76569772	chr5:76569772:T:C	1.64398e-18	-4.25965e-10	-1.07503	2.70764e-13	-4.25965e-10	-1.08738
76570366	chr5:76570366:T:A	1.17862e-18	-4.25965e-10	-1.40781	1.96302e-13	-4.25965e-10	-1.40897
76570615	chr5:76570615:C:T	1.22391e-18	-4.25965e-10	-1.3701	2.05298e-13	-4.25965e-10	-1.36416
76570761	chr5:76570761:A:T	1.32536e-18	-4.25965e-10	-1.29046	2.21826e-13	-4.25965e-10	-1.28673
76571385	chr5:76571385:C:T	6.62527e-19	-1.09895	-0.884887	4.26288e-14	-2.03997	-0.896123
76571558	chr5:76571558:T:A	1.16981e-18	-4.25965e-10	-1.41531	1.95342e-13	-4.25965e-10	-1.41387
76571572	chr5:76571572:T:A	7.97906e-19	-1.79791	-4.01506e-10	1.23265e-13	-1.87429	-4.01506e-10
76572052	chr5:76572052:T:C	2.02958e-06	26.7667	-4.01506e-10	3.02573e-13	-0.976305	-4.01506e-10
76572341	chr5:76572341:G:A	4.69005e-19	-0.933709	-1.39558	1.64688e-13	-0.194954	-1.38962
76572509	chr5:76572509:A:G	1.16803e-18	-4.25965e-10	-1.41683	1.94805e-13	-4.25965e-10	-1.41663
76572658	chr5:76572658:G:A	1.17192e-18	-4.25965e-10	-1.41351	1.95473e-13	-4.25965e-10	-1.41321
76573056	chr5:76573056:G:A	1.9285e-18	-4.25965e-10	-0.915408	3.20942e-13	-4.25965e-10	-0.917367
76573079	chr5:76573079:G:C	5.62996e-19	-0.884525	-1.26211	3.4611e-14	-1.88592	-1.25853
76573403	chr5:76573403:G:A	2.08092e-18	0.0325808	-0.87192	5.58822e-14	-1.79098	-0.874407
76573577	chr5:76573577:C:T	1.18931e-18	-4.25965e-10	-1.39877	1.99593e-13	-4.25965e-10	-1.39235
76573614	chr5:76573614:T:C	1.71689e-18	-4.25965e-10	-1.03163	2.82763e-13	-4.25965e-10	-1.04402
76573632	chr5:76573632:G:A	2.40848e-14	9.66779	-1.1506	3.93554e-13	0.4404	-1.15381
76574022	chr5:76574022:TA:T	1.48053e-18	-4.25965e-10	-1.17974	2.45014e-13	-4.25965e-10	-1.18731
76574031	chr5:76574031:T:C	1.65357e-18	-4.25965e-10	-1.06921	2.76285e-13	-4.25965e-10	-1.0672
76574435	chr5:76574435:C:T	1.95959e-18	-4.25965e-10	-0.899411	3.24376e-13	-4.25965e-10	-0.906726
76574439	chr5:76574439:G:A	4.42411e-18	-4.25965e-10	-0.085079	7.29634e-13	-4.25965e-10	-0.0960852
76574545	chr5:76574545:G:A	1.9609e-18	-4.25965e-10	-0.898744	3.24617e-13	-4.25965e-10	-0.905981
76575158	chr5:76575158:T:C	1.71459e-18	-4.25965e-10	-1.03297	2.86335e-13	-4.25965e-10	-1.03147
76575199	chr5:76575199:G:A	9.07155e-19	-0.815234	-0.854357	4.20545e-14	-2.09547	-0.854188
76575259	chr5:76575259:A:G	1.74909e-18	-4.25965e-10	-1.01305	2.92579e-13	-4.25965e-10	-1.00989
76575454	chr5:76575454:G:T	1.56178e-18	-4.25965e-10	-1.12632	2.59658e-13	-4.25965e-10	-1.12926
76575525	chr5:76575525:A:G	9.78944e-15	8.76146	-1.14455	2.62432e-13	0.0269495	-1.14559
76576623	chr5:76576623:T:C	4.33373e-19	-0.99316	-1.41515	3.60257e-14	-1.68921	-1.41518
76576781	chr5:76576781:G:A	6.17421e-19	-2.05435	-4.01506e-10	9.91251e-14	-2.09225	-4.01506e-10
76577223	chr5:76577223:T:G	1.04725e-18	-0.525656	-1.00033	3.95735e-14	-2.00492	-1.00555
76577224	chr5:76577224:T:TATGATATCA	1.07624e-18	-0.503871	-0.994802	4.01003e-14	-1.99719	-1.00006
76577305	chr5:76577305:T:G	1.17951e-18	-4.25965e-10	-1.40705	1.97016e-13	-4.25965e-10	-1.40534
76577657	chr5:76577657:G:A	1.23264e-18	-4.25965e-10	-1.36299	2.06862e-13	-4.25965e-10	-1.35658
76577744	chr5:76577744:A:G	7.15877e-19	-0.635791	-1.2706	4.04487e-14	-1.7221	-1.2665
76578040	chr5:76578040:G:A	1.19991e-18	-4.25965e-10	-1.3899	2.01085e-13	-4.25965e-10	-1.3849
76578165	chr5:76578165:A:G	1.65025e-18	-4.25965e-10	-1.07122	2.75738e-13	-4.25965e-10	-1.06918
76578405	chr5:76578405:C:T	6.06178e-19	-2.07273	-4.01506e-10	1.07193e-13	-2.014	-4.01506e-10
76578406	chr5:76578406:G:A	1.37519e-18	-4.25965e-10	-1.25356	2.28398e-13	-4.25965e-10	-1.25754
76578792	chr5:76578792:G:A	2.23228e-18	-4.25965e-10	-0.769125	3.71099e-13	-4.25965e-10	-0.77216
76578830	chr5:76578830:T:C	2.14567e-18	-4.25965e-10	-0.808698	3.56529e-13	-4.25965e-10	-0.812212
76579047	chr5:76579047:G:A	2.02761e-18	-4.25965e-10	-0.865292	3.35654e-13	-4.25965e-10	-0.872548
76579280	chr5:76579280:G:A	2.94364e-18	-4.25965e-10	-0.4925	4.73484e-13	-4.25965e-10	-0.528509
76579479	chr5:76579479:C:T	5.68889e-19	-1.34584	-0.79038	4.35602e-14	-2.11566	-0.798824
76579554	chr5:76579554:A:G	5.25433e-19	-1.07248	-1.1432	3.56075e-14	-1.97541	-1.14066
76579690	chr5:76579690:T:A	1.16766e-18	-4.25965e-10	-1.41715	1.94801e-13	-4.25965e-10	-1.41665
76579804	chr5:76579804:T:C	1.49132e-18	-4.25965e-10	-1.17249	2.47675e-13	-4.25965e-10	-1.17651
76580159	chr5:76580159:A:C	1.51445e-18	-4.25965e-10	-1.1571	2.51406e-13	-4.25965e-10	-1.16156
76580207	chr5:76580207:C:T	5.55536e-19	-2.15997	-4.01506e-10	8.80232e-14	-2.21103	-4.01506e-10
76580301	chr5:76580301:G:A	5.86404e-19	-2.10589	-4.01506e-10	9.30586e-14	-2.1554	-4.01506e-10
76580388	chr5:76580388:G:A	1.18767e-18	-4.25965e-10	-1.40015	1.97618e-13	-4.25965e-10	-1.40229
76580682	chr5:76580682:A:G	1.67852e-18	-4.25965e-10	-1.05424	2.87291e-13	-4.25965e-10	-1.02813
76580742	chr5:76580742:G:A	4.15031e-07	25.1795	-4.01506e-10	9.54103e-13	0.172144	-4.01506e-10
76581112	chr5:76581112:G:A	1.51232e-18	-4.25965e-10	-1.15851	2.52421e-13	-4.25965e-10	-1.15753
76581149	chr5:76581149:T:C	1.41667e-18	-4.25965e-10	-1.22384	2.35181e-13	-4.25965e-10	-1.22827
76581368	chr5:76581368:C:G	4.388e-07	25.2352	-4.01506e-10	9.68816e-13	0.187447	-4.01506e-10
76581561	chr5:76581561:G:T	1.99687e-18	-4.25965e-10	-0.880568	3.46569e-13	-4.25965e-10	-0.840547
76581586	chr5:76581586:T:A	1.18241e-18	-4.25965e-10	-1.40459	1.97317e-13	-4.25965e-10	-1.40381
76581864	chr5:76581864:T:C	1.18353e-18	-4.25965e-10	-1.40365	1.97527e-13	-4.25965e-10	-1.40275
76581926	chr5:76581926:A:G	1.31416e-18	-4.25965e-10	-1.29895	2.21366e-13	-4.25965e-10	-1.28881
76582317	chr5:76582317:T:A	1.78286e-18	-4.25965e-10	-0.993931	2.98519e-13	-4.25965e-10	-0.989793
76582380	chr5:76582380:A:T	1.38693e-18	-4.25965e-10	-1.24505	2.30288e-13	-4.25965e-10	-1.2493
76582402	chr5:76582402:C:T	1.4379e-18	-4.25965e-10	-1.20896	2.38081e-13	-4.25965e-10	-1.21602
76582608	chr5:76582608:C:T	1.35975e-18	-4.25965e-10	-1.26485	2.29448e-13	-4.25965e-10	-1.25295
76582819	chr5:76582819:T:C	3.04865e-15	7.8594	-1.40909	1.43902e-13	-0.312917	-1.40658
76582833	chr5:76582833:T:C	9.55305e-15	8.82271	-1.23025	2.51955e-13	0.072409	-1.23179
76582885	chr5:76582885:T:C	1.40532e-18	-4.25965e-10	-1.23188	2.34777e-13	-4.25965e-10	-1.22999
76583112	chr5:76583112:C:T	1.18855e-18	-4.25965e-10	-1.39941	1.99451e-13	-4.25965e-10	-1.39306
76583169	chr5:76583169:G:A	5.95662e-19	-1.25192	-0.838311	4.21197e-14	-2.10015	-0.847962
76583344	chr5:76583344:A:G	7.55459e-19	-1.49045	-0.362131	6.24698e-14	-2.16414	-0.389809
76583562	chr5:76583562:A:G	3.78008e-18	-0.242403	-4.01506e-10	5.32712e-13	-0.410648	-4.01506e-10
76583728	chr5:76583728:A:G	5.55324e-19	-1.34885	-0.811501	4.26406e-14	-2.11443	-0.821387
76583788	chr5:76583788:T:C	1.19991e-18	-4.25965e-10	-1.3899	1.99415e-13	-4.25965e-10	-1.39324
76583954	chr5:76583954:C:T	1.21011e-18	-4.25965e-10	-1.38144	2.03533e-13	-4.25965e-10	-1.3728
76583998	chr5:76583998:T:C	1.46921e-18	-4.25965e-10	-1.18742	2.46828e-13	-4.25965e-10	-1.17994
76584225	chr5:76584225:A:G	1.53143e-18	-4.25965e-10	-1.14595	2.53232e-13	-4.25965e-10	-1.15432
76584499	chr5:76584499:T:G	8.80799e-19	-1.14026	-0.558816	5.7944e-14	-2.05521	-0.573936
76584567	chr5:76584567:AGCAGAACTATATG:A	5.81961e-15	8.42769	-1.33085	2.05373e-13	-0.0265612	-1.33724
76584985	chr5:76584985:A:G	8.63977e-19	-1.33878	-0.379581	6.44271e-14	-2.1183	-0.40479
76585760	chr5:76585760:T:C	8.77156e-19	-1.4139	-0.289318	6.91743e-14	-2.14122	-0.310777
76585799	chr5:76585799:C:T	2.04966e-18	-4.25965e-10	-0.854476	3.39869e-13	-4.25965e-10	-0.860069
76586170	chr5:76586170:A:G	5.78412e-19	-2.11962	-4.01506e-10	9.38214e-14	-2.14723	-4.01506e-10
76586192	chr5:76586192:G:A	1.53583e-14	9.23078	-1.16352	3.18031e-13	0.239979	-1.16646
76586613	chr5:76586613:T:TA	4.64388e-07	25.2918	-4.01506e-10	9.94226e-13	0.213337	-4.01506e-10
76586651	chr5:76586651:G:A	1.17689e-18	-4.25965e-10	-1.40927	1.97075e-13	-4.25965e-10	-1.40504
76586672	chr5:76586672:G:A	2.07051e-18	-4.25965e-10	-0.844352	3.50594e-13	-4.25965e-10	-0.828999
76586688	chr5:76586688:G:C	1.33057e-14	9.12298	-1.19918	2.91735e-13	0.188504	-1.20129
76586690	chr5:76586690:TA:T	1.31385e-14	9.10405	-1.1929	2.91014e-13	0.179781	-1.19504
76586919	chr5:76586919:G:A	1.61873e-18	-4.25965e-10	-1.09051	2.70718e-13	-4.25965e-10	-1.08755
76587009	chr5:76587009:A:G	5.53924e-19	-2.16288	-4.01506e-10	9.03e-14	-2.18549	-4.01506e-10
76587100	chr5:76587100:A:G	1.11897e-18	-1.45974	-4.01506e-10	1.49175e-13	-1.68351	-4.01506e-10
76587124	chr5:76587124:G:A	1.23101e-18	-4.25965e-10	-1.36432	2.07384e-13	-4.25965e-10	-1.35405
76587317	chr5:76587317:T:A	1.16827e-18	-4.25965e-10	-1.41662	1.94802e-13	-4.25965e-10	-1.41664
76587491	chr5:76587491:C:T	1.2113e-18	-4.25965e-10	-1.38045	2.02742e-13	-4.25965e-10	-1.3767
76587738	chr5:76587738:T:C	8.70228e-18	-4.25965e-10	0.591437	1.40708e-12	-4.25965e-10	0.560641
76587902	chr5:76587902:C:T	1.61248e-18	-4.25965e-10	-1.09437	2.76064e-13	-4.25965e-10	-1.06799
76588388	chr5:76588388:T:C	3.44984e-19	-1.43202	-1.20439	2.7782e-14	-2.15432	-1.20992
76588630	chr5:76588630:A:G	8.53496e-19	-0.412179	-1.31838	3.00206e-14	-1.96418	-1.32256
76588909	chr5:76588909:G:A	5.73281e-19	-1.55282	-0.575711	4.99793e-14	-2.18122	-0.595797
76589125	chr5:76589125:A:AAC	2.1195e-19	-2.21933	-0.904228	4.14674e-14	-2.10114	-0.862583
76589886	chr5:76589886:GA:G	1.4394e-18	-4.25965e-10	-1.20792	2.39802e-13	-4.25965e-10	-1.20881
76590239	chr5:76590239:T:C	1.86205e-18	-4.25965e-10	-0.950472	3.06401e-13	-4.25965e-10	-0.963733
76590290	chr5:76590290:A:G	1.3504e-18	-4.25965e-10	-1.27175	2.27161e-13	-4.25965e-10	-1.26297
76590324	chr5:76590324:T:C	1.87632e-18	-4.25965e-10	-0.942835	3.1192e-13	-4.25965e-10	-0.94588
76590385	chr5:76590385:C:T	1.72507e-18	-4.25965e-10	-1.02688	2.84188e-13	-4.25965e-10	-1.03899
76590602	chr5:76590602:G:C	1.39278e-18	-4.25965e-10	-1.24084	2.33503e-13	-4.25965e-10	-1.23543
76590806	chr5:76590806:T:G	3.01919e-19	-1.5261	-1.24365	2.59834e-14	-2.18003	-1.25114
76590900	chr5:76590900:G:A	7.68101e-19	-1.83598	-4.01506e-10	1.1443e-13	-1.94866	-4.01506e-10
76590924	chr5:76590924:GAAAATA:G	1.17003e-14	8.98793	-1.1927	2.61836e-13	0.0725093	-1.19342
76591467	chr5:76591467:T:G	1.16766e-18	-4.25965e-10	-1.41715	1.94712e-13	-4.25965e-10	-1.4171
76591709	chr5:76591709:T:G	7.52505e-18	-4.25965e-10	0.44609	1.22667e-12	-4.25965e-10	0.423435
76591833	chr5:76591833:T:C	1.25376e-18	-4.25965e-10	-1.346	2.08848e-13	-4.25965e-10	-1.34702
76592147	chr5:76592147:C:T	2.85806e-14	10.0942	-1.40587	3.83259e-13	0.66512	-1.40504
76592207	chr5:76592207:C:G	1.16868e-18	-4.25965e-10	-1.41627	1.95098e-13	-4.25965e-10	-1.41513
76592259	chr5:76592259:CT:C	2.32755e-17	-4.25965e-10	1.57525	3.61244e-12	-4.25965e-10	1.50351
76592269	chr5:76592269:C:T	2.92863e-18	-4.25965e-10	-0.497612	5.09939e-13	-4.25965e-10	-0.454337
76592540	chr5:76592540:C:T	1.50659e-18	-4.25965e-10	-1.1623	2.46102e-13	-4.25965e-10	-1.18288
76593181	chr5:76593181:A:G	1.32238e-14	9.32635	-1.40872	2.77406e-13	0.345956	-1.4091
76593348	chr5:76593348:GTTGT:G	1.9737e-18	0.50744	-1.39968	6.13523e-14	-1.16721	-1.40479
76593843	chr5:76593843:T:A	5.39063e-19	-2.19007	-4.01506e-10	8.7246e-14	-2.2199	-4.01506e-10
76593877	chr5:76593877:C:T	1.16872e-18	-4.25965e-10	-1.41624	1.94963e-13	-4.25965e-10	-1.41582
76594105	chr5:76594105:T:C	1.18825e-18	-4.25965e-10	-1.39966	1.99217e-13	-4.25965e-10	-1.39424
76594414	chr5:76594414:G:A	4.54375e-19	-1.00696	-1.35402	3.75227e-14	-1.70898	-1.3547
76594466	chr5:76594466:G:A	8.88973e-18	-4.25965e-10	0.612749	1.43489e-12	-4.25965e-10	0.580218
76594705	chr5:76594705:A:G	7.0491e-19	-0.593897	-1.32794	2.46571e-14	-2.14866	-1.3349
76594839	chr5:76594839:A:G	5.37248e-19	-2.19344	-4.01506e-10	9.61139e-14	-2.12309	-4.01506e-10
76594919	chr5:76594919:T:C	2.30461e-14	8.66842	-0.195319	6.92767e-13	0.0740125	-0.221947
76594930	chr5:76594930:C:T	1.6667e-18	-1.0613	-4.01506e-10	2.17942e-13	-1.3044	-4.01506e-10
76595178	chr5:76595178:A:C	9.62466e-19	-0.211611	-1.39879	5.67671e-14	-1.24696	-1.40271
76595545	chr5:76595545:G:A	1.18495e-18	-4.25965e-10	-1.40245	1.98581e-13	-4.25965e-10	-1.39743
76595576	chr5:76595576:AAGAG:A	1.82014e-18	-0.0600607	-0.913173	1.06072e-13	-1.10593	-0.918581
76595593	chr5:76595593:T:C	9.4073e-18	-4.25965e-10	0.669338	1.46969e-12	-4.25965e-10	0.604176
76595668	chr5:76595668:G:A	9.70984e-18	-4.25965e-10	0.700992	1.51387e-12	-4.25965e-10	0.633795
76595734	chr5:76595734:C:T	1.0907e-18	-0.0949909	-1.39034	6.25633e-14	-1.15629	-1.39616
76595870	chr5:76595870:T:C	1.16883e-18	-4.25965e-10	-1.41614	1.94828e-13	-4.25965e-10	-1.41651
76596082	chr5:76596082:T:C	1.34194e-18	-4.25965e-10	-1.27803	2.244e-13	-4.25965e-10	-1.2752
76596193	chr5:76596193:A:C	1.30484e-18	-4.25965e-10	-1.30607	2.17839e-13	-4.25965e-10	-1.30487
76596207	chr5:76596207:C:G	1.03718e-17	-4.25965e-10	0.766945	1.61981e-12	-4.25965e-10	0.701438
76596211	chr5:76596211:G:A	2.92615e-18	-4.25965e-10	-0.49846	5.08323e-13	-4.25965e-10	-0.45751
76596238	chr5:76596238:A:G	1.54419e-18	-4.25965e-10	-1.13765	2.57288e-13	-4.25965e-10	-1.13843
76596320	chr5:76596320:C:G	4.54497e-18	-0.0581265	-4.01506e-10	5.90671e-13	-0.307368	-4.01506e-10
76596535	chr5:76596535:A:T	1.48119e-18	-4.25965e-10	-1.17931	2.4413e-13	-4.25965e-10	-1.19093
76596643	chr5:76596643:G:C	1.62508e-18	-4.25965e-10	-1.08659	2.70755e-13	-4.25965e-10	-1.08741
76596924	chr5:76596924:C:T	9.96727e-19	-0.17408	-1.40135	5.83881e-14	-1.21582	-1.4057
76597111	chr5:76597111:G:A	1.56513e-18	-4.25965e-10	-1.12418	2.5746e-13	-4.25965e-10	-1.13776
76597239	chr5:76597239:T:C	3.36658e-18	-4.25965e-10	-0.35825	5.61225e-13	-4.25965e-10	-0.358507
76597308	chr5:76597308:T:C	7.9781e-18	-4.25965e-10	0.504552	1.33483e-12	-4.25965e-10	0.507934
76597728	chr5:76597728:T:TG	1.04628e-15	6.37818	-0.997329	1.31603e-13	-0.801951	-1.00689
76597948	chr5:76597948:G:A	1.16991e-18	-4.25965e-10	-1.41522	1.94944e-13	-4.25965e-10	-1.41592
76598034	chr5:76598034:T:A	1.95585e-18	-4.25965e-10	-0.901321	3.16119e-13	-4.25965e-10	-0.932509
76598093	chr5:76598093:G:A	1.95117e-18	-4.25965e-10	-0.903717	3.15393e-13	-4.25965e-10	-0.934809
76598454	chr5:76598454:T:C	4.42631e-19	-1.05854	-1.32863	2.53899e-14	-2.12055	-1.33372
76599038	chr5:76599038:C:T	1.56883e-14	8.87936	-0.790838	4.16897e-13	0.154972	-0.810762
76599204	chr5:76599204:C:T	2.08188e-18	-4.25965e-10	-0.838878	3.31837e-13	-4.25965e-10	-0.883983
76599313	chr5:76599313:C:T	4.73944e-19	-1.0137	-1.30512	2.62345e-14	-2.11067	-1.31088
76599427	chr5:76599427:A:G	1.06743e-14	8.4897	-0.786257	3.51479e-13	-0.019614	-0.806865
76599454	chr5:76599454:T:C	1.24261e-14	8.64981	-0.794397	3.71756e-13	0.0441492	-0.814538
76599667	chr5:76599667:T:A	1.21292e-14	8.64623	-0.815008	3.65219e-13	0.0467167	-0.834847
76599808	chr5:76599808:G:A	1.71282e-14	8.97338	-0.79705	4.29461e-13	0.19135	-0.817446
76599848	chr5:76599848:G:A	1.17801e-18	-4.25965e-10	-1.40832	1.96174e-13	-4.25965e-10	-1.40963
76600026	chr5:76600026:T:C	1.13305e-14	8.5249	-0.761801	3.64301e-13	-0.00779502	-0.782853
76600086	chr5:76600086:T:A	1.78105e-14	8.91529	-0.699894	4.60457e-13	0.165413	-0.721822
76600770	chr5:76600770:G:A	1.17489e-18	-4.25965e-10	-1.41097	1.96585e-13	-4.25965e-10	-1.40753
76601204	chr5:76601204:C:T	1.53564e-18	-4.25965e-10	-1.1432	2.53459e-13	-4.25965e-10	-1.15343
76601205	chr5:76601205:G:A	2.82999e-18	-4.25965e-10	-0.531873	4.91952e-13	-4.25965e-10	-0.490246
76601283	chr5:76601283:C:T	1.74862e-14	9.02049	-0.823473	4.14008e-13	0.180942	-0.843685
76601508	chr5:76601508:T:C	1.31007e-18	-4.25965e-10	-1.30206	2.19729e-13	-4.25965e-10	-1.29623
76601534	chr5:76601534:G:A	1.39376e-18	-4.25965e-10	-1.24014	2.28427e-13	-4.25965e-10	-1.25741
76601630	chr5:76601630:G:A	1.4481e-19	-2.08959	-1.41489	2.27026e-14	-2.15	-1.41615
76601775	chr5:76601775:C:A	1.48912e-18	-0.146648	-1.02731	8.84599e-14	-1.17538	-1.0307
76601839	chr5:76601839:G:A	1.37409e-18	-4.25965e-10	-1.25436	2.2533e-13	-4.25965e-10	-1.27106
76601946	chr5:76601946:T:C	1.49773e-18	-4.25965e-10	-1.1682	2.46331e-13	-4.25965e-10	-1.18195
76602072	chr5:76602072:C:T	8.53174e-19	-0.371521	-1.35942	2.51751e-14	-2.09607	-1.36671
76602294	chr5:76602294:G:A	1.46966e-18	-4.25965e-10	-1.18712	2.41706e-13	-4.25965e-10	-1.2009
76602371	chr5:76602371:C:T	1.16357e-18	-0.00432793	-1.41633	6.47378e-14	-1.10305	-1.41523
76602400	chr5:76602400:T:C	1.56078e-14	9.43574	-1.35236	3.35858e-13	0.479022	-1.35096
76602685	chr5:76602685:C:T	1.88497e-18	-4.25965e-10	-0.938236	3.02826e-13	-4.25965e-10	-0.975469
76603061	chr5:76603061:G:A	3.76646e-18	-4.25965e-10	-0.246012	6.30691e-13	-4.25965e-10	-0.241811
76603127	chr5:76603127:C:T	1.4994e-18	-4.25965e-10	-1.16708	2.466e-13	-4.25965e-10	-1.18086
76603389	chr5:76603389:A:T	7.08124e-19	-0.582709	-1.33458	2.4995e-14	-2.12951	-1.34044
76603626	chr5:76603626:T:C	1.20885e-18	-4.25965e-10	-1.38248	2.02696e-13	-4.25965e-10	-1.37692
76603739	chr5:76603739:C:T	6.41467e-18	0.28644	-4.01506e-10	1.30817e-12	0.487753	-4.01506e-10
76603862	chr5:76603862:G:A	4.35502e-18	-0.10082	-4.01506e-10	8.69318e-13	0.0790815	-4.01506e-10
76603887	chr5:76603887:C:T	7.58911e-19	-0.741848	-1.10617	2.94461e-14	-2.17729	-1.12878
76603980	chr5:76603980:T:A	4.34543e-19	-1.41042	-0.995189	3.1915e-14	-2.20712	-1.01843
76604078	chr5:76604078:A:C	1.71997e-14	8.7574	-0.576905	4.82125e-13	0.0949582	-0.605382
76604240	chr5:76604240:C:T	8.08797e-19	-1.78436	-4.01506e-10	1.13286e-13	-1.95871	-4.01506e-10
76604884	chr5:76604884:C:T	4.0607e-19	-1.15757	-1.3158	2.50163e-14	-2.14944	-1.31966
76604957	chr5:76604957:T:C	2.89183e-19	-1.41595	-1.39689	2.64387e-14	-2.02574	-1.38806
76605181	chr5:76605181:T:C	1.4788e-18	-4.25965e-10	-1.18092	2.46431e-13	-4.25965e-10	-1.18155
76605265	chr5:76605265:T:C	3.4459e-18	-4.25965e-10	-0.334962	5.76002e-13	-4.25965e-10	-0.332518
76606530	chr5:76606530:C:T	1.29534e-18	0.0969911	-1.41036	7.00209e-14	-1.02806	-1.41177
76606708	chr5:76606708:G:A	2.11007e-14	8.80163	-0.416721	5.59121e-13	0.0902641	-0.452526
76606891	chr5:76606891:G:A	1.52323e-14	8.7514	-0.692375	4.16198e-13	0.0677002	-0.725166
76606895	chr5:76606895:T:C	1.40812e-18	-4.25965e-10	-1.22989	2.35914e-13	-4.25965e-10	-1.22516
76606945	chr5:76606945:C:T	7.43224e-19	-0.505773	-1.36313	5.2705e-14	-1.36345	-1.36046
76607486	chr5:76607486:A:G	2.12022e-14	9.12942	-0.739706	4.75996e-13	0.237047	-0.760265
76607747	chr5:76607747:GGCTTCT:G	1.7671e-18	-4.25965e-10	-1.00281	3.0119e-13	-4.25965e-10	-0.980888
76607767	chr5:76607767:A:G	5.96533e-19	-2.08877	-4.01506e-10	9.66609e-14	-2.11742	-4.01506e-10
76608290	chr5:76608290:A:G	2.12598e-18	-4.25965e-10	-0.817916	3.44541e-13	-4.25965e-10	-0.846416
76608455	chr5:76608455:C:T	1.80727e-14	8.72087	-0.490863	5.04128e-13	0.0438858	-0.509683
76608475	chr5:76608475:C:T	1.19898e-18	-4.25965e-10	-1.39068	1.99493e-13	-4.25965e-10	-1.39285
76608599	chr5:76608599:G:A	1.29217e-18	-0.0129781	-1.30284	7.32188e-14	-1.09508	-1.30009
76608613	chr5:76608613:T:C	2.0578e-18	-4.25965e-10	-0.850511	3.54515e-13	-4.25965e-10	-0.817877
76608839	chr5:76608839:G:A	2.83888e-14	9.0112	-0.329603	6.64211e-13	0.162489	-0.352518
76608986	chr5:76608986:C:G	2.20175e-19	-1.71245	-1.37303	2.20091e-14	-2.22029	-1.37689
76609495	chr5:76609495:A:G	1.41647e-18	-4.25965e-10	-1.22398	2.40009e-13	-4.25965e-10	-1.20795
76609512	chr5:76609512:C:T	1.82029e-14	8.6705	-0.433314	5.13801e-13	0.00955055	-0.456343
76609672	chr5:76609672:T:G	1.01647e-18	-0.138673	-1.41714	2.64384e-14	-1.99675	-1.41706
76610206	chr5:76610206:C:T	1.18458e-18	-4.25965e-10	-1.40276	1.98052e-13	-4.25965e-10	-1.4001
76610245	chr5:76610245:A:G	5.60613e-15	7.36567	-0.306203	3.39886e-13	-0.530725	-0.329292
76610466	chr5:76610466:G:T	2.37384e-18	-4.25965e-10	-0.707638	3.84433e-13	-4.25965e-10	-0.736857
76610517	chr5:76610517:A:G	3.1654e-18	-4.25965e-10	-0.419869	5.32853e-13	-4.25965e-10	-0.410382
76610536	chr5:76610536:C:G	1.76018e-14	8.61248	-0.408873	5.29434e-13	0.0137071	-0.430527
76610608	chr5:76610608:A:G	1.66012e-18	-4.25965e-10	-1.06526	2.78506e-13	-4.25965e-10	-1.05919
76610643	chr5:76610643:A:T	3.48493e-18	-4.25965e-10	-0.3237	6.04296e-13	-4.25965e-10	-0.284563
76610875	chr5:76610875:C:T	1.3255e-18	-4.25965e-10	-1.29036	2.20205e-13	-4.25965e-10	-1.29407
76611026	chr5:76611026:T:C	1.4371e-19	-2.16379	-1.34831	2.83987e-14	-2.01075	-1.33154
76611132	chr5:76611132:T:C	1.4005e-18	-4.25965e-10	-1.23532	2.32775e-13	-4.25965e-10	-1.23856
76611240	chr5:76611240:A:G	1.16836e-18	-4.25965e-10	-1.41655	1.9507e-13	-4.25965e-10	-1.41527
76611358	chr5:76611358:G:A	2.51209e-18	-4.25965e-10	-0.651033	4.23145e-13	-4.25965e-10	-0.640913
76611362	chr5:76611362:A:T	2.40481e-18	-4.25965e-10	-0.694677	4.05215e-13	-4.25965e-10	-0.684211
76611746	chr5:76611746:C:T	9.84436e-19	-0.344741	-1.24309	2.5278e-14	-2.21115	-1.24754
76612077	chr5:76612077:T:C	3.14801e-18	-1.14171	0.716338	4.07896e-13	-1.3719	0.694286
76612194	chr5:76612194:A:G	1.16779e-18	-4.25965e-10	-1.41703	1.94752e-13	-4.25965e-10	-1.4169
76612204	chr5:76612204:C:T	2.59637e-18	-4.25965e-10	-0.618034	4.31427e-13	-4.25965e-10	-0.621529
76612281	chr5:76612281:G:A	2.0647e-18	-1.12758	0.28042	2.70494e-13	-1.36528	0.276904
76612449	chr5:76612449:C:T	2.03142e-19	-2.09903	-1.06696	3.07191e-14	-2.1888	-1.07494
76612467	chr5:76612467:C:T	9.7776e-19	-0.241668	-1.35297	2.28363e-14	-2.20419	-1.35609
76612836	chr5:76612836:A:G	3.1996e-18	-4.25965e-10	-0.409122	5.3216e-13	-4.25965e-10	-0.411684
76613046	chr5:76613046:A:G	1.17e-18	-4.25965e-10	-1.41515	1.94897e-13	-4.25965e-10	-1.41616
76613157	chr5:76613157:C:T	2.02657e-19	-1.8735	-1.29489	2.40832e-14	-2.21738	-1.28973
76613369	chr5:76613369:C:T	1.53809e-18	-4.25965e-10	-1.1416	2.53233e-13	-4.25965e-10	-1.15432
76613459	chr5:76613459:T:C	2.01755e-19	-2.21472	-0.958133	3.30468e-14	-2.2183	-0.972406
76613513	chr5:76613513:T:A	3.75111e-18	0.419787	-0.669883	1.05264e-13	-1.32939	-0.70277
76613569	chr5:76613569:T:C	1.65323e-19	-2.19458	-1.17743	2.66127e-14	-2.2221	-1.18514
76613677	chr5:76613677:C:T	6.08983e-18	0.83359	-0.599117	1.45717e-13	-1.08361	-0.623354
76613881	chr5:76613881:C:T	3.95487e-18	-4.25965e-10	-0.1972	6.84507e-13	-4.25965e-10	-0.159928
76613898	chr5:76613898:T:G	4.69776e-18	0.656678	-0.681741	1.1712e-13	-1.21088	-0.714547
76614235	chr5:76614235:C:T	1.7435e-19	-1.99258	-1.32625	2.3213e-14	-2.22057	-1.32335
76614321	chr5:76614321:G:A	1.69237e-19	-2.06288	-1.28573	2.45692e-14	-2.20787	-1.27926
76614658	chr5:76614658:C:T	1.68676e-17	1.90441	-0.651164	1.04308e-13	-1.3774	-0.663881
76614759	chr5:76614759:ATTTTGATTCCTAGAAGTTTCCAGT:A	2.16545e-19	-2.14599	-0.956121	3.36238e-14	-2.2101	-0.963288
76614881	chr5:76614881:G:C	2.54699e-18	-0.98492	0.347685	3.20221e-13	-1.24211	0.32249
76615161	chr5:76615161:A:G	2.19769e-19	-2.13613	-0.951198	3.39486e-14	-2.20592	-0.957862
76615204	chr5:76615204:G:T	1.17861e-18	-4.25965e-10	-1.40781	1.96309e-13	-4.25965e-10	-1.40894
76615574	chr5:76615574:T:C	2.159e-18	-0.409455	-0.393047	9.44191e-14	-1.70408	-0.436802
76615639	chr5:76615639:A:C	1.13373e-18	-0.350964	-1.09567	4.95895e-14	-1.67203	-1.11282
76615890	chr5:76615890:G:T	1.54019e-18	-0.767914	-0.372326	8.11419e-14	-1.88058	-0.411846
76615905	chr5:76615905:AT:A	1.16941e-18	-4.25965e-10	-1.41565	1.94803e-13	-4.25965e-10	-1.41664
76615910	chr5:76615910:A:T	4.02208e-18	-0.900531	0.720181	5.01032e-13	-1.17157	0.699612
76615945	chr5:76615945:C:T	1.68884e-18	-4.25965e-10	-1.0481	2.71407e-13	-4.25965e-10	-1.08501
76616162	chr5:76616162:T:C	4.24118e-18	0.54807	-0.675377	1.08645e-13	-1.29218	-0.708367
76616615	chr5:76616615:G:A	2.67094e-18	-0.589719	-4.01506e-10	2.90402e-13	-1.01736	-4.01506e-10
76616839	chr5:76616839:C:T	1.14614e-17	-4.25965e-10	0.866836	1.77813e-12	-4.25965e-10	0.794688
76617018	chr5:76617018:A:G	1.8772e-18	0.253901	-1.19627	5.40261e-14	-1.49087	-1.20829
76617167	chr5:76617167:C:G	1.1924e-18	-4.25965e-10	-1.39618	2.00049e-13	-4.25965e-10	-1.39006
76617447	chr5:76617447:A:G	1.23089e-18	-4.25965e-10	-1.36441	2.06398e-13	-4.25965e-10	-1.35882
76617959	chr5:76617959:T:C	2.15732e-19	-2.08468	-1.02119	3.24959e-14	-2.18015	-1.02736
76618134	chr5:76618134:G:A	9.84194e-18	-4.25965e-10	0.714505	1.54344e-12	-4.25965e-10	0.653139
76618178	chr5:76618178:T:C	5.87321e-19	-2.10433	-4.01506e-10	9.20096e-14	-2.16673	-4.01506e-10
76618655	chr5:76618655:G:GA	1.04724e-17	-4.25965e-10	0.776592	1.63747e-12	-4.25965e-10	0.71228
76618904	chr5:76618904:C:T	4.29353e-19	-1.33472	-1.0829	4.99294e-14	-1.68478	-1.09324
76618927	chr5:76618927:A:G	3.51212e-18	-4.25965e-10	-0.315928	5.83079e-13	-4.25965e-10	-0.320305
76619031	chr5:76619031:T:A	1.20707e-18	0.00800443	-1.39195	4.23711e-14	-1.54744	-1.39472
76619252	chr5:76619252:G:A	1.53367e-18	-4.25965e-10	-1.14448	2.5881e-13	-4.25965e-10	-1.13253
76619305	chr5:76619305:C:T	7.47645e-19	-1.86298	-4.01506e-10	1.10228e-13	-1.98608	-4.01506e-10
76619717	chr5:76619717:A:G	4.14543e-19	-1.06555	-1.38717	2.87922e-14	-1.94013	-1.38839
76619764	chr5:76619764:C:T	3.36045e-18	-4.25965e-10	-0.360073	5.46493e-13	-4.25965e-10	-0.385107
76619788	chr5:76619788:G:T	4.01241e-18	-4.25965e-10	-0.182756	6.51817e-13	-4.25965e-10	-0.208865
76620428	chr5:76620428:AC:A	1.47477e-18	-4.25965e-10	-1.18364	2.45557e-13	-4.25965e-10	-1.1851
76620609	chr5:76620609:G:A	3.57062e-19	-1.2481	-1.35389	2.76555e-14	-2.01191	-1.3569
76620649	chr5:76620649:A:G	2.95105e-18	-4.25965e-10	-0.489985	4.85061e-13	-4.25965e-10	-0.504353
76620729	chr5:76620729:AG:A	5.89374e-18	0.201742	-4.01506e-10	7.79732e-13	-0.029678	-4.01506e-10
76620778	chr5:76620778:G:A	5.65767e-18	1.4298	-1.26893	2.92804e-13	0.248452	-1.25758
76621062	chr5:76621062:C:T	8.47856e-19	-1.73719	-4.01506e-10	9.61872e-14	-2.12233	-4.01506e-10
76621208	chr5:76621208:C:T	1.72707e-19	-2.14858	-1.17973	2.69668e-14	-2.2081	-1.18592
76621808	chr5:76621808:A:G	1.50004e-19	-2.11243	-1.35681	2.4329e-14	-2.13567	-1.36128
76621895	chr5:76621895:G:A	7.32826e-19	-1.04624	-0.836752	5.80558e-14	-1.78372	-0.843507
76622175	chr5:76622175:G:A	1.46003e-18	-4.25965e-10	-1.19369	2.43847e-13	-4.25965e-10	-1.19209
76622207	chr5:76622207:T:C	1.19268e-18	-4.25965e-10	-1.39595	1.97824e-13	-4.25965e-10	-1.40125
76623336	chr5:76623336:T:C	4.52787e-18	-4.25965e-10	-0.0618965	7.54916e-13	-4.25965e-10	-0.0620209
76623396	chr5:76623396:A:G	1.34552e-18	-4.25965e-10	-1.27537	2.26883e-13	-4.25965e-10	-1.26419
76623808	chr5:76623808:G:A	1.24219e-18	-0.525325	-0.829944	5.66326e-14	-1.83014	-0.821898
76623831	chr5:76623831:C:T	1.03729e-18	-0.70006	-0.835481	5.20816e-14	-1.90812	-0.827697
76623836	chr5:76623836:A:G	1.156e-18	-0.562728	-0.864455	5.39123e-14	-1.84578	-0.855489
76623837	chr5:76623837:T:C	2.20203e-19	-1.67604	-1.40931	2.94789e-14	-1.89455	-1.41041
76623860	chr5:76623860:G:A	1.19013e-18	-4.25965e-10	-1.39809	1.99038e-13	-4.25965e-10	-1.39513
76623924	chr5:76623924:C:T	1.02659e-18	-1.98822	0.442312	1.44893e-13	-2.17876	0.466121
76624366	chr5:76624366:G:A	1.39431e-18	-4.25965e-10	-1.23975	2.36018e-13	-4.25965e-10	-1.22472
76624512	chr5:76624512:A:AAT	1.34332e-18	-4.25965e-10	-1.27701	2.26975e-13	-4.25965e-10	-1.26379
76625047	chr5:76625047:C:T	2.70906e-18	-4.25965e-10	-0.575547	4.61802e-13	-4.25965e-10	-0.553492
76625137	chr5:76625137:C:T	1.48266e-18	-4.25965e-10	-1.17831	2.51856e-13	-4.25965e-10	-1.15977
76625138	chr5:76625138:G:A	1.16784e-18	-4.25965e-10	-1.417	1.94829e-13	-4.25965e-10	-1.41651
76625147	chr5:76625147:A:G	7.90979e-19	-2.04576	0.239129	1.2347e-13	-2.12029	0.247666
76625387	chr5:76625387:G:A	2.17953e-18	-4.25965e-10	-0.793038	3.63514e-13	-4.25965e-10	-0.792809
76625514	chr5:76625514:T:C	3.65237e-18	-4.25965e-10	-0.276773	6.12683e-13	-4.25965e-10	-0.27078
76625597	chr5:76625597:C:T	1.53494e-18	-0.289402	-0.854254	6.02866e-14	-1.73825	-0.85127
76625868	chr5:76625868:A:G	2.03515e-18	-4.25965e-10	-0.86158	3.39571e-13	-4.25965e-10	-0.860944
76625879	chr5:76625879:G:A	1.46505e-18	-4.25965e-10	-1.19026	2.49635e-13	-4.25965e-10	-1.16863
76625900	chr5:76625900:CAT:C	2.19979e-18	-4.25965e-10	-0.783785	3.59305e-13	-4.25965e-10	-0.804457
76626156	chr5:76626156:T:C	1.56161e-18	-2.00168	0.875252	2.26159e-13	-2.14342	0.876032
76626157	chr5:76626157:G:C	1.43549e-18	-1.94858	0.737937	1.91915e-13	-2.17013	0.738557
76626491	chr5:76626491:G:A	8.60678e-19	-1.72218	-4.01506e-10	1.33752e-13	-1.79264	-4.01506e-10
76626615	chr5:76626615:T:C	1.3397e-18	-4.25965e-10	-1.2797	2.26338e-13	-4.25965e-10	-1.2666
76626679	chr5:76626679:C:T	1.48779e-18	-1.9388	0.763949	1.96527e-13	-2.17402	0.76619
76626756	chr5:76626756:A:G	1.33005e-18	-2.04472	0.75779	2.07526e-13	-2.11291	0.759538
76626757	chr5:76626757:T:C	1.33362e-18	-2.04964	0.76539	2.1004e-13	-2.10878	0.767449
76626844	chr5:76626844:A:G	1.06116e-18	-0.626001	-0.886782	4.95162e-14	-1.87875	-0.907577
76626876	chr5:76626876:G:A	1.22744e-18	-4.25965e-10	-1.36722	2.05058e-13	-4.25965e-10	-1.36533
76626940	chr5:76626940:G:A	1.34332e-18	-4.25965e-10	-1.27701	2.26975e-13	-4.25965e-10	-1.26379
76627230	chr5:76627230:G:A	2.06645e-18	-4.25965e-10	-0.846315	3.4568e-13	-4.25965e-10	-0.843114
76627460	chr5:76627460:C:T	2.25188e-19	-2.19254	-0.870431	5.89665e-14	-1.75381	-0.857851
76627568	chr5:76627568:T:C	2.42653e-19	-2.19894	-0.789327	6.57398e-14	-1.72598	-0.776947
76627634	chr5:76627634:G:A	2.38301e-19	-2.19946	-0.80691	6.47562e-14	-1.72416	-0.793836
76627787	chr5:76627787:G:A	2.31363e-19	-2.20205	-0.833863	6.39028e-14	-1.71027	-0.820995
76627859	chr5:76627859:A:G	4.2076e-19	-1.08987	-1.34797	2.46705e-14	-2.14219	-1.34083
76627884	chr5:76627884:T:C	2.27145e-19	-2.21262	-0.841692	6.76004e-14	-1.64632	-0.828689
76628017	chr5:76628017:T:C	2.29476e-18	-1.48487	0.743346	2.02839e-13	-2.11483	0.738617
76628037	chr5:76628037:G:A	1.89043e-18	-4.25965e-10	-0.935344	3.11242e-13	-4.25965e-10	-0.948058
76628038	chr5:76628038:T:A	4.36658e-19	-1.05075	-1.35001	2.48568e-14	-2.13227	-1.34323
76628162	chr5:76628162:C:G	5.58739e-19	-2.15422	-4.01506e-10	9.88143e-14	-2.09539	-4.01506e-10
76628174	chr5:76628174:T:A	4.24497e-19	-1.06908	-1.35992	2.45024e-14	-2.13606	-1.3538
76628249	chr5:76628249:T:C	1.11283e-17	0.391253	0.446091	7.94899e-13	-0.488863	0.47845
76628447	chr5:76628447:C:G	2.29598e-18	-4.25965e-10	-0.740989	3.8693e-13	-4.25965e-10	-0.730385
76628644	chr5:76628644:G:T	2.90018e-19	-1.45742	-1.35254	2.28933e-14	-2.21205	-1.34574
76628647	chr5:76628647:A:G	2.37847e-19	-2.21991	-0.788369	8.94791e-14	-1.41971	-0.774911
76629033	chr5:76629033:C:T	2.87478e-18	-4.25965e-10	-0.516174	4.71116e-13	-4.25965e-10	-0.533523
76629149	chr5:76629149:A:T	2.79606e-18	-4.25965e-10	-0.543937	4.58477e-13	-4.25965e-10	-0.560719
76629192	chr5:76629192:A:G	2.02403e-19	-1.75364	-1.41601	4.85278e-14	-1.39099	-1.4155
76629207	chr5:76629207:A:G	2.38682e-18	-4.25965e-10	-0.702185	4.02257e-13	-4.25965e-10	-0.691536
76629220	chr5:76629220:C:A	1.34239e-18	-4.25965e-10	-1.2777	2.26815e-13	-4.25965e-10	-1.26449
76629419	chr5:76629419:A:G	2.55926e-19	-2.22038	-0.714632	9.55023e-14	-1.42586	-0.70362
76629457	chr5:76629457:T:C	2.84418e-18	-4.25965e-10	-0.526873	4.66058e-13	-4.25965e-10	-0.544317
76630023	chr5:76630023:A:G	4.90936e-18	0.0189962	-4.01506e-10	9.2323e-13	0.13925	-4.01506e-10
76630084	chr5:76630084:C:T	4.13824e-18	-4.25965e-10	-0.151877	6.92607e-13	-4.25965e-10	-0.148164
76630091	chr5:76630091:G:A	7.29354e-19	-1.3247	-0.563045	1.86273e-13	-0.870621	-0.590793
76630301	chr5:76630301:A:G	1.83729e-18	-4.25965e-10	-0.963856	3.02146e-13	-4.25965e-10	-0.977717
76630453	chr5:76630453:C:T	1.83956e-18	-4.25965e-10	-0.962624	3.02513e-13	-4.25965e-10	-0.976503
76630532	chr5:76630532:C:T	3.10144e-18	0.37386	-0.814143	2.08473e-13	-0.535818	-0.813
76630542	chr5:76630542:G:A	1.34624e-18	-4.25965e-10	-1.27483	2.27383e-13	-4.25965e-10	-1.26199
76630576	chr5:76630576:C:T	2.51007e-18	-4.25965e-10	-0.651838	4.11515e-13	-4.25965e-10	-0.668783
76630715	chr5:76630715:CT:C	1.28658e-18	-4.25965e-10	-1.32016	2.13262e-13	-4.25965e-10	-1.3261
76630987	chr5:76630987:G:A	2.87641e-19	-1.49064	-1.32755	2.34799e-14	-2.21329	-1.31919
76631038	chr5:76631038:G:A	2.10066e-19	-2.22167	-0.910808	7.42034e-14	-1.47764	-0.904178
76631048	chr5:76631048:G:A	2.11498e-19	-2.22155	-0.904142	7.50128e-14	-1.4735	-0.897469
76631244	chr5:76631244:A:G	2.91359e-19	-1.48177	-1.32357	2.36032e-14	-2.21236	-1.31489
76631363	chr5:76631363:C:T	2.08019e-19	-2.22219	-0.920087	7.16825e-14	-1.50273	-0.913655
76631397	chr5:76631397:T:G	2.25478e-19	-2.2223	-0.839381	7.67667e-14	-1.51871	-0.829146
76631449	chr5:76631449:T:C	2.41366e-19	-2.22116	-0.772427	8.67649e-14	-1.4658	-0.759626
76631485	chr5:76631485:A:G	1.3429e-18	-4.25965e-10	-1.27732	2.26902e-13	-4.25965e-10	-1.26411
76631599	chr5:76631599:C:T	1.58637e-18	-4.25965e-10	-1.1107	2.66453e-13	-4.25965e-10	-1.10343
76631684	chr5:76631684:A:G	2.13541e-19	-2.22167	-0.8944	7.53002e-14	-1.47941	-0.887736
76631781	chr5:76631781:C:T	2.44431e-19	-1.62587	-1.3551	2.26187e-14	-2.22216	-1.34769
76631810	chr5:76631810:G:A	2.29275e-18	-1.53238	0.789988	2.08777e-13	-2.1304	0.783036
76632113	chr5:76632113:A:T	2.18782e-19	-2.22187	-0.869954	7.66115e-14	-1.48657	-0.863307
76632129	chr5:76632129:A:G	3.79603e-18	-0.457419	0.219226	1.60597e-13	-1.806	0.196273
76632264	chr5:76632264:T:C	2.26251e-18	-4.25965e-10	-0.755672	3.81013e-13	-4.25965e-10	-0.745794
76632448	chr5:76632448:T:C	2.85609e-18	-4.25965e-10	-0.522695	4.62713e-13	-4.25965e-10	-0.551522
76632627	chr5:76632627:T:C	3.05051e-19	-1.8541	-0.905328	3.82933e-14	-2.16061	-0.882741
76632862	chr5:76632862:T:C	1.83731e-18	-4.25965e-10	-0.963843	3.02254e-13	-4.25965e-10	-0.977359
76633272	chr5:76633272:G:A	1.3441e-18	-4.25965e-10	-1.27642	2.27115e-13	-4.25965e-10	-1.26317
76633280	chr5:76633280:A:G	2.41429e-19	-2.21973	-0.773602	8.92514e-14	-1.43675	-0.760418
76633405	chr5:76633405:A:G	1.81371e-18	-4.25965e-10	-0.976772	2.93739e-13	-4.25965e-10	-1.00593
76633458	chr5:76633458:AT:A	1.17164e-18	-4.25965e-10	-1.41375	1.95125e-13	-4.25965e-10	-1.41499
76633461	chr5:76633461:T:C	2.16165e-19	-2.22046	-0.883399	7.84577e-14	-1.4496	-0.876466
76633524	chr5:76633524:G:A	2.3803e-18	-4.25965e-10	-0.704922	3.85603e-13	-4.25965e-10	-0.733819
76633613	chr5:76633613:T:C	1.7103e-18	-4.25965e-10	-1.03548	2.87294e-13	-4.25965e-10	-1.02812
76633862	chr5:76633862:G:A	1.97498e-18	-4.25965e-10	-0.891587	3.32411e-13	-4.25965e-10	-0.882257
76633940	chr5:76633940:AT:A	5.78244e-19	-2.11991	-4.01506e-10	9.14248e-14	-2.17311	-4.01506e-10
76634008	chr5:76634008:A:G	2.12772e-19	-2.2223	-0.89738	7.32814e-14	-1.5035	-0.890819
76634051	chr5:76634051:A:G	1.95758e-19	-1.7871	-1.41592	4.64073e-14	-1.43603	-1.41514
76634097	chr5:76634097:T:G	1.93603e-19	-1.81166	-1.40243	4.55251e-14	-1.46977	-1.40059
76634607	chr5:76634607:A:G	1.168e-18	-4.25965e-10	-1.41685	1.94709e-13	-4.25965e-10	-1.41712
76634754	chr5:76634754:T:C	1.93213e-19	-2.2216	-0.994508	6.38337e-14	-1.54481	-0.987541
76634812	chr5:76634812:C:T	1.91118e-19	-2.2219	-1.00511	6.38769e-14	-1.53361	-0.998059
76634815	chr5:76634815:G:A	1.94579e-19	-2.22181	-0.98725	6.47781e-14	-1.53744	-0.980221
76634847	chr5:76634847:A:G	2.65959e-19	-1.55301	-1.34355	2.98139e-14	-1.94771	-1.34594
76635011	chr5:76635011:G:A	1.90258e-19	-2.22207	-1.00945	6.38645e-14	-1.52946	-1.00241
76635022	chr5:76635022:A:T	1.90341e-19	-2.22195	-1.00913	6.35141e-14	-1.53528	-1.00209
76635037	chr5:76635037:A:G	1.9062e-19	-2.22175	-1.00787	6.30982e-14	-1.54309	-1.00085
76635087	chr5:76635087:A:C	2.05259e-18	-4.25965e-10	-0.853044	3.42461e-13	-4.25965e-10	-0.85247
76635235	chr5:76635235:G:A	1.65581e-18	-4.25965e-10	-1.06786	2.71898e-13	-4.25965e-10	-1.0832
76635604	chr5:76635604:C:T	2.01605e-18	-4.25965e-10	-0.871009	3.2528e-13	-4.25965e-10	-0.903941
76635788	chr5:76635788:C:CA	1.94485e-19	-2.21882	-0.990728	6.07723e-14	-1.59796	-0.983532
76636160	chr5:76636160:C:T	3.1882e-18	-4.25965e-10	-0.41269	5.10983e-13	-4.25965e-10	-0.452291
76636177	chr5:76636177:A:G	1.95681e-18	-4.25965e-10	-0.900833	3.22982e-13	-4.25965e-10	-0.911032
76636224	chr5:76636224:A:C	1.34332e-18	-4.25965e-10	-1.27701	2.26975e-13	-4.25965e-10	-1.26379
76636557	chr5:76636557:A:G	3.10293e-19	-1.41672	-1.32567	2.36794e-14	-2.20677	-1.31725
76637044	chr5:76637044:C:T	2.01796e-19	-2.22037	-0.952277	7.53041e-14	-1.42751	-0.93958
76637206	chr5:76637206:T:C	1.29629e-18	-4.25965e-10	-1.31264	2.14457e-13	-4.25965e-10	-1.32052
76637265	chr5:76637265:G:A	1.28481e-18	-4.25965e-10	-1.32153	2.12598e-13	-4.25965e-10	-1.32923
76637272	chr5:76637272:C:T	1.95097e-19	-2.22157	-0.984837	7.03439e-14	-1.45777	-0.977466
76637756	chr5:76637756:A:C	1.68581e-18	-4.25965e-10	-1.0499	2.76917e-13	-4.25965e-10	-1.06491
76637940	chr5:76637940:T:C	2.02421e-19	-2.22228	-0.947269	7.03267e-14	-1.49923	-0.936243
76638248	chr5:76638248:G:A	2.44335e-18	-4.25965e-10	-0.678778	3.96082e-13	-4.25965e-10	-0.707005
76638308	chr5:76638308:A:G	1.89914e-19	-2.22101	-1.01232	6.16233e-14	-1.56879	-0.998794
76638541	chr5:76638541:T:TAC	1.16855e-18	-4.25965e-10	-1.41638	1.94765e-13	-4.25965e-10	-1.41683
76638907	chr5:76638907:A:G	8.05102e-18	-4.25965e-10	0.513651	1.30493e-12	-4.25965e-10	0.485277
76639236	chr5:76639236:A:C	1.24975e-17	-4.25965e-10	0.953379	2.10995e-12	-4.25965e-10	0.965792
76639263	chr5:76639263:G:A	5.16357e-19	-0.945683	-1.28742	2.42079e-14	-2.20962	-1.29233
76639338	chr5:76639338:C:G	1.1678e-18	-4.25965e-10	-1.41702	1.94708e-13	-4.25965e-10	-1.41713
76639362	chr5:76639362:G:A	4.20062e-19	-2.17653	-0.262968	1.56597e-13	-1.39068	-0.244268
76639471	chr5:76639471:A:G	5.80974e-18	-4.25965e-10	0.187388	9.46535e-13	-4.25965e-10	0.16418
76639589	chr5:76639589:G:T	7.09379e-19	-0.569942	-1.34557	2.79561e-14	-2.01627	-1.34172
76639767	chr5:76639767:A:G	4.10661e-19	-1.62487	-0.83726	1.00047e-13	-1.23125	-0.851731
76639768	chr5:76639768:C:T	4.23978e-19	-2.15853	-0.271693	1.66859e-13	-1.31945	-0.252027
76639806	chr5:76639806:A:T	0.000110138	30.7606	-4.01506e-10	1.15482e-13	-1.93951	-4.01506e-10
76639917	chr5:76639917:T:A	4.18191e-19	-2.16685	-0.277116	1.60692e-13	-1.35131	-0.257829
76640308	chr5:76640308:G:A	3.12204e-18	-4.25965e-10	-0.433662	5.12092e-13	-4.25965e-10	-0.450124
76640332	chr5:76640332:T:C	1.41147e-18	-4.25965e-10	-1.22752	2.38838e-13	-4.25965e-10	-1.21284
76640439	chr5:76640439:G:T	3.23326e-19	-2.14219	-0.559052	1.3185e-13	-1.25835	-0.54862
76640555	chr5:76640555:C:G	4.24093e-19	-2.10751	-0.322437	1.83365e-13	-1.17509	-0.30206
76640765	chr5:76640765:A:G	1.28385e-17	-4.25965e-10	0.980298	2.08967e-12	-4.25965e-10	0.956136
76640948	chr5:76640948:G:C	2.47918e-18	-4.25965e-10	-0.66422	4.13859e-13	-4.25965e-10	-0.663102
76641119	chr5:76641119:G:A	3.56145e-19	-2.16161	-0.442954	1.37768e-13	-1.33116	-0.431896
76641218	chr5:76641218:T:C	1.17486e-18	-4.25965e-10	-1.411	1.96058e-13	-4.25965e-10	-1.41022
76641654	chr5:76641654:G:C	6.2094e-18	-4.25965e-10	0.253916	1.0108e-12	-4.25965e-10	0.22987
76641699	chr5:76641699:T:G	4.25849e-19	-2.14899	-0.276826	1.72351e-13	-1.28124	-0.257855
76642291	chr5:76642291:C:T	1.38529e-18	-4.25965e-10	-1.24624	2.34166e-13	-4.25965e-10	-1.2326
76642296	chr5:76642296:G:A	1.18943e-18	-4.25965e-10	-1.39867	1.98575e-13	-4.25965e-10	-1.39746
76642358	chr5:76642358:G:T	1.9657e-19	-1.81539	-1.3835	4.78187e-14	-1.43819	-1.38302
76642402	chr5:76642402:G:A	2.323e-19	-1.74423	-1.28764	2.72528e-14	-2.11644	-1.26704
76642421	chr5:76642421:C:T	2.18219e-19	-1.77973	-1.31468	2.57994e-14	-2.1371	-1.30117
76642688	chr5:76642688:C:T	1.35195e-18	-4.25965e-10	-1.2706	2.28e-13	-4.25965e-10	-1.25928
76642796	chr5:76642796:A:G	2.96516e-19	-1.48955	-1.29825	3.04539e-14	-1.96896	-1.30346
76643366	chr5:76643366:A:G	4.44772e-19	-2.17166	-0.210677	1.68343e-13	-1.37151	-0.19111
76643386	chr5:76643386:C:T	3.7378e-19	-2.1825	-0.373733	1.35549e-13	-1.41645	-0.362845
76643434	chr5:76643434:A:G	4.49766e-19	-2.16336	-0.207816	1.74645e-13	-1.33782	-0.188058
76643486	chr5:76643486:T:G	3.73168e-19	-2.17738	-0.380499	1.37692e-13	-1.39486	-0.368745
76643522	chr5:76643522:A:G	3.68302e-19	-2.18409	-0.38691	1.32939e-13	-1.42375	-0.374989
76643582	chr5:76643582:G:A	3.62659e-19	-2.18423	-0.402206	1.30612e-13	-1.42448	-0.391921
76643695	chr5:76643695:A:G	1.38553e-18	-4.25965e-10	-1.24607	2.34211e-13	-4.25965e-10	-1.23241
76643730	chr5:76643730:G:A	3.90783e-19	-2.1918	-0.319953	1.37966e-13	-1.46131	-0.30031
76643964	chr5:76643964:A:G	2.46288e-18	-4.25965e-10	-0.670816	4.12871e-13	-4.25965e-10	-0.665492
76643991	chr5:76643991:A:G	4.54255e-19	-2.14999	-0.21125	7.19448e-14	-2.21562	-0.197107
76644118	chr5:76644118:A:G	4.5156e-19	-2.18755	-0.17964	1.61833e-13	-1.44197	-0.160091
76644449	chr5:76644449:G:A	4.4722e-19	-2.15242	-0.22443	1.78362e-13	-1.30035	-0.204469
76644552	chr5:76644552:G:A	4.18478e-19	-2.16766	-0.27562	1.59843e-13	-1.35903	-0.255403
76644587	chr5:76644587:A:G	1.40101e-18	-4.25965e-10	-1.23495	2.36916e-13	-4.25965e-10	-1.22092
76644638	chr5:76644638:A:G	4.18263e-19	-2.16085	-0.282946	1.62782e-13	-1.33329	-0.262929
76644667	chr5:76644667:A:G	4.19245e-19	-2.15368	-0.287764	1.6716e-13	-1.30189	-0.267789
76644814	chr5:76644814:G:T	1.66518e-18	-4.25965e-10	-1.06222	2.75241e-13	-4.25965e-10	-1.07098
76645074	chr5:76645074:C:T	5.80974e-18	-4.25965e-10	0.187388	9.46535e-13	-4.25965e-10	0.16418
76645075	chr5:76645075:T:C	4.68351e-19	-2.1728	-0.15788	1.76301e-13	-1.3772	-0.139238
76645092	chr5:76645092:A:G	4.30592e-19	-2.15502	-0.259721	1.71193e-13	-1.30593	-0.239906
76645095	chr5:76645095:C:T	2.73504e-18	-4.25965e-10	-0.566001	4.58391e-13	-4.25965e-10	-0.560905
76645156	chr5:76645156:A:G	4.18106e-19	-2.16019	-0.283983	1.64045e-13	-1.32534	-0.263147
76645245	chr5:76645245:G:A	5.82447e-19	-2.15879	0.0461204	2.28574e-13	-1.32007	0.0632991
76645314	chr5:76645314:G:A	1.01048e-18	-0.14458	-1.41714	4.08963e-14	-1.56085	-1.41673
76645719	chr5:76645719:C:T	1.19737e-18	-4.25965e-10	-1.39202	1.99853e-13	-4.25965e-10	-1.39104
76645757	chr5:76645757:T:A	3.46988e-19	-2.15363	-0.476987	1.37089e-13	-1.30249	-0.465509
76645936	chr5:76645936:G:A	5.2346e-19	-2.21944	-4.01506e-10	8.86146e-14	-2.20433	-4.01506e-10
76645937	chr5:76645937:A:G	4.08817e-19	-2.14382	-0.322814	1.67184e-13	-1.26623	-0.303301
76646168	chr5:76646168:G:C	1.19679e-18	-4.25965e-10	-1.39251	1.99795e-13	-4.25965e-10	-1.39133
76646222	chr5:76646222:G:A	4.10966e-18	0.432095	-0.590903	1.89721e-13	-0.87547	-0.567605
76646304	chr5:76646304:A:T	1.27053e-18	-4.25965e-10	-1.33271	2.11136e-13	-4.25965e-10	-1.33613
76646535	chr5:76646535:G:A	4.08542e-19	-2.15726	-0.310048	1.61674e-13	-1.31302	-0.290024
76646673	chr5:76646673:G:T	4.13013e-19	-2.1887	-0.267728	1.4783e-13	-1.44411	-0.248455
76646800	chr5:76646800:C:A	5.84144e-18	-4.25965e-10	0.19283	9.51138e-13	-4.25965e-10	0.169031
76646835	chr5:76646835:TAA:T	1.38265e-18	-4.25965e-10	-1.24814	2.33707e-13	-4.25965e-10	-1.23456
76647111	chr5:76647111:G:A	1.96812e-19	-2.19981	-0.997844	5.99589e-14	-1.59733	-0.997642
76647145	chr5:76647145:G:A	9.23554e-19	-1.52827	-0.123408	2.33208e-13	-1.06506	-0.171633
76647227	chr5:76647227:G:A	1.44345e-18	-4.25965e-10	-1.20511	2.44595e-13	-4.25965e-10	-1.18902
76647291	chr5:76647291:T:C	1.86861e-18	-4.25965e-10	-0.946955	3.14714e-13	-4.25965e-10	-0.936963
76647331	chr5:76647331:G:A	7.14127e-19	-0.87048	-1.03836	3.78356e-14	-2.01346	-1.04192
76647400	chr5:76647400:G:A	1.64749e-18	-4.25965e-10	-1.07289	2.81437e-13	-4.25965e-10	-1.04872
76647432	chr5:76647432:T:C	6.16212e-19	-2.12423	0.067913	2.49853e-13	-1.23642	0.0686636
76647462	chr5:76647462:A:G	1.60707e-18	-4.25965e-10	-1.09774	2.60533e-13	-4.25965e-10	-1.1259
76647544	chr5:76647544:T:C	1.98661e-19	-1.99274	-1.19556	4.39158e-14	-1.71925	-1.18711
76647574	chr5:76647574:G:A	3.2486e-19	-2.13588	-0.560627	6.80366e-14	-1.93219	-0.536395
76647592	chr5:76647592:G:A	1.66194e-18	-4.25965e-10	-1.06416	2.87873e-13	-4.25965e-10	-1.02611
76647628	chr5:76647628:C:T	3.46671e-19	-1.49987	-1.13166	3.8077e-14	-1.93701	-1.112
76647724	chr5:76647724:T:C	7.62058e-19	-2.06461	0.220726	3.5739e-13	-1.0355	0.225702
76647726	chr5:76647726:G:A	7.78226e-19	-2.06796	0.245071	3.63715e-13	-1.04245	0.250192
76647851	chr5:76647851:A:AC	5.8852e-19	-2.20672	0.104425	2.15639e-13	-1.43712	0.122102
76647887	chr5:76647887:A:G	3.14775e-19	-2.21887	-0.509174	1.30575e-13	-1.32311	-0.49357
76647966	chr5:76647966:G:A	1.20475e-18	-4.25965e-10	-1.38588	2.02083e-13	-4.25965e-10	-1.37995
76648028	chr5:76648028:A:T	1.97516e-19	-2.22174	-0.972341	8.77127e-14	-1.2466	-0.967958
76648050	chr5:76648050:C:T	1.16771e-18	-4.25965e-10	-1.4171	1.94735e-13	-4.25965e-10	-1.41699
76648093	chr5:76648093:G:T	1.94295e-19	-2.22228	-0.988248	9.02216e-14	-1.20593	-0.98043
76648193	chr5:76648193:C:T	2.36367e-19	-2.2223	-0.792218	1.10729e-13	-1.19783	-0.783717
76648451	chr5:76648451:A:G	2.17141e-19	-2.22071	-0.878648	9.37493e-14	-1.27672	-0.871285
76648553	chr5:76648553:G:A	1.21521e-18	-4.25965e-10	-1.37723	2.0401e-13	-4.25965e-10	-1.37046
76648570	chr5:76648570:G:A	2.0604e-19	-2.21538	-0.936454	8.10787e-14	-1.35838	-0.934822
76648937	chr5:76648937:TTG:T	1.22812e-18	-4.25965e-10	-1.36667	2.06344e-13	-4.25965e-10	-1.35908
76648958	chr5:76648958:G:A	2.59863e-19	-1.61081	-1.30894	3.49328e-14	-1.83013	-1.30508
76649168	chr5:76649168:A:G	1.95832e-19	-2.20728	-0.995361	7.27419e-14	-1.42378	-0.977936
76649241	chr5:76649241:T:G	1.97103e-19	-2.2187	-0.977481	8.11853e-14	-1.31338	-0.978514
76649411	chr5:76649411:A:G	2.62419e-18	-4.25965e-10	-0.607378	4.50571e-13	-4.25965e-10	-0.578112
76649544	chr5:76649544:T:G	1.76831e-18	-4.25965e-10	-1.00213	2.9469e-13	-4.25965e-10	-1.0027
76649568	chr5:76649568:T:A	2.0357e-19	-2.21834	-0.945554	8.36205e-14	-1.31813	-0.944212
76649651	chr5:76649651:G:A	2.0466e-19	-2.21862	-0.939936	8.44542e-14	-1.31383	-0.938586
76649823	chr5:76649823:G:A	1.25134e-18	-4.25965e-10	-1.34793	2.06088e-13	-4.25965e-10	-1.36032
76649893	chr5:76649893:C:T	1.78314e-18	-4.25965e-10	-0.993773	2.97139e-13	-4.25965e-10	-0.994429
76649903	chr5:76649903:A:G	1.22812e-18	-4.25965e-10	-1.36666	2.06345e-13	-4.25965e-10	-1.35908
76650147	chr5:76650147:G:A	1.6012e-18	-4.25965e-10	-1.1014	2.66862e-13	-4.25965e-10	-1.1019
76650219	chr5:76650219:T:C	2.01447e-19	-2.22054	-0.953835	8.64468e-14	-1.27646	-0.952636
76650301	chr5:76650301:G:A	1.24518e-18	-4.25965e-10	-1.35287	2.09677e-13	-4.25965e-10	-1.34306
76650313	chr5:76650313:A:G	1.617e-19	-2.20921	-1.18495	6.08021e-14	-1.40949	-1.17151
76650347	chr5:76650347:A:C	1.24081e-18	-4.25965e-10	-1.35638	2.08626e-13	-4.25965e-10	-1.34808
76650435	chr5:76650435:A:G	2.02949e-19	-2.21933	-0.947615	8.49034e-14	-1.30084	-0.946276
76650601	chr5:76650601:C:T	7.53856e-19	-1.8547	-4.01506e-10	1.06463e-13	-2.02083	-4.01506e-10
76650670	chr5:76650670:C:T	2.16054e-19	-2.222	-0.882377	9.79293e-14	-1.22848	-0.8759
76650676	chr5:76650676:G:T	1.92985e-19	-2.21605	-1.00124	7.8445e-14	-1.34229	-0.983939
76650718	chr5:76650718:G:A	2.10312e-19	-2.22187	-0.909438	9.73143e-14	-1.20239	-0.908289
76650809	chr5:76650809:T:C	2.57786e-18	-4.25965e-10	-0.62519	4.10994e-13	-4.25965e-10	-0.670049
76650828	chr5:76650828:A:G	3.58898e-19	-1.42295	-1.17391	3.3243e-14	-2.02589	-1.15889
76651146	chr5:76651146:A:G	1.98015e-19	-2.21899	-0.972568	8.23738e-14	-1.30647	-0.970892
76651188	chr5:76651188:A:G	2.02345e-19	-2.22041	-0.949519	8.65219e-14	-1.28022	-0.948005
76651349	chr5:76651349:C:T	1.16768e-18	-4.25965e-10	-1.41713	1.94725e-13	-4.25965e-10	-1.41704
76651431	chr5:76651431:A:T	1.99992e-19	-2.2172	-0.964424	8.07374e-14	-1.33379	-0.963637
76651644	chr5:76651644:A:G	5.75339e-19	-2.12494	-4.01506e-10	1.01235e-13	-2.07119	-4.01506e-10
76651793	chr5:76651793:G:A	8.47835e-19	-1.4556	-0.281621	7.1997e-14	-2.11991	-0.292096
76651826	chr5:76651826:T:A	2.05971e-19	-2.22085	-0.931314	8.90767e-14	-1.26897	-0.930155
76651992	chr5:76651992:CCTTT:C	2.18393e-19	-2.2209	-0.872705	9.48969e-14	-1.26928	-0.866553
76652011	chr5:76652011:A:G	1.93833e-19	-2.21399	-0.998915	7.68185e-14	-1.36518	-0.982002
76652200	chr5:76652200:A:G	1.79858e-19	-2.20954	-1.0782	6.81587e-14	-1.4042	-1.06258
76652649	chr5:76652649:T:C	1.99902e-19	-2.22004	-0.962034	8.47364e-14	-1.28836	-0.960722
76652825	chr5:76652825:A:G	1.93389e-19	-2.21196	-1.00324	7.50553e-14	-1.3842	-0.986205
76652890	chr5:76652890:A:G	1.18184e-18	-4.25965e-10	-1.40508	1.97584e-13	-4.25965e-10	-1.40247
76652924	chr5:76652924:G:T	1.17316e-18	-4.25965e-10	-1.41245	1.95745e-13	-4.25965e-10	-1.41181
76652974	chr5:76652974:T:C	2.03226e-19	-2.2192	-0.946384	8.47691e-14	-1.30375	-0.944943
76653020	chr5:76653020:C:G	1.22815e-18	-4.25965e-10	-1.36664	2.06351e-13	-4.25965e-10	-1.35905
76653023	chr5:76653023:G:C	2.03737e-19	-2.21782	-0.945258	8.30856e-14	-1.32463	-0.944122
76653218	chr5:76653218:C:A	1.89293e-19	-2.22033	-1.01627	9.79536e-14	-1.08936	-1.01477
76653352	chr5:76653352:T:A	1.87954e-18	-4.25965e-10	-0.941122	3.14598e-13	-4.25965e-10	-0.937331
76653810	chr5:76653810:T:C	2.85886e-19	-2.22217	-0.602136	1.3404e-13	-1.20519	-0.585299
76653885	chr5:76653885:C:T	1.44354e-18	-4.25965e-10	-1.20505	2.4176e-13	-4.25965e-10	-1.20068
76653980	chr5:76653980:T:A	1.33672e-18	-2.02605	0.744125	7.12652e-13	-0.855125	0.735491
76654047	chr5:76654047:G:A	1.32034e-18	-4.25965e-10	-1.29426	2.18796e-13	-4.25965e-10	-1.30049
76654051	chr5:76654051:T:C	3.52567e-19	-2.22203	-0.392637	1.75176e-13	-1.15238	-0.370455
76654368	chr5:76654368:A:G	1.19993e-18	-1.94543	0.555549	7.31414e-13	-0.659062	0.565414
76654397	chr5:76654397:T:G	2.36709e-19	-1.86844	-1.14463	2.74417e-14	-2.21582	-1.16074
76654519	chr5:76654519:C:T	1.74118e-18	-4.25965e-10	-1.01758	2.90463e-13	-4.25965e-10	-1.01715
76654558	chr5:76654558:A:G	1.12895e-18	-1.94116	0.490305	6.92896e-13	-0.645796	0.498048
76654630	chr5:76654630:A:C	1.14178e-18	-1.9273	0.487736	7.12917e-13	-0.613996	0.494733
76654715	chr5:76654715:G:A	1.3007e-18	-4.25965e-10	-1.30925	2.13377e-13	-4.25965e-10	-1.32557
76654882	chr5:76654882:G:A	5.33905e-19	-2.12143	-0.0782535	2.51093e-13	-1.113	-0.0498021
76655172	chr5:76655172:G:A	5.30385e-19	-2.13094	-0.0753579	2.43745e-13	-1.14499	-0.0475171
76655263	chr5:76655263:A:T	1.59665e-19	-2.21424	-1.19259	8.81267e-14	-1.03222	-1.17764
76655293	chr5:76655293:G:A	4.58963e-19	-2.11528	-0.235652	2.18666e-13	-1.09311	-0.207977
76655447	chr5:76655447:TTTTG:T	1.3007e-18	-4.25965e-10	-1.30925	2.13377e-13	-4.25965e-10	-1.32557
76655570	chr5:76655570:T:C	6.04021e-19	-2.10418	0.027889	2.95082e-13	-1.05923	0.0578524
76655633	chr5:76655633:C:G	5.35087e-19	-2.1187	-0.0787763	2.53878e-13	-1.10262	-0.0491562
76655662	chr5:76655662:T:A	1.3015e-18	-4.25965e-10	-1.30863	2.13498e-13	-4.25965e-10	-1.325
76655771	chr5:76655771:A:G	1.40732e-18	-4.25965e-10	-1.23046	2.38262e-13	-4.25965e-10	-1.21526
76655777	chr5:76655777:T:G	4.38618e-19	-2.12369	-0.272589	2.04731e-13	-1.12179	-0.245141
76655911	chr5:76655911:G:A	7.22746e-19	-2.14107	0.24422	3.13422e-13	-1.18707	0.245991
76656154	chr5:76656154:C:T	1.30647e-18	-4.25965e-10	-1.30482	2.14278e-13	-4.25965e-10	-1.32135
76656186	chr5:76656186:G:A	5.56239e-19	-2.13219	-0.0265189	2.5489e-13	-1.1484	0.000609299
76656246	chr5:76656246:G:A	5.41153e-19	-2.13493	-0.0512692	8.41783e-14	-2.21877	-0.0369239
76656319	chr5:76656319:C:G	4.86251e-19	-2.1195	-0.173682	2.29242e-13	-1.10681	-0.147038
76656403	chr5:76656403:A:G	6.10565e-19	-2.06552	-4.01506e-10	1.11047e-13	-1.97867	-4.01506e-10
76656451	chr5:76656451:G:A	1.3002e-18	-4.25965e-10	-1.30963	2.133e-13	-4.25965e-10	-1.32593
76656800	chr5:76656800:G:A	1.82423e-18	-4.25965e-10	-0.970989	3.04948e-13	-4.25965e-10	-0.968487
76656940	chr5:76656940:C:A	9.23453e-19	-2.05582	0.404037	4.93824e-13	-0.917986	0.431537
76657088	chr5:76657088:G:A	2.03545e-19	-1.91522	-1.24879	3.30737e-14	-1.95576	-1.23413
76657267	chr5:76657267:C:T	5.85921e-19	-2.21676	0.110046	1.61043e-13	-1.75249	0.145534
76657553	chr5:76657553:T:C	3.47456e-19	-1.43895	-1.19031	2.6848e-14	-2.21935	-1.17908
76657632	chr5:76657632:T:A	5.25705e-19	-2.21516	-4.01506e-10	8.70378e-14	-2.22229	-4.01506e-10
76658002	chr5:76658002:G:A	1.5107e-18	-4.25965e-10	-1.15957	2.49683e-13	-4.25965e-10	-1.16844
76658059	chr5:76658059:GA:G	1.26889e-18	-4.25965e-10	-1.334	2.09919e-13	-4.25965e-10	-1.34191
76658204	chr5:76658204:G:A	3.41793e-19	-2.07914	-0.566562	5.13909e-14	-2.19019	-0.558976
76658397	chr5:76658397:T:C	1.53764e-19	-2.21231	-1.23218	2.53866e-14	-2.20838	-1.24603
76658712	chr5:76658712:C:T	2.35031e-18	-0.218597	-0.499002	6.0003e-14	-2.14146	-0.452777
76658743	chr5:76658743:CA:C	1.59146e-19	-2.205	-1.20508	2.58531e-14	-2.21469	-1.22151
76658752	chr5:76658752:A:G	2.55771e-18	-0.187913	-0.445122	6.39856e-14	-2.13457	-0.395402
76659015	chr5:76659015:T:A	5.03215e-18	-0.0281589	0.0718584	1.15235e-13	-2.03437	0.0927104
76659114	chr5:76659114:A:G	3.00638e-18	-0.164795	-0.306617	7.38743e-14	-2.13025	-0.256012
76659286	chr5:76659286:T:G	5.62556e-19	-2.14741	-4.01506e-10	9.74426e-14	-2.10936	-4.01506e-10
76659805	chr5:76659805:C:T	1.1728e-18	-4.25965e-10	-1.41275	1.95604e-13	-4.25965e-10	-1.41253
76659844	chr5:76659844:A:G	2.14716e-18	-4.25965e-10	-0.808	3.68667e-13	-4.25965e-10	-0.778734
76659889	chr5:76659889:G:A	1.44337e-19	-2.20753	-1.30022	2.36882e-14	-2.21256	-1.31109
76659934	chr5:76659934:A:G	7.07063e-18	0.383801	-4.01506e-10	1.1426e-13	-1.95015	-4.01506e-10
76660049	chr5:76660049:A:G	5.41438e-18	-0.331945	0.448855	1.56191e-13	-2.12198	0.484429
76660100	chr5:76660100:A:AGGTG	5.01294e-18	-0.362309	0.402184	1.48159e-13	-2.12853	0.438189
76660143	chr5:76660143:G:A	2.28478e-18	-4.25965e-10	-0.745878	3.92628e-13	-4.25965e-10	-0.715765
76660397	chr5:76660397:T:G	3.23195e-19	-2.08947	-0.612178	4.68981e-14	-2.19952	-0.641132
76660644	chr5:76660644:T:G	3.25082e-18	0.121386	-0.514627	6.44094e-14	-2.05914	-0.464223
76660733	chr5:76660733:C:T	4.98091e-18	0.0334649	-4.01506e-10	1.65573e-12	0.723371	-4.01506e-10
76660899	chr5:76660899:T:C	3.72303e-19	-2.0873	-0.472891	5.707e-14	-2.19455	-0.449798
76660951	chr5:76660951:A:G	2.37524e-18	-4.25965e-10	-0.707048	3.97442e-13	-4.25965e-10	-0.703579
76661043	chr5:76661043:AAAG:A	1.91329e-18	-4.25965e-10	-0.923323	3.27439e-13	-4.25965e-10	-0.897327
76661051	chr5:76661051:T:C	1.89573e-18	-4.25965e-10	-0.932545	3.24361e-13	-4.25965e-10	-0.906772
76661233	chr5:76661233:T:TA	1.36145e-19	-2.22155	-1.34464	3.29702e-14	-1.85252	-1.3405
76661481	chr5:76661481:G:A	3.81767e-18	0.35409	-0.586598	1.29996e-13	-1.23901	-0.582117
76661527	chr5:76661527:C:G	2.31607e-18	0.682758	-1.41503	6.11693e-14	-1.15941	-1.41557
76661646	chr5:76661646:T:G	2.63346e-18	0.432064	-1.03591	8.54502e-14	-1.19865	-1.04205
76661778	chr5:76661778:G:C	2.30557e-18	0.437593	-1.17441	3.35513e-14	-2.02187	-1.15368
76661788	chr5:76661788:A:G	1.20872e-18	-4.25965e-10	-1.38259	2.01992e-13	-4.25965e-10	-1.3804
76661799	chr5:76661799:G:A	2.56222e-18	0.784938	-1.41621	6.49742e-14	-1.09806	-1.41658
76661801	chr5:76661801:C:T	2.72522e-18	-4.25965e-10	-0.569598	4.58953e-13	-4.25965e-10	-0.55968
76661925	chr5:76661925:G:A	5.59366e-19	-2.1531	-4.01506e-10	9.80427e-14	-2.10323	-4.01506e-10
76662029	chr5:76662029:G:A	6.31809e-18	1.24127	-0.970005	5.38359e-14	-1.74596	-0.956723
76662154	chr5:76662154:A:G	1.75871e-18	-4.25965e-10	-1.00757	2.90915e-13	-4.25965e-10	-1.0156
76663238	chr5:76663238:G:A	3.83509e-18	-0.615302	0.387347	1.50234e-13	-2.10021	0.423778
76663463	chr5:76663463:C:T	1.16846e-18	-4.25965e-10	-1.41646	1.94805e-13	-4.25965e-10	-1.41663
76663644	chr5:76663644:C:T	1.56423e-19	-2.13759	-1.28975	3.79089e-14	-1.76846	-1.28498
76664296	chr5:76664296:A:G	3.72403e-18	1.15123	-1.40858	3.78463e-14	-1.64803	-1.40706
76664333	chr5:76664333:G:A	4.58973e-17	3.62572	-1.37146	3.05933e-14	-1.89777	-1.37007
76665000	chr5:76665000:G:C	2.34478e-19	-1.87913	-1.14341	2.86132e-14	-2.19565	-1.13911
76665040	chr5:76665040:T:C	2.5697e-19	-2.07663	-0.854317	3.96675e-14	-2.17921	-0.828888
76665260	chr5:76665260:T:G	2.87317e-18	-4.25965e-10	-0.516732	4.9727e-13	-4.25965e-10	-0.479496
76665329	chr5:76665329:A:G	7.11354e-17	4.05988	-1.36745	3.5412e-14	-1.75496	-1.36662
76665352	chr5:76665352:C:A	2.83909e-18	-4.25965e-10	-0.528663	4.91084e-13	-4.25965e-10	-0.492013
76666229	chr5:76666229:G:C	1.46841e-18	-0.841681	-0.346285	1.02381e-13	-1.73977	-0.320152
76666602	chr5:76666602:A:G	1.77766e-16	4.77074	-1.16242	5.38696e-14	-1.54945	-1.15261
76666785	chr5:76666785:C:A	1.45421e-18	-4.25965e-10	-1.19769	2.47177e-13	-4.25965e-10	-1.17852
76666938	chr5:76666938:G:A	5.81158e-19	-2.11488	-4.01506e-10	9.43338e-14	-2.14179	-4.01506e-10
76667385	chr5:76667385:T:C	1.45775e-18	-0.548917	-0.646337	9.18538e-14	-1.50399	-0.664436
76667533	chr5:76667533:G:C	1.17233e-18	-4.25965e-10	-1.41315	1.9511e-13	-4.25965e-10	-1.41506
76667591	chr5:76667591:A:G	3.27388e-18	-4.25965e-10	-0.386172	5.60518e-13	-4.25965e-10	-0.359767
76668105	chr5:76668105:A:G	3.77188e-18	0.418882	-0.663457	1.51455e-13	-1.01794	-0.650399
76668319	chr5:76668319:G:A	1.34666e-18	-4.25965e-10	-1.27452	2.2171e-13	-4.25965e-10	-1.28726
76668375	chr5:76668375:GAAT:G	1.27048e-19	-2.21895	-1.41639	2.73708e-14	-1.96266	-1.41649
76668451	chr5:76668451:T:C	1.3153e-18	-4.25965e-10	-1.29809	2.16597e-13	-4.25965e-10	-1.31059
76668637	chr5:76668637:T:A	1.72564e-18	0.227625	-1.25417	7.29822e-14	-1.16783	-1.23058
76668646	chr5:76668646:A:AT	2.72496e-18	-4.25965e-10	-0.569693	4.41288e-13	-4.25965e-10	-0.59893
76668682	chr5:76668682:C:T	7.12077e-16	4.99604	-4.01506e-10	2.29799e-10	5.65633	-4.01506e-10
76668877	chr5:76668877:G:A	5.69823e-19	-0.885644	-1.24893	2.99947e-14	-2.05653	-1.23108
76669407	chr5:76669407:A:T	4.56783e-17	3.66411	-1.41464	3.51466e-14	-1.71546	-1.41364
76669425	chr5:76669425:C:A	3.23529e-18	-4.25965e-10	-0.398031	5.29539e-13	-4.25965e-10	-0.416621
76669483	chr5:76669483:T:G	1.30727e-18	-4.25965e-10	-1.30421	2.15732e-13	-4.25965e-10	-1.31459
76669946	chr5:76669946:C:G	2.02416e-18	-4.25965e-10	-0.866996	3.28677e-13	-4.25965e-10	-0.893553
76669969	chr5:76669969:C:T	3.46684e-18	-4.25965e-10	-0.328905	5.67483e-13	-4.25965e-10	-0.347417
76670063	chr5:76670063:A:T	1.27469e-18	-4.25965e-10	-1.32944	2.12426e-13	-4.25965e-10	-1.33003
76670189	chr5:76670189:G:A	7.94651e-19	-1.802	-4.01506e-10	1.23016e-13	-1.87631	-4.01506e-10
76670281	chr5:76670281:A:G	6.32004e-19	-0.681568	-1.34944	2.79779e-14	-2.0129	-1.34431
76670286	chr5:76670286:C:T	3.26847e-18	-4.25965e-10	-0.387825	5.61642e-13	-4.25965e-10	-0.357764
76670383	chr5:76670383:G:A	1.53015e-18	-4.25965e-10	-1.14678	2.49989e-13	-4.25965e-10	-1.16721
76670493	chr5:76670493:G:A	3.54564e-18	0.599031	-0.905462	1.31196e-13	-0.933622	-0.878312
76670656	chr5:76670656:G:C	1.88679e-18	-4.25965e-10	-0.93727	3.09377e-13	-4.25965e-10	-0.954066
76670661	chr5:76670661:A:G	6.11354e-17	3.94504	-1.4041	3.91727e-14	-1.61797	-1.40268
76670893	chr5:76670893:G:A	1.54888e-18	-4.25965e-10	-1.13462	2.52983e-13	-4.25965e-10	-1.15531
76671175	chr5:76671175:C:T	2.60303e-18	-4.25965e-10	-0.615473	4.40564e-13	-4.25965e-10	-0.600573
76671271	chr5:76671271:AAAG:A	1.23871e-18	-4.25965e-10	-1.35808	2.05388e-13	-4.25965e-10	-1.36373
76671351	chr5:76671351:A:G	3.79564e-18	-0.238295	-4.01506e-10	3.89021e-13	-0.724994	-4.01506e-10
76671407	chr5:76671407:A:G	4.81414e-19	-1.37657	-0.926601	3.48619e-14	-2.21037	-0.926862
76671543	chr5:76671543:G:A	3.41242e-18	0.630682	-0.975408	1.25048e-13	-0.910242	-0.949688
76672274	chr5:76672274:C:T	1.72139e-19	-1.9162	-1.4154	2.12691e-14	-2.21498	-1.4164
76672693	chr5:76672693:G:A	7.23789e-17	4.09136	-1.38159	4.1562e-14	-1.58446	-1.37698
76673051	chr5:76673051:A:G	1.24689e-18	-4.25965e-10	-1.35149	2.06698e-13	-4.25965e-10	-1.35737
76673083	chr5:76673083:A:T	1.31873e-19	-2.19634	-1.40172	3.02194e-14	-1.87838	-1.40176
76673922	chr5:76673922:A:G	1.4714e-19	-2.20089	-1.28763	2.63767e-14	-2.13383	-1.28231
76673976	chr5:76673976:A:G	1.1946e-18	-4.25965e-10	-1.39434	1.98411e-13	-4.25965e-10	-1.39829
76674226	chr5:76674226:A:T	1.3054e-18	-4.25965e-10	-1.30564	2.15449e-13	-4.25965e-10	-1.31591
76674394	chr5:76674394:A:C	3.8622e-19	-1.13445	-1.38905	3.60146e-14	-1.72329	-1.38141
76675224	chr5:76675224:T:C	1.68895e-18	-4.25965e-10	-1.04804	2.83067e-13	-4.25965e-10	-1.04294
76675398	chr5:76675398:G:A	1.55076e-18	-4.25965e-10	-1.1334	2.59914e-13	-4.25965e-10	-1.12828
76675432	chr5:76675432:G:A	7.46409e-19	-1.86463	-4.01506e-10	1.08008e-13	-2.00642	-4.01506e-10
76675485	chr5:76675485:G:A	1.54662e-18	-4.25965e-10	-1.13607	2.52566e-13	-4.25965e-10	-1.15696
76675545	chr5:76675545:G:A	1.22655e-18	-4.25965e-10	-1.36795	2.03502e-13	-4.25965e-10	-1.37295
76675657	chr5:76675657:C:T	5.63997e-18	-4.25965e-10	0.157731	1.01791e-12	-4.25965e-10	0.236876
76675801	chr5:76675801:T:C	1.54852e-18	-4.25965e-10	-1.13485	2.52862e-13	-4.25965e-10	-1.15578
76675855	chr5:76675855:TCTC:T	2.41985e-19	-1.93638	-1.05465	6.89671e-14	-1.39847	-1.05652
76676006	chr5:76676006:T:G	4.96179e-17	3.66927	-1.33707	3.77045e-14	-1.72383	-1.33502
76676081	chr5:76676081:A:T	7.10394e-19	-1.91408	-4.01506e-10	8.87193e-14	-2.20315	-4.01506e-10
76676085	chr5:76676085:A:T	6.1331e-19	-2.06103	-4.01506e-10	9.20922e-14	-2.16584	-4.01506e-10
76676339	chr5:76676339:T:C	6.28781e-17	3.93737	-1.36832	4.01764e-14	-1.63073	-1.36462
76676407	chr5:76676407:C:G	3.19383e-18	-4.25965e-10	-0.410929	5.08674e-13	-4.25965e-10	-0.456821
76677008	chr5:76677008:A:G	1.41783e-18	-4.25965e-10	-1.22302	2.33053e-13	-4.25965e-10	-1.23736
76677126	chr5:76677126:C:T	7.84382e-18	1.05323	-0.565653	2.38758e-13	-0.69693	-0.516247
76677445	chr5:76677445:C:T	1.76277e-18	-4.25965e-10	-1.00526	2.95257e-13	-4.25965e-10	-1.00078
76677620	chr5:76677620:C:T	7.15242e-19	-1.08672	-0.820566	1.50566e-13	-0.876663	-0.797565
76677684	chr5:76677684:T:C	1.71166e-18	-4.25965e-10	-1.03468	2.86392e-13	-4.25965e-10	-1.03127
76678169	chr5:76678169:C:T	6.89846e-19	-1.94344	-4.01506e-10	9.81476e-14	-2.10216	-4.01506e-10
76678294	chr5:76678294:C:T	1.43735e-19	-2.11139	-1.40054	3.78483e-14	-1.65623	-1.39881
76678376	chr5:76678376:C:T	5.98972e-18	-4.25965e-10	0.217897	9.32493e-13	-4.25965e-10	0.149234
76678523	chr5:76678523:A:T	1.17625e-18	-4.25965e-10	-1.40981	1.96679e-13	-4.25965e-10	-1.40706
76678650	chr5:76678650:A:G	1.24427e-18	-4.25965e-10	-1.3536	2.0731e-13	-4.25965e-10	-1.35441
76679121	chr5:76679121:T:C	2.39153e-18	-4.25965e-10	-0.700217	3.81135e-13	-4.25965e-10	-0.745475
76679193	chr5:76679193:G:C	1.32035e-18	-4.25965e-10	-1.29425	2.17616e-13	-4.25965e-10	-1.30589
76679676	chr5:76679676:G:C	1.18156e-18	-4.25965e-10	-1.40532	1.97392e-13	-4.25965e-10	-1.40344
76681253	chr5:76681253:C:T	1.33867e-18	-4.25965e-10	-1.28047	2.25341e-13	-4.25965e-10	-1.27101
76681529	chr5:76681529:AT:A	7.02956e-18	-4.25965e-10	0.377975	1.14929e-12	-4.25965e-10	0.358273
76682864	chr5:76682864:G:T	1.93009e-18	-4.25965e-10	-0.914581	3.16989e-13	-4.25965e-10	-0.929762
76683497	chr5:76683497:TAAAG:T	4.3378e-18	-4.25965e-10	-0.104781	6.81483e-13	-4.25965e-10	-0.164356
76684594	chr5:76684594:A:T	1.76702e-18	-4.25965e-10	-1.00285	2.95981e-13	-4.25965e-10	-0.998333
76685103	chr5:76685103:C:A	1.21024e-18	-4.25965e-10	-1.38133	2.0137e-13	-4.25965e-10	-1.38349
76685123	chr5:76685123:T:A	1.63832e-19	-2.07391	-1.30715	2.51841e-14	-2.15051	-1.3119
76685317	chr5:76685317:A:G	1.21606e-18	-4.25965e-10	-1.37654	2.02272e-13	-4.25965e-10	-1.37901
76685551	chr5:76685551:C:T	2.46232e-18	-4.25965e-10	-0.671046	3.92039e-13	-4.25965e-10	-0.717265
76685663	chr5:76685663:A:G	6.90255e-18	-4.25965e-10	0.359743	1.18641e-12	-4.25965e-10	0.390062
76685882	chr5:76685882:A:G	1.8688e-18	-4.25965e-10	-0.946853	2.98665e-13	-4.25965e-10	-0.989305
76686299	chr5:76686299:T:G	4.36458e-18	-0.0986263	-4.01506e-10	4.26313e-13	-0.633455	-4.01506e-10
76686346	chr5:76686346:G:T	1.43976e-19	-2.13858	-1.37168	2.21421e-14	-2.21946	-1.37169
76686562	chr5:76686562:T:G	1.7517e-18	-4.25965e-10	-1.01156	2.93163e-13	-4.25965e-10	-1.0079
76686789	chr5:76686789:G:A	1.67821e-18	-4.25965e-10	-1.05442	2.80864e-13	-4.25965e-10	-1.05076
76686845	chr5:76686845:T:C	2.80821e-17	3.17965	-1.41667	3.23415e-14	-1.79577	-1.41651
76687112	chr5:76687112:T:C	1.24354e-18	-4.25965e-10	-1.35418	2.04417e-13	-4.25965e-10	-1.36847
76687346	chr5:76687346:G:T	4.4136e-18	0.662405	-0.749862	1.61616e-13	-0.877392	-0.726013
76687637	chr5:76687637:A:G	7.01078e-19	-0.774748	-1.15254	3.21042e-14	-2.04947	-1.17017
76687886	chr5:76687886:C:T	2.84644e-19	-1.47922	-1.34945	1.11312e-13	-0.622944	-1.35335
76687908	chr5:76687908:G:A	1.25053e-18	-4.25965e-10	-1.34858	2.05461e-13	-4.25965e-10	-1.36337
76689234	chr5:76689234:A:T	5.4626e-19	-2.17681	-4.01506e-10	8.7418e-14	-2.21793	-4.01506e-10
76689699	chr5:76689699:G:C	1.54938e-18	-4.25965e-10	-1.13429	2.632e-13	-4.25965e-10	-1.11571
76690141	chr5:76690141:G:A	2.8786e-19	-1.62146	-1.19597	1.01316e-13	-0.864806	-1.20557
76690478	chr5:76690478:T:C	2.7448e-18	-4.25965e-10	-0.56244	4.61004e-13	-4.25965e-10	-0.555221
76690605	chr5:76690605:T:A	1.92053e-19	-2.0277	-1.19444	5.71523e-14	-1.46965	-1.17326
76690756	chr5:76690756:T:G	1.42171e-19	-2.13127	-1.39161	4.03195e-14	-1.59493	-1.39686
76690869	chr5:76690869:C:T	1.24148e-18	-4.25965e-10	-1.35585	2.08459e-13	-4.25965e-10	-1.34888
76690896	chr5:76690896:C:T	1.16808e-18	-4.25965e-10	-1.41678	1.94803e-13	-4.25965e-10	-1.41664
76690907	chr5:76690907:G:A	1.17659e-18	-4.25965e-10	-1.40953	1.96161e-13	-4.25965e-10	-1.40969
76691291	chr5:76691291:T:C	2.0319e-19	-1.99971	-1.16605	6.16805e-14	-1.42302	-1.14364
76691978	chr5:76691978:A:C	6.53788e-19	-1.99712	-4.01506e-10	1.17475e-13	-1.9224	-4.01506e-10
76692178	chr5:76692178:A:G	1.39149e-18	-4.25965e-10	-1.24178	2.3162e-13	-4.25965e-10	-1.24353
76692497	chr5:76692497:T:G	3.30115e-19	-1.26635	-1.41412	3.15748e-14	-1.82084	-1.41543
76692557	chr5:76692557:C:T	1.17866e-18	-4.25965e-10	-1.40777	1.97102e-13	-4.25965e-10	-1.40491
76692720	chr5:76692720:C:T	1.49287e-18	-4.25965e-10	-1.17145	2.42413e-13	-4.25965e-10	-1.19798
76693512	chr5:76693512:T:C	4.65876e-18	-4.25965e-10	-0.0333979	8.02468e-13	-4.25965e-10	-0.000935574
76694556	chr5:76694556:A:G	1.18643e-18	-4.25965e-10	-1.4012	1.97197e-13	-4.25965e-10	-1.40442
76696429	chr5:76696429:C:A	4.6133e-19	-1.10931	-1.23648	4.56781e-14	-1.61817	-1.24884
76696647	chr5:76696647:A:G	1.64795e-18	-0.692802	-0.379814	6.976e-14	-2.03014	-0.413427
76697008	chr5:76697008:T:C	1.50398e-18	-0.690732	-0.473304	6.36768e-14	-2.03152	-0.503286
76697365	chr5:76697365:T:C	1.30331e-18	-0.793452	-0.513789	5.91283e-14	-2.06754	-0.541381
76697652	chr5:76697652:G:A	1.53746e-18	-0.691806	-0.450211	6.49859e-14	-2.0324	-0.482059
76697750	chr5:76697750:C:A	1.46025e-18	-0.68939	-0.504153	6.17407e-14	-2.03168	-0.534002
76697755	chr5:76697755:C:A	1.66938e-18	-4.25965e-10	-1.0597	2.79716e-13	-4.25965e-10	-1.05485
76698267	chr5:76698267:G:A	9.51272e-19	-1.6221	-4.01506e-10	1.361e-13	-1.77524	-4.01506e-10
76698386	chr5:76698386:G:A	1.21313e-16	4.48933	-1.2631	1.55289e-12	1.92556	-1.26632
76698620	chr5:76698620:T:C	1.43752e-18	-0.705217	-0.504013	6.15293e-14	-2.03676	-0.532354
76698764	chr5:76698764:G:A	1.61178e-18	-0.61133	-0.483481	6.49263e-14	-2.00246	-0.512919
76698832	chr5:76698832:G:A	1.49988e-18	-0.681876	-0.484886	6.31948e-14	-2.02822	-0.514188
76698877	chr5:76698877:T:C	2.16089e-18	-4.25965e-10	-0.801627	3.71181e-13	-4.25965e-10	-0.771938
76699029	chr5:76699029:T:C	1.48619e-18	-0.672503	-0.503429	6.2251e-14	-2.0246	-0.532855
76699435	chr5:76699435:T:C	1.25998e-18	-0.792639	-0.548414	5.71998e-14	-2.06649	-0.575586
76699458	chr5:76699458:G:A	1.20351e-18	-4.25965e-10	-1.38691	1.99888e-13	-4.25965e-10	-1.39087
76700014	chr5:76700014:C:T	9.58693e-14	11.3129	-1.4143	4.55963e-13	0.846193	-1.41241
76700085	chr5:76700085:G:T	1.39006e-18	-4.25965e-10	-1.2428	2.27582e-13	-4.25965e-10	-1.26112
76700226	chr5:76700226:G:A	1.70037e-18	-0.673744	-0.367557	7.10656e-14	-2.02576	-0.399267
76700360	chr5:76700360:C:T	1.48062e-18	-0.467985	-0.711701	5.58017e-14	-1.94289	-0.723933
76700427	chr5:76700427:G:A	1.68238e-18	-0.617442	-0.434498	6.78785e-14	-2.00534	-0.465564
76700441	chr5:76700441:G:A	1.70249e-18	-0.663687	-0.376369	7.06658e-14	-2.02232	-0.408348
76700578	chr5:76700578:T:C	7.01698e-19	-1.9264	-4.01506e-10	1.30516e-13	-1.81714	-4.01506e-10
76700677	chr5:76700677:A:G	1.77927e-18	-0.605186	-0.390758	7.12554e-14	-2.00041	-0.421949
76700945	chr5:76700945:A:T	1.1814e-18	-4.25965e-10	-1.40545	1.97166e-13	-4.25965e-10	-1.40458
76700988	chr5:76700988:C:T	1.2082e-18	-4.25965e-10	-1.38302	2.01702e-13	-4.25965e-10	-1.38183
76701012	chr5:76701012:C:T	1.70934e-18	-0.60671	-0.429334	6.85124e-14	-2.00148	-0.460138
76701040	chr5:76701040:A:G	1.82078e-19	-2.2223	-1.05317	3.71679e-14	-2.01125	-1.06194
76701084	chr5:76701084:G:A	0.66748	39.4701	-4.01506e-10	9.01971e-14	-2.18663	-4.01506e-10
76701238	chr5:76701238:A:G	1.64181e-18	-0.590537	-0.485813	6.52179e-14	-1.99549	-0.515405
76701242	chr5:76701242:C:T	1.69596e-18	-4.25965e-10	-1.0439	2.73842e-13	-4.25965e-10	-1.07607
76701244	chr5:76701244:C:T	1.36369e-18	-0.438775	-0.82318	5.05688e-14	-1.93164	-0.833653
76701388	chr5:76701388:A:G	5.32716e-19	-0.78477	-1.41715	2.43102e-14	-2.08077	-1.41696
76701853	chr5:76701853:A:T	1.66795e-18	-0.623005	-0.437548	6.74446e-14	-2.00782	-0.469501
76702006	chr5:76702006:G:T	1.70666e-18	-0.596584	-0.441024	6.78385e-14	-1.99866	-0.472842
76702052	chr5:76702052:G:A	9.08131e-18	-4.25965e-10	0.63407	1.4551e-12	-4.25965e-10	0.5942
76702055	chr5:76702055:C:T	1.69093e-18	-0.6158	-0.431072	6.80716e-14	-2.00517	-0.462896
76702073	chr5:76702073:T:C	1.72172e-18	-0.603227	-0.425595	6.87178e-14	-2.00064	-0.45798
76702228	chr5:76702228:A:T	1.19512e-18	-4.25965e-10	-1.3939	1.98577e-13	-4.25965e-10	-1.39745
76702271	chr5:76702271:A:G	1.74007e-18	-0.604898	-0.413324	6.95323e-14	-2.00116	-0.445673
76702803	chr5:76702803:GCAGT:G	1.95348e-18	-0.536361	-0.366176	7.4455e-14	-1.97597	-0.402461
76703357	chr5:76703357:C:T	1.83062e-14	8.76268	-0.519836	4.4205e-12	2.26548	-0.560104
76703582	chr5:76703582:G:A	2.16128e-18	-0.435842	-0.365607	7.61366e-14	-1.95263	-0.40347
76703696	chr5:76703696:G:A	1.87189e-18	-0.478518	-0.466681	6.88505e-14	-1.95288	-0.503806
76703739	chr5:76703739:G:T	1.48147e-18	-0.620162	-0.558948	5.96482e-14	-2.00735	-0.592812
76703851	chr5:76703851:A:G	1.58838e-18	-0.614572	-0.49486	6.37541e-14	-2.00354	-0.530058
76703933	chr5:76703933:T:C	1.59886e-18	-0.627598	-0.475258	6.47007e-14	-2.00777	-0.511089
76704152	chr5:76704152:T:C	1.61713e-18	-0.611023	-0.48047	6.47801e-14	-2.0018	-0.515827
76704383	chr5:76704383:AATAATTCC:A	1.68511e-18	-0.574489	-0.475826	6.59623e-14	-1.98834	-0.511202
76704417	chr5:76704417:T:C	1.68731e-18	-0.603698	-0.445313	6.71631e-14	-1.99934	-0.482162
76704629	chr5:76704629:T:C	1.59506e-18	-0.625426	-0.479811	6.44905e-14	-2.00712	-0.514985
76705048	chr5:76705048:A:G	2.2864e-12	14.4134	-1.34301	1.66573e-11	4.37304	-1.34107
76705069	chr5:76705069:T:G	1.71593e-18	-0.570066	-0.462128	6.69361e-14	-1.98623	-0.498659
76705112	chr5:76705112:C:T	1.65459e-18	-0.614648	-0.453949	6.62656e-14	-2.00356	-0.491393
76705333	chr5:76705333:G:A	1.40076e-16	4.74074	-1.37071	1.71398e-12	2.12691	-1.36897
76705381	chr5:76705381:T:A	1.63926e-18	-0.62156	-0.45634	6.60172e-14	-2.00552	-0.493187
76705857	chr5:76705857:C:T	1.23653e-18	-4.25965e-10	-1.35984	2.06538e-13	-4.25965e-10	-1.35814
76706056	chr5:76706056:T:A	4.05066e-11	17.0378	-1.09293	1.27971e-11	3.85887	-1.09052
76706125	chr5:76706125:T:C	1.30055e-18	-0.696383	-0.612976	5.52767e-14	-2.03084	-0.645438
76706452	chr5:76706452:A:G	4.63329e-19	-0.930522	-1.41094	4.01784e-14	-1.58633	-1.40897
76706758	chr5:76706758:A:T	4.14426e-19	-1.27313	-1.17988	2.75497e-14	-2.18444	-1.18819
76706871	chr5:76706871:C:T	3.64977e-19	-1.37022	-1.20985	2.62712e-14	-2.20202	-1.21813
76707089	chr5:76707089:C:T	8.37023e-14	11.086	-1.32311	2.19769e-12	2.33249	-1.32596
76707158	chr5:76707158:A:T	8.54325e-19	-1.72959	-4.01506e-10	1.28492e-13	-1.83276	-4.01506e-10
76707182	chr5:76707182:T:C	2.22992e-18	-4.25965e-10	-0.770181	3.85582e-13	-4.25965e-10	-0.733873
76707433	chr5:76707433:C:T	1.21844e-16	4.10218	-0.871594	3.50206e-13	0.0709645	-0.90107
76707478	chr5:76707478:AT:A	1.48149e-18	-4.25965e-10	-1.1791	2.43267e-13	-4.25965e-10	-1.19447
76707657	chr5:76707657:A:G	6.47955e-17	4.01043	-1.41134	6.80775e-13	1.24643	-1.41183
76708036	chr5:76708036:A:AT	1.39706e-18	-4.25965e-10	-1.23778	2.28576e-13	-4.25965e-10	-1.25676
76708115	chr5:76708115:GTTAC:G	9.65155e-17	3.97876	-0.981208	2.92874e-13	-0.00198765	-1.0069
76708189	chr5:76708189:C:A	1.12695e-16	4.1094	-0.956871	6.78043e-13	0.814055	-0.983472
76708242	chr5:76708242:G:T	1.03589e-16	4.01463	-0.946345	3.09563e-13	0.020967	-0.974434
76708354	chr5:76708354:GT:G	1.05299e-16	4.02008	-0.935428	3.13471e-13	0.0240498	-0.96497
76708421	chr5:76708421:A:G	1.09721e-16	4.0378	-0.912008	3.24824e-13	0.036819	-0.942163
76708503	chr5:76708503:T:C	9.78357e-17	3.92079	-0.909646	3.02117e-13	-0.0365725	-0.94124
76708785	chr5:76708785:G:A	1.1721e-18	-4.25965e-10	-1.41335	1.95696e-13	-4.25965e-10	-1.41207
76708860	chr5:76708860:G:A	1.22281e-16	3.94454	-0.710363	3.7394e-13	-0.01926	-0.745273
76709108	chr5:76709108:C:T	2.10247e-19	-1.7264	-1.40522	2.44154e-14	-2.08558	-1.40784
76709221	chr5:76709221:G:A	1.23025e-18	-4.25965e-10	-1.36493	2.05628e-13	-4.25965e-10	-1.36256
76709249	chr5:76709249:G:A	3.35383e-18	-0.362046	-4.01506e-10	7.57271e-13	-0.0589062	-4.01506e-10
76709496	chr5:76709496:C:T	3.2303e-17	3.01408	-1.11107	2.28145e-13	-0.128373	-1.13027
76709831	chr5:76709831:T:C	3.69022e-18	-4.25965e-10	-0.266463	6.24786e-13	-4.25965e-10	-0.251219
76710347	chr5:76710347:G:T	2.76489e-17	3.03595	-1.28851	1.97733e-13	-0.0987466	-1.30296
76710585	chr5:76710585:A:G	5.48287e-19	-2.1731	-4.01506e-10	8.8105e-14	-2.2101	-4.01506e-10
76710586	chr5:76710586:T:C	1.169e-18	-4.25965e-10	-1.416	1.94823e-13	-4.25965e-10	-1.41654
76710604	chr5:76710604:T:C	7.16737e-19	-0.500267	-1.40493	2.60404e-14	-2.02748	-1.4015
76710617	chr5:76710617:G:A	1.00408e-12	13.0633	-0.815833	2.12972e-12	1.80568	-0.83056
76711462	chr5:76711462:G:A	1.16811e-18	-4.25965e-10	-1.41676	1.94736e-13	-4.25965e-10	-1.41698
76711583	chr5:76711583:G:A	1.29676e-18	-4.25965e-10	-1.31228	2.1694e-13	-4.25965e-10	-1.30901
76711917	chr5:76711917:C:T	7.14273e-19	-0.496005	-1.41263	2.57672e-14	-2.02883	-1.41069
76712463	chr5:76712463:G:A	1.26318e-17	-4.25965e-10	0.96407	2.04358e-12	-4.25965e-10	0.93383
76712516	chr5:76712516:G:A	5.53086e-17	3.85767	-1.41689	6.54824e-13	1.21074	-1.415
76712536	chr5:76712536:C:T	1.31789e-18	-4.25965e-10	-1.29611	2.21484e-13	-4.25965e-10	-1.28828
76712857	chr5:76712857:G:A	5.79846e-19	-0.742773	-1.37437	2.3887e-14	-2.13458	-1.38071
76713238	chr5:76713238:T:C	4.94785e-19	-1.07077	-1.20501	2.70704e-14	-2.20962	-1.18056
76713463	chr5:76713463:G:A	1.43253e-18	-4.25965e-10	-1.21271	2.34928e-13	-4.25965e-10	-1.22935
76713591	chr5:76713591:A:G	9.01866e-19	-0.599677	-1.07576	3.35187e-14	-2.13454	-1.04199
76713838	chr5:76713838:C:T	1.62938e-18	-4.25965e-10	-1.08395	2.6687e-13	-4.25965e-10	-1.10186
76713901	chr5:76713901:A:G	2.38505e-16	5.17364	-1.2714	2.57356e-12	2.43083	-1.26641
76713968	chr5:76713968:C:T	1.5957e-18	-4.25965e-10	-1.10484	2.61379e-13	-4.25965e-10	-1.12266
76714406	chr5:76714406:T:C	1.44393e-18	-4.25965e-10	-1.20478	2.46139e-13	-4.25965e-10	-1.18273
76714430	chr5:76714430:C:T	5.49997e-19	-2.16999	-4.01506e-10	8.70797e-14	-2.2218	-4.01506e-10
76714524	chr5:76714524:G:A	1.10411e-18	-0.0706182	-1.40249	2.74842e-14	-1.96938	-1.40564
76714552	chr5:76714552:A:C	1.37971e-18	-4.25965e-10	-1.25028	2.28085e-13	-4.25965e-10	-1.25891
76714881	chr5:76714881:C:T	3.75293e-19	-2.22089	-0.331309	7.39366e-14	-2.04049	-0.344935
76715356	chr5:76715356:A:G	7.5411e-18	1.30925	-0.861033	4.40417e-13	0.261177	-0.862083
76715391	chr5:76715391:G:A	1.0323e-18	-0.16976	-1.3706	2.37337e-14	-2.16179	-1.35995
76715432	chr5:76715432:C:G	1.18296e-18	-4.25965e-10	-1.40413	1.9751e-13	-4.25965e-10	-1.40284
76716163	chr5:76716163:G:A	1.11982e-17	-4.25965e-10	0.843607	1.80851e-12	-4.25965e-10	0.811633
76716174	chr5:76716174:T:C	1.19637e-18	-4.25965e-10	-1.39286	2.00274e-13	-4.25965e-10	-1.38894
76716239	chr5:76716239:G:A	1.52317e-18	-4.25965e-10	-1.15136	2.55268e-13	-4.25965e-10	-1.14632
76716920	chr5:76716920:C:T	2.79342e-11	12.0132	3.56	2.93803e-12	-2.22189	3.51875
76717018	chr5:76717018:G:A	1.12605e-18	-0.106068	-1.34736	2.47634e-14	-2.14524	-1.33402
76717088	chr5:76717088:C:T	5.31908e-12	15.3078	-1.39314	3.93973e-12	2.99082	-1.40058
76717098	chr5:76717098:T:G	1.31155e-18	-4.25965e-10	-1.30094	2.20459e-13	-4.25965e-10	-1.29291
76717683	chr5:76717683:C:T	1.60818e-18	-4.25965e-10	-1.09705	2.75759e-13	-4.25965e-10	-1.0691
76717741	chr5:76717741:G:A	4.35734e-18	-4.25965e-10	-0.100286	7.35552e-13	-4.25965e-10	-0.0880062
76718106	chr5:76718106:G:A	1.40794e-11	16.2688	-1.38077	6.68086e-12	3.50803	-1.38966
76718175	chr5:76718175:C:A	5.73538e-12	15.3868	-1.39679	4.21274e-12	3.06155	-1.4043
76718265	chr5:76718265:A:T	1.32111e-18	-4.25965e-10	-1.29368	2.18885e-13	-4.25965e-10	-1.30008
76718494	chr5:76718494:G:A	9.22198e-19	-0.260432	-1.39271	2.29071e-14	-2.1717	-1.38548
76718551	chr5:76718551:G:A	2.6498e-18	-4.25965e-10	-0.597663	4.6004e-13	-4.25965e-10	-0.557314
76719183	chr5:76719183:C:T	7.76532e-19	-1.82507	-4.01506e-10	1.58531e-13	-1.62267	-4.01506e-10
76719286	chr5:76719286:G:T	1.99491e-12	14.262	-1.32799	2.36799e-12	2.42368	-1.34251
76719435	chr5:76719435:C:A	4.30319e-18	-4.25965e-10	-0.112791	7.5227e-13	-4.25965e-10	-0.0655324
76719839	chr5:76719839:G:A	1.22831e-11	14.8163	-0.0646834	1.04621e-11	2.66815	-0.101256
76719866	chr5:76719866:C:A	1.35517e-18	-4.25965e-10	-1.26822	2.2371e-13	-4.25965e-10	-1.27828
76719904	chr5:76719904:C:T	1.28727e-18	-4.25965e-10	-1.31962	2.13376e-13	-4.25965e-10	-1.32557
76719907	chr5:76719907:A:G	1.18335e-18	-4.25965e-10	-1.40379	1.97681e-13	-4.25965e-10	-1.40197
76720127	chr5:76720127:C:T	1.82418e-18	-4.25965e-10	-0.971017	2.92212e-13	-4.25965e-10	-1.01115
76721150	chr5:76721150:G:A	1.25223e-18	0.0568638	-1.40409	2.37151e-14	-2.12616	-1.39636
76721922	chr5:76721922:A:G	1.31392e-18	-4.25965e-10	-1.29914	2.20679e-13	-4.25965e-10	-1.29192
76722039	chr5:76722039:T:C	3.12605e-19	-1.80966	-0.925301	6.28426e-14	-1.66649	-0.881508
76722098	chr5:76722098:G:T	3.6093e-19	-1.65091	-0.94031	7.4378e-14	-1.47946	-0.900006
76722516	chr5:76722516:CT:C	4.22038e-19	-1.12272	-1.31208	3.81607e-14	-1.75057	-1.29625
76722807	chr5:76722807:C:T	1.35238e-18	-4.25965e-10	-1.27028	2.26328e-13	-4.25965e-10	-1.26664
76723219	chr5:76723219:C:T	0.040745	36.674	-4.01506e-10	9.22631e-14	-2.16398	-4.01506e-10
76723264	chr5:76723264:T:G	1.16784e-18	-4.25965e-10	-1.41699	1.94762e-13	-4.25965e-10	-1.41685
76723491	chr5:76723491:C:T	2.43508e-19	-1.79503	-1.18973	2.72877e-14	-2.16231	-1.21988
76724076	chr5:76724076:G:A	8.10756e-18	-4.25965e-10	0.520649	1.42406e-12	-4.25965e-10	0.572641
76724375	chr5:76724375:A:G	1.42547e-18	-4.25965e-10	-1.21765	2.33418e-13	-4.25965e-10	-1.2358
76724867	chr5:76724867:T:C	5.4731e-19	-2.17489	-4.01506e-10	8.73375e-14	-2.21885	-4.01506e-10
76724929	chr5:76724929:T:C	1.48357e-18	-4.25965e-10	-1.1777	2.4108e-13	-4.25965e-10	-1.2035
76724983	chr5:76724983:T:C	1.45845e-18	-4.25965e-10	-1.19478	2.39569e-13	-4.25965e-10	-1.20979
76725242	chr5:76725242:T:C	8.02357e-18	-4.25965e-10	0.510236	1.40828e-12	-4.25965e-10	0.561499
76725622	chr5:76725622:A:AT	1.50383e-11	15.8774	-0.923467	5.9724e-12	2.95453	-0.948257
76725646	chr5:76725646:G:A	1.61165e-17	-4.25965e-10	1.20769	2.85253e-12	-4.25965e-10	1.26733
76725962	chr5:76725962:TGTCA:T	1.17542e-18	-4.25965e-10	-1.41052	1.96271e-13	-4.25965e-10	-1.40913
76726388	chr5:76726388:G:A	1.16894e-18	-4.25965e-10	-1.41605	1.95051e-13	-4.25965e-10	-1.41537
76726778	chr5:76726778:C:CA	1.26977e-18	-4.25965e-10	-1.33331	2.10886e-13	-4.25965e-10	-1.33731
76727284	chr5:76727284:G:C	1.17031e-18	-4.25965e-10	-1.41488	1.95222e-13	-4.25965e-10	-1.41449
76727636	chr5:76727636:T:TATAG	1.43004e-18	-4.25965e-10	-1.21444	2.36712e-13	-4.25965e-10	-1.22179
76727669	chr5:76727669:A:G	0.212619	38.3261	-4.01506e-10	8.97304e-14	-2.19182	-4.01506e-10
76728010	chr5:76728010:C:T	1.171e-18	-4.25965e-10	-1.41429	1.957e-13	-4.25965e-10	-1.41205
76728402	chr5:76728402:A:G	5.92181e-19	-0.828959	-1.26713	2.54875e-14	-2.16442	-1.28602
76728993	chr5:76728993:C:T	1.84302e-18	-4.25965e-10	-0.96074	3.15468e-13	-4.25965e-10	-0.934572
76728994	chr5:76728994:A:G	2.58634e-19	-1.50847	-1.41602	2.12444e-14	-2.21592	-1.41662
76729419	chr5:76729419:C:T	2.62122e-19	-1.84458	-1.06651	5.13155e-14	-1.71769	-1.03295
76729785	chr5:76729785:A:G	5.2836e-19	-2.21013	-4.01506e-10	8.70453e-14	-2.2222	-4.01506e-10
76730023	chr5:76730023:T:C	1.32345e-18	-4.25965e-10	-1.2919	2.19974e-13	-4.25965e-10	-1.29512
76730161	chr5:76730161:A:T	1.62748e-18	-4.25965e-10	-1.08512	2.68343e-13	-4.25965e-10	-1.09636
76730754	chr5:76730754:A:G	1.68816e-17	-4.25965e-10	1.25408	3.01365e-12	-4.25965e-10	1.32228
76731207	chr5:76731207:A:G	2.12539e-19	-2.06238	-1.0584	4.10862e-14	-1.94202	-1.03094
76731378	chr5:76731378:G:A	1.26336e-18	-4.25965e-10	-1.33837	2.10325e-13	-4.25965e-10	-1.33997
76731430	chr5:76731430:C:T	1.90217e-18	-4.25965e-10	-0.929155	3.20377e-13	-4.25965e-10	-0.919131
76731716	chr5:76731716:G:A	1.17567e-18	-4.25965e-10	-1.41031	1.96749e-13	-4.25965e-10	-1.4067
76731860	chr5:76731860:C:T	1.70654e-17	-4.25965e-10	1.26491	3.0492e-12	-4.25965e-10	1.33401
76731998	chr5:76731998:A:C	1.01312e-11	15.422	-0.863037	5.00197e-12	2.71855	-0.889588
76732299	chr5:76732299:A:T	1.43666e-19	-2.22044	-1.29197	3.66535e-14	-1.8103	-1.27682
76732963	chr5:76732963:G:A	1.18117e-18	-4.25965e-10	-1.40564	1.97077e-13	-4.25965e-10	-1.40503
76733547	chr5:76733547:T:C	1.94979e-19	-2.09783	-1.10919	3.74104e-14	-1.98591	-1.08077
76734971	chr5:76734971:T:C	4.83465e-19	-0.898281	-1.40064	2.99417e-14	-1.89243	-1.39695
76735029	chr5:76735029:A:G	1.18052e-18	-4.25965e-10	-1.40619	1.96698e-13	-4.25965e-10	-1.40696
76735210	chr5:76735210:A:C	2.67532e-19	-1.48654	-1.40412	2.40035e-14	-2.10854	-1.40189
76735343	chr5:76735343:A:G	1.17643e-18	-4.25965e-10	-1.40966	1.96123e-13	-4.25965e-10	-1.40989
76735563	chr5:76735563:G:A	1.36421e-18	-4.25965e-10	-1.26157	2.24372e-13	-4.25965e-10	-1.27532
76735873	chr5:76735873:A:G	1.19266e-18	-4.25965e-10	-1.39596	1.97962e-13	-4.25965e-10	-1.40055
76736405	chr5:76736405:T:G	2.07099e-19	-2.08744	-1.05927	4.0004e-14	-1.97164	-1.02801
76736756	chr5:76736756:T:TA	1.21346e-18	-4.25965e-10	-1.37867	2.02646e-13	-4.25965e-10	-1.37717
76736846	chr5:76736846:A:G	1.99546e-19	-2.04295	-1.14091	3.86944e-14	-1.91514	-1.11779
76736931	chr5:76736931:A:AG	7.69596e-19	-1.83404	-4.01506e-10	1.12289e-13	-1.96755	-4.01506e-10
76737187	chr5:76737187:G:A	1.30932e-19	-2.2126	-1.39262	3.53209e-14	-1.73644	-1.38771
76737441	chr5:76737441:T:C	1.22583e-18	-4.25965e-10	-1.36853	2.05571e-13	-4.25965e-10	-1.36284
76737477	chr5:76737477:T:A	7.62887e-11	16.7991	-0.2212	2.04634e-11	3.50516	-0.267395
76737686	chr5:76737686:A:T	3.49856e-19	-1.59904	-1.02334	3.30116e-14	-2.21414	-0.977633
76737851	chr5:76737851:G:A	1.51133e-18	-4.25965e-10	-1.15916	2.54197e-13	-4.25965e-10	-1.15052
76737923	chr5:76737923:T:C	1.92344e-11	16.0181	-0.818017	7.06896e-12	3.02148	-0.846637
76738017	chr5:76738017:A:G	6.33959e-19	-2.02792	-4.01506e-10	1.21948e-13	-1.88503	-4.01506e-10
76738230	chr5:76738230:G:T	2.01426e-18	-4.25965e-10	-0.871894	3.38992e-13	-4.25965e-10	-0.862652
76738566	chr5:76738566:A:G	1.87926e-11	15.5906	-0.413743	8.58611e-12	2.82524	-0.455967
76738667	chr5:76738667:G:A	2.24188e-19	-1.99592	-1.0715	4.44102e-14	-1.85338	-1.04178
76738801	chr5:76738801:T:C	5.83737e-19	-0.693309	-1.41714	3.34055e-14	-1.76306	-1.41685
76738807	chr5:76738807:C:A	2.91343e-19	-1.87385	-0.931552	3.46343e-14	-2.20128	-0.942506
76738938	chr5:76738938:C:G	4.58306e-11	16.295	-0.226731	1.54147e-11	3.22748	-0.273036
76739176	chr5:76739176:A:G	9.79697e-12	15.5909	-1.06543	4.409e-12	2.78069	-1.07791
76739242	chr5:76739242:G:A	1.48562e-17	1.91971	-0.793441	2.37834e-13	-0.417353	-0.799702
76739854	chr5:76739854:A:G	1.03003e-18	-0.785705	-0.756857	4.42265e-14	-2.15313	-0.746173
76739986	chr5:76739986:G:A	1.82286e-19	-2.03249	-1.24183	2.52834e-14	-2.19681	-1.26167
76740034	chr5:76740034:G:A	3.9699e-18	0.828111	-1.02152	2.43118e-13	-0.180206	-1.01487
76740623	chr5:76740623:G:T	1.99815e-17	-4.25965e-10	1.42266	3.57475e-12	-4.25965e-10	1.49302
76740813	chr5:76740813:T:C	2.0549e-19	-1.79393	-1.36058	2.41864e-14	-2.13699	-1.36585
76740982	chr5:76740982:C:T	4.56906e-18	1.29883	-1.35167	1.85091e-13	-0.12048	-1.3473
76741353	chr5:76741353:G:A	3.30886e-16	5.45524	-1.22562	9.00204e-13	1.3832	-1.2692
76741726	chr5:76741726:A:G	8.09905e-12	14.5485	-0.213342	1.11967e-11	2.85784	-0.223094
76741756	chr5:76741756:T:C	2.6048e-19	-1.9209	-0.996477	5.25403e-14	-1.75678	-0.970268
76741997	chr5:76741997:C:A	1.43568e-17	2.05046	-0.958381	2.06749e-13	-0.376619	-0.980503
76742021	chr5:76742021:C:T	2.54942e-18	0.49521	-1.13149	1.72274e-13	-0.413896	-1.12565
76742035	chr5:76742035:G:T	1.55024e-17	2.02584	-0.856989	2.24945e-13	-0.394344	-0.878428
76742188	chr5:76742188:T:C	1.88272e-18	-4.25965e-10	-0.939433	2.99706e-13	-4.25965e-10	-0.985826
76742349	chr5:76742349:T:C	1.37965e-18	-4.25965e-10	-1.25032	2.28164e-13	-4.25965e-10	-1.25856
76743060	chr5:76743060:G:A	2.9473e-19	-1.63181	-1.16203	2.67237e-14	-2.21062	-1.19245
76743344	chr5:76743344:T:C	1.19344e-18	-4.25965e-10	-1.39531	1.98569e-13	-4.25965e-10	-1.39749
76743383	chr5:76743383:A:G	8.25368e-19	-1.76407	-4.01506e-10	1.25364e-13	-1.8574	-4.01506e-10
76743677	chr5:76743677:C:A	2.00895e-18	-4.25965e-10	-0.874536	3.38344e-13	-4.25965e-10	-0.864566
76743752	chr5:76743752:A:T	5.52148e-19	-2.16609	-4.01506e-10	8.82374e-14	-2.2086	-4.01506e-10
76744114	chr5:76744114:C:T	2.1603e-18	-4.25965e-10	-0.801901	3.64151e-13	-4.25965e-10	-0.791058
76744116	chr5:76744116:G:C	1.19281e-18	-1.39584	-4.01506e-10	8.70452e-14	-2.2222	-4.01506e-10
76744249	chr5:76744249:T:C	6.04401e-18	-4.25965e-10	0.22692	1.00873e-12	-4.25965e-10	0.227818
76744570	chr5:76744570:G:A	1.17679e-18	-4.25965e-10	-1.40936	1.95617e-13	-4.25965e-10	-1.41247
76745067	chr5:76745067:T:A	3.02746e-19	-1.89497	-0.872039	6.16858e-14	-1.72698	-0.839593
76745162	chr5:76745162:C:T	1.67704e-19	-2.03059	-1.32712	3.28217e-14	-1.87455	-1.32299
76745451	chr5:76745451:G:A	1.36682e-17	-4.25965e-10	1.04292	2.44425e-12	-4.25965e-10	1.11287
76745457	chr5:76745457:G:C	3.11535e-19	-1.32144	-1.41695	2.12275e-14	-2.21898	-1.41434
76745555	chr5:76745555:G:A	3.04579e-19	-1.34662	-1.41435	2.1332e-14	-2.21999	-1.40843
76745754	chr5:76745754:C:T	1.285e-17	-4.25965e-10	0.981192	2.30327e-12	-4.25965e-10	1.05346
76745883	chr5:76745883:C:T	2.84284e-19	-1.41336	-1.41657	2.11828e-14	-2.22225	-1.41319
76746085	chr5:76746085:C:A	3.04118e-19	-1.35179	-1.4107	2.1459e-14	-2.22039	-1.40209
76746418	chr5:76746418:C:T	8.59609e-16	6.60053	-1.4162	2.46133e-13	0.23367	-1.41643
76746441	chr5:76746441:C:T	5.21175e-18	0.814825	-0.736057	2.15082e-13	-0.54856	-0.769049
76746501	chr5:76746501:T:G	1.89994e-18	-0.930328	-4.01506e-10	2.69542e-13	-1.0919	-4.01506e-10
76746951	chr5:76746951:T:C	2.49723e-19	-1.67633	-1.28322	2.45953e-14	-2.18877	-1.29731
76746957	chr5:76746957:TA:T	1.18717e-17	-4.25965e-10	0.902009	1.98277e-12	-4.25965e-10	0.903624
76746965	chr5:76746965:G:A	2.82199e-19	-1.83387	-1.00342	5.79791e-14	-1.65383	-0.974718
76747335	chr5:76747335:G:A	1.64663e-18	-4.25965e-10	-1.07342	2.75891e-13	-4.25965e-10	-1.06862
76748395	chr5:76748395:T:C	8.55672e-18	1.43363	-0.859057	1.42073e-13	-0.848865	-0.88342
76748509	chr5:76748509:C:G	2.87876e-19	-1.73688	-1.08049	6.3809e-14	-1.47947	-1.05327
76748544	chr5:76748544:T:C	2.63499e-19	-1.77585	-1.13	5.77247e-14	-1.52719	-1.10575
76748625	chr5:76748625:T:C	1.323e-17	-4.25965e-10	1.01034	2.20698e-12	-4.25965e-10	1.01075
76749124	chr5:76749124:C:T	2.86452e-18	-4.25965e-10	-0.519748	4.99314e-13	-4.25965e-10	-0.475393
76749235	chr5:76749235:G:A	2.10433e-18	-4.25965e-10	-0.828152	3.5521e-13	-4.25965e-10	-0.815918
76749432	chr5:76749432:A:G	1.72411e-19	-1.91649	-1.41353	2.44327e-14	-2.0761	-1.41661
76749451	chr5:76749451:G:T	1.00307e-17	1.72587	-0.992374	3.42399e-13	0.143504	-0.996156
76749473	chr5:76749473:C:T	1.58325e-18	-4.25965e-10	-1.11267	2.57085e-13	-4.25965e-10	-1.13922
76749560	chr5:76749560:C:T	1.78993e-18	-4.25965e-10	-0.98997	2.95777e-13	-4.25965e-10	-0.999022
76750006	chr5:76750006:A:G	1.78655e-19	-2.11092	-1.18352	3.65899e-14	-1.87968	-1.20918
76750075	chr5:76750075:C:T	7.39452e-19	-1.11188	-0.762115	5.79288e-14	-1.87062	-0.758795
76750290	chr5:76750290:A:G	1.80952e-19	-2.10036	-1.18131	3.6e-14	-1.89808	-1.20703
76750830	chr5:76750830:C:T	2.02008e-19	-1.98047	-1.19113	7.1795e-14	-1.23518	-1.17964
76751114	chr5:76751114:T:C	0.0781203	37.3249	-4.01506e-10	8.80931e-14	-2.21023	-4.01506e-10
76751380	chr5:76751380:TAAG:T	1.21704e-18	-4.25965e-10	-1.37573	2.03625e-13	-4.25965e-10	-1.37235
76751671	chr5:76751671:G:T	1.18455e-18	-4.25965e-10	-1.40278	1.96655e-13	-4.25965e-10	-1.40717
76751975	chr5:76751975:G:A	1.4751e-18	-4.25965e-10	-1.18342	2.45627e-13	-4.25965e-10	-1.18481
76752066	chr5:76752066:G:A	6.01395e-18	1.57518	-1.35325	3.34862e-13	0.490268	-1.36518
76752337	chr5:76752337:T:C	1.03215e-17	1.57607	-0.813983	3.71667e-13	0.0272094	-0.797839
76752589	chr5:76752589:C:T	6.55408e-18	1.63613	-1.32819	3.61289e-13	0.543198	-1.34215
76752671	chr5:76752671:C:T	8.4874e-18	-4.25965e-10	0.566434	1.50927e-12	-4.25965e-10	0.630752
76752798	chr5:76752798:A:G	4.30425e-19	-1.51927	-0.895861	4.08317e-14	-2.08589	-0.893282
76752959	chr5:76752959:G:A	1.52182e-19	-2.04523	-1.40959	2.77685e-14	-1.9631	-1.40163
76753090	chr5:76753090:G:T	1.50104e-19	-2.15941	-1.30916	3.90521e-14	-1.70258	-1.32115
76753184	chr5:76753184:A:G	6.36284e-18	1.62947	-1.35115	3.51413e-13	0.53664	-1.36331
76754007	chr5:76754007:C:T	6.85185e-19	-0.533892	-1.41632	2.17756e-14	-2.19135	-1.41649
76754064	chr5:76754064:A:C	1.17083e-18	-4.25965e-10	-1.41443	1.95898e-13	-4.25965e-10	-1.41103
76754118	chr5:76754118:C:T	1.18544e-18	-4.25965e-10	-1.40203	1.98128e-13	-4.25965e-10	-1.39971
76754198	chr5:76754198:T:G	1.29717e-18	0.0694766	-1.38144	8.5685e-14	-0.871196	-1.36675
76754293	chr5:76754293:T:C	6.3996e-17	3.12945	-0.542773	6.03024e-13	0.278923	-0.565594
76754627	chr5:76754627:G:C	3.17392e-11	15.1312	0.569716	6.53859e-12	1.594	0.502848
76754666	chr5:76754666:G:A	3.94609e-18	0.362442	-0.561865	6.45716e-14	-1.9636	-0.557255
76755291	chr5:76755291:G:A	1.50922e-18	-4.25965e-10	-1.16055	2.50941e-13	-4.25965e-10	-1.16341
76756251	chr5:76756251:C:T	5.03977e-10	18.7025	-0.236645	1.54099e-11	3.24569	-0.291559
76756253	chr5:76756253:G:C	2.31886e-17	2.25872	-0.687208	2.74669e-13	-0.381925	-0.691135
76756538	chr5:76756538:T:C	8.43594e-18	1.7794	-1.21905	2.75333e-13	0.149121	-1.21977
76756667	chr5:76756667:G:A	1.28885e-18	-4.25965e-10	-1.31839	2.13262e-13	-4.25965e-10	-1.32611
76756961	chr5:76756961:T:C	1.88794e-18	-4.25965e-10	-0.936659	3.14865e-13	-4.25965e-10	-0.936485
76757057	chr5:76757057:G:A	2.90963e-19	-1.65149	-1.15521	6.525e-14	-1.3774	-1.133
76757069	chr5:76757069:G:A	1.45376e-18	-4.25965e-10	-1.198	2.40886e-13	-4.25965e-10	-1.2043
76757162	chr5:76757162:A:ATATACT	1.17041e-18	-4.25965e-10	-1.4148	1.95379e-13	-4.25965e-10	-1.41369
76757195	chr5:76757195:T:A	2.42301e-11	16.8058	-1.3748	2.17704e-12	2.38166	-1.38456
76757906	chr5:76757906:G:A	2.41138e-17	1.91565	-0.305013	7.75023e-13	0.268083	-0.303818
76758128	chr5:76758128:C:T	2.8727e-18	0.771008	-1.2879	1.09676e-13	-0.691983	-1.29911
76758168	chr5:76758168:C:T	2.00799e-17	1.92027	-0.492694	6.46235e-13	0.273476	-0.490941
76758169	chr5:76758169:G:A	1.14586e-17	2.28351	-1.41692	5.96298e-13	1.11913	-1.41702
76758480	chr5:76758480:G:A	2.41909e-19	-1.79527	-1.19607	5.23135e-14	-1.55593	-1.17544
76759339	chr5:76759339:G:A	1.73114e-18	-4.25965e-10	-1.02337	2.87302e-13	-4.25965e-10	-1.02809
76759793	chr5:76759793:A:G	1.17067e-18	-4.25965e-10	-1.41457	1.95514e-13	-4.25965e-10	-1.413
76759897	chr5:76759897:C:T	2.04765e-18	-4.25965e-10	-0.855454	3.45328e-13	-4.25965e-10	-0.844133
76759898	chr5:76759898:G:A	9.70798e-18	2.11676	-1.41596	5.11839e-13	0.966447	-1.41706
76759999	chr5:76759999:T:C	1.68619e-18	-4.25965e-10	-1.04968	2.85396e-13	-4.25965e-10	-1.03475
76760052	chr5:76760052:C:T	3.02711e-18	-4.25965e-10	-0.464539	4.84962e-13	-4.25965e-10	-0.504557
76760211	chr5:76760211:G:A	1.23578e-18	-4.25965e-10	-1.36044	2.04925e-13	-4.25965e-10	-1.36599
76760229	chr5:76760229:C:T	1.96056e-19	-2.15477	-1.04674	4.5077e-14	-1.8023	-1.07795
76760650	chr5:76760650:C:G	7.38835e-19	-1.87483	-4.01506e-10	1.11278e-13	-1.9766	-4.01506e-10
76760675	chr5:76760675:C:T	1.52034e-18	-4.25965e-10	-1.15322	2.55534e-13	-4.25965e-10	-1.14527
76760761	chr5:76760761:G:A	1.47627e-18	-4.25965e-10	-1.18263	2.46266e-13	-4.25965e-10	-1.18221
76760764	chr5:76760764:C:T	7.30312e-17	4.01608	-1.29734	3.96313e-14	-1.71463	-1.29438
76761007	chr5:76761007:C:T	1.1717e-18	-4.25965e-10	-1.4137	1.95734e-13	-4.25965e-10	-1.41187
76761123	chr5:76761123:C:A	9.72796e-18	1.27228	-0.569428	3.70908e-13	-0.20305	-0.569623
76761254	chr5:76761254:T:C	1.06875e-17	2.19634	-1.39941	1.09466e-13	-0.588313	-1.4047
76761514	chr5:76761514:A:G	2.71839e-18	0.559074	-1.13118	1.90562e-13	-0.284878	-1.15377
76761716	chr5:76761716:C:G	4.62262e-17	3.11143	-0.850036	1.1414e-12	1.19231	-0.840931
76762684	chr5:76762684:C:T	5.72883e-17	3.56617	-1.09022	1.33071e-12	1.58616	-1.08131
76763230	chr5:76763230:G:A	1.67945e-19	-2.08238	-1.27389	3.21679e-14	-1.94957	-1.26809
76763375	chr5:76763375:G:A	1.18322e-18	-4.25965e-10	-1.40391	1.9675e-13	-4.25965e-10	-1.40669
76763476	chr5:76763476:T:C	1.48471e-19	-2.07378	-1.40574	2.80253e-14	-1.95134	-1.40419
76763665	chr5:76763665:C:T	5.85689e-17	3.56462	-1.06656	1.33846e-12	1.56832	-1.05768
76764064	chr5:76764064:C:A	1.40609e-18	-4.25965e-10	-1.23133	2.33184e-13	-4.25965e-10	-1.2368
76764105	chr5:76764105:A:T	4.97967e-18	-4.25965e-10	0.0332155	8.8749e-13	-4.25965e-10	0.099769
76764156	chr5:76764156:G:A	1.88039e-19	-2.2121	-1.03115	5.44416e-14	-1.63829	-1.05321
76764457	chr5:76764457:T:G	1.2747e-18	-4.25965e-10	-1.32943	2.11753e-13	-4.25965e-10	-1.33321
76764536	chr5:76764536:T:G	1.31929e-18	-4.25965e-10	-1.29505	2.18875e-13	-4.25965e-10	-1.30013
76764691	chr5:76764691:G:A	1.80482e-18	-0.704781	-0.276905	6.70197e-14	-2.19578	-0.287857
76765051	chr5:76765051:T:C	1.56534e-18	-4.25965e-10	-1.12404	2.56017e-13	-4.25965e-10	-1.14338
76765071	chr5:76765071:G:T	1.21442e-18	-4.25965e-10	-1.37788	2.01562e-13	-4.25965e-10	-1.38253
76765274	chr5:76765274:G:C	0.000255966	31.6039	-4.01506e-10	8.72224e-14	-2.22017	-4.01506e-10
76765773	chr5:76765773:C:T	1.67092e-18	-4.25965e-10	-1.05877	2.79083e-13	-4.25965e-10	-1.05712
76765813	chr5:76765813:C:T	2.80558e-19	-1.54934	-1.29378	2.51001e-14	-2.16973	-1.29602
76765923	chr5:76765923:A:G	4.48596e-19	-0.965433	-1.40835	2.27034e-14	-2.1605	-1.40562
76766099	chr5:76766099:C:T	1.52973e-19	-2.04645	-1.40319	2.7125e-14	-1.98703	-1.40114
76766487	chr5:76766487:G:A	1.2483e-18	-4.25965e-10	-1.35036	2.07453e-13	-4.25965e-10	-1.35372
76766609	chr5:76766609:C:T	1.17962e-18	-4.25965e-10	-1.40696	1.96261e-13	-4.25965e-10	-1.40918
76766730	chr5:76766730:C:G	1.16926e-18	-4.25965e-10	-1.41578	1.94846e-13	-4.25965e-10	-1.41642
76767096	chr5:76767096:A:G	1.17734e-18	-4.25965e-10	-1.40889	1.95941e-13	-4.25965e-10	-1.41081
76767129	chr5:76767129:G:A	4.54056e-13	10.8503	0.603521	1.84534e-12	0.261533	0.570255
76767513	chr5:76767513:G:T	1.22769e-18	-4.25965e-10	-1.36701	2.05438e-13	-4.25965e-10	-1.36348
76767729	chr5:76767729:G:A	4.75501e-18	-4.25965e-10	-0.0129503	8.46408e-13	-4.25965e-10	0.0523739
76768191	chr5:76768191:A:AC	1.88511e-18	-4.25965e-10	-0.938164	3.14537e-13	-4.25965e-10	-0.937525
76768391	chr5:76768391:C:T	7.66532e-18	0.464558	-4.01506e-10	6.21041e-13	-0.257231	-4.01506e-10
76768495	chr5:76768495:G:A	1.34162e-18	-4.25965e-10	-1.27827	2.26296e-13	-4.25965e-10	-1.26678
76768553	chr5:76768553:G:A	1.61771e-18	-4.25965e-10	-1.09114	2.70358e-13	-4.25965e-10	-1.08888
76769315	chr5:76769315:A:G	3.56933e-18	-0.644017	0.344246	1.22039e-13	-2.20291	0.318622
76769577	chr5:76769577:C:T	1.57962e-19	-2.15737	-1.26018	3.68048e-14	-1.81774	-1.26526
76769631	chr5:76769631:AG:A	3.10369e-19	-2.01409	-0.728047	5.15025e-14	-2.0239	-0.723096
76769698	chr5:76769698:C:G	2.186e-18	-4.25965e-10	-0.790076	3.48956e-13	-4.25965e-10	-0.833683
76769789	chr5:76769789:G:A	3.28575e-19	-1.31133	-1.37381	2.50978e-14	-2.092	-1.37385
76769849	chr5:76769849:G:C	5.02584e-18	-0.517061	0.559506	1.49214e-13	-2.21475	0.531506
76769973	chr5:76769973:C:T	1.24989e-18	-4.25965e-10	-1.34909	2.09366e-13	-4.25965e-10	-1.34454
76769974	chr5:76769974:G:A	4.66982e-18	-4.25965e-10	-0.0310286	8.32803e-13	-4.25965e-10	0.0361693
76770301	chr5:76770301:A:G	2.13985e-18	-4.25965e-10	-0.811413	3.60962e-13	-4.25965e-10	-0.799856
76770342	chr5:76770342:G:A	3.62919e-19	-1.21093	-1.37479	2.61133e-14	-2.05136	-1.37483
76770520	chr5:76770520:C:T	1.3873e-18	-4.25965e-10	-1.24479	2.31116e-13	-4.25965e-10	-1.24571
76770684	chr5:76770684:AT:A	1.35635e-19	-2.19772	-1.37222	3.73967e-14	-1.69029	-1.37675
76770694	chr5:76770694:C:T	5.48177e-19	-2.17331	-4.01506e-10	1.04275e-13	-2.0416	-4.01506e-10
76770709	chr5:76770709:A:G	1.21807e-18	-4.25965e-10	-1.37488	2.04414e-13	-4.25965e-10	-1.36848
76770712	chr5:76770712:C:T	2.62399e-18	-4.25965e-10	-0.607454	4.14898e-13	-4.25965e-10	-0.660596
76770975	chr5:76770975:G:A	8.34458e-13	11.3405	0.721933	2.54555e-12	0.464422	0.689051
76771036	chr5:76771036:A:G	1.45233e-18	-0.938354	-0.260628	8.97217e-14	-1.95052	-0.2414
76771136	chr5:76771136:G:A	3.34586e-18	-0.975318	0.610895	1.72219e-13	-2.15321	0.613347
76771247	chr5:76771247:C:A	3.51484e-19	-1.23385	-1.38389	2.56318e-14	-2.06067	-1.38412
76771344	chr5:76771344:T:C	1.81565e-18	-4.25965e-10	-0.975707	2.9481e-13	-4.25965e-10	-1.0023
76771551	chr5:76771551:T:C	4.68858e-19	-1.08107	-1.24853	2.70731e-14	-2.13262	-1.25747
76771750	chr5:76771750:C:T	6.32875e-19	-2.02963	-4.01506e-10	9.52197e-14	-2.13244	-4.01506e-10
76771799	chr5:76771799:T:G	6.1385e-18	-0.598496	0.840928	1.98646e-13	-2.20834	0.811242
76771860	chr5:76771860:T:TC	7.07086e-18	-0.581212	0.965046	2.24546e-13	-2.21006	0.935514
76771903	chr5:76771903:G:A	1.34186e-19	-2.20634	-1.37434	3.89853e-14	-1.64682	-1.37862
76771999	chr5:76771999:C:T	1.31237e-18	-4.25965e-10	-1.30031	2.17568e-13	-4.25965e-10	-1.30612
76772537	chr5:76772537:G:A	1.19997e-18	-4.25965e-10	-1.38985	1.9998e-13	-4.25965e-10	-1.39041
76772984	chr5:76772984:G:A	1.17077e-18	-4.25965e-10	-1.41449	1.95005e-13	-4.25965e-10	-1.4156
76773322	chr5:76773322:T:C	1.68549e-18	-4.25965e-10	-1.05009	2.81061e-13	-4.25965e-10	-1.05006
76773811	chr5:76773811:T:C	1.42707e-18	-4.25965e-10	-1.21652	2.36804e-13	-4.25965e-10	-1.2214
76774196	chr5:76774196:G:A	1.22598e-18	-4.25965e-10	-1.36841	2.03908e-13	-4.25965e-10	-1.37096
76774904	chr5:76774904:A:G	1.68825e-18	-4.25965e-10	-1.04845	2.79338e-13	-4.25965e-10	-1.05621
76775184	chr5:76775184:G:A	1.17485e-18	-4.25965e-10	-1.411	1.9554e-13	-4.25965e-10	-1.41286
76775509	chr5:76775509:C:T	2.34869e-18	-4.25965e-10	-0.718291	3.73427e-13	-4.25965e-10	-0.765904
76775704	chr5:76775704:G:A	3.12646e-18	-4.25965e-10	-0.432247	5.3101e-13	-4.25965e-10	-0.413846
76775883	chr5:76775883:C:T	2.17696e-18	-4.25965e-10	-0.794218	3.64029e-13	-4.25965e-10	-0.791396
76776310	chr5:76776310:C:T	1.31546e-18	-4.25965e-10	-1.29796	2.20972e-13	-4.25965e-10	-1.29059
76776394	chr5:76776394:A:G	1.17363e-18	-4.25965e-10	-1.41204	1.96154e-13	-4.25965e-10	-1.40973
76776502	chr5:76776502:A:G	1.42618e-19	-2.21028	-1.30945	5.79419e-14	-1.31671	-1.31248
76776510	chr5:76776510:A:G	2.44747e-18	-4.25965e-10	-0.677092	3.8839e-13	-4.25965e-10	-0.726619
76776807	chr5:76776807:C:T	2.3152e-18	-4.25965e-10	-0.732652	3.68111e-13	-4.25965e-10	-0.780243
76776910	chr5:76776910:G:A	1.43052e-19	-2.20471	-1.31199	6.04626e-14	-1.27253	-1.31407
76777044	chr5:76777044:C:T	8.92919e-18	-4.25965e-10	0.617177	1.49902e-12	-4.25965e-10	0.623942
76777622	chr5:76777622:C:T	0.000667135	32.5619	-4.01506e-10	9.11118e-14	-2.17654	-4.01506e-10
76778744	chr5:76778744:G:A	1.17656e-18	-4.25965e-10	-1.40955	1.9632e-13	-4.25965e-10	-1.40888
76778875	chr5:76778875:AAAGT:A	2.00537e-18	-4.25965e-10	-0.87632	3.19573e-13	-4.25965e-10	-0.921643
76778894	chr5:76778894:G:T	6.28138e-19	-1.2505	-0.786648	4.49046e-14	-2.08418	-0.799912
76779049	chr5:76779049:G:T	1.967e-18	-4.25965e-10	-0.895636	3.25901e-13	-4.25965e-10	-0.902033
76779316	chr5:76779316:C:T	1.74599e-18	-4.25965e-10	-1.01483	2.89653e-13	-4.25965e-10	-1.01994
76779410	chr5:76779410:G:A	1.62233e-18	-4.25965e-10	-1.08828	2.68999e-13	-4.25965e-10	-1.09392
76779647	chr5:76779647:G:A	5.22952e-19	-2.22041	-4.01506e-10	8.8313e-14	-2.20774	-4.01506e-10
76779949	chr5:76779949:A:G	3.62224e-19	-2.1988	-0.388839	9.93733e-14	-1.69627	-0.393474
76780384	chr5:76780384:G:A	2.02336e-18	-4.25965e-10	-0.867388	3.58678e-13	-4.25965e-10	-0.806203
76780432	chr5:76780432:A:G	1.20471e-18	-4.25965e-10	-1.38591	1.9998e-13	-4.25965e-10	-1.39041
76780468	chr5:76780468:T:C	4.28818e-19	-1.17074	-1.24813	2.79146e-14	-2.10136	-1.25812
76780469	chr5:76780469:G:A	1.31585e-18	-4.25965e-10	-1.29767	2.20741e-13	-4.25965e-10	-1.29164
76780602	chr5:76780602:G:C	1.30979e-18	-4.25965e-10	-1.30228	2.19267e-13	-4.25965e-10	-1.29834
76781044	chr5:76781044:C:T	1.1845e-18	-4.25965e-10	-1.40283	1.96965e-13	-4.25965e-10	-1.4056
76781092	chr5:76781092:G:A	8.50539e-18	-4.25965e-10	0.568552	1.53186e-12	-4.25965e-10	0.645607
76781099	chr5:76781099:C:T	1.41412e-19	-2.12512	-1.40311	7.9278e-14	-0.914023	-1.40164
76781281	chr5:76781281:A:G	1.5911e-18	-4.25965e-10	-1.10772	2.6082e-13	-4.25965e-10	-1.1248
76781943	chr5:76781943:G:A	8.43262e-18	-4.25965e-10	0.55996	1.51931e-12	-4.25965e-10	0.637382
76782281	chr5:76782281:C:T	1.42404e-18	-4.25965e-10	-1.21865	2.35979e-13	-4.25965e-10	-1.22488
76782344	chr5:76782344:G:A	1.75159e-18	-4.25965e-10	-1.01163	2.90578e-13	-4.25965e-10	-1.01676
76782525	chr5:76782525:G:A	1.76553e-18	-4.25965e-10	-1.00369	2.92864e-13	-4.25965e-10	-1.00892
76782548	chr5:76782548:CT:C	8.32169e-18	-4.25965e-10	0.546717	1.49814e-12	-4.25965e-10	0.623351
76783009	chr5:76783009:T:C	1.42582e-19	-2.22157	-1.29841	5.11768e-14	-1.45679	-1.29655
76783038	chr5:76783038:A:C	1.68339e-19	-2.01715	-1.33677	2.29304e-14	-2.21815	-1.33801
76783147	chr5:76783147:G:A	1.797e-18	-4.25965e-10	-0.986028	2.98079e-13	-4.25965e-10	-0.99127
76783340	chr5:76783340:T:C	5.30329e-19	-0.963879	-1.24253	2.63517e-14	-2.16435	-1.25274
76783526	chr5:76783526:C:T	6.16449e-18	-4.25965e-10	0.246657	1.10437e-12	-4.25965e-10	0.318404
76783704	chr5:76783704:A:G	1.42455e-18	-4.25965e-10	-1.21829	2.36092e-13	-4.25965e-10	-1.22441
76783908	chr5:76783908:A:G	1.79783e-18	-4.25965e-10	-0.985565	3.03515e-13	-4.25965e-10	-0.973196
76784446	chr5:76784446:C:T	1.32781e-18	-4.25965e-10	-1.28861	2.20516e-13	-4.25965e-10	-1.29266
76784751	chr5:76784751:C:T	1.81858e-18	-4.25965e-10	-0.974091	3.10098e-13	-4.25965e-10	-0.95174
76785268	chr5:76785268:C:T	2.35926e-19	-1.88664	-1.12974	6.66935e-14	-1.36351	-1.12501
76785920	chr5:76785920:T:A	6.03983e-19	-0.823835	-1.25252	2.54162e-14	-2.18999	-1.26325
76786522	chr5:76786522:C:G	1.85834e-18	-4.25965e-10	-0.952462	3.08037e-13	-4.25965e-10	-0.958407
76786537	chr5:76786537:A:C	1.39542e-18	-4.25965e-10	-1.23895	2.31586e-13	-4.25965e-10	-1.24368
76786558	chr5:76786558:G:T	1.80089e-18	-4.25965e-10	-0.983869	2.98676e-13	-4.25965e-10	-0.989269
76786577	chr5:76786577:C:T	8.00759e-19	-0.395916	-1.39843	3.75998e-14	-1.66104	-1.40059
76786962	chr5:76786962:A:G	6.88091e-19	-0.730794	-1.21519	2.59687e-14	-2.20474	-1.227
76787131	chr5:76787131:A:G	5.74967e-13	12.3068	-0.616842	9.53335e-13	0.809433	-0.638095
76787656	chr5:76787656:G:A	7.39092e-18	-4.25965e-10	0.428104	1.33077e-12	-4.25965e-10	0.504885
76787793	chr5:76787793:A:G	1.20244e-18	-4.25965e-10	-1.38779	2.00259e-13	-4.25965e-10	-1.38902
76787965	chr5:76787965:G:A	5.82577e-18	-4.25965e-10	0.190143	1.04377e-12	-4.25965e-10	0.26197
76788319	chr5:76788319:G:A	1.19528e-18	-4.25965e-10	-1.39377	2.00022e-13	-4.25965e-10	-1.3902
76788382	chr5:76788382:G:A	1.2126e-18	-4.25965e-10	-1.37938	2.0311e-13	-4.25965e-10	-1.37488
76788614	chr5:76788614:G:A	1.21468e-18	-4.25965e-10	-1.37767	2.02397e-13	-4.25965e-10	-1.37839
76788724	chr5:76788724:C:T	1.3272e-18	-1.28907	-4.01506e-10	1.71905e-13	-1.54169	-4.01506e-10
76788913	chr5:76788913:C:T	1.21475e-18	-4.25965e-10	-1.37761	2.01549e-13	-4.25965e-10	-1.38259
76789448	chr5:76789448:A:C	5.72435e-18	-4.25965e-10	0.17258	9.07231e-13	-4.25965e-10	0.121769
76789450	chr5:76789450:G:A	1.40412e-18	-4.25965e-10	-1.23274	2.3304e-13	-4.25965e-10	-1.23742
76789857	chr5:76789857:A:G	2.4417e-18	-4.25965e-10	-0.679452	4.01498e-13	-4.25965e-10	-0.693426
76789966	chr5:76789966:C:G	1.44569e-18	-4.25965e-10	-1.20356	2.39746e-13	-4.25965e-10	-1.20905
76790179	chr5:76790179:G:A	1.19718e-18	-4.25965e-10	-1.39218	1.99645e-13	-4.25965e-10	-1.39209
76790259	chr5:76790259:C:G	2.42063e-18	-4.25965e-10	-0.688122	3.98292e-13	-4.25965e-10	-0.701443
76790594	chr5:76790594:ACT:A	1.42735e-19	-2.21118	-1.30773	5.86921e-14	-1.31147	-1.30485
76790656	chr5:76790656:TAGG:T	7.06311e-18	-4.25965e-10	0.382737	1.26381e-12	-4.25965e-10	0.453262
76790772	chr5:76790772:C:T	4.74685e-13	12.1392	-0.640956	8.58527e-13	0.728163	-0.661574
76790970	chr5:76790970:T:C	6.28611e-19	-0.62	-1.41639	3.28668e-14	-1.78039	-1.41577
76791302	chr5:76791302:G:A	1.51908e-18	-4.25965e-10	-1.15404	2.51621e-13	-4.25965e-10	-1.1607
76791355	chr5:76791355:A:G	1.84208e-18	-4.25965e-10	-0.961253	3.17987e-13	-4.25965e-10	-0.926616
76791528	chr5:76791528:T:A	1.20579e-18	-4.25965e-10	-1.38501	2.02817e-13	-4.25965e-10	-1.37633
76791615	chr5:76791615:A:G	6.16171e-18	-4.25965e-10	0.246207	1.0213e-12	-4.25965e-10	0.240201
76791760	chr5:76791760:G:C	1.1678e-18	-4.25965e-10	-1.41703	1.94789e-13	-4.25965e-10	-1.41671
76791993	chr5:76791993:C:T	1.80698e-19	-2.00222	-1.28086	2.60145e-14	-2.14649	-1.28348
76792149	chr5:76792149:T:G	8.89416e-19	-1.68934	-4.01506e-10	1.32911e-13	-1.79895	-4.01506e-10
76792242	chr5:76792242:C:G	2.58916e-18	-4.25965e-10	-0.620813	4.12008e-13	-4.25965e-10	-0.667585
76792393	chr5:76792393:A:G	1.49718e-18	-4.25965e-10	-1.16856	2.51049e-13	-4.25965e-10	-1.16298
76792720	chr5:76792720:C:T	1.22927e-18	-4.25965e-10	-1.36573	2.06032e-13	-4.25965e-10	-1.3606
76792864	chr5:76792864:C:T	6.73692e-18	-4.25965e-10	0.335454	1.1156e-12	-4.25965e-10	0.328522
76792891	chr5:76792891:A:G	9.46764e-19	-0.369218	-1.25764	7.73389e-14	-1.09736	-1.24307
76792922	chr5:76792922:T:G	1.24197e-18	-4.25965e-10	-1.35545	2.0682e-13	-4.25965e-10	-1.35678
76793073	chr5:76793073:C:T	1.47986e-18	-4.25965e-10	-1.1802	2.49261e-13	-4.25965e-10	-1.17013
76793278	chr5:76793278:T:C	7.09226e-18	-4.25965e-10	0.386856	1.17629e-12	-4.25965e-10	0.381495
76793323	chr5:76793323:T:A	2.0405e-17	2.34529	-0.90166	7.76684e-14	-1.42726	-0.908918
76793343	chr5:76793343:G:A	1.20889e-18	-4.25965e-10	-1.38244	2.01841e-13	-4.25965e-10	-1.38115
76793358	chr5:76793358:G:A	6.42745e-18	-4.25965e-10	0.28843	1.06608e-12	-4.25965e-10	0.28312
76793388	chr5:76793388:C:A	6.71308e-18	-4.25965e-10	0.33191	1.11257e-12	-4.25965e-10	0.3258
76793424	chr5:76793424:T:C	6.59362e-18	-4.25965e-10	0.313954	1.09154e-12	-4.25965e-10	0.306717
76793588	chr5:76793588:G:C	1.55537e-18	-4.25965e-10	-1.13043	2.60709e-13	-4.25965e-10	-1.12522
76793810	chr5:76793810:C:T	1.34209e-17	1.95721	-0.932541	6.479e-14	-1.57683	-0.940643
76794416	chr5:76794416:T:A	6.6075e-18	-4.25965e-10	0.316058	1.09511e-12	-4.25965e-10	0.309986
76794796	chr5:76794796:A:G	2.25833e-17	2.04713	-0.502068	1.0475e-13	-1.53623	-0.500823
76794813	chr5:76794813:C:T	1.17969e-18	-4.25965e-10	-1.4069	1.96845e-13	-4.25965e-10	-1.40621
76795277	chr5:76795277:C:T	1.16866e-18	-4.25965e-10	-1.41629	1.95018e-13	-4.25965e-10	-1.41554
76795771	chr5:76795771:G:C	1.32262e-17	2.02588	-1.01583	6.19218e-14	-1.55192	-1.01084
76796226	chr5:76796226:C:G	1.0782e-17	1.99909	-1.19337	5.08945e-14	-1.56449	-1.19438
76796287	chr5:76796287:G:A	1.36636e-18	-4.25965e-10	-1.26	2.28582e-13	-4.25965e-10	-1.25673
76796400	chr5:76796400:A:G	2.74781e-18	0.85384	-1.41518	2.81299e-14	-1.93651	-1.41529
76796434	chr5:76796434:C:G	1.44253e-18	-4.25965e-10	-1.20575	2.38396e-13	-4.25965e-10	-1.21469
76796460	chr5:76796460:C:T	1.16898e-18	-4.25965e-10	-1.41601	1.94858e-13	-4.25965e-10	-1.41636
76796537	chr5:76796537:AGT:A	1.83563e-18	-4.25965e-10	-0.964762	3.12545e-13	-4.25965e-10	-0.94388
76796731	chr5:76796731:G:A	2.57933e-18	-4.25965e-10	-0.624617	4.42496e-13	-4.25965e-10	-0.596197
76796792	chr5:76796792:C:A	5.4495e-17	3.68314	-1.25718	1.04346e-12	1.5209	-1.25923
76796862	chr5:76796862:C:T	1.33607e-19	-2.19554	-1.38946	3.54737e-14	-1.73076	-1.38907
76797047	chr5:76797047:C:T	1.77227e-18	-4.25965e-10	-0.999889	3.0619e-13	-4.25965e-10	-0.964422
76797234	chr5:76797234:C:A	1.29888e-18	-4.25965e-10	-1.31064	2.17053e-13	-4.25965e-10	-1.30849
76797333	chr5:76797333:C:G	1.07752e-17	2.0018	-1.1967	5.08914e-14	-1.56097	-1.19796
76797382	chr5:76797382:C:T	1.09618e-17	2.01327	-1.191	5.14519e-14	-1.55643	-1.19155
76797489	chr5:76797489:G:A	2.31148e-19	-2.10765	-0.929193	5.52881e-14	-1.756	-0.920076
76797549	chr5:76797549:T:C	1.68458e-19	-2.16684	-1.18638	8.16716e-14	-1.08097	-1.20495
76797677	chr5:76797677:C:T	1.82611e-18	-4.25965e-10	-0.969959	3.05105e-13	-4.25965e-10	-0.967973
76798161	chr5:76798161:T:G	1.01385e-18	-1.5584	-4.01506e-10	1.92082e-13	-1.43071	-4.01506e-10
76798240	chr5:76798240:C:T	1.93184e-18	-4.25965e-10	-0.913673	3.34975e-13	-4.25965e-10	-0.874571
76798329	chr5:76798329:A:G	1.36601e-18	-4.25965e-10	-1.26025	2.2852e-13	-4.25965e-10	-1.257
76798470	chr5:76798470:G:C	2.04333e-18	-4.25965e-10	-0.857565	3.55322e-13	-4.25965e-10	-0.815604
76798478	chr5:76798478:T:G	2.94207e-16	4.8004	-0.688263	4.7708e-12	2.46312	-0.681475
76798655	chr5:76798655:C:T	2.00985e-18	-4.25965e-10	-0.874089	3.49234e-13	-4.25965e-10	-0.832884
76798684	chr5:76798684:A:G	1.14821e-16	4.20801	-1.03678	1.958e-12	1.93365	-1.0426
76798911	chr5:76798911:T:A	4.64455e-19	-0.926193	-1.41285	2.72107e-14	-1.97131	-1.41371
76799041	chr5:76799041:C:CA	1.51185e-18	-4.25965e-10	-1.15881	2.5364e-13	-4.25965e-10	-1.15271
76799187	chr5:76799187:G:T	1.24453e-18	-4.25965e-10	-1.35339	2.08092e-13	-4.25965e-10	-1.35065
76799253	chr5:76799253:G:A	4.22204e-13	11.6152	-0.234058	9.51833e-13	0.39987	-0.230108
76799392	chr5:76799392:T:C	1.20057e-18	-4.25965e-10	-1.38935	2.0018e-13	-4.25965e-10	-1.38941
76799469	chr5:76799469:G:A	1.71128e-18	-4.25965e-10	-1.0349	2.84909e-13	-4.25965e-10	-1.03646
76799763	chr5:76799763:C:T	1.32651e-18	-4.25965e-10	-1.2896	2.21276e-13	-4.25965e-10	-1.28922
76799907	chr5:76799907:A:G	1.21865e-18	-4.25965e-10	-1.3744	2.03907e-13	-4.25965e-10	-1.37096
76800655	chr5:76800655:G:A	1.27217e-18	-4.25965e-10	-1.33142	2.12686e-13	-4.25965e-10	-1.32881
76800886	chr5:76800886:A:G	5.57529e-19	-0.741336	-1.41505	2.1529e-14	-2.20424	-1.41499
76801451	chr5:76801451:C:G	2.28507e-19	-1.97991	-1.06843	4.17361e-14	-1.89532	-1.06194
76801588	chr5:76801588:G:A	2.05155e-18	-4.25965e-10	-0.853551	3.4687e-13	-4.25965e-10	-0.839679
76801884	chr5:76801884:G:A	6.04589e-19	-0.659724	-1.41563	2.13429e-14	-2.21219	-1.41572
76802118	chr5:76802118:C:T	1.22647e-18	-4.25965e-10	-1.36801	2.04458e-13	-4.25965e-10	-1.36827
76802134	chr5:76802134:C:T	1.19569e-18	-4.25965e-10	-1.39343	1.99773e-13	-4.25965e-10	-1.39145
76802636	chr5:76802636:T:C	4.44844e-19	-0.966555	-1.41563	2.22553e-14	-2.17039	-1.41566
76802641	chr5:76802641:C:G	4.86027e-19	-0.878071	-1.41557	2.18957e-14	-2.18675	-1.41559
76802698	chr5:76802698:T:C	1.21891e-18	-4.25965e-10	-1.37419	2.0077e-13	-4.25965e-10	-1.38647
76802746	chr5:76802746:A:AAC	4.96133e-19	-1.4865	-0.786557	5.04445e-14	-2.00237	-0.765385
76802789	chr5:76802789:G:T	1.2839e-18	-4.25965e-10	-1.32225	2.14569e-13	-4.25965e-10	-1.32
76803452	chr5:76803452:T:C	3.39081e-19	-1.90462	-0.74904	5.42173e-14	-1.97198	-0.72365
76803561	chr5:76803561:T:C	6.88437e-19	-1.3826	-0.562877	6.69108e-14	-1.94617	-0.539101
76803680	chr5:76803680:G:A	1.19655e-18	-4.25965e-10	-1.39271	1.99856e-13	-4.25965e-10	-1.39103
76803737	chr5:76803737:A:C	5.78719e-19	-0.704023	-1.41506	2.14226e-14	-2.20944	-1.41474
76803932	chr5:76803932:G:A	1.31931e-18	-4.25965e-10	-1.29504	2.20457e-13	-4.25965e-10	-1.29293
76803944	chr5:76803944:C:T	6.20438e-19	-0.652473	-1.397	2.17491e-14	-2.21331	-1.39574
76804087	chr5:76804087:C:T	6.0375e-19	-0.697102	-1.37964	2.21558e-14	-2.2128	-1.37773
76804711	chr5:76804711:T:C	8.47113e-19	-0.352765	-1.3853	2.18198e-14	-2.222	-1.38381
76804892	chr5:76804892:T:G	8.82039e-19	-0.306108	-1.39156	2.16732e-14	-2.22079	-1.39176
76804973	chr5:76804973:C:T	7.91735e-19	-0.419119	-1.38656	2.17881e-14	-2.22229	-1.38498
76805146	chr5:76805146:G:A	8.53001e-19	-0.341448	-1.38969	2.17316e-14	-2.22171	-1.38815
76805249	chr5:76805249:T:C	7.94842e-19	-0.425356	-1.3764	2.20158e-14	-2.22226	-1.37461
76805282	chr5:76805282:A:G	9.07249e-19	-0.282911	-1.38658	2.18031e-14	-2.21741	-1.38917
76805415	chr5:76805415:G:A	8.49818e-19	-0.345064	-1.38982	2.17206e-14	-2.22176	-1.38861
76805956	chr5:76805956:C:T	8.43239e-19	-0.357353	-1.3853	2.18192e-14	-2.22197	-1.38387
76806373	chr5:76806373:G:A	1.18041e-18	-4.25965e-10	-1.40629	1.97171e-13	-4.25965e-10	-1.40456
76806522	chr5:76806522:C:T	1.31113e-18	-4.25965e-10	-1.30126	2.19182e-13	-4.25965e-10	-1.29872
76806564	chr5:76806564:G:T	1.27082e-18	-4.25965e-10	-1.33249	2.11012e-13	-4.25965e-10	-1.33671
76806852	chr5:76806852:G:A	1.26056e-18	-4.25965e-10	-1.34059	2.10375e-13	-4.25965e-10	-1.33974
76807127	chr5:76807127:AC:A	4.4102e-19	-0.987339	-1.40347	2.25865e-14	-2.16932	-1.40196
76807141	chr5:76807141:C:T	1.48653e-18	-4.25965e-10	-1.1757	2.45426e-13	-4.25965e-10	-1.18563
76807317	chr5:76807317:TA:T	9.69372e-19	-0.898297	-0.704958	7.44538e-14	-1.665	-0.713452
76807359	chr5:76807359:G:C	1.28385e-18	-4.25965e-10	-1.32228	2.14562e-13	-4.25965e-10	-1.32003
76808272	chr5:76808272:C:G	1.29097e-18	-4.25965e-10	-1.31675	2.16616e-13	-4.25965e-10	-1.3105
76808571	chr5:76808571:G:A	1.27042e-18	-4.25965e-10	-1.3328	2.12114e-13	-4.25965e-10	-1.3315
76808630	chr5:76808630:G:A	1.33017e-18	-4.25965e-10	-1.28684	2.22707e-13	-4.25965e-10	-1.28277
76808686	chr5:76808686:A:G	1.27434e-18	-4.25965e-10	-1.32972	2.12769e-13	-4.25965e-10	-1.32842
76808687	chr5:76808687:G:T	3.89275e-19	-1.87198	-0.643642	5.63617e-14	-2.00187	-0.65497
76808940	chr5:76808940:G:A	1.28335e-18	-4.25965e-10	-1.32267	2.14475e-13	-4.25965e-10	-1.32043
76808970	chr5:76808970:C:T	2.03107e-18	-4.25965e-10	-0.863584	3.39649e-13	-4.25965e-10	-0.860716
76809004	chr5:76809004:ACT:A	5.12548e-16	5.98221	-1.31496	2.53967e-12	2.47069	-1.31953
76809112	chr5:76809112:C:T	1.23482e-18	-4.25965e-10	-1.36123	2.06305e-13	-4.25965e-10	-1.35927
76809226	chr5:76809226:C:T	6.55685e-19	-1.99422	-4.01506e-10	1.19461e-13	-1.90564	-4.01506e-10
76809318	chr5:76809318:T:A	1.30131e-18	-4.25965e-10	-1.30877	2.1732e-13	-4.25965e-10	-1.30726
76809415	chr5:76809415:A:G	1.27517e-18	-4.25965e-10	-1.32907	2.12971e-13	-4.25965e-10	-1.32747
76809515	chr5:76809515:T:G	1.32524e-18	-4.25965e-10	-1.29055	2.2127e-13	-4.25965e-10	-1.28924
76809881	chr5:76809881:A:T	1.20958e-18	-4.25965e-10	-1.38188	2.0142e-13	-4.25965e-10	-1.38324
76810063	chr5:76810063:T:C	1.2179e-18	-4.25965e-10	-1.37502	2.02782e-13	-4.25965e-10	-1.37649
76810295	chr5:76810295:G:A	1.33109e-18	-4.25965e-10	-1.28615	2.22493e-13	-4.25965e-10	-1.28373
76810617	chr5:76810617:C:T	2.20275e-19	-1.82248	-1.26254	2.95546e-14	-2.02985	-1.27254
76810645	chr5:76810645:A:G	1.27494e-18	-4.25965e-10	-1.32925	2.12932e-13	-4.25965e-10	-1.32765
76810837	chr5:76810837:T:A	1.27403e-18	-4.25965e-10	-1.32997	2.12782e-13	-4.25965e-10	-1.32836
76810838	chr5:76810838:C:A	1.27479e-18	-4.25965e-10	-1.32937	2.12908e-13	-4.25965e-10	-1.32777
76811034	chr5:76811034:C:A	1.17386e-18	-4.25965e-10	-1.41185	1.9589e-13	-4.25965e-10	-1.41108
76811036	chr5:76811036:C:T	5.12936e-18	0.0628331	-4.01506e-10	6.01106e-13	-0.289857	-4.01506e-10
76811138	chr5:76811138:T:C	2.93066e-19	-1.80826	-0.991241	3.81312e-14	-2.04434	-1.00325
76811327	chr5:76811327:T:C	2.79981e-19	-1.83585	-1.00933	3.82047e-14	-2.02499	-1.02068
76811361	chr5:76811361:C:T	1.25432e-18	-4.25965e-10	-1.34556	2.06022e-13	-4.25965e-10	-1.36064
76811480	chr5:76811480:A:G	1.26215e-18	-4.25965e-10	-1.33934	2.10778e-13	-4.25965e-10	-1.33782
76811527	chr5:76811527:T:G	9.17719e-17	3.60957	-0.662412	2.00005e-12	1.56567	-0.653371
76811591	chr5:76811591:C:A	1.35172e-18	-4.25965e-10	-1.27077	2.26705e-13	-4.25965e-10	-1.26498
76811839	chr5:76811839:G:A	1.16976e-18	-4.25965e-10	-1.41535	1.95059e-13	-4.25965e-10	-1.41533
76811911	chr5:76811911:A:G	1.20788e-18	-4.25965e-10	-1.38328	2.01104e-13	-4.25965e-10	-1.38481
76811974	chr5:76811974:A:G	2.60897e-19	-1.81289	-1.10289	3.40931e-14	-2.04362	-1.11591
76812267	chr5:76812267:G:A	1.36698e-18	-1.25954	-4.01506e-10	1.80352e-13	-1.49372	-4.01506e-10
76812274	chr5:76812274:A:G	1.41086e-18	-1.22795	-4.01506e-10	1.85488e-13	-1.46564	-4.01506e-10
76812401	chr5:76812401:C:T	4.61707e-13	12.2393	-0.768786	8.68591e-13	0.846297	-0.768052
76812449	chr5:76812449:C:T	1.35521e-18	-4.25965e-10	-1.26819	2.27167e-13	-4.25965e-10	-1.26294
76812914	chr5:76812914:T:G	2.35865e-18	-4.25965e-10	-0.71406	3.98079e-13	-4.25965e-10	-0.701976
76813370	chr5:76813370:T:C	2.87582e-19	-1.98166	-0.836738	5.2829e-14	-1.90332	-0.818251
76813562	chr5:76813562:T:A	2.49722e-19	-1.77023	-1.18932	3.05545e-14	-2.06802	-1.20109
76813597	chr5:76813597:C:G	1.23579e-18	-4.25965e-10	-1.36043	2.03318e-13	-4.25965e-10	-1.37386
76813692	chr5:76813692:A:G	1.3032e-18	-4.25965e-10	-1.30732	2.17641e-13	-4.25965e-10	-1.30578
76813798	chr5:76813798:A:G	1.24052e-18	-4.25965e-10	-1.35662	2.06476e-13	-4.25965e-10	-1.35844
76814055	chr5:76814055:G:C	1.3241e-18	-4.25965e-10	-1.29141	2.2116e-13	-4.25965e-10	-1.28974
76814392	chr5:76814392:G:A	2.19227e-19	-1.77659	-1.31321	2.72728e-14	-2.06082	-1.32192
76814432	chr5:76814432:C:T	1.2608e-18	-4.25965e-10	-1.3404	2.10457e-13	-4.25965e-10	-1.33935
76814444	chr5:76814444:G:A	1.65812e-19	-2.03703	-1.33202	2.32892e-14	-2.21248	-1.32815
76814678	chr5:76814678:C:T	1.1965e-18	-4.25965e-10	-1.39275	2.01291e-13	-4.25965e-10	-1.38388
76815010	chr5:76815010:G:T	1.3229e-18	-4.25965e-10	-1.29232	2.22157e-13	-4.25965e-10	-1.28524
76815078	chr5:76815078:G:T	1.29845e-18	-4.25965e-10	-1.31098	2.17148e-13	-4.25965e-10	-1.30805
76815715	chr5:76815715:G:A	1.41642e-18	-4.25965e-10	-1.22402	2.33579e-13	-4.25965e-10	-1.23511
76815914	chr5:76815914:G:A	1.29429e-18	-4.25965e-10	-1.31419	2.14861e-13	-4.25965e-10	-1.31864
76816118	chr5:76816118:G:A	1.27758e-18	-4.25965e-10	-1.32718	2.13956e-13	-4.25965e-10	-1.32286
76816354	chr5:76816354:A:G	1.37885e-18	-4.25965e-10	-1.2509	2.31765e-13	-4.25965e-10	-1.2429
76816770	chr5:76816770:A:C	1.3869e-18	-4.25965e-10	-1.24508	2.32974e-13	-4.25965e-10	-1.2377
76817009	chr5:76817009:G:A	1.30021e-18	-4.25965e-10	-1.30962	2.18368e-13	-4.25965e-10	-1.30245
76817108	chr5:76817108:A:G	1.16803e-18	-4.25965e-10	-1.41683	1.94785e-13	-4.25965e-10	-1.41673
76817255	chr5:76817255:G:C	1.2445e-18	-4.25965e-10	-1.35342	2.07815e-13	-4.25965e-10	-1.35198
76817367	chr5:76817367:TCAGA:T	1.27342e-18	-4.25965e-10	-1.33044	2.12583e-13	-4.25965e-10	-1.3293
76817408	chr5:76817408:A:G	1.34282e-18	-4.25965e-10	-1.27737	2.24324e-13	-4.25965e-10	-1.27554
76817502	chr5:76817502:G:T	1.23069e-18	-4.25965e-10	-1.36458	2.05104e-13	-4.25965e-10	-1.36511
76818200	chr5:76818200:C:G	1.28301e-18	-4.25965e-10	-1.32294	2.14232e-13	-4.25965e-10	-1.32157
76818699	chr5:76818699:A:G	1.30169e-18	-4.25965e-10	-1.30849	2.17324e-13	-4.25965e-10	-1.30724
76819034	chr5:76819034:C:G	1.44654e-19	-2.08975	-1.41581	2.11106e-14	-2.22192	-1.41694
76819138	chr5:76819138:C:T	2.30545e-19	-2.14062	-0.898842	6.54625e-14	-1.62329	-0.883857
76819244	chr5:76819244:C:T	6.66179e-19	-1.97834	-4.01506e-10	1.1914e-13	-1.90833	-4.01506e-10
76819284	chr5:76819284:A:G	1.30169e-18	-4.25965e-10	-1.30849	2.17324e-13	-4.25965e-10	-1.30724
76819347	chr5:76819347:G:A	1.57028e-19	-2.12535	-1.29812	2.38183e-14	-2.22209	-1.29609
76819696	chr5:76819696:C:T	2.13575e-16	5.14579	-1.35395	1.38621e-12	1.9066	-1.3609
76819728	chr5:76819728:C:G	1.41946e-18	-4.25965e-10	-1.22187	2.34076e-13	-4.25965e-10	-1.23298
76819883	chr5:76819883:C:T	1.22102e-18	-4.25965e-10	-1.37246	2.03334e-13	-4.25965e-10	-1.37378
76819908	chr5:76819908:A:T	3.99342e-19	-1.07333	-1.41675	4.20456e-14	-1.53395	-1.41592
76819930	chr5:76819930:G:A	1.43286e-18	-4.25965e-10	-1.21247	2.39059e-13	-4.25965e-10	-1.21192
76819994	chr5:76819994:T:C	1.30555e-18	-4.25965e-10	-1.30553	2.17983e-13	-4.25965e-10	-1.30421
76820491	chr5:76820491:C:G	1.30339e-18	-4.25965e-10	-1.30718	2.17649e-13	-4.25965e-10	-1.30574
76820502	chr5:76820502:T:A	1.2431e-18	-4.25965e-10	-1.35454	2.06999e-13	-4.25965e-10	-1.35591
76821032	chr5:76821032:CT:C	1.30225e-18	-4.25965e-10	-1.30806	2.17453e-13	-4.25965e-10	-1.30665
76821240	chr5:76821240:T:C	2.46261e-19	-1.84092	-1.13259	3.43046e-14	-2.00878	-1.14457
76821292	chr5:76821292:C:G	6.70338e-17	3.53095	-0.897902	1.49383e-12	1.51186	-0.891386
76821642	chr5:76821642:A:G	1.29047e-18	-4.25965e-10	-1.31714	2.14555e-13	-4.25965e-10	-1.32006
76821872	chr5:76821872:C:T	1.28209e-18	-4.25965e-10	-1.32366	2.1444e-13	-4.25965e-10	-1.3206
76822109	chr5:76822109:C:G	1.30322e-18	-4.25965e-10	-1.30731	2.17613e-13	-4.25965e-10	-1.30591
76822261	chr5:76822261:A:G	1.24179e-18	-4.25965e-10	-1.35559	2.06735e-13	-4.25965e-10	-1.35719
76822368	chr5:76822368:C:T	1.23056e-18	-4.25965e-10	-1.36468	2.04898e-13	-4.25965e-10	-1.36612
76822508	chr5:76822508:G:A	3.0012e-19	-1.81731	-0.958406	3.99435e-14	-2.01943	-0.98173
76822752	chr5:76822752:T:C	1.28532e-18	-4.25965e-10	-1.32114	2.14545e-13	-4.25965e-10	-1.32011
76822852	chr5:76822852:A:G	1.28103e-18	-4.25965e-10	-1.32448	2.1387e-13	-4.25965e-10	-1.32326
76822929	chr5:76822929:AAAATT:A	2.31281e-18	-4.25965e-10	-0.733683	3.85957e-13	-4.25965e-10	-0.732903
76823163	chr5:76823163:G:A	1.30254e-18	-4.25965e-10	-1.30783	2.17399e-13	-4.25965e-10	-1.30689
76823280	chr5:76823280:A:G	2.08035e-19	-1.82258	-1.31962	2.8374e-14	-2.01626	-1.32689
76823525	chr5:76823525:C:T	1.31233e-18	-4.25965e-10	-1.30034	2.19178e-13	-4.25965e-10	-1.29875
76823790	chr5:76823790:C:G	7.04183e-19	-1.92287	-4.01506e-10	1.007e-13	-2.07648	-4.01506e-10
76823874	chr5:76823874:G:A	1.39781e-18	-4.25965e-10	-1.23724	2.33841e-13	-4.25965e-10	-1.23399
76823887	chr5:76823887:G:A	2.59528e-19	-1.75878	-1.16226	3.14482e-14	-2.06625	-1.17404
76823967	chr5:76823967:C:G	1.17126e-18	-4.25965e-10	-1.41406	1.95363e-13	-4.25965e-10	-1.41377
76824264	chr5:76824264:G:A	1.25625e-18	-4.25965e-10	-1.34402	2.09949e-13	-4.25965e-10	-1.34176
76824477	chr5:76824477:C:T	1.2763e-18	-4.25965e-10	-1.32819	2.13174e-13	-4.25965e-10	-1.32652
76824556	chr5:76824556:C:T	2.5931e-19	-1.57483	-1.34705	2.39861e-14	-2.1569	-1.35426
76824636	chr5:76824636:TC:T	1.29653e-18	-4.25965e-10	-1.31246	2.16582e-13	-4.25965e-10	-1.31066
76824851	chr5:76824851:C:T	1.29324e-18	-4.25965e-10	-1.315	2.16023e-13	-4.25965e-10	-1.31325
76825207	chr5:76825207:A:T	1.28637e-18	-4.25965e-10	-1.32033	2.14894e-13	-4.25965e-10	-1.31848
76825567	chr5:76825567:T:C	1.29477e-18	-4.25965e-10	-1.31382	2.15582e-13	-4.25965e-10	-1.31529
76825795	chr5:76825795:T:C	1.2462e-18	-4.25965e-10	-1.35205	2.07895e-13	-4.25965e-10	-1.35159
76826563	chr5:76826563:G:A	1.67802e-19	-2.09416	-1.26296	2.54908e-14	-2.19274	-1.25757
76826640	chr5:76826640:G:C	1.32949e-18	-4.25965e-10	-1.28735	2.22623e-13	-4.25965e-10	-1.28315
76826895	chr5:76826895:C:T	1.20634e-18	-4.25965e-10	-1.38456	2.00923e-13	-4.25965e-10	-1.38571
76827112	chr5:76827112:A:C	1.20973e-18	-4.25965e-10	-1.38175	2.02205e-13	-4.25965e-10	-1.37934
76827257	chr5:76827257:G:A	1.30351e-18	-4.25965e-10	-1.30708	2.16227e-13	-4.25965e-10	-1.3123
76827363	chr5:76827363:G:T	1.67388e-19	-1.9839	-1.37569	2.20202e-14	-2.21324	-1.38343
76827480	chr5:76827480:C:CAG	1.33288e-18	-4.25965e-10	-1.28481	2.22665e-13	-4.25965e-10	-1.28296
76827501	chr5:76827501:A:C	1.29885e-18	-4.25965e-10	-1.31067	2.16976e-13	-4.25965e-10	-1.30884
76828730	chr5:76828730:G:A	1.29438e-18	-4.25965e-10	-1.31412	2.15516e-13	-4.25965e-10	-1.31559
76828969	chr5:76828969:A:C	1.38579e-18	-4.25965e-10	-1.24588	2.31689e-13	-4.25965e-10	-1.24323
76829094	chr5:76829094:C:T	1.51255e-18	-4.25965e-10	-1.15835	2.51986e-13	-4.25965e-10	-1.15926
76829242	chr5:76829242:A:C	2.53131e-19	-1.60823	-1.33777	2.47001e-14	-2.13627	-1.34555
76829251	chr5:76829251:C:G	2.18962e-19	-1.67447	-1.41654	2.35355e-14	-2.11468	-1.41544
76829488	chr5:76829488:T:C	1.71412e-18	-4.25965e-10	-1.03325	2.88556e-13	-4.25965e-10	-1.02374
76829977	chr5:76829977:A:G	2.7668e-19	-1.57178	-1.28526	2.55566e-14	-2.15089	-1.29684
76830337	chr5:76830337:G:A	1.62964e-18	-4.25965e-10	-1.08379	2.76245e-13	-4.25965e-10	-1.06734
76830860	chr5:76830860:G:A	1.28744e-18	-4.25965e-10	-1.31949	2.15038e-13	-4.25965e-10	-1.31781
76830952	chr5:76830952:T:C	1.38589e-18	-4.25965e-10	-1.24581	2.34152e-13	-4.25965e-10	-1.23266
76831625	chr5:76831625:C:T	1.18901e-18	-4.25965e-10	-1.39903	1.9824e-13	-4.25965e-10	-1.39915
76832007	chr5:76832007:C:CT	1.54291e-18	-4.25965e-10	-1.13848	2.58443e-13	-4.25965e-10	-1.13395
76832178	chr5:76832178:CTG:C	1.63449e-19	-1.96858	-1.41482	2.15181e-14	-2.20699	-1.41274
76832509	chr5:76832509:C:T	3.21583e-19	-1.51489	-1.19176	2.74875e-14	-2.16586	-1.20903
76832542	chr5:76832542:G:A	3.79957e-17	2.9455	-0.880177	1.03357e-12	1.12272	-0.870581
76832686	chr5:76832686:A:G	1.2888e-18	-4.25965e-10	-1.31844	2.1402e-13	-4.25965e-10	-1.32256
76833228	chr5:76833228:T:C	1.71395e-19	-2.20765	-1.12828	4.05757e-14	-1.86115	-1.12431
76833830	chr5:76833830:A:G	1.19586e-18	-4.25965e-10	-1.39328	1.9919e-13	-4.25965e-10	-1.39437
76833879	chr5:76833879:T:C	1.96977e-18	-4.25965e-10	-0.894233	3.32208e-13	-4.25965e-10	-0.882868
76833981	chr5:76833981:C:CATCAGT	1.18434e-18	-4.25965e-10	-1.40296	1.96178e-13	-4.25965e-10	-1.40961
76834234	chr5:76834234:G:C	1.27544e-18	-4.25965e-10	-1.32885	2.13003e-13	-4.25965e-10	-1.32732
76834512	chr5:76834512:C:T	1.1959e-18	-4.25965e-10	-1.39325	1.99196e-13	-4.25965e-10	-1.39434
76834716	chr5:76834716:C:CAGGA	1.85776e-18	-4.25965e-10	-0.952775	3.06542e-13	-4.25965e-10	-0.963272
76834813	chr5:76834813:A:G	1.20436e-18	-4.25965e-10	-1.3862	2.01275e-13	-4.25965e-10	-1.38395
76834956	chr5:76834956:G:A	1.86158e-18	-4.25965e-10	-0.950725	3.07145e-13	-4.25965e-10	-0.961307
76835071	chr5:76835071:A:G	1.61304e-18	-4.25965e-10	-1.09403	2.72717e-13	-4.25965e-10	-1.08019
76835118	chr5:76835118:G:A	1.30757e-18	-4.25965e-10	-1.30398	2.18222e-13	-4.25965e-10	-1.30311
76835398	chr5:76835398:A:G	1.20903e-18	-4.25965e-10	-1.38233	2.02011e-13	-4.25965e-10	-1.3803
76835463	chr5:76835463:T:C	1.93407e-18	-4.25965e-10	-0.912522	3.18977e-13	-4.25965e-10	-0.92351
76835475	chr5:76835475:G:T	1.28015e-18	-4.25965e-10	-1.32517	2.12152e-13	-4.25965e-10	-1.33133
76835596	chr5:76835596:C:T	1.25074e-18	-4.25965e-10	-1.34841	2.07754e-13	-4.25965e-10	-1.35227
76835616	chr5:76835616:C:T	1.23315e-18	-4.25965e-10	-1.36258	2.04913e-13	-4.25965e-10	-1.36604
76835673	chr5:76835673:G:A	1.55479e-18	-4.25965e-10	-1.13081	2.62711e-13	-4.25965e-10	-1.11757
76835680	chr5:76835680:C:T	9.7956e-17	3.98392	-0.971545	2.08641e-12	1.91844	-0.963868
76835850	chr5:76835850:G:A	1.60017e-18	-4.25965e-10	-1.10204	2.64962e-13	-4.25965e-10	-1.10904
76835926	chr5:76835926:G:A	2.09158e-18	-4.25965e-10	-0.834228	3.44789e-13	-4.25965e-10	-0.845696
76836112	chr5:76836112:G:A	1.22783e-18	-4.25965e-10	-1.3669	2.05317e-13	-4.25965e-10	-1.36407
76837198	chr5:76837198:T:C	1.21231e-18	-4.25965e-10	-1.37962	2.02217e-13	-4.25965e-10	-1.37929
76837316	chr5:76837316:A:G	1.21339e-18	-4.25965e-10	-1.37873	2.01142e-13	-4.25965e-10	-1.38462
76837434	chr5:76837434:A:C	3.8794e-19	-1.57785	-0.941203	3.67737e-14	-2.15878	-0.925065
76837656	chr5:76837656:G:A	6.77139e-19	-1.96203	-4.01506e-10	1.14784e-13	-1.94557	-4.01506e-10
76837788	chr5:76837788:G:A	1.34599e-13	10.8623	-0.624404	1.25059e-12	1.09808	-0.655331
76838422	chr5:76838422:G:T	1.66208e-18	-4.25965e-10	-1.06408	2.79529e-13	-4.25965e-10	-1.05552
76838745	chr5:76838745:C:G	1.19101e-18	-4.25965e-10	-1.39734	1.97774e-13	-4.25965e-10	-1.4015
76838846	chr5:76838846:G:A	1.23915e-18	-4.25965e-10	-1.35773	2.0802e-13	-4.25965e-10	-1.35099
76838937	chr5:76838937:G:C	1.18423e-18	-4.25965e-10	-1.40306	1.97278e-13	-4.25965e-10	-1.40401
76839328	chr5:76839328:C:T	2.68673e-17	2.56363	-0.844867	3.66116e-13	0.0680899	-0.853768
76839395	chr5:76839395:C:T	1.19252e-18	-4.25965e-10	-1.39608	1.98616e-13	-4.25965e-10	-1.39725
76839452	chr5:76839452:T:C	3.41131e-14	9.68987	-0.824585	6.49955e-13	0.615897	-0.827623
76839686	chr5:76839686:A:G	2.18666e-18	-4.25965e-10	-0.789773	3.66047e-13	-4.25965e-10	-0.785867
76840043	chr5:76840043:C:T	1.17431e-18	-4.25965e-10	-1.41147	1.95337e-13	-4.25965e-10	-1.4139
76840131	chr5:76840131:A:G	1.46803e-18	-4.25965e-10	-1.18823	2.45846e-13	-4.25965e-10	-1.18392
76840181	chr5:76840181:C:T	1.66208e-18	-4.25965e-10	-1.06408	2.82005e-13	-4.25965e-10	-1.0467
76840358	chr5:76840358:C:T	1.29605e-18	-4.25965e-10	-1.31282	2.13876e-13	-4.25965e-10	-1.32323
76840716	chr5:76840716:A:G	1.07138e-13	10.7223	-0.712549	1.69109e-13	-0.829309	-0.728776
76840904	chr5:76840904:C:T	2.3568e-16	5.06599	-1.17567	6.54591e-14	-1.31183	-1.19537
76841058	chr5:76841058:T:C	1.20295e-18	-4.25965e-10	-1.38737	2.00469e-13	-4.25965e-10	-1.38797
76841317	chr5:76841317:T:G	1.168e-18	-4.25965e-10	-1.41686	1.94758e-13	-4.25965e-10	-1.41687
76841353	chr5:76841353:T:C	4.62008e-19	-2.14811	-0.196207	9.23944e-14	-1.9415	-0.221059
76841397	chr5:76841397:A:G	2.80646e-16	4.5121	-0.447153	7.12533e-14	-1.94946	-0.472924
76841962	chr5:76841962:GTACATACTTGT:G	9.42322e-16	5.82625	-0.550055	1.04785e-13	-1.45616	-0.580559
76842616	chr5:76842616:C:T	7.88138e-18	-4.25965e-10	0.492355	1.31276e-12	-4.25965e-10	0.491256
76842742	chr5:76842742:T:A	1.8473e-19	-2.2068	-1.05421	3.8407e-14	-2.00729	-1.03309
76842871	chr5:76842871:T:C	1.43433e-19	-2.09706	-1.41698	2.13419e-14	-2.21199	-1.41597
76843027	chr5:76843027:C:T	1.44108e-18	-4.25965e-10	-1.20675	2.38689e-13	-4.25965e-10	-1.21347
76843054	chr5:76843054:C:T	1.52747e-15	6.19859	-0.439373	1.5966e-13	-1.16797	-0.447609
76843075	chr5:76843075:G:A	4.2778e-19	-1.46758	-0.953719	4.73014e-14	-1.8896	-0.942491
76843115	chr5:76843115:C:T	3.07055e-19	-1.40589	-1.34698	3.29194e-14	-1.84764	-1.34693
76843654	chr5:76843654:C:T	1.2793e-19	-2.22182	-1.4066	2.15223e-14	-2.21416	-1.40538
76843928	chr5:76843928:G:A	9.48115e-18	-4.25965e-10	0.677158	1.65959e-12	-4.25965e-10	0.7257
76844257	chr5:76844257:G:A	4.06901e-18	-4.25965e-10	-0.168747	7.12665e-13	-4.25965e-10	-0.119617
76844458	chr5:76844458:C:A	1.48039e-18	-4.25965e-10	-1.17984	2.5657e-13	-4.25965e-10	-1.14123
76844512	chr5:76844512:T:G	6.47002e-16	5.43795	-0.537744	3.00707e-13	-0.450273	-0.532218
76844723	chr5:76844723:C:T	2.36867e-19	-2.19599	-0.816415	4.50183e-14	-2.09329	-0.788273
76844894	chr5:76844894:ACT:A	2.0872e-19	-1.80034	-1.33857	2.65869e-14	-2.0783	-1.32991
76845271	chr5:76845271:C:T	1.47509e-19	-2.18209	-1.30392	2.78165e-14	-2.06623	-1.29677
76845756	chr5:76845756:A:C	2.14851e-18	-4.25965e-10	-0.807372	3.60074e-13	-4.25965e-10	-0.802319
76845954	chr5:76845954:A:G	3.35261e-18	0.661107	-1.02352	2.23191e-13	-0.254797	-1.0258
76846093	chr5:76846093:G:A	4.22768e-16	5.10597	-0.63129	2.24805e-13	-0.630048	-0.643348
76846195	chr5:76846195:A:G	2.67778e-15	7.73679	-1.41619	1.57103e-13	-0.215907	-1.41582
76846273	chr5:76846273:A:T	1.83348e-19	-1.90575	-1.36277	2.44359e-14	-2.13672	-1.35586
76846476	chr5:76846476:C:A	1.1996e-18	-4.25965e-10	-1.39016	2.00297e-13	-4.25965e-10	-1.38883
76846584	chr5:76846584:C:T	1.62427e-19	-2.20056	-1.18912	3.06271e-14	-2.08887	-1.17787
76846780	chr5:76846780:G:T	4.49158e-15	8.24975	-1.41194	1.95957e-13	0.00172915	-1.41246
76846820	chr5:76846820:G:A	1.31223e-18	-4.25965e-10	-1.30042	2.18345e-13	-4.25965e-10	-1.30255
76847208	chr5:76847208:T:C	3.22933e-19	-2.22182	-0.480638	5.49613e-14	-2.21105	-0.470948
76847421	chr5:76847421:C:G	5.25178e-19	-2.21617	-4.01506e-10	8.8022e-14	-2.21104	-4.01506e-10
76847609	chr5:76847609:A:AC	1.04784e-15	6.66108	-1.27873	8.61592e-14	-0.965771	-1.26666
76847611	chr5:76847611:A:G	8.14052e-16	6.39434	-1.26447	7.94531e-14	-1.06352	-1.24994
76847870	chr5:76847870:G:A	2.6143e-18	-4.25965e-10	-0.61115	4.28145e-13	-4.25965e-10	-0.629166
76847898	chr5:76847898:G:C	1.50178e-19	-2.20695	-1.26113	2.66461e-14	-2.12918	-1.27681
76848013	chr5:76848013:C:T	5.32231e-19	-2.20283	-4.01506e-10	8.70644e-14	-2.22198	-4.01506e-10
76848184	chr5:76848184:TC:T	1.34231e-18	-4.25965e-10	-1.27776	2.23133e-13	-4.25965e-10	-1.28086
76848277	chr5:76848277:C:A	1.74312e-18	-4.25965e-10	-1.01647	2.93281e-13	-4.25965e-10	-1.0075
76848472	chr5:76848472:G:A	1.17888e-18	-4.25965e-10	-1.40758	1.96385e-13	-4.25965e-10	-1.40855
76848503	chr5:76848503:G:A	1.32219e-19	-2.20711	-1.38833	2.41563e-14	-2.11002	-1.39406
76848867	chr5:76848867:T:C	3.03273e-18	-4.25965e-10	-0.462686	5.0582e-13	-4.25965e-10	-0.462446
76848949	chr5:76848949:T:A	6.88781e-17	3.7263	-1.06611	6.24863e-14	-1.49043	-1.06325
76849035	chr5:76849035:C:T	1.85151e-18	-4.25965e-10	-0.956145	3.09878e-13	-4.25965e-10	-0.952448
76849040	chr5:76849040:C:T	1.77279e-17	2.71873	-1.41574	4.4777e-14	-1.47086	-1.41607
76849158	chr5:76849158:G:T	5.30736e-19	-2.20564	-4.01506e-10	8.70373e-14	-2.22229	-4.01506e-10
76849343	chr5:76849343:C:T	6.74685e-19	-1.96566	-4.01506e-10	1.01951e-13	-2.06413	-4.01506e-10
76849410	chr5:76849410:G:A	7.70163e-17	4.16498	-1.39312	5.04703e-14	-1.37419	-1.39306
76849467	chr5:76849467:TCA:T	5.4996e-16	5.41492	-0.677226	8.87938e-14	-1.52149	-0.680824
76849593	chr5:76849593:T:G	1.38577e-19	-2.19475	-1.35373	2.26901e-14	-2.221	-1.34571
76849810	chr5:76849810:C:T	1.26303e-18	-1.33864	-4.01506e-10	1.89007e-13	-1.44684	-4.01506e-10
76849886	chr5:76849886:G:A	1.28095e-19	-2.21013	-1.417	2.11245e-14	-2.2221	-1.4161
76850079	chr5:76850079:G:A	6.12813e-18	-4.25965e-10	0.240742	1.04414e-12	-4.25965e-10	0.262321
76850096	chr5:76850096:G:A	1.16935e-18	-4.25965e-10	-1.4157	1.95273e-13	-4.25965e-10	-1.41423
76850707	chr5:76850707:G:A	6.01037e-19	-2.08125	-4.01506e-10	9.61181e-14	-2.12305	-4.01506e-10
76851054	chr5:76851054:G:A	1.1821e-18	-4.25965e-10	-1.40485	1.96794e-13	-4.25965e-10	-1.40647
76851768	chr5:76851768:G:A	1.44973e-19	-2.17032	-1.33303	2.31425e-14	-2.20313	-1.34383
76851867	chr5:76851867:T:C	1.21993e-18	-4.25965e-10	-1.37336	2.04103e-13	-4.25965e-10	-1.37
76851941	chr5:76851941:A:T	1.28046e-18	-4.25965e-10	-1.32493	2.13218e-13	-4.25965e-10	-1.32631
76852073	chr5:76852073:G:A	1.48836e-18	-4.25965e-10	-1.17447	2.52011e-13	-4.25965e-10	-1.15915
76852310	chr5:76852310:G:T	1.37889e-19	-2.19302	-1.36043	2.29889e-14	-2.18262	-1.371
76852324	chr5:76852324:T:C	2.70432e-17	-4.25965e-10	1.72529	4.56043e-12	-4.25965e-10	1.73655
76852814	chr5:76852814:G:C	1.36264e-18	-4.25965e-10	-1.26272	2.31563e-13	-4.25965e-10	-1.24378
76853553	chr5:76853553:T:TGGGA	5.32254e-19	-2.20278	-4.01506e-10	9.66636e-14	-2.11739	-4.01506e-10
76853561	chr5:76853561:T:C	2.01824e-18	0.546809	-1.41673	3.19631e-14	-1.80696	-1.41709
76854495	chr5:76854495:C:A	1.61538e-19	-1.98266	-1.4125	2.31543e-14	-2.13062	-1.41583
76854527	chr5:76854527:T:G	1.86395e-19	-1.84364	-1.40839	2.5759e-14	-2.0265	-1.41335
76854611	chr5:76854611:A:C	1.17748e-18	-4.25965e-10	-1.40877	1.95824e-13	-4.25965e-10	-1.41141
76854639	chr5:76854639:A:G	1.85127e-19	-1.85009	-1.40877	2.56345e-14	-2.03109	-1.4136
76854984	chr5:76854984:G:A	1.6157e-19	-1.98013	-1.41484	2.33081e-14	-2.12911	-1.41071
76855494	chr5:76855494:T:A	1.885e-19	-1.83442	-1.40639	2.59638e-14	-2.01993	-1.41199
76855609	chr5:76855609:T:C	2.62364e-18	0.773024	-1.38061	3.32237e-14	-1.80133	-1.38404
76855615	chr5:76855615:C:T	1.18548e-18	-4.25965e-10	-1.402	1.97566e-13	-4.25965e-10	-1.40255
76855854	chr5:76855854:A:G	6.26741e-18	1.04069	-0.777469	5.38324e-14	-1.91132	-0.791437
76855925	chr5:76855925:G:A	1.17055e-18	-4.25965e-10	-1.41467	1.95876e-13	-4.25965e-10	-1.41115
76856495	chr5:76856495:C:T	2.27061e-18	0.275412	-1.02751	4.00766e-14	-1.98487	-1.01297
76856999	chr5:76856999:T:C	1.96164e-18	0.470103	-1.36847	3.01382e-14	-1.91037	-1.37247
76857097	chr5:76857097:G:C	3.85614e-18	0.464946	-0.687427	4.95413e-14	-2.07331	-0.712516
76857101	chr5:76857101:G:A	1.57478e-19	-2.21583	-1.20479	3.03606e-14	-2.06937	-1.20611
76857185	chr5:76857185:G:A	1.56661e-19	-2.21647	-1.20935	3.01406e-14	-2.07234	-1.21042
76857476	chr5:76857476:C:T	1.18224e-18	-4.25965e-10	-1.40473	1.97615e-13	-4.25965e-10	-1.40231
76857486	chr5:76857486:C:T	1.16849e-18	-4.25965e-10	-1.41644	1.94729e-13	-4.25965e-10	-1.41702
76857856	chr5:76857856:A:G	1.17772e-18	-4.25965e-10	-1.40857	1.97558e-13	-4.25965e-10	-1.4026
76858979	chr5:76858979:G:C	1.56672e-19	-2.21439	-1.21136	3.03298e-14	-2.06369	-1.21281
76859021	chr5:76859021:T:C	1.13383e-18	-0.0310607	-1.41549	2.64708e-14	-1.99834	-1.41425
76859170	chr5:76859170:T:G	1.50657e-18	-4.25965e-10	-1.16231	2.5438e-13	-4.25965e-10	-1.1498
76859229	chr5:76859229:G:A	1.18997e-18	-4.25965e-10	-1.39822	1.98717e-13	-4.25965e-10	-1.39675
76859458	chr5:76859458:C:A	1.28169e-18	-4.25965e-10	-1.32397	2.13278e-13	-4.25965e-10	-1.32603
76859575	chr5:76859575:G:A	2.1853e-17	-4.25965e-10	1.51219	3.68706e-12	-4.25965e-10	1.52396
76860046	chr5:76860046:A:G	1.17596e-18	-4.25965e-10	-1.41006	1.95616e-13	-4.25965e-10	-1.41247
76860556	chr5:76860556:T:C	1.35992e-18	0.136662	-1.40138	2.78538e-14	-1.96263	-1.39902
76860608	chr5:76860608:A:G	1.00406e-18	-2.0181	0.449998	1.44548e-13	-2.1939	0.478884
76861037	chr5:76861037:A:C	3.2761e-18	0.585941	-0.971435	3.91975e-14	-2.03813	-0.981881
76861088	chr5:76861088:G:A	1.54798e-19	-2.02165	-1.41613	2.26004e-14	-2.15352	-1.41715
76861258	chr5:76861258:G:A	1.53784e-19	-2.02831	-1.41604	2.2509e-14	-2.15757	-1.41714
76861380	chr5:76861380:C:T	6.54892e-19	-1.99543	-4.01506e-10	1.02463e-13	-2.05912	-4.01506e-10
76861400	chr5:76861400:C:T	1.50558e-19	-2.22052	-1.24504	2.69083e-14	-2.15391	-1.24228
76861665	chr5:76861665:G:A	1.21162e-18	-4.25965e-10	-1.38019	2.01818e-13	-4.25965e-10	-1.38126
76861684	chr5:76861684:G:A	1.2908e-18	0.0194827	-1.33637	2.89537e-14	-1.99463	-1.3283
76861836	chr5:76861836:T:C	1.7288e-19	-1.99332	-1.33398	2.46341e-14	-2.13734	-1.34716
76861950	chr5:76861950:A:G	1.32346e-18	-4.25965e-10	-1.2919	2.20934e-13	-4.25965e-10	-1.29076
76862211	chr5:76862211:C:A	1.48008e-19	-2.22206	-1.26058	2.72021e-14	-2.12189	-1.26344
76862388	chr5:76862388:T:C	1.23649e-18	0.0274137	-1.38728	2.74943e-14	-1.99176	-1.38289
76862407	chr5:76862407:C:T	2.78663e-18	0.399832	-0.947148	3.84276e-14	-2.08084	-0.959013
76862409	chr5:76862409:C:T	1.4235e-17	-4.25965e-10	1.08355	2.44869e-12	-4.25965e-10	1.11468
76862448	chr5:76862448:A:G	9.16627e-19	-2.16983	0.51063	1.45627e-13	-2.21784	0.510253
76862780	chr5:76862780:C:T	1.21522e-18	-4.25965e-10	-1.37723	2.03103e-13	-4.25965e-10	-1.37491
76862808	chr5:76862808:C:T	9.11094e-19	-1.66526	-4.01506e-10	1.29739e-13	-1.82311	-4.01506e-10
76862818	chr5:76862818:A:G	1.22384e-18	-4.25965e-10	-1.37016	2.04861e-13	-4.25965e-10	-1.3663
76862891	chr5:76862891:G:A	2.29368e-18	0.251048	-0.993037	3.58617e-14	-2.10507	-1.00389
76862992	chr5:76862992:A:G	1.01585e-18	-1.9075	0.35108	1.36497e-13	-2.14832	0.37599
76863006	chr5:76863006:C:T	4.70048e-18	-4.25965e-10	-0.0244831	7.60861e-13	-4.25965e-10	-0.0541772
76863171	chr5:76863171:G:A	1.18893e-18	-4.25965e-10	-1.3991	1.99064e-13	-4.25965e-10	-1.395
76863319	chr5:76863319:C:T	1.17293e-18	-4.25965e-10	-1.41265	1.95041e-13	-4.25965e-10	-1.41542
76863351	chr5:76863351:A:G	1.20686e-18	-4.25965e-10	-1.38413	2.01771e-13	-4.25965e-10	-1.3815
76863589	chr5:76863589:A:G	1.26556e-18	-4.25965e-10	-1.33663	2.1405e-13	-4.25965e-10	-1.32242
76863600	chr5:76863600:G:A	4.80367e-18	-4.25965e-10	-0.00276804	8.5186e-13	-4.25965e-10	0.0587947
76863693	chr5:76863693:C:T	1.18094e-18	-4.25965e-10	-1.40584	1.96667e-13	-4.25965e-10	-1.40712
76863761	chr5:76863761:A:G	1.16789e-18	-4.25965e-10	-1.41695	1.94708e-13	-4.25965e-10	-1.41713
76863785	chr5:76863785:A:G	7.69537e-18	0.46847	-4.01506e-10	9.04664e-13	0.118936	-4.01506e-10
76863803	chr5:76863803:A:G	1.62876e-19	-2.00872	-1.37819	2.48584e-14	-2.0953	-1.38014
76863830	chr5:76863830:G:A	1.22175e-18	-4.25965e-10	-1.37186	2.03714e-13	-4.25965e-10	-1.37191
76864132	chr5:76864132:C:T	1.26735e-18	-4.25965e-10	-1.33522	2.10703e-13	-4.25965e-10	-1.33818
76864481	chr5:76864481:AACCTCT:A	2.25857e-18	-0.757418	-4.01506e-10	3.07308e-13	-0.960777	-4.01506e-10
76864537	chr5:76864537:G:A	1.29356e-18	-4.25965e-10	-1.31475	2.1586e-13	-4.25965e-10	-1.314
76864544	chr5:76864544:C:T	2.33847e-19	-1.6158	-1.40944	2.45262e-14	-2.07819	-1.4107
76864619	chr5:76864619:G:A	3.99265e-18	-4.25965e-10	-0.187693	6.84163e-13	-4.25965e-10	-0.160431
76864777	chr5:76864777:C:T	1.21414e-18	-4.25965e-10	-1.37811	2.02285e-13	-4.25965e-10	-1.37895
76864852	chr5:76864852:T:G	3.88009e-18	0.997093	-1.21338	5.96206e-14	-1.39424	-1.20639
76864899	chr5:76864899:G:A	2.28349e-18	-4.25965e-10	-0.746443	3.96592e-13	-4.25965e-10	-0.705719
76864954	chr5:76864954:G:A	7.70083e-18	1.38948	-0.920297	1.0153e-13	-1.14101	-0.927273
76865002	chr5:76865002:C:T	3.88577e-18	-4.25965e-10	-0.214826	6.81494e-13	-4.25965e-10	-0.164341
76865137	chr5:76865137:T:G	1.24763e-17	1.84143	-0.889747	1.34829e-13	-0.88857	-0.896054
76865159	chr5:76865159:T:C	8.08466e-18	1.85018	-1.33236	7.95406e-14	-0.975141	-1.33722
76865173	chr5:76865173:G:A	1.20043e-18	-4.25965e-10	-1.38947	2.00042e-13	-4.25965e-10	-1.3901
76865333	chr5:76865333:C:T	1.41396e-18	-4.25965e-10	-1.22575	2.34789e-13	-4.25965e-10	-1.22994
76865370	chr5:76865370:G:A	5.59679e-18	1.4711	-1.32106	6.83983e-14	-1.1395	-1.32378
76865543	chr5:76865543:G:A	9.51734e-18	1.80089	-1.11992	1.03426e-13	-0.923743	-1.12602
76865728	chr5:76865728:G:A	2.09829e-19	-1.82193	-1.31168	2.47586e-14	-2.16788	-1.31158
76865842	chr5:76865842:G:A	5.85114e-19	-2.1081	-4.01506e-10	1.08091e-13	-2.00565	-4.01506e-10
76865987	chr5:76865987:C:T	3.07229e-18	-4.25965e-10	-0.449725	4.95452e-13	-4.25965e-10	-0.483158
76866115	chr5:76866115:T:TGCTCTGTCACCCAG	1.17698e-18	-4.25965e-10	-1.4092	1.95928e-13	-4.25965e-10	-1.41088
76866136	chr5:76866136:G:GGT	1.20758e-18	-4.25965e-10	-1.38353	2.00579e-13	-4.25965e-10	-1.38742
76866305	chr5:76866305:G:A	1.17518e-18	-4.25965e-10	-1.41072	1.96462e-13	-4.25965e-10	-1.40816
76866352	chr5:76866352:T:C	1.13423e-18	-0.0290811	-1.41711	5.09145e-14	-1.34136	-1.41712
76866767	chr5:76866767:C:T	4.23483e-18	-0.0636412	-0.065163	1.98749e-13	-1.3326	-0.0639861
76866998	chr5:76866998:A:T	1.17204e-18	-4.25965e-10	-1.4134	1.95552e-13	-4.25965e-10	-1.4128
76867455	chr5:76867455:A:T	1.93327e-18	0.21019	-1.12313	9.48217e-14	-1.01375	-1.12288
76867653	chr5:76867653:G:A	1.18539e-18	-4.25965e-10	-1.40208	1.97974e-13	-4.25965e-10	-1.40049
76867703	chr5:76867703:T:C	8.28718e-19	-0.468093	-1.29193	4.4834e-14	-1.59962	-1.28604
76867988	chr5:76867988:A:G	6.71548e-18	1.72059	-1.38832	7.0473e-14	-1.03974	-1.39366
76868028	chr5:76868028:T:C	5.6938e-18	1.58355	-1.41632	6.40618e-14	-1.11339	-1.41539
76868252	chr5:76868252:G:C	1.17418e-18	-4.25965e-10	-1.41158	1.95756e-13	-4.25965e-10	-1.41176
76868587	chr5:76868587:T:C	5.38415e-18	1.23055	-1.11924	7.75712e-14	-1.22489	-1.11254
76868776	chr5:76868776:A:G	2.07185e-19	-1.82084	-1.32545	2.43737e-14	-2.16859	-1.32653
76868903	chr5:76868903:C:T	1.61179e-18	-4.25965e-10	-1.0948	2.77154e-13	-4.25965e-10	-1.06406
76869061	chr5:76869061:G:C	1.1753e-18	-4.25965e-10	-1.41062	1.95939e-13	-4.25965e-10	-1.41082
76869134	chr5:76869134:C:G	3.20353e-18	-4.25965e-10	-0.407896	5.2016e-13	-4.25965e-10	-0.434492
76869214	chr5:76869214:A:C	1.61049e-18	0.151167	-1.24678	6.75123e-14	-1.22121	-1.2551
76869238	chr5:76869238:C:T	8.50692e-19	-0.317132	-1.41672	4.19743e-14	-1.53482	-1.41675
76869465	chr5:76869465:C:A	1.17814e-18	-4.25965e-10	-1.40821	1.96408e-13	-4.25965e-10	-1.40844
76869580	chr5:76869580:C:T	3.36183e-18	-4.25965e-10	-0.359662	5.40201e-13	-4.25965e-10	-0.396687
76869711	chr5:76869711:C:A	9.40738e-18	0.669346	-4.01506e-10	2.6008e-12	1.17495	-4.01506e-10
76869848	chr5:76869848:A:G	1.17438e-18	-4.25965e-10	-1.41141	1.96555e-13	-4.25965e-10	-1.40769
76869888	chr5:76869888:C:T	7.90766e-19	-0.484015	-1.32289	4.22376e-14	-1.61815	-1.32717
76870193	chr5:76870193:G:A	1.14717e-18	-0.0188563	-1.41599	5.0932e-14	-1.34197	-1.41617
76870484	chr5:76870484:G:C	3.25239e-18	-4.25965e-10	-0.392757	5.22859e-13	-4.25965e-10	-0.429316
76870500	chr5:76870500:A:T	1.35347e-18	-4.25965e-10	-1.26947	2.25319e-13	-4.25965e-10	-1.27111
76870939	chr5:76870939:T:C	1.1955e-18	-4.25965e-10	-1.39358	1.99849e-13	-4.25965e-10	-1.39106
76871158	chr5:76871158:C:A	3.3242e-17	0.923101	1.00857	1.11768e-12	-0.705323	1.03571
76871298	chr5:76871298:G:C	3.67431e-18	-4.25965e-10	-0.270784	5.89968e-13	-4.25965e-10	-0.308559
76871351	chr5:76871351:C:T	1.44478e-18	-4.25965e-10	-1.20419	2.4591e-13	-4.25965e-10	-1.18366
76871865	chr5:76871865:T:C	1.36759e-17	2.30953	-1.26605	1.02167e-13	-0.782341	-1.27967
76872115	chr5:76872115:C:A	1.19891e-18	-4.25965e-10	-1.39073	2.00505e-13	-4.25965e-10	-1.38779
76872232	chr5:76872232:G:A	4.33693e-18	-4.25965e-10	-0.104981	7.22679e-13	-4.25965e-10	-0.105663
76872346	chr5:76872346:G:A	1.45571e-18	-4.25965e-10	-1.19665	2.40708e-13	-4.25965e-10	-1.20505
76872414	chr5:76872414:C:T	1.20965e-18	-4.25965e-10	-1.38182	2.0132e-13	-4.25965e-10	-1.38373
76872415	chr5:76872415:A:G	1.22504e-18	-4.25965e-10	-1.36918	2.04563e-13	-4.25965e-10	-1.36775
76872576	chr5:76872576:G:A	1.19967e-18	-4.25965e-10	-1.3901	1.99938e-13	-4.25965e-10	-1.39062
76872659	chr5:76872659:T:TA	8.17956e-18	-4.25965e-10	0.529491	1.42563e-12	-4.25965e-10	0.573739
76872875	chr5:76872875:A:G	1.16781e-18	-4.25965e-10	-1.41702	1.94713e-13	-4.25965e-10	-1.4171
76873378	chr5:76873378:G:C	1.1702e-18	-4.25965e-10	-1.41497	1.94818e-13	-4.25965e-10	-1.41656
76873421	chr5:76873421:C:T	2.19193e-18	-4.25965e-10	-0.787365	3.81422e-13	-4.25965e-10	-0.744721
76873560	chr5:76873560:C:T	2.12147e-18	-4.25965e-10	-0.820041	3.55425e-13	-4.25965e-10	-0.815314
76873603	chr5:76873603:A:G	1.4957e-19	-2.05519	-1.41695	2.23034e-14	-2.16677	-1.41711
76873828	chr5:76873828:A:G	1.85308e-18	-4.25965e-10	-0.955299	3.17913e-13	-4.25965e-10	-0.926851
76874061	chr5:76874061:A:G	1.31736e-18	-4.25965e-10	-1.29652	2.22468e-13	-4.25965e-10	-1.28385
76874130	chr5:76874130:A:G	7.77133e-17	2.30716	0.473717	6.79937e-13	-0.615653	0.449025
76874244	chr5:76874244:T:C	1.23307e-18	-4.25965e-10	-1.36264	2.05192e-13	-4.25965e-10	-1.36468
76874569	chr5:76874569:C:T	1.21951e-18	-4.25965e-10	-1.3737	2.04452e-13	-4.25965e-10	-1.36829
76874849	chr5:76874849:A:T	2.04309e-18	0.34306	-1.20074	3.80775e-14	-1.84835	-1.20065
76875019	chr5:76875019:G:A	1.38806e-18	-4.25965e-10	-1.24424	2.31625e-13	-4.25965e-10	-1.24351
76875026	chr5:76875026:C:T	1.43427e-18	-4.25965e-10	-1.21149	2.36258e-13	-4.25965e-10	-1.2237
76875238	chr5:76875238:G:A	8.99516e-18	1.52368	-0.899144	1.12729e-13	-1.07345	-0.890196
76875427	chr5:76875427:A:C	6.44204e-17	2.06843	0.524854	4.99368e-13	-1.04172	0.566438
76875684	chr5:76875684:G:A	1.27758e-18	-4.25965e-10	-1.32718	2.1365e-13	-4.25965e-10	-1.32429
76875887	chr5:76875887:T:C	1.17733e-18	-4.25965e-10	-1.4089	1.96533e-13	-4.25965e-10	-1.4078
76876249	chr5:76876249:C:G	1.57243e-18	-4.25965e-10	-1.11953	2.62847e-13	-4.25965e-10	-1.11706
76876324	chr5:76876324:G:C	1.21736e-18	-4.25965e-10	-1.37546	2.02695e-13	-4.25965e-10	-1.37693
76876614	chr5:76876614:GC:G	4.66008e-18	-4.25965e-10	-0.0331151	7.86994e-13	-4.25965e-10	-0.0204073
76877306	chr5:76877306:A:G	2.33679e-18	0.3605	-1.08387	9.69507e-13	1.28586	-1.0977
76877394	chr5:76877394:G:T	5.46135e-18	1.204	-1.07845	8.47642e-14	-1.18087	-1.06788
76877897	chr5:76877897:A:C	4.32301e-19	-1.68529	-0.725488	5.20882e-14	-2.01268	-0.723011
76877901	chr5:76877901:C:T	1.80801e-18	-4.25965e-10	-0.979923	2.96958e-13	-4.25965e-10	-0.995037
76878015	chr5:76878015:G:A	3.60621e-18	1.03071	-1.3202	4.17631e-14	-1.63769	-1.31892
76878041	chr5:76878041:T:C	1.64505e-17	2.30491	-1.07671	1.34955e-13	-0.72198	-1.06171
76878111	chr5:76878111:A:C	5.60094e-19	-0.863741	-1.28806	1.88164e-13	-0.158954	-1.29236
76878694	chr5:76878694:A:G	1.56146e-17	1.34581	-0.169748	1.94863e-13	-1.28428	-0.132057
76878731	chr5:76878731:G:A	1.23912e-18	-4.25965e-10	-1.35775	2.06562e-13	-4.25965e-10	-1.35803
76879202	chr5:76879202:G:A	1.58653e-18	-4.25965e-10	-1.1106	2.65624e-13	-4.25965e-10	-1.10655
76879355	chr5:76879355:A:G	1.6706e-18	-4.25965e-10	-1.05897	2.75182e-13	-4.25965e-10	-1.0712
76879632	chr5:76879632:A:G	1.05487e-17	1.58319	-0.799337	9.71273e-14	-1.31194	-0.800661
76879791	chr5:76879791:C:T	1.46226e-17	1.24351	-0.133094	1.95117e-13	-1.31178	-0.103254
76879992	chr5:76879992:C:T	2.28255e-18	-4.25965e-10	-0.746856	3.94521e-13	-4.25965e-10	-0.710955
76880499	chr5:76880499:C:G	2.05517e-18	-4.25965e-10	-0.851787	3.37549e-13	-4.25965e-10	-0.866916
76880513	chr5:76880513:T:G	1.383e-18	-4.25965e-10	-1.24789	2.29894e-13	-4.25965e-10	-1.25101
76880841	chr5:76880841:G:A	2.29765e-18	-4.25965e-10	-0.740261	3.87e-13	-4.25965e-10	-0.730203
76881066	chr5:76881066:A:C	1.16794e-18	-4.25965e-10	-1.41691	1.94742e-13	-4.25965e-10	-1.41695
76881150	chr5:76881150:A:G	1.28937e-19	-2.20519	-1.41539	2.7773e-14	-1.94887	-1.4157
76881330	chr5:76881330:T:G	1.60637e-18	-4.25965e-10	-1.09817	2.65587e-13	-4.25965e-10	-1.10669
76881821	chr5:76881821:C:T	5.34431e-19	-2.1987	-4.01506e-10	8.73439e-14	-2.21877	-4.01506e-10
76882007	chr5:76882007:G:C	1.13933e-18	-0.434594	-1.00712	3.99871e-13	0.277229	-0.974715
76882052	chr5:76882052:C:T	1.86629e-18	-4.25965e-10	-0.948195	3.06758e-13	-4.25965e-10	-0.96257
76882053	chr5:76882053:G:A	1.14757e-17	2.16665	-1.29857	3.0877e-13	0.333543	-1.28957
76882165	chr5:76882165:A:G	7.33291e-19	-1.88236	-4.01506e-10	1.05435e-13	-2.03053	-4.01506e-10
76882766	chr5:76882766:G:A	1.38696e-17	1.53048	-0.472928	1.82302e-13	-1.02902	-0.453947
76882977	chr5:76882977:A:C	1.84755e-18	-4.25965e-10	-0.958286	3.0351e-13	-4.25965e-10	-0.973212
76882980	chr5:76882980:C:T	1.39569e-18	-4.25965e-10	-1.23876	2.30899e-13	-4.25965e-10	-1.24665
76883808	chr5:76883808:G:A	7.93531e-18	1.81805	-1.31888	9.2965e-14	-0.844961	-1.31144
76884022	chr5:76884022:A:AG	5.66226e-18	1.06721	-0.905534	6.77717e-14	-1.56554	-0.906939
76884061	chr5:76884061:G:A	7.92503e-18	1.49835	-1.00047	1.06384e-13	-1.03956	-0.982015
76884105	chr5:76884105:T:A	6.5766e-18	0.710553	-0.399184	1.14102e-13	-1.58031	-0.371227
76884263	chr5:76884263:T:C	4.07276e-17	0.889661	1.2451	6.28415e-13	-1.562	1.31657
76884327	chr5:76884327:T:C	1.17585e-18	-4.25965e-10	-1.41016	1.96526e-13	-4.25965e-10	-1.40783
76884363	chr5:76884363:C:T	1.56934e-17	1.98024	-0.799147	1.62016e-13	-0.830804	-0.770127
76884462	chr5:76884462:G:A	7.4825e-18	1.37438	-0.933963	1.07971e-13	-1.09429	-0.912475
76884697	chr5:76884697:A:G	8.18933e-18	0.765625	-0.234942	1.38061e-13	-1.5572	-0.203736
76884704	chr5:76884704:A:G	1.49546e-17	0.715773	0.4171	2.47821e-13	-1.61259	0.436666
76884947	chr5:76884947:C:A	1.31675e-18	-4.25965e-10	-1.29698	2.20625e-13	-4.25965e-10	-1.29216
76884997	chr5:76884997:C:T	2.59963e-18	-4.25965e-10	-0.616779	4.38909e-13	-4.25965e-10	-0.604335
76885108	chr5:76885108:G:A	1.17044e-18	-4.25965e-10	-1.41477	1.95144e-13	-4.25965e-10	-1.41489
76885762	chr5:76885762:G:T	4.46472e-19	-0.965798	-1.41273	1.36622e-13	-0.361433	-1.40998
76886217	chr5:76886217:G:A	1.31588e-18	-4.25965e-10	-1.29764	2.19915e-13	-4.25965e-10	-1.29539
76886272	chr5:76886272:G:A	2.37932e-18	-0.705333	-4.01506e-10	2.85599e-13	-1.03404	-4.01506e-10
76886377	chr5:76886377:T:C	5.98782e-19	-0.730109	-1.3549	1.92278e-13	-0.084403	-1.34528
76886786	chr5:76886786:G:A	1.37761e-18	-4.25965e-10	-1.2518	2.28201e-13	-4.25965e-10	-1.2584
76886831	chr5:76886831:AG:A	4.95752e-18	0.0287566	-4.01506e-10	6.30583e-13	-0.241982	-4.01506e-10
76887206	chr5:76887206:C:T	5.3723e-18	1.42259	-1.31348	7.57156e-14	-1.05697	-1.30467
76887812	chr5:76887812:T:C	4.49866e-18	-4.25965e-10	-0.0683675	7.73313e-13	-4.25965e-10	-0.0379444
76889324	chr5:76889324:C:T	1.33101e-18	-4.25965e-10	-1.28621	2.20668e-13	-4.25965e-10	-1.29197
76889392	chr5:76889392:T:G	3.91509e-18	-4.25965e-10	-0.20731	6.45163e-13	-4.25965e-10	-0.219125
76889688	chr5:76889688:T:G	1.10834e-18	-1.46928	-4.01506e-10	2.10425e-13	-1.3395	-4.01506e-10
76889995	chr5:76889995:A:C	5.00104e-19	-1.07149	-1.1936	1.51999e-13	-0.471391	-1.19336
76890403	chr5:76890403:C:T	1.17103e-18	-4.25965e-10	-1.41426	1.95271e-13	-4.25965e-10	-1.41424
76890737	chr5:76890737:A:G	5.27897e-19	-0.8617	-1.3493	1.65858e-13	-0.23843	-1.33907
76890919	chr5:76890919:A:G	4.80115e-19	-1.2678	-1.03808	1.40283e-13	-0.704727	-1.04024
76890943	chr5:76890943:A:G	1.17295e-18	-4.25965e-10	-1.41262	1.95597e-13	-4.25965e-10	-1.41257
76891018	chr5:76891018:C:T	1.37267e-18	-4.25965e-10	-1.25539	2.24731e-13	-4.25965e-10	-1.27372
76891051	chr5:76891051:G:A	4.4483e-19	-0.969374	-1.41284	1.06954e-13	-0.604668	-1.41156
76891482	chr5:76891482:C:T	2.80899e-18	-4.25965e-10	-0.539322	4.6984e-13	-4.25965e-10	-0.536236
76891483	chr5:76891483:G:A	5.2171e-18	1.31413	-1.23434	8.02614e-14	-1.08152	-1.22182
76891516	chr5:76891516:C:T	3.51002e-18	-4.25965e-10	-0.316528	5.95702e-13	-4.25965e-10	-0.298888
76891952	chr5:76891952:G:A	4.53591e-19	-0.953081	-1.40963	1.40114e-13	-0.339229	-1.40694
76892025	chr5:76892025:G:C	1.27078e-18	-4.25965e-10	-1.33252	2.09972e-13	-4.25965e-10	-1.34165
76892285	chr5:76892285:T:C	4.62206e-19	-1.24574	-1.09815	1.37674e-13	-0.67068	-1.09306
76892548	chr5:76892548:A:AAGG	4.40185e-19	-1.25365	-1.13906	1.30688e-13	-0.680557	-1.13526
76892571	chr5:76892571:T:G	4.82711e-19	-0.950561	-1.34993	1.49117e-13	-0.344157	-1.33974
76892661	chr5:76892661:A:G	1.88045e-18	-4.25965e-10	-0.940637	3.20879e-13	-4.25965e-10	-0.917565
76892727	chr5:76892727:G:A	1.17429e-18	-4.25965e-10	-1.41149	1.95779e-13	-4.25965e-10	-1.41164
76892838	chr5:76892838:G:A	1.58452e-18	-4.25965e-10	-1.11187	2.6789e-13	-4.25965e-10	-1.09805
76892953	chr5:76892953:G:A	4.24629e-19	-1.22919	-1.1995	1.26095e-13	-0.652112	-1.19948
76893323	chr5:76893323:G:C	1.18851e-18	-4.25965e-10	-1.39945	1.98237e-13	-4.25965e-10	-1.39916
76893342	chr5:76893342:A:G	3.69884e-18	-4.25965e-10	-0.264129	6.28443e-13	-4.25965e-10	-0.245383
76893626	chr5:76893626:G:A	4.80714e-19	-0.887722	-1.41691	1.49837e-13	-0.262737	-1.41634
76893678	chr5:76893678:C:T	1.17224e-18	-4.25965e-10	-1.41323	1.95443e-13	-4.25965e-10	-1.41336
76893690	chr5:76893690:A:T	1.42636e-18	-4.25965e-10	-1.21702	2.36012e-13	-4.25965e-10	-1.22475
76893946	chr5:76893946:T:C	1.28879e-18	-4.25965e-10	-1.31844	2.14879e-13	-4.25965e-10	-1.31855
76893952	chr5:76893952:G:A	1.17284e-18	-4.25965e-10	-1.41272	1.95579e-13	-4.25965e-10	-1.41266
76893970	chr5:76893970:A:G	1.17263e-18	-4.25965e-10	-1.4129	1.95545e-13	-4.25965e-10	-1.41284
76894076	chr5:76894076:T:C	1.17564e-18	-4.25965e-10	-1.41033	1.96305e-13	-4.25965e-10	-1.40896
76894421	chr5:76894421:CATATTTTGTTCAGAATAA:C	6.0123e-19	-0.670574	-1.41035	1.93878e-13	-0.014653	-1.40675
76894832	chr5:76894832:A:G	6.4234e-19	-0.661946	-1.35284	2.07961e-13	0.00695567	-1.35823
76894835	chr5:76894835:C:T	1.22462e-18	-4.25965e-10	-1.36952	2.03781e-13	-4.25965e-10	-1.37158
76895250	chr5:76895250:T:A	1.32053e-18	-4.25965e-10	-1.29412	2.19784e-13	-4.25965e-10	-1.29598
76895407	chr5:76895407:G:T	1.93421e-18	-4.25965e-10	-0.912449	3.20702e-13	-4.25965e-10	-0.918114
76895478	chr5:76895478:A:T	1.17091e-18	-4.25965e-10	-1.41437	1.95498e-13	-4.25965e-10	-1.41308
76895916	chr5:76895916:C:G	7.53084e-19	-0.767086	-1.08864	2.45774e-13	-0.111511	-1.07271
76895942	chr5:76895942:T:G	4.55277e-17	2.24617	-4.01506e-10	3.76022e-12	1.5436	-4.01506e-10
76896088	chr5:76896088:A:G	1.16797e-18	-4.25965e-10	-1.41688	1.94733e-13	-4.25965e-10	-1.417
76896215	chr5:76896215:C:T	6.313e-19	-2.03212	-4.01506e-10	9.35084e-14	-2.15058	-4.01506e-10
76896434	chr5:76896434:T:A	5.83223e-19	-0.706932	-1.4044	1.8743e-13	-0.0557607	-1.39946
76896527	chr5:76896527:CCTTT:C	5.99126e-18	1.63269	-1.41453	8.27797e-14	-0.857498	-1.41495
76896964	chr5:76896964:G:C	3.20223e-19	-2.00926	-0.701622	4.76665e-14	-2.1292	-0.695202
76896986	chr5:76896986:G:A	1.45173e-18	-4.25965e-10	-1.19939	2.4299e-13	-4.25965e-10	-1.19561
76897429	chr5:76897429:C:T	1.03906e-18	-1.53383	-4.01506e-10	1.43103e-13	-1.72506	-4.01506e-10
76897451	chr5:76897451:T:A	1.98788e-19	-1.79082	-1.39685	2.68691e-14	-2.00579	-1.39186
76898416	chr5:76898416:C:T	1.47484e-19	-2.21832	-1.26786	2.68222e-14	-2.12643	-1.27297
76898477	chr5:76898477:C:T	4.77612e-18	1.36333	-1.37185	5.67119e-14	-1.28223	-1.36842
76898800	chr5:76898800:T:C	3.08651e-18	0.94469	-1.3898	4.42323e-14	-1.51149	-1.38769
76898863	chr5:76898863:A:G	6.50915e-18	-4.25965e-10	0.30106	1.13041e-12	-4.25965e-10	0.34171
76899090	chr5:76899090:C:T	5.25303e-19	-0.806141	-1.40979	1.62651e-13	-0.190938	-1.40608
76899224	chr5:76899224:C:T	4.03632e-19	-1.06339	-1.41601	1.17527e-13	-0.507784	-1.41417
76899234	chr5:76899234:C:T	1.6352e-18	-4.25965e-10	-1.08039	2.76174e-13	-4.25965e-10	-1.0676
76899367	chr5:76899367:A:T	1.16768e-18	-4.25965e-10	-1.41713	1.94708e-13	-4.25965e-10	-1.41713
76899402	chr5:76899402:G:T	2.14966e-19	-2.12172	-0.987706	3.33737e-14	-2.19744	-0.983415
76899447	chr5:76899447:A:C	6.23102e-19	-0.637752	-1.40744	2.02025e-13	0.0229693	-1.40321
76899602	chr5:76899602:A:G	2.17291e-19	-2.06224	-1.03642	3.29652e-14	-2.16386	-1.02932
76899798	chr5:76899798:G:A	2.17715e-19	-2.07814	-1.01858	3.32722e-14	-2.17319	-1.01072
76899861	chr5:76899861:T:C	1.68143e-18	-4.25965e-10	-1.0525	2.84652e-13	-4.25965e-10	-1.03736
76900068	chr5:76900068:T:C	3.02016e-19	-1.35968	-1.40974	9.60764e-14	-0.715233	-1.40825
76900420	chr5:76900420:TTTTA:T	1.76643e-18	-4.25965e-10	-1.00319	2.95893e-13	-4.25965e-10	-0.99863
76900663	chr5:76900663:C:T	1.51295e-18	-4.25965e-10	-1.15809	2.54615e-13	-4.25965e-10	-1.14887
76900751	chr5:76900751:A:G	2.59757e-18	0.798651	-1.41622	3.90447e-14	-1.60818	-1.41574
76901107	chr5:76901107:T:G	1.26988e-18	-4.25965e-10	-1.33322	2.11375e-13	-4.25965e-10	-1.335
76901135	chr5:76901135:C:T	1.6046e-18	-4.25965e-10	-1.09928	2.73298e-13	-4.25965e-10	-1.07807
76901290	chr5:76901290:C:T	4.93897e-19	-0.864035	-1.41354	1.50918e-13	-0.26123	-1.41066
76901444	chr5:76901444:G:A	4.94113e-19	-0.863598	-1.41354	1.50997e-13	-0.260704	-1.41066
76901603	chr5:76901603:T:G	5.4273e-19	-0.774052	-1.40924	1.71103e-13	-0.140948	-1.40541
76901974	chr5:76901974:T:G	5.88633e-19	-0.863089	-1.23901	1.86539e-13	-0.240998	-1.21899
76902297	chr5:76902297:T:G	1.26619e-18	-4.25965e-10	-1.33614	2.10636e-13	-4.25965e-10	-1.3385
76902641	chr5:76902641:T:TTG	4.81577e-19	-1.03533	-1.2675	1.46978e-13	-0.449575	-1.24877
76902682	chr5:76902682:A:G	5.03727e-19	-0.842129	-1.41574	1.55654e-13	-0.227238	-1.41375
76903488	chr5:76903488:G:A	1.89643e-18	-4.25965e-10	-0.932173	3.20641e-13	-4.25965e-10	-0.918307
76903898	chr5:76903898:TG:T	4.7338e-19	-0.921474	-1.39853	1.42537e-13	-0.336453	-1.39257
76903960	chr5:76903960:C:T	4.30591e-19	-1.07718	-1.33757	1.11585e-13	-0.638205	-1.33564
76903968	chr5:76903968:C:G	1.88621e-18	-4.25965e-10	-0.937577	3.10495e-13	-4.25965e-10	-0.950461
76904384	chr5:76904384:A:G	2.3755e-18	-4.25965e-10	-0.70694	3.97689e-13	-4.25965e-10	-0.702959
76904716	chr5:76904716:T:A	5.60509e-19	-2.15106	-4.01506e-10	1.06505e-13	-2.02044	-4.01506e-10
76904985	chr5:76904985:C:T	1.77276e-18	-4.25965e-10	-0.999611	3.01335e-13	-4.25965e-10	-0.980405
76905200	chr5:76905200:TG:T	4.18221e-19	-1.03091	-1.41298	1.22159e-13	-0.473525	-1.40978
76905359	chr5:76905359:A:G	1.19127e-18	-4.25965e-10	-1.39713	1.99072e-13	-4.25965e-10	-1.39496
76905452	chr5:76905452:G:A	1.1803e-18	-4.25965e-10	-1.40638	1.97137e-13	-4.25965e-10	-1.40473
76905592	chr5:76905592:T:G	1.54682e-18	-4.25965e-10	-1.13595	2.57608e-13	-4.25965e-10	-1.13719
76905633	chr5:76905633:C:T	3.60394e-19	-1.24824	-1.34446	1.01701e-13	-0.733739	-1.33285
76905896	chr5:76905896:C:T	4.021e-19	-1.06958	-1.41362	1.16595e-13	-0.519287	-1.41064
76906105	chr5:76906105:T:C	3.65924e-19	-1.16173	-1.41575	1.04694e-13	-0.623918	-1.41367
76906136	chr5:76906136:A:T	4.19527e-18	0.351074	-0.489264	8.04864e-14	-1.80964	-0.4909
76906267	chr5:76906267:TA:T	1.31193e-18	-4.25965e-10	-1.30065	2.17761e-13	-4.25965e-10	-1.30523
76906297	chr5:76906297:C:A	1.89043e-18	-4.25965e-10	-0.935345	3.18179e-13	-4.25965e-10	-0.926013
76906450	chr5:76906450:C:T	1.20586e-18	-4.25965e-10	-1.38496	2.00413e-13	-4.25965e-10	-1.38825
76906506	chr5:76906506:A:C	1.5424e-18	-4.25965e-10	-1.13881	2.63477e-13	-4.25965e-10	-1.11466
76906610	chr5:76906610:C:T	1.81499e-19	-2.05636	-1.22229	2.69362e-14	-2.17192	-1.22324
76906856	chr5:76906856:C:T	1.54184e-18	-4.25965e-10	-1.13917	2.60576e-13	-4.25965e-10	-1.12573
76906927	chr5:76906927:G:A	4.15102e-19	-1.03601	-1.41537	1.22625e-13	-0.46616	-1.41333
76907251	chr5:76907251:A:G	2.01897e-18	-4.25965e-10	-0.869562	3.40441e-13	-4.25965e-10	-0.858387
76907595	chr5:76907595:G:A	5.08452e-19	-0.843561	-1.40497	1.54654e-13	-0.247591	-1.39985
76907637	chr5:76907637:G:T	1.21262e-18	-4.25965e-10	-1.37936	2.00718e-13	-4.25965e-10	-1.38673
76907788	chr5:76907788:A:G	1.47896e-18	0.0437521	-1.22456	5.72204e-13	0.885765	-1.2249
76907983	chr5:76907983:C:T	1.78841e-19	-2.12046	-1.17295	3.8875e-14	-1.86079	-1.16748
76908315	chr5:76908315:G:A	4.39502e-19	-1.89116	-0.503102	6.34514e-14	-2.05096	-0.487389
76908363	chr5:76908363:A:G	1.46858e-17	-4.25965e-10	1.11473	2.59169e-12	-4.25965e-10	1.17144
76908518	chr5:76908518:A:C	3.94239e-19	-1.08984	-1.41311	1.13965e-13	-0.542789	-1.40995
76908519	chr5:76908519:G:A	3.93975e-19	-1.09051	-1.41311	1.13874e-13	-0.54359	-1.40995
76908570	chr5:76908570:T:A	4.9632e-18	1.0903	-1.06039	6.86555e-14	-1.42025	-1.03928
76909121	chr5:76909121:A:G	1.427e-18	-4.25965e-10	-1.21658	2.37341e-13	-4.25965e-10	-1.21913
76909206	chr5:76909206:T:C	1.90217e-19	-2.1148	-1.11694	4.17177e-14	-1.84549	-1.11222
76909738	chr5:76909738:T:A	3.41e-19	-1.28831	-1.35971	9.54419e-14	-0.780782	-1.34933
76909808	chr5:76909808:T:C	1.79078e-18	-4.25965e-10	-0.989496	2.99899e-13	-4.25965e-10	-0.985182
76910426	chr5:76910426:C:T	3.56922e-19	-1.18827	-1.41412	1.01196e-13	-0.660205	-1.41136
76910791	chr5:76910791:C:T	1.74639e-18	-4.25965e-10	-1.0146	2.91646e-13	-4.25965e-10	-1.01309
76910843	chr5:76910843:T:C	1.32201e-18	-4.25965e-10	-1.293	2.22111e-13	-4.25965e-10	-1.28545
76910851	chr5:76910851:G:A	1.5134e-18	-4.25965e-10	-1.15779	2.5122e-13	-4.25965e-10	-1.1623
76910854	chr5:76910854:G:T	1.17583e-18	-4.25965e-10	-1.41018	1.96332e-13	-4.25965e-10	-1.40882
76911025	chr5:76911025:A:G	1.29579e-18	-4.25965e-10	-1.31303	2.16536e-13	-4.25965e-10	-1.31087
76911153	chr5:76911153:C:T	1.25088e-18	-4.25965e-10	-1.3483	2.08416e-13	-4.25965e-10	-1.34909
76911359	chr5:76911359:T:G	2.35964e-18	-4.25965e-10	-0.713641	3.99251e-13	-4.25965e-10	-0.699038
76911369	chr5:76911369:C:T	1.53826e-18	-4.25965e-10	-1.1415	2.59923e-13	-4.25965e-10	-1.12824
76911386	chr5:76911386:C:T	1.59016e-18	-4.25965e-10	-1.10831	2.6886e-13	-4.25965e-10	-1.09444
76911391	chr5:76911391:C:T	6.66606e-18	0.455328	-0.130447	1.21404e-13	-1.75064	-0.138861
76911416	chr5:76911416:T:A	4.30531e-19	-1.92561	-0.489279	6.2705e-14	-2.07543	-0.474762
76911419	chr5:76911419:T:G	4.37376e-19	-1.9258	-0.473312	6.36841e-14	-2.07557	-0.459121
76911509	chr5:76911509:T:C	2.16647e-19	-2.15904	-0.942593	4.53423e-14	-1.94003	-0.934357
76911593	chr5:76911593:T:C	2.01251e-19	-1.82268	-1.35267	5.04698e-14	-1.41264	-1.35461
76911825	chr5:76911825:C:T	1.22652e-18	-4.25965e-10	-1.36796	2.01865e-13	-4.25965e-10	-1.38103
76911904	chr5:76911904:C:T	1.16909e-18	-4.25965e-10	-1.41592	1.94938e-13	-4.25965e-10	-1.41595
76911948	chr5:76911948:A:G	1.18536e-18	-4.25965e-10	-1.40211	1.97896e-13	-4.25965e-10	-1.40089
76912354	chr5:76912354:G:A	2.95737e-18	-4.25965e-10	-0.487847	5.03246e-13	-4.25965e-10	-0.467548
76912472	chr5:76912472:C:T	3.38683e-19	-1.35205	-1.30279	9.35082e-14	-0.858947	-1.29163
76912473	chr5:76912473:G:A	2.26244e-18	-4.25965e-10	-0.755706	3.80131e-13	-4.25965e-10	-0.748113
76912530	chr5:76912530:G:A	2.21256e-18	-4.25965e-10	-0.777998	3.70207e-13	-4.25965e-10	-0.774566
76912848	chr5:76912848:G:A	8.73914e-18	0.670157	-0.074493	1.50827e-13	-1.65101	-0.0214859
76912910	chr5:76912910:CAG:C	1.16849e-18	-4.25965e-10	-1.41643	1.94931e-13	-4.25965e-10	-1.41598
76913193	chr5:76913193:A:G	4.38765e-19	-1.15759	-1.23835	1.29587e-13	-0.605986	-1.21829
76913574	chr5:76913574:A:G	5.86085e-18	0.730865	-0.534719	9.49017e-14	-1.62611	-0.509672
76913823	chr5:76913823:G:A	1.28066e-18	-4.25965e-10	-1.32477	2.15548e-13	-4.25965e-10	-1.31544
76913873	chr5:76913873:GACA:G	1.3999e-18	-4.25965e-10	-1.23575	2.31906e-13	-4.25965e-10	-1.24229
76914148	chr5:76914148:G:T	1.30745e-18	-4.25965e-10	-1.30407	2.16878e-13	-4.25965e-10	-1.30929
76914181	chr5:76914181:T:C	1.22811e-18	-4.25965e-10	-1.36667	2.01965e-13	-4.25965e-10	-1.38053
76914205	chr5:76914205:G:A	1.17269e-18	-4.25965e-10	-1.41285	1.95367e-13	-4.25965e-10	-1.41375
76914635	chr5:76914635:C:A	3.65027e-18	-4.25965e-10	-0.277346	6.06603e-13	-4.25965e-10	-0.280753
76914670	chr5:76914670:A:T	2.25407e-18	-4.25965e-10	-0.759412	3.71416e-13	-4.25965e-10	-0.771305
76914791	chr5:76914791:A:C	3.8638e-19	-1.44281	-1.08027	1.05835e-13	-0.975001	-1.05174
76915034	chr5:76915034:G:A	1.01186e-17	0.788783	-0.046555	1.62942e-13	-1.59835	0.00312126
76915436	chr5:76915436:C:T	7.36688e-18	0.672473	-0.247627	1.25138e-13	-1.65434	-0.204877
76915467	chr5:76915467:G:T	1.19202e-18	-4.25965e-10	-1.3965	2.01003e-13	-4.25965e-10	-1.38531
76915979	chr5:76915979:G:A	1.44088e-18	-4.25965e-10	-1.20689	2.38527e-13	-4.25965e-10	-1.21414
76915989	chr5:76915989:C:T	3.5708e-19	-1.51654	-1.0854	9.56401e-14	-1.07096	-1.05707
76916405	chr5:76916405:C:T	4.24626e-19	-1.1869	-1.2418	1.24608e-13	-0.64157	-1.22189
76916542	chr5:76916542:A:T	1.21317e-18	-4.25965e-10	-1.37891	1.99898e-13	-4.25965e-10	-1.39082
76916752	chr5:76916752:G:A	1.19829e-18	-4.25965e-10	-1.39125	2.00113e-13	-4.25965e-10	-1.38975
76916886	chr5:76916886:G:A	1.24283e-18	-4.25965e-10	-1.35475	2.06405e-13	-4.25965e-10	-1.35879
76916938	chr5:76916938:C:T	1.98603e-18	-4.25965e-10	-0.886012	3.36612e-13	-4.25965e-10	-0.869698
76917364	chr5:76917364:C:G	5.6106e-19	-2.15007	-4.01506e-10	1.03212e-13	-2.05184	-4.01506e-10
76917551	chr5:76917551:G:A	1.41544e-18	-4.25965e-10	-1.22471	2.39079e-13	-4.25965e-10	-1.21184
76917926	chr5:76917926:G:A	1.19525e-18	-4.25965e-10	-1.39379	2.00109e-13	-4.25965e-10	-1.38977
76918059	chr5:76918059:C:T	1.69211e-18	-4.25965e-10	-1.04617	2.75977e-13	-4.25965e-10	-1.06831
76918354	chr5:76918354:G:A	1.49452e-18	-4.25965e-10	-1.17034	2.52768e-13	-4.25965e-10	-1.15616
76918453	chr5:76918453:C:T	1.43406e-18	-4.25965e-10	-1.21164	2.42318e-13	-4.25965e-10	-1.19838
76918454	chr5:76918454:G:A	1.92944e-17	2.35711	-0.969444	1.655e-13	-0.63247	-0.947184
76918493	chr5:76918493:T:C	1.43329e-18	-4.25965e-10	-1.21217	2.42188e-13	-4.25965e-10	-1.19891
76918984	chr5:76918984:A:C	1.24683e-18	-4.25965e-10	-1.35154	2.09313e-13	-4.25965e-10	-1.3448
76919104	chr5:76919104:T:A	1.16977e-18	-4.25965e-10	-1.41534	1.95052e-13	-4.25965e-10	-1.41536
76919520	chr5:76919520:C:T	1.35089e-17	2.25451	-1.22331	1.17022e-13	-0.707192	-1.21907
76919677	chr5:76919677:T:G	1.21875e-18	-4.25965e-10	-1.37432	2.04644e-13	-4.25965e-10	-1.36736
76919884	chr5:76919884:G:A	2.18346e-18	-4.25965e-10	-0.791238	3.68608e-13	-4.25965e-10	-0.778893
76920180	chr5:76920180:A:T	1.62028e-17	2.21908	-1.00604	1.46052e-13	-0.712771	-0.991895
76920199	chr5:76920199:A:G	7.971e-18	0.948335	-0.444673	1.08191e-13	-1.55552	-0.449211
76920238	chr5:76920238:G:A	7.12909e-18	1.49689	-1.10485	2.34286e-13	-0.148464	-1.08362
76920935	chr5:76920935:G:A	1.29622e-18	-4.25965e-10	-1.3127	2.18489e-13	-4.25965e-10	-1.30189
76921134	chr5:76921134:A:G	1.4936e-18	-4.25965e-10	-1.17096	2.50763e-13	-4.25965e-10	-1.16412
76921248	chr5:76921248:A:C	1.20006e-18	-4.25965e-10	-1.38977	2.00367e-13	-4.25965e-10	-1.38848
76921679	chr5:76921679:A:G	3.96555e-18	0.503364	-0.697868	7.27676e-14	-1.73998	-0.661379
76921710	chr5:76921710:G:T	1.24605e-17	1.80734	-0.856925	1.35237e-13	-0.943767	-0.837834
76921756	chr5:76921756:G:A	7.20838e-18	0.403096	-4.01506e-10	1.54922e-12	0.656877	-4.01506e-10
76921915	chr5:76921915:G:A	5.57563e-19	-2.15633	-4.01506e-10	1.02214e-13	-2.06155	-4.01506e-10
76922315	chr5:76922315:G:A	1.17884e-18	-4.25965e-10	-1.40761	1.96314e-13	-4.25965e-10	-1.40891
76922367	chr5:76922367:T:C	3.56083e-19	-1.84204	-0.762696	5.02335e-14	-2.01155	-0.760393
76922570	chr5:76922570:A:G	2.94699e-19	-1.37859	-1.41536	8.47882e-14	-0.833839	-1.41463
76922689	chr5:76922689:A:C	9.09788e-18	1.13749	-0.501597	1.13395e-13	-1.48433	-0.47342
76923356	chr5:76923356:C:T	1.56745e-19	-2.1934	-1.23189	3.27922e-14	-1.95757	-1.24087
76923571	chr5:76923571:G:A	8.66696e-18	0.281906	0.305464	2.3453e-13	-1.59401	0.362965
76923698	chr5:76923698:C:A	1.21476e-18	-4.25965e-10	-1.3776	2.02902e-13	-4.25965e-10	-1.37591
76923739	chr5:76923739:T:C	1.37345e-18	-4.25965e-10	-1.25482	2.32972e-13	-4.25965e-10	-1.23771
76923756	chr5:76923756:T:C	9.3995e-19	-1.65384	0.0197627	1.35541e-13	-1.80112	0.0217719
76923879	chr5:76923879:A:T	3.99116e-19	-1.09773	-1.39292	4.47874e-14	-1.49188	-1.39482
76923904	chr5:76923904:A:G	1.18036e-18	-4.25965e-10	-1.40633	1.96719e-13	-4.25965e-10	-1.40685
76923935	chr5:76923935:A:G	1.17196e-18	-4.25965e-10	-1.41347	1.9533e-13	-4.25965e-10	-1.41394
76924253	chr5:76924253:C:T	1.44643e-18	0.0299631	-1.23302	4.25193e-14	-1.70248	-1.23619
76924283	chr5:76924283:T:C	1.18181e-18	-4.25965e-10	-1.4051	1.97741e-13	-4.25965e-10	-1.40167
76924288	chr5:76924288:C:T	2.3158e-17	-4.25965e-10	1.57019	4.05851e-12	-4.25965e-10	1.61994
76924416	chr5:76924416:G:A	1.28645e-18	-4.25965e-10	-1.32026	2.13853e-13	-4.25965e-10	-1.32334
76924735	chr5:76924735:C:T	2.30161e-18	0.0787865	-0.817327	5.97773e-14	-1.77309	-0.82491
76924799	chr5:76924799:A:G	1.51155e-17	-4.25965e-10	1.14357	2.78382e-12	-4.25965e-10	1.24295
76925064	chr5:76925064:C:T	2.95953e-17	-4.25965e-10	1.81547	5.28893e-12	-4.25965e-10	1.88474
76925220	chr5:76925220:A:T	1.16767e-18	-4.25965e-10	-1.41714	1.9471e-13	-4.25965e-10	-1.41712
76925295	chr5:76925295:G:A	5.97706e-18	-1.12407	1.33985	3.30899e-13	-2.21731	1.33049
76925594	chr5:76925594:T:C	1.17253e-18	-4.25965e-10	-1.41298	1.95151e-13	-4.25965e-10	-1.41485
76926137	chr5:76926137:A:G	1.31044e-18	-0.119265	-1.18252	6.38681e-13	0.971163	-1.20039
76926145	chr5:76926145:T:G	1.17348e-18	-4.25965e-10	-1.41217	1.95448e-13	-4.25965e-10	-1.41333
76926199	chr5:76926199:C:T	4.45636e-19	-1.69791	-0.682497	4.4339e-13	0.0461389	-0.640317
76926436	chr5:76926436:T:C	2.06118e-18	-4.25965e-10	-0.848871	3.56549e-13	-4.25965e-10	-0.812156
76926502	chr5:76926502:G:T	8.93565e-18	-4.25965e-10	0.617901	1.5402e-12	-4.25965e-10	0.651042
76926589	chr5:76926589:C:A	4.78946e-18	-4.25965e-10	-0.00573004	8.20919e-13	-4.25965e-10	0.0217967
76926922	chr5:76926922:C:T	2.31752e-19	-1.6947	-1.33953	1.71312e-13	-0.197377	-1.34777
76926953	chr5:76926953:T:C	1.26582e-18	-4.25965e-10	-1.33643	2.11794e-13	-4.25965e-10	-1.33301
76927238	chr5:76927238:A:G	1.23026e-18	-4.25965e-10	-1.36492	2.05474e-13	-4.25965e-10	-1.36331
76927547	chr5:76927547:G:A	1.3739e-18	-4.25965e-10	-1.25449	2.30866e-13	-4.25965e-10	-1.24679
76927581	chr5:76927581:A:G	2.58604e-18	-4.25965e-10	-0.62202	4.35498e-13	-4.25965e-10	-0.612138
76927758	chr5:76927758:C:T	1.17326e-18	-4.25965e-10	-1.41236	1.95256e-13	-4.25965e-10	-1.41431
76927997	chr5:76927997:C:T	1.3583e-19	-2.19239	-1.37611	2.27481e-14	-2.18872	-1.37543
76928031	chr5:76928031:C:A	5.42709e-19	-0.770651	-1.41268	2.25294e-13	0.142999	-1.41422
76928346	chr5:76928346:G:C	1.4914e-19	-2.17001	-1.30501	3.95109e-14	-1.69879	-1.31326
76928779	chr5:76928779:C:T	5.80272e-19	-2.11641	-4.01506e-10	9.26084e-14	-2.16025	-4.01506e-10
76928826	chr5:76928826:A:G	2.01169e-18	-4.25965e-10	-0.873173	3.31323e-13	-4.25965e-10	-0.885533
76929052	chr5:76929052:G:A	2.18517e-19	-1.82688	-1.26616	5.4036e-14	-1.44987	-1.2491
76929175	chr5:76929175:A:G	1.41806e-18	-4.25965e-10	-1.22286	2.39683e-13	-4.25965e-10	-1.20931
76929328	chr5:76929328:T:C	1.27731e-19	-2.22227	-1.4077	1.75232e-13	-0.113015	-1.40951
76929521	chr5:76929521:T:C	8.48532e-19	-1.7364	-4.01506e-10	1.52041e-13	-1.66448	-4.01506e-10
76930028	chr5:76930028:A:G	1.45519e-18	-4.25965e-10	-1.19701	2.43672e-13	-4.25965e-10	-1.19281
76930230	chr5:76930230:G:A	3.80499e-19	-1.52948	-1.00894	3.62553e-14	-2.07591	-1.02213
76930319	chr5:76930319:G:T	2.59512e-18	-4.25965e-10	-0.618516	4.4033e-13	-4.25965e-10	-0.601104
76930349	chr5:76930349:C:A	1.5696e-18	-4.25965e-10	-1.12133	2.63649e-13	-4.25965e-10	-1.11401
76930463	chr5:76930463:T:C	6.78367e-19	-2.05192	0.0917093	1.78795e-13	-1.61679	0.114398
76930627	chr5:76930627:C:T	1.36578e-19	-2.20771	-1.3553	2.32501e-14	-2.18155	-1.36077
76930648	chr5:76930648:A:G	6.77768e-19	-2.04923	0.0881262	1.78976e-13	-1.6122	0.110821
76930795	chr5:76930795:G:A	1.24937e-18	-4.25965e-10	-1.34951	2.05887e-13	-4.25965e-10	-1.3613
76930920	chr5:76930920:G:A	6.69171e-18	1.739	-1.41027	4.46009e-13	0.820519	-1.40881
76931211	chr5:76931211:AC:A	1.21909e-18	-4.25965e-10	-1.37404	2.01297e-13	-4.25965e-10	-1.38384
76931417	chr5:76931417:T:C	1.16879e-18	-4.25965e-10	-1.41618	1.94753e-13	-4.25965e-10	-1.4169
76931615	chr5:76931615:C:T	1.19791e-17	-4.25965e-10	0.911014	2.01154e-12	-4.25965e-10	0.918028
76932023	chr5:76932023:A:C	1.20191e-18	-4.25965e-10	-1.38823	1.98705e-13	-4.25965e-10	-1.3968
76932569	chr5:76932569:G:A	1.20214e-18	-4.25965e-10	-1.38804	1.99082e-13	-4.25965e-10	-1.39491
76932617	chr5:76932617:G:A	1.12732e-17	2.15528	-1.305	7.298e-13	1.20419	-1.30005
76932619	chr5:76932619:G:T	4.40231e-19	-1.69976	-0.692841	1.24704e-13	-1.16845	-0.694229
76932644	chr5:76932644:G:A	1.22511e-17	-4.25965e-10	0.933464	2.06622e-12	-4.25965e-10	0.944848
76932883	chr5:76932883:T:C	1.96845e-18	-4.25965e-10	-0.894902	3.27123e-13	-4.25965e-10	-0.898293
76933247	chr5:76933247:T:G	1.2888e-19	-2.22158	-1.39944	2.19525e-14	-2.20084	-1.39891
76933500	chr5:76933500:A:G	6.89576e-18	-4.25965e-10	0.358758	1.16959e-12	-4.25965e-10	0.375784
76933595	chr5:76933595:G:A	3.29755e-19	-1.64751	-1.03405	3.36392e-14	-2.1273	-1.04563
76934108	chr5:76934108:C:T	1.95886e-19	-1.823	-1.37937	2.20795e-14	-2.20908	-1.38489
76934427	chr5:76934427:A:G	1.42352e-19	-2.19598	-1.32563	4.09191e-13	0.654244	-1.32869
76934871	chr5:76934871:T:C	1.39046e-19	-2.16003	-1.38506	3.39624e-13	0.527559	-1.38835
76934917	chr5:76934917:G:T	6.20584e-19	-2.04924	-4.01506e-10	1.00607e-13	-2.0774	-4.01506e-10
76934929	chr5:76934929:A:G	1.60912e-18	-4.25965e-10	-1.09646	2.61172e-13	-4.25965e-10	-1.12345
76934985	chr5:76934985:A:T	4.79072e-18	-4.25965e-10	-0.00546634	8.2324e-13	-4.25965e-10	0.0246195
76935020	chr5:76935020:C:T	9.95328e-18	-4.25965e-10	0.725754	1.68623e-12	-4.25965e-10	0.741622
76935303	chr5:76935303:A:G	1.70822e-18	-4.25965e-10	-1.03669	2.76804e-13	-4.25965e-10	-1.06532
76935368	chr5:76935368:C:A	3.41922e-19	-2.19369	-0.451629	1.09923e-12	0.744802	-0.431063
76935651	chr5:76935651:G:A	1.20743e-18	-1.38365	-4.01506e-10	2.20083e-13	-1.29462	-4.01506e-10
76935684	chr5:76935684:C:T	5.75662e-19	-2.12438	-4.01506e-10	9.36162e-14	-2.14942	-4.01506e-10
76935829	chr5:76935829:T:A	8.35236e-18	1.94375	-1.39336	5.25901e-13	0.965419	-1.38893
76935958	chr5:76935958:G:A	1.1686e-18	-4.25965e-10	-1.41634	1.94799e-13	-4.25965e-10	-1.41666
76935960	chr5:76935960:A:G	5.29119e-19	-2.20869	-4.01506e-10	8.70541e-14	-2.2221	-4.01506e-10
76935996	chr5:76935996:T:C	1.80411e-17	1.84001	-0.519504	1.13044e-12	0.843606	-0.501874
76936001	chr5:76936001:T:C	7.08842e-18	-4.25965e-10	0.386314	1.1882e-12	-4.25965e-10	0.391567
76936036	chr5:76936036:C:T	8.51727e-18	1.98695	-1.41701	5.33775e-13	1.00849	-1.41714
76936057	chr5:76936057:G:A	2.35355e-19	-1.89966	-1.11915	6.17772e-14	-1.44366	-1.12143
76936191	chr5:76936191:C:T	1.17896e-18	-4.25965e-10	-1.40752	1.96972e-13	-4.25965e-10	-1.40557
76936206	chr5:76936206:G:A	1.19368e-18	-4.25965e-10	-1.3951	1.97753e-13	-4.25965e-10	-1.40161
76936222	chr5:76936222:T:C	1.36602e-17	1.46372	-0.421384	8.60406e-13	0.474122	-0.405345
76936278	chr5:76936278:A:G	7.58543e-18	1.86928	-1.4152	4.62147e-13	0.863159	-1.4159
76936993	chr5:76936993:C:T	2.96372e-19	-2.11936	-0.668925	6.12469e-14	-1.88932	-0.684391
76937009	chr5:76937009:ATCG:A	3.37901e-18	1.02352	-1.37808	2.34525e-13	0.145225	-1.37629
76937179	chr5:76937179:C:T	1.94757e-19	-1.99026	-1.21789	2.97856e-14	-2.06676	-1.22784
76937225	chr5:76937225:T:C	1.18842e-18	-4.25965e-10	-1.39953	1.98147e-13	-4.25965e-10	-1.39962
76937545	chr5:76937545:C:T	1.17499e-18	-4.25965e-10	-1.41089	1.95515e-13	-4.25965e-10	-1.41299
76937567	chr5:76937567:A:G	1.34067e-18	-1.26662	-0.0123596	5.26344e-13	-0.37576	-0.0469124
76937964	chr5:76937964:C:T	1.39436e-18	-1.20489	-0.0348233	5.60793e-13	-0.286041	-0.0732343
76938179	chr5:76938179:A:C	1.48968e-18	-1.15979	-0.0137957	6.11043e-13	-0.224	-0.0494601
76938263	chr5:76938263:G:C	1.4463e-18	-1.20788	0.00474471	5.81246e-13	-0.289922	-0.0335315
76938354	chr5:76938354:A:C	1.09205e-18	-1.16008	-0.324016	4.51561e-13	-0.219757	-0.356161
76938467	chr5:76938467:CAG:C	1.89194e-19	-2.05454	-1.18259	3.27005e-14	-2.00605	-1.19519
76938819	chr5:76938819:G:A	1.62948e-19	-1.98008	-1.40639	2.1874e-14	-2.19492	-1.40841
76939237	chr5:76939237:C:A	1.16962e-18	-1.39193	-0.0235392	4.44617e-13	-0.5319	-0.0595155
76939374	chr5:76939374:A:G	9.83795e-19	-1.4908	-0.0976903	3.58751e-13	-0.675711	-0.130289
76939388	chr5:76939388:G:A	1.07215e-18	-1.52744	0.0249529	3.84012e-13	-0.72876	-0.00919309
76939595	chr5:76939595:C:T	1.25781e-18	-1.42573	0.0829603	4.72846e-13	-0.57677	0.0469116
76939885	chr5:76939885:C:T	2.40124e-19	-1.85305	-1.14569	2.93835e-14	-2.14779	-1.1604
76940120	chr5:76940120:G:T	6.17135e-19	-2.05482	-4.01506e-10	1.04013e-13	-2.04411	-4.01506e-10
76940220	chr5:76940220:A:G	5.25756e-19	-1.52605	-0.689016	1.9015e-13	-0.736195	-0.704622
76940333	chr5:76940333:T:C	1.05653e-18	-1.53981	0.022649	3.77568e-13	-0.743751	-0.0111264
76940334	chr5:76940334:G:A	1.99892e-19	-2.05816	-1.12397	4.58088e-14	-1.74143	-1.12272
76940439	chr5:76940439:A:G	1.2294e-18	-1.42913	0.0635135	4.61746e-13	-0.58489	0.0312772
76940486	chr5:76940486:A:G	1.18285e-18	-1.4173	0.0130763	4.47053e-13	-0.565831	-0.0201211
76940517	chr5:76940517:A:T	2.08791e-19	-1.95275	-1.18582	2.98962e-14	-2.09082	-1.20008
76940701	chr5:76940701:A:C	1.19903e-18	-1.43272	0.0420861	4.48891e-13	-0.588948	0.00710136
76941351	chr5:76941351:G:A	6.1266e-19	-1.54628	-0.515813	2.19377e-13	-0.756526	-0.541312
76941429	chr5:76941429:C:T	1.3875e-18	-4.25965e-10	-1.24465	2.33436e-13	-4.25965e-10	-1.23572
76941562	chr5:76941562:G:T	1.17159e-18	-4.25965e-10	-1.41379	1.95476e-13	-4.25965e-10	-1.41319
76941715	chr5:76941715:CT:C	4.04396e-19	-1.09569	-1.38182	3.29606e-14	-1.81456	-1.37876
76941918	chr5:76941918:ATTTAT:A	1.35158e-18	-4.25965e-10	-1.27087	2.26671e-13	-4.25965e-10	-1.26513
76941949	chr5:76941949:A:G	1.48164e-17	-4.25965e-10	1.12358	2.44842e-12	-4.25965e-10	1.11457
76942132	chr5:76942132:G:T	2.20634e-19	-2.21106	-0.872345	5.65847e-14	-1.76894	-0.883946
76942157	chr5:76942157:T:C	3.15891e-18	0.95849	-1.38041	2.14747e-13	0.0576471	-1.37681
76942175	chr5:76942175:T:C	1.18721e-18	-4.25965e-10	-1.40054	1.98176e-13	-4.25965e-10	-1.39947
76942390	chr5:76942390:A:G	2.2684e-19	-2.21775	-0.837912	5.54747e-14	-1.82129	-0.851415
76942615	chr5:76942615:T:C	1.9374e-19	-2.2171	-0.996281	4.7726e-14	-1.81497	-1.00818
76942653	chr5:76942653:A:G	2.17586e-19	-2.21538	-0.881925	5.42919e-14	-1.79933	-0.89492
76942684	chr5:76942684:T:C	2.12306e-19	-2.2173	-0.904574	5.22313e-14	-1.81545	-0.917493
76942900	chr5:76942900:T:C	2.13882e-19	-2.21197	-0.902514	5.44623e-14	-1.77528	-0.915835
76943063	chr5:76943063:G:T	1.30284e-18	-4.25965e-10	-1.3076	2.182e-13	-4.25965e-10	-1.30321
76943249	chr5:76943249:C:T	1.21098e-18	-4.25965e-10	-1.38072	2.0205e-13	-4.25965e-10	-1.38011
76943778	chr5:76943778:C:T	2.11491e-19	-2.21543	-0.91029	5.27452e-14	-1.79752	-0.925635
76943879	chr5:76943879:C:T	3.04675e-19	-2.21118	-0.549478	7.88775e-14	-1.76428	-0.556453
76943929	chr5:76943929:CA:C	2.53252e-19	-2.21206	-0.733458	6.52915e-14	-1.76661	-0.743159
76943981	chr5:76943981:G:A	2.57199e-19	-2.20336	-0.726694	6.92846e-14	-1.71883	-0.731571
76944012	chr5:76944012:T:A	1.18242e-18	-4.25965e-10	-1.40459	1.96954e-13	-4.25965e-10	-1.40566
76944022	chr5:76944022:T:C	2.97332e-19	-2.20972	-0.575337	7.75755e-14	-1.75264	-0.584739
76944160	chr5:76944160:C:T	2.06171e-18	-4.25965e-10	-0.848613	3.44076e-13	-4.25965e-10	-0.847764
76944213	chr5:76944213:G:C	5.99771e-18	1.63606	-1.41683	4.06526e-13	0.735757	-1.41674
76945010	chr5:76945010:GA:G	1.26592e-18	-4.25965e-10	-1.33635	2.10703e-13	-4.25965e-10	-1.33818
76945042	chr5:76945042:T:C	3.0021e-19	-2.21648	-0.558937	7.51699e-14	-1.80133	-0.567545
76945098	chr5:76945098:G:C	1.19021e-18	-4.25965e-10	-1.39802	1.98541e-13	-4.25965e-10	-1.39763
76945245	chr5:76945245:G:A	1.23157e-18	-4.25965e-10	-1.36386	2.07363e-13	-4.25965e-10	-1.35416
76945302	chr5:76945302:G:A	1.08621e-17	-4.25965e-10	0.813129	1.84925e-12	-4.25965e-10	0.833909
76945507	chr5:76945507:T:C	9.50345e-19	-1.13825	-0.484824	1.31429e-13	-1.31293	-0.497232
76945824	chr5:76945824:A:G	6.58344e-19	-1.3559	-0.634276	9.2468e-14	-1.51625	-0.645513
76945898	chr5:76945898:A:G	3.85488e-19	-1.12994	-1.39545	5.08766e-14	-1.36312	-1.3961
76945932	chr5:76945932:G:A	1.23942e-18	-4.25965e-10	-1.3575	2.07036e-13	-4.25965e-10	-1.35573
76945937	chr5:76945937:A:G	1.97799e-19	-1.79775	-1.3949	2.27208e-14	-2.16799	-1.39736
76945954	chr5:76945954:A:G	3.22762e-19	-2.01833	-0.684661	1.15867e-13	-1.24422	-0.691971
76946025	chr5:76946025:G:A	2.32937e-18	-1.07984	0.353294	3.067e-13	-1.27783	0.315075
76946127	chr5:76946127:G:A	1.44975e-18	-4.25965e-10	-1.20076	2.42927e-13	-4.25965e-10	-1.19587
76946164	chr5:76946164:T:C	3.47131e-19	-1.22964	-1.40056	4.63776e-14	-1.45066	-1.40115
76946200	chr5:76946200:C:T	1.9712e-18	-4.25965e-10	-0.893503	3.24112e-13	-4.25965e-10	-0.907538
76946215	chr5:76946215:C:T	3.02829e-19	-1.367	-1.39973	4.14535e-14	-1.56529	-1.39877
76946263	chr5:76946263:T:C	3.21594e-19	-1.30006	-1.40656	4.37847e-14	-1.50358	-1.40576
76946998	chr5:76946998:CT:C	3.36415e-19	-1.45701	-1.20455	4.65836e-14	-1.64566	-1.20172
76948822	chr5:76948822:C:T	2.30724e-18	-4.25965e-10	-0.736096	3.8443e-13	-4.25965e-10	-0.736867
76949021	chr5:76949021:G:A	1.87354e-19	-1.99802	-1.24888	7.64317e-14	-1.11336	-1.23887
76949228	chr5:76949228:C:A	3.58031e-19	-1.18445	-1.41483	4.77291e-14	-1.40796	-1.41512
76949287	chr5:76949287:G:A	2.13133e-18	-4.25965e-10	-0.815403	3.49454e-13	-4.25965e-10	-0.832255
76949306	chr5:76949306:G:A	1.89106e-19	-1.86035	-1.37725	2.36978e-14	-2.14249	-1.38075
76949372	chr5:76949372:C:G	3.68988e-19	-1.15753	-1.41161	4.90217e-14	-1.38431	-1.41206
76949579	chr5:76949579:G:T	2.19607e-19	-1.79047	-1.29759	2.48871e-14	-2.16895	-1.30533
76949726	chr5:76949726:C:T	2.74891e-19	-1.44857	-1.41496	5.24585e-14	-1.31225	-1.41635
76949825	chr5:76949825:G:A	3.19701e-19	-1.30271	-1.40981	4.43331e-14	-1.48782	-1.40907
76950159	chr5:76950159:A:T	3.51592e-19	-1.20113	-1.4163	4.69907e-14	-1.42219	-1.41649
76950287	chr5:76950287:C:T	6.41663e-19	-1.24956	-0.766275	8.99943e-14	-1.41604	-0.772838
76950363	chr5:76950363:T:C	3.42145e-19	-1.23819	-1.40648	4.58906e-14	-1.4552	-1.40717
76950585	chr5:76950585:A:G	1.17303e-18	-4.25965e-10	-1.41255	1.95647e-13	-4.25965e-10	-1.41231
76950594	chr5:76950594:C:T	2.58633e-18	-4.25965e-10	-0.621909	4.49651e-13	-4.25965e-10	-0.580156
76950629	chr5:76950629:T:C	3.35231e-19	-1.25435	-1.41074	4.50379e-14	-1.46981	-1.41132
76950722	chr5:76950722:T:G	3.35469e-19	-1.24877	-1.41561	4.50625e-14	-1.46465	-1.41593
76950737	chr5:76950737:A:T	3.41409e-19	-1.69692	-0.949905	3.6617e-14	-2.14153	-0.946588
76950756	chr5:76950756:C:T	1.73023e-18	0.392785	-1.41668	1.33753e-13	-0.376162	-1.41647
76950784	chr5:76950784:C:T	2.14092e-18	-4.25965e-10	-0.810911	3.5097e-13	-4.25965e-10	-0.827926
76950794	chr5:76950794:G:A	2.87146e-19	-1.42978	-1.39013	3.97179e-14	-1.61839	-1.38844
76950815	chr5:76950815:A:C	3.02377e-19	-1.38551	-1.38272	4.16236e-14	-1.57902	-1.38094
76950986	chr5:76950986:T:C	3.28829e-19	-1.27073	-1.41364	4.42667e-14	-1.48424	-1.41416
76951309	chr5:76951309:G:A	1.1937e-18	-4.25965e-10	-1.39509	1.99014e-13	-4.25965e-10	-1.39525
76951429	chr5:76951429:G:C	1.33324e-18	-4.25965e-10	-1.28454	2.24427e-13	-4.25965e-10	-1.27508
76951489	chr5:76951489:C:G	5.56068e-18	0.143572	-4.01506e-10	4.50454e-13	-0.578372	-4.01506e-10
76951708	chr5:76951708:T:C	1.28037e-17	-4.25965e-10	0.977588	2.22629e-12	-4.25965e-10	1.01946
76951823	chr5:76951823:G:A	5.62436e-19	-2.14763	-4.01506e-10	9.55517e-14	-2.12896	-4.01506e-10
76951898	chr5:76951898:G:A	1.31511e-18	-4.25965e-10	-1.29823	2.19798e-13	-4.25965e-10	-1.29592
76952251	chr5:76952251:T:C	1.95767e-18	-4.25965e-10	-0.900393	3.21255e-13	-4.25965e-10	-0.916392
76952261	chr5:76952261:G:A	3.30341e-19	-1.27442	-1.40536	4.49382e-14	-1.47871	-1.40463
76952288	chr5:76952288:C:T	1.54604e-18	-4.25965e-10	-1.13645	2.59428e-13	-4.25965e-10	-1.13015
76953237	chr5:76953237:C:A	5.7098e-19	-1.3661	-0.766445	8.0803e-14	-1.51556	-0.781055
76953308	chr5:76953308:C:A	1.17509e-18	-4.25965e-10	-1.4108	1.95885e-13	-4.25965e-10	-1.4111
76953431	chr5:76953431:T:C	4.92888e-19	-0.863146	-1.41647	6.25294e-14	-1.13674	-1.41625
76953807	chr5:76953807:AG:A	2.97254e-18	-0.482731	-4.01506e-10	4.48183e-13	-0.583426	-4.01506e-10
76954117	chr5:76954117:G:A	1.86546e-17	-4.25965e-10	1.35394	3.12852e-12	-4.25965e-10	1.35969
76954120	chr5:76954120:C:G	2.75546e-18	-4.25965e-10	-0.558564	4.66442e-13	-4.25965e-10	-0.543494
76954553	chr5:76954553:G:A	1.90673e-19	-1.81512	-1.41422	5.22552e-14	-1.31759	-1.4149
76954572	chr5:76954572:C:T	4.56549e-19	-0.966446	-1.38976	4.5949e-14	-1.46883	-1.39227
76954762	chr5:76954762:G:A	4.93261e-19	-1.7163	-0.562564	2.3931e-13	-0.64067	-0.570198
76954765	chr5:76954765:C:G	1.02811e-17	-4.25965e-10	0.758158	1.61986e-12	-4.25965e-10	0.70147
76954791	chr5:76954791:C:T	8.18152e-18	-4.25965e-10	0.52973	1.28903e-12	-4.25965e-10	0.47302
76954836	chr5:76954836:A:G	1.18435e-18	-4.25965e-10	-1.40296	1.97037e-13	-4.25965e-10	-1.40524
76954986	chr5:76954986:G:A	9.0149e-18	-4.25965e-10	0.626731	1.42144e-12	-4.25965e-10	0.5708
76955009	chr5:76955009:T:C	6.26814e-18	-4.25965e-10	0.263332	9.95863e-13	-4.25965e-10	0.214982
76955147	chr5:76955147:T:C	3.24171e-18	-0.187615	-0.208431	2.1908e-13	-1.13503	-0.164162
76955160	chr5:76955160:A:T	1.59224e-18	-4.25965e-10	-1.10701	2.68957e-13	-4.25965e-10	-1.09408
76955359	chr5:76955359:T:C	6.37833e-18	-4.25965e-10	0.280758	1.01304e-12	-4.25965e-10	0.232087
76955373	chr5:76955373:T:G	7.38896e-18	-4.25965e-10	0.427839	1.17118e-12	-4.25965e-10	0.377139
76956206	chr5:76956206:A:G	1.17781e-18	-4.25965e-10	-1.40849	1.9614e-13	-4.25965e-10	-1.4098
76956406	chr5:76956406:A:T	1.59647e-17	-4.25965e-10	1.19823	2.47182e-12	-4.25965e-10	1.12408
76956550	chr5:76956550:A:G	1.23109e-18	-0.0891055	-1.27515	3.14057e-14	-1.96442	-1.27722
76956636	chr5:76956636:A:G	1.90152e-18	-4.25965e-10	-0.929496	3.1849e-13	-4.25965e-10	-0.925036
76956663	chr5:76956663:G:T	1.53666e-18	-1.0155	-0.127044	6.93977e-13	0.0164296	-0.162618
76956686	chr5:76956686:T:C	4.49545e-18	-4.25965e-10	-0.0690829	7.08423e-13	-4.25965e-10	-0.125586
76957038	chr5:76957038:T:C	4.06083e-18	-4.25965e-10	-0.17076	6.599e-13	-4.25965e-10	-0.196539
76957359	chr5:76957359:T:C	1.09907e-18	-0.359263	-1.11842	1.577e-13	-0.50001	-1.12792
76957379	chr5:76957379:T:A	8.72216e-19	-1.70887	-4.01506e-10	1.341e-13	-1.79004	-4.01506e-10
76957392	chr5:76957392:AATTT:A	1.30445e-18	-4.25965e-10	-1.30636	2.17594e-13	-4.25965e-10	-1.30599
76957631	chr5:76957631:G:A	1.24429e-18	-4.25965e-10	-1.35358	2.09067e-13	-4.25965e-10	-1.34597
76957664	chr5:76957664:G:A	5.52722e-17	3.79082	-1.3507	2.25711e-14	-2.22229	-1.34967
76957939	chr5:76957939:C:A	1.66223e-19	-1.9686	-1.39797	9.60543e-14	-0.72646	-1.39725
76958135	chr5:76958135:G:T	1.20988e-18	-4.25965e-10	-1.38163	2.01933e-13	-4.25965e-10	-1.38069
76958155	chr5:76958155:T:C	1.16977e-18	-4.25965e-10	-1.41534	1.94898e-13	-4.25965e-10	-1.41615
76959075	chr5:76959075:G:A	1.44653e-18	-4.25965e-10	-1.20298	2.43413e-13	-4.25965e-10	-1.19387
76959301	chr5:76959301:A:G	1.39137e-18	-4.25965e-10	-1.24186	2.28482e-13	-4.25965e-10	-1.25717
76960144	chr5:76960144:G:C	1.25195e-18	-4.25965e-10	-1.34745	2.07678e-13	-4.25965e-10	-1.35264
76960337	chr5:76960337:G:C	1.31251e-18	-4.25965e-10	-1.3002	2.18339e-13	-4.25965e-10	-1.30258
76960701	chr5:76960701:C:T	3.07798e-18	-4.25965e-10	-0.447873	5.04783e-13	-4.25965e-10	-0.464499
76961248	chr5:76961248:C:T	1.26319e-18	-4.25965e-10	-1.33851	2.09481e-13	-4.25965e-10	-1.34399
76961338	chr5:76961338:A:G	1.30678e-18	-4.25965e-10	-1.30458	2.19445e-13	-4.25965e-10	-1.29753
76961757	chr5:76961757:T:C	1.22949e-18	-4.25965e-10	-1.36555	2.03942e-13	-4.25965e-10	-1.37079
76962064	chr5:76962064:A:T	1.29344e-18	-4.25965e-10	-1.31484	2.14386e-13	-4.25965e-10	-1.32085
76962091	chr5:76962091:T:G	1.2809e-18	-4.25965e-10	-1.32459	2.11293e-13	-4.25965e-10	-1.33538
76962223	chr5:76962223:A:G	1.64282e-19	-2.00899	-1.36932	4.70684e-14	-1.46068	-1.37635
76962484	chr5:76962484:G:GA	2.71792e-18	-4.25965e-10	-0.572282	4.46192e-13	-4.25965e-10	-0.587879
76962583	chr5:76962583:G:A	1.18488e-18	-4.25965e-10	-1.40251	1.9727e-13	-4.25965e-10	-1.40406
76962593	chr5:76962593:A:G	1.30412e-19	-2.19793	-1.41127	2.19401e-14	-2.18521	-1.4151
76962635	chr5:76962635:A:G	1.22052e-18	-4.25965e-10	-1.37287	2.02638e-13	-4.25965e-10	-1.37721
76962865	chr5:76962865:AAAG:A	1.88492e-19	-1.89056	-1.35029	1.45012e-13	-0.362338	-1.34948
76963243	chr5:76963243:G:A	2.8865e-18	-4.25965e-10	-0.512105	4.74191e-13	-4.25965e-10	-0.527018
76963268	chr5:76963268:A:G	1.20552e-18	-4.25965e-10	-1.38523	2.00508e-13	-4.25965e-10	-1.38777
76963289	chr5:76963289:T:G	1.21391e-18	-4.25965e-10	-1.3783	2.0168e-13	-4.25965e-10	-1.38195
76963525	chr5:76963525:T:C	1.55936e-19	-2.01781	-1.41265	4.4279e-14	-1.48377	-1.41435
76963548	chr5:76963548:G:T	3.02004e-18	-4.25965e-10	-0.466879	4.95898e-13	-4.25965e-10	-0.482257
76963554	chr5:76963554:C:T	3.55448e-17	-4.25965e-10	1.99864	5.80724e-12	-4.25965e-10	1.97823
76963991	chr5:76963991:C:T	1.27477e-17	2.17199	-1.19879	3.43949e-13	0.357648	-1.20578
76964155	chr5:76964155:G:GA	1.211e-18	-4.25965e-10	-1.3807	2.01086e-13	-4.25965e-10	-1.38489
76964293	chr5:76964293:G:GTT	1.27212e-18	-4.25965e-10	-1.33146	2.10765e-13	-4.25965e-10	-1.33789
76964294	chr5:76964294:C:A	1.27721e-18	-4.25965e-10	-1.32747	2.11575e-13	-4.25965e-10	-1.33405
76964296	chr5:76964296:G:T	1.27808e-18	-4.25965e-10	-1.32679	2.11709e-13	-4.25965e-10	-1.33341
76964672	chr5:76964672:G:A	1.16766e-18	-4.25965e-10	-1.41714	1.94706e-13	-4.25965e-10	-1.41714
76964919	chr5:76964919:C:T	1.2075e-18	-1.3836	-4.01506e-10	2.26924e-13	-1.26401	-4.01506e-10
76965415	chr5:76965415:G:A	1.61998e-18	-4.25965e-10	-1.08974	2.66198e-13	-4.25965e-10	-1.10439
76965574	chr5:76965574:G:A	1.62122e-18	-4.25965e-10	-1.08897	2.66402e-13	-4.25965e-10	-1.10362
76965973	chr5:76965973:G:A	1.38863e-18	-4.25965e-10	-1.24383	2.30734e-13	-4.25965e-10	-1.24736
76966939	chr5:76966939:C:T	1.58861e-19	-2.04159	-1.37029	4.4512e-14	-1.52624	-1.36663
76966947	chr5:76966947:T:C	1.41475e-18	-4.25965e-10	-1.22519	2.38532e-13	-4.25965e-10	-1.21412
76967548	chr5:76967548:G:C	1.5206e-18	-4.25965e-10	-1.15305	2.53667e-13	-4.25965e-10	-1.1526
76967577	chr5:76967577:A:G	4.04743e-18	0.709296	-0.883363	1.53075e-13	-0.758141	-0.899558
76967608	chr5:76967608:ATTCT:A	1.24019e-18	-4.25965e-10	-1.35688	2.06068e-13	-4.25965e-10	-1.36042
76967651	chr5:76967651:A:G	1.23887e-18	-4.25965e-10	-1.35794	2.06057e-13	-4.25965e-10	-1.36048
76967680	chr5:76967680:T:C	1.21678e-18	-4.25965e-10	-1.37594	2.023e-13	-4.25965e-10	-1.37887
76967722	chr5:76967722:G:A	1.61415e-18	-4.25965e-10	-1.09334	2.65349e-13	-4.25965e-10	-1.10758
76967987	chr5:76967987:G:A	1.19041e-18	-4.25965e-10	-1.39785	1.97503e-13	-4.25965e-10	-1.40287
76968003	chr5:76968003:G:A	1.23546e-18	-4.25965e-10	-1.36071	2.04881e-13	-4.25965e-10	-1.3662
76968168	chr5:76968168:A:T	1.56426e-19	-2.06309	-1.36423	4.26739e-14	-1.57418	-1.36086
76968825	chr5:76968825:G:A	1.54827e-18	-4.25965e-10	-1.13501	2.55335e-13	-4.25965e-10	-1.14605
76969080	chr5:76969080:C:G	1.17618e-18	-4.25965e-10	-1.40988	1.95727e-13	-4.25965e-10	-1.41191
76969157	chr5:76969157:T:C	2.72418e-18	0.160839	-0.73082	8.5016e-14	-1.51948	-0.726306
76969210	chr5:76969210:C:A	1.58219e-19	-2.03105	-1.38487	4.43939e-14	-1.51325	-1.38228
76970007	chr5:76970007:A:G	6.35331e-19	-2.02576	-4.01506e-10	8.8025e-14	-2.21101	-4.01506e-10
76970521	chr5:76970521:A:C	1.39437e-19	-2.17468	-1.36761	2.21828e-14	-2.20796	-1.38135
76970544	chr5:76970544:G:T	2.4333e-18	0.0422825	-0.725181	7.96211e-14	-1.58827	-0.723075
76970554	chr5:76970554:C:T	5.61405e-18	0.736396	-0.583272	1.93853e-13	-0.806106	-0.615419
76970622	chr5:76970622:A:G	1.36967e-19	-2.17546	-1.3847	2.18735e-14	-2.2077	-1.39565
76971301	chr5:76971301:G:T	3.76596e-17	2.94401	-0.887574	3.62097e-14	-2.20401	-0.895295
76971743	chr5:76971743:G:A	4.74844e-18	0.812016	-0.826348	1.75053e-13	-0.677431	-0.846109
76971905	chr5:76971905:C:T	1.50432e-18	-4.25965e-10	-1.16381	2.56258e-13	-4.25965e-10	-1.14244
76972197	chr5:76972197:A:AT	1.37693e-18	-4.25965e-10	-1.25229	2.29443e-13	-4.25965e-10	-1.25297
76972200	chr5:76972200:A:T	5.27164e-19	-2.21239	-4.01506e-10	9.3398e-14	-2.15176	-4.01506e-10
76972201	chr5:76972201:A:T	1.95472e-18	-4.25965e-10	-0.901901	3.42148e-13	-4.25965e-10	-0.853385
76972297	chr5:76972297:C:T	3.13991e-18	-4.25965e-10	-0.427955	5.15481e-13	-4.25965e-10	-0.443528
76972343	chr5:76972343:C:T	1.21889e-18	-4.25965e-10	-1.37421	2.01843e-13	-4.25965e-10	-1.38114
76973067	chr5:76973067:G:A	1.27029e-18	-4.25965e-10	-1.33291	2.12035e-13	-4.25965e-10	-1.33188
76973231	chr5:76973231:A:C	1.38808e-18	-4.25965e-10	-1.24423	2.28965e-13	-4.25965e-10	-1.25506
76973425	chr5:76973425:T:A	1.30054e-19	-2.22229	-1.38966	2.53005e-14	-2.07127	-1.38654
76973549	chr5:76973549:T:A	1.18778e-18	-4.25965e-10	-1.40006	1.98112e-13	-4.25965e-10	-1.3998
76973573	chr5:76973573:C:T	1.46006e-18	-4.25965e-10	-1.19367	2.40836e-13	-4.25965e-10	-1.20451
76973653	chr5:76973653:C:T	1.70041e-18	-1.04128	-4.01506e-10	2.22273e-13	-1.28472	-4.01506e-10
76973918	chr5:76973918:C:T	1.31178e-18	-4.25965e-10	-1.30076	2.16817e-13	-4.25965e-10	-1.30957
76974312	chr5:76974312:C:T	1.32687e-18	-4.25965e-10	-1.28932	2.21463e-13	-4.25965e-10	-1.28837
76974344	chr5:76974344:G:T	3.46608e-17	2.88289	-0.90943	3.5771e-14	-2.19717	-0.914322
76974536	chr5:76974536:C:T	1.17641e-18	-4.25965e-10	-1.40968	1.96102e-13	-4.25965e-10	-1.40999
76974846	chr5:76974846:T:C	3.4703e-17	3.02945	-1.05478	3.83293e-14	-1.9813	-1.06111
76974971	chr5:76974971:G:A	1.36657e-18	-4.25965e-10	-1.25985	2.27786e-13	-4.25965e-10	-1.26022
76975186	chr5:76975186:A:C	1.28218e-18	-4.25965e-10	-1.32359	2.10876e-13	-4.25965e-10	-1.33736
76975940	chr5:76975940:A:G	2.08614e-18	0.4008	-1.23763	8.51227e-14	-1.01578	-1.22876
76976019	chr5:76976019:G:T	1.93399e-18	0.444318	-1.35688	7.61979e-14	-0.999483	-1.35581
76976164	chr5:76976164:T:G	5.2785e-18	-4.25965e-10	0.0914937	8.57715e-13	-4.25965e-10	0.0656442
76976235	chr5:76976235:A:G	1.63342e-19	-1.99188	-1.39217	4.69241e-14	-1.45014	-1.38996
76976325	chr5:76976325:G:T	1.18586e-18	-4.25965e-10	-1.40168	1.98362e-13	-4.25965e-10	-1.39854
76976557	chr5:76976557:C:T	1.62537e-18	-4.25965e-10	-1.08642	2.72644e-13	-4.25965e-10	-1.08046
76976734	chr5:76976734:A:G	1.41246e-19	-2.12283	-1.40657	2.13579e-14	-2.22133	-1.40588
76977037	chr5:76977037:C:T	1.35831e-18	-4.25965e-10	-1.26591	2.28051e-13	-4.25965e-10	-1.25906
76977054	chr5:76977054:A:G	1.33789e-18	-4.25965e-10	-1.28105	2.19643e-13	-4.25965e-10	-1.29663
76977275	chr5:76977275:T:G	4.51713e-17	3.49626	-1.25795	2.65382e-14	-2.15041	-1.25963
76977367	chr5:76977367:C:T	3.88856e-16	0.673236	3.71782	5.23926e-11	0.529624	3.64827
76977373	chr5:76977373:A:C	3.5322e-18	-4.25965e-10	-0.310228	5.72671e-13	-4.25965e-10	-0.338317
76977529	chr5:76977529:G:A	5.67988e-19	-2.1378	-4.01506e-10	9.79923e-14	-2.10374	-4.01506e-10
76978290	chr5:76978290:C:T	1.18111e-18	-4.25965e-10	-1.40569	1.96139e-13	-4.25965e-10	-1.4098
76978546	chr5:76978546:A:ATT	1.60878e-18	0.303191	-1.39986	4.78155e-14	-1.4256	-1.39568
76978579	chr5:76978579:A:C	1.17104e-18	-4.25965e-10	-1.41425	1.95068e-13	-4.25965e-10	-1.41528
76978593	chr5:76978593:G:C	1.17903e-18	-4.25965e-10	-1.40745	1.95892e-13	-4.25965e-10	-1.41106
76978712	chr5:76978712:T:C	1.83481e-18	0.414034	-1.37924	5.21135e-14	-1.3616	-1.3736
76978810	chr5:76978810:A:G	1.1721e-18	-4.25965e-10	-1.41335	1.96104e-13	-4.25965e-10	-1.40998
76979066	chr5:76979066:C:G	1.36398e-18	-0.0577767	-1.20397	4.66709e-14	-1.63556	-1.20995
76979119	chr5:76979119:G:A	4.10493e-19	-1.06959	-1.39296	3.74427e-14	-1.67349	-1.39232
76979188	chr5:76979188:T:A	1.17686e-18	-4.25965e-10	-1.4093	1.9561e-13	-4.25965e-10	-1.41251
76979735	chr5:76979735:C:A	1.90542e-18	0.429791	-1.35724	5.46629e-14	-1.33601	-1.35143
76979978	chr5:76979978:G:A	1.92357e-18	-4.25965e-10	-0.917964	3.2326e-13	-4.25965e-10	-0.910171
76979987	chr5:76979987:C:T	1.18121e-18	-4.25965e-10	-1.40561	1.9618e-13	-4.25965e-10	-1.4096
76979999	chr5:76979999:G:C	1.30049e-18	0.100671	-1.41008	4.24935e-14	-1.53069	-1.40859
76980120	chr5:76980120:T:G	1.66913e-18	-1.05985	-4.01506e-10	2.42385e-13	-1.1981	-4.01506e-10
76980373	chr5:76980373:T:C	2.12522e-18	-4.25965e-10	-0.818274	3.63968e-13	-4.25965e-10	-0.791562
76980550	chr5:76980550:C:T	1.68204e-18	0.312908	-1.36505	5.03277e-14	-1.41088	-1.35919
76980584	chr5:76980584:C:T	1.17366e-18	-4.25965e-10	-1.41202	1.95401e-13	-4.25965e-10	-1.41357
76981105	chr5:76981105:G:A	1.66702e-18	0.29165	-1.35276	5.04147e-14	-1.42202	-1.34632
76981351	chr5:76981351:C:A	6.02725e-19	-1.46195	-0.616488	5.28103e-14	-2.09737	-0.624555
76981514	chr5:76981514:G:A	5.0815e-19	-1.37043	-0.878701	4.18603e-14	-2.0603	-0.893987
76981523	chr5:76981523:A:G	1.66434e-18	0.301752	-1.36447	4.99502e-14	-1.41881	-1.35879
76981625	chr5:76981625:G:A	1.62035e-18	0.270493	-1.36	4.93724e-14	-1.43511	-1.35412
76981677	chr5:76981677:C:A	1.22621e-18	-4.25965e-10	-1.36822	2.05386e-13	-4.25965e-10	-1.36374
76981689	chr5:76981689:C:T	1.71959e-18	0.332851	-1.36291	5.09999e-14	-1.39975	-1.35706
76981767	chr5:76981767:G:A	1.23398e-18	-0.0112793	-1.35062	4.24591e-14	-1.59205	-1.34804
76981893	chr5:76981893:A:G	4.66456e-19	-0.935265	-1.39948	4.08745e-14	-1.58073	-1.39739
76982578	chr5:76982578:A:G	2.19724e-19	-2.2223	-0.865233	3.69864e-14	-2.21735	-0.860724
76982607	chr5:76982607:A:C	4.80516e-19	-0.917185	-1.38786	4.1888e-14	-1.56837	-1.38526
76982872	chr5:76982872:C:T	7.21046e-19	-1.41055	-0.488656	6.12045e-14	-2.07789	-0.496514
76982927	chr5:76982927:C:T	1.40379e-18	-4.25965e-10	-1.23298	2.33001e-13	-4.25965e-10	-1.23758
76982943	chr5:76982943:A:G	1.48123e-18	0.165571	-1.34485	4.68158e-14	-1.50054	-1.34187
76982944	chr5:76982944:C:T	1.88198e-18	-4.25965e-10	-0.939825	3.12253e-13	-4.25965e-10	-0.944815
76983207	chr5:76983207:T:G	6.03655e-19	-2.0769	-4.01506e-10	8.71063e-14	-2.2215	-4.01506e-10
76985101	chr5:76985101:G:A	1.35985e-18	-4.25965e-10	-1.26477	2.28859e-13	-4.25965e-10	-1.25552
76985419	chr5:76985419:C:G	5.50558e-18	-4.25965e-10	0.133613	9.01026e-13	-4.25965e-10	0.114906
76985560	chr5:76985560:G:A	2.78113e-18	-0.225753	-0.323537	1.58701e-13	-1.30732	-0.314288
76985729	chr5:76985729:C:CA	3.19694e-18	-4.25965e-10	-0.409954	5.2535e-13	-4.25965e-10	-0.424562
76985858	chr5:76985858:C:T	4.22445e-19	-1.01835	-1.4155	3.79511e-14	-1.63706	-1.41527
76986035	chr5:76986035:C:T	1.48258e-18	0.197134	-1.3755	4.66647e-14	-1.47543	-1.37021
76986118	chr5:76986118:C:T	1.59364e-18	-4.25965e-10	-1.10612	2.64081e-13	-4.25965e-10	-1.11237
76986124	chr5:76986124:C:T	1.06586e-18	-0.152789	-1.35557	3.92034e-14	-1.66696	-1.35291
76986211	chr5:76986211:G:C	2.73561e-18	-4.25965e-10	-0.565792	4.48718e-13	-4.25965e-10	-0.582233
76986410	chr5:76986410:A:G	2.18299e-18	-4.25965e-10	-0.791455	3.72841e-13	-4.25965e-10	-0.767475
76986411	chr5:76986411:G:T	4.30087e-18	-4.25965e-10	-0.113331	7.05704e-13	-4.25965e-10	-0.129431
76986721	chr5:76986721:A:T	4.08652e-18	-4.25965e-10	-0.164454	6.72784e-13	-4.25965e-10	-0.177204
76986844	chr5:76986844:AC:A	1.04748e-18	-0.12579	-1.39997	3.82941e-14	-1.64549	-1.39784
76986979	chr5:76986979:C:T	1.48846e-18	-0.294061	-0.880348	5.73021e-14	-1.74822	-0.892072
76987075	chr5:76987075:C:A	1.27066e-18	-4.25965e-10	-1.33262	2.12733e-13	-4.25965e-10	-1.32859
76988410	chr5:76988410:G:T	1.20359e-18	-4.25965e-10	-1.38684	2.0083e-13	-4.25965e-10	-1.38617
76988491	chr5:76988491:C:T	1.18479e-18	-4.25965e-10	-1.40258	1.96842e-13	-4.25965e-10	-1.40623
76988834	chr5:76988834:TTC:T	1.34299e-18	-4.25965e-10	-1.27725	2.26962e-13	-4.25965e-10	-1.26384
76988976	chr5:76988976:C:T	4.37269e-19	-1.12963	-1.26973	4.07885e-14	-1.71669	-1.26354
76989046	chr5:76989046:G:A	1.18104e-18	-4.25965e-10	-1.40575	1.96967e-13	-4.25965e-10	-1.40559
76989098	chr5:76989098:G:A	5.38818e-19	-2.19053	-4.01506e-10	9.22893e-14	-2.1637	-4.01506e-10
76989129	chr5:76989129:C:T	1.66796e-18	-4.25965e-10	-1.06054	2.75012e-13	-4.25965e-10	-1.07181
76989151	chr5:76989151:T:C	1.18909e-18	-4.25965e-10	-1.39896	1.98372e-13	-4.25965e-10	-1.39849
76989605	chr5:76989605:A:G	1.49226e-18	-4.25965e-10	-1.17186	2.48746e-13	-4.25965e-10	-1.1722
76990029	chr5:76990029:C:T	1.83628e-19	-1.98793	-1.27905	2.90856e-14	-2.0315	-1.28688
76990079	chr5:76990079:G:A	3.53293e-18	-4.25965e-10	-0.310022	5.87144e-13	-4.25965e-10	-0.313357
76990363	chr5:76990363:A:C	1.24721e-18	-4.25965e-10	-1.35124	2.07204e-13	-4.25965e-10	-1.35493
76990617	chr5:76990617:T:G	2.80068e-18	-4.25965e-10	-0.542286	4.59472e-13	-4.25965e-10	-0.55855
76990992	chr5:76990992:T:C	1.28405e-19	-2.21239	-1.41232	2.1354e-14	-2.21889	-1.4085
76991109	chr5:76991109:C:T	1.29634e-18	-4.25965e-10	-1.3126	2.16405e-13	-4.25965e-10	-1.31147
76991502	chr5:76991502:C:T	1.28629e-18	-4.25965e-10	-1.32039	2.14733e-13	-4.25965e-10	-1.31923
76991615	chr5:76991615:C:A	1.44221e-18	-0.233475	-0.972495	5.46389e-14	-1.7134	-0.97448
76991985	chr5:76991985:T:C	4.11416e-19	-1.19434	-1.26596	3.12654e-14	-1.97338	-1.27274
76992277	chr5:76992277:C:T	1.63665e-19	-2.22121	-1.16087	2.69762e-14	-2.22226	-1.17141
76992665	chr5:76992665:G:A	1.35466e-18	-4.25965e-10	-1.2686	2.2689e-13	-4.25965e-10	-1.26416
76992844	chr5:76992844:CA:C	3.78951e-19	-1.21098	-1.33151	3.6345e-14	-1.76364	-1.33193
76992881	chr5:76992881:T:C	1.51772e-18	0.251043	-1.40598	4.7678e-14	-1.41493	-1.40923
76992924	chr5:76992924:A:G	3.43078e-19	-1.23535	-1.4066	2.66575e-14	-1.99746	-1.40809
76993185	chr5:76993185:T:C	1.12305e-18	-0.0400385	-1.41606	3.99313e-14	-1.58477	-1.4167
76993481	chr5:76993481:C:T	1.34618e-18	-4.25965e-10	-1.27488	2.23802e-13	-4.25965e-10	-1.27787
76993741	chr5:76993741:C:T	1.16767e-18	-4.25965e-10	-1.41714	1.94795e-13	-4.25965e-10	-1.41668
76994030	chr5:76994030:T:C	1.20812e-18	-4.25965e-10	-1.38308	2.02257e-13	-4.25965e-10	-1.37909
76994190	chr5:76994190:A:G	3.55837e-19	-1.26351	-1.34192	3.45306e-14	-1.80337	-1.34341
76994415	chr5:76994415:G:A	9.6424e-19	-0.1915	-1.41706	5.58979e-14	-1.24797	-1.41713
76994626	chr5:76994626:C:T	1.48172e-19	-2.21128	-1.27024	2.47434e-14	-2.20077	-1.2793
76994751	chr5:76994751:T:C	1.76029e-19	-1.89211	-1.41715	2.23471e-14	-2.16494	-1.41699
76994793	chr5:76994793:G:A	1.16842e-18	-4.25965e-10	-1.4165	1.94849e-13	-4.25965e-10	-1.4164
76994869	chr5:76994869:A:T	1.18407e-18	-4.25965e-10	-1.40319	1.97237e-13	-4.25965e-10	-1.40422
76995522	chr5:76995522:C:T	1.18968e-18	-4.25965e-10	-1.39846	1.98524e-13	-4.25965e-10	-1.39772
76995632	chr5:76995632:G:A	7.14208e-19	-1.90873	-4.01506e-10	1.24667e-13	-1.86298	-4.01506e-10
76995656	chr5:76995656:C:A	5.46179e-19	-2.17696	-4.01506e-10	8.83028e-14	-2.20786	-4.01506e-10
76995906	chr5:76995906:C:G	1.17313e-18	-4.25965e-10	-1.41247	1.9569e-13	-4.25965e-10	-1.4121
76995972	chr5:76995972:C:T	1.31911e-18	-4.25965e-10	-1.29519	2.21927e-13	-4.25965e-10	-1.28628
76996633	chr5:76996633:G:A	2.8283e-19	-1.51433	-1.32073	2.3767e-14	-2.19422	-1.32611
76996690	chr5:76996690:C:T	6.9613e-19	-1.93437	-4.01506e-10	1.21487e-13	-1.88882	-4.01506e-10
76996713	chr5:76996713:C:T	1.3311e-19	-2.18912	-1.39961	2.79214e-14	-1.95606	-1.40317
76996731	chr5:76996731:A:G	1.30397e-19	-2.19383	-1.41549	2.131e-14	-2.21351	-1.41594
76996795	chr5:76996795:A:C	1.49839e-19	-2.1078	-1.36254	2.58375e-14	-2.07457	-1.36223
76996818	chr5:76996818:T:C	1.85033e-19	-2.21963	-1.03974	3.62725e-14	-2.05991	-1.03766
76997052	chr5:76997052:T:A	2.22805e-18	-4.25965e-10	-0.771022	3.74958e-13	-4.25965e-10	-0.761815
76997300	chr5:76997300:CA:C	1.92877e-18	-4.25965e-10	-0.915264	3.28585e-13	-4.25965e-10	-0.893832
76997404	chr5:76997404:T:G	1.28442e-18	-4.25965e-10	-1.32184	2.12486e-13	-4.25965e-10	-1.32975
76997474	chr5:76997474:G:A	2.0779e-19	-2.11578	-1.0276	3.1345e-14	-2.22227	-1.02131
76997748	chr5:76997748:C:T	9.23733e-19	-1.65148	-4.01506e-10	1.64194e-13	-1.58758	-4.01506e-10
76997778	chr5:76997778:C:T	1.26973e-19	-2.2223	-1.41363	4.30851e-14	-1.51144	-1.41401
76997872	chr5:76997872:C:A	1.41684e-18	-4.25965e-10	-1.22372	2.39771e-13	-4.25965e-10	-1.20894
```
