## Supplementary material for "Characterization of shared and ancestry-specific signals driving complex traits using multi-ancestry fine-mapping": susiex_nc2.cs80.snp (part 2 of 2)

```
76998358	chr5:76998358:G:A	4.79368e-19	-2.09188	-0.215553	1.23082e-13	-1.6446	-0.231181
76998360	chr5:76998360:A:G	6.11442e-19	-1.05253	-1.01156	1.72595e-13	-0.537903	-0.999775
76998986	chr5:76998986:C:A	2.57452e-19	-2.13178	-0.797287	6.30988e-14	-1.72826	-0.815665
76999895	chr5:76999895:G:A	2.42389e-19	-2.167	-0.822361	3.89005e-14	-2.21296	-0.814658
77000169	chr5:77000169:A:T	4.20129e-18	-4.25965e-10	-0.136758	6.62882e-13	-4.25965e-10	-0.192032
77000498	chr5:77000498:G:T	1.32716e-18	-4.25965e-10	-1.2891	2.22356e-13	-4.25965e-10	-1.28435
77000574	chr5:77000574:A:C	1.63191e-18	-4.25965e-10	-1.08239	2.72613e-13	-4.25965e-10	-1.08058
77000585	chr5:77000585:G:T	1.87439e-19	-2.14572	-1.10073	4.41519e-14	-1.78721	-1.11378
77000982	chr5:77000982:T:C	1.36569e-19	-2.18895	-1.37413	6.38413e-14	-1.15686	-1.37536
77001239	chr5:77001239:G:A	1.56535e-19	-2.17302	-1.25361	2.49158e-14	-2.21805	-1.25508
77001246	chr5:77001246:C:G	2.2497e-19	-2.0146	-1.04934	3.00239e-14	-2.22211	-1.06452
77001342	chr5:77001342:A:G	4.06442e-18	-4.25965e-10	-0.169878	6.77073e-13	-4.25965e-10	-0.170849
77001556	chr5:77001556:TCTC:T	1.26697e-18	-4.25965e-10	-1.33552	2.10179e-13	-4.25965e-10	-1.34067
77001813	chr5:77001813:G:T	1.32988e-18	-4.25965e-10	-1.28706	2.26038e-13	-4.25965e-10	-1.26792
77001900	chr5:77001900:G:A	1.34601e-18	-4.25965e-10	-1.275	2.25816e-13	-4.25965e-10	-1.26891
77002368	chr5:77002368:G:C	3.10244e-19	-2.05718	-0.685359	4.2948e-14	-2.21792	-0.710716
77002570	chr5:77002570:T:G	1.24361e-18	-4.25965e-10	-1.35413	2.08161e-13	-4.25965e-10	-1.35031
77002699	chr5:77002699:G:C	9.71274e-19	-1.6013	-4.01506e-10	1.73242e-13	-1.53394	-4.01506e-10
77002817	chr5:77002817:T:C	1.00282e-18	-1.56933	-4.01506e-10	1.79143e-13	-1.50044	-4.01506e-10
77002947	chr5:77002947:G:A	3.61868e-19	-1.99641	-0.592214	4.84547e-14	-2.22197	-0.586027
77003375	chr5:77003375:A:G	2.6972e-19	-1.84042	-1.0421	3.7751e-14	-2.01196	-1.04565
77003429	chr5:77003429:C:T	3.15401e-19	-2.04352	-0.682538	4.40674e-14	-2.22087	-0.682037
77003458	chr5:77003458:A:G	3.10876e-19	-2.18745	-0.553058	5.0786e-14	-2.21206	-0.548947
77003995	chr5:77003995:C:T	1.31231e-18	-4.25965e-10	-1.30036	2.20088e-13	-4.25965e-10	-1.2946
77004138	chr5:77004138:T:C	2.38172e-19	-2.10358	-0.903326	3.56893e-14	-2.2038	-0.909972
77004232	chr5:77004232:A:C	2.0132e-19	-1.93233	-1.24268	3.4966e-14	-1.87921	-1.25504
77004298	chr5:77004298:A:G	2.00553e-19	-1.90579	-1.27304	3.49351e-14	-1.85109	-1.28405
77004441	chr5:77004441:A:T	1.24874e-18	-4.25965e-10	-1.35001	2.0647e-13	-4.25965e-10	-1.35847
77004652	chr5:77004652:G:C	1.45558e-18	-4.25965e-10	-1.19675	2.39622e-13	-4.25965e-10	-1.20957
77004689	chr5:77004689:G:T	4.89482e-19	-1.91061	-0.375942	5.92376e-14	-2.21498	-0.392093
77004971	chr5:77004971:G:A	1.29888e-19	-2.22092	-1.39231	3.9597e-14	-1.61654	-1.39333
77005874	chr5:77005874:T:C	1.5474e-18	-4.25965e-10	-1.13557	2.53046e-13	-4.25965e-10	-1.15506
77005875	chr5:77005875:T:G	6.86434e-19	-0.789493	-1.1589	1.08442e-13	-0.853412	-1.149
77006075	chr5:77006075:ATTAT:A	4.46309e-19	-2.04629	-0.332602	6.26056e-14	-2.22106	-0.330718
77006398	chr5:77006398:G:A	6.55469e-19	-0.643356	-1.3512	1.11631e-13	-0.636068	-1.33736
77006493	chr5:77006493:A:C	1.23432e-18	-4.25965e-10	-1.36163	2.08487e-13	-4.25965e-10	-1.34875
77006742	chr5:77006742:G:A	9.55415e-17	2.98741	-4.01506e-10	1.3663e-13	-1.77135	-4.01506e-10
77007139	chr5:77007139:G:T	1.95469e-18	-4.25965e-10	-0.901915	3.37833e-13	-4.25965e-10	-0.866078
77007366	chr5:77007366:T:C	4.62026e-19	-2.04729	-0.296995	6.47118e-14	-2.22119	-0.297496
77007573	chr5:77007573:T:C	3.49791e-19	-2.04011	-0.582459	4.74548e-14	-2.22104	-0.607814
77007812	chr5:77007812:C:T	1.02532e-18	-1.54714	-4.01506e-10	1.83562e-13	-1.47607	-4.01506e-10
77007874	chr5:77007874:C:T	6.54049e-19	-1.99672	-4.01506e-10	1.0144e-13	-2.06916	-4.01506e-10
77008252	chr5:77008252:G:A	9.28926e-19	-1.64587	-4.01506e-10	1.65133e-13	-1.58188	-4.01506e-10
77008312	chr5:77008312:T:C	1.47178e-18	-1.18568	-4.01506e-10	2.142e-13	-1.32172	-4.01506e-10
77008598	chr5:77008598:A:G	1.32611e-18	-4.25965e-10	-1.2899	2.20912e-13	-4.25965e-10	-1.29086
77008702	chr5:77008702:C:A	6.70359e-19	-0.785385	-1.1867	1.0708e-13	-0.842534	-1.17252
77008839	chr5:77008839:G:A	3.62474e-19	-2.10435	-0.482601	5.46211e-14	-2.20569	-0.482513
77008922	chr5:77008922:A:G	5.6297e-19	-2.09334	-0.0533327	1.60749e-13	-1.56795	-0.0408277
77008946	chr5:77008946:A:G	4.87012e-19	-2.11295	-0.178665	1.35588e-13	-1.61103	-0.167978
77009001	chr5:77009001:C:T	2.80937e-19	-2.14892	-0.692855	4.50673e-14	-2.18096	-0.699514
77009186	chr5:77009186:A:G	2.81741e-19	-2.18566	-0.653258	4.62665e-14	-2.21225	-0.641962
77009231	chr5:77009231:G:A	7.88027e-19	-0.586023	-1.22435	1.25278e-13	-0.644428	-1.21366
77009304	chr5:77009304:G:C	6.24285e-19	-0.673331	-1.36997	9.75454e-14	-0.741807	-1.3665
77009337	chr5:77009337:T:C	7.41371e-19	-1.8714	-4.01506e-10	1.31678e-13	-1.80827	-4.01506e-10
77009522	chr5:77009522:T:C	1.3806e-18	-4.25965e-10	-1.24963	2.29225e-13	-4.25965e-10	-1.25392
77009756	chr5:77009756:T:C	2.2682e-19	-2.21975	-0.835994	3.81502e-14	-2.2184	-0.828699
77010349	chr5:77010349:G:A	6.23257e-19	-0.675876	-1.36907	9.73067e-14	-0.745165	-1.3656
77011278	chr5:77011278:A:G	2.44481e-19	-2.21984	-0.76093	4.10337e-14	-2.21848	-0.755757
77011385	chr5:77011385:T:C	1.36924e-18	-4.25965e-10	-1.25789	2.29722e-13	-4.25965e-10	-1.25176
77011439	chr5:77011439:G:C	2.1395e-18	-4.25965e-10	-0.811577	3.58432e-13	-4.25965e-10	-0.80689
77011747	chr5:77011747:A:G	1.74695e-19	-2.17694	-1.13992	9.60197e-14	-0.987032	-1.13704
77011826	chr5:77011826:G:A	1.63765e-18	-4.25965e-10	-1.07889	2.73873e-13	-4.25965e-10	-1.07596
77012082	chr5:77012082:C:T	1.53228e-18	-4.25965e-10	-1.14539	2.50927e-13	-4.25965e-10	-1.16346
77012124	chr5:77012124:A:G	9.0356e-19	-0.790599	-0.882961	1.45381e-13	-0.849705	-0.859563
77013135	chr5:77013135:C:T	9.59655e-19	-0.797488	-0.815841	1.52851e-13	-0.854361	-0.804804
77013176	chr5:77013176:C:T	6.76888e-19	-1.02346	-0.938937	1.06823e-13	-1.08602	-0.931437
77013274	chr5:77013274:G:A	7.66748e-19	-1.83775	-4.01506e-10	1.34682e-13	-1.78571	-4.01506e-10
77013581	chr5:77013581:C:G	3.47456e-19	-1.95511	-0.674157	4.46076e-14	-2.21656	-0.674164
77013796	chr5:77013796:G:T	1.22272e-18	-1.37107	-4.01506e-10	2.76977e-13	-1.06469	-4.01506e-10
77014072	chr5:77014072:A:G	1.41839e-19	-2.20341	-1.32179	2.60818e-14	-2.09814	-1.32925
77014077	chr5:77014077:T:A	1.21717e-18	-4.25965e-10	-1.37562	2.04094e-13	-4.25965e-10	-1.37005
77014289	chr5:77014289:T:G	5.02856e-19	-1.83268	-0.426922	6.04625e-14	-2.17612	-0.410487
77014333	chr5:77014333:C:T	1.69445e-18	-4.25965e-10	-1.04479	2.84099e-13	-4.25965e-10	-1.0393
77014573	chr5:77014573:T:C	7.26239e-19	-0.834191	-1.05783	1.17274e-13	-0.862786	-1.06133
77014719	chr5:77014719:G:A	1.31624e-18	-4.25965e-10	-1.29737	2.18495e-13	-4.25965e-10	-1.30186
77014939	chr5:77014939:A:G	1.24224e-18	-4.25965e-10	-1.35523	2.06409e-13	-4.25965e-10	-1.35877
77014955	chr5:77014955:A:G	5.80873e-19	-2.16457	0.0491958	9.25172e-14	-2.21949	0.0582576
77015010	chr5:77015010:T:C	5.11121e-19	-1.99382	-0.249475	6.97182e-14	-2.21767	-0.226501
77015194	chr5:77015194:T:C	1.19813e-18	-4.25965e-10	-1.39139	1.99923e-13	-4.25965e-10	-1.3907
77015666	chr5:77015666:T:C	2.03423e-19	-2.20786	-0.956757	3.41218e-14	-2.19499	-0.963701
77015687	chr5:77015687:G:T	3.07281e-18	-4.25965e-10	-0.449555	5.08746e-13	-4.25965e-10	-0.45668
77015752	chr5:77015752:T:C	7.84212e-19	-0.827944	-0.987281	8.4552e-14	-1.23366	-1.0176
77015882	chr5:77015882:G:A	1.37132e-18	-4.25965e-10	-1.25637	2.27951e-13	-4.25965e-10	-1.2595
77016033	chr5:77016033:T:C	1.3717e-19	-2.17306	-1.38562	3.20746e-14	-1.82514	-1.39542
77017903	chr5:77017903:C:T	2.28684e-19	-1.63245	-1.41512	3.32425e-14	-1.76923	-1.41557
77017947	chr5:77017947:G:A	1.548e-18	-4.25965e-10	-1.13518	2.62674e-13	-4.25965e-10	-1.11771
77018081	chr5:77018081:C:T	1.38579e-19	-2.13598	-1.41248	2.85976e-14	-1.92488	-1.41043
77018340	chr5:77018340:C:T	1.17074e-18	-4.25965e-10	-1.41451	1.95414e-13	-4.25965e-10	-1.41351
77019063	chr5:77019063:T:A	1.49616e-19	-2.06025	-1.41158	2.64374e-14	-2.00399	-1.40986
77019200	chr5:77019200:C:T	1.16903e-18	-4.25965e-10	-1.41598	1.94777e-13	-4.25965e-10	-1.41677
77019244	chr5:77019244:T:C	5.74171e-19	-2.12698	-4.01506e-10	9.34843e-14	-2.15083	-4.01506e-10
77020474	chr5:77020474:C:A	3.71947e-19	-1.80983	-0.751326	4.51881e-14	-2.1361	-0.74169
77020743	chr5:77020743:T:C	1.20435e-18	-4.25965e-10	-1.38621	2.01193e-13	-4.25965e-10	-1.38436
77021119	chr5:77021119:G:A	1.39272e-18	-4.25965e-10	-1.24089	2.31265e-13	-4.25965e-10	-1.24506
77021127	chr5:77021127:A:G	1.17001e-18	-4.25965e-10	-1.41513	1.94932e-13	-4.25965e-10	-1.41598
77021484	chr5:77021484:T:A	1.17856e-18	-4.25965e-10	-1.40785	1.9694e-13	-4.25965e-10	-1.40573
77021728	chr5:77021728:C:T	1.53286e-19	-2.20779	-1.23981	2.54348e-14	-2.21101	-1.2415
77021875	chr5:77021875:A:C	1.42317e-18	-4.25965e-10	-1.21926	2.36025e-13	-4.25965e-10	-1.22469
77022546	chr5:77022546:C:T	2.60534e-18	-0.401453	-0.213133	3.19699e-13	-0.686994	-0.234254
77022644	chr5:77022644:A:G	2.6314e-19	-2.01216	-0.895061	8.75028e-14	-1.31612	-0.900837
77023255	chr5:77023255:G:T	3.03155e-18	-0.382704	-0.0803693	3.69778e-13	-0.670347	-0.105379
77023344	chr5:77023344:C:T	1.99695e-18	-4.25965e-10	-0.880528	3.35241e-13	-4.25965e-10	-0.873778
77023392	chr5:77023392:A:G	2.52353e-19	-2.18688	-0.762194	4.03652e-14	-2.22031	-0.770355
77023519	chr5:77023519:A:G	6.05124e-19	-1.26038	-0.814086	4.25255e-14	-2.07627	-0.862253
77024005	chr5:77024005:A:C	2.40222e-18	-4.25965e-10	-0.695756	3.94731e-13	-4.25965e-10	-0.710424
77024069	chr5:77024069:G:A	1.39688e-19	-2.21879	-1.32171	2.59058e-14	-2.09793	-1.33624
77024283	chr5:77024283:T:C	2.96697e-18	-4.25965e-10	-0.484606	4.88061e-13	-4.25965e-10	-0.498187
77024303	chr5:77024303:TTGAG:T	5.25444e-19	-2.21566	-4.01506e-10	8.70679e-14	-2.22194	-4.01506e-10
77025105	chr5:77025105:G:A	1.36773e-19	-2.22227	-1.33931	2.453e-14	-2.13565	-1.35308
77025280	chr5:77025280:C:T	7.29651e-19	-0.484771	-1.40257	5.57069e-14	-1.25918	-1.40935
77025395	chr5:77025395:G:A	2.20885e-18	-4.25965e-10	-0.779676	3.62923e-13	-4.25965e-10	-0.794439
77025443	chr5:77025443:G:A	1.22982e-17	0.352704	0.584602	1.44841e-12	0.052411	0.537182
77025485	chr5:77025485:G:A	1.16792e-18	-4.25965e-10	-1.41692	1.94726e-13	-4.25965e-10	-1.41703
77026264	chr5:77026264:C:T	1.16865e-18	-4.25965e-10	-1.4163	1.94755e-13	-4.25965e-10	-1.41688
77026496	chr5:77026496:T:C	1.41409e-17	1.20978	-0.132861	1.66091e-12	0.889203	-0.162713
77027110	chr5:77027110:T:C	6.27481e-19	-1.17544	-0.862751	3.97888e-14	-2.10716	-0.897882
77027155	chr5:77027155:T:C	1.2036e-18	-4.25965e-10	-1.38683	2.01951e-13	-4.25965e-10	-1.3806
77027184	chr5:77027184:T:A	1.04896e-17	0.920796	-0.142562	1.25221e-12	0.61136	-0.167323
77027381	chr5:77027381:C:T	1.67009e-19	-2.21672	-1.14513	2.83077e-14	-2.1976	-1.1479
77027459	chr5:77027459:T:G	6.21793e-19	-0.667849	-1.37945	4.91834e-14	-1.40207	-1.391
77027707	chr5:77027707:A:G	1.18173e-18	-4.25965e-10	-1.40517	1.96528e-13	-4.25965e-10	-1.40782
77027854	chr5:77027854:T:C	1.31151e-17	1.17115	-0.169528	1.54315e-12	0.852618	-0.199664
77027961	chr5:77027961:CAG:C	1.64009e-19	-2.21808	-1.16191	2.78883e-14	-2.19489	-1.16553
77028661	chr5:77028661:C:A	1.29451e-18	-4.25965e-10	-1.31402	2.12873e-13	-4.25965e-10	-1.32793
77028754	chr5:77028754:G:A	1.38024e-18	-4.25965e-10	-1.24989	2.28328e-13	-4.25965e-10	-1.25784
77028941	chr5:77028941:T:C	1.75134e-19	-2.22001	-1.09434	3.00966e-14	-2.18852	-1.09569
77029055	chr5:77029055:G:A	2.18712e-18	-4.25965e-10	-0.789561	3.59418e-13	-4.25965e-10	-0.804142
77029060	chr5:77029060:T:C	1.18478e-18	-4.25965e-10	-1.40259	1.97491e-13	-4.25965e-10	-1.40293
77029198	chr5:77029198:T:C	1.27191e-17	1.21146	-0.240509	1.49958e-12	0.89428	-0.26997
77029535	chr5:77029535:GGAACTCA:G	1.18248e-18	-4.25965e-10	-1.40454	1.96671e-13	-4.25965e-10	-1.40709
77029871	chr5:77029871:C:T	1.78629e-18	-4.25965e-10	-0.99201	2.94424e-13	-4.25965e-10	-1.00361
77030719	chr5:77030719:C:T	1.95647e-18	-4.25965e-10	-0.901006	3.25568e-13	-4.25965e-10	-0.903057
77031060	chr5:77031060:G:A	1.86586e-19	-2.21257	-1.03844	3.39516e-14	-2.1216	-1.04209
77031277	chr5:77031277:A:G	1.16826e-18	-4.25965e-10	-1.41663	1.94792e-13	-4.25965e-10	-1.41669
77031376	chr5:77031376:T:G	1.51017e-18	-1.15993	-4.01506e-10	2.03138e-13	-1.37474	-4.01506e-10
77031487	chr5:77031487:G:A	6.0842e-19	-1.00649	-1.06255	3.10511e-14	-2.1506	-1.1024
77031745	chr5:77031745:A:G	7.26221e-19	-1.89205	-4.01506e-10	1.39853e-13	-1.74804	-4.01506e-10
77031993	chr5:77031993:C:G	1.36332e-19	-2.17779	-1.38702	2.23864e-14	-2.19338	-1.38679
77032135	chr5:77032135:A:G	2.8759e-18	-4.25965e-10	-0.515782	4.65774e-13	-4.25965e-10	-0.544928
77032344	chr5:77032344:A:G	1.36142e-18	-4.25965e-10	-1.26362	2.25124e-13	-4.25965e-10	-1.27198
77032430	chr5:77032430:G:A	1.76594e-19	-2.2223	-1.08376	3.10065e-14	-2.17069	-1.08374
77032947	chr5:77032947:C:T	5.24152e-19	-2.21812	-4.01506e-10	8.80963e-14	-2.2102	-4.01506e-10
77033120	chr5:77033120:A:G	2.63428e-18	-4.25965e-10	-0.603539	4.25961e-13	-4.25965e-10	-0.63428
77033325	chr5:77033325:T:C	1.69387e-18	-1.04513	-4.01506e-10	2.47696e-13	-1.17643	-4.01506e-10
77033338	chr5:77033338:TTG:T	1.34616e-18	-4.25965e-10	-1.27489	2.2336e-13	-4.25965e-10	-1.27984
77033558	chr5:77033558:G:C	5.8317e-19	-0.711379	-1.40005	4.72587e-14	-1.42596	-1.40703
77033925	chr5:77033925:C:T	1.68963e-19	-2.2222	-1.12802	2.95739e-14	-2.1736	-1.12814
77034526	chr5:77034526:T:C	2.10324e-18	-4.25965e-10	-0.828669	3.62011e-13	-4.25965e-10	-0.796954
77034531	chr5:77034531:T:C	2.04702e-18	-0.45372	-0.402041	3.25875e-13	-0.54326	-0.358855
77034576	chr5:77034576:G:A	1.28287e-19	-2.21944	-1.40619	2.38233e-14	-2.10734	-1.41063
77034643	chr5:77034643:G:A	1.41691e-18	-4.25965e-10	-1.22367	2.35048e-13	-4.25965e-10	-1.22884
77034732	chr5:77034732:A:G	1.22899e-18	-4.25965e-10	-1.36595	2.06602e-13	-4.25965e-10	-1.35783
77034948	chr5:77034948:A:G	2.38829e-18	-4.25965e-10	-0.701572	4.02353e-13	-4.25965e-10	-0.691298
77034985	chr5:77034985:CAAG:C	6.69996e-19	-0.874189	-1.09844	1.06047e-13	-0.954799	-1.06995
77035115	chr5:77035115:G:A	1.57743e-17	1.17912	0.00710842	1.84953e-12	0.862185	-0.0281291
77035156	chr5:77035156:C:A	2.13644e-18	-4.25965e-10	-0.813007	3.59768e-13	-4.25965e-10	-0.803169
77035442	chr5:77035442:A:G	2.16049e-18	-4.25965e-10	-0.801814	3.63839e-13	-4.25965e-10	-0.791917
77035594	chr5:77035594:G:A	1.36533e-18	-4.25965e-10	-1.26075	2.25771e-13	-4.25965e-10	-1.2691
77035624	chr5:77035624:G:A	5.28873e-19	-2.20916	-4.01506e-10	9.19647e-14	-2.16722	-4.01506e-10
77036089	chr5:77036089:C:T	1.66241e-18	-4.25965e-10	-1.06388	2.73995e-13	-4.25965e-10	-1.07552
77036127	chr5:77036127:T:C	6.8353e-18	-4.25965e-10	0.349952	1.09385e-12	-4.25965e-10	0.30883
77036153	chr5:77036153:A:G	3.70328e-18	-4.25965e-10	-0.262929	6.20883e-13	-4.25965e-10	-0.257486
77036510	chr5:77036510:T:TA	1.84711e-18	-4.25965e-10	-0.958525	3.04472e-13	-4.25965e-10	-0.970049
77036781	chr5:77036781:C:T	5.72534e-19	-0.734883	-1.39495	4.64083e-14	-1.44756	-1.40359
77037292	chr5:77037292:G:A	1.35976e-19	-2.15041	-1.41702	3.71261e-14	-1.65724	-1.41707
77037376	chr5:77037376:T:C	7.67259e-18	-4.25965e-10	0.465506	1.33124e-12	-4.25965e-10	0.50524
77037467	chr5:77037467:T:C	1.36528e-18	-4.25965e-10	-1.26079	2.25758e-13	-4.25965e-10	-1.26916
77037532	chr5:77037532:G:T	1.85137e-19	-2.21697	-1.04184	3.58469e-14	-2.08293	-1.02644
77037941	chr5:77037941:A:G	1.44886e-18	-4.25965e-10	-1.20137	2.40011e-13	-4.25965e-10	-1.20794
77038332	chr5:77038332:CCTGT:C	1.55224e-17	1.40555	-0.23541	7.64533e-14	-2.06936	-0.282586
77039349	chr5:77039349:A:G	1.44769e-18	-4.25965e-10	-1.20218	2.39823e-13	-4.25965e-10	-1.20873
77039489	chr5:77039489:A:G	2.64981e-18	-4.25965e-10	-0.59766	4.29153e-13	-4.25965e-10	-0.626815
77039798	chr5:77039798:A:C	1.65709e-19	-2.22126	-1.14841	2.8754e-14	-2.1819	-1.14795
77040014	chr5:77040014:G:A	6.26294e-18	-4.25965e-10	0.262501	1.02186e-12	-4.25965e-10	0.240756
77040100	chr5:77040100:C:T	1.77582e-19	-2.00978	-1.29069	5.57288e-14	-1.37106	-1.29707
77040151	chr5:77040151:C:T	1.24245e-17	1.10809	-0.160569	1.45712e-12	0.784284	-0.188695
77040228	chr5:77040228:C:T	5.25356e-18	-4.25965e-10	0.086758	8.57008e-13	-4.25965e-10	0.0648196
77040651	chr5:77040651:A:T	1.70927e-19	-2.06139	-1.27727	7.24198e-14	-1.14095	-1.26519
77040667	chr5:77040667:C:A	7.69403e-18	-4.25965e-10	0.468296	1.33496e-12	-4.25965e-10	0.508027
77040880	chr5:77040880:T:C	7.6596e-18	-4.25965e-10	0.463812	1.32903e-12	-4.25965e-10	0.503574
77041119	chr5:77041119:TC:T	1.49528e-19	-2.09255	-1.37987	5.9463e-14	-1.21586	-1.38741
77041133	chr5:77041133:C:T	1.68815e-19	-2.08418	-1.26692	6.88713e-14	-1.20221	-1.25418
77041218	chr5:77041218:C:A	5.58112e-19	-0.771611	-1.38373	4.571e-14	-1.47175	-1.39456
77041761	chr5:77041761:T:C	1.27833e-18	-1.3266	-4.01506e-10	3.11605e-13	-0.946891	-4.01506e-10
77041793	chr5:77041793:A:T	5.30149e-19	-2.20675	-4.01506e-10	1.16e-13	-1.93503	-4.01506e-10
77043801	chr5:77043801:G:T	1.53523e-18	-4.25965e-10	-1.14347	2.57344e-13	-4.25965e-10	-1.13821
77044221	chr5:77044221:G:A	1.84744e-19	-1.92824	-1.33269	6.24627e-14	-1.21475	-1.33931
77044348	chr5:77044348:G:T	3.60262e-19	-2.20024	-0.392835	1.12026e-13	-1.60416	-0.365736
77044588	chr5:77044588:A:G	2.54552e-18	-4.25965e-10	-0.637812	4.12572e-13	-4.25965e-10	-0.666216
77044940	chr5:77044940:C:G	7.2886e-18	-4.25965e-10	0.414164	1.16352e-12	-4.25965e-10	0.370577
77045082	chr5:77045082:AAG:A	1.36957e-18	-4.25965e-10	-1.25765	2.26457e-13	-4.25965e-10	-1.26607
77045122	chr5:77045122:C:CAGAAGAGCA	5.47212e-19	-2.17507	-4.01506e-10	8.72941e-14	-2.21934	-4.01506e-10
77045352	chr5:77045352:G:C	3.59667e-19	-2.20666	-0.388063	1.16704e-13	-1.56698	-0.361999
77045379	chr5:77045379:A:G	1.38623e-18	-4.25965e-10	-1.24556	2.32327e-13	-4.25965e-10	-1.24048
77045462	chr5:77045462:TGTTC:T	1.50296e-18	-1.00747	-0.157238	7.58804e-14	-2.15723	-0.202236
77045463	chr5:77045463:G:A	1.205e-18	-4.25965e-10	-1.38567	2.03056e-13	-4.25965e-10	-1.37515
77045725	chr5:77045725:C:T	5.68838e-19	-1.03092	-1.10539	2.98917e-14	-2.14797	-1.14308
77045756	chr5:77045756:C:T	1.36567e-18	-4.25965e-10	-1.2605	2.25823e-13	-4.25965e-10	-1.26887
77045762	chr5:77045762:G:A	1.92112e-18	-4.25965e-10	-0.91924	3.16933e-13	-4.25965e-10	-0.929937
77045844	chr5:77045844:C:T	2.71205e-18	-4.25965e-10	-0.574444	4.58218e-13	-4.25965e-10	-0.561282
77046021	chr5:77046021:G:A	2.19273e-18	-4.25965e-10	-0.787002	3.603e-13	-4.25965e-10	-0.801692
77046148	chr5:77046148:T:C	5.81096e-19	-1.03837	-1.07661	3.05949e-14	-2.14607	-1.12173
77046163	chr5:77046163:G:T	2.35862e-18	-4.25965e-10	-0.714073	3.965e-13	-4.25965e-10	-0.705951
77047181	chr5:77047181:C:G	1.29578e-17	1.13071	-0.141165	1.53326e-12	0.815295	-0.16877
77047359	chr5:77047359:TAA:T	5.61663e-19	-0.758188	-1.39081	4.57861e-14	-1.46428	-1.40037
77047511	chr5:77047511:C:T	1.32133e-17	1.21861	-0.20953	1.55167e-12	0.899959	-0.241501
77047558	chr5:77047558:G:T	1.76702e-18	-4.25965e-10	-1.00285	2.90847e-13	-4.25965e-10	-1.01583
77047605	chr5:77047605:C:CT	3.87969e-19	-2.20532	-0.31366	1.24546e-13	-1.5768	-0.287148
77047645	chr5:77047645:C:G	1.17026e-18	-4.25965e-10	-1.41492	1.95268e-13	-4.25965e-10	-1.41426
77047883	chr5:77047883:T:G	5.34418e-19	-1.0488	-1.14992	2.88198e-14	-2.14344	-1.18413
77047920	chr5:77047920:A:G	1.92328e-18	-4.25965e-10	-0.918114	3.22415e-13	-4.25965e-10	-0.91279
77048174	chr5:77048174:T:C	2.36525e-19	-2.09596	-0.917892	5.74989e-14	-1.75068	-0.886179
77048317	chr5:77048317:A:C	1.775e-18	-4.25965e-10	-0.998346	2.92152e-13	-4.25965e-10	-1.01135
77048402	chr5:77048402:A:C	1.19679e-18	-4.25965e-10	-1.39251	1.98378e-13	-4.25965e-10	-1.39845
77048734	chr5:77048734:G:A	1.34796e-18	-4.25965e-10	-1.27356	2.24791e-13	-4.25965e-10	-1.27346
77048761	chr5:77048761:G:A	1.76727e-18	-4.25965e-10	-1.00271	2.90903e-13	-4.25965e-10	-1.01564
77049149	chr5:77049149:A:G	2.35834e-18	-4.25965e-10	-0.71419	3.77796e-13	-4.25965e-10	-0.754273
77049618	chr5:77049618:C:T	2.03465e-19	-1.83131	-1.3331	2.45813e-14	-2.13603	-1.35061
77049834	chr5:77049834:G:A	1.44731e-18	-4.25965e-10	-1.20244	2.39759e-13	-4.25965e-10	-1.20899
77050114	chr5:77050114:T:C	1.65491e-19	-2.22221	-1.14878	2.90033e-14	-2.17253	-1.14869
77050678	chr5:77050678:G:A	7.54628e-18	-4.25965e-10	0.448907	1.33133e-12	-4.25965e-10	0.505304
77050899	chr5:77050899:A:G	6.33323e-19	-0.893713	-1.13521	2.8229e-14	-2.1779	-1.17038
77051029	chr5:77051029:G:A	8.40342e-19	-1.32492	-0.421172	7.87366e-14	-1.8967	-0.425817
77051128	chr5:77051128:CTAA:C	5.576e-19	-0.763181	-1.39308	4.55321e-14	-1.46801	-1.4022
77051163	chr5:77051163:G:A	5.72687e-19	-0.737277	-1.39229	4.64175e-14	-1.44944	-1.40151
77051392	chr5:77051392:C:T	5.71525e-19	-2.13159	-4.01506e-10	9.20998e-14	-2.16576	-4.01506e-10
77051466	chr5:77051466:A:G	1.11106e-17	1.0595	-0.22375	1.31874e-12	0.747017	-0.251211
77051519	chr5:77051519:A:G	1.64712e-19	-2.22207	-1.15364	2.87733e-14	-2.1753	-1.15388
77052162	chr5:77052162:G:C	2.35805e-18	-4.25965e-10	-0.714313	3.86591e-13	-4.25965e-10	-0.73126
77052262	chr5:77052262:A:AG	2.4176e-18	-4.25965e-10	-0.689373	3.98011e-13	-4.25965e-10	-0.702149
77052268	chr5:77052268:G:A	1.17227e-18	-4.25965e-10	-1.41321	1.95468e-13	-4.25965e-10	-1.41323
77052345	chr5:77052345:C:CCTGT	2.28071e-18	-4.25965e-10	-0.747663	3.74058e-13	-4.25965e-10	-0.764217
77053062	chr5:77053062:T:C	2.34362e-18	-4.25965e-10	-0.720452	3.84254e-13	-4.25965e-10	-0.737325
77054075	chr5:77054075:T:C	1.31838e-17	1.12682	-0.11998	1.56038e-12	0.811906	-0.147852
77054271	chr5:77054271:G:A	1.16766e-18	-4.25965e-10	-1.41714	1.94723e-13	-4.25965e-10	-1.41705
77054314	chr5:77054314:G:A	3.39779e-19	-2.19774	-0.453866	1.03193e-13	-1.62178	-0.430243
77054983	chr5:77054983:C:G	5.42203e-19	-0.799606	-1.38466	4.46513e-14	-1.49441	-1.39534
77054987	chr5:77054987:C:T	2.30804e-18	-4.25965e-10	-0.73575	3.79628e-13	-4.25965e-10	-0.749436
77055245	chr5:77055245:T:C	1.44994e-18	-4.25965e-10	-1.20063	2.40196e-13	-4.25965e-10	-1.20717
77055911	chr5:77055911:G:A	1.88814e-19	-2.21797	-1.02117	3.63228e-14	-2.08732	-1.00886
77056148	chr5:77056148:A:G	1.61621e-19	-2.22229	-1.17236	2.8501e-14	-2.16616	-1.17253
77056385	chr5:77056385:C:T	1.48409e-18	-4.25965e-10	-1.17735	2.47601e-13	-4.25965e-10	-1.17681
77056410	chr5:77056410:G:A	3.68106e-17	1.47778	0.555856	4.13588e-12	1.13571	0.503116
77056544	chr5:77056544:A:G	1.50696e-19	-2.22098	-1.24366	2.60291e-14	-2.18419	-1.24523
77056814	chr5:77056814:A:C	2.03453e-18	-0.770828	-0.0910532	7.78683e-14	-2.20001	-0.133597
77056891	chr5:77056891:CA:C	1.18035e-18	-4.25965e-10	-1.40634	1.96334e-13	-4.25965e-10	-1.40881
77056908	chr5:77056908:TTAATAA:T	4.63165e-17	1.58327	0.680077	5.12843e-12	1.22755	0.626372
77056969	chr5:77056969:AAAG:A	2.32801e-18	-4.25965e-10	-0.727134	3.73081e-13	-4.25965e-10	-0.766832
77058028	chr5:77058028:G:A	5.99575e-19	-0.698878	-1.3848	4.80198e-14	-1.42161	-1.39541
77058177	chr5:77058177:C:G	1.74031e-19	-2.09345	-1.22722	7.00184e-14	-1.22755	-1.21232
77059070	chr5:77059070:T:C	1.47224e-17	1.19486	-0.077636	1.72467e-12	0.8777	-0.113535
77059204	chr5:77059204:C:T	1.36536e-18	-4.25965e-10	-1.26073	2.25771e-13	-4.25965e-10	-1.26911
77059229	chr5:77059229:G:A	1.49961e-19	-2.07446	-1.39506	6.15475e-14	-1.16786	-1.40096
77059374	chr5:77059374:G:T	1.91255e-18	-4.25965e-10	-0.923709	3.14601e-13	-4.25965e-10	-0.937322
77059437	chr5:77059437:T:C	1.20894e-18	-4.25965e-10	-1.38241	2.00291e-13	-4.25965e-10	-1.38886
77059846	chr5:77059846:ATTTG:A	1.94162e-18	-4.25965e-10	-0.908626	3.19416e-13	-4.25965e-10	-0.922132
77060395	chr5:77060395:C:A	6.31034e-19	-0.615487	-1.41706	5.00898e-14	-1.35811	-1.4167
77060900	chr5:77060900:T:C	1.71274e-19	-2.21852	-1.11812	2.9269e-14	-2.19343	-1.11866
77061076	chr5:77061076:A:G	4.03667e-17	1.53849	0.587363	4.51192e-12	1.19258	0.533272
77061115	chr5:77061115:T:C	5.84007e-19	-0.714252	-1.39574	4.71856e-14	-1.43031	-1.40423
77061523	chr5:77061523:T:C	1.93142e-18	-4.25965e-10	-0.913894	3.17817e-13	-4.25965e-10	-0.927151
77061699	chr5:77061699:A:G	1.19964e-18	-4.25965e-10	-1.39013	2.00774e-13	-4.25965e-10	-1.38645
77061875	chr5:77061875:G:A	5.48867e-19	-2.17205	-4.01506e-10	8.76618e-14	-2.21514	-4.01506e-10
77061952	chr5:77061952:A:G	5.56064e-18	-4.25965e-10	0.143565	9.09039e-13	-4.25965e-10	0.12376
77062255	chr5:77062255:C:T	1.77774e-18	-4.25965e-10	-0.996804	2.92924e-13	-4.25965e-10	-1.00872
77062752	chr5:77062752:A:G	2.27038e-18	-4.25965e-10	-0.752203	3.81474e-13	-4.25965e-10	-0.744584
77062897	chr5:77062897:A:G	1.03054e-18	-0.528282	-1.01378	3.00215e-14	-2.21863	-1.06808
77062962	chr5:77062962:T:A	5.25585e-19	-0.835438	-1.37995	4.35839e-14	-1.52247	-1.39147
77062972	chr5:77062972:G:A	1.43963e-18	-4.25965e-10	-1.20776	2.39752e-13	-4.25965e-10	-1.20902
77063519	chr5:77063519:C:T	6.12691e-19	-1.08488	-0.977161	3.50395e-14	-2.1361	-0.996052
77063638	chr5:77063638:G:A	2.71296e-18	-4.25965e-10	-0.574107	4.52313e-13	-4.25965e-10	-0.574253
77063648	chr5:77063648:A:C	6.86305e-18	-4.25965e-10	0.354003	1.09825e-12	-4.25965e-10	0.312843
77064297	chr5:77064297:G:A	1.72627e-19	-2.21658	-1.11219	2.93359e-14	-2.19825	-1.11156
77064387	chr5:77064387:C:T	1.94043e-19	-2.19392	-1.01791	3.9899e-14	-2.00041	-1.00187
77064835	chr5:77064835:G:A	1.83478e-18	-4.25965e-10	-0.965224	3.01786e-13	-4.25965e-10	-0.978911
77064880	chr5:77064880:T:C	1.58743e-17	1.00315	0.189404	1.85485e-12	0.692987	0.143945
77064953	chr5:77064953:T:G	4.37907e-17	1.18918	1.01809	4.89718e-12	0.856771	0.951016
77064991	chr5:77064991:C:T	3.22684e-19	-2.08147	-0.621762	4.96555e-14	-2.15998	-0.623536
77065367	chr5:77065367:A:G	1.99931e-18	-0.790066	-0.0892801	7.74592e-14	-2.19752	-0.141355
77065770	chr5:77065770:A:T	2.23817e-18	-0.76649	-4.01506e-10	4.46258e-13	-0.58773	-4.01506e-10
77065912	chr5:77065912:A:G	1.36629e-18	-4.25965e-10	-1.26005	2.25838e-13	-4.25965e-10	-1.26881
77066177	chr5:77066177:A:G	1.18084e-18	-4.25965e-10	-1.40592	1.97031e-13	-4.25965e-10	-1.40527
77066281	chr5:77066281:T:G	6.50616e-18	-4.25965e-10	0.300601	1.12666e-12	-4.25965e-10	0.338384
77066608	chr5:77066608:C:G	1.36286e-18	-4.25965e-10	-1.26256	2.25372e-13	-4.25965e-10	-1.27088
77066664	chr5:77066664:A:G	7.03811e-19	-1.92339	-4.01506e-10	1.08164e-13	-2.00498	-4.01506e-10
77066733	chr5:77066733:T:C	1.9344e-18	-4.25965e-10	-0.91235	3.24858e-13	-4.25965e-10	-0.90524
77067046	chr5:77067046:CAT:C	1.36672e-18	-4.25965e-10	-1.25973	2.25991e-13	-4.25965e-10	-1.26813
77067250	chr5:77067250:T:C	1.57179e-19	-2.11105	-1.31147	4.57728e-14	-1.55087	-1.31407
77067432	chr5:77067432:G:A	9.98238e-18	0.490434	0.23824	1.1955e-12	0.200156	0.197538
77067663	chr5:77067663:C:T	1.52493e-18	-4.25965e-10	-1.1502	2.52224e-13	-4.25965e-10	-1.15831
77067740	chr5:77067740:C:T	6.31022e-19	-0.948579	-1.08398	2.97545e-14	-2.16757	-1.12808
77067823	chr5:77067823:A:G	3.23085e-18	0.721808	-1.12121	1.73748e-13	-0.382816	-1.1482
77069214	chr5:77069214:T:C	3.91637e-18	-0.206984	-4.01506e-10	3.26069e-13	-0.901519	-4.01506e-10
77069223	chr5:77069223:CAG:C	1.87728e-18	-4.25965e-10	-0.942323	3.07861e-13	-4.25965e-10	-0.958978
77069710	chr5:77069710:A:T	3.67278e-19	-1.17165	-1.40213	2.35192e-14	-2.12797	-1.40284
77069883	chr5:77069883:T:C	6.16693e-19	-2.05553	-4.01506e-10	9.79153e-14	-2.10452	-4.01506e-10
77070105	chr5:77070105:C:T	2.23335e-19	-1.66539	-1.40584	2.49599e-14	-2.06006	-1.41129
77070194	chr5:77070194:T:C	2.01427e-18	0.207813	-1.0797	2.49191e-13	-0.0875554	-1.08285
77070469	chr5:77070469:C:G	6.21512e-19	-0.647437	-1.40031	4.90857e-14	-1.38821	-1.40685
77070643	chr5:77070643:G:A	1.40448e-17	0.703169	0.366932	1.63774e-12	0.397284	0.31516
77070748	chr5:77070748:T:C	3.48814e-18	-4.25965e-10	-0.322779	5.73422e-13	-4.25965e-10	-0.337005
77070913	chr5:77070913:A:G	1.35018e-17	0.586915	0.443763	1.60156e-12	0.290305	0.3998
77071089	chr5:77071089:A:G	1.59487e-19	-2.2213	-1.18664	2.7633e-14	-2.18182	-1.1878
77071115	chr5:77071115:T:C	1.48109e-18	-4.25965e-10	-1.17937	2.4446e-13	-4.25965e-10	-1.18958
77071271	chr5:77071271:G:A	1.98388e-19	-1.99431	-1.19537	2.75777e-14	-2.17376	-1.19786
77071752	chr5:77071752:T:C	3.10745e-19	-1.95731	-0.783619	4.20815e-14	-2.15719	-0.791831
77072212	chr5:77072212:T:TA	1.7401e-18	-4.25965e-10	-1.01821	2.84413e-13	-4.25965e-10	-1.0382
77072604	chr5:77072604:C:T	1.43941e-19	-2.21879	-1.29171	2.45848e-14	-2.19242	-1.29408
77072746	chr5:77072746:T:C	2.416e-18	-4.25965e-10	-0.690037	3.86637e-13	-4.25965e-10	-0.73114
77072838	chr5:77072838:A:G	1.66671e-19	-2.00686	-1.35702	5.24723e-14	-1.37407	-1.35427
77073073	chr5:77073073:G:T	6.86552e-18	0.850012	-0.495649	8.13114e-13	0.521114	-0.508871
77073177	chr5:77073177:C:T	2.68154e-18	-4.25965e-10	-0.585756	4.42012e-13	-4.25965e-10	-0.597291
77073179	chr5:77073179:T:G	1.37038e-19	-2.21874	-1.34091	2.66329e-14	-2.07209	-1.33439
77073512	chr5:77073512:T:G	5.32044e-19	-0.803267	-1.39991	4.37114e-14	-1.5046	-1.40642
77073669	chr5:77073669:C:G	1.62326e-19	-2.20107	-1.18922	2.78579e-14	-2.19254	-1.16898
77073697	chr5:77073697:TTTG:T	1.29075e-18	-1.31692	-4.01506e-10	3.26718e-13	-0.899531	-4.01506e-10
77074704	chr5:77074704:T:C	1.82622e-18	-4.25965e-10	-0.969901	2.96672e-13	-4.25965e-10	-0.996001
77074780	chr5:77074780:T:A	1.29614e-19	-2.22191	-1.39343	2.35414e-14	-2.14035	-1.38952
77074810	chr5:77074810:C:T	1.65243e-18	-4.25965e-10	-1.0699	2.70052e-13	-4.25965e-10	-1.09001
77075002	chr5:77075002:T:C	1.27154e-19	-2.21909	-1.41542	2.18648e-14	-2.18872	-1.41503
77075055	chr5:77075055:G:A	2.79483e-18	-4.25965e-10	-0.544378	4.58233e-13	-4.25965e-10	-0.56125
77075577	chr5:77075577:G:A	1.93473e-18	-4.25965e-10	-0.912182	3.23699e-13	-4.25965e-10	-0.908813
77075607	chr5:77075607:A:G	2.28253e-18	-4.25965e-10	-0.746863	3.77079e-13	-4.25965e-10	-0.756173
77075679	chr5:77075679:G:A	6.10342e-19	-1.0116	-1.05428	3.10768e-14	-2.15214	-1.10002
77075891	chr5:77075891:T:C	1.42046e-19	-2.13337	-1.39038	3.7758e-14	-1.66471	-1.39272
77075892	chr5:77075892:G:A	3.06595e-18	-4.25965e-10	-0.451791	4.98827e-13	-4.25965e-10	-0.476368
77076776	chr5:77076776:A:G	1.63786e-18	-4.25965e-10	-1.07875	2.69567e-13	-4.25965e-10	-1.09181
77076884	chr5:77076884:G:A	1.36983e-19	-2.22143	-1.33861	2.44604e-14	-2.15167	-1.3399
77077242	chr5:77077242:G:T	1.17375e-18	-4.25965e-10	-1.41194	1.95907e-13	-4.25965e-10	-1.41099
77077243	chr5:77077243:C:T	1.17318e-18	-4.25965e-10	-1.41243	1.95804e-13	-4.25965e-10	-1.41151
77077416	chr5:77077416:G:C	1.32552e-19	-2.22227	-1.37066	2.34331e-14	-2.16537	-1.36911
77077766	chr5:77077766:G:A	5.06534e-18	-4.25965e-10	0.0502733	8.10978e-13	-4.25965e-10	0.00961264
77078040	chr5:77078040:T:C	2.79642e-19	-1.44684	-1.39955	2.60481e-14	-2.03396	-1.39472
77078219	chr5:77078219:T:C	3.27321e-18	-4.25965e-10	-0.386378	5.41238e-13	-4.25965e-10	-0.394768
77078233	chr5:77078233:C:G	1.80861e-18	-4.25965e-10	-0.979591	2.94598e-13	-4.25965e-10	-1.00302
77078248	chr5:77078248:TTAA:T	2.84756e-18	-4.25965e-10	-0.525685	4.57435e-13	-4.25965e-10	-0.562994
77078297	chr5:77078297:A:G	1.77851e-18	-4.25965e-10	-0.996375	2.93006e-13	-4.25965e-10	-1.00843
77078324	chr5:77078324:T:G	6.34747e-18	-4.25965e-10	0.275908	1.11631e-12	-4.25965e-10	0.329153
77078327	chr5:77078327:G:T	1.55327e-18	-4.25965e-10	-1.13179	2.54816e-13	-4.25965e-10	-1.14809
77078372	chr5:77078372:G:C	1.78518e-18	-4.25965e-10	-0.992628	2.9235e-13	-4.25965e-10	-1.01068
77079131	chr5:77079131:A:C	1.36308e-19	-2.22189	-1.34309	2.40817e-14	-2.16318	-1.344
77079252	chr5:77079252:G:A	1.23878e-18	-0.0064316	-1.35159	8.54197e-14	-0.906752	-1.3343
77079501	chr5:77079501:T:C	5.82677e-19	-2.11227	-4.01506e-10	9.46522e-14	-2.13842	-4.01506e-10
77079635	chr5:77079635:A:G	5.40157e-19	-2.18804	-4.01506e-10	8.93586e-14	-2.19597	-4.01506e-10
77079897	chr5:77079897:T:C	8.37039e-19	-2.18571	0.435674	4.47376e-13	-1.03697	0.451736
77079954	chr5:77079954:T:C	1.64295e-19	-2.22081	-1.15743	2.91011e-14	-2.14684	-1.17101
77079996	chr5:77079996:A:G	1.72592e-18	-4.25965e-10	-1.02639	2.83999e-13	-4.25965e-10	-1.03966
77080295	chr5:77080295:T:G	2.94053e-18	-4.25965e-10	-0.493559	4.8874e-13	-4.25965e-10	-0.496797
77080310	chr5:77080310:T:A	1.50801e-18	0.087653	-1.24901	1.01999e-13	-0.835928	-1.22774
77080759	chr5:77080759:G:A	1.21809e-18	-4.25965e-10	-1.37486	2.01083e-13	-4.25965e-10	-1.38491
77080812	chr5:77080812:A:G	6.04117e-19	-1.13354	-0.942591	4.56186e-14	-1.88067	-0.987646
77080862	chr5:77080862:A:G	1.26183e-18	0.0341673	-1.37375	8.45865e-14	-0.888972	-1.36188
77081065	chr5:77081065:G:A	7.1419e-17	-4.25965e-10	2.69642	1.26012e-11	-4.25965e-10	2.75292
77081273	chr5:77081273:C:G	2.03283e-18	-4.25965e-10	-0.862719	3.27184e-13	-4.25965e-10	-0.898105
77081407	chr5:77081407:C:G	1.37678e-19	-2.19143	-1.36356	2.74056e-14	-2.01044	-1.36744
77081711	chr5:77081711:A:G	1.5504e-18	0.168671	-1.30231	1.02383e-13	-0.773734	-1.28617
77083005	chr5:77083005:T:C	1.44781e-19	-2.13496	-1.36973	3.81522e-14	-1.67463	-1.37241
77083064	chr5:77083064:G:A	1.38614e-19	-2.20519	-1.34302	2.68818e-14	-2.04942	-1.34775
77083094	chr5:77083094:A:G	3.4807e-18	-4.25965e-10	-0.324915	5.70683e-13	-4.25965e-10	-0.341795
77083117	chr5:77083117:G:A	1.54464e-19	-2.16888	-1.27106	2.46911e-14	-2.21455	-1.26763
77083159	chr5:77083159:A:G	1.29032e-18	-4.25965e-10	-1.31726	2.13651e-13	-4.25965e-10	-1.32429
77083622	chr5:77083622:C:T	1.59164e-18	-4.25965e-10	-1.10738	2.58504e-13	-4.25965e-10	-1.13372
77083623	chr5:77083623:G:A	1.27474e-18	-4.25965e-10	-1.3294	2.11205e-13	-4.25965e-10	-1.3358
77083889	chr5:77083889:C:T	1.43113e-18	-4.25965e-10	-1.21368	2.36289e-13	-4.25965e-10	-1.22357
77084175	chr5:77084175:G:A	1.89432e-19	-1.82019	-1.41569	2.22473e-14	-2.16934	-1.41707
77084504	chr5:77084504:C:T	1.63996e-17	-0.447119	1.67223	1.91446e-12	-0.721125	1.58969
77084606	chr5:77084606:A:G	1.26329e-18	-4.25965e-10	-1.33842	2.0893e-13	-4.25965e-10	-1.34663
77084633	chr5:77084633:G:A	1.56999e-18	-4.25965e-10	-1.12108	2.54997e-13	-4.25965e-10	-1.14737
77084807	chr5:77084807:A:T	1.60323e-18	-4.25965e-10	-1.10013	2.69798e-13	-4.25965e-10	-1.09095
77084923	chr5:77084923:A:G	2.02081e-18	-4.25965e-10	-0.868649	3.29707e-13	-4.25965e-10	-0.890422
77085094	chr5:77085094:A:G	1.28946e-18	-4.25965e-10	-1.31793	2.13216e-13	-4.25965e-10	-1.32632
77085144	chr5:77085144:A:G	1.19276e-18	-4.25965e-10	-1.39588	1.98088e-13	-4.25965e-10	-1.39992
77085267	chr5:77085267:G:A	1.23474e-18	-4.25965e-10	-1.36128	2.05573e-13	-4.25965e-10	-1.36283
77085462	chr5:77085462:T:C	2.22439e-19	-1.68663	-1.38861	2.23023e-14	-2.19412	-1.38982
77085493	chr5:77085493:G:A	1.97534e-19	-1.78125	-1.41275	2.16434e-14	-2.20104	-1.41289
77085713	chr5:77085713:C:T	1.17295e-18	-4.25965e-10	-1.41263	1.95324e-13	-4.25965e-10	-1.41397
77085867	chr5:77085867:G:A	3.48943e-18	-4.25965e-10	-0.322409	5.59784e-13	-4.25965e-10	-0.361076
77086053	chr5:77086053:T:C	6.10516e-19	-2.0656	-4.01506e-10	9.6513e-14	-2.11895	-4.01506e-10
77086139	chr5:77086139:T:C	5.77594e-19	-2.12103	-4.01506e-10	9.41426e-14	-2.14382	-4.01506e-10
77086389	chr5:77086389:A:G	1.42931e-18	-4.25965e-10	-1.21496	2.40763e-13	-4.25965e-10	-1.20482
77086767	chr5:77086767:A:G	9.44217e-18	-4.25965e-10	0.673038	1.55099e-12	-4.25965e-10	0.658018
77086872	chr5:77086872:A:G	2.16194e-19	-1.92802	-1.1757	3.07715e-14	-2.07	-1.19204
77086976	chr5:77086976:G:A	9.99838e-18	-4.25965e-10	0.730275	1.65734e-12	-4.25965e-10	0.72434
77087160	chr5:77087160:A:G	1.25357e-18	-4.25965e-10	-1.34615	2.08154e-13	-4.25965e-10	-1.35035
77087225	chr5:77087225:G:T	2.4864e-18	-4.25965e-10	-0.661312	4.25761e-13	-4.25965e-10	-0.634749
77087320	chr5:77087320:G:A	1.173e-18	-4.25965e-10	-1.41258	1.95965e-13	-4.25965e-10	-1.41069
77087579	chr5:77087579:A:G	1.60376e-18	-4.25965e-10	-1.0998	2.67213e-13	-4.25965e-10	-1.10058
77087833	chr5:77087833:T:C	1.59325e-18	-4.25965e-10	-1.10637	2.66653e-13	-4.25965e-10	-1.10268
77088013	chr5:77088013:G:A	5.73555e-19	-2.12805	-4.01506e-10	9.48373e-14	-2.13646	-4.01506e-10
77088093	chr5:77088093:C:T	2.55625e-18	-4.25965e-10	-0.633606	4.1629e-13	-4.25965e-10	-0.657246
77088189	chr5:77088189:A:G	1.32474e-18	-4.25965e-10	-1.29093	2.23724e-13	-4.25965e-10	-1.27821
77088624	chr5:77088624:C:T	1.95347e-18	-4.25965e-10	-0.90254	3.32592e-13	-4.25965e-10	-0.881712
77089120	chr5:77089120:GGAGTT:G	6.40193e-19	-1.97952	-0.0386167	9.05513e-14	-2.14049	-0.0422226
77089516	chr5:77089516:A:G	4.07193e-19	-1.07662	-1.39399	6.83064e-14	-1.07009	-1.39453
77089745	chr5:77089745:T:G	1.79981e-17	-4.25965e-10	1.31812	2.92786e-12	-4.25965e-10	1.2934
77089831	chr5:77089831:A:G	1.2609e-18	-4.25965e-10	-1.34032	2.11493e-13	-4.25965e-10	-1.33443
77090467	chr5:77090467:G:T	1.27392e-18	-4.25965e-10	-1.33005	2.10793e-13	-4.25965e-10	-1.33775
77090477	chr5:77090477:G:T	4.43245e-17	-4.25965e-10	2.21939	7.19922e-12	-4.25965e-10	2.1931
77090508	chr5:77090508:T:C	7.67541e-19	-0.95014	-0.886572	1.2043e-13	-0.983705	-0.913857
77090554	chr5:77090554:T:A	4.61285e-18	-4.25965e-10	-0.0433031	7.32207e-13	-4.25965e-10	-0.0925645
77090749	chr5:77090749:A:G	2.20562e-18	-4.25965e-10	-0.78114	3.65639e-13	-4.25965e-10	-0.786981
77090899	chr5:77090899:T:C	5.22307e-19	-2.22165	-4.01506e-10	8.98955e-14	-2.18998	-4.01506e-10
77091018	chr5:77091018:T:C	9.12557e-19	-0.250924	-1.41273	1.72792e-13	-0.123808	-1.41273
77091316	chr5:77091316:G:A	1.24578e-18	-4.25965e-10	-1.35239	2.08156e-13	-4.25965e-10	-1.35034
77091322	chr5:77091322:A:T	1.27502e-17	-4.25965e-10	0.973402	2.02165e-12	-4.25965e-10	0.923042
77091374	chr5:77091374:TCA:T	1.68349e-18	-1.05128	-4.01506e-10	3.17024e-13	-0.929649	-4.01506e-10
77091498	chr5:77091498:C:T	5.24726e-18	-4.25965e-10	0.0855581	8.54887e-13	-4.25965e-10	0.0623419
77091547	chr5:77091547:C:T	1.60612e-18	-0.0899768	-1.00835	2.9421e-13	0.0140015	-1.01834
77091577	chr5:77091577:G:T	1.53126e-18	-4.25965e-10	-1.14606	2.52736e-13	-4.25965e-10	-1.15628
77091617	chr5:77091617:G:A	1.45605e-18	-4.25965e-10	-1.19642	2.4645e-13	-4.25965e-10	-1.18147
77091670	chr5:77091670:TAAAAA:T	1.7155e-18	-4.25965e-10	-1.03244	2.91785e-13	-4.25965e-10	-1.01261
77092398	chr5:77092398:A:T	1.52833e-18	-4.25965e-10	-1.14797	2.61542e-13	-4.25965e-10	-1.12203
77092456	chr5:77092456:G:A	7.22979e-19	-0.527786	-1.36874	1.33851e-13	-0.423371	-1.36853
77092867	chr5:77092867:A:C	1.29173e-18	-0.305697	-1.01047	2.33129e-13	-0.217555	-1.01948
77093974	chr5:77093974:A:G	1.1723e-18	-4.25965e-10	-1.41318	1.95209e-13	-4.25965e-10	-1.41456
77094414	chr5:77094414:A:G	9.52734e-19	-0.54058	-1.07999	1.74617e-13	-0.446769	-1.07927
77094742	chr5:77094742:A:G	1.08278e-18	-1.88776	0.395139	1.44562e-13	-2.08555	0.37063
77094864	chr5:77094864:T:C	2.31038e-18	-4.25965e-10	-0.734736	3.94165e-13	-4.25965e-10	-0.711859
77095034	chr5:77095034:C:T	4.62515e-18	-1.74528	1.70464	5.79386e-13	-2.00228	1.67562
77095142	chr5:77095142:T:C	4.40399e-18	-0.469063	0.379426	7.93916e-13	-0.37987	0.36822
77095298	chr5:77095298:A:G	2.60902e-17	-4.25965e-10	1.68941	4.05134e-12	-4.25965e-10	1.61818
77095754	chr5:77095754:C:T	6.50791e-19	-1.9075	-0.0942183	9.04653e-14	-2.09132	-0.0923399
77095879	chr5:77095879:G:A	1.87182e-18	-4.25965e-10	-0.945234	3.06572e-13	-4.25965e-10	-0.963175
77096109	chr5:77096109:A:C	1.17782e-18	-0.389911	-1.01858	2.14832e-13	-0.297877	-1.02089
77096241	chr5:77096241:A:G	1.20326e-18	-0.464795	-0.922318	2.17886e-13	-0.381519	-0.923137
77096597	chr5:77096597:T:G	6.00695e-19	-1.1197	-0.962117	6.58404e-14	-1.53037	-0.971024
77096718	chr5:77096718:C:T	1.37504e-17	-4.25965e-10	1.04892	2.17216e-12	-4.25965e-10	0.994849
77096728	chr5:77096728:G:A	1.22772e-18	-4.25965e-10	-1.36699	2.05525e-13	-4.25965e-10	-1.36306
77096753	chr5:77096753:G:A	1.99156e-17	-4.25965e-10	1.41935	3.27126e-12	-4.25965e-10	1.4043
77097023	chr5:77097023:T:C	1.17199e-18	-4.25965e-10	-1.41344	1.95103e-13	-4.25965e-10	-1.4151
77097177	chr5:77097177:G:A	1.38659e-18	-4.25965e-10	-1.2453	2.3039e-13	-4.25965e-10	-1.24885
77097238	chr5:77097238:C:T	1.37449e-18	-0.0407847	-1.21328	2.53471e-13	0.062879	-1.21626
77097889	chr5:77097889:T:A	2.98123e-17	-4.25965e-10	1.82277	4.94951e-12	-4.25965e-10	1.81842
77098041	chr5:77098041:CA:C	2.22325e-18	-0.313152	-0.460027	4.12852e-13	-0.208469	-0.45707
77098071	chr5:77098071:C:T	3.0237e-18	-0.128371	-0.337295	5.65441e-13	-0.0130191	-0.338002
77098244	chr5:77098244:T:G	3.37514e-18	-4.25965e-10	-0.35571	5.51988e-13	-4.25965e-10	-0.375101
77098261	chr5:77098261:C:G	1.78369e-19	-2.02387	-1.27218	2.56448e-14	-2.16817	-1.27612
77098291	chr5:77098291:T:A	3.59289e-18	-4.25965e-10	-0.293191	5.86095e-13	-4.25965e-10	-0.315146
77098848	chr5:77098848:T:C	1.90988e-16	0.987228	2.69283	1.8619e-11	0.500633	2.64268
77098864	chr5:77098864:A:T	4.73154e-19	-2.21284	-0.107641	7.83544e-14	-2.20099	-0.126398
77098917	chr5:77098917:A:C	1.1684e-18	-4.25965e-10	-1.41651	1.95022e-13	-4.25965e-10	-1.41552
77098982	chr5:77098982:C:T	1.5673e-18	-0.188346	-0.934449	2.94242e-13	-0.0747377	-0.929487
77099207	chr5:77099207:G:A	5.60672e-19	-2.15077	-4.01506e-10	8.9775e-14	-2.19132	-4.01506e-10
77099359	chr5:77099359:C:T	1.01433e-17	-0.294316	1.03898	1.8299e-12	-0.209533	1.03292
77099724	chr5:77099724:C:T	4.60657e-18	-4.25965e-10	-0.0446639	7.63267e-13	-4.25965e-10	-0.0510197
77099782	chr5:77099782:G:C	2.20695e-18	-0.290774	-0.489764	4.13466e-13	-0.178	-0.486053
77099799	chr5:77099799:A:G	9.91395e-19	-0.274425	-1.30637	1.84869e-13	-0.163142	-1.30584
77099855	chr5:77099855:C:A	1.69744e-19	-1.94165	-1.40396	2.36263e-14	-2.12166	-1.40461
77099908	chr5:77099908:C:A	1.89693e-18	-4.25965e-10	-0.931911	3.12979e-13	-4.25965e-10	-0.942491
77099990	chr5:77099990:A:C	4.26179e-18	-0.0475706	-0.0748892	7.56032e-13	0.0207971	-0.0813407
77100092	chr5:77100092:C:A	1.87893e-18	0.0100371	-0.951483	3.50234e-13	0.116448	-0.946474
77100134	chr5:77100134:A:G	2.15574e-18	-0.804014	-4.01506e-10	3.59481e-13	-0.803966	-4.01506e-10
77100204	chr5:77100204:C:T	1.44054e-18	-4.25965e-10	-1.20713	2.39302e-13	-4.25965e-10	-1.2109
77100365	chr5:77100365:C:G	5.58137e-18	-4.25965e-10	0.147287	9.273e-13	-4.25965e-10	0.14365
77101138	chr5:77101138:T:G	1.74235e-18	-4.25965e-10	-1.01691	2.85918e-13	-4.25965e-10	-1.03292
77101158	chr5:77101158:G:A	4.23905e-19	-1.03297	-1.39743	5.54038e-14	-1.28019	-1.39378
77101783	chr5:77101783:G:T	2.30697e-18	-4.25965e-10	-0.736212	3.90151e-13	-4.25965e-10	-0.722094
77101789	chr5:77101789:G:T	4.97632e-18	-4.25965e-10	0.0325435	8.4501e-13	-4.25965e-10	0.0507203
77101965	chr5:77101965:A:G	1.17137e-18	-4.25965e-10	-1.41397	1.95116e-13	-4.25965e-10	-1.41504
77102082	chr5:77102082:G:T	1.17481e-18	-4.25965e-10	-1.41104	1.95606e-13	-4.25965e-10	-1.41253
77102085	chr5:77102085:C:T	1.1752e-18	-4.25965e-10	-1.41071	1.95663e-13	-4.25965e-10	-1.41223
77102154	chr5:77102154:A:G	1.33777e-18	-4.25965e-10	-1.28115	2.21709e-13	-4.25965e-10	-1.28726
77102358	chr5:77102358:T:G	1.2954e-19	-2.22224	-1.39367	2.26826e-14	-2.17091	-1.39612
77102694	chr5:77102694:G:GAGGCACCAACC	8.19347e-19	-1.7714	-4.01506e-10	1.2062e-13	-1.89598	-4.01506e-10
77102711	chr5:77102711:G:C	1.39871e-18	-4.25965e-10	-1.2366	2.34451e-13	-4.25965e-10	-1.23138
77102798	chr5:77102798:T:C	2.64852e-18	-0.575339	-0.0228082	4.77205e-13	-0.516822	-0.00385931
77102812	chr5:77102812:C:T	9.89022e-19	-1.58319	-4.01506e-10	1.59968e-13	-1.61365	-4.01506e-10
77102899	chr5:77102899:C:T	1.32184e-19	-2.19049	-1.40522	2.15319e-14	-2.21952	-1.39957
77102966	chr5:77102966:G:A	4.40519e-19	-0.993717	-1.39823	5.27177e-14	-1.32627	-1.39741
77103184	chr5:77103184:A:G	1.43124e-18	-4.25965e-10	-1.21361	2.37608e-13	-4.25965e-10	-1.21801
77103348	chr5:77103348:A:G	8.2101e-19	-1.76937	-4.01506e-10	1.73862e-13	-1.53037	-4.01506e-10
77103703	chr5:77103703:TGAGCAACCAG:T	2.37115e-18	-4.25965e-10	-0.708772	3.92131e-13	-4.25965e-10	-0.717031
77103715	chr5:77103715:A:G	2.56628e-18	-4.25965e-10	-0.629691	4.3441e-13	-4.25965e-10	-0.61464
77103753	chr5:77103753:TC:T	2.15052e-18	-4.25965e-10	-0.80644	3.58356e-13	-4.25965e-10	-0.8071
77103807	chr5:77103807:C:T	1.83172e-18	-4.25965e-10	-0.966893	3.12847e-13	-4.25965e-10	-0.942915
77104121	chr5:77104121:A:C	5.52499e-18	-4.25965e-10	0.137134	9.56305e-13	-4.25965e-10	0.174449
77104703	chr5:77104703:T:C	1.76305e-18	-4.25965e-10	-1.0051	2.93994e-13	-4.25965e-10	-1.00507
77104715	chr5:77104715:T:C	4.92435e-18	-4.25965e-10	0.0220442	8.44305e-13	-4.25965e-10	0.0498864
77104791	chr5:77104791:A:T	4.56434e-18	-4.25965e-10	-0.0538736	7.40352e-13	-4.25965e-10	-0.0815021
77105006	chr5:77105006:A:G	4.74209e-18	-4.25965e-10	-0.0156696	7.87917e-13	-4.25965e-10	-0.0192355
77105141	chr5:77105141:A:T	1.45564e-17	-4.25965e-10	1.10588	2.4467e-12	-4.25965e-10	1.11387
77105187	chr5:77105187:A:G	1.27023e-18	-4.25965e-10	-1.33295	2.11954e-13	-4.25965e-10	-1.33226
77105339	chr5:77105339:T:G	1.18857e-18	-4.25965e-10	-1.3994	1.98619e-13	-4.25965e-10	-1.39724
77105419	chr5:77105419:C:T	1.48229e-18	-4.25965e-10	-1.17856	2.45352e-13	-4.25965e-10	-1.18593
77105981	chr5:77105981:A:G	1.19816e-17	-4.25965e-10	0.911224	2.02945e-12	-4.25965e-10	0.926892
77106414	chr5:77106414:C:A	1.31983e-18	-4.25965e-10	-1.29464	2.19234e-13	-4.25965e-10	-1.29849
77106465	chr5:77106465:T:G	4.31472e-18	-4.25965e-10	-0.110115	7.43338e-13	-4.25965e-10	-0.0774767
77106525	chr5:77106525:T:G	4.4402e-18	-4.25965e-10	-0.081448	7.23305e-13	-4.25965e-10	-0.104797
77106922	chr5:77106922:T:C	2.616e-18	-4.25965e-10	-0.610501	4.41069e-13	-4.25965e-10	-0.599427
77106945	chr5:77106945:A:G	1.19139e-18	-4.25965e-10	-1.39703	1.99103e-13	-4.25965e-10	-1.3948
77107231	chr5:77107231:T:G	1.54148e-19	-2.1203	-1.32169	2.48985e-14	-2.14242	-1.3314
77107611	chr5:77107611:G:C	4.37955e-19	-0.992429	-1.40536	5.33889e-14	-1.30632	-1.40471
77107686	chr5:77107686:C:T	1.06623e-17	-4.25965e-10	0.794568	1.86143e-12	-4.25965e-10	0.840475
77108069	chr5:77108069:C:T	1.19763e-18	-4.25965e-10	-1.3918	1.99741e-13	-4.25965e-10	-1.39161
77108101	chr5:77108101:T:A	5.81613e-19	-2.1141	-4.01506e-10	9.60169e-14	-2.1241	-4.01506e-10
77108226	chr5:77108226:A:G	9.78338e-19	-0.649011	-0.945037	1.72473e-13	-0.597126	-0.941262
77108413	chr5:77108413:A:G	2.44082e-18	-0.601709	-0.0781046	4.39251e-13	-0.54312	-0.0604364
77108463	chr5:77108463:C:T	1.18534e-18	-4.25965e-10	-1.40212	1.98062e-13	-4.25965e-10	-1.40005
77108552	chr5:77108552:G:A	5.46414e-18	-4.25965e-10	0.126059	8.77027e-13	-4.25965e-10	0.0879102
77108660	chr5:77108660:G:C	1.06153e-18	-0.463459	-1.04898	5.97476e-14	-1.5332	-1.0653
77108757	chr5:77108757:A:AT	1.56085e-19	-2.20715	-1.22236	2.92241e-14	-2.08577	-1.22786
77108848	chr5:77108848:G:A	1.13844e-17	-4.25965e-10	0.860096	1.98884e-12	-4.25965e-10	0.906678
77109032	chr5:77109032:G:T	8.99622e-18	-4.25965e-10	0.624656	1.56699e-12	-4.25965e-10	0.668283
77109076	chr5:77109076:T:G	1.01497e-18	-2.20903	0.651746	1.75376e-13	-2.18186	0.66016
77109133	chr5:77109133:A:G	1.21553e-17	-4.25965e-10	0.925619	2.1248e-12	-4.25965e-10	0.972803
77109789	chr5:77109789:C:T	1.48749e-18	-4.25965e-10	-1.17506	2.51054e-13	-4.25965e-10	-1.16296
77110645	chr5:77110645:C:T	2.55997e-14	8.57819	-4.01506e-10	1.06198e-13	-2.02333	-4.01506e-10
77110720	chr5:77110720:A:G	1.16822e-18	-4.25965e-10	-1.41667	1.94959e-13	-4.25965e-10	-1.41584
77111232	chr5:77111232:G:A	1.6496e-17	-4.25965e-10	1.23097	2.83612e-12	-4.25965e-10	1.26156
77111365	chr5:77111365:AT:A	3.5821e-18	-4.25965e-10	-0.2962	6.10512e-13	-4.25965e-10	-0.274331
77112042	chr5:77112042:G:A	6.74294e-18	-4.25965e-10	0.336347	1.15237e-12	-4.25965e-10	0.360944
77112133	chr5:77112133:A:G	6.88232e-18	0.356807	-4.01506e-10	9.48129e-13	0.165863	-4.01506e-10
77112218	chr5:77112218:C:T	1.91654e-19	-2.20042	-1.02379	3.60782e-14	-2.08482	-1.01812
77112555	chr5:77112555:A:G	1.38167e-18	-4.25965e-10	-1.24886	2.29328e-13	-4.25965e-10	-1.25347
77112911	chr5:77112911:T:G	5.89427e-18	-4.25965e-10	0.201833	9.67561e-13	-4.25965e-10	0.18615
77112949	chr5:77112949:C:T	1.18047e-18	-4.25965e-10	-1.40623	1.96806e-13	-4.25965e-10	-1.40641
77113139	chr5:77113139:C:G	2.91809e-17	-4.25965e-10	1.80137	4.7317e-12	-4.25965e-10	1.77341
77113239	chr5:77113239:C:G	2.27284e-18	-4.25965e-10	-0.751118	3.83246e-13	-4.25965e-10	-0.739949
77113635	chr5:77113635:A:G	2.2347e-17	-4.25965e-10	1.53454	3.61225e-12	-4.25965e-10	1.50346
77113891	chr5:77113891:C:T	1.18071e-18	-4.25965e-10	-1.40604	1.96845e-13	-4.25965e-10	-1.40621
77113908	chr5:77113908:A:G	1.80886e-17	-4.25965e-10	1.32314	3.16911e-12	-4.25965e-10	1.37258
77113930	chr5:77113930:C:T	1.95589e-19	-2.20896	-0.994926	3.62839e-14	-2.10649	-0.990769
77113964	chr5:77113964:T:C	1.90131e-18	-4.25965e-10	-0.929607	3.23737e-13	-4.25965e-10	-0.908697
77113990	chr5:77113990:C:T	2.22816e-17	-4.25965e-10	1.53161	3.83152e-12	-4.25965e-10	1.56239
77114515	chr5:77114515:G:T	3.78889e-18	-4.25965e-10	-0.240076	6.4549e-13	-4.25965e-10	-0.218618
77114543	chr5:77114543:A:G	3.09144e-18	-4.25965e-10	-0.443513	5.14694e-13	-4.25965e-10	-0.445056
77114620	chr5:77114620:C:A	1.92398e-18	-4.25965e-10	-0.917754	3.18214e-13	-4.25965e-10	-0.925903
77114643	chr5:77114643:C:A	1.7996e-17	-4.25965e-10	1.318	3.15238e-12	-4.25965e-10	1.36728
77115208	chr5:77115208:T:A	1.2419e-18	-4.25965e-10	-1.3555	2.07686e-13	-4.25965e-10	-1.3526
77116160	chr5:77116160:T:C	3.30579e-18	-4.25965e-10	-0.376472	5.66242e-13	-4.25965e-10	-0.349607
77116196	chr5:77116196:G:A	1.55204e-18	-4.25965e-10	-1.13257	2.61567e-13	-4.25965e-10	-1.12194
77116233	chr5:77116233:T:A	9.37524e-17	-4.25965e-10	2.96851	1.45815e-11	-4.25965e-10	2.89888
77116280	chr5:77116280:G:A	3.51261e-19	-1.20243	-1.41595	4.44209e-14	-1.47875	-1.41616
77116517	chr5:77116517:C:G	1.30439e-18	-4.25965e-10	-1.30641	2.1924e-13	-4.25965e-10	-1.29846
77116920	chr5:77116920:T:C	1.6557e-18	0.335426	-1.40335	1.92781e-13	-0.0253145	-1.40176
77117118	chr5:77117118:G:C	1.8687e-18	-4.25965e-10	-0.946903	3.12361e-13	-4.25965e-10	-0.944467
77117181	chr5:77117181:G:C	1.23919e-18	-1.35769	-4.01506e-10	1.6295e-13	-1.59518	-4.01506e-10
77117456	chr5:77117456:C:G	1.18803e-18	-4.25965e-10	-1.39985	1.97509e-13	-4.25965e-10	-1.40284
77117617	chr5:77117617:C:T	5.49596e-19	-2.19443	0.0237126	9.20256e-14	-2.21363	0.0470679
77117641	chr5:77117641:C:A	2.57233e-18	-4.25965e-10	-0.627336	4.34057e-13	-4.25965e-10	-0.615452
77117697	chr5:77117697:A:G	1.1683e-18	-4.25965e-10	-1.4166	1.94928e-13	-4.25965e-10	-1.416
77117977	chr5:77117977:T:C	1.81592e-18	-0.0220637	-0.953494	9.35332e-14	-1.211	-0.939309
77118028	chr5:77118028:A:G	9.49375e-18	0.457096	0.22139	1.75183e-12	0.532272	0.247515
77118034	chr5:77118034:A:C	1.17065e-18	-4.25965e-10	-1.41459	1.95191e-13	-4.25965e-10	-1.41465
77118098	chr5:77118098:C:A	2.22428e-19	-2.22229	-0.853014	3.98643e-14	-2.15902	-0.844124
77118145	chr5:77118145:C:G	6.14933e-19	-2.21348	0.155089	1.59555e-13	-1.81185	0.195612
77118546	chr5:77118546:T:C	1.74827e-19	-2.09837	-1.21773	2.69284e-14	-2.18271	-1.21273
77118669	chr5:77118669:C:T	2.58071e-18	-0.0819751	-0.542107	4.7602e-13	-0.00956768	-0.5136
77118750	chr5:77118750:C:T	4.45236e-19	-2.20507	-0.176232	9.26153e-14	-2.00526	-0.154912
77118787	chr5:77118787:T:C	4.61427e-18	0.145992	-0.188988	8.67319e-13	0.237114	-0.160335
77119205	chr5:77119205:G:GCTCT	1.32581e-18	-4.25965e-10	-1.29012	2.20806e-13	-4.25965e-10	-1.29135
77119215	chr5:77119215:A:G	1.46584e-18	-4.25965e-10	-1.18972	2.44013e-13	-4.25965e-10	-1.19141
77119256	chr5:77119256:C:T	1.25068e-18	-4.25965e-10	-1.34846	2.09625e-13	-4.25965e-10	-1.34331
77119434	chr5:77119434:G:A	1.08529e-17	-4.25965e-10	0.812285	1.7481e-12	-4.25965e-10	0.777654
77119702	chr5:77119702:T:C	1.9096e-18	-0.925255	-4.01506e-10	3.85039e-13	-0.735284	-4.01506e-10
77119841	chr5:77119841:T:C	6.96956e-18	0.129919	0.239484	1.28624e-12	0.204409	0.266442
77119854	chr5:77119854:A:G	1.26112e-18	-4.25965e-10	-1.34015	2.10702e-13	-4.25965e-10	-1.33818
77120151	chr5:77120151:T:C	1.21107e-18	-4.25965e-10	-1.38064	2.01919e-13	-4.25965e-10	-1.38076
77120664	chr5:77120664:G:C	1.17159e-18	-4.25965e-10	-1.41378	1.95356e-13	-4.25965e-10	-1.4138
77120914	chr5:77120914:T:C	1.5374e-18	0.184245	-1.3263	6.76829e-14	-1.1539	-1.31989
77120964	chr5:77120964:G:A	5.3194e-19	-2.20337	-4.01506e-10	8.82501e-14	-2.20845	-4.01506e-10
77121000	chr5:77121000:T:C	2.62681e-18	-4.25965e-10	-0.606378	4.22379e-13	-4.25965e-10	-0.642725
77121051	chr5:77121051:G:A	2.14591e-19	-2.21859	-0.892579	3.71884e-14	-2.18136	-0.891274
77121249	chr5:77121249:G:T	2.49492e-17	0.837185	0.807507	3.48431e-12	0.67845	0.788946
77121357	chr5:77121357:C:T	1.69868e-18	-4.25965e-10	-1.0423	2.807e-13	-4.25965e-10	-1.05134
77121377	chr5:77121377:G:A	1.34799e-18	-4.25965e-10	-1.27353	2.24364e-13	-4.25965e-10	-1.27536
77121472	chr5:77121472:G:A	3.79625e-19	-2.21538	-0.325338	6.63783e-14	-2.19158	-0.301677
77121652	chr5:77121652:C:T	1.22104e-18	-4.25965e-10	-1.37244	2.03625e-13	-4.25965e-10	-1.37235
77121697	chr5:77121697:G:A	1.46438e-18	-4.25965e-10	-1.19072	2.45472e-13	-4.25965e-10	-1.18545
77121702	chr5:77121702:T:A	1.33619e-18	-4.25965e-10	-1.28233	2.22975e-13	-4.25965e-10	-1.28157
77122040	chr5:77122040:A:G	3.85045e-19	-2.22201	-0.304536	6.76016e-14	-2.16233	-0.312666
77122049	chr5:77122049:T:C	1.63763e-18	-4.25965e-10	-1.0789	2.70535e-13	-4.25965e-10	-1.08823
77122373	chr5:77122373:T:C	1.60964e-19	-2.01356	-1.38516	2.40817e-14	-2.12295	-1.38422
77122393	chr5:77122393:G:A	4.18432e-19	-2.21412	-0.229268	7.21317e-14	-2.19452	-0.215611
77122534	chr5:77122534:A:G	2.2709e-19	-2.21975	-0.834805	4.20185e-14	-2.1126	-0.837921
77122552	chr5:77122552:A:G	1.37908e-19	-2.21141	-1.34191	2.35773e-14	-2.19436	-1.33398
77122574	chr5:77122574:G:T	8.3128e-18	-4.25965e-10	0.545648	1.34998e-12	-4.25965e-10	0.519216
77122847	chr5:77122847:A:T	1.32772e-18	-4.25965e-10	-1.28869	2.21226e-13	-4.25965e-10	-1.28945
77122891	chr5:77122891:G:A	2.24841e-19	-1.7819	-1.28261	3.09454e-14	-1.97026	-1.28614
77123032	chr5:77123032:C:G	5.23902e-19	-2.2186	-4.01506e-10	1.25094e-13	-1.85956	-4.01506e-10
77123328	chr5:77123328:C:T	1.54216e-18	-4.25965e-10	-1.13897	2.59172e-13	-4.25965e-10	-1.13114
77123740	chr5:77123740:C:T	3.97685e-18	-4.25965e-10	-0.191657	6.66994e-13	-4.25965e-10	-0.185847
77123837	chr5:77123837:G:A	7.33246e-19	-1.63588	-0.246542	9.97222e-14	-1.78181	-0.304434
77123848	chr5:77123848:G:A	3.18351e-19	-2.22132	-0.49543	5.83146e-14	-2.13454	-0.488231
77124128	chr5:77124128:C:G	3.14865e-18	-4.25965e-10	-0.425173	5.16123e-13	-4.25965e-10	-0.442283
77124304	chr5:77124304:T:C	2.1795e-18	-0.793053	-4.01506e-10	3.401e-13	-0.859387	-4.01506e-10
77124470	chr5:77124470:C:T	3.28362e-19	-2.222	-0.463791	5.86342e-14	-2.16102	-0.456292
77124925	chr5:77124925:G:C	2.94506e-15	1.43919	4.97654	4.24901e-10	1.3375	4.93349
77124949	chr5:77124949:T:G	4.51151e-18	-4.25965e-10	-0.0655161	7.27871e-13	-4.25965e-10	-0.0985039
77125046	chr5:77125046:AG:A	1.20443e-18	-4.25965e-10	-1.38614	2.00343e-13	-4.25965e-10	-1.3886
77125225	chr5:77125225:C:T	2.71482e-19	-2.21998	-0.656033	4.75764e-14	-2.18004	-0.646253
77125343	chr5:77125343:A:C	1.14726e-18	-1.43477	-4.01506e-10	1.73117e-13	-1.53466	-4.01506e-10
77125429	chr5:77125429:A:G	1.18797e-18	-4.25965e-10	-1.3999	1.98587e-13	-4.25965e-10	-1.3974
77125793	chr5:77125793:G:A	2.02807e-18	-4.25965e-10	-0.865064	3.2736e-13	-4.25965e-10	-0.897567
77125914	chr5:77125914:T:A	1.68839e-18	-1.9782	0.929831	2.63332e-13	-2.05113	0.935918
77126008	chr5:77126008:C:T	2.25519e-18	-4.25965e-10	-0.758913	3.64414e-13	-4.25965e-10	-0.790337
77126423	chr5:77126423:C:T	1.85632e-18	-4.25965e-10	-0.953551	3.10395e-13	-4.25965e-10	-0.950783
77126892	chr5:77126892:G:A	7.46823e-19	-1.86407	-4.01506e-10	1.38463e-13	-1.75802	-4.01506e-10
77126937	chr5:77126937:T:G	7.14346e-18	-4.25965e-10	0.394049	1.19988e-12	-4.25965e-10	0.401346
77127265	chr5:77127265:C:T	1.63382e-19	-2.18112	-1.20269	2.61116e-14	-2.21022	-1.21603
77127392	chr5:77127392:A:C	4.96465e-18	-1.17318	1.20337	6.8964e-13	-1.32521	1.17275
77127796	chr5:77127796:A:C	2.86371e-18	-1.97119	1.45116	5.81881e-13	-1.81473	1.49237
77128010	chr5:77128010:A:G	1.2629e-18	-4.25965e-10	-1.33874	2.11305e-13	-4.25965e-10	-1.33533
77128142	chr5:77128142:C:T	2.43284e-19	-1.56922	-1.41645	2.42458e-14	-2.08399	-1.41639
77128896	chr5:77128896:A:C	2.46701e-18	-0.669139	-4.01506e-10	4.50146e-13	-0.579056	-4.01506e-10
77128974	chr5:77128974:A:C	5.26856e-19	-2.20755	-0.00542935	1.06252e-13	-2.01036	-0.0124529
77129124	chr5:77129124:G:A	1.03086e-17	-0.275669	1.0365	1.3218e-12	-0.528866	1.02699
77129452	chr5:77129452:C:T	1.16927e-18	-4.25965e-10	-1.41577	1.95085e-13	-4.25965e-10	-1.41519
77129482	chr5:77129482:T:C	2.96814e-18	0.930799	-1.41501	1.13129e-13	-0.544471	-1.41563
77129500	chr5:77129500:AATGGATT:A	1.18048e-18	-0.324644	-1.08158	1.25518e-13	-0.778747	-1.07743
77129509	chr5:77129509:CTT:C	1.17881e-18	-0.328385	-1.07926	1.25391e-13	-0.782099	-1.0751
77129571	chr5:77129571:C:T	5.22214e-19	-2.22183	-4.01506e-10	8.74025e-14	-2.2181	-4.01506e-10
77130042	chr5:77130042:G:A	1.32112e-17	-0.299355	1.30827	1.74324e-12	-0.501961	1.27683
77130168	chr5:77130168:CAGAT:C	1.20268e-17	-4.25965e-10	0.914987	1.91405e-12	-4.25965e-10	0.868349
77130478	chr5:77130478:T:C	2.67502e-18	-2.1922	1.60401	4.51018e-13	-2.20527	1.62815
77130871	chr5:77130871:C:G	3.00825e-18	-2.19837	1.72758	5.13505e-13	-2.20195	1.75458
77130880	chr5:77130880:C:T	5.2508e-19	-2.21635	-4.01506e-10	1.00909e-13	-2.0744	-4.01506e-10
77131044	chr5:77131044:C:A	2.82547e-18	-2.20754	1.67407	4.90716e-13	-2.19128	1.69852
77131067	chr5:77131067:C:T	3.65875e-18	-4.25965e-10	-0.275027	5.99659e-13	-4.25965e-10	-0.292267
77131175	chr5:77131175:A:G	4.81537e-18	-2.16777	2.16743	7.87117e-13	-2.21799	2.19774
77131363	chr5:77131363:A:G	1.37188e-18	-4.25965e-10	-1.25597	2.27297e-13	-4.25965e-10	-1.26237
77131486	chr5:77131486:G:A	6.03985e-18	-0.897817	1.12405	8.46922e-13	-1.05684	1.10982
77131581	chr5:77131581:G:A	1.8434e-18	-4.25965e-10	-0.960539	3.12169e-13	-4.25965e-10	-0.945083
77132114	chr5:77132114:C:T	2.04395e-19	-2.20451	-0.955342	3.35301e-14	-2.22031	-0.955873
77132229	chr5:77132229:G:C	1.31281e-18	-4.25965e-10	-1.29998	2.17715e-13	-4.25965e-10	-1.30544
77132654	chr5:77132654:T:C	6.67367e-18	-2.18801	2.51403	1.11807e-12	-2.20959	2.54032
77133185	chr5:77133185:T:C	1.31291e-18	-4.25965e-10	-1.2999	2.19992e-13	-4.25965e-10	-1.29504
77133247	chr5:77133247:C:T	4.18806e-18	-4.25965e-10	-0.13991	6.59773e-13	-4.25965e-10	-0.196732
77133543	chr5:77133543:G:A	1.30439e-18	-4.25965e-10	-1.30641	2.15006e-13	-4.25965e-10	-1.31796
77134284	chr5:77134284:G:A	1.57251e-18	-2.01099	0.891517	2.181e-13	-2.17682	0.873148
77134477	chr5:77134477:G:A	2.38283e-18	0.699264	-1.40312	9.61823e-14	-0.717946	-1.40444
77134635	chr5:77134635:T:A	1.35552e-18	-4.25965e-10	-1.26797	2.24556e-13	-4.25965e-10	-1.2745
77135814	chr5:77135814:A:G	1.604e-19	-1.98736	-1.41488	2.12638e-14	-2.21829	-1.41333
77135850	chr5:77135850:G:A	4.87862e-18	-4.25965e-10	0.0127143	7.92847e-13	-4.25965e-10	-0.0129981
77135904	chr5:77135904:T:C	1.35435e-18	-4.25965e-10	-1.26883	2.24365e-13	-4.25965e-10	-1.27535
77135942	chr5:77135942:C:G	1.21501e-18	-0.369298	-1.00809	1.27883e-13	-0.836488	-1.00102
77136263	chr5:77136263:T:C	2.0244e-18	-4.25965e-10	-0.866873	3.32219e-13	-4.25965e-10	-0.882833
77136419	chr5:77136419:G:A	1.35705e-18	-4.25965e-10	-1.26684	2.24803e-13	-4.25965e-10	-1.2734
77137217	chr5:77137217:G:T	4.85564e-18	-4.25965e-10	0.00799349	7.79684e-13	-4.25965e-10	-0.0297386
77137371	chr5:77137371:G:A	1.35552e-18	-4.25965e-10	-1.26797	2.24556e-13	-4.25965e-10	-1.2745
77138384	chr5:77138384:T:G	2.01016e-18	-4.25965e-10	-0.873934	3.32171e-13	-4.25965e-10	-0.882979
77138779	chr5:77138779:A:G	2.34543e-19	-1.68384	-1.33843	3.07202e-14	-1.92713	-1.33658
77138861	chr5:77138861:A:G	3.39993e-18	1.03095	-1.37935	1.30099e-13	-0.444201	-1.37613
77139177	chr5:77139177:A:G	1.41786e-18	-2.21819	0.995189	2.55888e-13	-2.16806	1.02417
77139179	chr5:77139179:G:A	7.08651e-19	-0.510151	-1.40639	1.0197e-13	-0.656231	-1.40772
77139472	chr5:77139472:T:C	1.45827e-18	-4.25965e-10	-1.1949	2.41339e-13	-4.25965e-10	-1.20242
77139521	chr5:77139521:G:A	5.82557e-19	-0.745279	-1.3672	5.31304e-14	-1.353	-1.36288
77139662	chr5:77139662:C:A	1.40654e-18	-4.25965e-10	-1.23102	2.32944e-13	-4.25965e-10	-1.23783
77139863	chr5:77139863:A:T	1.91142e-19	-2.01476	-1.21213	2.72662e-14	-2.16931	-1.21368
77141099	chr5:77141099:A:G	1.14889e-17	-4.25965e-10	0.869237	1.8248e-12	-4.25965e-10	0.8206
77141393	chr5:77141393:CA:C	3.52531e-18	-4.25965e-10	-0.312179	5.92147e-13	-4.25965e-10	-0.304872
77141430	chr5:77141430:C:T	3.90657e-18	-4.25965e-10	-0.209487	6.31056e-13	-4.25965e-10	-0.241234
77141518	chr5:77141518:T:TG	1.45816e-18	-4.25965e-10	-1.19497	2.4132e-13	-4.25965e-10	-1.2025
77141875	chr5:77141875:A:G	1.88402e-18	-2.20729	1.26855	3.80565e-13	-2.04401	1.29704
77141951	chr5:77141951:A:G	2.95023e-19	-1.89087	-0.901981	4.51384e-14	-1.96709	-0.911805
77142822	chr5:77142822:T:C	2.06654e-18	-4.25965e-10	-0.84627	3.45562e-13	-4.25965e-10	-0.843455
77143222	chr5:77143222:C:T	1.72201e-18	-4.25965e-10	-1.02866	2.89077e-13	-4.25965e-10	-1.02194
77143425	chr5:77143425:G:A	1.82153e-18	-1.73768	0.76521	2.09677e-13	-2.10304	0.759978
77143716	chr5:77143716:C:T	1.48978e-18	-4.25965e-10	-1.17352	2.4896e-13	-4.25965e-10	-1.17134
77143842	chr5:77143842:G:A	1.22236e-18	-0.0155733	-1.35579	4.98032e-14	-1.41829	-1.36225
77143953	chr5:77143953:T:C	2.10808e-18	-1.74815	0.921782	8.12074e-13	-0.877265	0.888229
77143971	chr5:77143971:C:T	3.14602e-18	-1.84294	1.41693	1.13322e-12	-1.04886	1.39305
77144190	chr5:77144190:G:A	1.35184e-18	-4.25965e-10	-1.27068	2.20742e-13	-4.25965e-10	-1.29163
77144258	chr5:77144258:C:T	7.94848e-18	1.39963	-0.8988	6.59406e-13	0.713062	-0.910351
77144360	chr5:77144360:TGTTTTCAAA:T	2.41857e-18	-1.25667	0.567697	2.6025e-13	-1.6493	0.522319
77144418	chr5:77144418:C:T	2.19537e-18	-1.2613	0.475507	2.36251e-13	-1.6528	0.429067
77144638	chr5:77144638:T:C	6.23309e-18	1.44696	-1.18923	5.04338e-13	0.728145	-1.19353
77144704	chr5:77144704:C:T	1.45469e-19	-2.20911	-1.29083	2.37299e-14	-2.22104	-1.30085
77144898	chr5:77144898:G:C	1.17447e-18	-4.25965e-10	-1.41133	1.95901e-13	-4.25965e-10	-1.41102
77145171	chr5:77145171:C:T	1.13256e-18	-1.10352	-0.344145	1.17102e-13	-1.54691	-0.378673
77145251	chr5:77145251:T:C	5.07186e-19	-1.1517	-1.09933	5.87938e-14	-1.51132	-1.10327
77145591	chr5:77145591:G:A	8.37088e-19	-1.12889	-0.621081	9.62661e-14	-1.49121	-0.630302
77145841	chr5:77145841:C:T	3.46626e-17	1.97351	-4.01506e-10	9.44268e-14	-2.1408	-4.01506e-10
77146335	chr5:77146335:C:T	2.2492e-18	0.0220291	-0.783602	2.42074e-13	-0.387114	-0.812272
77146362	chr5:77146362:C:T	8.52096e-19	-1.14678	-0.585423	9.79416e-14	-1.51796	-0.5863
77146573	chr5:77146573:C:A	2.12603e-18	-4.25965e-10	-0.817892	3.49783e-13	-4.25965e-10	-0.831314
77146826	chr5:77146826:G:A	1.71693e-18	-0.347604	-0.684007	2.29751e-13	-0.553618	-0.698015
77147105	chr5:77147105:A:G	5.25573e-19	-2.21541	-4.01506e-10	8.76874e-14	-2.21485	-4.01506e-10
77147563	chr5:77147563:G:C	1.35729e-18	-4.25965e-10	-1.26666	2.26776e-13	-4.25965e-10	-1.26467
77147765	chr5:77147765:G:A	1.04232e-18	-1.08326	-0.447439	1.07286e-13	-1.53173	-0.4814
77147981	chr5:77147981:A:G	1.72561e-18	-1.02657	-4.01506e-10	3.58006e-13	-0.808079	-4.01506e-10
77148072	chr5:77148072:A:G	9.19065e-19	-1.12793	-0.528618	1.05468e-13	-1.49503	-0.535194
77148109	chr5:77148109:A:G	2.74344e-18	-4.25965e-10	-0.562937	4.4471e-13	-4.25965e-10	-0.591206
77148863	chr5:77148863:C:G	6.7562e-18	1.4968	-1.15849	5.48668e-13	0.787038	-1.16817
77148868	chr5:77148868:G:A	7.13976e-18	1.53133	-1.1378	5.77776e-13	0.818649	-1.14809
77148929	chr5:77148929:G:A	2.15641e-17	2.00001	-0.501134	1.6994e-12	1.24582	-0.496415
77148941	chr5:77148941:T:C	7.54791e-19	-1.85346	-4.01506e-10	1.12606e-13	-1.96473	-4.01506e-10
77148964	chr5:77148964:A:C	1.31107e-18	-4.25965e-10	-1.3013	2.19284e-13	-4.25965e-10	-1.29826
77149343	chr5:77149343:G:A	1.48903e-18	-4.25965e-10	-1.17402	2.48799e-13	-4.25965e-10	-1.17198
77149545	chr5:77149545:C:T	1.90299e-18	-0.0862124	-0.842511	2.51119e-13	-0.307131	-0.855569
77149560	chr5:77149560:A:G	9.06837e-19	-1.12767	-0.542275	1.04121e-13	-1.49494	-0.54814
77149724	chr5:77149724:T:C	1.63955e-19	-2.02124	-1.35907	2.6689e-14	-2.04679	-1.35759
77150278	chr5:77150278:A:G	9.03988e-18	1.70165	-1.07215	7.4099e-13	1.00131	-1.08195
77150796	chr5:77150796:G:C	1.70947e-18	-1.03597	-4.01506e-10	3.45372e-13	-0.844005	-4.01506e-10
77150878	chr5:77150878:A:G	1.5246e-18	-0.238435	-0.911984	2.04179e-13	-0.447022	-0.922611
77151002	chr5:77151002:T:C	1.16944e-18	-4.25965e-10	-1.41563	1.95e-13	-4.25965e-10	-1.41563
77151023	chr5:77151023:G:T	1.70372e-19	-2.19171	-1.15021	2.81645e-14	-2.21776	-1.1328
77151470	chr5:77151470:G:A	2.57643e-19	-2.22112	-0.707204	4.47584e-14	-2.20217	-0.685175
77151545	chr5:77151545:A:G	2.57244e-18	0.0689414	-0.696236	2.7416e-13	-0.348505	-0.726412
77151609	chr5:77151609:C:T	2.58511e-18	-4.25965e-10	-0.622379	4.18187e-13	-4.25965e-10	-0.652699
77151662	chr5:77151662:G:T	1.16766e-18	-4.25965e-10	-1.41714	1.94711e-13	-4.25965e-10	-1.41711
77151674	chr5:77151674:G:A	1.16768e-18	-4.25965e-10	-1.41713	1.94705e-13	-4.25965e-10	-1.41714
77151924	chr5:77151924:C:T	2.57989e-18	-4.25965e-10	-0.624402	4.18831e-13	-4.25965e-10	-0.651161
77152286	chr5:77152286:T:C	1.16773e-18	-4.25965e-10	-1.41708	1.94736e-13	-4.25965e-10	-1.41698
77152346	chr5:77152346:A:G	1.18544e-18	-4.25965e-10	-1.40203	1.97421e-13	-4.25965e-10	-1.40329
77152459	chr5:77152459:C:T	2.14677e-18	-0.842819	0.0346352	2.42291e-13	-1.23113	0.0326436
77152488	chr5:77152488:A:T	1.16966e-18	-4.25965e-10	-1.41544	1.95119e-13	-4.25965e-10	-1.41502
77152521	chr5:77152521:G:T	1.1681e-18	-4.25965e-10	-1.41677	1.94816e-13	-4.25965e-10	-1.41657
77153100	chr5:77153100:C:G	2.01007e-18	-4.25965e-10	-0.873977	3.43128e-13	-4.25965e-10	-0.850523
77153355	chr5:77153355:T:C	1.39309e-18	-0.378519	-0.862101	1.92475e-13	-0.555608	-0.873053
77153451	chr5:77153451:T:C	1.17938e-18	-4.25965e-10	-1.40716	1.96871e-13	-4.25965e-10	-1.40608
77153633	chr5:77153633:G:C	3.12226e-18	0.231792	-0.665383	3.27026e-13	-0.202643	-0.695946
77153889	chr5:77153889:A:G	1.25899e-18	-4.25965e-10	-1.34184	2.09823e-13	-4.25965e-10	-1.34236
77154043	chr5:77154043:T:C	1.17315e-18	-4.25965e-10	-1.41245	1.95755e-13	-4.25965e-10	-1.41176
77154365	chr5:77154365:T:C	4.63589e-17	2.13881	0.125453	3.42908e-12	1.38406	0.0673637
77154387	chr5:77154387:G:A	1.32974e-18	-4.25965e-10	-1.28716	2.22934e-13	-4.25965e-10	-1.28175
77154680	chr5:77154680:C:G	7.48561e-19	-0.976621	-0.885129	8.71948e-14	-1.3018	-0.918683
77154925	chr5:77154925:A:G	1.18733e-18	-4.25965e-10	-1.40044	1.98244e-13	-4.25965e-10	-1.39913
77155200	chr5:77155200:G:T	1.41844e-18	-4.25965e-10	-1.22259	2.42257e-13	-4.25965e-10	-1.19863
77155292	chr5:77155292:G:A	1.32603e-19	-2.1888	-1.40375	2.13279e-14	-2.22143	-1.40718
77155695	chr5:77155695:A:G	1.37847e-18	-0.390068	-0.861106	1.89298e-13	-0.572501	-0.872802
77155758	chr5:77155758:G:A	2.63669e-18	-4.25965e-10	-0.602625	4.2828e-13	-4.25965e-10	-0.628852
77155809	chr5:77155809:G:A	5.55581e-19	-2.15989	-4.01506e-10	9.50918e-14	-2.13379	-4.01506e-10
77155834	chr5:77155834:T:C	1.488e-18	-4.25965e-10	-1.17472	2.40727e-13	-4.25965e-10	-1.20496
77156503	chr5:77156503:C:A	1.1678e-18	-4.25965e-10	-1.41703	1.9475e-13	-4.25965e-10	-1.41691
77156893	chr5:77156893:A:T	1.58272e-18	-4.25965e-10	-1.113	2.71922e-13	-4.25965e-10	-1.08311
77157117	chr5:77157117:G:A	1.17893e-18	-4.25965e-10	-1.40754	1.97282e-13	-4.25965e-10	-1.40399
77157387	chr5:77157387:A:G	1.4418e-19	-2.13502	-1.37382	2.28018e-14	-2.1889	-1.37289
77157939	chr5:77157939:A:C	9.68153e-18	2.08941	-1.39133	1.46112e-12	1.98693	-1.3886
77157986	chr5:77157986:C:CA	3.78873e-19	-1.26758	-1.27512	7.64007e-14	-1.06304	-1.28959
77158237	chr5:77158237:G:C	2.17596e-18	-0.794679	-4.01506e-10	4.84009e-13	-0.506525	-4.01506e-10
77158561	chr5:77158561:G:A	9.4492e-19	-2.0787	0.449892	1.34314e-13	-2.14297	0.354515
77158615	chr5:77158615:G:A	3.2385e-19	-1.30986	-1.38976	6.60104e-14	-1.10123	-1.39758
77158734	chr5:77158734:C:T	4.85399e-18	1.42091	-1.41326	6.71447e-13	1.23053	-1.40972
77158784	chr5:77158784:C:T	1.5491e-19	-2.21944	-1.21762	2.54728e-14	-2.22043	-1.23059
77158787	chr5:77158787:G:A	1.99391e-19	-1.78781	-1.39683	4.31765e-14	-1.53253	-1.3908
77158950	chr5:77158950:G:T	2.26036e-18	-4.25965e-10	-0.756623	3.85452e-13	-4.25965e-10	-0.73421
77159101	chr5:77159101:C:T	1.17206e-18	-4.25965e-10	-1.41338	1.95801e-13	-4.25965e-10	-1.41153
77159470	chr5:77159470:G:T	1.31074e-19	-2.21021	-1.39393	2.38621e-14	-2.11489	-1.40144
77159497	chr5:77159497:C:T	1.68913e-19	-2.20219	-1.14833	3.12453e-14	-2.08721	-1.15955
77159702	chr5:77159702:G:A	1.64295e-19	-2.21194	-1.1663	2.98042e-14	-2.11745	-1.17653
77159816	chr5:77159816:T:C	1.44368e-18	-4.25965e-10	-1.20496	2.40607e-13	-4.25965e-10	-1.20546
77160164	chr5:77160164:T:C	2.28463e-19	-1.77142	-1.27711	4.5449e-14	-1.59593	-1.2761
77160221	chr5:77160221:C:T	1.5758e-18	-4.25965e-10	-1.11739	2.62574e-13	-4.25965e-10	-1.11809
77160357	chr5:77160357:G:A	1.77054e-19	-2.11915	-1.18429	2.86332e-14	-2.1745	-1.15956
77160616	chr5:77160616:A:G	3.44918e-18	-2.07925	1.74523	6.29983e-13	-1.91878	1.67584
77161162	chr5:77161162:A:T	1.15918e-17	-0.0288939	0.907042	8.76144e-13	-0.826723	0.913625
77161163	chr5:77161163:T:C	1.26526e-18	-4.25965e-10	-1.33687	2.13577e-13	-4.25965e-10	-1.32463
77161277	chr5:77161277:A:G	1.16872e-18	-4.25965e-10	-1.41624	1.94952e-13	-4.25965e-10	-1.41587
77161405	chr5:77161405:A:G	2.48043e-18	-4.25965e-10	-0.663715	4.18207e-13	-4.25965e-10	-0.652652
77162033	chr5:77162033:T:C	1.11433e-17	-4.25965e-10	0.838694	1.83895e-12	-4.25965e-10	0.828321
77162078	chr5:77162078:G:T	2.6948e-19	-1.91462	-0.968787	5.32322e-14	-1.76262	-0.951343
77162550	chr5:77162550:G:A	1.91298e-18	-4.25965e-10	-0.923488	3.2082e-13	-4.25965e-10	-0.917747
77162601	chr5:77162601:G:A	2.16892e-17	0.0236887	1.48098	1.6279e-12	-0.778959	1.48538
77162636	chr5:77162636:T:C	4.51717e-18	-2.10398	2.03971	8.17757e-13	-1.9572	1.97513
77162745	chr5:77162745:A:G	1.40552e-18	-4.25965e-10	-1.23174	2.33428e-13	-4.25965e-10	-1.23575
77163194	chr5:77163194:A:G	2.21571e-19	-1.84281	-1.23635	3.69693e-14	-1.85142	-1.22712
77163347	chr5:77163347:A:G	1.42981e-18	-4.25965e-10	-1.21461	2.39344e-13	-4.25965e-10	-1.21072
77163847	chr5:77163847:C:T	2.30907e-19	-1.85824	-1.17965	4.53115e-14	-1.69872	-1.17635
77164018	chr5:77164018:C:G	2.46084e-19	-1.81208	-1.16215	4.87528e-14	-1.64466	-1.1572
77164180	chr5:77164180:C:T	2.9082e-18	-4.25965e-10	-0.504613	4.98146e-13	-4.25965e-10	-0.477734
77164309	chr5:77164309:G:A	6.64157e-18	0.629319	-0.308119	4.15595e-13	-0.355785	-0.303132
77164400	chr5:77164400:C:A	1.77732e-18	-0.997044	-4.01506e-10	3.11744e-13	-0.946446	-4.01506e-10
77164428	chr5:77164428:T:A	3.4139e-18	-4.25965e-10	-0.344294	5.61908e-13	-4.25965e-10	-0.357289
77164975	chr5:77164975:C:T	1.29092e-19	-2.20311	-1.41626	2.40305e-14	-2.09576	-1.41355
77165207	chr5:77165207:G:A	2.35879e-18	-4.25965e-10	-0.714	3.89081e-13	-4.25965e-10	-0.724842
77165229	chr5:77165229:T:A	2.19713e-19	-1.87825	-1.20933	4.28516e-14	-1.7244	-1.20648
77165692	chr5:77165692:A:T	5.22198e-19	-0.914148	-1.30771	5.13364e-14	-1.43208	-1.31815
77165823	chr5:77165823:T:A	1.34004e-18	-4.25965e-10	-1.27945	2.23761e-13	-4.25965e-10	-1.27805
77165881	chr5:77165881:C:T	1.87887e-19	-1.91648	-1.32758	3.63763e-14	-1.76827	-1.32644
77166147	chr5:77166147:C:T	3.52138e-18	-4.25965e-10	-0.313296	6.00488e-13	-4.25965e-10	-0.290885
77166310	chr5:77166310:C:T	5.12221e-18	-4.25965e-10	0.0614384	8.76681e-13	-4.25965e-10	0.0875151
77166326	chr5:77166326:G:A	1.46312e-18	-1.19158	-4.01506e-10	2.40627e-13	-1.20538	-4.01506e-10
77166328	chr5:77166328:C:G	5.99322e-19	-0.754894	-1.32921	9.10467e-14	-0.856882	-1.32037
77166852	chr5:77166852:A:G	1.22348e-18	-4.25965e-10	-1.37045	2.03526e-13	-4.25965e-10	-1.37284
77167033	chr5:77167033:T:C	1.97554e-19	-2.19467	-0.999223	3.4188e-14	-2.15479	-1.00197
77167326	chr5:77167326:G:A	8.85454e-19	-0.638607	-1.0552	1.1729e-13	-0.853099	-1.07088
77167357	chr5:77167357:C:G	2.08981e-18	-4.25965e-10	-0.835074	3.47762e-13	-4.25965e-10	-0.837109
77167656	chr5:77167656:T:G	1.16994e-16	2.78077	0.409205	1.18855e-12	0.0247977	0.367061
77167672	chr5:77167672:C:T	1.71786e-16	3.13177	0.442327	1.51839e-12	0.233516	0.403263
77167735	chr5:77167735:G:T	2.20615e-16	2.78806	1.03621	2.12738e-12	-0.0156931	0.989711
77167837	chr5:77167837:C:T	1.17858e-18	-4.25965e-10	-1.40784	1.97429e-13	-4.25965e-10	-1.40325
77167850	chr5:77167850:C:T	1.16767e-18	-4.25965e-10	-1.41714	1.94798e-13	-4.25965e-10	-1.41667
77167911	chr5:77167911:A:C	1.16977e-18	-4.25965e-10	-1.41534	1.95411e-13	-4.25965e-10	-1.41352
77167912	chr5:77167912:C:G	1.18379e-18	-4.25965e-10	-1.40343	1.97534e-13	-4.25965e-10	-1.40272
77168245	chr5:77168245:A:G	8.80582e-19	-1.69932	-4.01506e-10	1.355e-13	-1.77965	-4.01506e-10
77168785	chr5:77168785:A:G	1.30712e-18	-2.17706	0.872739	2.25784e-13	-2.13066	0.861607
77168824	chr5:77168824:C:T	1.00079e-17	-4.25965e-10	0.731226	1.62887e-12	-4.25965e-10	0.707014
77169340	chr5:77169340:C:T	1.35863e-19	-2.20016	-1.36809	2.21795e-14	-2.21635	-1.37311
77170035	chr5:77170035:G:A	2.56279e-19	-1.86756	-1.06607	9.23841e-14	-1.09973	-1.06295
77170773	chr5:77170773:T:C	5.67451e-19	-2.13875	-4.01506e-10	9.0968e-14	-2.17812	-4.01506e-10
77171125	chr5:77171125:T:G	5.37675e-19	-0.781097	-1.41155	7.45669e-14	-0.968171	-1.40876
77171282	chr5:77171282:C:T	2.86041e-19	-1.82778	-0.995984	1.05337e-13	-1.03755	-0.993904
77171705	chr5:77171705:G:T	2.35063e-18	-0.133915	-0.583551	3.15135e-13	-0.424826	-0.510802
77171863	chr5:77171863:A:G	2.76393e-17	2.71859	-0.971499	3.16276e-13	0.0684355	-1.00045
77172159	chr5:77172159:G:A	4.48109e-19	-1.21944	-1.15543	3.4345e-14	-1.97094	-1.18123
77172213	chr5:77172213:A:C	2.12099e-18	-4.25965e-10	-0.820264	3.69437e-13	-4.25965e-10	-0.776647
77172431	chr5:77172431:T:A	1.544e-18	-4.25965e-10	-1.13777	2.57396e-13	-4.25965e-10	-1.13801
77172530	chr5:77172530:T:A	4.77867e-18	1.31281	-1.3208	1.15856e-13	-0.604416	-1.33186
77172573	chr5:77172573:G:T	4.20892e-19	-1.1539	-1.28362	3.14941e-14	-1.93827	-1.30056
77172719	chr5:77172719:T:C	5.24896e-19	-0.810145	-1.40656	7.30719e-14	-0.994105	-1.40308
77172740	chr5:77172740:T:C	5.36247e-19	-0.794205	-1.4011	7.46328e-14	-0.97917	-1.39688
77172743	chr5:77172743:C:T	5.10671e-19	-1.72017	-0.524008	1.34588e-13	-1.24982	-0.536588
77173005	chr5:77173005:A:G	3.37192e-19	-2.18807	-0.47118	5.52394e-14	-2.20351	-0.473443
77173018	chr5:77173018:T:C	2.62668e-18	-0.134055	-0.472373	3.52552e-13	-0.41875	-0.404679
77173162	chr5:77173162:G:A	1.1914e-18	-4.25965e-10	-1.39702	1.98102e-13	-4.25965e-10	-1.39985
77173281	chr5:77173281:G:A	5.81003e-19	-0.700625	-1.41452	8.02073e-14	-0.891409	-1.41261
77173404	chr5:77173404:A:G	1.99596e-18	-4.25965e-10	-0.881021	3.26581e-13	-4.25965e-10	-0.89995
77173637	chr5:77173637:T:C	1.82424e-18	-4.25965e-10	-0.970982	3.11797e-13	-4.25965e-10	-0.946276
77174223	chr5:77174223:G:A	1.20681e-18	-4.25965e-10	-1.38417	2.00582e-13	-4.25965e-10	-1.3874
77174272	chr5:77174272:C:G	2.16736e-18	-4.25965e-10	-0.79864	3.67112e-13	-4.25965e-10	-0.78296
77174449	chr5:77174449:G:A	5.06533e-19	-0.845478	-1.40684	7.05523e-14	-1.02938	-1.40289
77174598	chr5:77174598:G:A	2.50925e-18	0.708749	-1.36091	1.26241e-13	-0.498871	-1.35157
77174752	chr5:77174752:C:G	1.21336e-18	-4.25965e-10	-1.37875	2.0166e-13	-4.25965e-10	-1.38204
77175275	chr5:77175275:C:CAG	3.00974e-17	2.27198	-0.439691	3.95086e-13	-0.227561	-0.481965
77175449	chr5:77175449:T:G	1.44867e-18	-4.25965e-10	-1.2015	2.4014e-13	-4.25965e-10	-1.20741
77175559	chr5:77175559:C:G	7.87329e-19	-1.71182	-0.099434	1.56287e-13	-1.52858	-0.108352
77175638	chr5:77175638:T:A	5.85758e-19	-0.715061	-1.39194	5.79769e-14	-1.22885	-1.39973
77175812	chr5:77175812:A:G	1.87639e-18	-4.25965e-10	-0.942801	3.22314e-13	-4.25965e-10	-0.913103
77175848	chr5:77175848:T:C	1.60867e-18	-4.25965e-10	-1.09674	2.68155e-13	-4.25965e-10	-1.09706
77176080	chr5:77176080:A:G	1.79085e-19	-2.01771	-1.27433	2.47233e-14	-2.21776	-1.26312
77176185	chr5:77176185:C:T	1.44815e-18	-4.25965e-10	-1.20186	2.43185e-13	-4.25965e-10	-1.1948
77176606	chr5:77176606:G:A	1.16925e-18	-4.25965e-10	-1.41579	1.95173e-13	-4.25965e-10	-1.41474
77176831	chr5:77176831:G:A	1.88095e-19	-2.17775	-1.06521	3.36685e-14	-2.10591	-1.06615
77176880	chr5:77176880:G:A	3.40483e-19	-2.21312	-0.436414	5.87021e-14	-2.17677	-0.439383
77177157	chr5:77177157:T:C	1.30939e-18	-4.25965e-10	-1.30258	2.17292e-13	-4.25965e-10	-1.30739
77177250	chr5:77177250:A:C	4.36514e-18	1.23049	-1.32899	1.87016e-13	-0.137536	-1.3199
77177269	chr5:77177269:T:C	4.17406e-18	1.18748	-1.33074	1.79203e-13	-0.179358	-1.32075
77177453	chr5:77177453:CTG:C	3.91037e-18	1.09014	-1.29865	1.87403e-13	-0.175089	-1.28028
77177707	chr5:77177707:T:C	1.1678e-18	-4.25965e-10	-1.41703	1.94726e-13	-4.25965e-10	-1.41704
77177716	chr5:77177716:C:T	4.31051e-18	1.17912	-1.29021	2.01172e-13	-0.11431	-1.27016
77177769	chr5:77177769:A:G	1.59306e-19	-2.18259	-1.22649	2.58489e-14	-2.20453	-1.23183
77177843	chr5:77177843:T:C	7.57259e-19	-1.86759	0.0173951	1.30419e-13	-1.83315	0.0152738
77177870	chr5:77177870:T:C	3.89851e-18	1.08734	-1.29889	1.70239e-13	-0.264741	-1.28668
77177927	chr5:77177927:G:T	1.34932e-19	-2.20656	-1.36857	2.27717e-14	-2.18126	-1.38186
77177993	chr5:77177993:A:G	1.28567e-19	-2.20788	-1.41558	2.22729e-14	-2.17091	-1.41435
77178038	chr5:77178038:C:T	1.23067e-18	-4.25965e-10	-1.36459	2.06711e-13	-4.25965e-10	-1.35731
77178157	chr5:77178157:T:C	6.40429e-19	-2.01776	-4.01506e-10	1.02914e-13	-2.05473	-4.01506e-10
77178177	chr5:77178177:T:C	1.3035e-19	-2.19257	-1.41711	2.30343e-14	-2.1356	-1.41604
77178206	chr5:77178206:T:C	1.31117e-18	-4.25965e-10	-1.30123	2.17978e-13	-4.25965e-10	-1.30424
77178243	chr5:77178243:T:C	7.03715e-18	0.0217116	0.357344	9.59164e-13	-0.292066	0.469499
77178682	chr5:77178682:G:A	1.53363e-19	-2.06944	-1.37766	2.21877e-14	-2.22215	-1.36694
77178798	chr5:77178798:C:G	2.43848e-18	-4.25965e-10	-0.680772	4.17988e-13	-4.25965e-10	-0.653175
77179060	chr5:77179060:A:G	2.80149e-19	-1.80932	-1.03527	3.30848e-14	-2.16514	-1.02442
77179209	chr5:77179209:T:C	5.83779e-19	-2.11038	-4.01506e-10	1.02875e-13	-2.05511	-4.01506e-10
77179250	chr5:77179250:G:A	1.60627e-18	-4.25965e-10	-1.09823	2.73474e-13	-4.25965e-10	-1.07742
77179324	chr5:77179324:C:T	5.42425e-19	-2.18385	-4.01506e-10	9.20558e-14	-2.16623	-4.01506e-10
77179379	chr5:77179379:G:C	1.44614e-18	-4.25965e-10	-1.20325	2.3739e-13	-4.25965e-10	-1.21892
77179702	chr5:77179702:A:G	2.46713e-19	-2.22191	-0.749766	4.0909e-14	-2.22038	-0.756904
77179741	chr5:77179741:T:C	2.38193e-18	-4.25965e-10	-0.704236	3.98858e-13	-4.25965e-10	-0.700022
77179946	chr5:77179946:A:T	1.54981e-18	0.211926	-1.34594	6.5301e-13	1.13867	-1.34571
77180179	chr5:77180179:A:C	1.46252e-18	0.0934965	-1.28549	6.03664e-13	1.00058	-1.28619
77180422	chr5:77180422:A:G	3.82921e-18	-2.12664	1.89715	6.0122e-13	-2.07945	1.78978
77180472	chr5:77180472:C:T	1.69851e-18	-4.25965e-10	-1.0424	2.87449e-13	-4.25965e-10	-1.02758
77180632	chr5:77180632:C:G	3.25267e-19	-1.80276	-0.892494	1.30488e-13	-0.903728	-0.913622
77180755	chr5:77180755:C:G	3.10473e-19	-1.83368	-0.908125	1.2142e-13	-0.960429	-0.928943
77181371	chr5:77181371:C:T	1.28018e-18	-4.25965e-10	-1.32515	2.1378e-13	-4.25965e-10	-1.32368
77181746	chr5:77181746:T:C	5.02997e-18	-4.25965e-10	0.0432653	8.1982e-13	-4.25965e-10	0.0204568
77181995	chr5:77181995:A:G	4.11206e-18	-4.25965e-10	-0.158223	6.97606e-13	-4.25965e-10	-0.140974
77182255	chr5:77182255:A:G	1.48667e-18	-4.25965e-10	-1.17561	2.5054e-13	-4.25965e-10	-1.16501
77182510	chr5:77182510:A:G	2.93094e-18	-4.25965e-10	-0.496825	5.02908e-13	-4.25965e-10	-0.468221
77182593	chr5:77182593:C:T	5.8922e-18	-4.25965e-10	0.201481	9.91694e-13	-4.25965e-10	0.210787
77182693	chr5:77182693:G:A	1.16767e-18	-4.25965e-10	-1.41714	1.94807e-13	-4.25965e-10	-1.41662
77183188	chr5:77183188:C:T	1.16766e-18	-4.25965e-10	-1.41715	1.94792e-13	-4.25965e-10	-1.4167
77183319	chr5:77183319:C:T	2.45303e-18	-4.25965e-10	-0.674826	4.21649e-13	-4.25965e-10	-0.644455
77183685	chr5:77183685:T:A	1.34636e-18	-4.25965e-10	-1.27474	2.23739e-13	-4.25965e-10	-1.27815
77183704	chr5:77183704:T:G	1.35993e-18	-4.25965e-10	-1.26471	2.25425e-13	-4.25965e-10	-1.27064
77184272	chr5:77184272:T:C	2.09425e-18	-4.25965e-10	-0.832952	3.44953e-13	-4.25965e-10	-0.845219
77184464	chr5:77184464:G:A	2.92298e-17	-2.16024	3.96328	4.45212e-12	-2.19903	3.91154
77184543	chr5:77184543:C:T	1.52754e-18	-4.25965e-10	-1.14849	2.50574e-13	-4.25965e-10	-1.16487
77184601	chr5:77184601:T:C	2.92898e-18	-4.25965e-10	-0.497493	5.03483e-13	-4.25965e-10	-0.467078
77184653	chr5:77184653:C:T	2.31894e-19	-1.65126	-1.38237	5.69137e-14	-1.26188	-1.38521
77184669	chr5:77184669:A:C	1.60609e-18	-4.25965e-10	-1.09834	2.78184e-13	-4.25965e-10	-1.06035
77184936	chr5:77184936:G:A	9.53173e-19	-1.63787	0.0177596	2.22412e-13	-1.31487	0.0307709
77184956	chr5:77184956:C:G	1.99134e-18	-4.25965e-10	-0.88334	3.21082e-13	-4.25965e-10	-0.91693
77185126	chr5:77185126:C:G	5.99483e-18	-4.25965e-10	0.21875	9.79076e-13	-4.25965e-10	0.197982
77185918	chr5:77185918:G:A	8.46575e-19	-1.7387	-4.01506e-10	1.71128e-13	-1.54622	-4.01506e-10
77185982	chr5:77185982:G:C	1.285e-17	0.981193	-4.01506e-10	2.55199e-12	1.156	-4.01506e-10
77185996	chr5:77185996:G:A	1.69045e-18	-4.25965e-10	-1.04715	2.75674e-13	-4.25965e-10	-1.06941
77186273	chr5:77186273:A:G	1.51359e-18	-4.25965e-10	-1.15766	2.49104e-13	-4.25965e-10	-1.17076
77186388	chr5:77186388:G:A	1.36614e-18	-4.25965e-10	-1.26016	2.27565e-13	-4.25965e-10	-1.26119
77186452	chr5:77186452:A:G	1.68798e-18	-4.25965e-10	-1.04862	2.75039e-13	-4.25965e-10	-1.07172
77186515	chr5:77186515:G:A	1.9533e-19	-2.18769	-1.01753	3.17761e-14	-2.20592	-1.02399
77186640	chr5:77186640:A:T	1.5161e-18	-4.25965e-10	-1.15601	2.47968e-13	-4.25965e-10	-1.17533
77186829	chr5:77186829:A:G	1.94953e-18	0.501186	-1.40575	9.34494e-13	1.55557	-1.40419
77187234	chr5:77187234:G:A	1.44789e-19	-2.19311	-1.31151	2.36105e-14	-2.20981	-1.31713
77187255	chr5:77187255:T:C	1.4346e-18	-1.21127	-4.01506e-10	2.4193e-13	-1.19998	-4.01506e-10
77187457	chr5:77187457:A:G	1.58698e-18	-4.25965e-10	-1.11032	2.60733e-13	-4.25965e-10	-1.12513
77187711	chr5:77187711:A:G	1.00887e-18	-0.15053	-1.41278	4.06703e-13	0.73315	-1.4137
77187793	chr5:77187793:G:A	2.9908e-18	-4.25965e-10	-0.476606	4.87284e-13	-4.25965e-10	-0.499781
77187962	chr5:77187962:C:A	1.5278e-18	-4.25965e-10	-1.14832	2.50165e-13	-4.25965e-10	-1.16651
77188454	chr5:77188454:G:A	1.90272e-18	-4.25965e-10	-0.928863	3.0974e-13	-4.25965e-10	-0.952894
77188510	chr5:77188510:C:T	4.52569e-19	-0.976975	-1.38799	2.70077e-13	0.284981	-1.3749
77188943	chr5:77188943:A:G	1.44739e-18	-4.25965e-10	-1.20238	2.3861e-13	-4.25965e-10	-1.2138
77189158	chr5:77189158:G:C	1.68207e-18	-4.25965e-10	-1.05212	2.73374e-13	-4.25965e-10	-1.07779
77189790	chr5:77189790:A:G	1.21285e-18	-4.25965e-10	-1.37918	2.02488e-13	-4.25965e-10	-1.37795
77190148	chr5:77190148:A:T	2.70934e-18	-4.25965e-10	-0.575444	4.41233e-13	-4.25965e-10	-0.599054
77190401	chr5:77190401:G:A	5.29473e-19	-1.02532	-1.1827	3.00566e-13	0.184774	-1.16773
77190549	chr5:77190549:T:A	1.40429e-18	-4.25965e-10	-1.23261	2.39103e-13	-4.25965e-10	-1.21173
77190762	chr5:77190762:C:T	1.84451e-18	-4.25965e-10	-0.959932	3.03013e-13	-4.25965e-10	-0.974852
77190925	chr5:77190925:C:A	3.12816e-18	-4.25965e-10	-0.431702	5.07373e-13	-4.25965e-10	-0.459382
77191277	chr5:77191277:G:C	1.67004e-18	-4.25965e-10	-1.0593	2.82889e-13	-4.25965e-10	-1.04357
77191308	chr5:77191308:T:A	1.86837e-18	-4.25965e-10	-0.947084	3.029e-13	-4.25965e-10	-0.975224
77191327	chr5:77191327:C:T	1.70305e-18	-4.25965e-10	-1.03973	2.81354e-13	-4.25965e-10	-1.04901
77191379	chr5:77191379:G:A	1.63743e-18	-4.25965e-10	-1.07902	2.7068e-13	-4.25965e-10	-1.08769
77191555	chr5:77191555:G:A	1.16966e-18	-4.25965e-10	-1.41544	1.95056e-13	-4.25965e-10	-1.41534
77191632	chr5:77191632:C:T	7.92916e-19	-0.701138	-1.10305	2.7212e-13	0.0546432	-1.13703
77191985	chr5:77191985:G:A	5.22154e-19	-2.22194	-4.01506e-10	8.74551e-14	-2.2175	-4.01506e-10
77192233	chr5:77192233:A:G	1.3342e-18	-0.1337	-1.15012	5.35609e-13	0.726739	-1.13196
77192420	chr5:77192420:G:A	5.24284e-19	-0.996624	-1.22125	3.01334e-13	0.226671	-1.20708
77192473	chr5:77192473:T:A	2.02875e-18	-4.25965e-10	-0.864728	3.30874e-13	-4.25965e-10	-0.886891
77192585	chr5:77192585:A:T	1.83493e-19	-2.21989	-1.04784	3.0382e-14	-2.19232	-1.08245
77192788	chr5:77192788:C:T	5.20704e-19	-2.22171	-0.00301659	8.57851e-14	-2.19435	-0.0424302
77192830	chr5:77192830:C:G	1.8702e-19	-2.22076	-1.02793	3.1383e-14	-2.2068	-1.03556
77193189	chr5:77193189:T:C	8.77967e-19	-0.294462	-1.40783	2.3801e-13	0.193063	-1.40938
77193396	chr5:77193396:T:C	1.79408e-18	-4.25965e-10	-0.987655	3.03463e-13	-4.25965e-10	-0.973368
77193621	chr5:77193621:C:CT	1.41101e-18	-4.25965e-10	-1.22784	2.40357e-13	-4.25965e-10	-1.2065
77193776	chr5:77193776:A:C	5.29015e-19	-2.20889	-4.01506e-10	8.71783e-14	-2.22067	-4.01506e-10
77193824	chr5:77193824:A:ACTTTTAAATTTCT	1.47136e-18	-4.25965e-10	-1.18596	2.42913e-13	-4.25965e-10	-1.19593
77194098	chr5:77194098:T:A	1.21459e-18	-4.25965e-10	-1.37774	2.02521e-13	-4.25965e-10	-1.37778
77194134	chr5:77194134:C:T	2.2139e-18	-4.25965e-10	-0.777391	3.61443e-13	-4.25965e-10	-0.798522
77194481	chr5:77194481:A:G	2.15886e-18	-4.25965e-10	-0.802566	3.52403e-13	-4.25965e-10	-0.823851
77194717	chr5:77194717:G:A	1.78601e-18	-0.992167	-4.01506e-10	3.02848e-13	-0.975396	-4.01506e-10
77195372	chr5:77195372:C:T	2.49643e-18	-4.25965e-10	-0.657286	3.85107e-13	-4.25965e-10	-0.735107
77196032	chr5:77196032:G:A	1.32572e-19	-2.21422	-1.37856	2.22082e-14	-2.21813	-1.37003
77196061	chr5:77196061:A:G	1.43889e-19	-2.20152	-1.30934	2.35368e-14	-2.21513	-1.31493
77196531	chr5:77196531:A:G	1.29852e-18	-0.428057	-0.882868	4.47428e-13	0.287372	-0.872485
77196607	chr5:77196607:T:C	1.19669e-18	-4.25965e-10	-1.39259	1.97203e-13	-4.25965e-10	-1.4044
77196955	chr5:77196955:C:T	1.62448e-19	-2.09721	-1.29233	3.00805e-14	-1.97664	-1.30811
77197042	chr5:77197042:AT:A	5.50103e-19	-1.28619	-0.883603	1.78907e-13	-0.641277	-0.860484
77197063	chr5:77197063:G:C	1.67372e-19	-2.10488	-1.25481	3.08113e-14	-1.98852	-1.27223
77197300	chr5:77197300:A:G	2.67896e-19	-2.13778	-0.751525	4.21543e-14	-2.16783	-0.779462
77197583	chr5:77197583:T:C	2.55818e-19	-1.5194	-1.41603	1.08681e-13	-0.58307	-1.41714
77197684	chr5:77197684:A:T	2.33891e-19	-1.61857	-1.40647	1.00512e-13	-0.679387	-1.39897
77197689	chr5:77197689:A:T	2.36441e-19	-1.60913	-1.40507	1.02226e-13	-0.664288	-1.39715
77197759	chr5:77197759:C:T	1.22285e-18	-4.25965e-10	-1.37096	2.0398e-13	-4.25965e-10	-1.37061
77197854	chr5:77197854:A:G	1.29927e-18	-0.802275	-0.508072	4.20856e-13	-0.161063	-0.485273
77198512	chr5:77198512:G:A	1.4974e-19	-2.19935	-1.27166	2.45683e-14	-2.22065	-1.26652
77198729	chr5:77198729:G:T	3.02957e-19	-1.37098	-1.39533	5.96931e-14	-1.20353	-1.39588
77198932	chr5:77198932:G:T	1.4278e-19	-2.20402	-1.31458	2.34805e-14	-2.22172	-1.31074
77199152	chr5:77199152:C:T	1.46109e-19	-2.20188	-1.29367	2.40159e-14	-2.22129	-1.28862
77199318	chr5:77199318:G:A	1.46481e-19	-2.20205	-1.29096	2.40809e-14	-2.22136	-1.28585
77199510	chr5:77199510:T:G	2.98121e-18	-4.25965e-10	-0.47982	4.79834e-13	-4.25965e-10	-0.515188
77199783	chr5:77199783:T:C	1.84434e-18	-4.25965e-10	-0.960027	3.04441e-13	-4.25965e-10	-0.970151
77200011	chr5:77200011:G:A	1.50362e-19	-2.09658	-1.37027	2.42369e-14	-2.13528	-1.36547
77200208	chr5:77200208:T:G	9.33976e-19	-1.64045	-4.01506e-10	1.16687e-13	-1.92913	-4.01506e-10
77200327	chr5:77200327:C:T	1.7619e-18	-1.93109	0.925333	4.12935e-13	-1.60378	0.93844
77200613	chr5:77200613:G:T	5.96454e-19	-2.0889	-4.01506e-10	9.13702e-14	-2.17371	-4.01506e-10
77201469	chr5:77201469:G:GGA	1.20664e-18	-4.25965e-10	-1.38431	1.99618e-13	-4.25965e-10	-1.39222
77201500	chr5:77201500:G:A	1.2942e-19	-2.1997	-1.41714	2.15596e-14	-2.20114	-1.41667
77201811	chr5:77201811:G:A	1.20927e-18	-4.25965e-10	-1.38213	2.00648e-13	-4.25965e-10	-1.38708
77202736	chr5:77202736:G:A	8.99063e-19	-0.827014	-0.851537	2.54304e-13	-0.312796	-0.837303
77202843	chr5:77202843:G:A	1.29286e-19	-2.20234	-1.41554	2.15583e-14	-2.20413	-1.41374
77203377	chr5:77203377:C:G	3.36076e-18	-4.25965e-10	-0.359982	5.64479e-13	-4.25965e-10	-0.352725
77203424	chr5:77203424:G:T	9.08826e-19	-0.498713	-1.16904	6.25974e-13	0.902734	-1.15205
77203654	chr5:77203654:T:C	2.48063e-19	-1.9482	-1.01802	5.20602e-14	-1.73938	-0.996848
77203717	chr5:77203717:C:T	1.94413e-18	0.322201	-1.22953	1.36765e-12	1.7332	-1.20098
77203823	chr5:77203823:T:C	1.39633e-18	-4.25965e-10	-1.2383	2.33845e-13	-4.25965e-10	-1.23397
77203997	chr5:77203997:T:C	7.12532e-19	-1.85553	-0.0555484	1.63324e-13	-1.50426	-0.0886299
77204202	chr5:77204202:G:T	1.32837e-19	-2.19533	-1.39545	2.15838e-14	-2.21717	-1.39951
77204221	chr5:77204221:T:C	1.36367e-19	-2.18018	-1.38438	2.19747e-14	-2.20945	-1.38928
77204340	chr5:77204340:G:A	2.09907e-18	-4.25965e-10	-0.830654	3.53518e-13	-4.25965e-10	-0.820693
77204352	chr5:77204352:A:G	1.31377e-19	-2.22229	-1.37954	2.27065e-14	-2.18919	-1.37679
77204525	chr5:77204525:C:T	1.565e-19	-2.01798	-1.40886	2.47613e-14	-2.07272	-1.40663
77205009	chr5:77205009:T:C	1.71785e-18	-4.25965e-10	-1.03107	2.93611e-13	-4.25965e-10	-1.00637
77205086	chr5:77205086:G:A	1.16938e-18	-4.25965e-10	-1.41568	1.94901e-13	-4.25965e-10	-1.41614
77205513	chr5:77205513:A:G	2.82152e-19	-2.13074	-0.706718	4.31872e-14	-2.22161	-0.701474
77205790	chr5:77205790:C:T	1.67012e-19	-2.00287	-1.35897	2.60302e-14	-2.05602	-1.37335
77206095	chr5:77206095:A:G	1.18067e-18	-4.25965e-10	-1.40606	1.95659e-13	-4.25965e-10	-1.41226
77206103	chr5:77206103:C:T	1.17077e-18	-4.25965e-10	-1.41448	1.95096e-13	-4.25965e-10	-1.41514
77206500	chr5:77206500:G:A	5.30403e-19	-2.20627	-4.01506e-10	8.80206e-14	-2.21106	-4.01506e-10
77206665	chr5:77206665:G:A	9.58927e-19	-1.96552	0.351434	2.09984e-13	-1.71058	0.368983
77207108	chr5:77207108:T:G	4.83133e-19	-2.16666	-0.132956	8.03451e-14	-2.18709	-0.11521
77207607	chr5:77207607:C:T	1.68255e-19	-2.00113	-1.35329	2.61926e-14	-2.05481	-1.36834
77208325	chr5:77208325:G:C	2.76306e-19	-2.07433	-0.78407	7.37891e-14	-1.6301	-0.757319
77209706	chr5:77209706:C:T	1.16781e-18	-4.25965e-10	-1.41702	1.94826e-13	-4.25965e-10	-1.41652
77209951	chr5:77209951:T:C	1.81086e-19	-1.9376	-1.34334	2.78777e-14	-2.00185	-1.35895
77210413	chr5:77210413:G:A	1.30112e-18	-4.25965e-10	-1.30893	2.16373e-13	-4.25965e-10	-1.31163
77211519	chr5:77211519:A:G	2.02477e-18	-4.25965e-10	-0.866694	3.34751e-13	-4.25965e-10	-0.87524
77211598	chr5:77211598:C:T	1.55665e-18	-4.25965e-10	-1.12961	2.63196e-13	-4.25965e-10	-1.11573
77211711	chr5:77211711:A:G	1.54143e-18	-4.25965e-10	-1.13944	2.60603e-13	-4.25965e-10	-1.12563
77212002	chr5:77212002:A:G	6.4547e-19	-2.00992	-4.01506e-10	9.38699e-14	-2.14672	-4.01506e-10
77212744	chr5:77212744:T:G	2.80647e-19	-1.89833	-0.944481	3.7811e-14	-2.10825	-0.947774
77213722	chr5:77213722:T:C	3.98855e-18	-4.25965e-10	-0.188721	6.84006e-13	-4.25965e-10	-0.160662
77213729	chr5:77213729:T:A	3.59687e-18	-4.25965e-10	-0.292083	5.87451e-13	-4.25965e-10	-0.312835
77213928	chr5:77213928:A:G	1.49959e-18	-4.25965e-10	-1.16696	2.45759e-13	-4.25965e-10	-1.18428
77213932	chr5:77213932:G:T	3.36562e-18	-1.76775	1.40922	8.96995e-13	-1.34002	1.45045
77214519	chr5:77214519:A:G	2.41425e-18	-4.25965e-10	-0.690761	4.05003e-13	-4.25965e-10	-0.684734
77214522	chr5:77214522:A:G	1.30978e-18	-4.25965e-10	-1.30229	2.213e-13	-4.25965e-10	-1.28911
77215270	chr5:77215270:G:A	2.10734e-19	-2.15222	-0.97709	3.28109e-14	-2.20768	-0.990183
77215998	chr5:77215998:G:A	2.06944e-18	-4.25965e-10	-0.84487	3.42244e-13	-4.25965e-10	-0.853104
77216416	chr5:77216416:A:G	1.62178e-18	-4.25965e-10	-1.08862	2.72773e-13	-4.25965e-10	-1.07999
77216521	chr5:77216521:A:G	1.29712e-18	-4.25965e-10	-1.312	2.15582e-13	-4.25965e-10	-1.31529
77217067	chr5:77217067:A:T	1.32462e-18	-4.25965e-10	-1.29102	2.15464e-13	-4.25965e-10	-1.31583
77217088	chr5:77217088:T:C	1.45094e-19	-2.1072	-1.39532	2.80968e-14	-1.95625	-1.39672
77217177	chr5:77217177:C:G	3.10677e-19	-2.22214	-0.519004	7.03795e-14	-1.9397	-0.495027
77217252	chr5:77217252:G:C	2.65617e-19	-1.63237	-1.26548	5.5938e-14	-1.38435	-1.28004
77217353	chr5:77217353:A:G	1.1986e-18	-4.25965e-10	-1.391	1.99347e-13	-4.25965e-10	-1.39358
77217384	chr5:77217384:T:C	1.33081e-19	-2.21594	-1.37301	2.21077e-14	-2.22079	-1.37191
77217423	chr5:77217423:A:G	1.1859e-18	-4.25965e-10	-1.40165	2.01316e-13	-4.25965e-10	-1.38375
77217507	chr5:77217507:G:A	1.25751e-18	-4.25965e-10	-1.34301	2.06087e-13	-4.25965e-10	-1.36033
77218004	chr5:77218004:C:A	1.31147e-18	-4.25965e-10	-1.301	2.13747e-13	-4.25965e-10	-1.32383
77218160	chr5:77218160:G:T	1.1685e-18	-4.25965e-10	-1.41643	1.94924e-13	-4.25965e-10	-1.41602
77218757	chr5:77218757:C:G	1.57611e-18	-4.25965e-10	-1.11719	2.64545e-13	-4.25965e-10	-1.11062
77218783	chr5:77218783:C:T	1.48084e-19	-2.19712	-1.28501	2.56738e-14	-2.15254	-1.29061
77218800	chr5:77218800:G:A	1.42305e-19	-2.2157	-1.30623	2.91068e-14	-2.01405	-1.30361
77218882	chr5:77218882:A:T	1.57584e-18	-4.25965e-10	-1.11736	2.64502e-13	-4.25965e-10	-1.11078
77218892	chr5:77218892:A:G	1.57611e-18	-4.25965e-10	-1.11719	2.64545e-13	-4.25965e-10	-1.11062
77218938	chr5:77218938:C:T	1.57611e-18	-4.25965e-10	-1.11719	2.64545e-13	-4.25965e-10	-1.11062
77219472	chr5:77219472:A:G	1.52571e-18	-4.25965e-10	-1.14969	2.55992e-13	-4.25965e-10	-1.14348
77219763	chr5:77219763:C:T	1.26227e-18	-4.25965e-10	-1.33924	2.05493e-13	-4.25965e-10	-1.36322
77219983	chr5:77219983:T:C	1.83127e-18	-4.25965e-10	-0.967139	3.07729e-13	-4.25965e-10	-0.959409
77219984	chr5:77219984:G:A	1.90665e-18	-4.25965e-10	-0.926801	3.20565e-13	-4.25965e-10	-0.918543
77219999	chr5:77219999:A:G	2.08766e-19	-1.79792	-1.34077	2.32317e-14	-2.20787	-1.33525
77220896	chr5:77220896:T:C	1.81578e-18	-4.25965e-10	-0.975632	3.04779e-13	-4.25965e-10	-0.96904
77221354	chr5:77221354:G:T	1.85914e-18	-4.25965e-10	-0.952033	3.12661e-13	-4.25965e-10	-0.943508
77221777	chr5:77221777:A:C	1.82852e-18	-4.25965e-10	-0.968639	3.07408e-13	-4.25965e-10	-0.960451
77222157	chr5:77222157:G:C	2.18361e-19	-2.22228	-0.871479	3.57538e-14	-2.22184	-0.89013
77222253	chr5:77222253:G:A	1.58113e-18	-4.25965e-10	-1.11401	2.63837e-13	-4.25965e-10	-1.1133
77222370	chr5:77222370:A:T	1.62617e-19	-2.18531	-1.20319	3.00061e-14	-2.11199	-1.17524
77222526	chr5:77222526:A:G	1.82527e-18	-4.25965e-10	-0.970419	3.06871e-13	-4.25965e-10	-0.962202
77222617	chr5:77222617:G:A	1.65509e-19	-2.1592	-1.21167	2.86717e-14	-2.14848	-1.18424
77222684	chr5:77222684:C:T	1.98412e-18	-4.25965e-10	-0.886975	3.31834e-13	-4.25965e-10	-0.883992
77222893	chr5:77222893:G:T	1.83085e-18	-4.25965e-10	-0.967366	3.07805e-13	-4.25965e-10	-0.95916
77223075	chr5:77223075:G:A	2.74942e-19	-1.73993	-1.12341	1.41347e-13	-0.630284	-1.10713
77223081	chr5:77223081:G:T	1.26947e-19	-2.2194	-1.41674	2.17969e-14	-2.19083	-1.41603
77223193	chr5:77223193:T:C	1.18938e-18	-4.25965e-10	-1.39872	1.98149e-13	-4.25965e-10	-1.39961
77223300	chr5:77223300:C:T	1.74146e-18	-4.25965e-10	-1.01742	2.92735e-13	-4.25965e-10	-1.00936
77223549	chr5:77223549:C:T	1.27685e-18	-4.25965e-10	-1.32775	2.07662e-13	-4.25965e-10	-1.35272
77224700	chr5:77224700:A:G	1.2166e-18	-4.25965e-10	-1.37609	2.03343e-13	-4.25965e-10	-1.37373
77225189	chr5:77225189:G:C	1.93834e-19	-2.16847	-1.04443	3.24089e-14	-2.16958	-1.04061
77225857	chr5:77225857:C:CACACACACACAT	2.14212e-18	-4.25965e-10	-0.81035	3.60933e-13	-4.25965e-10	-0.799934
77225942	chr5:77225942:GAAAACAGTTTGATTTTTTTCCA:G	2.15227e-19	-2.21507	-0.893137	3.63333e-14	-2.18738	-0.908515
77225977	chr5:77225977:A:T	1.5038e-18	-4.25965e-10	-1.16415	2.45934e-13	-4.25965e-10	-1.18357
77226043	chr5:77226043:T:C	1.58418e-19	-2.20511	-1.20955	3.09272e-14	-2.07343	-1.18356
77226172	chr5:77226172:ATTAT:A	1.63295e-19	-1.99757	-1.38677	2.19112e-14	-2.2162	-1.38543
77226221	chr5:77226221:A:AT	1.61983e-19	-2.01314	-1.37927	2.21525e-14	-2.2133	-1.37738
77226314	chr5:77226314:C:T	1.56572e-19	-2.02016	-1.40623	2.15626e-14	-2.21188	-1.40579
77226525	chr5:77226525:A:G	3.9475e-18	-0.199065	-4.01506e-10	8.8658e-13	0.0987435	-4.01506e-10
77226729	chr5:77226729:G:A	1.79877e-18	-4.25965e-10	-0.985045	2.86179e-13	-4.25965e-10	-1.03201
77226767	chr5:77226767:G:A	2.08018e-18	-4.25965e-10	-0.839693	3.43651e-13	-4.25965e-10	-0.849002
77226988	chr5:77226988:C:T	1.8622e-18	-4.25965e-10	-0.950389	3.13495e-13	-4.25965e-10	-0.940845
77227029	chr5:77227029:A:G	1.8176e-18	-4.25965e-10	-0.974631	3.06125e-13	-4.25965e-10	-0.964633
77227832	chr5:77227832:G:A	5.78188e-19	-2.12	-4.01506e-10	9.96941e-14	-2.08652	-4.01506e-10
77228015	chr5:77228015:G:C	1.81612e-18	-4.25965e-10	-0.975445	3.05865e-13	-4.25965e-10	-0.965485
77228521	chr5:77228521:G:T	1.39725e-19	-2.19122	-1.34901	2.41845e-14	-2.15449	-1.34843
77229504	chr5:77229504:T:C	1.68732e-19	-1.99781	-1.35378	2.26759e-14	-2.21582	-1.35151
77229565	chr5:77229565:C:T	1.64968e-19	-2.00475	-1.36941	2.23346e-14	-2.21495	-1.36754
77229831	chr5:77229831:C:T	1.66095e-19	-1.99812	-1.36922	2.23144e-14	-2.21609	-1.36731
77229833	chr5:77229833:A:G	1.67515e-19	-1.99094	-1.36788	2.23236e-14	-2.21701	-1.36597
77230187	chr5:77230187:C:G	2.02504e-18	-4.25965e-10	-0.866557	3.40736e-13	-4.25965e-10	-0.85752
77230569	chr5:77230569:C:T	6.36619e-19	-2.02373	-4.01506e-10	9.42935e-14	-2.14222	-4.01506e-10
77231104	chr5:77231104:T:C	2.31605e-18	-4.25965e-10	-0.732287	3.76247e-13	-4.25965e-10	-0.758381
77231247	chr5:77231247:G:A	1.77005e-18	-4.25965e-10	-1.00114	2.91746e-13	-4.25965e-10	-1.01274
77231300	chr5:77231300:G:A	3.07535e-18	-4.25965e-10	-0.44873	5.13708e-13	-4.25965e-10	-0.446972
77231424	chr5:77231424:A:G	1.84571e-18	-4.25965e-10	-0.959285	3.10921e-13	-4.25965e-10	-0.94909
77232197	chr5:77232197:G:A	1.52061e-19	-2.18499	-1.27063	2.66169e-14	-2.12451	-1.28257
77232289	chr5:77232289:C:T	1.34175e-19	-2.19119	-1.38956	2.36093e-14	-2.13178	-1.39521
77233469	chr5:77233469:G:A	1.91814e-18	-4.25965e-10	-0.920794	3.22806e-13	-4.25965e-10	-0.911575
77233986	chr5:77233986:C:T	1.16931e-18	-4.25965e-10	-1.41574	1.9507e-13	-4.25965e-10	-1.41527
77234426	chr5:77234426:C:T	1.88874e-18	-4.25965e-10	-0.936238	3.17496e-13	-4.25965e-10	-0.928163
77234428	chr5:77234428:T:A	1.89717e-18	-4.25965e-10	-0.931786	3.18936e-13	-4.25965e-10	-0.923638
77234502	chr5:77234502:A:G	1.52984e-18	-4.25965e-10	-1.14699	2.45971e-13	-4.25965e-10	-1.18341
77234524	chr5:77234524:A:G	1.70374e-19	-2.19487	-1.14703	3.07496e-14	-2.0997	-1.16305
77234845	chr5:77234845:T:G	2.93954e-18	-4.25965e-10	-0.493893	4.83178e-13	-4.25965e-10	-0.508244
77235362	chr5:77235362:T:C	1.40352e-19	-2.12561	-1.41014	2.26055e-14	-2.16101	-1.40942
77235364	chr5:77235364:T:G	1.39931e-19	-2.12849	-1.41027	2.26547e-14	-2.15872	-1.40954
77235467	chr5:77235467:C:A	6.58526e-19	-1.9899	-4.01506e-10	9.64054e-14	-2.12007	-4.01506e-10
77235716	chr5:77235716:T:C	1.26599e-18	-4.25965e-10	-1.33629	2.06448e-13	-4.25965e-10	-1.35858
77235822	chr5:77235822:AC:A	1.41051e-18	-4.25965e-10	-1.2282	2.35631e-13	-4.25965e-10	-1.22636
77235823	chr5:77235823:C:A	1.94679e-19	-2.19161	-1.01694	3.44358e-14	-2.11166	-1.03787
77235892	chr5:77235892:T:C	1.39938e-19	-2.12994	-1.40876	2.27147e-14	-2.15653	-1.40909
77236011	chr5:77236011:T:C	6.74812e-19	-1.96547	-4.01506e-10	1.07744e-13	-2.00887	-4.01506e-10
77236050	chr5:77236050:G:T	1.21284e-18	-4.25965e-10	-1.37918	2.01294e-13	-4.25965e-10	-1.38386
77236065	chr5:77236065:A:G	1.16913e-18	-4.25965e-10	-1.41589	1.94918e-13	-4.25965e-10	-1.41605
77236330	chr5:77236330:A:C	1.34915e-18	-4.25965e-10	-1.27268	2.26028e-13	-4.25965e-10	-1.26797
77236423	chr5:77236423:TTGA:T	1.81426e-18	-4.25965e-10	-0.976472	3.05704e-13	-4.25965e-10	-0.966009
77236505	chr5:77236505:A:G	1.17016e-18	-4.25965e-10	-1.41501	1.95084e-13	-4.25965e-10	-1.4152
77236746	chr5:77236746:G:A	1.52336e-19	-2.18192	-1.2719	2.65653e-14	-2.12599	-1.28303
77236905	chr5:77236905:T:C	2.03248e-18	-4.25965e-10	-0.862893	3.49371e-13	-4.25965e-10	-0.832493
77237050	chr5:77237050:A:G	1.37269e-18	-4.25965e-10	-1.25538	2.28813e-13	-4.25965e-10	-1.25572
77237065	chr5:77237065:A:G	1.25897e-18	-4.25965e-10	-1.34185	2.05471e-13	-4.25965e-10	-1.36332
77237137	chr5:77237137:A:G	1.34303e-18	-4.25965e-10	-1.27722	2.2283e-13	-4.25965e-10	-1.28222
77237172	chr5:77237172:G:C	1.62784e-18	-4.25965e-10	-1.08489	2.54059e-13	-4.25965e-10	-1.15106
77237699	chr5:77237699:C:T	1.64561e-18	-4.25965e-10	-1.07404	2.64772e-13	-4.25965e-10	-1.10976
77237705	chr5:77237705:G:C	1.57782e-19	-2.18077	-1.23792	2.74361e-14	-2.12646	-1.25031
77237763	chr5:77237763:C:A	1.29538e-18	-4.25965e-10	-1.31334	2.11085e-13	-4.25965e-10	-1.33637
77237918	chr5:77237918:ACTAC:A	1.17072e-18	-4.25965e-10	-1.41453	1.9511e-13	-4.25965e-10	-1.41506
77238591	chr5:77238591:C:T	1.33638e-19	-2.17801	-1.40675	2.3571e-14	-2.12524	-1.40337
77238694	chr5:77238694:AC:A	1.8467e-18	-4.25965e-10	-0.95875	3.11024e-13	-4.25965e-10	-0.948757
77238746	chr5:77238746:C:T	1.86107e-18	-4.25965e-10	-0.950997	3.13473e-13	-4.25965e-10	-0.940914
77238757	chr5:77238757:C:G	1.85846e-18	-4.25965e-10	-0.952399	3.13025e-13	-4.25965e-10	-0.942346
77239027	chr5:77239027:A:G	1.85883e-18	-4.25965e-10	-0.952201	3.13085e-13	-4.25965e-10	-0.942154
77239731	chr5:77239731:G:T	1.85834e-18	-4.25965e-10	-0.952462	3.12994e-13	-4.25965e-10	-0.942444
77239986	chr5:77239986:T:G	1.4183e-19	-2.158	-1.36727	2.36333e-14	-2.15238	-1.37359
77240183	chr5:77240183:T:TC	2.53616e-18	-4.25965e-10	-0.641496	4.15728e-13	-4.25965e-10	-0.658596
77240708	chr5:77240708:C:A	1.83122e-18	-4.25965e-10	-0.967165	3.08697e-13	-4.25965e-10	-0.956267
77241067	chr5:77241067:G:C	1.34811e-18	-4.25965e-10	-1.27344	2.23691e-13	-4.25965e-10	-1.27836
77241071	chr5:77241071:G:A	1.20676e-18	-4.25965e-10	-1.38421	2.00898e-13	-4.25965e-10	-1.38583
77241138	chr5:77241138:GC:G	1.33954e-18	-4.25965e-10	-1.27982	2.22281e-13	-4.25965e-10	-1.28469
77241140	chr5:77241140:T:A	1.34186e-18	-4.25965e-10	-1.27809	2.22669e-13	-4.25965e-10	-1.28294
77241151	chr5:77241151:A:G	1.82766e-18	-4.25965e-10	-0.969112	3.08092e-13	-4.25965e-10	-0.958228
77241215	chr5:77241215:C:T	1.18192e-18	-4.25965e-10	-1.40501	1.9745e-13	-4.25965e-10	-1.40314
77241781	chr5:77241781:T:G	1.16798e-18	-4.25965e-10	-1.41687	1.94742e-13	-4.25965e-10	-1.41695
77242896	chr5:77242896:G:A	1.17372e-18	-4.25965e-10	-1.41197	1.95938e-13	-4.25965e-10	-1.41083
77242961	chr5:77242961:C:T	1.41774e-19	-2.13509	-1.39057	2.51974e-14	-2.06884	-1.39305
77243351	chr5:77243351:TA:T	1.16996e-18	-4.25965e-10	-1.41518	1.95478e-13	-4.25965e-10	-1.41318
77243678	chr5:77243678:TG:T	1.28287e-18	-4.25965e-10	-1.32305	2.1353e-13	-4.25965e-10	-1.32485
77243892	chr5:77243892:G:A	1.29814e-18	-4.25965e-10	-1.31121	2.16192e-13	-4.25965e-10	-1.31246
77244147	chr5:77244147:T:C	1.35565e-19	-2.21942	-1.35103	2.95368e-14	-1.94685	-1.35614
77244172	chr5:77244172:T:C	2.1135e-19	-2.21756	-0.908832	4.15514e-14	-2.03314	-0.928561
77244196	chr5:77244196:T:C	1.33131e-19	-2.2157	-1.37287	2.97881e-14	-1.9178	-1.37672
77244268	chr5:77244268:C:T	5.22163e-19	-2.22192	-4.01506e-10	8.80839e-14	-2.21034	-4.01506e-10
77244671	chr5:77244671:T:A	1.39871e-19	-2.22195	-1.31723	3.04935e-14	-1.9429	-1.32822
77244703	chr5:77244703:C:T	1.90265e-18	-4.25965e-10	-0.928899	3.20304e-13	-4.25965e-10	-0.919356
77245246	chr5:77245246:G:C	1.21186e-18	-4.25965e-10	-1.38	2.07335e-13	-4.25965e-10	-1.35429
77245493	chr5:77245493:G:A	1.22947e-18	-4.25965e-10	-1.36557	2.10929e-13	-4.25965e-10	-1.33711
77245498	chr5:77245498:G:T	1.24186e-18	-4.25965e-10	-1.35554	2.13645e-13	-4.25965e-10	-1.32431
77246711	chr5:77246711:G:A	1.23276e-18	-4.25965e-10	-1.36289	2.01175e-13	-4.25965e-10	-1.38445
77247384	chr5:77247384:A:T	2.2927e-19	-2.16217	-0.882837	3.74134e-14	-2.16705	-0.899545
77247601	chr5:77247601:G:A	1.82791e-19	-2.21964	-1.05192	3.04273e-14	-2.21005	-1.06324
77247751	chr5:77247751:A:T	1.57844e-18	-4.25965e-10	-1.11571	2.62073e-13	-4.25965e-10	-1.12001
77247943	chr5:77247943:G:A	1.94398e-19	-2.17568	-1.03431	3.25126e-14	-2.15934	-1.04766
77248042	chr5:77248042:T:C	1.52805e-18	-4.25965e-10	-1.14815	2.54071e-13	-4.25965e-10	-1.15101
77248180	chr5:77248180:T:C	1.25394e-18	-4.25965e-10	-1.34586	2.09766e-13	-4.25965e-10	-1.34263
77248226	chr5:77248226:A:C	2.00198e-19	-2.15733	-1.02327	3.22077e-14	-2.17772	-1.0387
77248332	chr5:77248332:G:A	2.23872e-19	-2.16513	-0.9037	3.67552e-14	-2.16428	-0.920064
77248587	chr5:77248587:A:G	3.01323e-19	-2.15521	-0.61651	4.84135e-14	-2.17359	-0.635263
77248904	chr5:77248904:T:C	6.85506e-19	-1.94975	-4.01506e-10	1.13449e-13	-1.95728	-4.01506e-10
77248914	chr5:77248914:C:G	2.55513e-19	-2.20818	-0.728454	4.7032e-14	-2.08715	-0.750653
77249117	chr5:77249117:A:G	2.5167e-19	-2.1977	-0.754081	4.47353e-14	-2.11315	-0.774713
77249135	chr5:77249135:G:A	2.36276e-19	-2.20027	-0.814635	4.23648e-14	-2.10784	-0.834475
77249146	chr5:77249146:A:G	1.29618e-19	-2.2223	-1.39301	2.6836e-14	-2.00588	-1.39301
77250176	chr5:77250176:A:G	1.96878e-19	-2.0286	-1.16872	3.23979e-14	-2.00051	-1.21003
77250293	chr5:77250293:T:G	1.9373e-18	-4.25965e-10	-0.910851	3.30022e-13	-4.25965e-10	-0.889469
77250459	chr5:77250459:C:T	1.56475e-19	-2.01613	-1.41088	2.5757e-14	-2.02697	-1.41295
77250694	chr5:77250694:A:G	1.74013e-18	-4.25965e-10	-1.01819	2.95839e-13	-4.25965e-10	-0.998814
77251185	chr5:77251185:C:T	1.59656e-19	-2.14543	-1.26145	2.66859e-14	-2.12254	-1.28195
77251335	chr5:77251335:A:T	1.34125e-18	-4.25965e-10	-1.27854	2.19353e-13	-4.25965e-10	-1.29795
77251387	chr5:77251387:C:T	1.47251e-19	-2.17432	-1.31345	2.4874e-14	-2.15748	-1.31733
77251607	chr5:77251607:A:G	1.69467e-19	-1.93623	-1.41102	2.19909e-14	-2.19195	-1.40605
77251721	chr5:77251721:C:T	1.28228e-18	-4.25965e-10	-1.32351	2.14161e-13	-4.25965e-10	-1.3219
77252038	chr5:77252038:C:T	1.47853e-18	-4.25965e-10	-1.1811	2.53157e-13	-4.25965e-10	-1.15462
77252047	chr5:77252047:A:G	1.47468e-18	-4.25965e-10	-1.18371	2.52454e-13	-4.25965e-10	-1.1574
77252649	chr5:77252649:A:G	1.31903e-19	-2.22103	-1.3768	3.24028e-14	-1.82866	-1.38172
77253048	chr5:77253048:AAGC:A	5.46026e-19	-2.01438	-0.162852	9.54637e-14	-1.97258	-0.157306
77253241	chr5:77253241:G:T	1.31618e-18	-4.25965e-10	-1.29741	2.22247e-13	-4.25965e-10	-1.28484
77253733	chr5:77253733:T:C	1.7054e-19	-2.21519	-1.12574	4.26901e-14	-1.81584	-1.11882
77253863	chr5:77253863:C:T	1.54592e-19	-2.15819	-1.28092	3.02084e-14	-1.99672	-1.28378
77254504	chr5:77254504:G:A	1.331e-19	-2.17326	-1.41554	4.30898e-14	-1.50959	-1.41575
77255185	chr5:77255185:T:C	1.66539e-19	-1.94811	-1.41656	3.61331e-14	-1.68619	-1.41522
77255308	chr5:77255308:A:G	1.69303e-19	-1.93887	-1.40934	3.69408e-14	-1.67364	-1.40567
77255352	chr5:77255352:C:T	5.98746e-19	-2.08507	-4.01506e-10	8.73458e-14	-2.21875	-4.01506e-10
77255534	chr5:77255534:G:A	6.33804e-19	-2.02816	-4.01506e-10	1.08695e-13	-2.00008	-4.01506e-10
77255742	chr5:77255742:G:A	2.26171e-19	-2.03515	-1.02346	3.91128e-14	-2.0138	-1.00837
77255822	chr5:77255822:G:A	1.51819e-19	-2.04011	-1.4171	3.15332e-14	-1.82064	-1.41695
77256434	chr5:77256434:G:A	1.6695e-19	-1.94794	-1.41427	3.61779e-14	-1.68829	-1.41189
77256500	chr5:77256500:T:G	2.30987e-18	-4.25965e-10	-0.734959	3.75148e-13	-4.25965e-10	-0.761308
77256509	chr5:77256509:T:A	1.77734e-18	-4.25965e-10	-0.997031	2.94254e-13	-4.25965e-10	-1.00418
77257024	chr5:77257024:T:A	1.68016e-19	-1.9387	-1.41715	3.66796e-14	-1.66967	-1.41673
77257053	chr5:77257053:A:G	2.34705e-19	-1.75761	-1.26396	5.54001e-14	-1.41056	-1.26349
77257249	chr5:77257249:C:T	1.34699e-19	-2.18862	-1.38824	4.1966e-14	-1.56205	-1.38971
77257284	chr5:77257284:G:A	1.3081e-19	-2.19364	-1.41252	4.01069e-14	-1.58414	-1.41294
77257295	chr5:77257295:AAAGTC:A	2.87421e-19	-1.97153	-0.847428	4.99639e-14	-1.91962	-0.85771
77257430	chr5:77257430:A:G	6.18316e-19	-2.0529	-4.01506e-10	1.06725e-13	-2.01838	-4.01506e-10
77257545	chr5:77257545:G:A	2.93076e-19	-1.94808	-0.851391	5.10375e-14	-1.89455	-0.861518
77258060	chr5:77258060:C:T	1.28823e-18	-4.25965e-10	-1.31888	2.18205e-13	-4.25965e-10	-1.30319
77258269	chr5:77258269:A:G	1.20354e-18	-4.25965e-10	-1.38688	2.02648e-13	-4.25965e-10	-1.37716
77258457	chr5:77258457:G:A	2.17726e-18	-4.25965e-10	-0.79408	3.53807e-13	-4.25965e-10	-0.819877
77258631	chr5:77258631:T:C	1.66356e-18	-4.25965e-10	-1.06319	2.80923e-13	-4.25965e-10	-1.05055
77258773	chr5:77258773:C:T	4.34043e-19	-2.05333	-0.35343	8.922e-14	-1.84601	-0.351516
77258856	chr5:77258856:C:A	2.64673e-19	-1.94972	-0.951685	4.61713e-14	-1.89623	-0.960043
77258973	chr5:77258973:T:C	1.17668e-18	-4.25965e-10	-1.40945	1.96125e-13	-4.25965e-10	-1.40987
77258982	chr5:77258982:C:A	2.45137e-19	-2.13598	-0.842108	4.8224e-14	-1.98501	-0.827763
77259868	chr5:77259868:A:C	2.59404e-18	-4.25965e-10	-0.618932	4.32308e-13	-4.25965e-10	-0.61949
77259948	chr5:77259948:G:A	1.45605e-19	-2.10764	-1.39137	2.26568e-14	-2.17699	-1.39117
77260043	chr5:77260043:A:G	2.8733e-18	-4.25965e-10	-0.516687	4.7479e-13	-4.25965e-10	-0.525755
77260492	chr5:77260492:T:C	1.4173e-19	-2.13356	-1.39242	2.30406e-14	-2.15903	-1.39234
77260560	chr5:77260560:C:T	4.15388e-19	-1.93022	-0.520472	7.35282e-14	-1.86851	-0.52245
77260835	chr5:77260835:C:A	2.60823e-19	-1.95695	-0.95911	4.54518e-14	-1.90321	-0.968763
77261242	chr5:77261242:T:A	1.47836e-19	-2.10453	-1.37927	2.28099e-14	-2.18526	-1.37617
77261421	chr5:77261421:A:G	4.334e-19	-1.90257	-0.505668	7.71256e-14	-1.83629	-0.5069
77262938	chr5:77262938:A:G	7.63294e-19	-1.84226	-4.01506e-10	1.34603e-13	-1.78629	-4.01506e-10
77262995	chr5:77262995:C:A	1.40721e-18	-4.25965e-10	-1.23054	2.35841e-13	-4.25965e-10	-1.22547
77263024	chr5:77263024:T:G	2.56741e-19	-1.97742	-0.954413	4.29155e-14	-1.95781	-0.971587
77263942	chr5:77263942:C:G	2.37917e-19	-2.05784	-0.950137	3.97748e-14	-2.04202	-0.96337
77264324	chr5:77264324:G:A	1.23142e-18	-4.25965e-10	-1.36398	2.11966e-13	-4.25965e-10	-1.3322
77264920	chr5:77264920:T:C	1.72413e-19	-1.99532	-1.33469	2.90476e-14	-1.96848	-1.35121
77264979	chr5:77264979:A:G	1.19028e-18	-4.25965e-10	-1.39796	1.98115e-13	-4.25965e-10	-1.39978
77265269	chr5:77265269:T:C	2.35504e-19	-2.05384	-0.964336	3.94112e-14	-2.03659	-0.977987
77265776	chr5:77265776:A:T	1.57704e-18	-4.25965e-10	-1.1166	2.70555e-13	-4.25965e-10	-1.08815
77266372	chr5:77266372:T:A	1.19108e-18	-4.25965e-10	-1.39729	1.99424e-13	-4.25965e-10	-1.3932
77266420	chr5:77266420:G:A	3.78165e-19	-1.79158	-0.752994	4.15348e-14	-2.22075	-0.741344
77267182	chr5:77267182:G:A	2.38028e-18	-4.25965e-10	-0.704932	3.8691e-13	-4.25965e-10	-0.730435
77267255	chr5:77267255:C:T	4.09976e-18	-4.25965e-10	-0.161219	6.75499e-13	-4.25965e-10	-0.173177
77267372	chr5:77267372:G:A	3.78322e-19	-1.2192	-1.32496	2.36869e-14	-2.19764	-1.32607
77267946	chr5:77267946:A:G	2.50589e-19	-1.93914	-1.01695	4.31005e-14	-1.89449	-1.0306
77268401	chr5:77268401:G:A	9.59054e-19	-1.61396	-4.01506e-10	1.37107e-13	-1.76787	-4.01506e-10
77268460	chr5:77268460:T:A	9.84931e-19	-1.59987	0.012537	8.83095e-14	-2.21109	0.00330946
77269091	chr5:77269091:C:T	2.38028e-18	-4.25965e-10	-0.704932	3.8691e-13	-4.25965e-10	-0.730435
77269382	chr5:77269382:G:T	1.17352e-18	-4.25965e-10	-1.41214	1.94875e-13	-4.25965e-10	-1.41627
77269906	chr5:77269906:G:T	2.40282e-19	-2.02405	-0.974038	4.01906e-14	-2.00574	-0.98926
77269911	chr5:77269911:C:G	1.79214e-18	-4.25965e-10	-0.988739	3.04617e-13	-4.25965e-10	-0.969574
77270006	chr5:77270006:A:G	1.06631e-18	-0.551432	-0.956515	4.24268e-14	-1.98208	-0.958768
77270356	chr5:77270356:G:T	2.29459e-18	-4.25965e-10	-0.741592	3.95166e-13	-4.25965e-10	-0.709321
77270799	chr5:77270799:T:C	1.33393e-19	-2.18069	-1.40591	2.27414e-14	-2.15742	-1.40702
77270840	chr5:77270840:C:G	1.41456e-19	-2.15851	-1.3694	2.39359e-14	-2.1423	-1.37095
77271072	chr5:77271072:G:A	1.16819e-18	-4.25965e-10	-1.41669	1.96221e-13	-4.25965e-10	-1.40939
77271441	chr5:77271441:G:A	2.15272e-18	-4.25965e-10	-0.805418	3.49112e-13	-4.25965e-10	-0.833234
77271784	chr5:77271784:C:T	6.38861e-19	-2.02022	-4.01506e-10	1.17784e-13	-1.91977	-4.01506e-10
77271831	chr5:77271831:C:T	1.3287e-19	-2.18201	-1.40852	2.26613e-14	-2.15846	-1.40951
77272100	chr5:77272100:G:A	1.39851e-19	-2.19037	-1.34895	2.387e-14	-2.16638	-1.34962
77272467	chr5:77272467:C:A	1.80993e-19	-1.89393	-1.38751	2.17867e-14	-2.21714	-1.39019
77272606	chr5:77272606:C:T	1.34032e-18	-4.25965e-10	-1.27924	2.24464e-13	-4.25965e-10	-1.27491
77272743	chr5:77272743:A:G	1.74817e-18	-4.25965e-10	-1.01358	2.96328e-13	-4.25965e-10	-0.997162
77272786	chr5:77272786:G:A	6.22818e-18	0.256936	-4.01506e-10	1.35423e-12	0.522361	-4.01506e-10
77272912	chr5:77272912:T:C	4.00292e-18	-4.25965e-10	-0.185124	6.51637e-13	-4.25965e-10	-0.209141
77272986	chr5:77272986:G:A	2.01359e-19	-1.81068	-1.36413	3.4115e-14	-1.78372	-1.37517
77273002	chr5:77273002:A:G	1.32373e-19	-2.21769	-1.37658	2.2497e-14	-2.19287	-1.38237
77273074	chr5:77273074:G:A	1.66449e-19	-2.15639	-1.20882	2.61157e-14	-2.21239	-1.2137
77273304	chr5:77273304:A:C	1.94751e-19	-1.92087	-1.28732	3.11392e-14	-1.96123	-1.28893
77273444	chr5:77273444:T:C	4.22618e-19	-2.09313	-0.340303	6.60519e-14	-2.16155	-0.336639
77273786	chr5:77273786:C:A	1.73247e-19	-1.90806	-1.41713	2.13153e-14	-2.21214	-1.41707
77273836	chr5:77273836:T:G	2.13357e-19	-1.7351	-1.38184	3.54672e-14	-1.73703	-1.38299
77273983	chr5:77273983:C:T	1.8491e-19	-1.8453	-1.41473	2.16376e-14	-2.19966	-1.41454
77274101	chr5:77274101:C:T	2.80123e-19	-1.70434	-1.14033	4.88097e-14	-1.6451	-1.1556
77274187	chr5:77274187:A:G	1.33805e-18	-4.25965e-10	-1.28094	2.22222e-13	-4.25965e-10	-1.28495
77274251	chr5:77274251:A:G	5.22076e-19	-2.22209	-4.01506e-10	8.70574e-14	-2.22206	-4.01506e-10
77274467	chr5:77274467:G:C	2.07925e-18	-4.25965e-10	-0.840142	3.47759e-13	-4.25965e-10	-0.837119
77274491	chr5:77274491:A:G	3.37772e-19	-1.30273	-1.3548	2.79422e-14	-1.98868	-1.36981
77274508	chr5:77274508:C:T	2.26451e-18	-4.25965e-10	-0.754791	3.67202e-13	-4.25965e-10	-0.782717
77274517	chr5:77274517:C:T	2.9501e-19	-1.47121	-1.32168	2.66943e-14	-2.06532	-1.33885
77274716	chr5:77274716:A:G	1.76168e-18	-4.25965e-10	-1.00588	2.9034e-13	-4.25965e-10	-1.01758
77274764	chr5:77274764:TTAAC:T	1.20474e-18	-4.25965e-10	-1.38589	2.01234e-13	-4.25965e-10	-1.38416
77275133	chr5:77275133:G:A	2.5056e-19	-1.84107	-1.11514	4.35035e-14	-1.7878	-1.12799
77275393	chr5:77275393:TA:T	2.14274e-19	-1.69734	-1.41531	4.14588e-14	-1.55227	-1.41165
77275446	chr5:77275446:T:A	1.36404e-18	-4.25965e-10	-1.2617	2.31872e-13	-4.25965e-10	-1.24244
77276147	chr5:77276147:C:T	1.66567e-19	-2.06658	-1.29792	5.89336e-14	-1.29947	-1.31274
77276635	chr5:77276635:C:A	3.15586e-19	-2.14711	-0.578359	4.89866e-14	-2.21757	-0.579516
77276768	chr5:77276768:C:A	1.26581e-18	-4.25965e-10	-1.33643	2.11798e-13	-4.25965e-10	-1.333
77276846	chr5:77276846:T:G	1.35236e-19	-2.18029	-1.39259	3.85442e-14	-1.63883	-1.39799
77277145	chr5:77277145:A:G	1.62681e-19	-2.16526	-1.22285	4.83018e-14	-1.57391	-1.23725
77277328	chr5:77277328:T:C	1.40771e-18	-4.25965e-10	-1.23018	2.39341e-13	-4.25965e-10	-1.21074
77277560	chr5:77277560:A:G	1.17963e-18	-4.25965e-10	-1.40694	1.96983e-13	-4.25965e-10	-1.40551
77277609	chr5:77277609:T:A	1.72729e-19	-2.1512	-1.17698	5.27819e-14	-1.52802	-1.19444
77278096	chr5:77278096:G:A	1.17252e-18	-4.25965e-10	-1.41299	1.96e-13	-4.25965e-10	-1.41051
77278196	chr5:77278196:A:G	1.74911e-19	-2.00387	-1.31176	3.00572e-14	-1.97941	-1.30611
77278308	chr5:77278308:A:G	1.25368e-18	-4.25965e-10	-1.34606	2.09343e-13	-4.25965e-10	-1.34465
77278493	chr5:77278493:G:A	1.40122e-19	-2.19173	-1.34566	4.18878e-14	-1.5987	-1.35493
77278532	chr5:77278532:C:T	2.48148e-18	-4.25965e-10	-0.663294	4.04613e-13	-4.25965e-10	-0.685696
77278695	chr5:77278695:T:G	1.57758e-18	-4.25965e-10	-1.11625	2.69069e-13	-4.25965e-10	-1.09366
77279016	chr5:77279016:C:T	1.56973e-19	-2.18533	-1.23851	3.53894e-14	-1.90312	-1.2191
77279417	chr5:77279417:T:A	1.47578e-18	-4.25965e-10	-1.18296	2.43977e-13	-4.25965e-10	-1.19155
77279723	chr5:77279723:G:A	1.32668e-19	-2.21188	-1.38017	3.34691e-14	-1.78624	-1.39176
77280026	chr5:77280026:C:T	2.09522e-18	-4.25965e-10	-0.832489	3.29629e-13	-4.25965e-10	-0.890659
77280186	chr5:77280186:A:G	1.50298e-19	-2.17691	-1.29037	2.62309e-14	-2.15211	-1.26958
77280438	chr5:77280438:A:G	1.17428e-18	-4.25965e-10	-1.41149	1.95573e-13	-4.25965e-10	-1.41269
77280571	chr5:77280571:T:G	1.40797e-19	-2.20673	-1.32585	3.61769e-14	-1.76077	-1.33944
77280622	chr5:77280622:G:A	1.30716e-18	-4.25965e-10	-1.30429	2.18975e-13	-4.25965e-10	-1.29967
77281071	chr5:77281071:A:G	1.58291e-19	-2.19715	-1.21832	2.76785e-14	-2.17575	-1.19223
77281430	chr5:77281430:T:C	1.32519e-18	-4.25965e-10	-1.29059	2.32489e-13	-4.25965e-10	-1.23978
77282665	chr5:77282665:G:T	1.1677e-18	-4.25965e-10	-1.41711	1.94706e-13	-4.25965e-10	-1.41713
77282810	chr5:77282810:G:A	1.43202e-19	-2.2128	-1.30285	3.85358e-14	-1.71923	-1.31781
77283150	chr5:77283150:A:T	1.12016e-18	-1.45868	-4.01506e-10	1.23649e-13	-1.87118	-4.01506e-10
77283629	chr5:77283629:C:T	1.50817e-19	-2.16067	-1.30316	4.90061e-14	-1.47869	-1.31799
77284251	chr5:77284251:A:G	1.21803e-18	-4.25965e-10	-1.37491	2.05816e-13	-4.25965e-10	-1.36164
77284956	chr5:77284956:G:A	1.49455e-19	-2.17235	-1.30056	4.70326e-14	-1.52255	-1.31524
77285043	chr5:77285043:G:A	1.78026e-19	-2.12276	-1.17521	2.72371e-14	-2.20271	-1.18134
77285106	chr5:77285106:T:C	1.17353e-18	-4.25965e-10	-1.41214	1.95554e-13	-4.25965e-10	-1.41279
77285916	chr5:77285916:G:A	1.24871e-18	-4.25965e-10	-1.35004	2.09208e-13	-4.25965e-10	-1.3453
77286730	chr5:77286730:A:G	1.17324e-18	-4.25965e-10	-1.41238	1.95371e-13	-4.25965e-10	-1.41373
77287175	chr5:77287175:T:C	1.19474e-18	-4.25965e-10	-1.39422	2.04247e-13	-4.25965e-10	-1.3693
77287869	chr5:77287869:A:G	1.1737e-18	-4.25965e-10	-1.41199	1.95981e-13	-4.25965e-10	-1.41061
77288199	chr5:77288199:T:C	1.26891e-19	-2.21991	-1.41667	2.11122e-14	-2.22217	-1.4166
77288224	chr5:77288224:A:G	1.16771e-18	-4.25965e-10	-1.4171	1.94721e-13	-4.25965e-10	-1.41706
77288502	chr5:77288502:T:A	1.16776e-18	-4.25965e-10	-1.41706	1.94713e-13	-4.25965e-10	-1.4171
77288735	chr5:77288735:T:C	1.46217e-18	-4.25965e-10	-1.19222	2.41429e-13	-4.25965e-10	-1.20205
77289304	chr5:77289304:A:G	5.60924e-19	-2.15032	-4.01506e-10	9.18424e-14	-2.16855	-4.01506e-10
77289336	chr5:77289336:T:G	1.18131e-18	-4.25965e-10	-1.40552	1.96821e-13	-4.25965e-10	-1.40633
77290548	chr5:77290548:G:A	1.27821e-19	-2.22052	-1.40876	2.13046e-14	-2.22206	-1.40764
77290767	chr5:77290767:A:G	2.08459e-19	-1.95809	-1.18207	3.64499e-14	-1.89391	-1.19878
77291169	chr5:77291169:G:A	1.38549e-19	-2.15113	-1.39754	4.55043e-14	-1.47035	-1.40047
77291308	chr5:77291308:G:C	1.58021e-18	-1.11459	-4.01506e-10	2.67007e-13	-1.10135	-4.01506e-10
77291420	chr5:77291420:A:G	1.56684e-18	-4.25965e-10	-1.12309	2.67298e-13	-4.25965e-10	-1.10026
77291529	chr5:77291529:C:G	1.24132e-18	-4.25965e-10	-1.35597	2.04103e-13	-4.25965e-10	-1.37
77292331	chr5:77292331:C:T	1.35814e-19	-2.17657	-1.39205	4.18245e-14	-1.56147	-1.39368
77293332	chr5:77293332:G:A	1.55001e-19	-2.04804	-1.38843	2.61588e-14	-2.03365	-1.39079
77293367	chr5:77293367:T:A	1.45987e-18	-1.1938	-4.01506e-10	2.25168e-13	-1.27178	-4.01506e-10
77293376	chr5:77293376:TA:T	1.27276e-19	-2.21991	-1.41363	2.18495e-14	-2.20129	-1.40316
77293921	chr5:77293921:A:G	1.26568e-19	-2.22198	-1.41715	2.11574e-14	-2.2195	-1.41714
77294057	chr5:77294057:C:T	1.16766e-18	-4.25965e-10	-1.41715	1.94711e-13	-4.25965e-10	-1.41711
77294791	chr5:77294791:G:A	1.25164e-18	-4.25965e-10	-1.3477	2.08066e-13	-4.25965e-10	-1.35077
77295025	chr5:77295025:A:G	1.19363e-18	-4.25965e-10	-1.39515	1.99453e-13	-4.25965e-10	-1.39305
77295945	chr5:77295945:A:G	1.33375e-18	-4.25965e-10	-1.28415	2.21025e-13	-4.25965e-10	-1.29035
77296272	chr5:77296272:CTTCT:C	1.5761e-18	-4.25965e-10	-1.11719	2.52709e-13	-4.25965e-10	-1.15639
77296837	chr5:77296837:T:C	2.54758e-18	-4.25965e-10	-0.637002	4.35174e-13	-4.25965e-10	-0.612881
77296919	chr5:77296919:C:T	1.36938e-19	-2.15033	-1.41005	4.50413e-14	-1.46945	-1.4116
77297336	chr5:77297336:A:G	1.62379e-19	-2.16354	-1.22643	2.8185e-14	-2.14872	-1.20112
77297693	chr5:77297693:C:A	1.36937e-19	-2.21092	-1.34946	3.66415e-14	-1.73338	-1.35406
77298217	chr5:77298217:T:G	1.28136e-19	-2.21617	-1.41063	3.321e-14	-1.77522	-1.41056
77298375	chr5:77298375:A:G	5.29447e-19	-2.20807	-4.01506e-10	8.77694e-14	-2.21391	-4.01506e-10
77298689	chr5:77298689:A:G	1.1677e-18	-4.25965e-10	-1.41711	1.9472e-13	-4.25965e-10	-1.41707
77298711	chr5:77298711:G:A	1.38814e-18	-4.25965e-10	-1.24418	2.28627e-13	-4.25965e-10	-1.25654
77299136	chr5:77299136:G:A	1.54919e-19	-2.17007	-1.26693	3.77531e-14	-1.81201	-1.24555
77299234	chr5:77299234:A:G	1.33259e-18	-4.25965e-10	-1.28503	2.20011e-13	-4.25965e-10	-1.29495
77299671	chr5:77299671:G:A	1.27477e-19	-2.22227	-1.4097	2.13085e-14	-2.22121	-1.40831
77299680	chr5:77299680:C:T	6.05495e-19	-2.07386	-4.01506e-10	1.19342e-13	-1.90663	-4.01506e-10
77299690	chr5:77299690:G:A	2.36318e-18	-4.25965e-10	-0.712141	3.78398e-13	-4.25965e-10	-0.752681
77300962	chr5:77300962:G:A	1.2566e-18	-4.25965e-10	-1.34374	2.18564e-13	-4.25965e-10	-1.30155
77301337	chr5:77301337:G:A	1.20842e-18	-4.25965e-10	-1.38284	2.01911e-13	-4.25965e-10	-1.3808
77301400	chr5:77301400:T:C	1.17311e-18	-4.25965e-10	-1.41249	1.95604e-13	-4.25965e-10	-1.41254
77301507	chr5:77301507:G:T	2.2777e-18	-4.25965e-10	-0.74898	3.60109e-13	-4.25965e-10	-0.80222
77301636	chr5:77301636:G:A	1.54737e-19	-2.17389	-1.26429	3.75006e-14	-1.822	-1.24227
77301802	chr5:77301802:T:C	1.44776e-19	-2.22148	-1.28324	2.46151e-14	-2.22026	-1.26501
77302032	chr5:77302032:G:A	1.51611e-19	-2.20559	-1.253	2.61407e-14	-2.19561	-1.22952
77302062	chr5:77302062:G:A	1.34228e-19	-2.21973	-1.36064	2.60108e-14	-2.07511	-1.35501
77302467	chr5:77302467:T:C	1.40008e-19	-2.12452	-1.41368	4.87484e-14	-1.38734	-1.41461
77303339	chr5:77303339:A:C	1.50387e-19	-2.22215	-1.24454	4.11068e-14	-1.71552	-1.25693
77303714	chr5:77303714:T:C	1.22074e-18	-4.25965e-10	-1.37269	2.00536e-13	-4.25965e-10	-1.38764
77304247	chr5:77304247:A:G	1.32237e-19	-2.21135	-1.38396	3.55371e-14	-1.7325	-1.38555
77305089	chr5:77305089:A:C	2.21319e-18	-4.25965e-10	-0.777713	3.51701e-13	-4.25965e-10	-0.825848
77305225	chr5:77305225:T:C	2.02292e-18	-4.25965e-10	-0.867608	3.25705e-13	-4.25965e-10	-0.902637
77305367	chr5:77305367:A:G	1.38459e-19	-2.15546	-1.39387	4.48901e-14	-1.48886	-1.39555
77305484	chr5:77305484:A:G	1.17519e-18	-4.25965e-10	-1.41072	1.96015e-13	-4.25965e-10	-1.41044
77305689	chr5:77305689:G:A	1.16997e-18	-1.41517	-4.01506e-10	1.27487e-13	-1.84061	-4.01506e-10
77305883	chr5:77305883:C:T	6.26343e-19	-2.04001	-4.01506e-10	1.00833e-13	-2.07516	-4.01506e-10
77305899	chr5:77305899:T:C	1.52302e-18	-1.15145	-4.01506e-10	2.34461e-13	-1.23134	-4.01506e-10
77306513	chr5:77306513:G:C	1.30109e-18	-4.25965e-10	-1.30895	2.18946e-13	-4.25965e-10	-1.2998
77306604	chr5:77306604:A:G	1.61955e-19	-2.21744	-1.17515	3.13604e-14	-2.0822	-1.16089
77307319	chr5:77307319:A:C	5.61483e-19	-2.14932	-4.01506e-10	1.00936e-13	-2.07415	-4.01506e-10
77307602	chr5:77307602:T:G	1.16859e-18	-4.25965e-10	-1.41635	1.94845e-13	-4.25965e-10	-1.41642
77307762	chr5:77307762:T:C	1.28554e-18	-4.25965e-10	-1.32097	2.1133e-13	-4.25965e-10	-1.33521
77307765	chr5:77307765:T:C	1.32915e-18	-4.25965e-10	-1.28761	2.20687e-13	-4.25965e-10	-1.29188
77308324	chr5:77308324:A:G	1.45749e-19	-2.10009	-1.39793	5.01626e-14	-1.37706	-1.3963
77308491	chr5:77308491:C:T	1.37803e-18	-4.25965e-10	-1.2515	2.32896e-13	-4.25965e-10	-1.23804
77308604	chr5:77308604:C:T	1.44202e-19	-2.12921	-1.37947	4.70958e-14	-1.45949	-1.37695
77308795	chr5:77308795:G:A	1.2955e-18	-4.25965e-10	-1.31325	2.13256e-13	-4.25965e-10	-1.32614
77309554	chr5:77309554:CAA:C	1.50685e-19	-2.174	-1.29071	2.59246e-14	-2.15758	-1.27586
77310515	chr5:77310515:A:G	1.2163e-18	-4.25965e-10	-1.37634	2.03181e-13	-4.25965e-10	-1.37453
77310820	chr5:77310820:A:G	1.8697e-19	-1.90933	-1.33962	3.32703e-14	-1.83776	-1.34621
77311139	chr5:77311139:CA:C	2.26269e-19	-2.19581	-0.862368	3.74918e-14	-2.19706	-0.867451
77311503	chr5:77311503:A:G	1.25752e-18	-4.25965e-10	-1.34301	2.09591e-13	-4.25965e-10	-1.34347
77311510	chr5:77311510:C:A	1.52396e-19	-2.07828	-1.37514	2.70389e-14	-2.01612	-1.37524
77311913	chr5:77311913:T:C	5.67624e-19	-2.13844	-4.01506e-10	8.88599e-14	-2.20157	-4.01506e-10
77312016	chr5:77312016:G:A	5.22394e-19	-2.22148	-4.01506e-10	8.78889e-14	-2.21255	-4.01506e-10
77312820	chr5:77312820:AC:A	1.42818e-19	-2.19896	-1.31937	2.44636e-14	-2.18468	-1.30676
77312950	chr5:77312950:T:C	1.3129e-18	-4.25965e-10	-1.29991	2.20041e-13	-4.25965e-10	-1.29482
77313291	chr5:77313291:GA:G	5.73085e-19	-2.12887	-4.01506e-10	1.00984e-13	-2.07367	-4.01506e-10
77313297	chr5:77313297:A:G	6.04338e-19	-2.07577	-4.01506e-10	1.07478e-13	-2.01134	-4.01506e-10
77314247	chr5:77314247:G:A	1.25041e-18	-4.25965e-10	-1.34868	2.07809e-13	-4.25965e-10	-1.35201
77314708	chr5:77314708:G:A	1.29762e-18	-4.25965e-10	-1.31162	2.15343e-13	-4.25965e-10	-1.3164
77314797	chr5:77314797:C:G	1.17593e-18	-4.25965e-10	-1.41009	1.96044e-13	-4.25965e-10	-1.41029
77314986	chr5:77314986:C:T	1.33434e-18	-4.25965e-10	-1.28371	2.34871e-13	-4.25965e-10	-1.22959
77315366	chr5:77315366:C:T	2.35019e-18	-0.717652	-4.01506e-10	3.21527e-13	-0.915545	-4.01506e-10
77316208	chr5:77316208:G:A	1.50235e-19	-2.09614	-1.37156	2.66636e-14	-2.03308	-1.37225
77317086	chr5:77317086:G:A	1.54222e-19	-2.18581	-1.2557	3.07133e-14	-1.99471	-1.26922
77317294	chr5:77317294:T:G	1.2103e-18	-4.25965e-10	-1.38128	2.00811e-13	-4.25965e-10	-1.38627
77317416	chr5:77317416:C:T	1.2772e-18	-4.25965e-10	-1.32748	2.11684e-13	-4.25965e-10	-1.33353
77317589	chr5:77317589:A:G	1.65968e-19	-1.98506	-1.38305	2.83745e-14	-1.962	-1.38114
77317758	chr5:77317758:G:A	1.4798e-19	-2.09128	-1.39154	2.48315e-14	-2.08878	-1.38773
77317764	chr5:77317764:A:G	1.532e-19	-2.09853	-1.34963	2.72518e-14	-2.05059	-1.33292
77318304	chr5:77318304:G:A	1.29092e-18	-4.25965e-10	-1.31679	2.13382e-13	-4.25965e-10	-1.32554
77318565	chr5:77318565:C:T	1.72855e-19	-2.15559	-1.17186	3.28289e-14	-2.01781	-1.17951
77318616	chr5:77318616:C:G	1.67967e-19	-2.16386	-1.19228	3.17333e-14	-2.03207	-1.19919
77318623	chr5:77318623:A:G	1.68252e-19	-2.16558	-1.18886	3.1738e-14	-2.03525	-1.19587
77318628	chr5:77318628:C:T	1.69265e-19	-2.16884	-1.1796	3.1832e-14	-2.04132	-1.18684
77318762	chr5:77318762:G:C	1.79803e-19	-2.13373	-1.15431	3.47166e-14	-1.97943	-1.16198
77318988	chr5:77318988:T:C	1.47968e-19	-2.14259	-1.34032	2.49477e-14	-2.13339	-1.33845
77319055	chr5:77319055:A:G	2.24878e-19	-2.07053	-0.993822	4.56151e-14	-1.86689	-1.0015
77319381	chr5:77319381:T:C	1.21347e-18	-4.25965e-10	-1.37867	2.0237e-13	-4.25965e-10	-1.37853
77319457	chr5:77319457:T:C	2.00555e-19	-2.15012	-1.02869	4.50064e-14	-1.83199	-1.04983
77319866	chr5:77319866:G:A	2.12962e-19	-1.84764	-1.27115	1.01049e-13	-0.783586	-1.28944
77319927	chr5:77319927:T:C	1.45276e-19	-2.2223	-1.27897	2.57512e-14	-2.14815	-1.292
77319934	chr5:77319934:C:A	2.12873e-19	-1.86394	-1.25527	9.93448e-14	-0.815847	-1.27418
77319970	chr5:77319970:TAA:T	1.8872e-19	-2.15577	-1.08387	4.20232e-14	-1.84602	-1.10439
77320133	chr5:77320133:A:AT	1.22098e-18	-4.25965e-10	-1.37249	2.02785e-13	-4.25965e-10	-1.37648
77320182	chr5:77320182:T:C	1.38463e-18	-4.25965e-10	-1.24672	2.44924e-13	-4.25965e-10	-1.18768
77320475	chr5:77320475:T:G	1.23127e-18	-4.25965e-10	-1.36411	2.04571e-13	-4.25965e-10	-1.36771
77320913	chr5:77320913:A:C	1.4777e-19	-2.20859	-1.27566	2.78336e-14	-2.06028	-1.3021
77320949	chr5:77320949:A:G	1.82054e-19	-2.0932	-1.1824	3.58292e-14	-1.90238	-1.20748
77321100	chr5:77321100:C:T	1.73342e-19	-2.17763	-1.14701	3.72748e-14	-1.9042	-1.16611
77321305	chr5:77321305:C:A	2.41385e-18	-4.25965e-10	-0.690925	3.97738e-13	-4.25965e-10	-0.702834
77321584	chr5:77321584:T:A	2.24746e-19	-2.2159	-0.849035	4.17853e-14	-2.05743	-0.898656
77322014	chr5:77322014:A:G	1.2601e-18	-4.25965e-10	-1.34096	2.08468e-13	-4.25965e-10	-1.34884
77322162	chr5:77322162:A:C	1.65418e-18	-4.25965e-10	-1.06884	2.80807e-13	-4.25965e-10	-1.05096
77322839	chr5:77322839:AAG:A	1.43639e-19	-2.13498	-1.37762	2.41029e-14	-2.13335	-1.37295
77322858	chr5:77322858:A:G	1.17145e-18	-4.25965e-10	-1.4139	1.9511e-13	-4.25965e-10	-1.41507
77323032	chr5:77323032:G:T	1.36597e-19	-2.18939	-1.37348	2.73213e-14	-2.00101	-1.37995
77323606	chr5:77323606:C:T	1.37853e-19	-2.13859	-1.41513	2.29443e-14	-2.1405	-1.41506
77323665	chr5:77323665:A:G	2.36296e-19	-2.06512	-0.949699	4.8206e-14	-1.85702	-0.956128
77323826	chr5:77323826:G:A	1.82943e-19	-2.16024	-1.11049	4.06117e-14	-1.85551	-1.12906
77323857	chr5:77323857:G:A	1.77893e-19	-2.04515	-1.25357	3.04633e-14	-2.027	-1.2451
77323980	chr5:77323980:A:G	1.89294e-19	-2.17244	-1.06416	4.12213e-14	-1.88558	-1.08409
77324177	chr5:77324177:G:A	2.5148e-19	-1.65261	-1.29993	1.33793e-13	-0.492006	-1.30033
77324246	chr5:77324246:A:G	1.18102e-18	-4.25965e-10	-1.40577	1.96492e-13	-4.25965e-10	-1.40801
77324259	chr5:77324259:C:G	1.61534e-18	-4.25965e-10	-1.0926	2.71679e-13	-4.25965e-10	-1.084
77324278	chr5:77324278:C:G	5.91632e-19	-2.09702	-4.01506e-10	9.67338e-14	-2.11666	-4.01506e-10
77324355	chr5:77324355:G:A	2.09698e-19	-2.02032	-1.11392	3.03183e-14	-2.1542	-1.12268
77324380	chr5:77324380:C:T	1.71075e-18	-4.25965e-10	-1.03522	2.93749e-13	-4.25965e-10	-1.0059
77324757	chr5:77324757:G:T	1.71974e-19	-2.15527	-1.17729	3.89396e-14	-1.83703	-1.18959
77324829	chr5:77324829:A:G	2.33935e-19	-2.17217	-0.852692	4.50702e-14	-2.02745	-0.852958
77325025	chr5:77325025:G:A	1.81137e-19	-1.88593	-1.39472	8.42209e-14	-0.855917	-1.39927
77325063	chr5:77325063:T:C	1.38085e-18	-4.25965e-10	-1.24945	2.44317e-13	-4.25965e-10	-1.19016
77325093	chr5:77325093:C:A	1.26879e-18	-4.25965e-10	-1.33409	2.1181e-13	-4.25965e-10	-1.33294
77325255	chr5:77325255:C:T	1.4348e-18	-4.25965e-10	-1.21112	2.35817e-13	-4.25965e-10	-1.22557
77325305	chr5:77325305:C:T	1.28707e-18	-4.25965e-10	-1.31978	2.14887e-13	-4.25965e-10	-1.31852
77325514	chr5:77325514:A:G	1.34947e-18	-4.25965e-10	-1.27244	2.3267e-13	-4.25965e-10	-1.239
77325691	chr5:77325691:T:C	1.26206e-18	-4.25965e-10	-1.3394	2.10748e-13	-4.25965e-10	-1.33796
77325849	chr5:77325849:G:A	1.50634e-19	-2.14068	-1.32437	2.96995e-14	-1.97819	-1.31931
77326306	chr5:77326306:A:G	1.26781e-18	-4.25965e-10	-1.33486	2.11718e-13	-4.25965e-10	-1.33337
77326410	chr5:77326410:G:A	1.43806e-19	-2.09792	-1.41352	3.17457e-14	-1.81897	-1.4119
77326425	chr5:77326425:G:A	2.3285e-19	-2.14948	-0.880027	5.02017e-14	-1.85362	-0.91896
77326544	chr5:77326544:C:T	1.34821e-19	-2.1764	-1.39956	2.32132e-14	-2.15536	-1.38855
77326659	chr5:77326659:T:C	1.25883e-18	-4.25965e-10	-1.34197	2.1023e-13	-4.25965e-10	-1.34043
77327330	chr5:77327330:G:A	1.50912e-18	-4.25965e-10	-1.16062	2.47104e-13	-4.25965e-10	-1.17882
77327474	chr5:77327474:G:A	1.41828e-19	-2.15756	-1.36773	2.46136e-14	-2.13347	-1.35186
77327596	chr5:77327596:T:G	1.45112e-19	-2.11438	-1.38802	4.03654e-14	-1.61238	-1.37827
77327975	chr5:77327975:T:C	2.32145e-19	-1.83188	-1.20066	4.22629e-14	-1.74268	-1.20204
77328005	chr5:77328005:T:C	2.33694e-19	-1.82072	-1.20517	4.25683e-14	-1.73116	-1.20635
77328325	chr5:77328325:G:T	1.49836e-18	-4.25965e-10	-1.16778	2.42401e-13	-4.25965e-10	-1.19803
77329094	chr5:77329094:T:C	1.27035e-18	-4.25965e-10	-1.33285	2.21407e-13	-4.25965e-10	-1.28863
77329265	chr5:77329265:G:A	1.18339e-18	-4.25965e-10	-1.40377	1.97104e-13	-4.25965e-10	-1.4049
77329924	chr5:77329924:G:T	1.34557e-18	-4.25965e-10	-1.27533	2.19619e-13	-4.25965e-10	-1.29673
77330150	chr5:77330150:C:A	1.33076e-18	-4.25965e-10	-1.28639	2.3428e-13	-4.25965e-10	-1.23211
77330239	chr5:77330239:A:G	1.48233e-19	-2.06399	-1.41713	2.50219e-14	-2.05174	-1.41713
77330514	chr5:77330514:G:A	7.919e-19	-1.80547	-4.01506e-10	1.32314e-13	-1.80345	-4.01506e-10
77330557	chr5:77330557:G:A	1.91856e-18	-0.920574	-4.01506e-10	3.30272e-13	-0.88871	-4.01506e-10
77331670	chr5:77331670:A:G	1.18385e-18	-4.25965e-10	-1.40338	1.96489e-13	-4.25965e-10	-1.40802
77332270	chr5:77332270:A:C	2.98154e-19	-1.69657	-1.08572	5.50827e-14	-1.598	-1.08179
77332620	chr5:77332620:C:G	4.61408e-18	-0.0430348	-4.01506e-10	5.7527e-13	-0.333789	-4.01506e-10
77333717	chr5:77333717:T:A	1.68492e-19	-2.13422	-1.2188	2.97699e-14	-2.10056	-1.19457
77333824	chr5:77333824:G:T	2.27019e-19	-1.81456	-1.24031	4.00742e-14	-1.74516	-1.25274
77333922	chr5:77333922:G:A	1.6061e-18	-4.25965e-10	-1.09834	2.74558e-13	-4.25965e-10	-1.07347
77334009	chr5:77334009:C:T	1.39647e-19	-2.14812	-1.39266	2.16084e-14	-2.22189	-1.39365
77334358	chr5:77334358:T:C	1.17692e-18	-4.25965e-10	-1.40925	1.96466e-13	-4.25965e-10	-1.40814
77334484	chr5:77334484:A:T	2.4476e-19	-2.18992	-0.789709	4.82026e-14	-1.97263	-0.840586
77334527	chr5:77334527:T:C	2.00477e-18	-4.25965e-10	-0.876617	3.35737e-13	-4.25965e-10	-0.872301
77334673	chr5:77334673:A:T	1.7482e-19	-2.14567	-1.17048	3.0709e-14	-2.11568	-1.14839
77334716	chr5:77334716:C:G	1.3047e-18	-4.25965e-10	-1.30617	2.28806e-13	-4.25965e-10	-1.25575
77334736	chr5:77334736:A:G	2.78601e-19	-1.74624	-1.10389	5.0693e-14	-1.66202	-1.10082
77334964	chr5:77334964:T:C	2.71475e-19	-1.56436	-1.31167	5.24129e-14	-1.40955	-1.31993
77335413	chr5:77335413:C:T	2.67642e-19	-1.57545	-1.3148	5.1763e-14	-1.41891	-1.32304
77335593	chr5:77335593:G:A	1.82358e-19	-2.14083	-1.13311	3.212e-14	-2.10964	-1.10951
77336279	chr5:77336279:A:G	1.39428e-19	-2.12712	-1.41524	2.3463e-14	-2.11846	-1.41474
77336374	chr5:77336374:C:T	1.74951e-19	-2.14558	-1.16982	3.0748e-14	-2.11546	-1.14734
77336375	chr5:77336375:G:A	1.17952e-18	-4.25965e-10	-1.40704	1.96177e-13	-4.25965e-10	-1.40961
77336525	chr5:77336525:G:A	1.16766e-18	-4.25965e-10	-1.41714	1.94764e-13	-4.25965e-10	-1.41684
77336623	chr5:77336623:CA:C	2.61964e-19	-1.7373	-1.17439	4.75062e-14	-1.65682	-1.17095
77337527	chr5:77337527:T:C	2.85817e-19	-1.7279	-1.09665	5.20074e-14	-1.64296	-1.09428
77338345	chr5:77338345:C:T	1.16849e-18	-4.25965e-10	-1.41644	1.95109e-13	-4.25965e-10	-1.41507
77338441	chr5:77338441:A:G	2.50448e-19	-1.57697	-1.37968	4.84145e-14	-1.42503	-1.3838
77338824	chr5:77338824:G:A	1.84337e-19	-1.87611	-1.38702	8.66707e-14	-0.835041	-1.39147
77339477	chr5:77339477:G:A	2.51822e-19	-1.84443	-1.10675	4.61172e-14	-1.73906	-1.11839
77340193	chr5:77340193:C:A	2.3502e-19	-2.21068	-0.809554	4.42436e-14	-2.0397	-0.859214
77340199	chr5:77340199:C:A	1.2914e-18	-4.25965e-10	-1.31642	2.25977e-13	-4.25965e-10	-1.26819
77340411	chr5:77340411:A:G	1.82991e-19	-2.14728	-1.12319	3.21991e-14	-2.11816	-1.09853
77341996	chr5:77341996:A:G	1.32503e-18	-4.25965e-10	-1.29071	2.21238e-13	-4.25965e-10	-1.28939
77342036	chr5:77342036:T:C	2.05569e-19	-1.78618	-1.36794	1.05575e-13	-0.65329	-1.37591
77342139	chr5:77342139:C:T	1.18071e-18	-4.25965e-10	-1.40603	1.96368e-13	-4.25965e-10	-1.40864
77342140	chr5:77342140:G:A	1.61606e-19	-2.11976	-1.27498	2.73051e-14	-2.11478	-1.26678
77342212	chr5:77342212:T:G	1.30339e-18	-4.25965e-10	-1.30718	2.28456e-13	-4.25965e-10	-1.25728
77342807	chr5:77342807:A:G	1.51574e-19	-2.18172	-1.27711	2.50838e-14	-2.17395	-1.29245
77343092	chr5:77343092:G:A	2.21725e-19	-1.7383	-1.34016	4.21242e-14	-1.60714	-1.34087
77343112	chr5:77343112:A:G	1.58072e-19	-2.1039	-1.31295	2.77171e-14	-2.07347	-1.29311
77343370	chr5:77343370:C:T	1.38302e-18	-4.25965e-10	-1.24788	2.36074e-13	-4.25965e-10	-1.22448
77343644	chr5:77343644:A:C	1.30364e-18	-4.25965e-10	-1.30698	2.285e-13	-4.25965e-10	-1.25709
77343839	chr5:77343839:AC:A	1.75514e-19	-2.14109	-1.1711	3.08604e-14	-2.11036	-1.1488
77344391	chr5:77344391:C:T	2.09173e-19	-1.81373	-1.32302	3.9584e-14	-1.68619	-1.32402
77344484	chr5:77344484:C:G	1.23613e-18	-4.25965e-10	-1.36016	2.0403e-13	-4.25965e-10	-1.37036
77344572	chr5:77344572:G:A	1.26385e-18	-4.25965e-10	-1.33798	2.08109e-13	-4.25965e-10	-1.35057
77345222	chr5:77345222:A:G	1.50517e-19	-2.11629	-1.34954	2.5394e-14	-2.10951	-1.34461
77345592	chr5:77345592:A:G	5.22329e-19	-2.22161	-4.01506e-10	8.70553e-14	-2.22208	-4.01506e-10
77345634	chr5:77345634:C:T	3.60653e-18	-4.25965e-10	-0.289402	6.42392e-13	-4.25965e-10	-0.223429
77345811	chr5:77345811:T:C	1.32017e-18	-4.25965e-10	-1.29439	2.31912e-13	-4.25965e-10	-1.24227
77345943	chr5:77345943:T:C	1.81258e-19	-2.14127	-1.13872	3.19023e-14	-2.11082	-1.11513
77346246	chr5:77346246:C:T	1.28016e-18	-4.25965e-10	-1.32516	2.23519e-13	-4.25965e-10	-1.27913
77346459	chr5:77346459:C:T	2.71791e-19	-1.74685	-1.12802	5.12055e-14	-1.61645	-1.13633
77346486	chr5:77346486:A:G	1.95455e-19	-2.09406	-1.11051	4.73712e-14	-1.71171	-1.11891
77346615	chr5:77346615:C:T	1.93742e-19	-2.08289	-1.13049	4.74925e-14	-1.68926	-1.1388
77346732	chr5:77346732:G:A	5.93275e-19	-0.818483	-1.27576	9.83944e-14	-0.817199	-1.28244
77346810	chr5:77346810:G:A	5.88945e-19	-0.814282	-1.28729	9.77216e-14	-0.812805	-1.2937
77346841	chr5:77346841:A:G	1.29758e-18	-4.25965e-10	-1.31164	2.13126e-13	-4.25965e-10	-1.32674
77347635	chr5:77347635:A:T	1.38163e-18	-4.25965e-10	-1.24888	2.24287e-13	-4.25965e-10	-1.2757
77348417	chr5:77348417:C:A	1.31772e-18	-4.25965e-10	-1.29624	2.19987e-13	-4.25965e-10	-1.29506
77348572	chr5:77348572:G:A	1.61972e-19	-2.12001	-1.27246	2.84599e-14	-2.09148	-1.24865
77348685	chr5:77348685:G:A	2.95296e-19	-1.66456	-1.12737	5.63375e-14	-1.52426	-1.13301
77348806	chr5:77348806:C:A	1.81345e-19	-2.14996	-1.12954	3.18506e-14	-2.12347	-1.1041
77349650	chr5:77349650:T:A	1.17483e-18	-4.25965e-10	-1.41103	1.96173e-13	-4.25965e-10	-1.40963
77349918	chr5:77349918:A:G	1.30388e-18	-4.25965e-10	-1.3068	2.17703e-13	-4.25965e-10	-1.30549
77349977	chr5:77349977:G:A	2.33404e-19	-1.70895	-1.31818	4.45273e-14	-1.57161	-1.32092
77350507	chr5:77350507:A:G	1.87469e-19	-2.06856	-1.17774	4.67293e-14	-1.6595	-1.18476
77350571	chr5:77350571:TGGCTGGGG:T	1.8754e-18	-4.25965e-10	-0.943327	3.09936e-13	-4.25965e-10	-0.952262
77350979	chr5:77350979:G:A	1.24595e-18	-4.25965e-10	-1.35225	2.054e-13	-4.25965e-10	-1.36367
77351185	chr5:77351185:A:G	1.30333e-18	-4.25965e-10	-1.30723	2.28435e-13	-4.25965e-10	-1.25737
77351772	chr5:77351772:G:A	1.77136e-19	-2.09768	-1.20531	4.2553e-14	-1.72419	-1.21369
77351835	chr5:77351835:A:G	1.64205e-19	-2.10914	-1.26964	2.88638e-14	-2.07988	-1.24616
77351885	chr5:77351885:G:T	1.89949e-19	-2.0868	-1.14635	4.62638e-14	-1.70033	-1.15393
77352148	chr5:77352148:C:T	1.23206e-18	-4.25965e-10	-1.36346	2.03333e-13	-4.25965e-10	-1.37378
77352216	chr5:77352216:G:A	2.3952e-18	-4.25965e-10	-0.698679	3.90661e-13	-4.25965e-10	-0.720788
77352305	chr5:77352305:A:G	1.36967e-18	-4.25965e-10	-1.25758	2.29175e-13	-4.25965e-10	-1.25414
77352526	chr5:77352526:G:A	2.03743e-19	-1.75049	-1.41255	3.88453e-14	-1.61605	-1.41299
77352775	chr5:77352775:C:T	1.17041e-18	-4.25965e-10	-1.41479	1.9494e-13	-4.25965e-10	-1.41594
77352807	chr5:77352807:A:G	1.33682e-18	-4.25965e-10	-1.28185	2.23301e-13	-4.25965e-10	-1.28011
77352965	chr5:77352965:T:C	1.41738e-19	-2.14746	-1.37846	2.18769e-14	-2.22201	-1.38119
77353547	chr5:77353547:T:G	1.25887e-18	-4.25965e-10	-1.34194	2.17648e-13	-4.25965e-10	-1.30575
77353613	chr5:77353613:G:A	1.19991e-18	-4.25965e-10	-1.3899	1.98714e-13	-4.25965e-10	-1.39676
77353679	chr5:77353679:C:T	1.06241e-18	-1.51161	-4.01506e-10	1.10372e-13	-1.98477	-4.01506e-10
77354325	chr5:77354325:T:C	1.18356e-18	-4.25965e-10	-1.40362	1.96008e-13	-4.25965e-10	-1.41047
77354476	chr5:77354476:A:G	1.58333e-18	-4.25965e-10	-1.11262	2.52643e-13	-4.25965e-10	-1.15665
77354492	chr5:77354492:A:C	1.46578e-19	-2.22167	-1.27067	2.73961e-14	-2.10835	-1.26988
77354705	chr5:77354705:G:A	2.69728e-19	-2.1817	-0.700783	5.42634e-14	-1.94137	-0.753404
77355063	chr5:77355063:C:T	2.30634e-19	-1.94198	-1.0971	3.89158e-14	-1.93437	-1.09286
77355269	chr5:77355269:G:A	1.25156e-18	-4.25965e-10	-1.34776	2.09031e-13	-4.25965e-10	-1.34615
77355288	chr5:77355288:C:T	1.61005e-18	-4.25965e-10	-1.09588	2.6492e-13	-4.25965e-10	-1.1092
77355372	chr5:77355372:G:A	2.60079e-19	-2.17919	-0.739728	5.23675e-14	-1.93968	-0.790665
77355437	chr5:77355437:C:T	2.10178e-19	-2.1159	-1.01605	3.75378e-14	-2.08904	-0.974241
77355529	chr5:77355529:C:T	3.0672e-19	-2.14848	-0.605489	6.38547e-14	-1.86972	-0.662296
77355596	chr5:77355596:G:A	2.19843e-19	-1.96443	-1.12257	3.69813e-14	-1.95726	-1.12095
77355818	chr5:77355818:G:A	1.57887e-19	-2.0012	-1.41682	4.22377e-14	-1.52882	-1.4165
77356325	chr5:77356325:G:A	1.66624e-19	-1.95245	-1.41171	4.61009e-14	-1.44509	-1.4127
77356578	chr5:77356578:C:T	7.19609e-19	-0.660472	-1.24072	1.18701e-13	-0.658005	-1.25401
77356851	chr5:77356851:A:C	1.4545e-19	-2.09903	-1.40104	3.57478e-14	-1.71519	-1.39695
77356984	chr5:77356984:C:G	1.38585e-19	-2.15508	-1.39333	2.16091e-14	-2.22077	-1.39474
77356994	chr5:77356994:T:C	1.35962e-18	-4.25965e-10	-1.26494	2.26326e-13	-4.25965e-10	-1.26665
77357564	chr5:77357564:C:A	2.10929e-19	-1.72299	-1.40539	4.05612e-14	-1.58177	-1.40405
77357927	chr5:77357927:G:A	1.32817e-19	-2.2041	-1.38684	3.09647e-14	-1.88428	-1.3715
77358069	chr5:77358069:G:A	1.32039e-18	-4.25965e-10	-1.29422	2.13688e-13	-4.25965e-10	-1.32411
77358161	chr5:77358161:A:T	1.60492e-18	-4.25965e-10	-1.09907	2.66979e-13	-4.25965e-10	-1.10146
77358617	chr5:77358617:A:T	1.16792e-18	-4.25965e-10	-1.41692	1.94824e-13	-4.25965e-10	-1.41653
77358665	chr5:77358665:A:G	1.28597e-18	-4.25965e-10	-1.32063	2.1536e-13	-4.25965e-10	-1.31632
77359452	chr5:77359452:C:T	1.85045e-19	-2.15755	-1.10176	3.32004e-14	-2.12774	-1.05833
77359499	chr5:77359499:T:G	1.44128e-19	-2.115	-1.39421	2.1556e-14	-2.22142	-1.39655
77359541	chr5:77359541:G:A	2.27852e-19	-1.67733	-1.37388	1.28748e-13	-0.448961	-1.38181
77359573	chr5:77359573:A:G	1.44944e-19	-2.10857	-1.39499	2.15907e-14	-2.22069	-1.39567
77359739	chr5:77359739:C:T	1.18798e-18	-4.25965e-10	-1.39989	1.99062e-13	-4.25965e-10	-1.39501
77359826	chr5:77359826:A:G	2.78953e-19	-1.62914	-1.21972	1.28796e-13	-0.597051	-1.23335
77360048	chr5:77360048:G:C	1.17112e-18	-4.25965e-10	-1.41418	1.95425e-13	-4.25965e-10	-1.41345
77360269	chr5:77360269:T:TTAAC	2.14737e-19	-1.70764	-1.40285	1.19027e-13	-0.502862	-1.40641
77360338	chr5:77360338:C:T	2.58295e-19	-2.10763	-0.81817	4.69795e-14	-2.07164	-0.767274
77360853	chr5:77360853:A:G	2.10631e-19	-1.73466	-1.39514	4.03098e-14	-1.59885	-1.39319
77360918	chr5:77360918:C:T	5.25989e-19	-2.21462	-4.01506e-10	8.71988e-14	-2.22044	-4.01506e-10
77361600	chr5:77361600:C:T	1.24773e-18	-1.35082	-4.01506e-10	2.2511e-13	-1.27204	-4.01506e-10
77361660	chr5:77361660:G:A	1.95185e-19	-2.19617	-1.00979	3.28035e-14	-2.17683	-1.02126
77362225	chr5:77362225:C:T	1.4145e-19	-2.15293	-1.37503	3.20057e-14	-1.84241	-1.38031
77362506	chr5:77362506:A:G	1.78691e-19	-2.21398	-1.08027	3.22519e-14	-2.11321	-1.10184
77362587	chr5:77362587:C:G	1.20077e-18	-4.25965e-10	-1.38918	2.06235e-13	-4.25965e-10	-1.35961
77362815	chr5:77362815:C:T	4.24999e-19	-1.26385	-1.16397	7.84992e-14	-1.1549	-1.17064
77363248	chr5:77363248:C:T	3.365e-19	-2.07175	-0.589559	7.52399e-14	-1.71895	-0.648995
77363289	chr5:77363289:A:G	1.53765e-18	-4.25965e-10	-1.1419	2.48457e-13	-4.25965e-10	-1.17336
77363639	chr5:77363639:G:A	3.22545e-19	-2.0635	-0.640164	7.27265e-14	-1.70383	-0.698088
77364177	chr5:77364177:A:G	1.07432e-18	-1.50046	-4.01506e-10	1.20518e-13	-1.89683	-4.01506e-10
77364310	chr5:77364310:T:A	1.89625e-19	-1.9152	-1.31966	3.84309e-14	-1.71185	-1.32792
77364368	chr5:77364368:G:A	9.41705e-19	-1.63221	-4.01506e-10	3.02325e-13	-0.977124	-4.01506e-10
77364369	chr5:77364369:A:G	3.45976e-19	-2.05975	-0.573782	7.81535e-14	-1.69715	-0.632807
77364673	chr5:77364673:T:C	4.99825e-19	-1.98247	-0.283176	1.19124e-13	-1.56486	-0.343605
77364723	chr5:77364723:C:T	1.18948e-18	-4.25965e-10	-1.39863	2.03338e-13	-4.25965e-10	-1.37376
77364838	chr5:77364838:C:T	4.23171e-19	-1.23717	-1.19495	7.8543e-14	-1.12527	-1.19971
77365527	chr5:77365527:A:G	2.39502e-19	-2.21403	-0.787308	4.2247e-14	-2.20238	-0.742711
77365801	chr5:77365801:G:C	1.70198e-19	-1.92711	-1.41583	3.16485e-14	-1.81755	-1.41639
77366229	chr5:77366229:T:C	4.18158e-18	-0.141458	-4.01506e-10	6.60109e-13	-0.196222	-4.01506e-10
77366453	chr5:77366453:C:T	3.88786e-19	-2.0212	-0.495675	8.45267e-14	-1.69075	-0.560809
77366769	chr5:77366769:C:T	1.58499e-19	-2.21559	-1.19857	3.04434e-14	-2.06003	-1.21273
77366922	chr5:77366922:A:T	1.41362e-19	-2.12662	-1.40196	2.35647e-14	-2.12943	-1.39945
77367094	chr5:77367094:T:C	5.25988e-19	-2.21462	-4.01506e-10	8.73574e-14	-2.21862	-4.01506e-10
77367160	chr5:77367160:C:CAG	3.58278e-19	-2.19178	-0.406817	5.66207e-14	-2.19666	-0.455592
77367164	chr5:77367164:C:G	2.75798e-19	-1.62069	-1.23955	4.95387e-14	-1.53886	-1.24702
77367166	chr5:77367166:C:G	1.64083e-18	-4.25965e-10	-1.07694	2.65927e-13	-4.25965e-10	-1.10541
77367640	chr5:77367640:C:T	1.23844e-18	-4.25965e-10	-1.3583	2.0589e-13	-4.25965e-10	-1.36128
77367651	chr5:77367651:C:A	1.19551e-18	-4.25965e-10	-1.39357	2.04882e-13	-4.25965e-10	-1.36619
77367754	chr5:77367754:C:G	1.54406e-19	-2.21925	-1.22107	2.56627e-14	-2.21949	-1.2241
77368662	chr5:77368662:C:T	2.5748e-19	-2.20817	-0.720795	4.58069e-14	-2.19346	-0.670735
77368738	chr5:77368738:C:G	1.17179e-18	-4.25965e-10	-1.41361	1.95274e-13	-4.25965e-10	-1.41423
77368886	chr5:77368886:T:C	1.5819e-19	-2.20629	-1.20982	2.74931e-14	-2.19158	-1.18311
77368938	chr5:77368938:C:G	1.17777e-18	-4.25965e-10	-1.40853	1.97099e-13	-4.25965e-10	-1.40492
77369151	chr5:77369151:C:T	2.70978e-19	-1.81291	-1.06495	1.0419e-13	-0.961312	-1.0811
77369359	chr5:77369359:G:A	2.62218e-19	-2.20234	-0.70839	4.67332e-14	-2.18583	-0.658344
77369396	chr5:77369396:C:T	2.25877e-19	-1.72211	-1.3378	1.14791e-13	-0.596061	-1.34946
77369483	chr5:77369483:C:T	1.22707e-18	-4.25965e-10	-1.36752	2.02089e-13	-4.25965e-10	-1.37992
77369856	chr5:77369856:GAC:G	3.57451e-19	-2.04461	-0.5563	7.66669e-14	-1.72909	-0.620071
77369984	chr5:77369984:G:C	1.38643e-18	-4.25965e-10	-1.24542	2.30399e-13	-4.25965e-10	-1.24881
77369992	chr5:77369992:C:T	1.64185e-19	-2.07074	-1.30817	3.01228e-14	-1.94685	-1.33649
77370228	chr5:77370228:G:A	8.07205e-19	-0.371237	-1.41509	1.31844e-13	-0.393117	-1.41389
77370585	chr5:77370585:G:T	1.46818e-18	-4.25965e-10	-1.18812	2.43901e-13	-4.25965e-10	-1.19187
77370683	chr5:77370683:G:T	3.76526e-19	-1.80445	-0.744461	9.01662e-14	-1.35024	-0.836733
77370684	chr5:77370684:A:T	3.66915e-19	-1.83031	-0.744461	8.67314e-14	-1.38908	-0.836733
77370930	chr5:77370930:T:C	3.51133e-19	-1.86989	-0.748843	8.14867e-14	-1.44744	-0.840745
77371176	chr5:77371176:C:T	1.25235e-18	-4.25965e-10	-1.34713	2.07188e-13	-4.25965e-10	-1.355
77371222	chr5:77371222:T:C	1.19034e-18	-4.25965e-10	-1.39791	1.99411e-13	-4.25965e-10	-1.39326
77372541	chr5:77372541:T:C	1.44726e-19	-2.09669	-1.40837	2.4124e-14	-2.09893	-1.40649
77372767	chr5:77372767:A:G	2.2476e-19	-1.95854	-1.10633	7.61271e-14	-1.2348	-1.12143
77372810	chr5:77372810:C:T	1.33725e-18	-4.25965e-10	-1.28153	2.2322e-13	-4.25965e-10	-1.28047
77373106	chr5:77373106:G:T	7.06569e-19	-0.504104	-1.41538	1.16434e-13	-0.515198	-1.41611
77373306	chr5:77373306:T:TTA	1.18565e-18	-4.25965e-10	-1.40186	1.98509e-13	-4.25965e-10	-1.39779
77373591	chr5:77373591:A:C	1.577e-18	-1.11662	-4.01506e-10	1.13941e-13	-1.95295	-4.01506e-10
77373832	chr5:77373832:C:A	1.44332e-19	-2.1937	-1.31408	2.42814e-14	-2.17532	-1.32359
77373890	chr5:77373890:C:T	1.65731e-19	-2.18836	-1.18117	2.7202e-14	-2.19836	-1.18697
77374024	chr5:77374024:G:A	1.82044e-19	-2.07299	-1.20266	3.13076e-14	-2.02736	-1.21741
77374491	chr5:77374491:T:A	1.50626e-18	-4.25965e-10	-1.16252	2.48674e-13	-4.25965e-10	-1.17249
77374551	chr5:77374551:T:C	1.89257e-19	-1.83805	-1.39875	3.87894e-14	-1.62798	-1.4025
77374803	chr5:77374803:G:A	1.63368e-19	-2.19411	-1.18979	2.70418e-14	-2.19884	-1.1924
77374813	chr5:77374813:C:T	1.18283e-18	-4.25965e-10	-1.40424	1.97022e-13	-4.25965e-10	-1.40531
77374890	chr5:77374890:GC:G	1.17255e-18	-4.25965e-10	-1.41297	1.95244e-13	-4.25965e-10	-1.41438
77375101	chr5:77375101:G:A	1.19874e-18	-4.25965e-10	-1.39088	2.00787e-13	-4.25965e-10	-1.38638
77375691	chr5:77375691:A:G	1.19187e-18	-4.25965e-10	-1.39662	2.00021e-13	-4.25965e-10	-1.39021
77375719	chr5:77375719:C:T	3.10812e-19	-2.03475	-0.705963	6.78055e-14	-1.70767	-0.764314
77376206	chr5:77376206:A:G	1.58999e-18	-4.25965e-10	-1.10842	2.56768e-13	-4.25965e-10	-1.14046
77376223	chr5:77376223:G:A	1.58607e-19	-2.21356	-1.19991	2.74634e-14	-2.20308	-1.17269
77376361	chr5:77376361:G:A	1.54278e-19	-2.02879	-1.41236	2.72571e-14	-1.96943	-1.41388
77377023	chr5:77377023:G:T	1.17424e-18	-4.25965e-10	-1.41153	1.95962e-13	-4.25965e-10	-1.41071
77377102	chr5:77377102:AAGTG:A	6.67767e-19	-1.97596	-4.01506e-10	1.16298e-13	-1.93247	-4.01506e-10
77377135	chr5:77377135:C:T	1.46563e-19	-2.19507	-1.29738	2.37441e-14	-2.21047	-1.31082
77377262	chr5:77377262:A:G	1.94206e-19	-2.17637	-1.03461	3.72358e-14	-2.02095	-1.05041
77377520	chr5:77377520:C:T	1.89953e-19	-1.95059	-1.28253	2.67395e-14	-2.11282	-1.28967
77377690	chr5:77377690:A:G	1.18434e-18	-4.25965e-10	-1.40296	1.96879e-13	-4.25965e-10	-1.40604
77377756	chr5:77377756:G:A	1.17204e-18	-4.25965e-10	-1.4134	1.95326e-13	-4.25965e-10	-1.41396
77378191	chr5:77378191:C:T	2.26409e-19	-1.72194	-1.33561	1.13829e-13	-0.617643	-1.33629
77378667	chr5:77378667:G:A	1.63114e-19	-2.11695	-1.2685	2.77079e-14	-2.11645	-1.25046
77379002	chr5:77379002:A:ATT	2.70004e-19	-2.22047	-0.660993	4.70589e-14	-2.21621	-0.621017
77379130	chr5:77379130:G:A	1.16886e-18	-4.25965e-10	-1.41612	1.95282e-13	-4.25965e-10	-1.41418
77379180	chr5:77379180:C:T	4.6114e-18	-4.25965e-10	-0.0436174	8.15269e-13	-4.25965e-10	0.0148908
77379215	chr5:77379215:A:G	1.16766e-18	-4.25965e-10	-1.41715	1.94847e-13	-4.25965e-10	-1.41641
77379423	chr5:77379423:A:T	1.3608e-19	-2.14951	-1.41714	2.32881e-14	-2.12388	-1.41681
77379593	chr5:77379593:G:A	3.09259e-19	-2.20374	-0.541983	4.89221e-14	-2.22137	-0.577032
77380132	chr5:77380132:G:T	1.55067e-18	-4.25965e-10	-1.13346	2.59982e-13	-4.25965e-10	-1.12802
77380404	chr5:77380404:T:G	2.61839e-19	-1.85684	-1.05534	3.74896e-14	-2.02061	-1.04396
77380456	chr5:77380456:C:G	2.32535e-18	-4.25965e-10	-0.728277	3.99281e-13	-4.25965e-10	-0.698963
77381068	chr5:77381068:G:A	1.30035e-19	-2.19856	-1.41354	2.16757e-14	-2.19905	-1.41338
77381133	chr5:77381133:C:T	1.73663e-19	-1.96256	-1.36023	6.53944e-14	-1.13996	-1.36823
77381166	chr5:77381166:T:A	1.76241e-19	-1.93171	-1.37635	6.84501e-14	-1.07945	-1.38308
77381177	chr5:77381177:T:C	1.20471e-18	-4.25965e-10	-1.38591	2.01946e-13	-4.25965e-10	-1.38063
77381185	chr5:77381185:A:T	1.03122e-18	-1.54141	-4.01506e-10	1.36135e-13	-1.77498	-4.01506e-10
77381688	chr5:77381688:G:A	2.98965e-19	-2.1203	-0.659281	6.23209e-14	-1.85561	-0.700722
77381941	chr5:77381941:T:C	2.17999e-18	-2.06897	1.27614	4.49816e-13	-1.76356	1.18377
77382351	chr5:77382351:C:T	3.41168e-19	-1.9985	-0.64903	9.91146e-14	-1.45301	-0.639345
77382401	chr5:77382401:A:G	1.31554e-19	-2.18541	-1.41508	2.17947e-14	-2.19387	-1.41309
77382412	chr5:77382412:A:C	1.9493e-18	-4.25965e-10	-0.904676	3.13501e-13	-4.25965e-10	-0.940825
77382443	chr5:77382443:T:A	1.16973e-18	-4.25965e-10	-1.41538	1.94877e-13	-4.25965e-10	-1.41626
77383358	chr5:77383358:T:G	2.85648e-19	-1.87256	-0.952585	4.09966e-14	-2.03117	-0.943969
77383982	chr5:77383982:T:A	2.97475e-19	-2.18335	-0.601226	5.21159e-14	-2.07083	-0.664329
77384022	chr5:77384022:A:G	2.32535e-18	-4.25965e-10	-0.728277	3.99281e-13	-4.25965e-10	-0.698963
77384397	chr5:77384397:TA:T	1.22239e-18	-4.25965e-10	-1.37134	2.05101e-13	-4.25965e-10	-1.36512
77384520	chr5:77384520:G:A	2.27639e-18	-4.25965e-10	-0.749556	3.90971e-13	-4.25965e-10	-0.719995
77384641	chr5:77384641:C:T	9.0758e-18	0.633464	-4.01506e-10	1.50783e-12	0.629799	-4.01506e-10
77384677	chr5:77384677:T:A	4.42996e-19	-2.18962	-0.196728	7.69814e-14	-2.08548	-0.259586
77384731	chr5:77384731:CAT:C	1.28782e-19	-2.2058	-1.41598	2.13824e-14	-2.21166	-1.4144
77385090	chr5:77385090:A:C	2.73809e-18	-4.25965e-10	-0.564887	4.7003e-13	-4.25965e-10	-0.535832
77385141	chr5:77385141:C:T	1.17973e-18	-4.25965e-10	-1.40686	1.96576e-13	-4.25965e-10	-1.40758
77385144	chr5:77385144:T:C	1.78085e-19	-2.06034	-1.2373	2.59727e-14	-2.18844	-1.24314
77385645	chr5:77385645:G:A	1.19272e-18	-4.25965e-10	-1.39591	1.97198e-13	-4.25965e-10	-1.40442
77386694	chr5:77386694:G:A	1.18757e-18	-4.25965e-10	-1.40024	1.97339e-13	-4.25965e-10	-1.40371
77387038	chr5:77387038:C:T	5.31297e-17	-4.25965e-10	2.40059	8.2627e-12	-4.25965e-10	2.33088
77387040	chr5:77387040:C:T	1.22162e-18	-4.25965e-10	-1.37197	2.03274e-13	-4.25965e-10	-1.37408
77387545	chr5:77387545:G:A	1.27977e-19	-2.21528	-1.41278	2.13205e-14	-2.21627	-1.41269
77387643	chr5:77387643:TCTC:T	2.06537e-18	-2.17204	1.3252	3.83337e-13	-1.96803	1.22832
77387805	chr5:77387805:C:G	1.22895e-18	-4.25965e-10	-1.36599	2.03077e-13	-4.25965e-10	-1.37504
77388012	chr5:77388012:G:A	6.66358e-19	-1.97808	-4.01506e-10	1.09873e-13	-1.9893	-4.01506e-10
77388370	chr5:77388370:G:A	1.22356e-18	-4.25965e-10	-1.37038	2.04173e-13	-4.25965e-10	-1.36966
77388965	chr5:77388965:C:T	2.09763e-18	-0.368739	-0.462601	8.22303e-13	0.540053	-0.516573
77389162	chr5:77389162:G:A	3.04267e-19	-2.12413	-0.637868	6.32968e-14	-1.85894	-0.681856
77389333	chr5:77389333:G:A	7.42688e-19	-1.86963	-4.01506e-10	2.11948e-13	-1.33229	-4.01506e-10
77389414	chr5:77389414:G:A	1.19153e-18	-4.25965e-10	-1.39691	1.98356e-13	-4.25965e-10	-1.39857
77389479	chr5:77389479:ATC:A	1.40352e-19	-2.21329	-1.32247	2.33627e-14	-2.21913	-1.31836
77389604	chr5:77389604:G:A	6.04876e-19	-2.07488	-4.01506e-10	1.08099e-13	-2.00558	-4.01506e-10
77389957	chr5:77389957:G:C	1.66392e-18	-4.25965e-10	-1.06297	2.78481e-13	-4.25965e-10	-1.05928
77390126	chr5:77390126:G:A	1.17393e-18	-4.25965e-10	-1.41179	1.95555e-13	-4.25965e-10	-1.41278
77390503	chr5:77390503:G:A	1.67469e-18	-4.25965e-10	-1.05652	2.82649e-13	-4.25965e-10	-1.04442
77391299	chr5:77391299:G:A	5.93961e-18	-2.20623	2.41573	9.96851e-13	-2.06284	2.27881
77391446	chr5:77391446:G:A	3.13245e-19	-1.32821	-1.40471	3.89785e-14	-1.61594	-1.40968
77391601	chr5:77391601:A:G	9.22257e-19	-2.04113	0.388051	1.7797e-13	-1.77942	0.272406
77393203	chr5:77393203:G:C	3.90663e-19	-1.09493	-1.41713	4.80712e-14	-1.3998	-1.41614
77393345	chr5:77393345:G:T	1.17013e-18	-4.25965e-10	-1.41504	1.94765e-13	-4.25965e-10	-1.41683
77393433	chr5:77393433:T:G	1.32788e-19	-2.1743	-1.41685	2.18797e-14	-2.1872	-1.41587
77393872	chr5:77393872:GA:G	1.21013e-18	-4.25965e-10	-1.38142	2.03705e-13	-4.25965e-10	-1.37196
77394527	chr5:77394527:A:G	1.33863e-18	-4.25965e-10	-1.2805	2.27663e-13	-4.25965e-10	-1.26076
77394555	chr5:77394555:A:G	7.64449e-19	-2.04462	0.203874	1.48618e-13	-1.79172	0.104468
77394897	chr5:77394897:T:G	1.3971e-18	-4.25965e-10	-1.23775	2.28258e-13	-4.25965e-10	-1.25815
77395266	chr5:77395266:G:A	1.34162e-18	-4.25965e-10	-1.27827	2.24218e-13	-4.25965e-10	-1.27601
77395531	chr5:77395531:CTT:C	1.57312e-18	-4.25965e-10	-1.11908	2.64557e-13	-4.25965e-10	-1.11057
77395931	chr5:77395931:CAG:C	1.58891e-18	-4.25965e-10	-1.1091	2.66929e-13	-4.25965e-10	-1.10165
77395952	chr5:77395952:C:T	1.55925e-18	-1.12794	-4.01506e-10	1.51763e-13	-1.66631	-4.01506e-10
77395959	chr5:77395959:G:A	1.52061e-17	-4.25965e-10	1.14955	2.34284e-12	-4.25965e-10	1.07049
77396058	chr5:77396058:G:A	1.1915e-18	-4.25965e-10	-1.39694	1.98356e-13	-4.25965e-10	-1.39856
77396582	chr5:77396582:C:T	7.04774e-19	-2.17313	0.251105	1.32287e-13	-1.95351	0.149853
77396845	chr5:77396845:C:T	2.95689e-18	-4.25965e-10	-0.488009	4.6302e-13	-4.25965e-10	-0.550857
77396857	chr5:77396857:G:T	2.02714e-19	-1.78603	-1.38208	8.95539e-14	-0.805257	-1.38853
77397159	chr5:77397159:A:G	1.29459e-18	-1.31396	-4.01506e-10	1.21016e-13	-1.89271	-4.01506e-10
77397915	chr5:77397915:G:A	1.58266e-18	-4.25965e-10	-1.11304	2.65423e-13	-4.25965e-10	-1.1073
77398197	chr5:77398197:T:C	1.20617e-18	-4.25965e-10	-1.38469	2.00507e-13	-4.25965e-10	-1.38778
77398450	chr5:77398450:T:C	1.95321e-19	-1.82435	-1.38091	8.34193e-14	-0.877245	-1.3875
77398568	chr5:77398568:G:A	2.0985e-19	-1.9814	-1.15212	3.54619e-14	-1.94066	-1.17951
77398727	chr5:77398727:A:G	1.93322e-19	-1.80944	-1.40611	8.49004e-14	-0.842202	-1.40495
77398806	chr5:77398806:G:A	1.56895e-19	-2.15444	-1.26989	4.14291e-14	-1.677	-1.28765
77398942	chr5:77398942:G:A	1.36461e-19	-2.14687	-1.417	2.24168e-14	-2.1617	-1.41712
77399408	chr5:77399408:T:C	1.19866e-18	-4.25965e-10	-1.39094	1.98788e-13	-4.25965e-10	-1.39639
77399502	chr5:77399502:T:G	6.09291e-19	-2.02833	-0.0392787	1.45395e-13	-1.70271	-0.00646986
77399602	chr5:77399602:A:G	1.62219e-18	-0.263584	-0.824787	2.8957e-13	-0.170444	-0.849788
77399650	chr5:77399650:T:C	1.66579e-19	-2.04603	-1.3184	2.91421e-14	-2.02349	-1.29296
77399715	chr5:77399715:A:G	5.07012e-19	-2.08908	-0.162292	1.10224e-13	-1.78531	-0.200805
77399871	chr5:77399871:C:T	1.58428e-18	-4.25965e-10	-1.11202	2.66337e-13	-4.25965e-10	-1.10387
77400386	chr5:77400386:A:G	4.33567e-18	-4.25965e-10	-0.105272	7.83742e-13	-4.25965e-10	-0.0245485
77400491	chr5:77400491:C:T	3.16928e-18	-4.25965e-10	-0.418645	5.06094e-13	-4.25965e-10	-0.461906
77400509	chr5:77400509:C:T	3.38897e-19	-2.09275	-0.561452	7.19328e-14	-1.79892	-0.613976
77400640	chr5:77400640:A:G	7.97232e-19	-1.79876	-4.01506e-10	1.35746e-13	-1.77784	-4.01506e-10
77400744	chr5:77400744:G:C	1.57119e-18	-4.25965e-10	-1.12032	2.6419e-13	-4.25965e-10	-1.11196
77401414	chr5:77401414:A:G	1.33614e-18	-4.25965e-10	-1.28236	2.28607e-13	-4.25965e-10	-1.25662
77401865	chr5:77401865:T:C	1.44661e-18	-4.25965e-10	-1.20293	2.43016e-13	-4.25965e-10	-1.1955
77402600	chr5:77402600:ATG:A	2.36788e-18	-4.25965e-10	-0.710155	3.85348e-13	-4.25965e-10	-0.734481
77403262	chr5:77403262:T:C	1.26818e-18	-4.25965e-10	-1.33456	2.05228e-13	-4.25965e-10	-1.3645
77403731	chr5:77403731:G:A	2.11407e-19	-1.74788	-1.37824	9.34225e-14	-0.766443	-1.38505
77403995	chr5:77403995:G:T	1.64479e-19	-1.96267	-1.41445	5.0398e-14	-1.35213	-1.41655
77404579	chr5:77404579:TTGAC:T	1.23143e-17	-4.25965e-10	0.93861	1.82002e-12	-4.25965e-10	0.817973
77405004	chr5:77405004:G:GA	7.39205e-19	-1.87433	-4.01506e-10	1.70299e-13	-1.55107	-4.01506e-10
77405626	chr5:77405626:A:G	1.20019e-18	-1.38967	-4.01506e-10	2.03759e-13	-1.37169	-4.01506e-10
77405914	chr5:77405914:A:G	4.47468e-19	-1.67424	-0.702055	1.22843e-13	-1.13266	-0.74506
77406029	chr5:77406029:G:A	1.82247e-19	-1.95329	-1.32125	6.94398e-14	-1.12616	-1.32201
77406030	chr5:77406030:T:C	6.96225e-18	0.368355	-4.01506e-10	1.2871e-12	0.471523	-4.01506e-10
77406240	chr5:77406240:T:C	1.33583e-19	-2.18019	-1.40499	2.21416e-14	-2.18092	-1.41025
77406282	chr5:77406282:T:G	2.33813e-19	-2.17225	-0.85313	3.91603e-14	-2.15688	-0.864088
77406378	chr5:77406378:A:G	1.63421e-19	-1.96773	-1.41584	2.70875e-14	-1.97463	-1.41492
77407191	chr5:77407191:G:A	1.41086e-18	-4.25965e-10	-1.22795	2.2946e-13	-4.25965e-10	-1.2529
77407510	chr5:77407510:C:T	1.4248e-19	-2.20665	-1.31406	2.3705e-14	-2.21557	-1.30737
77407549	chr5:77407549:A:G	2.58493e-19	-2.19201	-0.733023	4.47099e-14	-2.15911	-0.729323
77407813	chr5:77407813:A:G	1.96914e-19	-2.00734	-1.18979	6.82316e-14	-1.25324	-1.21248
77407867	chr5:77407867:C:T	1.33847e-18	-4.25965e-10	-1.28062	2.19386e-13	-4.25965e-10	-1.29779
77407900	chr5:77407900:A:T	1.35797e-18	-4.25965e-10	-1.26615	2.27946e-13	-4.25965e-10	-1.25952
77408374	chr5:77408374:A:AT	1.43881e-19	-2.09589	-1.41503	2.32217e-14	-2.1267	-1.41684
77408426	chr5:77408426:C:T	2.01012e-19	-1.95725	-1.21928	3.34795e-14	-1.93715	-1.24055
77408632	chr5:77408632:T:C	5.27146e-19	-2.21243	-4.01506e-10	8.78946e-14	-2.21249	-4.01506e-10
77408732	chr5:77408732:G:T	1.52725e-19	-2.03754	-1.41372	2.4405e-14	-2.07764	-1.4162
77408888	chr5:77408888:G:A	2.18379e-19	-2.20978	-0.883894	3.91139e-14	-2.19169	-0.830457
77409256	chr5:77409256:T:C	1.43277e-19	-2.10992	-1.4052	2.33432e-14	-2.14216	-1.39617
77410139	chr5:77410139:T:G	1.47115e-19	-2.17342	-1.31527	2.31655e-14	-2.2213	-1.32466
77410707	chr5:77410707:G:A	1.5452e-19	-2.152	-1.28758	3.73428e-14	-1.80072	-1.26777
77410764	chr5:77410764:T:C	1.64842e-18	-4.25965e-10	-1.07233	2.8414e-13	-4.25965e-10	-1.03916
77411357	chr5:77411357:T:C	1.2682e-18	-4.25965e-10	-1.33455	2.08532e-13	-4.25965e-10	-1.34853
77411510	chr5:77411510:A:G	1.41184e-18	-4.25965e-10	-1.22725	2.28714e-13	-4.25965e-10	-1.25615
77412329	chr5:77412329:TGA:T	2.77721e-19	-2.05345	-0.799836	5.87638e-14	-1.80688	-0.808225
77412390	chr5:77412390:G:T	1.54036e-19	-2.0336	-1.40912	2.43428e-14	-2.08168	-1.41471
77412506	chr5:77412506:A:G	1.33618e-18	-4.25965e-10	-1.28234	2.14757e-13	-4.25965e-10	-1.31912
77412694	chr5:77412694:A:C	4.69338e-19	-1.84117	-0.487406	7.76505e-14	-1.77694	-0.559474
77412981	chr5:77412981:T:A	6.74643e-18	0.336866	-4.01506e-10	1.31438e-12	0.492496	-4.01506e-10
77413162	chr5:77413162:A:G	3.92371e-19	-1.56243	-0.945266	1.51535e-13	-0.714684	-0.953129
77413350	chr5:77413350:G:A	1.64523e-18	-4.25965e-10	-1.07427	2.70917e-13	-4.25965e-10	-1.08681
77413424	chr5:77413424:A:T	1.82191e-19	-1.93833	-1.33652	6.9769e-14	-1.10378	-1.33965
77413444	chr5:77413444:A:G	4.11535e-19	-1.89761	-0.562399	6.76832e-14	-1.84074	-0.63305
77414725	chr5:77414725:C:T	2.41648e-19	-1.75464	-1.23778	4.07275e-14	-1.7143	-1.26742
77414831	chr5:77414831:A:AAT	1.59288e-19	-2.08363	-1.32557	2.59186e-14	-2.11652	-1.31715
77415574	chr5:77415574:A:G	2.07935e-19	-1.77204	-1.37063	9.87088e-14	-0.724037	-1.37242
77415578	chr5:77415578:C:T	1.94873e-19	-1.88894	-1.31862	8.21382e-14	-0.948738	-1.33149
77415612	chr5:77415612:A:G	1.31715e-19	-2.18898	-1.41028	3.22021e-14	-1.80479	-1.41181
77415842	chr5:77415842:A:G	1.49031e-19	-2.05941	-1.41634	2.48739e-14	-2.0592	-1.41561
77415872	chr5:77415872:A:C	1.16967e-18	-4.25965e-10	-1.41543	1.94717e-13	-4.25965e-10	-1.41708
77416337	chr5:77416337:T:C	5.44042e-19	-1.04613	-1.13475	2.54553e-13	0.00206946	-1.15119
77416750	chr5:77416750:T:C	3.03677e-19	-1.86621	-0.897726	5.12112e-14	-1.81102	-0.941653
77417159	chr5:77417159:C:T	2.17657e-18	-4.25965e-10	-0.794398	3.71657e-13	-4.25965e-10	-0.770658
77417471	chr5:77417471:C:T	2.81949e-19	-1.80559	-1.03259	1.17882e-13	-0.859084	-1.05986
77417668	chr5:77417668:T:G	1.26386e-18	-4.25965e-10	-1.33798	2.06041e-13	-4.25965e-10	-1.36055
77417818	chr5:77417818:T:C	2.90188e-19	-1.45889	-1.35049	1.63585e-13	-0.241064	-1.35023
77418555	chr5:77418555:C:T	2.31629e-19	-2.02883	-1.00593	6.32713e-14	-1.55502	-0.986177
77418821	chr5:77418821:A:ATG	1.20669e-18	-4.25965e-10	-1.38427	1.98031e-13	-4.25965e-10	-1.40021
77418933	chr5:77418933:T:C	1.20155e-18	-4.25965e-10	-1.38854	1.97343e-13	-4.25965e-10	-1.40368
77419160	chr5:77419160:T:C	1.18931e-18	-4.25965e-10	-1.39877	1.97079e-13	-4.25965e-10	-1.40502
77419306	chr5:77419306:A:C	1.44033e-19	-2.21524	-1.29463	2.43497e-14	-2.21513	-1.28098
77419338	chr5:77419338:C:T	1.40974e-19	-2.11431	-1.41701	2.28752e-14	-2.14152	-1.41706
77420215	chr5:77420215:C:G	8.29857e-19	-0.638156	-1.12049	1.52763e-13	-0.541386	-1.11835
77420671	chr5:77420671:T:C	1.34275e-19	-2.21313	-1.36689	2.23994e-14	-2.21202	-1.36758
77420860	chr5:77420860:C:G	2.44775e-19	-2.04114	-0.938422	8.0641e-14	-1.3358	-0.962824
77420880	chr5:77420880:A:G	1.36514e-19	-2.1995	-1.36398	2.27999e-14	-2.19784	-1.36403
77420945	chr5:77420945:C:T	9.5728e-18	-4.25965e-10	0.686777	1.35049e-12	-4.25965e-10	0.519594
77421088	chr5:77421088:C:T	1.51881e-19	-2.17449	-1.28231	2.50895e-14	-2.18088	-1.2853
77421417	chr5:77421417:T:A	2.03033e-19	-2.13526	-1.03128	3.36138e-14	-2.15218	-1.02151
77421647	chr5:77421647:T:C	2.06133e-19	-2.15104	-1.00034	3.41998e-14	-2.16632	-0.990089
77421758	chr5:77421758:A:G	1.59628e-19	-2.00628	-1.40078	2.70916e-14	-1.98903	-1.40037
77422245	chr5:77422245:T:G	3.25951e-19	-1.64051	-1.05264	1.61156e-13	-0.531267	-1.07499
77422362	chr5:77422362:A:G	1.64626e-19	-2.01735	-1.35888	2.78215e-14	-2.00323	-1.35958
77422593	chr5:77422593:G:A	1.16777e-18	-4.25965e-10	-1.41705	1.9483e-13	-4.25965e-10	-1.4165
77422616	chr5:77422616:T:C	1.55657e-19	-2.18942	-1.24283	2.60262e-14	-2.20551	-1.22402
77422629	chr5:77422629:G:A	1.48511e-19	-2.19127	-1.28797	2.4738e-14	-2.20685	-1.27344
77422647	chr5:77422647:A:G	4.14116e-18	-4.25965e-10	-0.151172	6.84368e-13	-4.25965e-10	-0.160132
77422804	chr5:77422804:T:C	9.77118e-18	-4.25965e-10	0.707289	1.3852e-12	-4.25965e-10	0.544974
77422872	chr5:77422872:G:C	2.68315e-19	-2.22126	-0.666479	5.26971e-14	-2.02656	-0.69751
77422967	chr5:77422967:A:T	4.19706e-18	-4.25965e-10	-0.137764	7.13039e-13	-4.25965e-10	-0.119092
77423016	chr5:77423016:T:G	1.17117e-18	-4.25965e-10	-1.41414	1.94951e-13	-4.25965e-10	-1.41588
77423130	chr5:77423130:A:G	1.8066e-19	-2.09924	-1.18405	2.97484e-14	-2.1205	-1.17535
77423226	chr5:77423226:G:A	3.06876e-19	-1.37196	-1.38149	1.3395e-13	-0.398069	-1.39309
77423368	chr5:77423368:T:C	1.85888e-19	-2.14188	-1.11287	2.97757e-14	-2.16594	-1.129
77423464	chr5:77423464:CTAATT:C	3.0347e-18	-4.25965e-10	-0.462035	5.44484e-13	-4.25965e-10	-0.38879
77423917	chr5:77423917:G:A	2.62751e-19	-1.64366	-1.26504	1.07747e-13	-0.721341	-1.2875
77424085	chr5:77424085:A:G	9.45093e-19	-1.62862	-4.01506e-10	2.10073e-13	-1.34117	-4.01506e-10
77424419	chr5:77424419:T:C	3.7053e-19	-2.03195	-0.53302	6.527e-14	-2.01128	-0.498814
77424922	chr5:77424922:C:T	3.71486e-19	-1.20709	-1.3553	5.56504e-14	-1.31104	-1.3585
77424935	chr5:77424935:C:T	2.30077e-19	-1.8912	-1.15029	6.0537e-14	-1.42434	-1.16103
77425055	chr5:77425055:T:C	1.427e-18	-4.25965e-10	-1.21657	2.30444e-13	-4.25965e-10	-1.24862
77425113	chr5:77425113:C:G	1.17694e-18	-4.25965e-10	-1.40923	1.97228e-13	-4.25965e-10	-1.40427
77425152	chr5:77425152:T:C	1.49228e-19	-2.1931	-1.28133	2.54255e-14	-2.16421	-1.28866
77425156	chr5:77425156:T:C	2.73133e-19	-1.5478	-1.32214	4.51177e-14	-1.53962	-1.33974
77425264	chr5:77425264:T:C	6.10367e-19	-1.16946	-0.896386	9.93219e-14	-1.10799	-0.982267
77425414	chr5:77425414:G:A	3.3357e-19	-1.38429	-1.28576	1.28737e-13	-0.560591	-1.27026
77425442	chr5:77425442:A:T	2.30298e-19	-1.62397	-1.41656	3.14126e-14	-1.82442	-1.417
77425929	chr5:77425929:A:G	3.29241e-19	-1.61517	-1.06795	8.24803e-14	-1.23851	-1.03756
77426104	chr5:77426104:T:G	1.01482e-18	-1.55744	-4.01506e-10	1.6118e-13	-1.60611	-4.01506e-10
77426113	chr5:77426113:G:A	7.7457e-19	-0.437252	-1.39034	1.47463e-13	-0.295451	-1.3996
77426178	chr5:77426178:G:A	5.38465e-19	-2.19118	-4.01506e-10	1.18451e-13	-1.91413	-4.01506e-10
77426414	chr5:77426414:G:A	1.63931e-18	-4.25965e-10	-1.07787	2.56902e-13	-4.25965e-10	-1.13993
77426618	chr5:77426618:G:A	3.57997e-19	-2.16574	-0.433643	5.72878e-14	-2.18487	-0.455673
77426624	chr5:77426624:C:T	1.09493e-18	-1.48146	-4.01506e-10	1.72172e-13	-1.54013	-4.01506e-10
77427010	chr5:77427010:A:G	1.93389e-18	-4.25965e-10	-0.912617	2.99743e-13	-4.25965e-10	-0.985702
77427034	chr5:77427034:T:G	7.29018e-19	-1.8882	-4.01506e-10	1.19811e-13	-1.90272	-4.01506e-10
77427416	chr5:77427416:AAAG:A	5.1537e-19	-1.88079	-0.354229	7.55687e-14	-1.97373	-0.389855
77427682	chr5:77427682:A:G	7.83618e-19	-1.81598	-4.01506e-10	1.25945e-13	-1.85278	-4.01506e-10
77428393	chr5:77428393:A:G	7.07672e-19	-1.91792	-4.01506e-10	1.33033e-13	-1.79803	-4.01506e-10
77428508	chr5:77428508:T:TTAAC	3.37963e-19	-1.27182	-1.38515	5.2854e-14	-1.32919	-1.3919
77428774	chr5:77428774:A:G	2.47274e-19	-2.03892	-0.930483	3.91179e-14	-2.07021	-0.95184
77429757	chr5:77429757:G:A	2.18611e-19	-2.10965	-0.982957	3.49955e-14	-2.13122	-1.00219
77430149	chr5:77430149:A:G	1.01913e-18	-0.224415	-1.32878	3.80439e-13	0.572616	-1.31992
77430301	chr5:77430301:G:C	3.44967e-19	-1.23845	-1.398	5.49035e-14	-1.28474	-1.39831
77430340	chr5:77430340:G:A	1.59269e-18	-4.25965e-10	-1.10672	2.55846e-13	-4.25965e-10	-1.14405
77430363	chr5:77430363:G:T	1.16978e-18	-1.41534	-4.01506e-10	1.84571e-13	-1.47059	-4.01506e-10
77430377	chr5:77430377:A:G	5.64832e-19	-2.20095	0.0575739	9.34014e-14	-2.16763	0.0159041
77430438	chr5:77430438:A:ATCTT	1.90362e-19	-1.81598	-1.41499	4.16938e-14	-1.54203	-1.41624
77430536	chr5:77430536:T:C	1.33333e-18	-4.25965e-10	-1.28447	2.20927e-13	-4.25965e-10	-1.2908
77430567	chr5:77430567:C:G	1.60553e-18	-4.25965e-10	-1.0987	2.61846e-13	-4.25965e-10	-1.12087
77430848	chr5:77430848:C:A	5.2221e-19	-2.22183	-4.01506e-10	1.01524e-13	-2.06833	-4.01506e-10
77431029	chr5:77431029:G:A	1.92078e-18	-4.25965e-10	-0.919418	3.34585e-13	-4.25965e-10	-0.875737
77431040	chr5:77431040:A:C	1.66619e-18	-0.19333	-0.868276	1.76089e-13	-0.600591	-0.917049
77431089	chr5:77431089:G:A	3.8569e-19	-1.17287	-1.352	5.99515e-14	-1.2316	-1.36349
77431882	chr5:77431882:CT:C	2.71655e-19	-1.50137	-1.374	5.15548e-14	-1.38169	-1.3643
77432186	chr5:77432186:T:A	5.41265e-19	-1.54868	-0.637318	7.10492e-14	-1.74437	-0.680888
77432214	chr5:77432214:T:G	2.32115e-19	-1.64845	-1.38422	2.52414e-14	-2.06872	-1.39142
77432260	chr5:77432260:C:T	3.10588e-19	-2.22219	-0.519242	5.2852e-14	-2.21855	-0.502587
77432407	chr5:77432407:G:A	1.66254e-18	-4.25965e-10	-1.0638	2.63715e-13	-4.25965e-10	-1.11376
77432610	chr5:77432610:A:T	9.18872e-19	-1.65676	-4.01506e-10	1.52328e-13	-1.66259	-4.01506e-10
77432771	chr5:77432771:C:T	1.38731e-18	-4.25965e-10	-1.24478	2.45219e-13	-4.25965e-10	-1.18648
77432801	chr5:77432801:A:G	1.82401e-18	-4.25965e-10	-0.971112	2.87466e-13	-4.25965e-10	-1.02752
77433368	chr5:77433368:G:C	1.6037e-19	-2.22169	-1.18073	2.7776e-14	-2.17763	-1.18683
77433419	chr5:77433419:A:C	8.15413e-19	-0.893892	-0.882317	1.31387e-13	-0.862142	-0.94834
77433584	chr5:77433584:A:G	2.03537e-19	-1.7848	-1.37926	2.33225e-14	-2.15197	-1.38724
77433696	chr5:77433696:G:A	1.33531e-19	-2.17038	-1.41519	2.12192e-14	-2.21676	-1.41696
77433732	chr5:77433732:CAAG:C	4.37319e-19	-2.21383	-0.185413	1.12839e-13	-1.82537	-0.13729
77433917	chr5:77433917:G:A	9.95749e-19	-1.57641	-4.01506e-10	1.65996e-13	-1.57666	-4.01506e-10
77434428	chr5:77434428:G:A	4.00377e-19	-1.42457	-1.06293	6.57923e-14	-1.39893	-1.10319
77434523	chr5:77434523:G:A	6.89948e-19	-0.53115	-1.41214	1.44041e-13	-0.302845	-1.41568
77434570	chr5:77434570:T:G	1.42615e-18	-4.25965e-10	-1.21717	2.40035e-13	-4.25965e-10	-1.20784
77434742	chr5:77434742:T:C	5.53764e-19	-0.806779	-1.35639	3.28542e-13	0.475144	-1.36911
77434948	chr5:77434948:A:G	6.45195e-19	-1.2863	-0.724048	1.0868e-13	-1.19313	-0.807092
77435058	chr5:77435058:G:A	8.86379e-19	-0.277356	-1.4154	3.15313e-13	0.479009	-1.41407
77435111	chr5:77435111:C:T	1.34593e-19	-2.22156	-1.35609	2.27119e-14	-2.19343	-1.37231
77435120	chr5:77435120:G:A	1.23387e-18	-4.25965e-10	-1.36199	2.08576e-13	-4.25965e-10	-1.34832
77435442	chr5:77435442:T:A	2.47852e-19	-1.77139	-1.19568	5.11596e-14	-1.55196	-1.20172
77435670	chr5:77435670:A:C	1.97563e-19	-1.95675	-1.23709	3.93966e-14	-1.76882	-1.24613
77435853	chr5:77435853:G:A	1.72067e-18	-4.25965e-10	-1.02943	2.71278e-13	-4.25965e-10	-1.08548
77435959	chr5:77435959:T:G	2.37548e-19	-2.02553	-0.984003	3.70818e-14	-2.05978	-1.01572
77436065	chr5:77436065:G:T	3.62611e-19	-1.23416	-1.35241	5.59635e-14	-1.29929	-1.36464
77436418	chr5:77436418:A:C	5.21594e-19	-1.20294	-1.02007	8.9808e-14	-1.11612	-1.07483
77436824	chr5:77436824:C:T	1.64513e-18	-4.25965e-10	-1.07433	2.66387e-13	-4.25965e-10	-1.10368
77436921	chr5:77436921:T:C	1.02271e-18	-1.54969	-4.01506e-10	1.61261e-13	-1.6056	-4.01506e-10
77437070	chr5:77437070:T:C	5.84064e-19	-2.10989	-4.01506e-10	9.82824e-14	-2.10078	-4.01506e-10
77437431	chr5:77437431:G:A	6.14071e-19	-2.05979	-4.01506e-10	9.57083e-14	-2.12732	-4.01506e-10
77437554	chr5:77437554:C:T	3.47203e-19	-1.36333	-1.26666	5.01406e-14	-1.48663	-1.28716
77437734	chr5:77437734:A:C	1.23052e-18	-4.25965e-10	-1.36471	2.04901e-13	-4.25965e-10	-1.3661
77437950	chr5:77437950:A:G	7.8761e-19	-1.8109	-4.01506e-10	1.26793e-13	-1.84608	-4.01506e-10
77438259	chr5:77438259:C:T	1.71899e-19	-1.94779	-1.38521	3.32804e-14	-1.79043	-1.39323
77438435	chr5:77438435:A:G	3.15395e-19	-1.76974	-0.956335	3.498e-14	-2.10706	-1.02679
77438719	chr5:77438719:A:G	9.0148e-19	-0.307709	-1.36816	3.34089e-13	0.483271	-1.36049
77438891	chr5:77438891:T:C	1.17597e-18	-4.25965e-10	-1.41006	1.95394e-13	-4.25965e-10	-1.41361
77438984	chr5:77438984:G:A	7.72784e-19	-1.8299	-4.01506e-10	1.24474e-13	-1.86453	-4.01506e-10
77439083	chr5:77439083:G:C	4.65912e-19	-2.20695	-0.128953	7.73943e-14	-2.17634	-0.163372
77439403	chr5:77439403:A:T	7.41913e-19	-1.87067	-4.01506e-10	1.19764e-13	-1.90311	-4.01506e-10
77439974	chr5:77439974:A:G	1.63785e-19	-2.21849	-1.16286	2.71398e-14	-2.21391	-1.17372
77440191	chr5:77440191:T:C	1.95247e-19	-1.79076	-1.41487	3.82727e-14	-1.62718	-1.41671
77440417	chr5:77440417:A:C	3.2103e-19	-1.74396	-0.964411	3.52055e-14	-2.0937	-1.03372
77440526	chr5:77440526:A:G	1.66672e-18	-4.25965e-10	-1.06129	2.71947e-13	-4.25965e-10	-1.08302
77440636	chr5:77440636:CAA:C	1.1953e-18	-4.25965e-10	-1.39375	1.97668e-13	-4.25965e-10	-1.40204
77440717	chr5:77440717:C:T	1.66402e-18	-4.25965e-10	-1.06291	2.87333e-13	-4.25965e-10	-1.02799
77441059	chr5:77441059:A:T	4.35435e-19	-2.17468	-0.228874	7.37864e-14	-2.12642	-0.261031
77441366	chr5:77441366:A:C	2.9823e-19	-1.75547	-1.02656	3.30852e-14	-2.09906	-1.09048
77441556	chr5:77441556:T:C	3.49008e-19	-1.23884	-1.38597	5.40423e-14	-1.30587	-1.39299
77442105	chr5:77442105:A:G	1.47003e-19	-2.08814	-1.40131	2.72006e-14	-1.97637	-1.40902
77442131	chr5:77442131:T:C	7.37761e-19	-0.722862	-1.15342	1.00203e-13	-0.917324	-1.1641
77442172	chr5:77442172:A:C	4.94407e-19	-1.24414	-1.03241	1.62335e-13	-0.539958	-1.05901
77442340	chr5:77442340:A:C	1.70655e-18	-4.25965e-10	-1.03768	2.83717e-13	-4.25965e-10	-1.04065
77442445	chr5:77442445:T:C	4.85757e-19	-1.09112	-1.20308	1.6753e-13	-0.34318	-1.22428
77442621	chr5:77442621:G:A	3.27959e-18	-4.25965e-10	-0.384429	5.95647e-13	-4.25965e-10	-0.298979
77442647	chr5:77442647:C:A	1.17083e-18	-4.25965e-10	-1.41443	1.94858e-13	-4.25965e-10	-1.41636
77442675	chr5:77442675:G:A	1.16802e-18	-4.25965e-10	-1.41684	1.95103e-13	-4.25965e-10	-1.4151
77442753	chr5:77442753:G:A	1.20435e-18	-4.25965e-10	-1.38621	2.02624e-13	-4.25965e-10	-1.37728
77443045	chr5:77443045:C:G	2.09203e-19	-2.09596	-1.04064	3.32898e-14	-2.12515	-1.05823
77443145	chr5:77443145:T:C	3.29282e-19	-2.218	-0.464993	5.55348e-14	-2.22221	-0.449406
77443181	chr5:77443181:A:G	1.34707e-18	-4.25965e-10	-1.27421	2.26269e-13	-4.25965e-10	-1.26691
77443192	chr5:77443192:G:A	1.34977e-18	-4.25965e-10	-1.27222	2.26726e-13	-4.25965e-10	-1.26489
77443362	chr5:77443362:C:T	5.97552e-19	-2.08706	-4.01506e-10	9.37531e-14	-2.14796	-4.01506e-10
77443499	chr5:77443499:T:C	1.3066e-18	-4.25965e-10	-1.30472	2.1889e-13	-4.25965e-10	-1.30006
77443635	chr5:77443635:C:T	7.70715e-19	-1.83258	-4.01506e-10	1.48522e-13	-1.68789	-4.01506e-10
77444154	chr5:77444154:A:G	1.29607e-18	-4.25965e-10	-1.31281	2.17844e-13	-4.25965e-10	-1.30485
77444262	chr5:77444262:C:T	7.90123e-19	-1.80771	-4.01506e-10	1.27107e-13	-1.8436	-4.01506e-10
77444334	chr5:77444334:G:T	2.34011e-18	-4.25965e-10	-0.72195	3.87596e-13	-4.25965e-10	-0.728663
77444537	chr5:77444537:C:CA	1.16774e-18	-4.25965e-10	-1.41708	1.94761e-13	-4.25965e-10	-1.41685
77444592	chr5:77444592:A:C	4.03993e-19	-1.2183	-1.2602	1.34158e-13	-0.512681	-1.27693
77444780	chr5:77444780:G:A	1.40753e-19	-2.17201	-1.36088	2.52017e-14	-2.08672	-1.375
77444792	chr5:77444792:A:G	8.20351e-19	-1.77017	-4.01506e-10	1.31786e-13	-1.80745	-4.01506e-10
77444993	chr5:77444993:T:A	1.18818e-18	-4.25965e-10	-1.39972	1.96721e-13	-4.25965e-10	-1.40684
77445016	chr5:77445016:A:G	1.16767e-18	-4.25965e-10	-1.41714	1.94868e-13	-4.25965e-10	-1.41631
77445056	chr5:77445056:G:C	7.22792e-19	-0.748062	-1.14872	9.5917e-14	-0.956084	-1.16906
77445102	chr5:77445102:C:G	1.57455e-18	-4.25965e-10	-1.11818	2.57095e-13	-4.25965e-10	-1.13918
77445248	chr5:77445248:T:C	1.18952e-18	0.0185059	-1.4171	2.21361e-13	0.127576	-1.41641
77445709	chr5:77445709:C:T	2.34635e-19	-1.60692	-1.41495	4.74767e-14	-1.41161	-1.41678
77445803	chr5:77445803:C:A	8.58376e-18	1.80464	-1.22692	4.22849e-12	2.86124	-1.20027
77446027	chr5:77446027:A:T	1.74294e-18	-4.25965e-10	-1.01657	2.83386e-13	-4.25965e-10	-1.04182
77446544	chr5:77446544:A:T	2.49311e-19	-1.87133	-1.08987	2.97067e-14	-2.15819	-1.13907
77446599	chr5:77446599:T:C	3.38911e-19	-1.3074	-1.34677	5.23457e-14	-1.37329	-1.35747
77446733	chr5:77446733:CAG:C	7.93152e-19	-1.80389	-4.01506e-10	1.27566e-13	-1.83999	-4.01506e-10
77446927	chr5:77446927:A:T	1.88072e-19	-2.16293	-1.08015	3.01867e-14	-2.1817	-1.09953
77446939	chr5:77446939:A:G	1.53907e-19	-2.03501	-1.40855	2.89983e-14	-1.9074	-1.41399
77447004	chr5:77447004:A:T	3.53385e-19	-1.26305	-1.34929	5.45108e-14	-1.32846	-1.36177
77447358	chr5:77447358:G:A	1.17424e-18	-4.25965e-10	-1.41153	1.95174e-13	-4.25965e-10	-1.41474
77447530	chr5:77447530:C:T	2.09098e-19	-1.7545	-1.3826	4.21067e-14	-1.55726	-1.39116
77447656	chr5:77447656:A:T	2.03966e-19	-1.78903	-1.37291	4.05798e-14	-1.60258	-1.38277
77447710	chr5:77447710:T:C	6.74661e-19	-0.765259	-1.20043	8.97756e-14	-0.980087	-1.21123
77448180	chr5:77448180:A:G	1.69978e-18	-4.25965e-10	-1.04165	2.76564e-13	-4.25965e-10	-1.06619
77448425	chr5:77448425:T:C	5.28819e-19	-2.20926	-4.01506e-10	8.88367e-14	-2.20183	-4.01506e-10
77448453	chr5:77448453:T:C	3.45921e-19	-1.266	-1.36769	5.34621e-14	-1.33264	-1.37701
77448685	chr5:77448685:T:C	1.97828e-19	-1.80374	-1.38876	2.29682e-14	-2.15995	-1.39457
77448911	chr5:77448911:G:C	1.16833e-18	-4.25965e-10	-1.41657	1.94954e-13	-4.25965e-10	-1.41587
77448997	chr5:77448997:G:A	7.69373e-19	-1.83433	-4.01506e-10	1.23751e-13	-1.87036	-4.01506e-10
77449112	chr5:77449112:G:T	3.72544e-19	-1.18903	-1.37052	5.74045e-14	-1.25881	-1.3797
77449296	chr5:77449296:A:G	1.55869e-18	-4.25965e-10	-1.1283	2.54595e-13	-4.25965e-10	-1.14895
77449413	chr5:77449413:A:G	1.42693e-18	-4.25965e-10	-1.21663	2.33796e-13	-4.25965e-10	-1.23418
77449595	chr5:77449595:A:G	1.18989e-18	-4.25965e-10	-1.39829	1.96928e-13	-4.25965e-10	-1.40579
77449927	chr5:77449927:ACTC:A	3.58771e-19	-1.22274	-1.37448	5.54338e-14	-1.29033	-1.3831
77450079	chr5:77450079:A:T	1.16806e-18	-4.25965e-10	-1.4168	1.94717e-13	-4.25965e-10	-1.41708
77450459	chr5:77450459:C:G	7.33794e-19	-1.88168	-4.01506e-10	1.06805e-13	-2.01763	-4.01506e-10
77450698	chr5:77450698:A:G	1.4791e-19	-2.08325	-1.40005	2.73718e-14	-1.97101	-1.4081
77450735	chr5:77450735:C:T	6.49239e-18	1.48771	-1.18922	3.02909e-12	2.49306	-1.16566
77450795	chr5:77450795:G:T	5.82254e-19	-0.997797	-1.1152	7.90054e-14	-1.17994	-1.13918
77450890	chr5:77450890:T:A	1.64358e-19	-2.21781	-1.16004	2.72474e-14	-2.2126	-1.17107
77450954	chr5:77450954:A:G	3.37536e-19	-2.21736	-0.440868	8.91045e-14	-1.79881	-0.400008
77451003	chr5:77451003:A:G	1.686e-18	-4.25965e-10	-1.04979	2.66067e-13	-4.25965e-10	-1.10488
77451262	chr5:77451262:T:C	1.96431e-19	-2.14001	-1.05959	3.1172e-14	-2.16389	-1.08522
77451628	chr5:77451628:T:G	1.6654e-18	-4.25965e-10	-1.06208	2.77164e-13	-4.25965e-10	-1.06402
77451634	chr5:77451634:A:G	1.21064e-18	-4.25965e-10	-1.381	2.01578e-13	-4.25965e-10	-1.38245
77452020	chr5:77452020:A:AAC	7.83775e-19	-1.81578	-4.01506e-10	1.24937e-13	-1.86081	-4.01506e-10
77452164	chr5:77452164:A:G	6.35401e-19	-0.92625	-1.0994	8.53792e-14	-1.11767	-1.12385
77452301	chr5:77452301:A:G	8.12113e-19	-2.05151	0.271251	1.43331e-13	-1.97908	0.255609
77452698	chr5:77452698:T:C	2.88856e-19	-1.77149	-1.04249	3.23274e-14	-2.10776	-1.10495
77453101	chr5:77453101:A:G	5.60063e-19	-2.19098	0.0391289	9.34451e-14	-2.15042	-0.000835208
77453411	chr5:77453411:A:G	1.17563e-18	-4.25965e-10	-1.41034	1.9839e-13	-4.25965e-10	-1.39839
77453690	chr5:77453690:T:C	1.74575e-18	-4.25965e-10	-1.01496	2.79881e-13	-4.25965e-10	-1.05426
77453780	chr5:77453780:G:C	1.42539e-18	-4.25965e-10	-1.2177	2.34387e-13	-4.25965e-10	-1.23166
77453869	chr5:77453869:C:T	1.17243e-18	-4.25965e-10	-1.41307	1.95112e-13	-4.25965e-10	-1.41505
77454561	chr5:77454561:T:C	1.48061e-19	-2.0737	-1.40858	2.76348e-14	-1.95566	-1.4139
77454837	chr5:77454837:G:A	1.3349e-18	-4.25965e-10	-1.28329	2.26977e-13	-4.25965e-10	-1.26378
77454885	chr5:77454885:A:G	6.13983e-18	1.65435	-1.4117	2.78909e-12	2.65798	-1.41313
77454886	chr5:77454886:T:C	1.71545e-18	-4.25965e-10	-1.03247	2.70457e-13	-4.25965e-10	-1.08851
77455358	chr5:77455358:A:G	1.93696e-19	-1.83844	-1.37518	3.83151e-14	-1.65941	-1.38338
77455752	chr5:77455752:G:A	1.56556e-19	-2.21938	-1.20711	2.61425e-14	-2.21519	-1.20987
77455986	chr5:77455986:AC:A	1.98903e-19	-1.76997	-1.41712	4.11908e-14	-1.55332	-1.41709
77456027	chr5:77456027:G:C	8.52115e-19	-1.73218	-4.01506e-10	1.19867e-13	-1.90224	-4.01506e-10
77456094	chr5:77456094:C:T	1.40217e-17	-4.25965e-10	1.06846	2.24685e-12	-4.25965e-10	1.02866
77456227	chr5:77456227:G:A	5.27942e-19	-1.06466	-1.14625	7.31087e-14	-1.23723	-1.15945
77456414	chr5:77456414:C:G	1.16829e-18	-4.25965e-10	-1.41661	1.95944e-13	-4.25965e-10	-1.4108
77456425	chr5:77456425:T:C	2.09793e-19	-1.75802	-1.37576	4.21031e-14	-1.56463	-1.38387
77456463	chr5:77456463:C:T	1.17224e-18	-4.25965e-10	-1.41323	1.94967e-13	-4.25965e-10	-1.4158
77456651	chr5:77456651:T:A	1.32586e-18	-4.25965e-10	-1.29008	2.25654e-13	-4.25965e-10	-1.26962
77456660	chr5:77456660:T:G	5.70304e-19	-2.13373	-4.01506e-10	9.06287e-14	-2.18186	-4.01506e-10
77456693	chr5:77456693:A:T	1.45818e-19	-2.08667	-1.41088	2.71154e-14	-1.97326	-1.41526
77456868	chr5:77456868:ATTC:A	1.17229e-18	-4.25965e-10	-1.41319	1.94971e-13	-4.25965e-10	-1.41578
77456969	chr5:77456969:G:A	1.56446e-18	-4.25965e-10	-1.12461	2.53593e-13	-4.25965e-10	-1.1529
77457278	chr5:77457278:T:C	6.33366e-18	1.68247	-1.40874	2.90058e-12	2.69457	-1.41053
77457317	chr5:77457317:G:A	1.17608e-18	-4.25965e-10	-1.40996	1.94903e-13	-4.25965e-10	-1.41613
77457854	chr5:77457854:C:G	5.51218e-19	-2.16777	-4.01506e-10	9.32776e-14	-2.15305	-4.01506e-10
77458072	chr5:77458072:G:A	3.6408e-19	-1.28398	-1.29855	5.19394e-14	-1.42221	-1.31634
77458196	chr5:77458196:G:A	1.55181e-19	-2.22154	-1.21378	2.58744e-14	-2.21876	-1.21661
77458379	chr5:77458379:T:C	1.19559e-18	-4.25965e-10	-1.39351	1.97707e-13	-4.25965e-10	-1.40184
77458496	chr5:77458496:T:C	1.83864e-19	-2.15696	-1.10874	3.03685e-14	-2.16858	-1.10664
77458875	chr5:77458875:T:G	2.56279e-19	-1.85595	-1.07768	3.00726e-14	-2.14903	-1.13599
77459014	chr5:77459014:A:G	1.16823e-18	-4.25965e-10	-1.41666	1.9471e-13	-4.25965e-10	-1.41712
77459199	chr5:77459199:A:G	2.78985e-18	-4.25965e-10	-0.546161	4.34375e-13	-4.25965e-10	-0.61472
77459585	chr5:77459585:T:C	1.16785e-18	-4.25965e-10	-1.41698	1.95077e-13	-4.25965e-10	-1.41523
77459841	chr5:77459841:TTTA:T	1.7014e-18	-4.25965e-10	-1.0407	2.75257e-13	-4.25965e-10	-1.07092
77460212	chr5:77460212:C:T	9.8401e-19	-0.234718	-1.35355	3.70565e-13	0.57126	-1.34486
77460694	chr5:77460694:ATAC:A	4.94697e-19	-0.969464	-1.30649	9.25389e-14	-0.834903	-1.3261
77460721	chr5:77460721:T:C	1.32368e-18	-4.25965e-10	-1.29173	2.22185e-13	-4.25965e-10	-1.28512
77460924	chr5:77460924:G:C	1.16779e-18	-4.25965e-10	-1.41704	1.95601e-13	-4.25965e-10	-1.41255
77461015	chr5:77461015:C:CT	5.59992e-19	-2.15198	-4.01506e-10	9.25637e-14	-2.16073	-4.01506e-10
77461151	chr5:77461151:A:G	1.37353e-19	-2.21764	-1.33971	2.49527e-14	-2.12801	-1.34364
77461169	chr5:77461169:GAA:G	1.28534e-19	-2.21927	-1.40445	3.30449e-14	-1.78875	-1.402
77461189	chr5:77461189:A:G	1.16813e-18	-4.25965e-10	-1.41675	1.94706e-13	-4.25965e-10	-1.41713
77461264	chr5:77461264:T:C	9.09632e-19	-0.576326	-1.09054	1.17087e-13	-0.81151	-1.1142
77461466	chr5:77461466:A:G	7.08024e-19	-1.91742	-4.01506e-10	1.14579e-13	-1.94737	-4.01506e-10
77461695	chr5:77461695:G:A	1.20776e-18	-4.25965e-10	-1.38338	1.99386e-13	-4.25965e-10	-1.39339
77461925	chr5:77461925:TCAC:T	1.17903e-18	-4.25965e-10	-1.40746	1.95634e-13	-4.25965e-10	-1.41238
77462182	chr5:77462182:G:A	1.70607e-18	-4.25965e-10	-1.03796	2.8382e-13	-4.25965e-10	-1.04029
77462599	chr5:77462599:T:C	2.46546e-18	-4.25965e-10	-0.66977	4.19432e-13	-4.25965e-10	-0.649726
77462725	chr5:77462725:A:G	5.55074e-19	-1.04225	-1.11856	7.60995e-14	-1.21505	-1.14154
77462862	chr5:77462862:G:T	3.05049e-17	1.84574	-4.01506e-10	7.80251e-12	2.27357	-4.01506e-10
77462881	chr5:77462881:C:T	1.68078e-19	-2.17628	-1.17919	2.81986e-14	-2.16537	-1.18399
77463408	chr5:77463408:C:T	2.94829e-19	-1.37638	-1.41713	6.0715e-14	-1.16583	-1.41661
77463676	chr5:77463676:T:A	5.50483e-19	-1.03328	-1.13583	7.65673e-14	-1.19973	-1.15073
77463751	chr5:77463751:G:A	1.99385e-19	-2.11595	-1.06871	3.18915e-14	-2.14205	-1.08424
77463791	chr5:77463791:T:G	5.34662e-19	-0.79691	-1.40136	1.01612e-13	-0.659339	-1.40813
77463866	chr5:77463866:G:A	6.31632e-18	-4.25965e-10	0.270989	1.05698e-12	-4.25965e-10	0.274544
77463914	chr5:77463914:C:G	1.72618e-19	-2.13572	-1.1931	2.88639e-14	-2.12262	-1.20341
77464051	chr5:77464051:A:T	1.59492e-18	-4.25965e-10	-1.10533	2.65529e-13	-4.25965e-10	-1.1069
77464255	chr5:77464255:T:C	1.55595e-18	-4.25965e-10	-1.13006	2.62233e-13	-4.25965e-10	-1.1194
77464670	chr5:77464670:T:C	1.93637e-19	-2.11801	-1.0959	3.09969e-14	-2.14365	-1.11109
77465352	chr5:77465352:G:A	1.75791e-18	-4.25965e-10	-1.00802	2.92476e-13	-4.25965e-10	-1.01024
77466163	chr5:77466163:AAG:A	3.97204e-19	-1.46296	-1.0325	1.20983e-13	-0.833908	-1.05907
77466524	chr5:77466524:T:C	6.00891e-19	-0.944609	-1.13688	8.25643e-14	-1.12301	-1.15204
77466978	chr5:77466978:G:C	6.6542e-18	1.49944	-1.17634	3.17933e-12	2.52782	-1.15203
77467501	chr5:77467501:C:T	1.26539e-19	-2.22222	-1.41713	3.45885e-14	-1.72815	-1.41696
77467671	chr5:77467671:T:C	1.28621e-18	-4.25965e-10	-1.32045	2.1846e-13	-4.25965e-10	-1.30202
77467731	chr5:77467731:C:T	1.16895e-18	-4.25965e-10	-1.41605	1.94746e-13	-4.25965e-10	-1.41693
77467759	chr5:77467759:T:C	3.25432e-19	-1.29351	-1.40124	5.08239e-14	-1.35419	-1.40607
77467763	chr5:77467763:T:C	6.86249e-19	-1.94866	-4.01506e-10	1.11334e-13	-1.9761	-4.01506e-10
77468094	chr5:77468094:C:T	1.91866e-19	-2.21415	-1.00895	3.11516e-14	-2.21903	-1.03073
77468485	chr5:77468485:A:G	2.89404e-18	0.796583	-1.30608	8.60164e-13	1.36988	-1.30138
77468580	chr5:77468580:T:A	6.36176e-19	-0.846515	-1.17791	8.65334e-14	-1.03595	-1.19214
77468588	chr5:77468588:T:C	6.462e-19	-0.85053	-1.15826	8.78677e-14	-1.03981	-1.17298
77468851	chr5:77468851:A:C	1.33385e-18	-4.25965e-10	-1.28408	2.23932e-13	-4.25965e-10	-1.27729
77469287	chr5:77469287:A:C	1.51559e-19	-2.04898	-1.40995	2.84474e-14	-1.92583	-1.41474
77469394	chr5:77469394:T:C	1.16975e-18	-4.25965e-10	-1.41536	1.94748e-13	-4.25965e-10	-1.41692
77469444	chr5:77469444:T:C	5.5681e-18	1.55775	-1.41284	2.52403e-12	2.55906	-1.41408
77469496	chr5:77469496:T:A	1.17678e-18	-4.25965e-10	-1.40937	1.98626e-13	-4.25965e-10	-1.3972
77469666	chr5:77469666:A:C	7.32652e-19	-1.88323	-4.01506e-10	1.18342e-13	-1.91505	-4.01506e-10
77469820	chr5:77469820:A:T	6.45282e-19	-0.844701	-1.16551	8.78632e-14	-1.03302	-1.17983
77470008	chr5:77470008:A:C	9.76264e-19	-1.59617	-4.01506e-10	1.35717e-13	-1.77806	-4.01506e-10
77470047	chr5:77470047:G:A	1.85277e-19	-2.22173	-1.03632	2.98779e-14	-2.22224	-1.06928
77470111	chr5:77470111:G:A	3.81653e-19	-1.18354	-1.35186	5.88843e-14	-1.25042	-1.36263
77470152	chr5:77470152:C:G	1.16413e-18	-1.42018	-4.01506e-10	1.79677e-13	-1.49747	-4.01506e-10
77470195	chr5:77470195:G:A	1.2841e-19	-2.22095	-1.40373	3.75529e-14	-1.66177	-1.40111
77470237	chr5:77470237:T:C	7.02322e-19	-1.92551	-4.01506e-10	1.13644e-13	-1.95556	-4.01506e-10
77470425	chr5:77470425:A:G	1.31353e-19	-2.22229	-1.37973	3.64494e-14	-1.71715	-1.37555
77470449	chr5:77470449:G:A	1.11862e-17	1.92689	-1.08436	3.43275e-12	2.52016	-1.06767
77470487	chr5:77470487:T:C	1.16916e-18	-4.25965e-10	-1.41586	1.94724e-13	-4.25965e-10	-1.41704
77470971	chr5:77470971:A:G	1.08112e-18	-0.163446	-1.33071	4.12332e-13	0.654108	-1.32091
77471309	chr5:77471309:C:A	6.98374e-18	1.51698	-1.14554	3.26963e-12	2.52844	-1.12464
77471379	chr5:77471379:G:A	1.3264e-18	-4.25965e-10	-1.28968	2.226e-13	-4.25965e-10	-1.28325
77471393	chr5:77471393:G:A	1.2513e-18	-4.25965e-10	-1.34796	2.04983e-13	-4.25965e-10	-1.3657
77471485	chr5:77471485:G:A	1.28546e-19	-2.21807	-1.40554	3.91493e-14	-1.6181	-1.40314
77471526	chr5:77471526:C:A	5.03576e-19	-1.96465	-0.293522	8.52053e-14	-1.92707	-0.316491
77471571	chr5:77471571:G:A	1.37383e-19	-2.22203	-1.3351	2.42717e-14	-2.15938	-1.33994
77471654	chr5:77471654:T:C	1.87194e-19	-2.21629	-1.03147	3.04302e-14	-2.22006	-1.05313
77471739	chr5:77471739:T:C	3.60673e-19	-1.17518	-1.41675	7.52792e-14	-0.950377	-1.41705
77471867	chr5:77471867:C:A	3.47163e-19	-1.21315	-1.41696	7.22918e-14	-0.991022	-1.4169
77472094	chr5:77472094:C:T	1.27734e-19	-2.22207	-1.40788	3.46714e-14	-1.73695	-1.40576
77472095	chr5:77472095:A:C	1.2682e-19	-2.22163	-1.41551	3.42024e-14	-1.74179	-1.41454
77472113	chr5:77472113:T:C	1.0794e-17	1.95312	-1.14628	3.31027e-12	2.54804	-1.13189
77472268	chr5:77472268:A:G	1.302e-18	-4.25965e-10	-1.30825	2.18486e-13	-4.25965e-10	-1.3019
77472296	chr5:77472296:G:A	5.24382e-19	-2.21768	-4.01506e-10	8.77744e-14	-2.21386	-4.01506e-10
77472376	chr5:77472376:C:A	1.81251e-19	-1.90693	-1.37308	2.24688e-14	-2.19497	-1.38153
77472528	chr5:77472528:T:C	1.71834e-19	-2.21956	-1.11382	2.79072e-14	-2.22202	-1.13773
77472603	chr5:77472603:A:T	3.8914e-19	-1.31456	-1.20141	1.24743e-13	-0.63969	-1.22268
77472671	chr5:77472671:T:C	1.86119e-19	-2.21548	-1.03804	3.0017e-14	-2.21979	-1.06707
77472965	chr5:77472965:C:G	3.18252e-19	-1.30362	-1.41344	4.97283e-14	-1.36663	-1.41543
77473150	chr5:77473150:A:C	1.8483e-19	-1.84674	-1.41373	3.60497e-14	-1.68702	-1.4167
77473161	chr5:77473161:T:C	1.16848e-18	-4.25965e-10	-1.41645	1.94708e-13	-4.25965e-10	-1.41713
77473417	chr5:77473417:T:C	7.35665e-19	-1.87913	-4.01506e-10	1.18968e-13	-1.90977	-4.01506e-10
77473515	chr5:77473515:G:A	1.2742e-19	-2.22195	-1.41046	3.451e-14	-1.73863	-1.40875
77473582	chr5:77473582:A:T	3.72291e-19	-2.19546	-0.364768	6.19975e-14	-2.21427	-0.347262
77473667	chr5:77473667:T:G	1.18635e-18	-4.25965e-10	-1.40127	1.96634e-13	-4.25965e-10	-1.40728
77473697	chr5:77473697:C:T	3.32847e-19	-1.25818	-1.41404	6.93812e-14	-1.0389	-1.41012
77473998	chr5:77473998:C:T	1.82196e-19	-1.87382	-1.401	2.21451e-14	-2.18523	-1.40578
77474217	chr5:77474217:T:C	4.73953e-18	-4.25965e-10	-0.0162094	8.09516e-13	-4.25965e-10	0.00780873
77474431	chr5:77474431:TA:T	7.08664e-18	1.4973	-1.11123	3.38245e-12	2.52282	-1.0851
77474442	chr5:77474442:A:C	1.23709e-18	-4.25965e-10	-1.35939	2.03422e-13	-4.25965e-10	-1.37335
77474519	chr5:77474519:A:G	1.35398e-17	-4.25965e-10	1.03348	2.15345e-12	-4.25965e-10	0.986196
77474957	chr5:77474957:G:A	6.42741e-19	-0.597219	-1.41694	1.25169e-13	-0.443016	-1.41595
77475108	chr5:77475108:C:T	1.29532e-19	-2.22136	-1.39462	3.45447e-14	-1.75517	-1.3912
77475174	chr5:77475174:A:G	1.90661e-19	-2.21384	-1.01556	3.07001e-14	-2.21891	-1.04545
77475420	chr5:77475420:T:C	1.68302e-18	-4.25965e-10	-1.05156	2.80069e-13	-4.25965e-10	-1.05359
77475580	chr5:77475580:G:A	1.29009e-17	-4.25965e-10	0.98515	2.21063e-12	-4.25965e-10	1.0124
77475786	chr5:77475786:A:G	1.89498e-19	-2.21473	-1.0208	3.05413e-14	-2.21957	-1.04998
77475859	chr5:77475859:G:A	1.15464e-17	1.87191	-0.997677	3.54938e-12	2.46746	-0.981556
77476127	chr5:77476127:AG:A	3.23691e-19	-1.28498	-1.41514	6.73201e-14	-1.06725	-1.41192
77476234	chr5:77476234:A:G	1.87032e-19	-2.21386	-1.03476	3.0423e-14	-2.21878	-1.05465
77476410	chr5:77476410:G:A	1.17748e-18	-4.25965e-10	-1.40877	1.9555e-13	-4.25965e-10	-1.41281
77476707	chr5:77476707:T:C	2.0199e-19	-2.21131	-0.960378	3.24917e-14	-2.21727	-0.990378
77476730	chr5:77476730:T:C	1.37404e-17	2.04253	-0.99434	4.26295e-12	2.64718	-0.978091
77476926	chr5:77476926:T:C	2.06442e-19	-2.21267	-0.937209	3.34763e-14	-2.21805	-0.959739
77478173	chr5:77478173:G:T	1.80516e-19	-2.21176	-1.07232	2.91668e-14	-2.21773	-1.09787
77478213	chr5:77478213:C:G	5.92567e-18	1.29308	-1.08594	2.73291e-12	2.28401	-1.05952
77478374	chr5:77478374:A:C	6.93453e-19	-1.93822	-4.01506e-10	1.11919e-13	-1.97085	-4.01506e-10
77478450	chr5:77478450:A:G	6.92484e-19	-0.531468	-1.40815	1.32217e-13	-0.39113	-1.41305
77478597	chr5:77478597:C:T	1.18264e-18	-4.25965e-10	-1.4044	1.96235e-13	-4.25965e-10	-1.40931
77478930	chr5:77478930:C:T	1.69609e-19	-2.12952	-1.21688	2.84633e-14	-2.11798	-1.22203
77478979	chr5:77478979:C:G	5.53386e-18	-4.25965e-10	0.138737	9.49268e-13	-4.25965e-10	0.167064
77479073	chr5:77479073:T:C	3.00931e-18	0.628609	-1.09905	1.25812e-12	1.52156	-1.07281
77479080	chr5:77479080:A:C	2.46103e-18	-4.25965e-10	-0.671569	3.86139e-13	-4.25965e-10	-0.732431
77479284	chr5:77479284:G:C	1.17141e-18	-4.25965e-10	-1.41394	1.96071e-13	-4.25965e-10	-1.41015
77479514	chr5:77479514:C:T	2.81767e-19	-2.05101	-0.787814	3.68344e-14	-2.21535	-0.866845
77479721	chr5:77479721:T:C	1.76056e-19	-2.11906	-1.19004	2.94148e-14	-2.10535	-1.20178
77479765	chr5:77479765:A:G	1.81447e-19	-2.11401	-1.16492	3.03227e-14	-2.09982	-1.17691
77479839	chr5:77479839:A:C	1.92456e-19	-2.2126	-1.00744	3.12724e-14	-2.21785	-1.02804
77479927	chr5:77479927:G:A	2.54295e-18	-4.25965e-10	-0.638823	3.98275e-13	-4.25965e-10	-0.701486
77479967	chr5:77479967:A:T	1.21011e-18	-4.25965e-10	-1.38144	1.9833e-13	-4.25965e-10	-1.3987
77479981	chr5:77479981:AAAAC:A	1.26776e-18	-4.25965e-10	-1.3349	2.07929e-13	-4.25965e-10	-1.35143
77480130	chr5:77480130:T:C	3.31867e-19	-1.30341	-1.37176	5.1625e-14	-1.36388	-1.38074
77480306	chr5:77480306:CA:C	3.68736e-19	-1.23126	-1.33857	4.124e-14	-1.61781	-1.35141
77480385	chr5:77480385:T:C	5.19877e-19	-2.22187	-0.00444486	8.37509e-14	-2.21199	-0.0487939
77480539	chr5:77480539:T:C	1.36936e-18	-4.25965e-10	-1.25781	2.23774e-13	-4.25965e-10	-1.27799
77480791	chr5:77480791:T:C	1.31725e-18	-4.25965e-10	-1.2966	2.21125e-13	-4.25965e-10	-1.2899
77480931	chr5:77480931:C:T	1.82909e-19	-2.12023	-1.15068	3.05046e-14	-2.10682	-1.16393
77481077	chr5:77481077:A:C	2.68606e-18	-4.25965e-10	-0.584074	4.57463e-13	-4.25965e-10	-0.562933
77481304	chr5:77481304:G:A	1.47967e-19	-2.14756	-1.33535	2.47085e-14	-2.13901	-1.34247
77481484	chr5:77481484:T:G	7.67171e-19	-1.83719	-4.01506e-10	1.23678e-13	-1.87095	-4.01506e-10
77481505	chr5:77481505:G:A	5.91958e-19	-2.09647	-4.01506e-10	1.05999e-13	-2.02519	-4.01506e-10
77481601	chr5:77481601:A:G	6.32153e-19	-0.732164	-1.29861	8.56359e-14	-0.929287	-1.30924
77481708	chr5:77481708:C:T	5.72936e-18	1.45878	-1.28532	2.71707e-12	2.49592	-1.27724
77481731	chr5:77481731:A:G	1.85663e-19	-2.15392	-1.10205	2.98612e-14	-2.17389	-1.11817
77481881	chr5:77481881:T:G	1.32438e-18	-4.25965e-10	-1.2912	2.20461e-13	-4.25965e-10	-1.29291
77482283	chr5:77482283:C:T	6.33092e-18	1.41663	-1.14333	2.9924e-12	2.43272	-1.11752
77482463	chr5:77482463:C:T	4.89732e-19	-1.95395	-0.332097	8.33365e-14	-1.91569	-0.350056
77482649	chr5:77482649:T:A	3.33648e-19	-1.29634	-1.37348	5.1914e-14	-1.35676	-1.38228
77482772	chr5:77482772:G:A	1.40828e-18	-4.25965e-10	-1.22978	2.2921e-13	-4.25965e-10	-1.25399
77482835	chr5:77482835:G:A	1.80788e-18	-4.25965e-10	-0.979992	3.00313e-13	-4.25965e-10	-0.983801
77483168	chr5:77483168:TACTC:T	4.09447e-19	-1.43219	-1.0329	1.25982e-13	-0.793005	-1.05948
77483349	chr5:77483349:C:T	7.32724e-19	-1.88313	-4.01506e-10	1.18294e-13	-1.91546	-4.01506e-10
77483392	chr5:77483392:G:A	1.1817e-18	-4.25965e-10	-1.4052	1.96043e-13	-4.25965e-10	-1.41029
77483429	chr5:77483429:G:A	1.26892e-18	-4.25965e-10	-1.33398	2.12527e-13	-4.25965e-10	-1.32956
77483672	chr5:77483672:TATTCTA:T	7.36912e-19	-1.87743	-4.01506e-10	1.19146e-13	-1.90828	-4.01506e-10
77483774	chr5:77483774:T:C	7.60562e-19	-0.450538	-1.39531	1.45183e-13	-0.307127	-1.40351
77483799	chr5:77483799:T:A	1.54586e-18	-4.25965e-10	-1.13657	2.45729e-13	-4.25965e-10	-1.1844
77483970	chr5:77483970:T:C	1.82106e-18	-4.25965e-10	-0.972732	3.02726e-13	-4.25965e-10	-0.975801
77484217	chr5:77484217:A:G	1.97861e-19	-2.1457	-1.04664	3.15244e-14	-2.1669	-1.07097
77484413	chr5:77484413:T:A	2.41321e-19	-1.57669	-1.41708	4.90563e-14	-1.37977	-1.41589
77484479	chr5:77484479:TCA:T	7.399e-19	-1.87339	-4.01506e-10	1.19451e-13	-1.90572	-4.01506e-10
77484671	chr5:77484671:T:C	3.89854e-19	-1.43863	-1.0755	1.20093e-13	-0.797077	-1.10328
77484699	chr5:77484699:A:C	2.27746e-19	-1.6549	-1.39677	3.56418e-14	-1.73171	-1.3834
77484742	chr5:77484742:A:C	1.29585e-18	-4.25965e-10	-1.31298	2.17383e-13	-4.25965e-10	-1.30697
77484928	chr5:77484928:A:C	1.64812e-19	-2.21339	-1.1617	2.73417e-14	-2.20733	-1.17288
77485019	chr5:77485019:C:T	1.19562e-18	-4.25965e-10	-1.39348	1.97711e-13	-4.25965e-10	-1.40182
77485499	chr5:77485499:C:T	1.64962e-19	-2.20247	-1.17172	2.74589e-14	-2.19334	-1.1826
77485583	chr5:77485583:T:G	7.52596e-19	-1.85637	-4.01506e-10	1.21514e-13	-1.8886	-4.01506e-10
77485646	chr5:77485646:A:C	1.91966e-19	-2.14949	-1.0731	3.05956e-14	-2.16966	-1.09811
77485736	chr5:77485736:TC:T	1.23667e-18	-4.25965e-10	-1.35972	2.06226e-13	-4.25965e-10	-1.35965
77485899	chr5:77485899:A:T	1.64425e-19	-2.19485	-1.1826	2.74091e-14	-2.18474	-1.19301
77486416	chr5:77486416:A:G	2.55182e-19	-1.52113	-1.4168	5.17531e-14	-1.32509	-1.41706
77486839	chr5:77486839:C:A	1.82324e-19	-2.10518	-1.16894	3.04327e-14	-2.09132	-1.18179
77486894	chr5:77486894:AT:A	1.81666e-19	-2.1026	-1.17514	3.04999e-14	-2.08941	-1.18149
77487427	chr5:77487427:A:C	3.29444e-19	-1.30995	-1.37255	5.11162e-14	-1.37343	-1.38109
77487831	chr5:77487831:C:A	1.13609e-18	-1.44456	-4.01506e-10	1.78294e-13	-1.50519	-4.01506e-10
77488823	chr5:77488823:CACT:C	1.77341e-18	-4.25965e-10	-0.999246	2.94914e-13	-4.25965e-10	-1.00194
77489248	chr5:77489248:A:T	1.19191e-18	-4.25965e-10	-1.39659	1.972e-13	-4.25965e-10	-1.40441
77489282	chr5:77489282:C:T	1.18818e-18	-4.25965e-10	-1.39972	1.96721e-13	-4.25965e-10	-1.40684
77490017	chr5:77490017:A:G	2.77491e-19	-1.47632	-1.3778	5.70034e-14	-1.25875	-1.38677
77490189	chr5:77490189:C:A	6.26595e-19	-0.880399	-1.1592	8.53107e-14	-1.06885	-1.17347
77490804	chr5:77490804:T:C	2.77352e-19	-2.11327	-0.741344	3.81859e-14	-2.22165	-0.824516
77490910	chr5:77490910:T:C	1.28259e-18	-4.25965e-10	-1.32327	2.17743e-13	-4.25965e-10	-1.30531
77491057	chr5:77491057:T:C	1.35904e-18	-4.25965e-10	-1.26537	2.28124e-13	-4.25965e-10	-1.25874
77491067	chr5:77491067:C:T	8.1645e-18	1.63377	-1.10613	3.9624e-12	2.67977	-1.08379
77491181	chr5:77491181:T:C	7.37389e-19	-1.87679	-4.01506e-10	1.19071e-13	-1.90891	-4.01506e-10
77491669	chr5:77491669:C:G	5.85494e-19	-2.10745	-4.01506e-10	9.88654e-14	-2.09487	-4.01506e-10
77491681	chr5:77491681:G:C	1.77982e-19	-2.19841	-1.09981	2.89058e-14	-2.20755	-1.11704
77491691	chr5:77491691:T:A	2.19358e-19	-2.13539	-0.953812	3.15828e-14	-2.22134	-1.01467
77491809	chr5:77491809:T:C	1.17857e-18	-4.25965e-10	-1.40785	1.95653e-13	-4.25965e-10	-1.41229
77491867	chr5:77491867:G:C	2.00115e-19	-2.19616	-0.984846	3.32519e-14	-2.18552	-0.998996
77491961	chr5:77491961:G:A	5.22266e-19	-2.22173	-4.01506e-10	8.70472e-14	-2.22218	-4.01506e-10
77491983	chr5:77491983:G:C	1.89822e-19	-2.21495	-1.01887	3.13868e-14	-2.20901	-1.03323
77492132	chr5:77492132:A:G	7.61526e-19	-1.84458	-4.01506e-10	1.22943e-13	-1.87691	-4.01506e-10
77492159	chr5:77492159:C:T	9.87253e-18	1.80504	-1.08744	4.92153e-12	2.87993	-1.06718
77492557	chr5:77492557:G:A	1.17826e-18	-4.25965e-10	-1.40811	1.95528e-13	-4.25965e-10	-1.41292
77492786	chr5:77492786:AC:A	1.53153e-18	-4.25965e-10	-1.14588	2.4374e-13	-4.25965e-10	-1.19252
77493440	chr5:77493440:T:G	2.21118e-19	-2.16639	-0.914817	3.54146e-14	-2.18579	-0.935713
77493706	chr5:77493706:T:C	1.12309e-17	1.92694	-1.08042	5.74667e-12	3.02545	-1.0577
77494029	chr5:77494029:A:G	2.22432e-19	-2.17036	-0.904923	3.55956e-14	-2.18872	-0.927691
77494278	chr5:77494278:T:C	5.90207e-19	-0.760585	-1.33884	7.98271e-14	-0.963019	-1.34575
77494343	chr5:77494343:T:G	1.3173e-18	-4.25965e-10	-1.29656	2.20981e-13	-4.25965e-10	-1.29055
77494797	chr5:77494797:C:T	1.18872e-17	1.95919	-1.05588	6.09617e-12	3.05923	-1.03244
77494825	chr5:77494825:A:G	2.32849e-19	-2.1625	-0.867015	3.719e-14	-2.18233	-0.890256
77494937	chr5:77494937:T:C	2.9057e-19	-1.42235	-1.38571	5.99921e-14	-1.20071	-1.39371
77495010	chr5:77495010:G:T	1.34927e-18	-4.25965e-10	-1.27258	2.2653e-13	-4.25965e-10	-1.26575
77495497	chr5:77495497:G:A	1.51118e-19	-2.2209	-1.24094	4.47334e-14	-1.65572	-1.23218
77495581	chr5:77495581:A:G	1.18631e-18	-4.25965e-10	-1.4013	1.9663e-13	-4.25965e-10	-1.4073
77495676	chr5:77495676:A:T	2.85781e-19	-1.4413	-1.38337	5.88216e-14	-1.2225	-1.39162
77496078	chr5:77496078:C:T	1.8021e-19	-2.20913	-1.07665	2.93025e-14	-2.21557	-1.09539
77496148	chr5:77496148:A:G	7.53315e-19	-1.85542	-4.01506e-10	1.21844e-13	-1.88588	-4.01506e-10
77496637	chr5:77496637:G:A	1.77883e-19	-2.12711	-1.17167	2.96519e-14	-2.11653	-1.18257
77496667	chr5:77496667:G:T	1.59844e-18	-4.25965e-10	-1.10312	2.6981e-13	-4.25965e-10	-1.09091
77496863	chr5:77496863:C:T	3.39542e-19	-2.21966	-0.432649	5.76781e-14	-2.22181	-0.411935
77497043	chr5:77497043:C:T	3.9882e-19	-1.45876	-1.03263	1.21184e-13	-0.832042	-1.05928
77497188	chr5:77497188:T:C	1.16812e-18	-4.25965e-10	-1.41676	1.94806e-13	-4.25965e-10	-1.41662
77497394	chr5:77497394:A:G	7.36277e-19	-1.8783	-4.01506e-10	1.19079e-13	-1.90884	-4.01506e-10
77497994	chr5:77497994:T:A	2.28904e-19	-2.17634	-0.870255	3.66626e-14	-2.19357	-0.893299
77498117	chr5:77498117:T:G	6.72732e-19	-1.96856	-4.01506e-10	1.47901e-13	-1.69208	-4.01506e-10
77498165	chr5:77498165:G:A	2.29844e-19	-2.17619	-0.866312	3.68061e-14	-2.19353	-0.889436
77498320	chr5:77498320:A:T	1.54621e-18	-4.25965e-10	-1.13634	2.6118e-13	-4.25965e-10	-1.12342
77498551	chr5:77498551:T:G	1.86047e-19	-2.1326	-1.1213	2.9872e-14	-2.15473	-1.13697
77498572	chr5:77498572:G:A	1.33417e-18	-4.25965e-10	-1.28384	2.23932e-13	-4.25965e-10	-1.27729
77498705	chr5:77498705:G:T	2.25082e-19	-2.15826	-0.905182	3.59459e-14	-2.1787	-0.927917
77499056	chr5:77499056:C:A	6.76114e-19	-0.771783	-1.19176	9.08115e-14	-0.975113	-1.20473
77499162	chr5:77499162:G:A	1.34743e-18	-4.25965e-10	-1.27395	2.26117e-13	-4.25965e-10	-1.26758
77499273	chr5:77499273:A:G	1.42689e-19	-2.22181	-1.29742	4.12158e-14	-1.67978	-1.29003
77499572	chr5:77499572:A:G	2.35453e-19	-2.17576	-0.842633	3.77056e-14	-2.19292	-0.865897
77499783	chr5:77499783:C:T	2.09901e-19	-2.17921	-0.954061	3.49158e-14	-2.16661	-0.96908
77500388	chr5:77500388:C:A	1.20306e-18	-4.25965e-10	-1.38728	1.98649e-13	-4.25965e-10	-1.39709
77500634	chr5:77500634:A:T	2.08804e-19	-2.18977	-0.948738	3.46907e-14	-2.17803	-0.964122
77500670	chr5:77500670:A:G	5.96029e-19	-0.850109	-1.23951	8.07219e-14	-1.04617	-1.25145
77500801	chr5:77500801:A:T	1.19937e-18	-4.25965e-10	-1.39035	1.98154e-13	-4.25965e-10	-1.39958
77500917	chr5:77500917:A:C	1.81248e-19	-2.21062	-1.06942	2.94806e-14	-2.2166	-1.08829
77501016	chr5:77501016:G:A	1.31746e-18	-4.25965e-10	-1.29644	2.24108e-13	-4.25965e-10	-1.2765
77501066	chr5:77501066:C:T	9.6893e-19	-1.60371	-4.01506e-10	1.59939e-13	-1.61384	-4.01506e-10
77501140	chr5:77501140:A:G	1.18635e-18	-4.25965e-10	-1.40127	1.96634e-13	-4.25965e-10	-1.40728
77501279	chr5:77501279:T:C	2.36187e-19	-2.17459	-0.840692	3.77866e-14	-2.19233	-0.864341
77501397	chr5:77501397:C:T	3.01741e-18	-4.25965e-10	-0.467751	4.82358e-13	-4.25965e-10	-0.509941
77501465	chr5:77501465:T:C	1.32314e-18	-4.25965e-10	-1.29214	2.31887e-13	-4.25965e-10	-1.24238
77501713	chr5:77501713:A:G	5.4291e-19	-2.18296	-4.01506e-10	9.17432e-14	-2.16963	-4.01506e-10
77502320	chr5:77502320:A:G	1.18606e-18	-4.25965e-10	-1.40151	1.96597e-13	-4.25965e-10	-1.40747
77502375	chr5:77502375:A:G	5.8443e-18	-4.25965e-10	0.193319	9.93805e-13	-4.25965e-10	0.212913
77502423	chr5:77502423:T:C	2.22494e-19	-2.10405	-0.970952	3.66957e-14	-2.13128	-0.954688
77502511	chr5:77502511:A:G	1.73885e-18	-4.25965e-10	-1.01893	2.944e-13	-4.25965e-10	-1.00369
77502674	chr5:77502674:G:A	2.10731e-19	-2.1746	-0.954723	3.50689e-14	-2.1611	-0.970213
77502934	chr5:77502934:A:G	3.35059e-19	-2.22083	-0.444771	5.71431e-14	-2.22075	-0.422319
77503288	chr5:77503288:C:T	1.21918e-18	-4.25965e-10	-1.37397	2.00894e-13	-4.25965e-10	-1.38585
77503389	chr5:77503389:A:C	3.18151e-18	-4.25965e-10	-0.414791	5.42865e-13	-4.25965e-10	-0.391767
77503562	chr5:77503562:A:G	7.82548e-19	-0.435012	-1.38234	1.49447e-13	-0.28906	-1.39263
77503608	chr5:77503608:T:C	5.2406e-19	-2.2183	-4.01506e-10	8.91826e-14	-2.19794	-4.01506e-10
77503626	chr5:77503626:G:A	1.17397e-18	-4.25965e-10	-1.41176	1.97886e-13	-4.25965e-10	-1.40094
77503916	chr5:77503916:G:A	2.08894e-19	-2.18084	-0.957236	3.47791e-14	-2.16779	-0.97182
77503922	chr5:77503922:C:A	7.31136e-19	-0.671614	-1.21369	1.36548e-13	-0.531812	-1.24014
77504009	chr5:77504009:G:C	1.97408e-19	-2.12937	-1.06526	3.16262e-14	-2.15259	-1.08205
77504124	chr5:77504124:T:C	1.81862e-19	-2.15329	-1.12337	2.92902e-14	-2.17304	-1.13833
77504125	chr5:77504125:G:A	1.83997e-19	-2.13153	-1.13346	2.95537e-14	-2.1546	-1.14781
77504438	chr5:77504438:C:T	6.27099e-19	-0.85655	-1.18225	8.55013e-14	-1.04709	-1.193
77504723	chr5:77504723:C:T	1.22422e-18	-4.25965e-10	-1.36985	2.0145e-13	-4.25965e-10	-1.38309
77504738	chr5:77504738:G:A	1.32092e-18	-4.25965e-10	-1.29382	2.21617e-13	-4.25965e-10	-1.28768
77505258	chr5:77505258:GAGTGA:G	1.63884e-18	-4.25965e-10	-1.07816	2.59446e-13	-4.25965e-10	-1.13008
77505473	chr5:77505473:G:A	1.26659e-18	-4.25965e-10	-1.33582	2.09437e-13	-4.25965e-10	-1.3442
77505495	chr5:77505495:G:A	1.25694e-18	-4.25965e-10	-1.34347	2.08008e-13	-4.25965e-10	-1.35105
77505604	chr5:77505604:G:C	2.99433e-18	-4.25965e-10	-0.475429	5.1047e-13	-4.25965e-10	-0.453295
77505958	chr5:77505958:A:T	1.20893e-18	-4.25965e-10	-1.38241	1.99197e-13	-4.25965e-10	-1.39433
77506332	chr5:77506332:A:G	1.20377e-18	-4.25965e-10	-1.38669	1.98838e-13	-4.25965e-10	-1.39614
77506361	chr5:77506361:G:A	1.44738e-18	-4.25965e-10	-1.20239	2.43418e-13	-4.25965e-10	-1.19385
77506390	chr5:77506390:A:G	1.84239e-19	-2.16494	-1.09872	2.96071e-14	-2.18497	-1.11564
77506475	chr5:77506475:G:A	1.54345e-17	2.26532	-1.10087	4.75528e-12	2.86436	-1.08597
77506613	chr5:77506613:A:T	6.74262e-19	-1.96628	-4.01506e-10	1.28103e-13	-1.8358	-4.01506e-10
77506730	chr5:77506730:C:T	9.57729e-18	0.687247	-4.01506e-10	2.39462e-12	1.09235	-4.01506e-10
77506809	chr5:77506809:T:G	5.77646e-17	2.48423	-4.01506e-10	1.71465e-11	3.06092	-4.01506e-10
77506852	chr5:77506852:A:T	1.328e-18	-4.25965e-10	-1.28847	2.26067e-13	-4.25965e-10	-1.2678
77506984	chr5:77506984:G:A	1.2061e-18	-4.25965e-10	-1.38476	1.99063e-13	-4.25965e-10	-1.39501
77507323	chr5:77507323:T:C	6.2882e-19	-2.03606	-4.01506e-10	1.10475e-13	-1.98384	-4.01506e-10
77507494	chr5:77507494:A:T	2.70215e-18	-4.25965e-10	-0.578099	4.34465e-13	-4.25965e-10	-0.614513
77507514	chr5:77507514:C:G	7.95668e-19	-1.80072	-4.01506e-10	1.28334e-13	-1.83399	-4.01506e-10
77507536	chr5:77507536:T:C	1.72568e-18	-4.25965e-10	-1.02653	2.98307e-13	-4.25965e-10	-0.990506
77507698	chr5:77507698:G:A	1.2734e-19	-2.21946	-1.41358	2.13598e-14	-2.21049	-1.41663
77507729	chr5:77507729:G:A	1.07333e-17	1.8583	-1.0571	5.45337e-12	2.94898	-1.03362
77508053	chr5:77508053:TG:T	7.76047e-19	-1.82569	-4.01506e-10	1.25371e-13	-1.85735	-4.01506e-10
77508367	chr5:77508367:T:G	1.88547e-19	-2.13147	-1.10909	3.02031e-14	-2.1547	-1.12598
77508409	chr5:77508409:T:C	3.85144e-19	-1.15247	-1.37382	5.88308e-14	-1.23165	-1.38232
77508560	chr5:77508560:A:G	1.41752e-18	-4.25965e-10	-1.22324	2.41632e-13	-4.25965e-10	-1.20121
77508669	chr5:77508669:G:A	2.01052e-19	-2.18091	-0.995436	3.34427e-14	-2.16746	-1.01133
77508691	chr5:77508691:T:G	4.24961e-19	-1.29988	-1.12803	1.3657e-13	-0.618159	-1.15363
77508862	chr5:77508862:C:T	7.8548e-19	-1.81361	-4.01506e-10	1.26803e-13	-1.84599	-4.01506e-10
77508943	chr5:77508943:C:T	7.9756e-19	-1.79835	-4.01506e-10	1.28678e-13	-1.83131	-4.01506e-10
77509025	chr5:77509025:G:A	1.32581e-18	-4.25965e-10	-1.29013	2.22513e-13	-4.25965e-10	-1.28364
77509428	chr5:77509428:T:C	1.19059e-18	-4.25965e-10	-1.3977	1.97081e-13	-4.25965e-10	-1.40501
77509444	chr5:77509444:C:A	5.58913e-18	1.51048	-1.36181	1.5519e-12	2.013	-1.35439
77509672	chr5:77509672:G:A	3.72257e-19	-1.16164	-1.39868	5.72835e-14	-1.2392	-1.40141
77509746	chr5:77509746:A:G	7.72049e-19	-0.508093	-1.32276	1.00982e-13	-0.736126	-1.33756
77509999	chr5:77509999:G:C	1.22364e-18	-4.25965e-10	-1.37032	2.01566e-13	-4.25965e-10	-1.38251
77510246	chr5:77510246:A:G	7.53119e-19	-0.840391	-1.01529	9.97895e-14	-1.04909	-1.03647
77510252	chr5:77510252:C:T	1.38042e-18	-4.25965e-10	-1.24976	2.35594e-13	-4.25965e-10	-1.22652
77510254	chr5:77510254:G:A	1.66105e-18	-4.25965e-10	-1.0647	2.62623e-13	-4.25965e-10	-1.11791
77510351	chr5:77510351:C:T	1.168e-18	-4.25965e-10	-1.41686	1.95327e-13	-4.25965e-10	-1.41395
77510400	chr5:77510400:G:T	1.2056e-18	-4.25965e-10	-1.38517	1.98995e-13	-4.25965e-10	-1.39535
77510477	chr5:77510477:T:A	1.70506e-19	-2.14716	-1.19398	2.7499e-14	-2.16641	-1.20807
77510604	chr5:77510604:A:G	1.52965e-18	-4.25965e-10	-1.14711	2.57935e-13	-4.25965e-10	-1.13592
77511752	chr5:77511752:C:T	1.32589e-18	-4.25965e-10	-1.29007	2.21886e-13	-4.25965e-10	-1.28646
77511801	chr5:77511801:G:A	1.76537e-19	-2.18577	-1.1206	2.94355e-14	-2.175	-1.13143
77511842	chr5:77511842:TAGTTA:T	1.13846e-17	1.92657	-1.06646	5.8393e-12	3.02624	-1.0425
77511872	chr5:77511872:A:C	1.67351e-19	-2.1543	-1.2055	2.70451e-14	-2.17188	-1.21924
77511891	chr5:77511891:G:A	1.90547e-19	-2.17287	-1.05714	3.17616e-14	-2.16044	-1.06993
77512002	chr5:77512002:G:A	7.61127e-19	-0.772828	-1.07228	1.01336e-13	-0.980913	-1.08927
77512041	chr5:77512041:C:T	1.93179e-19	-2.18118	-1.03511	3.21566e-14	-2.16987	-1.04814
77512171	chr5:77512171:C:T	2.39591e-19	-2.03921	-0.961761	3.15518e-14	-2.21239	-1.02461
77512422	chr5:77512422:G:A	7.22441e-19	-1.89727	-4.01506e-10	1.17268e-13	-1.92417	-4.01506e-10
77512501	chr5:77512501:C:T	1.16797e-18	-4.25965e-10	-1.41688	1.94964e-13	-4.25965e-10	-1.41581
77512518	chr5:77512518:G:A	1.29807e-19	-2.21392	-1.39994	2.14075e-14	-2.21671	-1.40817
77512548	chr5:77512548:G:A	1.37248e-18	-4.25965e-10	-1.25553	2.30823e-13	-4.25965e-10	-1.24698
77512700	chr5:77512700:C:G	1.14906e-18	-1.43321	-4.01506e-10	1.77588e-13	-1.50916	-4.01506e-10
77513235	chr5:77513235:C:T	1.64381e-19	-2.16481	-1.21291	2.6629e-14	-2.18153	-1.2251
77513433	chr5:77513433:AG:A	1.18201e-18	-4.25965e-10	-1.40493	2.00053e-13	-4.25965e-10	-1.39004
77513556	chr5:77513556:T:G	1.17887e-18	-4.25965e-10	-1.40759	1.95852e-13	-4.25965e-10	-1.41127
77513656	chr5:77513656:A:G	1.028e-17	1.82515	-1.0671	5.2003e-12	2.91107	-1.04322
77513663	chr5:77513663:T:C	1.17346e-18	-4.25965e-10	-1.41219	1.9573e-13	-4.25965e-10	-1.41189
77513908	chr5:77513908:AG:A	1.12826e-17	1.88976	-1.03865	5.76849e-12	2.98518	-1.01364
77513935	chr5:77513935:A:T	1.18829e-18	-4.25965e-10	-1.39963	1.96928e-13	-4.25965e-10	-1.40579
77514122	chr5:77514122:G:A	1.16824e-18	-4.25965e-10	-1.41665	1.94713e-13	-4.25965e-10	-1.4171
77515358	chr5:77515358:T:C	2.60682e-19	-1.59071	-1.32589	4.23496e-14	-1.61862	-1.32405
77515433	chr5:77515433:G:A	2.80699e-19	-1.54258	-1.30004	4.5557e-14	-1.57177	-1.2979
77515459	chr5:77515459:G:A	1.33682e-18	-4.25965e-10	-1.28185	2.2473e-13	-4.25965e-10	-1.27373
77515525	chr5:77515525:A:C	1.29328e-18	-4.25965e-10	-1.31497	2.17178e-13	-4.25965e-10	-1.30791
77515526	chr5:77515526:C:G	4.27319e-19	-1.10575	-1.31662	1.46331e-13	-0.372637	-1.33012
77515846	chr5:77515846:A:G	1.26023e-17	2.03703	-1.07531	3.83768e-12	2.62355	-1.05955
77515904	chr5:77515904:T:C	1.12177e-17	1.91613	-1.07079	5.74809e-12	3.01495	-1.04696
77516013	chr5:77516013:C:G	1.63036e-19	-2.22022	-1.16572	2.66701e-14	-2.22197	-1.18311
77516074	chr5:77516074:G:A	6.97761e-19	-1.93203	-4.01506e-10	1.22897e-13	-1.87728	-4.01506e-10
77516595	chr5:77516595:G:GC	2.00706e-19	-2.17496	-1.0031	3.23059e-14	-2.19001	-1.02337
77516910	chr5:77516910:G:A	2.24335e-19	-1.90778	-1.15899	2.73387e-14	-2.17214	-1.20819
77516939	chr5:77516939:C:T	2.02737e-19	-1.935	-1.23299	2.5353e-14	-2.18119	-1.27454
77517209	chr5:77517209:A:G	1.4474e-18	-4.25965e-10	-1.20238	2.42864e-13	-4.25965e-10	-1.19613
77517282	chr5:77517282:C:G	4.98722e-19	-1.10366	-1.16419	9.39119e-14	-0.985867	-1.1604
77517568	chr5:77517568:T:C	1.16766e-18	-4.25965e-10	-1.41715	1.94782e-13	-4.25965e-10	-1.41674
77517578	chr5:77517578:G:T	5.24552e-19	-2.21736	-4.01506e-10	8.9249e-14	-2.1972	-4.01506e-10
77517897	chr5:77517897:T:C	5.30195e-19	-2.20666	-4.01506e-10	8.74931e-14	-2.21707	-4.01506e-10
77517928	chr5:77517928:C:T	1.44646e-19	-2.08974	-1.41587	2.98161e-14	-1.87651	-1.41707
77518017	chr5:77518017:G:T	1.3146e-18	-4.25965e-10	-1.29862	2.19952e-13	-4.25965e-10	-1.29522
77518049	chr5:77518049:T:C	1.29901e-19	-2.20909	-1.40404	2.15209e-14	-2.22001	-1.39959
77518189	chr5:77518189:G:T	1.26485e-18	-4.25965e-10	-1.3372	2.13594e-13	-4.25965e-10	-1.32455
77518312	chr5:77518312:G:T	9.26673e-19	-0.837371	-0.810932	1.66278e-13	-0.761306	-0.813658
77518911	chr5:77518911:T:C	3.92882e-19	-2.17635	-0.330045	6.46821e-14	-2.19847	-0.320675
77518958	chr5:77518958:C:T	1.23908e-18	-4.25965e-10	-1.35778	2.07757e-13	-4.25965e-10	-1.35226
77519167	chr5:77519167:T:A	1.2143e-18	-4.25965e-10	-1.37798	2.03596e-13	-4.25965e-10	-1.37249
77520618	chr5:77520618:T:C	4.42593e-19	-1.24418	-1.14307	6.45779e-14	-1.38136	-1.1394
77520669	chr5:77520669:C:T	1.8111e-19	-1.86417	-1.41663	2.80893e-14	-1.93692	-1.41632
77520680	chr5:77520680:G:A	1.17049e-18	-4.25965e-10	-1.41473	1.95567e-13	-4.25965e-10	-1.41273
77521053	chr5:77521053:T:C	1.91985e-19	-1.82595	-1.39654	2.97947e-14	-1.89735	-1.39695
77521104	chr5:77521104:A:G	1.17697e-18	-4.25965e-10	-1.40921	1.9533e-13	-4.25965e-10	-1.41394
77521359	chr5:77521359:C:T	1.22547e-18	-4.25965e-10	-1.36882	2.04582e-13	-4.25965e-10	-1.36766
77521363	chr5:77521363:C:A	1.17091e-18	-4.25965e-10	-1.41436	1.94777e-13	-4.25965e-10	-1.41677
77521520	chr5:77521520:T:C	2.92576e-18	-0.498595	-4.01506e-10	8.30079e-13	0.0328925	-4.01506e-10
77521711	chr5:77521711:C:T	2.35668e-18	-4.25965e-10	-0.714895	4.0361e-13	-4.25965e-10	-0.688179
77521843	chr5:77521843:T:C	6.35151e-19	-2.02604	-4.01506e-10	1.00701e-13	-2.07647	-4.01506e-10
77522240	chr5:77522240:A:G	1.57094e-18	-4.25965e-10	-1.12048	2.78557e-13	-4.25965e-10	-1.05901
77522595	chr5:77522595:G:C	1.3157e-18	-4.25965e-10	-1.29778	2.21986e-13	-4.25965e-10	-1.28601
77522735	chr5:77522735:C:T	1.28601e-19	-2.2223	-1.40089	2.20607e-14	-2.19932	-1.39551
77523344	chr5:77523344:A:G	3.27343e-19	-1.27237	-1.41653	5.08409e-14	-1.34278	-1.41714
77523403	chr5:77523403:A:G	1.17044e-18	-4.25965e-10	-1.41477	1.94752e-13	-4.25965e-10	-1.4169
77523448	chr5:77523448:G:A	1.27426e-18	-4.25965e-10	-1.32979	2.16083e-13	-4.25965e-10	-1.31297
77523557	chr5:77523557:T:C	1.5854e-18	-4.25965e-10	-1.11131	2.72703e-13	-4.25965e-10	-1.08024
77523671	chr5:77523671:C:T	1.58148e-19	-2.00388	-1.41249	3.45701e-14	-1.73703	-1.40861
77524026	chr5:77524026:A:C	1.20627e-18	-4.25965e-10	-1.38462	1.98903e-13	-4.25965e-10	-1.39581
77524260	chr5:77524260:A:G	1.98396e-19	-1.80455	-1.38509	3.05262e-14	-1.88849	-1.38155
77524564	chr5:77524564:C:G	1.49832e-18	-4.25965e-10	-1.16781	2.571e-13	-4.25965e-10	-1.13916
77525143	chr5:77525143:G:A	1.62231e-18	0.170063	-1.25836	6.77339e-13	1.07068	-1.24114
77525615	chr5:77525615:T:C	5.13796e-18	-4.25965e-10	0.0645088	8.73538e-13	-4.25965e-10	0.0839238
77525733	chr5:77525733:G:T	2.55094e-18	0.780917	-1.4166	2.42274e-13	0.218296	-1.41685
77525893	chr5:77525893:G:A	3.13638e-19	-1.33247	-1.39919	6.27445e-14	-1.14188	-1.40767
77525927	chr5:77525927:C:T	1.48752e-18	-4.25965e-10	-1.17504	2.62233e-13	-4.25965e-10	-1.1194
77525932	chr5:77525932:G:A	1.3499e-19	-2.20581	-1.36889	2.29759e-14	-2.2053	-1.34888
77525945	chr5:77525945:C:T	2.1383e-18	-4.25965e-10	-0.812138	3.65262e-13	-4.25965e-10	-0.788014
77526194	chr5:77526194:C:T	1.23159e-18	-4.25965e-10	-1.36384	2.02362e-13	-4.25965e-10	-1.37857
77526209	chr5:77526209:T:G	1.22402e-18	-4.25965e-10	-1.37001	2.00177e-13	-4.25965e-10	-1.38942
77526509	chr5:77526509:G:A	1.37736e-18	-0.0015834	-1.2504	5.59295e-13	0.873711	-1.23566
77526560	chr5:77526560:C:T	1.30044e-19	-2.22175	-1.39028	2.24965e-14	-2.19154	-1.38372
77526601	chr5:77526601:C:T	1.27288e-19	-2.22208	-1.41137	2.16874e-14	-2.20389	-1.408
77526751	chr5:77526751:T:G	1.54579e-18	-4.25965e-10	-1.13661	2.7378e-13	-4.25965e-10	-1.0763
77527218	chr5:77527218:A:T	3.76563e-19	-1.26328	-1.28554	3.72804e-14	-1.81065	-1.25951
77527334	chr5:77527334:T:A	1.1029e-18	-0.159593	-1.31461	4.34799e-13	0.68684	-1.30058
77527709	chr5:77527709:G:A	1.24574e-18	-4.25965e-10	-1.35242	2.09206e-13	-4.25965e-10	-1.34531
77527865	chr5:77527865:A:T	1.18241e-18	-4.25965e-10	-1.40459	1.97656e-13	-4.25965e-10	-1.4021
77528037	chr5:77528037:A:G	1.40573e-18	-4.25965e-10	-1.23159	2.20662e-13	-4.25965e-10	-1.292
77528431	chr5:77528431:C:A	1.29606e-19	-2.22164	-1.39376	2.21188e-14	-2.20418	-1.38802
77528445	chr5:77528445:CCAAA:C	1.19275e-18	-4.25965e-10	-1.39588	1.99492e-13	-4.25965e-10	-1.39285
77530016	chr5:77530016:C:CAGAAAGGA	4.66216e-19	-1.02959	-1.30566	4.25185e-14	-1.65884	-1.27985
77530167	chr5:77530167:C:T	2.17171e-17	2.82069	-1.31474	1.16031e-11	3.96459	-1.29419
77530281	chr5:77530281:G:A	3.1086e-19	-2.07621	-0.664348	5.02968e-14	-2.11246	-0.658226
77530326	chr5:77530326:T:C	6.4638e-19	-2.00852	-4.01506e-10	1.02333e-13	-2.0604	-4.01506e-10
77530330	chr5:77530330:T:C	1.17559e-18	-4.25965e-10	-1.41038	1.95168e-13	-4.25965e-10	-1.41477
77530391	chr5:77530391:A:C	1.43034e-18	0.0317206	-1.24595	5.90654e-13	0.920067	-1.22746
77530547	chr5:77530547:T:C	1.62608e-18	-4.25965e-10	-1.08598	2.89432e-13	-4.25965e-10	-1.02071
77530618	chr5:77530618:T:C	2.11065e-18	-4.25965e-10	-0.825154	3.60887e-13	-4.25965e-10	-0.800063
77530758	chr5:77530758:T:G	1.23522e-18	-4.25965e-10	-1.3609	2.07327e-13	-4.25965e-10	-1.35433
77530911	chr5:77530911:T:C	2.24111e-18	-4.25965e-10	-0.765175	3.83486e-13	-4.25965e-10	-0.739324
77530969	chr5:77530969:C:G	8.5502e-18	1.98317	-1.40937	6.92186e-13	1.26138	-1.41015
77531011	chr5:77531011:A:G	2.11669e-17	2.80217	-1.32188	1.10993e-11	3.92807	-1.30206
77531851	chr5:77531851:A:G	1.5554e-18	0.0906206	-1.22103	6.44019e-13	0.980298	-1.2012
77531872	chr5:77531872:C:A	1.71964e-18	-4.25965e-10	-1.03003	3.08684e-13	-4.25965e-10	-0.956311
77531884	chr5:77531884:A:C	1.23859e-18	-4.25965e-10	-1.35817	2.09267e-13	-4.25965e-10	-1.34502
77532064	chr5:77532064:T:G	1.66743e-18	0.186744	-1.24761	7.01954e-13	1.09442	-1.22918
77532395	chr5:77532395:T:C	1.73547e-19	-2.0683	-1.25516	2.94637e-14	-2.08706	-1.2184
77532791	chr5:77532791:G:A	1.49414e-19	-2.05956	-1.41363	3.15542e-14	-1.82238	-1.41454
77532877	chr5:77532877:T:G	6.03119e-17	2.52738	-4.01506e-10	1.55395e-11	2.96251	-4.01506e-10
77533016	chr5:77533016:A:G	9.62558e-19	-1.61031	-4.01506e-10	1.50841e-13	-1.6724	-4.01506e-10
77533132	chr5:77533132:A:G	1.51782e-19	-2.16383	-1.29362	2.58011e-14	-2.17615	-1.26206
77533639	chr5:77533639:G:T	2.36381e-18	-4.25965e-10	-0.711873	4.06966e-13	-4.25965e-10	-0.679897
77533719	chr5:77533719:A:C	2.21282e-18	-4.25965e-10	-0.777882	3.76949e-13	-4.25965e-10	-0.756518
77533825	chr5:77533825:C:T	2.57885e-18	-4.25965e-10	-0.624804	4.45355e-13	-4.25965e-10	-0.589755
77534188	chr5:77534188:TA:T	1.34319e-19	-2.16649	-1.41319	2.22136e-14	-2.17838	-1.40954
77534414	chr5:77534414:G:A	1.52714e-18	-4.25965e-10	-1.14875	2.62015e-13	-4.25965e-10	-1.12022
77534483	chr5:77534483:G:T	2.41457e-18	-0.690625	-4.01506e-10	5.05979e-13	-0.462132	-4.01506e-10
77534559	chr5:77534559:A:G	1.36725e-19	-2.15654	-1.40539	2.26649e-14	-2.16843	-1.39938
77534719	chr5:77534719:CCA:C	1.43411e-19	-2.22063	-1.29356	2.52372e-14	-2.18169	-1.27862
77534946	chr5:77534946:C:T	1.44573e-19	-2.2218	-1.28431	2.53086e-14	-2.1887	-1.26878
77535183	chr5:77535183:T:C	1.28024e-18	-4.25965e-10	-1.3251	2.15762e-13	-4.25965e-10	-1.31445
77535197	chr5:77535197:T:G	1.17043e-18	-4.25965e-10	-1.41478	1.9539e-13	-4.25965e-10	-1.41363
77535406	chr5:77535406:C:T	1.17053e-18	-4.25965e-10	-1.41469	1.94755e-13	-4.25965e-10	-1.41689
77535856	chr5:77535856:T:A	5.59138e-19	-2.15351	-4.01506e-10	1.25357e-13	-1.85746	-4.01506e-10
77536045	chr5:77536045:A:G	1.18177e-18	-4.25965e-10	-1.40514	1.96446e-13	-4.25965e-10	-1.40824
77536084	chr5:77536084:C:T	2.26457e-17	2.80858	-1.26076	1.18567e-11	3.9285	-1.23648
77536280	chr5:77536280:C:T	2.05629e-18	0.536203	-1.38745	8.87434e-13	1.48627	-1.38656
77536652	chr5:77536652:T:C	3.80931e-19	-1.42067	-1.11662	5.71631e-14	-1.5292	-1.11352
77536658	chr5:77536658:T:G	1.16958e-18	-4.25965e-10	-1.4155	1.95744e-13	-4.25965e-10	-1.41182
77536667	chr5:77536667:A:G	1.26786e-18	-4.25965e-10	-1.33482	2.13924e-13	-4.25965e-10	-1.32301
77536757	chr5:77536757:G:A	6.17556e-18	-4.25965e-10	0.248452	9.39383e-13	-4.25965e-10	0.156596
77537355	chr5:77537355:C:T	5.42146e-19	-2.18437	-4.01506e-10	1.26767e-13	-1.84627	-4.01506e-10
77537558	chr5:77537558:C:G	1.55271e-18	-4.25965e-10	-1.13215	2.53514e-13	-4.25965e-10	-1.15321
77537627	chr5:77537627:G:A	6.3243e-19	-1.18982	-0.840513	5.86332e-14	-1.80441	-0.81292
77537960	chr5:77537960:A:G	1.37966e-19	-2.13645	-1.41644	2.27393e-14	-2.15015	-1.41439
77538143	chr5:77538143:C:T	1.74477e-18	-1.01553	-4.01506e-10	2.94678e-13	-1.00275	-4.01506e-10
77538231	chr5:77538231:G:C	1.33919e-19	-2.18207	-1.4006	2.22594e-14	-2.19099	-1.39488
77538256	chr5:77538256:G:A	1.53155e-18	-4.25965e-10	-1.14587	2.62633e-13	-4.25965e-10	-1.11787
77538985	chr5:77538985:C:A	1.35609e-19	-2.17008	-1.40005	2.26152e-14	-2.17575	-1.39425
77539479	chr5:77539479:G:A	1.77559e-19	-1.97073	-1.32987	2.51903e-14	-2.13456	-1.32762
77539548	chr5:77539548:A:G	2.24889e-19	-1.66918	-1.39511	3.40665e-14	-1.76798	-1.39233
77539642	chr5:77539642:GTTAC:G	1.16859e-18	-4.25965e-10	-1.41635	1.94738e-13	-4.25965e-10	-1.41697
77539977	chr5:77539977:G:A	2.29893e-18	-4.25965e-10	-0.739706	3.96345e-13	-4.25965e-10	-0.706343
77540103	chr5:77540103:G:A	1.62267e-18	-4.25965e-10	-1.08807	2.78086e-13	-4.25965e-10	-1.0607
77540230	chr5:77540230:A:G	1.43563e-19	-2.10919	-1.40394	2.38748e-14	-2.11706	-1.39875
77540663	chr5:77540663:C:T	2.93024e-19	-1.3912	-1.40844	5.88209e-14	-1.2	-1.41413
77541006	chr5:77541006:T:C	3.29747e-18	-4.25965e-10	-0.378993	5.52234e-13	-4.25965e-10	-0.374657
77541052	chr5:77541052:C:A	1.42877e-19	-2.22043	-1.29749	2.49996e-14	-2.18562	-1.28415
77541649	chr5:77541649:C:T	1.17426e-18	-4.25965e-10	-1.41151	1.96122e-13	-4.25965e-10	-1.40989
77541723	chr5:77541723:C:T	1.73439e-19	-2.12805	-1.19603	2.89617e-14	-2.14494	-1.17772
77542454	chr5:77542454:A:C	5.45978e-19	-2.17732	-4.01506e-10	1.13896e-13	-1.95335	-4.01506e-10
77542508	chr5:77542508:A:T	1.35754e-19	-2.16874	-1.40031	2.26437e-14	-2.17442	-1.39433
77542989	chr5:77542989:G:A	9.65651e-19	-1.6071	-4.01506e-10	1.87112e-13	-1.45692	-4.01506e-10
77543393	chr5:77543393:G:A	1.42609e-18	-0.298036	-0.919178	2.60546e-13	-0.202648	-0.923199
77543506	chr5:77543506:A:G	1.16777e-18	-4.25965e-10	-1.41705	1.94828e-13	-4.25965e-10	-1.41651
77543703	chr5:77543703:G:C	4.97588e-19	-1.1127	-1.15743	4.6958e-14	-1.72209	-1.11728
77544384	chr5:77544384:T:C	2.1212e-18	-4.25965e-10	-0.820168	3.60988e-13	-4.25965e-10	-0.799782
77544894	chr5:77544894:TC:T	2.42439e-18	-4.25965e-10	-0.68657	4.18903e-13	-4.25965e-10	-0.650989
77544919	chr5:77544919:C:T	2.36556e-18	-4.25965e-10	-0.711133	4.08488e-13	-4.25965e-10	-0.676164
77544985	chr5:77544985:T:C	1.49939e-18	-4.25965e-10	-1.16709	2.42618e-13	-4.25965e-10	-1.19714
77545200	chr5:77545200:C:T	2.00038e-18	-4.25965e-10	-0.878812	3.41767e-13	-4.25965e-10	-0.854498
77545226	chr5:77545226:CA:C	1.39034e-19	-2.19758	-1.34761	2.39455e-14	-2.19457	-1.31828
77545383	chr5:77545383:A:G	3.3613e-19	-1.25599	-1.40641	6.85038e-14	-1.04891	-1.41283
77545748	chr5:77545748:G:A	1.88763e-18	-4.25965e-10	-0.936828	3.22125e-13	-4.25965e-10	-0.913687
77545841	chr5:77545841:A:G	3.86293e-19	-1.12175	-1.40156	7.46496e-14	-0.966243	-1.40958
77546042	chr5:77546042:T:C	1.41953e-18	-4.25965e-10	-1.22183	2.40895e-13	-4.25965e-10	-1.20427
77546152	chr5:77546152:G:A	5.22038e-19	-2.22216	-4.01506e-10	1.00131e-13	-2.08215	-4.01506e-10
77546198	chr5:77546198:C:T	1.18944e-18	-4.25965e-10	-1.39866	1.98922e-13	-4.25965e-10	-1.39571
77546665	chr5:77546665:C:T	6.21544e-19	-2.0477	-4.01506e-10	1.01166e-13	-2.07187	-4.01506e-10
77546691	chr5:77546691:G:A	1.67459e-19	-1.99716	-1.362	2.39271e-14	-2.15524	-1.35837
77547634	chr5:77547634:GC:G	2.01016e-18	-4.25965e-10	-0.873935	3.45984e-13	-4.25965e-10	-0.842236
77547656	chr5:77547656:G:A	2.94725e-19	-2.22195	-0.57191	4.76992e-14	-2.20859	-0.615123
77547685	chr5:77547685:A:G	1.21439e-18	-4.25965e-10	-1.37791	2.01531e-13	-4.25965e-10	-1.38268
77547701	chr5:77547701:C:T	1.28893e-19	-2.21544	-1.40548	2.26347e-14	-2.16869	-1.40046
77548246	chr5:77548246:C:A	1.51331e-18	-4.25965e-10	-1.15785	2.66781e-13	-4.25965e-10	-1.1022
77548322	chr5:77548322:A:T	2.15302e-18	-4.25965e-10	-0.805277	3.66773e-13	-4.25965e-10	-0.783884
77548516	chr5:77548516:CAT:C	6.55008e-19	-0.994445	-1.00081	5.99685e-14	-1.63647	-0.958339
77548986	chr5:77548986:T:A	2.94177e-19	-1.40723	-1.38849	3.37822e-14	-1.77585	-1.39285
77549081	chr5:77549081:A:G	1.75309e-18	-4.25965e-10	-1.01077	2.88493e-13	-4.25965e-10	-1.02396
77549170	chr5:77549170:A:G	1.97677e-18	-4.25965e-10	-0.890683	3.36311e-13	-4.25965e-10	-0.870591
77549281	chr5:77549281:A:C	5.27842e-19	-1.01527	-1.19584	4.79944e-14	-1.65102	-1.16652
77549328	chr5:77549328:G:C	1.1721e-18	-4.25965e-10	-1.41335	1.95861e-13	-4.25965e-10	-1.41122
77549545	chr5:77549545:C:T	8.68437e-19	-1.71321	-4.01506e-10	1.50338e-13	-1.67574	-4.01506e-10
77550065	chr5:77550065:G:A	1.28137e-18	-4.25965e-10	-1.32422	2.16306e-13	-4.25965e-10	-1.31193
77550253	chr5:77550253:T:C	1.1677e-18	-4.25965e-10	-1.41711	1.94984e-13	-4.25965e-10	-1.41571
77550439	chr5:77550439:T:C	3.24481e-19	-1.44363	-1.25405	5.13416e-14	-1.52188	-1.22825
77550484	chr5:77550484:A:G	3.07176e-19	-1.35421	-1.39827	5.70562e-14	-1.24762	-1.39697
77550600	chr5:77550600:G:C	1.16766e-18	-4.25965e-10	-1.41715	1.94781e-13	-4.25965e-10	-1.41675
77551209	chr5:77551209:A:C	2.45118e-18	-4.25965e-10	-0.675579	4.23909e-13	-4.25965e-10	-0.63911
77551356	chr5:77551356:C:T	1.7165e-19	-1.96293	-1.37152	2.39445e-14	-2.13968	-1.37321
77551472	chr5:77551472:G:A	1.78375e-19	-1.93021	-1.36581	2.45675e-14	-2.11943	-1.36777
77551546	chr5:77551546:T:C	1.49469e-19	-2.06014	-1.41268	3.16782e-14	-1.81894	-1.41406
77551674	chr5:77551674:A:C	1.54403e-19	-2.1584	-1.28194	2.67254e-14	-2.1427	-1.26031
77551744	chr5:77551744:G:A	2.82086e-18	-4.25965e-10	-0.535107	4.75134e-13	-4.25965e-10	-0.525032
77551903	chr5:77551903:A:G	1.46446e-19	-2.08598	-1.40727	3.0484e-14	-1.86201	-1.40942
77551922	chr5:77551922:C:T	2.00971e-18	-4.25965e-10	-0.87416	3.34677e-13	-4.25965e-10	-0.875461
77552381	chr5:77552381:A:G	6.99134e-19	-1.69903	-0.231031	1.19349e-13	-1.75097	-0.15561
77552446	chr5:77552446:T:C	6.99354e-19	-1.92975	-4.01506e-10	1.56981e-13	-1.63251	-4.01506e-10
77552644	chr5:77552644:T:C	1.00983e-18	-1.68692	0.12455	1.73498e-13	-1.73909	0.206629
77552859	chr5:77552859:T:C	2.19437e-19	-1.70545	-1.38339	3.30885e-14	-1.80936	-1.38008
77552878	chr5:77552878:A:G	1.2278e-18	-4.25965e-10	-1.36692	2.06755e-13	-4.25965e-10	-1.35709
77553439	chr5:77553439:T:C	1.69575e-19	-1.99825	-1.34835	3.7453e-14	-1.72749	-1.33805
77553519	chr5:77553519:A:G	2.38549e-18	-4.25965e-10	-0.702743	4.06721e-13	-4.25965e-10	-0.680499
77553706	chr5:77553706:T:C	1.25062e-18	-4.25965e-10	-1.34851	2.1396e-13	-4.25965e-10	-1.32284
77554774	chr5:77554774:GT:G	1.16896e-18	-4.25965e-10	-1.41603	1.95302e-13	-4.25965e-10	-1.41408
77554784	chr5:77554784:T:C	1.4558e-19	-2.08812	-1.41106	3.04337e-14	-1.86009	-1.41299
77554965	chr5:77554965:C:T	1.40257e-19	-2.12291	-1.41352	2.86124e-14	-1.9198	-1.41499
77555035	chr5:77555035:C:T	6.15958e-18	0.24586	-4.01506e-10	6.18263e-13	-0.261714	-4.01506e-10
77555267	chr5:77555267:G:A	2.22631e-18	-0.771804	-4.01506e-10	6.2867e-13	-0.245022	-4.01506e-10
77555377	chr5:77555377:C:T	1.18391e-18	-4.25965e-10	-1.40332	1.99513e-13	-4.25965e-10	-1.39275
77555496	chr5:77555496:G:T	1.18209e-18	-4.25965e-10	-1.40486	1.95893e-13	-4.25965e-10	-1.41106
77555590	chr5:77555590:G:A	1.30079e-19	-2.2155	-1.39627	2.21041e-14	-2.21307	-1.37979
77555651	chr5:77555651:G:A	1.36437e-18	-4.25965e-10	-1.26145	2.33832e-13	-4.25965e-10	-1.23403
77555914	chr5:77555914:G:A	1.53908e-19	-2.02835	-1.4152	3.33458e-14	-1.76637	-1.41533
77555941	chr5:77555941:T:C	1.48882e-19	-2.06662	-1.41013	3.15392e-14	-1.82628	-1.41112
77556409	chr5:77556409:G:T	3.09706e-19	-1.46779	-1.27649	4.4435e-14	-1.63239	-1.26221
77556435	chr5:77556435:T:C	1.53606e-19	-2.04088	-1.40464	3.31094e-14	-1.78573	-1.40309
77556578	chr5:77556578:C:T	1.36262e-18	-4.25965e-10	-1.26274	2.33523e-13	-4.25965e-10	-1.23535
77556800	chr5:77556800:C:G	2.2186e-18	-4.25965e-10	-0.775271	3.76943e-13	-4.25965e-10	-0.756535
77556941	chr5:77556941:G:T	1.1868e-18	-1.40089	-4.01506e-10	1.83522e-13	-1.47629	-4.01506e-10
77556953	chr5:77556953:C:T	2.86491e-19	-1.4174	-1.40479	2.96996e-14	-1.89784	-1.39966
77556990	chr5:77556990:G:T	1.21803e-18	-1.37491	-4.01506e-10	1.88016e-13	-1.4521	-4.01506e-10
77557128	chr5:77557128:A:G	2.19488e-19	-1.84961	-1.239	5.18533e-14	-1.50359	-1.23662
77557168	chr5:77557168:G:A	2.19704e-19	-1.83121	-1.25641	5.22355e-14	-1.47897	-1.25389
77557236	chr5:77557236:A:G	2.12516e-19	-1.85089	-1.27	5.01627e-14	-1.5056	-1.26775
77557239	chr5:77557239:T:C	1.3407e-18	-4.25965e-10	-1.27895	2.27146e-13	-4.25965e-10	-1.26304
77557265	chr5:77557265:G:A	2.14364e-19	-1.83625	-1.27598	5.08912e-14	-1.48548	-1.27346
77557344	chr5:77557344:A:G	8.35428e-19	-0.788409	-0.96355	1.16153e-13	-0.998401	-0.935323
77557390	chr5:77557390:G:A	1.69691e-19	-1.94525	-1.40068	3.83769e-14	-1.64348	-1.39769
77557634	chr5:77557634:A:T	6.03564e-19	-2.07705	-4.01506e-10	9.88943e-14	-2.09458	-4.01506e-10
77558210	chr5:77558210:G:T	1.37586e-18	-4.25965e-10	-1.25307	2.36509e-13	-4.25965e-10	-1.22264
77558240	chr5:77558240:T:C	6.04799e-19	-2.07501	-4.01506e-10	9.90791e-14	-2.09271	-4.01506e-10
77558461	chr5:77558461:G:T	5.21975e-19	-2.22228	-4.01506e-10	1.45193e-13	-1.71056	-4.01506e-10
77558680	chr5:77558680:A:G	2.02325e-19	-2.01589	-1.15414	4.42659e-14	-1.75928	-1.13914
77558738	chr5:77558738:C:T	4.50012e-19	-1.2565	-1.11413	4.51321e-14	-1.78886	-1.09018
77558766	chr5:77558766:G:A	1.29646e-19	-2.22003	-1.39506	2.19891e-14	-2.22118	-1.3769
77559088	chr5:77559088:C:A	3.12026e-19	-1.65754	-1.07928	5.81756e-14	-1.49665	-1.12851
77559112	chr5:77559112:C:T	7.78448e-19	-0.439239	-1.38336	2.88548e-13	0.367388	-1.39115
77559192	chr5:77559192:A:C	1.63421e-18	-4.25965e-10	-1.08099	2.64175e-13	-4.25965e-10	-1.11202
77559302	chr5:77559302:T:G	1.7504e-19	-1.99517	-1.31972	3.89828e-14	-1.72252	-1.30298
77559602	chr5:77559602:A:C	2.3523e-19	-1.98841	-1.03093	5.34095e-14	-1.71426	-0.996383
77559708	chr5:77559708:C:T	2.76507e-19	-2.22227	-0.635401	4.43408e-14	-2.21666	-0.680058
77560725	chr5:77560725:C:G	1.4154e-19	-2.11299	-1.41433	2.11982e-14	-2.22043	-1.41429
77560792	chr5:77560792:T:A	2.27825e-19	-2.21993	-0.831399	5.4838e-14	-1.84583	-0.838414
77560882	chr5:77560882:C:T	1.17993e-18	-4.25965e-10	-1.40669	1.97673e-13	-4.25965e-10	-1.40202
77561049	chr5:77561049:T:G	2.21837e-19	-1.77224	-1.30573	3.44083e-14	-1.86979	-1.28054
77561213	chr5:77561213:T:C	7.16184e-19	-1.90597	-4.01506e-10	1.22135e-13	-1.8835	-4.01506e-10
77561349	chr5:77561349:C:T	1.68002e-19	-2.04674	-1.30919	3.59363e-14	-1.81158	-1.2953
77561874	chr5:77561874:T:C	6.73869e-19	-1.96687	-4.01506e-10	1.1822e-13	-1.91608	-4.01506e-10
77562045	chr5:77562045:A:G	2.73932e-19	-1.71282	-1.1542	4.25323e-14	-1.82425	-1.11412
77562827	chr5:77562827:G:A	1.42326e-18	-1.2192	-4.01506e-10	2.19465e-13	-1.29744	-4.01506e-10
77563050	chr5:77563050:T:C	3.42867e-19	-1.71568	-0.92688	5.40858e-14	-1.82771	-0.870345
77563243	chr5:77563243:C:A	1.22597e-18	-4.25965e-10	-1.36841	2.07465e-13	-4.25965e-10	-1.35367
77563349	chr5:77563349:A:AT	1.44803e-18	-4.25965e-10	-1.20194	2.32842e-13	-4.25965e-10	-1.23827
77563816	chr5:77563816:G:T	2.4728e-19	-2.22212	-0.747262	6.22764e-14	-1.80199	-0.755055
77564248	chr5:77564248:G:A	1.37006e-18	-4.25965e-10	-1.25729	2.31861e-13	-4.25965e-10	-1.24249
77564402	chr5:77564402:C:T	2.14118e-19	-2.2214	-0.891978	5.21516e-14	-1.82514	-0.909332
77564778	chr5:77564778:C:T	6.21512e-19	-0.956618	-1.09113	1.97512e-13	-0.265831	-1.137
77564954	chr5:77564954:C:G	1.34137e-18	-4.25965e-10	-1.27846	2.23066e-13	-4.25965e-10	-1.28116
77564964	chr5:77564964:T:C	1.25094e-18	-4.25965e-10	-1.34825	2.12405e-13	-4.25965e-10	-1.33013
77565023	chr5:77565023:A:G	9.34795e-19	-1.63958	-4.01506e-10	1.52411e-13	-1.66205	-4.01506e-10
77565120	chr5:77565120:A:G	1.3416e-18	-4.25965e-10	-1.27828	2.23106e-13	-4.25965e-10	-1.28098
77565232	chr5:77565232:T:C	1.16981e-18	-4.25965e-10	-1.41531	1.95515e-13	-4.25965e-10	-1.41299
77565480	chr5:77565480:A:C	1.87629e-19	-2.13662	-1.10882	2.95273e-14	-2.21924	-1.08407
77565947	chr5:77565947:C:A	1.67924e-19	-2.07967	-1.27672	3.71083e-14	-1.82016	-1.25462
77566424	chr5:77566424:T:A	1.87234e-19	-2.04254	-1.20501	4.00965e-14	-1.80595	-1.19139
77566438	chr5:77566438:G:C	2.96695e-19	-2.20993	-0.57727	4.93777e-14	-2.16593	-0.623196
77566662	chr5:77566662:G:A	3.73323e-19	-2.1607	-0.396765	6.40951e-14	-2.17252	-0.355738
77566741	chr5:77566741:T:G	1.52285e-19	-2.17794	-1.2762	3.55508e-14	-1.87146	-1.24621
77567108	chr5:77567108:G:A	4.28396e-19	-2.21885	-0.201009	7.46608e-14	-2.13666	-0.239009
77567347	chr5:77567347:G:C	1.3302e-18	-1.28682	-4.01506e-10	2.04865e-13	-1.36628	-4.01506e-10
77567503	chr5:77567503:C:T	1.18446e-18	-4.25965e-10	-1.40286	1.98926e-13	-4.25965e-10	-1.3957
77567527	chr5:77567527:G:A	1.93282e-19	-1.94371	-1.27205	4.12528e-14	-1.67491	-1.294
77567765	chr5:77567765:A:G	3.38481e-19	-1.76967	-0.885766	8.01195e-14	-1.39218	-0.912933
77568246	chr5:77568246:C:T	1.22532e-18	-1.36894	-4.01506e-10	1.897e-13	-1.44318	-4.01506e-10
77568260	chr5:77568260:A:T	2.73328e-19	-2.22049	-0.648739	4.42811e-14	-2.2072	-0.690873
77568359	chr5:77568359:G:A	1.18769e-18	-4.25965e-10	-1.40014	1.9952e-13	-4.25965e-10	-1.39271
77568653	chr5:77568653:G:A	4.90532e-19	-2.2137	-0.0707103	8.89888e-14	-2.15985	-0.0402656
77568688	chr5:77568688:C:T	6.20944e-19	-2.04866	-4.01506e-10	9.88964e-14	-2.09455	-4.01506e-10
77569397	chr5:77569397:C:T	4.68683e-19	-2.21269	-0.117291	8.39601e-14	-2.22085	-0.0374341
77569409	chr5:77569409:T:A	2.17984e-18	0.0710323	-0.863927	6.2918e-13	0.647429	-0.89164
77569668	chr5:77569668:C:T	1.28949e-18	-1.3179	-4.01506e-10	1.99267e-13	-1.39398	-4.01506e-10
77570144	chr5:77570144:C:A	6.32291e-19	-0.7576	-1.27295	1.7257e-13	-0.267152	-1.27067
77570244	chr5:77570244:T:C	1.20175e-18	-4.25965e-10	-1.38837	2.02713e-13	-4.25965e-10	-1.37684
77570830	chr5:77570830:G:A	3.61625e-19	-2.21176	-0.37754	6.46688e-14	-2.22114	-0.298208
77570860	chr5:77570860:T:C	3.92461e-19	-2.21002	-0.297446	6.98935e-14	-2.22176	-0.219895
77570871	chr5:77570871:A:G	2.29767e-19	-2.19313	-0.849708	3.89102e-14	-2.22068	-0.806695
77571685	chr5:77571685:C:CTAAGA	1.16863e-18	-4.25965e-10	-1.41632	1.94762e-13	-4.25965e-10	-1.41685
77571693	chr5:77571693:T:A	1.16869e-18	-4.25965e-10	-1.41627	1.94757e-13	-4.25965e-10	-1.41687
77571799	chr5:77571799:G:A	4.87468e-19	-2.20839	-0.0822903	8.68769e-14	-2.22194	-0.00219881
77571965	chr5:77571965:A:G	1.7658e-17	2.27184	-0.972795	8.66295e-12	3.32609	-0.947911
77572612	chr5:77572612:C:A	1.16766e-18	-4.25965e-10	-1.41714	1.94808e-13	-4.25965e-10	-1.41661
77572895	chr5:77572895:C:T	1.87713e-19	-2.22012	-1.02487	4.51831e-14	-1.8472	-1.0307
77573125	chr5:77573125:T:G	4.21178e-19	-1.83335	-0.603497	7.21943e-14	-1.85124	-0.558024
77573260	chr5:77573260:T:A	5.88371e-19	-1.13584	-0.966704	1.32755e-13	-0.819544	-0.980581
77573556	chr5:77573556:G:A	1.17242e-18	-4.25965e-10	-1.41308	1.95013e-13	-4.25965e-10	-1.41556
77573607	chr5:77573607:C:T	1.18309e-18	-4.25965e-10	-1.40402	1.97063e-13	-4.25965e-10	-1.4051
77573630	chr5:77573630:A:G	1.18122e-18	-4.25965e-10	-1.4056	1.99117e-13	-4.25965e-10	-1.39473
77573667	chr5:77573667:C:T	1.28298e-18	-4.25965e-10	-1.32296	2.13629e-13	-4.25965e-10	-1.32439
77574063	chr5:77574063:A:T	4.3193e-19	-1.79228	-0.619356	7.38063e-14	-1.81206	-0.575123
77574067	chr5:77574067:G:A	3.94832e-19	-2.10919	-0.392257	6.39627e-14	-2.13902	-0.391306
77574073	chr5:77574073:G:A	1.2204e-18	-4.25965e-10	-1.37297	2.00978e-13	-4.25965e-10	-1.38543
77574210	chr5:77574210:A:G	1.18415e-18	-4.25965e-10	-1.40312	1.97258e-13	-4.25965e-10	-1.40411
77574223	chr5:77574223:G:A	3.37348e-19	-2.18194	-0.476853	6.93904e-14	-1.99921	-0.449665
77574479	chr5:77574479:C:T	1.4251e-18	-4.25965e-10	-1.21791	2.45479e-13	-4.25965e-10	-1.18542
77574551	chr5:77574551:C:A	1.47904e-18	-4.25965e-10	-1.18075	2.55671e-13	-4.25965e-10	-1.14474
77574602	chr5:77574602:T:C	1.22172e-18	-4.25965e-10	-1.37189	2.01271e-13	-4.25965e-10	-1.38398
77574784	chr5:77574784:A:G	1.37608e-18	-4.25965e-10	-1.25291	2.39002e-13	-4.25965e-10	-1.21216
77574798	chr5:77574798:C:T	4.81059e-19	-2.20692	-0.0969945	8.52405e-14	-2.22222	-0.0209332
77574833	chr5:77574833:T:C	1.23759e-18	-4.25965e-10	-1.35898	2.03504e-13	-4.25965e-10	-1.37294
77575054	chr5:77575054:A:T	1.36875e-18	-4.25965e-10	-1.25825	2.28246e-13	-4.25965e-10	-1.25821
77575434	chr5:77575434:A:C	1.22155e-18	-4.25965e-10	-1.37202	2.02336e-13	-4.25965e-10	-1.3787
77575520	chr5:77575520:T:C	2.99732e-19	-2.20848	-0.568531	5.20603e-14	-2.22213	-0.5141
77575547	chr5:77575547:A:G	1.23317e-18	-4.25965e-10	-1.36256	2.02872e-13	-4.25965e-10	-1.37605
77575714	chr5:77575714:G:A	1.17167e-18	-4.25965e-10	-1.41372	1.95061e-13	-4.25965e-10	-1.41532
77575774	chr5:77575774:A:AC	3.15421e-19	-2.2096	-0.516395	5.49825e-14	-2.22199	-0.459621
77576063	chr5:77576063:G:T	6.97368e-19	-0.587007	-1.34558	2.43753e-13	0.165376	-1.35785
77576263	chr5:77576263:T:G	1.17443e-18	-4.25965e-10	-1.41136	1.95866e-13	-4.25965e-10	-1.4112
77576346	chr5:77576346:C:T	8.83885e-19	-1.69558	-4.01506e-10	1.7031e-13	-1.55101	-4.01506e-10
77576644	chr5:77576644:A:G	2.85975e-19	-2.18525	-0.638751	4.64419e-14	-2.22167	-0.62876
77577060	chr5:77577060:G:A	1.30404e-18	-4.25965e-10	-1.30668	2.24963e-13	-4.25965e-10	-1.27269
77577500	chr5:77577500:G:A	1.23837e-18	-4.25965e-10	-1.35835	2.09038e-13	-4.25965e-10	-1.34611
77577623	chr5:77577623:G:C	4.46147e-16	4.5285	-4.01506e-10	8.52338e-11	4.66453	-4.01506e-10
77578250	chr5:77578250:A:G	1.26103e-18	-4.25965e-10	-1.34022	2.07762e-13	-4.25965e-10	-1.35223
77578269	chr5:77578269:C:G	2.42082e-19	-1.90789	-1.08274	4.46049e-14	-1.83031	-1.06047
77578349	chr5:77578349:A:C	1.1886e-18	-4.25965e-10	-1.39937	1.96124e-13	-4.25965e-10	-1.40988
77579546	chr5:77579546:C:T	1.17546e-18	-4.25965e-10	-1.41049	1.95196e-13	-4.25965e-10	-1.41463
77579639	chr5:77579639:T:C	1.40402e-18	-4.25965e-10	-1.23281	2.41766e-13	-4.25965e-10	-1.20066
77579665	chr5:77579665:G:A	1.30733e-18	-1.30416	-4.01506e-10	2.02518e-13	-1.3778	-4.01506e-10
77579757	chr5:77579757:T:C	7.09689e-17	2.69009	-4.01506e-10	1.90191e-11	3.16457	-4.01506e-10
77579785	chr5:77579785:C:T	1.36201e-18	-4.25965e-10	-1.26319	2.2653e-13	-4.25965e-10	-1.26575
77579866	chr5:77579866:G:T	5.19945e-19	-1.56297	-0.663209	9.06622e-14	-1.57635	-0.605141
77579868	chr5:77579868:A:AAAT	2.8995e-19	-2.22209	-0.588106	5.08294e-14	-2.20297	-0.557181
77580105	chr5:77580105:T:C	1.21314e-18	-4.25965e-10	-1.37894	2.0432e-13	-4.25965e-10	-1.36894
77580117	chr5:77580117:G:A	1.37122e-18	-4.25965e-10	-1.25644	2.35422e-13	-4.25965e-10	-1.22725
77580179	chr5:77580179:A:T	6.36466e-19	-2.02397	-4.01506e-10	1.03578e-13	-2.0483	-4.01506e-10
77580199	chr5:77580199:C:T	3.74895e-18	-0.250672	-4.01506e-10	3.83169e-13	-0.740151	-4.01506e-10
77580574	chr5:77580574:T:C	1.896e-18	-4.25965e-10	-0.932403	3.09334e-13	-4.25965e-10	-0.954207
77580781	chr5:77580781:T:C	2.36618e-19	-1.95122	-1.06224	4.34756e-14	-1.87731	-1.03912
77581671	chr5:77581671:T:A	4.02123e-19	-2.21964	-0.263506	6.88335e-14	-2.21247	-0.244469
77581707	chr5:77581707:A:G	1.2145e-18	-4.25965e-10	-1.37781	2.00192e-13	-4.25965e-10	-1.38935
77581728	chr5:77581728:A:G	1.16885e-18	-4.25965e-10	-1.41613	1.95416e-13	-4.25965e-10	-1.41349
77581890	chr5:77581890:G:A	1.36363e-18	-4.25965e-10	-1.262	2.33822e-13	-4.25965e-10	-1.23407
77581928	chr5:77581928:T:A	1.23684e-18	-4.25965e-10	-1.35959	2.08723e-13	-4.25965e-10	-1.34762
77582863	chr5:77582863:A:G	2.20866e-17	2.71005	-1.18723	1.16212e-11	3.84096	-1.169
77583188	chr5:77583188:A:AT	7.12657e-17	2.69427	-4.01506e-10	3.46476e-11	3.76436	-4.01506e-10
77583580	chr5:77583580:C:T	1.80846e-19	-2.17841	-1.10385	3.22307e-14	-2.1372	-1.07851
77583662	chr5:77583662:T:C	1.17859e-18	-4.25965e-10	-1.40783	1.95795e-13	-4.25965e-10	-1.41156
77583981	chr5:77583981:T:G	1.36217e-18	-4.25965e-10	-1.26307	2.32726e-13	-4.25965e-10	-1.23877
77584222	chr5:77584222:C:G	1.21173e-18	-4.25965e-10	-1.3801	2.0405e-13	-4.25965e-10	-1.37026
77584737	chr5:77584737:T:C	2.55864e-19	-2.19263	-0.742629	4.12607e-14	-2.19087	-0.777845
77584848	chr5:77584848:A:C	2.24435e-19	-2.1593	-0.907017	4.03574e-14	-2.12151	-0.869339
77584892	chr5:77584892:C:T	1.2703e-18	-4.25965e-10	-1.3329	2.11452e-13	-4.25965e-10	-1.33463
77585103	chr5:77585103:C:T	5.22401e-19	-2.22147	-4.01506e-10	8.75875e-14	-2.21599	-4.01506e-10
77585141	chr5:77585141:A:T	2.7095e-19	-2.16123	-0.716742	4.40807e-14	-2.18292	-0.719685
77585268	chr5:77585268:A:G	1.39593e-18	-4.25965e-10	-1.23858	2.4285e-13	-4.25965e-10	-1.19619
77585394	chr5:77585394:C:T	1.17494e-18	-4.25965e-10	-1.41093	1.95207e-13	-4.25965e-10	-1.41457
77585622	chr5:77585622:A:G	1.73264e-18	-4.25965e-10	-1.0225	2.79355e-13	-4.25965e-10	-1.05615
77585636	chr5:77585636:C:T	1.29608e-18	-4.25965e-10	-1.3128	2.13367e-13	-4.25965e-10	-1.32561
77585638	chr5:77585638:C:T	1.43404e-18	-4.25965e-10	-1.21165	2.50658e-13	-4.25965e-10	-1.16454
77585776	chr5:77585776:G:T	1.39032e-18	-4.25965e-10	-1.24261	2.41732e-13	-4.25965e-10	-1.2008
77585965	chr5:77585965:T:C	1.24075e-18	-4.25965e-10	-1.35643	2.03998e-13	-4.25965e-10	-1.37052
77586481	chr5:77586481:A:G	3.19446e-19	-2.22136	-0.491957	5.51656e-14	-2.20726	-0.47103
77586560	chr5:77586560:C:T	3.75876e-19	-1.41281	-1.13784	7.27461e-14	-1.22096	-1.18069
77587271	chr5:77587271:T:A	1.2611e-18	-4.25965e-10	-1.34016	2.08251e-13	-4.25965e-10	-1.34989
77587274	chr5:77587274:G:C	1.24533e-18	-4.25965e-10	-1.35274	2.0531e-13	-4.25965e-10	-1.36411
77587308	chr5:77587308:G:A	1.16958e-18	-4.25965e-10	-1.4155	1.95526e-13	-4.25965e-10	-1.41293
77587693	chr5:77587693:G:A	1.53964e-19	-2.20285	-1.24034	2.612e-14	-2.16429	-1.26164
77587733	chr5:77587733:G:A	1.81415e-19	-2.12562	-1.1535	3.27881e-14	-2.07052	-1.12805
77588396	chr5:77588396:A:G	1.27808e-18	-4.25965e-10	-1.32679	2.08803e-13	-4.25965e-10	-1.34724
77588439	chr5:77588439:T:C	1.21691e-18	-4.25965e-10	-1.37583	2.02522e-13	-4.25965e-10	-1.37778
77588469	chr5:77588469:T:C	1.40766e-18	-4.25965e-10	-1.23022	2.34212e-13	-4.25965e-10	-1.2324
77588492	chr5:77588492:C:T	6.73838e-19	-1.96691	-4.01506e-10	1.17518e-13	-1.92203	-4.01506e-10
77588836	chr5:77588836:G:A	2.63383e-19	-2.19669	-0.709604	4.27656e-14	-2.17414	-0.758754
77588990	chr5:77588990:A:G	1.8184e-19	-2.22022	-1.05656	4.395e-14	-1.84812	-1.05746
77588997	chr5:77588997:C:T	1.59391e-19	-2.19696	-1.21159	2.65507e-14	-2.17473	-1.23484
77589766	chr5:77589766:T:G	1.16792e-18	-4.25965e-10	-1.41692	1.95037e-13	-4.25965e-10	-1.41544
77590261	chr5:77590261:T:C	1.17485e-18	-4.25965e-10	-1.41101	1.96431e-13	-4.25965e-10	-1.40832
77590509	chr5:77590509:C:T	1.37467e-18	-4.25965e-10	-1.25394	2.26493e-13	-4.25965e-10	-1.26591
77591518	chr5:77591518:C:T	1.43775e-18	-4.25965e-10	-1.20907	2.51334e-13	-4.25965e-10	-1.16185
77591969	chr5:77591969:T:C	7.75448e-19	-2.18286	0.3564	1.24357e-13	-2.19841	0.332935
77592229	chr5:77592229:G:A	8.9827e-19	-1.67943	-4.01506e-10	1.53574e-13	-1.65445	-4.01506e-10
77592283	chr5:77592283:T:C	1.16994e-18	-4.25965e-10	-1.4152	1.94762e-13	-4.25965e-10	-1.41685
77592348	chr5:77592348:T:C	1.06821e-18	-2.18249	0.676326	1.73728e-13	-2.19896	0.667818
77592864	chr5:77592864:TC:T	1.28581e-18	-4.25965e-10	-1.32076	2.13257e-13	-4.25965e-10	-1.32613
77593137	chr5:77593137:T:A	1.29758e-18	-4.25965e-10	-1.31165	2.20622e-13	-4.25965e-10	-1.29218
77593539	chr5:77593539:A:G	3.41935e-19	-2.19488	-0.450407	7.1323e-14	-1.97594	-0.44547
77593670	chr5:77593670:T:C	1.22444e-18	-4.25965e-10	-1.36966	2.03792e-13	-4.25965e-10	-1.37153
77594303	chr5:77594303:A:C	1.17003e-18	-4.25965e-10	-1.41512	1.94882e-13	-4.25965e-10	-1.41623
77594338	chr5:77594338:A:G	9.70539e-19	-0.284757	-1.3173	6.92941e-13	1.18082	-1.3285
77594562	chr5:77594562:T:C	1.96014e-19	-2.0233	-1.17842	3.77846e-14	-1.91531	-1.14142
77594670	chr5:77594670:T:C	5.67068e-19	-2.13942	-4.01506e-10	9.34569e-14	-2.15113	-4.01506e-10
77594685	chr5:77594685:C:G	2.86631e-18	-4.25965e-10	-0.519124	4.85282e-13	-4.25965e-10	-0.503898
77594997	chr5:77594997:G:A	1.30928e-18	-1.42923	0.126558	1.83684e-13	-1.74412	0.26871
77595148	chr5:77595148:GTCT:G	3.11648e-19	-1.99973	-0.738293	5.9849e-14	-1.88268	-0.714128
77595196	chr5:77595196:C:T	2.28164e-19	-1.63841	-1.41143	6.17463e-14	-1.15108	-1.41452
77595294	chr5:77595294:G:A	1.50258e-18	-4.25965e-10	-1.16497	2.45951e-13	-4.25965e-10	-1.1835
77595391	chr5:77595391:G:A	1.40922e-18	-4.25965e-10	-1.22911	2.3331e-13	-4.25965e-10	-1.23626
77595534	chr5:77595534:G:A	1.40496e-19	-2.11881	-1.41591	2.18205e-14	-2.19133	-1.41445
77595609	chr5:77595609:T:C	5.49366e-19	-2.17114	-4.01506e-10	9.531e-14	-2.13149	-4.01506e-10
77595970	chr5:77595970:G:A	1.67568e-18	-4.25965e-10	-1.05593	2.91105e-13	-4.25965e-10	-1.01494
77596077	chr5:77596077:C:A	3.69311e-19	-1.5707	-0.997562	5.62556e-14	-1.65436	-1.00436
77596382	chr5:77596382:G:A	2.13728e-19	-2.18558	-0.929618	4.04862e-14	-2.10503	-0.882641
77596641	chr5:77596641:T:C	2.12593e-19	-1.78846	-1.33207	3.32231e-14	-1.84006	-1.34532
77596710	chr5:77596710:A:G	2.14151e-19	-1.73841	-1.37482	4.52832e-14	-1.50504	-1.37065
77596835	chr5:77596835:C:T	2.01249e-19	-2.17958	-0.995781	3.4065e-14	-2.16538	-0.994975
77597060	chr5:77597060:C:T	1.56228e-18	-1.126	-4.01506e-10	2.65403e-13	-1.10738	-4.01506e-10
77597294	chr5:77597294:G:T	1.85376e-18	-4.25965e-10	-0.954933	3.09377e-13	-4.25965e-10	-0.954067
77597491	chr5:77597491:A:C	2.6241e-18	-4.25965e-10	-0.60741	4.27048e-13	-4.25965e-10	-0.63173
77597713	chr5:77597713:C:A	3.63603e-19	-1.68749	-0.896354	4.83887e-14	-1.91795	-0.89141
77597819	chr5:77597819:G:C	3.90839e-18	-4.25965e-10	-0.209022	6.41161e-13	-4.25965e-10	-0.225348
77598122	chr5:77598122:C:T	1.99144e-19	-2.19629	-0.989588	3.24777e-14	-2.21665	-0.991424
77598271	chr5:77598271:T:C	6.70991e-18	-4.25965e-10	0.331437	1.02844e-12	-4.25965e-10	0.247167
77598654	chr5:77598654:TTG:T	2.21626e-19	-1.69831	-1.3806	3.06457e-14	-1.88823	-1.3779
77599124	chr5:77599124:T:G	1.23264e-18	-4.25965e-10	-1.36299	2.05411e-13	-4.25965e-10	-1.36361
77600005	chr5:77600005:C:T	2.41872e-19	-1.57617	-1.41533	4.29268e-14	-1.51481	-1.41433
77600192	chr5:77600192:C:A	3.44448e-19	-1.68573	-0.952232	5.43655e-14	-1.74319	-0.949705
77600240	chr5:77600240:T:C	8.11428e-19	-1.88611	0.105006	1.7339e-13	-1.66764	0.134557
77600820	chr5:77600820:C:A	1.17912e-18	-4.25965e-10	-1.40738	1.9616e-13	-4.25965e-10	-1.40969
77601479	chr5:77601479:A:G	1.38512e-18	-4.25965e-10	-1.24636	2.21807e-13	-4.25965e-10	-1.28682
77601554	chr5:77601554:A:C	2.18403e-18	-4.25965e-10	-0.790978	3.54865e-13	-4.25965e-10	-0.81689
77601665	chr5:77601665:T:TA	8.04176e-19	-1.79008	-4.01506e-10	1.2459e-13	-1.8636	-4.01506e-10
77602085	chr5:77602085:C:A	1.80153e-18	-4.25965e-10	-0.983513	2.9665e-13	-4.25965e-10	-0.996073
77602522	chr5:77602522:C:T	1.99241e-18	-4.25965e-10	-0.882802	3.30324e-13	-4.25965e-10	-0.888552
77602564	chr5:77602564:T:C	1.40622e-18	-4.25965e-10	-1.23124	2.24874e-13	-4.25965e-10	-1.27309
77602713	chr5:77602713:T:C	2.16124e-18	-4.25965e-10	-0.801464	3.99495e-13	-4.25965e-10	-0.698426
77602858	chr5:77602858:T:A	1.79448e-18	-4.25965e-10	-0.987431	2.95647e-13	-4.25965e-10	-0.999461
77602987	chr5:77602987:A:G	1.56733e-18	-4.25965e-10	-1.12278	2.70989e-13	-4.25965e-10	-1.08655
77603060	chr5:77603060:C:G	5.24958e-19	-1.68281	-0.533773	7.10211e-14	-1.90689	-0.518757
77603114	chr5:77603114:T:G	2.36829e-19	-2.14491	-0.867656	3.65666e-14	-2.22047	-0.86902
77603339	chr5:77603339:A:G	2.09144e-19	-2.17941	-0.957467	3.62538e-14	-2.12815	-0.969928
77603448	chr5:77603448:G:C	1.17491e-18	-4.25965e-10	-1.41096	1.96653e-13	-4.25965e-10	-1.40719
77603520	chr5:77603520:A:G	4.67788e-18	-4.25965e-10	-0.0293024	7.23783e-13	-4.25965e-10	-0.104136
77603795	chr5:77603795:T:C	3.5436e-19	-1.60047	-1.00912	5.49654e-14	-1.67648	-1.00545
77603831	chr5:77603831:G:T	1.32917e-18	-4.25965e-10	-1.2876	2.20711e-13	-4.25965e-10	-1.29178
77604651	chr5:77604651:C:T	5.87723e-19	-2.10365	-4.01506e-10	9.11357e-14	-2.17628	-4.01506e-10
77604657	chr5:77604657:A:T	1.69099e-18	-4.25965e-10	-1.04683	2.85942e-13	-4.25965e-10	-1.03284
77605374	chr5:77605374:G:T	1.69451e-18	-4.25965e-10	-1.04475	2.86548e-13	-4.25965e-10	-1.03072
77605908	chr5:77605908:A:G	4.75017e-18	-4.25965e-10	-0.0139668	8.9024e-13	-4.25965e-10	0.102863
77606447	chr5:77606447:A:C	1.41379e-19	-2.11725	-1.41121	2.42936e-14	-2.08779	-1.41063
77606449	chr5:77606449:G:A	5.40734e-19	-2.18698	-4.01506e-10	8.91154e-14	-2.1987	-4.01506e-10
77607239	chr5:77607239:A:C	1.68231e-19	-2.18089	-1.17368	2.67003e-14	-2.2221	-1.18185
77607554	chr5:77607554:T:C	1.16815e-18	-4.25965e-10	-1.41673	1.95083e-13	-4.25965e-10	-1.4152
77607613	chr5:77607613:T:C	2.31004e-19	-2.18595	-0.851515	3.71651e-14	-2.2203	-0.852956
77607813	chr5:77607813:G:A	1.17137e-18	-4.25965e-10	-1.41398	1.95213e-13	-4.25965e-10	-1.41454
77607867	chr5:77607867:T:C	1.6785e-19	-2.18391	-1.17292	2.8011e-14	-2.19783	-1.1582
77607957	chr5:77607957:A:C	1.17378e-18	-4.25965e-10	-1.41192	1.9571e-13	-4.25965e-10	-1.41199
77607975	chr5:77607975:T:C	1.64927e-19	-2.18094	-1.19346	2.75328e-14	-2.19556	-1.17768
77608137	chr5:77608137:G:A	1.79791e-18	-4.25965e-10	-0.985524	2.99318e-13	-4.25965e-10	-0.98712
77608207	chr5:77608207:G:A	2.60082e-19	-2.20072	-0.718186	4.24673e-14	-2.18033	-0.759567
77608274	chr5:77608274:T:C	1.70914e-18	-4.25965e-10	-1.03616	2.92409e-13	-4.25965e-10	-1.01047
77608473	chr5:77608473:C:T	1.24812e-18	-4.25965e-10	-1.35051	2.09908e-13	-4.25965e-10	-1.34196
77608513	chr5:77608513:C:A	6.15213e-17	-4.25965e-10	2.54724	9.52384e-12	-4.25965e-10	2.47293
77608719	chr5:77608719:G:A	1.3121e-18	-4.25965e-10	-1.30052	2.16936e-13	-4.25965e-10	-1.30902
77608724	chr5:77608724:T:C	5.59252e-19	-2.1533	-4.01506e-10	8.84319e-14	-2.2064	-4.01506e-10
77608767	chr5:77608767:C:T	1.71115e-18	-4.25965e-10	-1.03498	2.93267e-13	-4.25965e-10	-1.00755
77608830	chr5:77608830:G:A	4.15184e-19	-1.52972	-0.921465	5.35098e-14	-1.78933	-0.919432
77608948	chr5:77608948:C:T	5.31807e-18	-4.25965e-10	0.098962	8.46478e-13	-4.25965e-10	0.052456
77608968	chr5:77608968:G:A	2.40098e-18	-4.25965e-10	-0.69627	4.37718e-13	-4.25965e-10	-0.607052
77609111	chr5:77609111:C:T	1.20665e-18	-4.25965e-10	-1.3843	1.98938e-13	-4.25965e-10	-1.39564
77609125	chr5:77609125:C:T	2.83468e-18	-4.25965e-10	-0.530218	4.68706e-13	-4.25965e-10	-0.538652
77609371	chr5:77609371:C:A	1.17162e-18	-4.25965e-10	-1.41376	1.96071e-13	-4.25965e-10	-1.41015
77609472	chr5:77609472:G:A	2.11264e-18	-4.25965e-10	-0.82421	3.6314e-13	-4.25965e-10	-0.79384
77609507	chr5:77609507:G:A	2.75303e-18	-4.25965e-10	-0.559445	5.06201e-13	-4.25965e-10	-0.461695
77609820	chr5:77609820:G:A	2.04185e-19	-2.15733	-1.00355	3.43941e-14	-2.15531	-0.995431
77609861	chr5:77609861:GCTA:G	5.25659e-19	-1.67606	-0.539191	7.09922e-14	-1.90186	-0.524202
77610367	chr5:77610367:C:G	2.9388e-18	-4.25965e-10	-0.494146	4.82733e-13	-4.25965e-10	-0.509165
77610780	chr5:77610780:G:A	1.72427e-18	-4.25965e-10	-1.02734	2.95497e-13	-4.25965e-10	-0.99997
77611120	chr5:77611120:C:T	3.4893e-18	-1.45227	1.12983	9.75523e-13	-1.0538	1.24815
77611791	chr5:77611791:CA:C	2.11144e-18	-4.25965e-10	-0.824779	3.63771e-13	-4.25965e-10	-0.792103
77612131	chr5:77612131:G:C	1.69702e-18	-4.25965e-10	-1.04327	2.90674e-13	-4.25965e-10	-1.01643
77612172	chr5:77612172:T:C	2.71497e-18	-4.25965e-10	-0.573369	4.48988e-13	-4.25965e-10	-0.581631
77612383	chr5:77612383:A:C	8.1874e-19	-1.77214	-4.01506e-10	1.26651e-13	-1.8472	-4.01506e-10
77612423	chr5:77612423:T:C	4.05278e-19	-1.55103	-0.924303	1.08191e-13	-1.13405	-0.870685
77612683	chr5:77612683:T:C	2.23742e-19	-2.17977	-0.889642	3.57321e-14	-2.22156	-0.891019
77612867	chr5:77612867:G:C	1.3229e-18	-4.25965e-10	-1.29232	2.1295e-13	-4.25965e-10	-1.32757
77612968	chr5:77612968:A:G	4.50172e-18	-4.25965e-10	-0.0676892	7.17446e-13	-4.25965e-10	-0.112931
77613488	chr5:77613488:C:T	5.28828e-19	-1.74256	-0.466678	7.26546e-14	-1.952	-0.45091
77614139	chr5:77614139:G:A	1.31325e-19	-2.18879	-1.41344	2.12814e-14	-2.22084	-1.40995
77614219	chr5:77614219:A:G	2.51527e-19	-1.54693	-1.40542	6.04269e-14	-1.18719	-1.4
77614472	chr5:77614472:A:C	1.3767e-19	-2.16232	-1.39272	2.36354e-14	-2.13168	-1.39421
77614563	chr5:77614563:G:A	1.1708e-18	-4.25965e-10	-1.41446	1.9564e-13	-4.25965e-10	-1.41235
77615166	chr5:77615166:T:C	1.73228e-18	-1.9949	0.972194	3.54954e-13	-1.81215	0.995509
77615236	chr5:77615236:A:G	3.01052e-18	-4.25965e-10	-0.470034	4.95385e-13	-4.25965e-10	-0.483293
77615397	chr5:77615397:C:T	2.4932e-18	-4.25965e-10	-0.65858	4.09449e-13	-4.25965e-10	-0.673816
77615923	chr5:77615923:G:C	1.50481e-19	-2.19327	-1.27279	2.50685e-14	-2.18214	-1.28488
77616374	chr5:77616374:C:T	1.17371e-18	-4.25965e-10	-1.41198	1.96229e-13	-4.25965e-10	-1.40935
77616618	chr5:77616618:A:G	2.68232e-19	-1.52324	-1.36481	6.47494e-14	-1.16345	-1.35466
77616620	chr5:77616620:A:G	2.19341e-19	-2.21379	-0.875489	3.62399e-14	-2.21385	-0.884613
77616687	chr5:77616687:C:T	8.87913e-18	-4.25965e-10	0.611556	1.5211e-12	-4.25965e-10	0.638561
77617293	chr5:77617293:A:T	5.60751e-19	-2.15063	-4.01506e-10	9.21724e-14	-2.16497	-4.01506e-10
77617447	chr5:77617447:C:T	5.27823e-19	-2.21114	-4.01506e-10	1.06023e-13	-2.02498	-4.01506e-10
77617690	chr5:77617690:C:T	2.48078e-18	-4.25965e-10	-0.663574	3.83193e-13	-4.25965e-10	-0.740088
77617847	chr5:77617847:G:C	6.13784e-18	-2.22002	2.46235	1.13701e-12	-2.20792	2.55545
77618120	chr5:77618120:G:T	2.22212e-18	-4.25965e-10	-0.773687	3.50066e-13	-4.25965e-10	-0.830506
77618136	chr5:77618136:C:T	5.49543e-19	-2.17082	-4.01506e-10	8.76235e-14	-2.21558	-4.01506e-10
77618641	chr5:77618641:A:G	2.58086e-18	-4.25965e-10	-0.624024	4.11896e-13	-4.25965e-10	-0.667857
77618914	chr5:77618914:C:T	1.23108e-18	-4.25965e-10	-1.36425	2.0532e-13	-4.25965e-10	-1.36406
77619123	chr5:77619123:C:A	2.95763e-19	-2.19082	-0.599526	4.66062e-14	-2.21478	-0.632111
77619138	chr5:77619138:A:G	4.77151e-19	-2.14728	-0.164786	7.10901e-14	-2.2214	-0.20328
77619183	chr5:77619183:A:G	1.20625e-18	-4.25965e-10	-1.38463	2.02132e-13	-4.25965e-10	-1.37971
77619293	chr5:77619293:C:G	1.62488e-18	-1.85153	0.764814	3.23592e-13	-1.69047	0.781327
77619445	chr5:77619445:C:T	1.17848e-18	-4.25965e-10	-1.40792	1.95377e-13	-4.25965e-10	-1.41369
77619541	chr5:77619541:C:T	2.14622e-18	-4.25965e-10	-0.808442	3.62989e-13	-4.25965e-10	-0.794256
77619851	chr5:77619851:A:C	1.39854e-18	-4.25965e-10	-1.23672	2.32628e-13	-4.25965e-10	-1.23919
77619859	chr5:77619859:C:T	2.09199e-18	-4.25965e-10	-0.83403	3.54564e-13	-4.25965e-10	-0.817739
77620482	chr5:77620482:A:G	1.2964e-18	-4.25965e-10	-1.31256	2.14878e-13	-4.25965e-10	-1.31856
77620906	chr5:77620906:G:A	2.43957e-19	-1.56755	-1.41536	3.04274e-14	-1.85642	-1.41686
77621991	chr5:77621991:T:C	6.4072e-18	-4.25965e-10	0.285274	1.12022e-12	-4.25965e-10	0.332655
77622503	chr5:77622503:C:T	5.18456e-18	0.0735378	-4.01506e-10	6.48224e-13	-0.214391	-4.01506e-10
77622607	chr5:77622607:T:C	6.18e-19	-2.05341	-4.01506e-10	9.97004e-14	-2.08646	-4.01506e-10
77622832	chr5:77622832:C:T	3.57472e-18	-4.25965e-10	-0.29826	5.92644e-13	-4.25965e-10	-0.304034
77623268	chr5:77623268:G:A	1.29478e-18	-4.25965e-10	-1.31381	2.13109e-13	-4.25965e-10	-1.32682
77623305	chr5:77623305:C:G	7.42947e-19	-1.86928	-4.01506e-10	1.67043e-13	-1.57037	-4.01506e-10
77624002	chr5:77624002:C:T	1.93935e-18	-4.25965e-10	-0.909794	3.5781e-13	-4.25965e-10	-0.808626
77624217	chr5:77624217:G:C	1.23778e-18	-4.25965e-10	-1.35883	2.10997e-13	-4.25965e-10	-1.33678
77624298	chr5:77624298:A:T	1.39113e-18	-4.25965e-10	-1.24203	2.25912e-13	-4.25965e-10	-1.26848
77624547	chr5:77624547:T:C	3.11248e-19	-1.52016	-1.21915	5.67409e-14	-1.44187	-1.20827
77624900	chr5:77624900:A:G	5.3131e-19	-2.20456	-4.01506e-10	8.70368e-14	-2.2223	-4.01506e-10
77625035	chr5:77625035:G:A	2.10032e-18	-4.25965e-10	-0.83006	3.54272e-13	-4.25965e-10	-0.818563
77625192	chr5:77625192:T:C	5.42969e-18	-1.42607	1.54581	7.31308e-13	-1.44264	1.34884
77625274	chr5:77625274:C:G	1.09563e-18	-2.02286	0.542039	1.87415e-13	-1.94693	0.491633
77625329	chr5:77625329:T:C	1.0501e-18	-2.03933	0.516066	1.79024e-13	-1.96628	0.46517
77625460	chr5:77625460:C:T	2.25911e-18	-4.25965e-10	-0.757178	3.62832e-13	-4.25965e-10	-0.794689
77625531	chr5:77625531:T:C	1.27342e-19	-2.22081	-1.41221	2.1414e-14	-2.21927	-1.40532
77625562	chr5:77625562:T:C	1.82646e-18	-4.25965e-10	-0.969766	3.07911e-13	-4.25965e-10	-0.958819
77625630	chr5:77625630:C:T	1.29747e-18	-4.25965e-10	-1.31173	2.14677e-13	-4.25965e-10	-1.31949
77625813	chr5:77625813:C:G	1.68329e-18	-4.25965e-10	-1.0514	2.88844e-13	-4.25965e-10	-1.02274
77625915	chr5:77625915:G:A	1.26898e-19	-2.21952	-1.417	2.11828e-14	-2.22075	-1.41468
77625962	chr5:77625962:T:C	1.25215e-18	-4.25965e-10	-1.34729	2.14172e-13	-4.25965e-10	-1.32185
77626941	chr5:77626941:T:C	3.9546e-18	-4.25965e-10	-0.197269	6.56057e-13	-4.25965e-10	-0.20238
77627057	chr5:77627057:A:G	1.97056e-18	-4.25965e-10	-0.89383	3.65511e-13	-4.25965e-10	-0.787331
77627289	chr5:77627289:A:T	5.81946e-19	-2.12552	0.0119921	9.87837e-14	-2.07371	-0.0219829
77628157	chr5:77628157:G:A	5.27267e-19	-2.2122	-4.01506e-10	8.73795e-14	-2.21837	-4.01506e-10
77628416	chr5:77628416:G:T	1.45071e-18	-4.25965e-10	-1.2001	2.48168e-13	-4.25965e-10	-1.17452
77628709	chr5:77628709:A:G	1.03902e-18	-1.81258	0.278715	2.6394e-13	-1.49817	0.385261
77628791	chr5:77628791:C:G	5.25714e-19	-2.21515	-4.01506e-10	8.76507e-14	-2.21527	-4.01506e-10
77629307	chr5:77629307:A:T	1.44023e-18	-4.25965e-10	-1.20735	2.32419e-13	-4.25965e-10	-1.24009
77629358	chr5:77629358:T:A	1.45421e-18	-4.25965e-10	-1.19769	2.43987e-13	-4.25965e-10	-1.19151
77629458	chr5:77629458:AC:A	6.91634e-18	-4.25965e-10	0.361739	1.12522e-12	-4.25965e-10	0.337105
77629944	chr5:77629944:A:C	4.03012e-19	-1.7712	-0.709738	5.66163e-14	-1.96509	-0.687237
77630753	chr5:77630753:T:C	6.82136e-19	-1.95467	-4.01506e-10	1.66854e-13	-1.57151	-4.01506e-10
77630826	chr5:77630826:A:C	6.15396e-19	-2.01857	-0.0390656	1.04186e-13	-1.94184	-0.100608
77631040	chr5:77631040:A:G	1.22192e-18	-2.00932	0.637598	2.04714e-13	-1.93358	0.56656
77631129	chr5:77631129:T:C	3.12422e-18	-1.97964	1.54667	5.77046e-13	-1.88313	1.55242
77631708	chr5:77631708:A:G	1.61266e-18	-2.05029	0.956027	2.60024e-13	-1.99582	0.867965
77631841	chr5:77631841:A:G	1.18504e-18	-2.03713	0.634763	1.96852e-13	-1.9694	0.563221
77631931	chr5:77631931:C:T	1.39215e-18	-4.25965e-10	-1.2413	2.33379e-13	-4.25965e-10	-1.23596
77632077	chr5:77632077:TAC:T	1.37528e-18	-4.25965e-10	-1.25349	2.30468e-13	-4.25965e-10	-1.24851
77632377	chr5:77632377:A:G	1.26432e-18	-2.04442	0.706802	2.09857e-13	-1.97739	0.635193
77632620	chr5:77632620:C:T	1.77765e-18	-4.25965e-10	-0.996858	3.28129e-13	-4.25965e-10	-0.89522
77632932	chr5:77632932:A:C	1.1715e-18	-2.00825	0.594379	1.96168e-13	-1.93537	0.525716
77633150	chr5:77633150:G:T	1.54909e-18	-4.25965e-10	-1.13448	2.49969e-13	-4.25965e-10	-1.16729
77633302	chr5:77633302:A:G	1.5441e-18	-4.25965e-10	-1.13771	2.49212e-13	-4.25965e-10	-1.17032
77633441	chr5:77633441:G:A	1.59529e-18	-4.25965e-10	-1.10509	2.64393e-13	-4.25965e-10	-1.11119
77633528	chr5:77633528:GA:AA	1.74889e-18	-4.25965e-10	-1.01317	2.94531e-13	-4.25965e-10	-1.00325
77633604	chr5:77633604:C:T	1.54909e-18	-4.25965e-10	-1.13448	2.49969e-13	-4.25965e-10	-1.16729
77633924	chr5:77633924:C:T	5.23543e-19	-2.21928	-4.01506e-10	9.25203e-14	-2.1612	-4.01506e-10
77633989	chr5:77633989:A:G	6.23645e-18	-4.25965e-10	0.258263	1.08158e-12	-4.25965e-10	0.297553
77634467	chr5:77634467:T:C	5.67064e-19	-1.90995	-0.229485	1.05336e-13	-1.78922	-0.242257
77634488	chr5:77634488:TA:T	1.52002e-18	-4.25965e-10	-1.15343	2.50026e-13	-4.25965e-10	-1.16706
77634569	chr5:77634569:G:A	1.46743e-19	-2.10253	-1.38869	2.50032e-14	-2.07466	-1.39497
77634824	chr5:77634824:A:G	4.82016e-18	-4.25965e-10	0.000658461	8.32863e-13	-4.25965e-10	0.0362419
77635442	chr5:77635442:C:T	1.43999e-18	-4.25965e-10	-1.20751	2.36366e-13	-4.25965e-10	-1.22325
77635448	chr5:77635448:G:C	1.63753e-18	-4.25965e-10	-1.07896	2.66405e-13	-4.25965e-10	-1.10361
77635538	chr5:77635538:A:G	1.95156e-18	-4.25965e-10	-0.90352	3.158e-13	-4.25965e-10	-0.933518
77635627	chr5:77635627:C:T	1.43906e-18	-4.25965e-10	-1.20816	2.49928e-13	-4.25965e-10	-1.16746
77635683	chr5:77635683:A:G	1.74682e-18	-4.25965e-10	-1.01435	2.94098e-13	-4.25965e-10	-1.00471
77635777	chr5:77635777:C:G	1.96077e-18	-4.25965e-10	-0.898809	3.01404e-13	-4.25965e-10	-0.980177
77635823	chr5:77635823:A:G	1.96552e-18	-4.25965e-10	-0.896389	3.02075e-13	-4.25965e-10	-0.977951
77635923	chr5:77635923:AAC:A	2.87385e-18	-4.25965e-10	-0.516495	4.61256e-13	-4.25965e-10	-0.554675
77636024	chr5:77636024:A:G	1.57666e-18	-4.25965e-10	-1.11684	2.56826e-13	-4.25965e-10	-1.14023
77636042	chr5:77636042:AG:A	1.62314e-18	-4.25965e-10	-1.08779	2.95216e-13	-4.25965e-10	-1.00092
77636049	chr5:77636049:A:C	1.35334e-19	-2.15508	-1.41708	2.28018e-14	-2.1471	-1.41469
77636193	chr5:77636193:G:A	1.24187e-18	-4.25965e-10	-1.35553	2.05831e-13	-4.25965e-10	-1.36157
77636400	chr5:77636400:A:G	9.83561e-19	-1.873	0.284278	1.95164e-13	-1.74647	0.331686
77636431	chr5:77636431:G:T	1.65808e-18	-4.25965e-10	-1.06649	2.68604e-13	-4.25965e-10	-1.09539
77636633	chr5:77636633:C:T	1.66581e-18	-4.25965e-10	-1.06184	3.03911e-13	-4.25965e-10	-0.971893
77637321	chr5:77637321:G:C	1.20945e-18	-4.25965e-10	-1.38198	2.00666e-13	-4.25965e-10	-1.38699
77637423	chr5:77637423:C:G	1.35062e-18	-4.25965e-10	-1.27159	2.26341e-13	-4.25965e-10	-1.26658
77637681	chr5:77637681:G:T	2.47506e-19	-2.21403	-0.754443	4.00887e-14	-2.18104	-0.816498
77637694	chr5:77637694:T:C	2.99835e-18	-4.25965e-10	-0.474085	5.39473e-13	-4.25965e-10	-0.398035
77637953	chr5:77637953:A:G	1.30552e-18	-4.25965e-10	-1.30555	2.15129e-13	-4.25965e-10	-1.31739
77638213	chr5:77638213:C:T	1.94398e-19	-2.19665	-1.01334	3.83395e-14	-2.03064	-1.0115
77639169	chr5:77639169:C:A	2.02205e-18	-4.25965e-10	-0.868035	3.13998e-13	-4.25965e-10	-0.939242
77639170	chr5:77639170:C:T	2.02205e-18	-4.25965e-10	-0.868035	3.13998e-13	-4.25965e-10	-0.939242
77639213	chr5:77639213:G:A	7.36685e-19	-2.05475	0.177006	1.22614e-13	-1.98304	0.103459
77639531	chr5:77639531:TA:T	3.51436e-19	-1.71259	-0.905285	4.86875e-14	-1.91791	-0.885301
77639583	chr5:77639583:A:G	2.88098e-19	-2.15313	-0.663476	4.91276e-14	-2.10232	-0.691889
77640108	chr5:77640108:A:T	6.24738e-19	-1.82369	-0.218882	9.04209e-14	-1.83953	-0.344626
77640116	chr5:77640116:C:G	2.55654e-18	-4.25965e-10	-0.633492	4.02651e-13	-4.25965e-10	-0.690557
77640196	chr5:77640196:G:A	5.91881e-19	-2.0966	-4.01506e-10	9.98899e-14	-2.08456	-4.01506e-10
77640614	chr5:77640614:G:A	1.16779e-18	-4.25965e-10	-1.41704	1.94822e-13	-4.25965e-10	-1.41654
77640623	chr5:77640623:T:G	1.1862e-18	-4.25965e-10	-1.4014	1.96267e-13	-4.25965e-10	-1.40915
77641002	chr5:77641002:T:C	1.24536e-18	-4.25965e-10	-1.35272	1.99013e-13	-4.25965e-10	-1.39526
77641021	chr5:77641021:C:CCG	1.51575e-18	-4.25965e-10	-1.15624	2.50999e-13	-4.25965e-10	-1.16318
77641031	chr5:77641031:G:A	1.16786e-18	-4.25965e-10	-1.41697	1.94798e-13	-4.25965e-10	-1.41667
77641162	chr5:77641162:T:C	1.54968e-19	-2.17932	-1.25736	2.64875e-14	-2.1401	-1.27186
77641624	chr5:77641624:G:T	1.18438e-18	-4.25965e-10	-1.40293	1.96042e-13	-4.25965e-10	-1.4103
77641734	chr5:77641734:T:C	3.57344e-18	-4.25965e-10	-0.298618	6.04865e-13	-4.25965e-10	-0.283623
77642173	chr5:77642173:A:G	1.57952e-19	-2.12409	-1.29353	2.75444e-14	-2.11398	-1.25884
77642368	chr5:77642368:T:C	2.2524e-18	-4.25965e-10	-0.760154	3.85341e-13	-4.25965e-10	-0.734499
77642393	chr5:77642393:G:C	3.37078e-19	-1.7599	-0.899692	4.72947e-14	-1.95253	-0.879704
77643075	chr5:77643075:G:A	2.77933e-18	-4.25965e-10	-0.549938	4.47002e-13	-4.25965e-10	-0.586066
77643191	chr5:77643191:C:T	5.22114e-19	-2.22202	-4.01506e-10	8.852e-14	-2.2054	-4.01506e-10
77643449	chr5:77643449:C:T	1.17711e-18	-4.25965e-10	-1.40909	1.96807e-13	-4.25965e-10	-1.4064
77643737	chr5:77643737:T:A	1.24661e-18	-4.25965e-10	-1.35172	2.04346e-13	-4.25965e-10	-1.36881
77643769	chr5:77643769:T:A	5.27791e-19	-1.90549	-0.305711	1.15869e-13	-1.72288	-0.213282
77643970	chr5:77643970:T:C	2.24405e-18	-0.763867	-4.01506e-10	5.14929e-13	-0.444599	-4.01506e-10
77644202	chr5:77644202:T:C	1.42717e-18	-4.25965e-10	-1.21645	2.42981e-13	-4.25965e-10	-1.19564
77644379	chr5:77644379:GACAA:G	2.1376e-18	-0.812464	-4.01506e-10	3.65336e-13	-0.787809	-4.01506e-10
77644510	chr5:77644510:G:A	1.86178e-18	-4.25965e-10	-0.950617	3.00306e-13	-4.25965e-10	-0.983825
77644917	chr5:77644917:C:A	1.34888e-18	-4.25965e-10	-1.27287	2.31382e-13	-4.25965e-10	-1.24456
77645021	chr5:77645021:C:T	1.17517e-18	-4.25965e-10	-1.41074	1.9514e-13	-4.25965e-10	-1.41491
77645477	chr5:77645477:T:C	2.16548e-19	-1.85101	-1.25108	3.98522e-14	-1.79248	-1.21097
77645574	chr5:77645574:G:A	1.2594e-18	-4.25965e-10	-1.34151	2.0865e-13	-4.25965e-10	-1.34797
77645661	chr5:77645661:G:A	1.25799e-18	-4.25965e-10	-1.34264	2.08202e-13	-4.25965e-10	-1.35012
77645689	chr5:77645689:G:T	1.94291e-19	-2.20156	-1.00898	2.92491e-14	-2.22219	-1.09059
77645714	chr5:77645714:G:A	3.28494e-19	-2.0022	-0.683188	4.87428e-14	-2.14651	-0.655558
77645824	chr5:77645824:C:T	4.52778e-18	-4.25965e-10	-0.0619166	7.1189e-13	-4.25965e-10	-0.120704
77645866	chr5:77645866:C:A	2.59309e-19	-1.83065	-1.09123	5.27527e-14	-1.68837	-1.03464
77645886	chr5:77645886:T:G	1.68148e-19	-2.21311	-1.14195	2.67121e-14	-2.22081	-1.18271
77645937	chr5:77645937:G:A	3.99236e-18	-4.25965e-10	-0.187765	6.29485e-13	-4.25965e-10	-0.243726
77646195	chr5:77646195:T:A	1.90589e-18	-0.927198	-4.01506e-10	3.58294e-13	-0.807273	-4.01506e-10
77646407	chr5:77646407:T:TGA	1.17218e-18	-4.25965e-10	-1.41328	1.94775e-13	-4.25965e-10	-1.41678
77646664	chr5:77646664:T:C	1.71374e-19	-1.9331	-1.40295	3.20809e-14	-1.80829	-1.41207
77647247	chr5:77647247:T:G	2.37025e-19	-1.91611	-1.09563	3.4068e-14	-2.07858	-1.08169
77647398	chr5:77647398:G:A	1.8016e-19	-2.21468	-1.07138	2.77395e-14	-2.21729	-1.14848
77647629	chr5:77647629:T:C	6.30708e-19	-2.03306	-4.01506e-10	1.03117e-13	-2.05276	-4.01506e-10
77647882	chr5:77647882:G:A	1.40597e-18	-4.25965e-10	-1.23142	2.26696e-13	-4.25965e-10	-1.26502
77647951	chr5:77647951:T:C	1.85264e-18	-4.25965e-10	-0.955536	2.96658e-13	-4.25965e-10	-0.996049
77647988	chr5:77647988:A:G	1.37087e-19	-2.21463	-1.34466	2.25307e-14	-2.21627	-1.35748
77648002	chr5:77648002:A:C	3.0451e-19	-2.05386	-0.707337	6.86519e-14	-1.82642	-0.633156
77648336	chr5:77648336:T:C	5.00836e-18	-4.25965e-10	0.0389597	8.03263e-13	-4.25965e-10	5.43467e-05
77648823	chr5:77648823:C:T	1.38584e-19	-2.21611	-1.33232	2.27483e-14	-2.2157	-1.34844
77648878	chr5:77648878:C:T	3.15987e-18	-4.25965e-10	-0.421618	5.04828e-13	-4.25965e-10	-0.46441
77649581	chr5:77649581:A:C	3.01343e-19	-2.038	-0.733652	4.34875e-14	-2.12773	-0.788419
77649625	chr5:77649625:C:T	3.62782e-18	-4.25965e-10	-0.283516	5.87419e-13	-4.25965e-10	-0.312889
77649845	chr5:77649845:A:G	5.31739e-19	-2.20375	-4.01506e-10	8.93219e-14	-2.19638	-4.01506e-10
77650079	chr5:77650079:C:T	1.89369e-19	-2.19782	-1.03838	3.19242e-14	-2.22219	-1.00307
77650515	chr5:77650515:CA:C	1.45815e-18	-4.25965e-10	-1.19498	2.39346e-13	-4.25965e-10	-1.21072
77651982	chr5:77651982:C:T	1.42514e-18	-4.25965e-10	-1.21788	2.36848e-13	-4.25965e-10	-1.22121
77652214	chr5:77652214:T:C	2.35953e-18	-4.25965e-10	-0.713686	4.0661e-13	-4.25965e-10	-0.680773
77652433	chr5:77652433:A:C	2.17193e-19	-1.68567	-1.41345	4.01021e-14	-1.58194	-1.41526
77652561	chr5:77652561:C:T	1.24857e-18	-4.25965e-10	-1.35015	2.09738e-13	-4.25965e-10	-1.34277
77654164	chr5:77654164:C:T	5.75056e-19	-2.12544	-4.01506e-10	8.86317e-14	-2.20414	-4.01506e-10
77654651	chr5:77654651:T:A	1.25664e-18	-4.25965e-10	-1.3437	2.16318e-13	-4.25965e-10	-1.31188
77654726	chr5:77654726:A:C	1.51779e-18	-4.25965e-10	-1.15489	2.50393e-13	-4.25965e-10	-1.16559
77654995	chr5:77654995:C:T	1.35326e-19	-2.15955	-1.41266	2.52488e-14	-2.05101	-1.40884
77655283	chr5:77655283:T:C	1.23988e-18	-4.25965e-10	-1.35713	2.08598e-13	-4.25965e-10	-1.34822
77655398	chr5:77655398:A:G	1.28359e-19	-2.20928	-1.41579	2.15067e-14	-2.21353	-1.40673
77655490	chr5:77655490:A:G	1.61177e-18	-4.25965e-10	-1.09481	2.6895e-13	-4.25965e-10	-1.0941
77655924	chr5:77655924:T:C	5.52869e-19	-2.16478	-4.01506e-10	9.3231e-14	-2.15355	-4.01506e-10
77656342	chr5:77656342:A:T	1.27305e-18	-4.25965e-10	-1.33073	2.21203e-13	-4.25965e-10	-1.28955
77656540	chr5:77656540:G:C	1.63081e-18	-4.25965e-10	-1.08307	2.68542e-13	-4.25965e-10	-1.09562
77656750	chr5:77656750:G:A	1.32269e-19	-2.19443	-1.40064	2.4185e-14	-2.11485	-1.38805
77656870	chr5:77656870:C:T	1.18652e-18	-4.25965e-10	-1.40112	1.99622e-13	-4.25965e-10	-1.3922
77656940	chr5:77656940:G:C	2.01016e-18	-4.25965e-10	-0.873936	3.30533e-13	-4.25965e-10	-0.887923
77657337	chr5:77657337:T:G	1.78492e-18	0.142467	-1.13524	1.98611e-13	-0.30694	-1.09034
77657645	chr5:77657645:G:T	1.26002e-18	-4.25965e-10	-1.34102	2.08809e-13	-4.25965e-10	-1.34721
77657746	chr5:77657746:A:G	1.18233e-18	-4.25965e-10	-1.40466	1.95744e-13	-4.25965e-10	-1.41182
77657950	chr5:77657950:A:G	1.36234e-19	-2.15813	-1.4074	2.22482e-14	-2.16992	-1.41644
77657970	chr5:77657970:T:C	1.70952e-19	-2.14698	-1.19153	4.13394e-14	-1.73791	-1.2289
77658153	chr5:77658153:T:C	1.39265e-19	-2.16573	-1.37779	2.64285e-14	-2.03005	-1.38414
77658241	chr5:77658241:G:C	1.72086e-19	-2.01172	-1.32019	2.32204e-14	-2.21216	-1.33144
77658339	chr5:77658339:T:C	1.17195e-18	-4.25965e-10	-1.41348	1.9489e-13	-4.25965e-10	-1.41619
77659105	chr5:77659105:C:T	1.17142e-18	-4.25965e-10	-1.41393	1.95997e-13	-4.25965e-10	-1.41053
77659130	chr5:77659130:G:C	2.58843e-19	-1.72769	-1.196	3.5295e-14	-1.99728	-1.12761
77659135	chr5:77659135:T:G	1.16807e-18	-4.25965e-10	-1.41679	1.95152e-13	-4.25965e-10	-1.41485
77659313	chr5:77659313:C:T	2.57821e-18	-4.25965e-10	-0.625052	4.39396e-13	-4.25965e-10	-0.603227
77659620	chr5:77659620:C:T	2.71268e-18	-4.25965e-10	-0.574211	4.62701e-13	-4.25965e-10	-0.551547
77659868	chr5:77659868:T:A	2.02638e-19	-1.75247	-1.41602	2.41736e-14	-2.09468	-1.40868
77660376	chr5:77660376:T:C	1.38001e-19	-2.21211	-1.34053	2.20311e-14	-2.21501	-1.38116
77660689	chr5:77660689:C:G	1.16812e-18	-4.25965e-10	-1.41675	1.94727e-13	-4.25965e-10	-1.41703
77660737	chr5:77660737:T:C	1.34545e-18	-4.25965e-10	-1.27542	2.24679e-13	-4.25965e-10	-1.27396
77660801	chr5:77660801:T:A	1.16768e-18	-4.25965e-10	-1.41713	1.95065e-13	-4.25965e-10	-1.41529
77661355	chr5:77661355:C:T	1.16863e-18	-4.25965e-10	-1.41632	1.94751e-13	-4.25965e-10	-1.41691
77661629	chr5:77661629:G:T	3.87494e-19	-1.5231	-0.997101	4.85057e-14	-1.86141	-0.945537
77661692	chr5:77661692:A:C	1.66722e-19	-2.1641	-1.19947	2.56312e-14	-2.2194	-1.22542
77661773	chr5:77661773:G:A	1.27249e-18	-4.25965e-10	-1.33117	2.13094e-13	-4.25965e-10	-1.32689
77661881	chr5:77661881:A:T	1.17019e-18	-4.25965e-10	-1.41498	1.9576e-13	-4.25965e-10	-1.41174
77662044	chr5:77662044:T:C	2.57698e-18	-4.25965e-10	-0.625531	4.38089e-13	-4.25965e-10	-0.606207
77662600	chr5:77662600:C:T	1.30574e-18	-4.25965e-10	-1.30538	2.16755e-13	-4.25965e-10	-1.30986
77663471	chr5:77663471:G:A	6.73588e-19	-0.706302	-1.26098	1.85415e-13	-0.224417	-1.24161
77663538	chr5:77663538:A:G	3.55471e-18	-4.25965e-10	-0.303874	6.02433e-13	-4.25965e-10	-0.287651
77663890	chr5:77663890:C:G	5.28123e-19	-2.21057	-4.01506e-10	8.91349e-14	-2.19848	-4.01506e-10
77664330	chr5:77664330:A:G	1.68971e-19	-2.22098	-1.1292	2.58144e-14	-2.22173	-1.21597
77664769	chr5:77664769:C:T	3.44912e-19	-1.21967	-1.41695	8.67719e-14	-0.808315	-1.41703
77664848	chr5:77664848:T:C	1.38978e-19	-2.20607	-1.33952	2.35887e-14	-2.19066	-1.3372
77665178	chr5:77665178:A:C	1.80149e-19	-1.97943	-1.30669	4.86855e-14	-1.52903	-1.27422
77665643	chr5:77665643:C:A	3.33919e-19	-1.44463	-1.22437	8.26017e-14	-1.06114	-1.21345
77665747	chr5:77665747:C:T	1.56428e-18	-4.25965e-10	-1.12472	2.3873e-13	-4.25965e-10	-1.21329
77665956	chr5:77665956:G:A	1.69033e-19	-2.02679	-1.32302	4.40152e-14	-1.61172	-1.29237
77666449	chr5:77666449:T:G	1.80669e-19	-2.04073	-1.2425	4.66337e-14	-1.64382	-1.20249
77666590	chr5:77666590:C:T	1.20437e-18	-4.25965e-10	-1.38619	1.96149e-13	-4.25965e-10	-1.40976
77666764	chr5:77666764:A:T	6.82428e-19	-1.95425	-4.01506e-10	1.0674e-13	-2.01824	-4.01506e-10
77666916	chr5:77666916:C:T	1.32211e-18	-4.25965e-10	-1.29292	2.14422e-13	-4.25965e-10	-1.32068
77667388	chr5:77667388:T:C	5.66427e-19	-1.10185	-1.0387	1.50907e-13	-0.644424	-1.02754
77667670	chr5:77667670:CAT:C	1.19051e-18	-4.25965e-10	-1.39776	2.00051e-13	-4.25965e-10	-1.39006
77667849	chr5:77667849:G:A	5.18799e-19	-1.14184	-1.08655	1.37502e-13	-0.687733	-1.07725
77668115	chr5:77668115:C:G	1.54698e-18	-4.25965e-10	-1.13584	2.6577e-13	-4.25965e-10	-1.106
77668468	chr5:77668468:C:T	4.42551e-19	-1.02025	-1.3671	9.65474e-14	-0.74904	-1.36955
77669145	chr5:77669145:A:G	2.47648e-19	-1.6151	-1.35279	5.77235e-14	-1.28695	-1.34602
77669190	chr5:77669190:A:G	7.82037e-19	-1.818	-4.01506e-10	1.78417e-13	-1.5045	-4.01506e-10
77669292	chr5:77669292:T:C	3.4513e-19	-2.2082	-0.427785	7.32366e-14	-1.81752	-0.577413
77669476	chr5:77669476:G:T	2.28624e-18	-4.25965e-10	-0.74524	3.98147e-13	-4.25965e-10	-0.701807
77670366	chr5:77670366:C:T	1.48181e-19	-2.19699	-1.28448	2.54919e-14	-2.17953	-1.27074
77670380	chr5:77670380:T:G	3.13655e-19	-1.35914	-1.37247	5.27403e-14	-1.34364	-1.37961
77671322	chr5:77671322:G:A	8.58093e-19	-0.570167	-1.15502	3.62678e-13	0.344891	-1.14
77671591	chr5:77671591:T:C	1.35713e-18	-4.25965e-10	-1.26677	2.24232e-13	-4.25965e-10	-1.27594
77671621	chr5:77671621:G:A	9.00945e-19	-0.756464	-0.919996	2.8438e-13	-0.128621	-0.909696
77671785	chr5:77671785:T:C	1.75882e-19	-2.21074	-1.09934	3.02485e-14	-2.18148	-1.0977
77671836	chr5:77671836:C:T	1.00641e-18	-0.652307	-0.913447	3.54831e-13	0.086667	-0.903654
77672094	chr5:77672094:C:T	1.18719e-18	-4.25965e-10	-1.40056	1.95373e-13	-4.25965e-10	-1.41372
77672167	chr5:77672167:G:A	1.74602e-18	-4.25965e-10	-1.01481	2.91596e-13	-4.25965e-10	-1.01326
77672306	chr5:77672306:A:G	7.24393e-18	-4.25965e-10	0.408016	1.21699e-12	-4.25965e-10	0.415505
77672332	chr5:77672332:C:T	7.1932e-19	-0.638664	-1.26293	2.58926e-13	0.114665	-1.24675
77673204	chr5:77673204:C:T	2.11704e-18	-4.25965e-10	-0.82213	3.46232e-13	-4.25965e-10	-0.841518
77673557	chr5:77673557:T:G	2.96352e-19	-1.37259	-1.41576	5.12798e-14	-1.33462	-1.41671
77674754	chr5:77674754:C:T	4.54403e-19	-1.13723	-1.22369	6.64681e-14	-1.26219	-1.22971
77675050	chr5:77675050:A:C	1.36808e-18	-4.25965e-10	-1.25874	2.33474e-13	-4.25965e-10	-1.23556
77675169	chr5:77675169:G:A	4.1906e-18	0.934274	-1.07358	4.90482e-13	0.550132	-1.04337
77675388	chr5:77675388:A:G	5.98084e-19	-0.802235	-1.28394	2.39752e-13	0.0581581	-1.26718
77675637	chr5:77675637:G:A	1.33106e-18	-4.25965e-10	-1.28617	2.26672e-13	-4.25965e-10	-1.26512
77675848	chr5:77675848:G:T	1.35186e-18	-4.25965e-10	-1.27067	2.11536e-13	-4.25965e-10	-1.33423
77676180	chr5:77676180:G:A	1.87894e-19	-2.21604	-1.02798	3.28695e-14	-2.17038	-1.02571
77676208	chr5:77676208:G:A	7.28261e-19	-0.916869	-0.972375	2.41209e-13	-0.24369	-0.959276
77676400	chr5:77676400:T:G	9.10687e-19	-0.633367	-1.03234	4.08918e-13	0.333224	-1.00834
77676681	chr5:77676681:G:A	5.90027e-19	-0.811166	-1.28857	2.38102e-13	0.0563878	-1.27232
77676804	chr5:77676804:T:TA	1.68567e-18	-4.25965e-10	-1.04999	2.78922e-13	-4.25965e-10	-1.05769
77677796	chr5:77677796:C:T	3.02558e-19	-1.35641	-1.41122	5.24144e-14	-1.31652	-1.41293
77678321	chr5:77678321:C:T	2.77073e-18	-4.25965e-10	-0.553036	4.74776e-13	-4.25965e-10	-0.525784
77678498	chr5:77678498:A:G	6.44092e-19	-0.9541	-1.05796	2.1905e-13	-0.251245	-1.04808
77678956	chr5:77678956:T:C	6.60733e-19	-0.683466	-1.30309	2.82618e-13	0.243089	-1.28762
77679069	chr5:77679069:G:A	1.42597e-18	-4.25965e-10	-1.2173	2.35077e-13	-4.25965e-10	-1.22872
77679300	chr5:77679300:G:A	2.98144e-19	-1.37574	-1.40659	5.1604e-14	-1.3361	-1.40893
77679447	chr5:77679447:T:C	5.39798e-18	-4.25965e-10	0.113876	8.34671e-13	-4.25965e-10	0.0384104
77680214	chr5:77680214:A:G	1.47314e-19	-2.16576	-1.32158	3.45128e-14	-1.81085	-1.33645
77680437	chr5:77680437:C:T	1.82743e-18	-4.25965e-10	-0.96924	2.9229e-13	-4.25965e-10	-1.01088
77680500	chr5:77680500:G:A	1.61054e-19	-2.11998	-1.27818	2.48719e-14	-2.2184	-1.25649
77680789	chr5:77680789:T:G	1.2055e-18	-4.25965e-10	-1.38526	1.97587e-13	-4.25965e-10	-1.40245
77680909	chr5:77680909:C:T	8.94229e-18	1.28673	-0.66809	1.03716e-12	0.891348	-0.63573
77681017	chr5:77681017:G:A	8.05543e-19	-0.712313	-1.07607	2.66946e-13	-0.0364627	-1.06512
77681296	chr5:77681296:T:C	4.19074e-19	-1.0274	-1.41446	6.19449e-14	-1.14984	-1.41255
77681303	chr5:77681303:A:T	4.18939e-19	-1.02745	-1.41473	6.18758e-14	-1.1506	-1.4129
77681599	chr5:77681599:A:T	1.16767e-18	-4.25965e-10	-1.41713	1.94738e-13	-4.25965e-10	-1.41697
77681785	chr5:77681785:T:C	2.12771e-18	-4.25965e-10	-0.817102	3.60699e-13	-4.25965e-10	-0.800584
77682021	chr5:77682021:T:A	5.49244e-19	-2.17136	-4.01506e-10	8.72025e-14	-2.22039	-4.01506e-10
77682022	chr5:77682022:C:G	5.49479e-19	-2.17093	-4.01506e-10	8.71953e-14	-2.22048	-4.01506e-10
77682025	chr5:77682025:C:T	5.49214e-19	-2.17142	-4.01506e-10	8.72038e-14	-2.22038	-4.01506e-10
77682126	chr5:77682126:C:T	5.45335e-19	-1.84979	-0.328715	5.79127e-14	-2.17207	-0.457621
77682182	chr5:77682182:G:C	3.56032e-19	-1.26518	-1.33971	5.28356e-14	-1.38373	-1.33772
77682610	chr5:77682610:A:G	2.06627e-18	-0.0152805	-0.831121	1.00925e-13	-1.15528	-0.918971
77682631	chr5:77682631:G:A	1.58179e-19	-2.21868	-1.19749	2.76353e-14	-2.15311	-1.21642
77683038	chr5:77683038:G:A	4.99218e-18	1.27277	-1.23705	7.01243e-13	1.09212	-1.22789
77683247	chr5:77683247:A:G	6.718e-19	-1.96994	-4.01506e-10	1.11359e-13	-1.97587	-4.01506e-10
77683392	chr5:77683392:A:G	4.70172e-19	-1.17136	-1.15545	1.32438e-13	-0.667253	-1.13526
77683452	chr5:77683452:T:A	1.79519e-18	-4.25965e-10	-0.987036	3.02338e-13	-4.25965e-10	-0.977083
77683607	chr5:77683607:C:T	2.89958e-18	0.051783	-0.559365	1.54684e-13	-1.01187	-0.635373
77683662	chr5:77683662:G:T	1.66833e-18	-4.25965e-10	-1.06033	2.69585e-13	-4.25965e-10	-1.09175
77684058	chr5:77684058:T:C	1.42697e-18	-4.25965e-10	-1.21659	2.35216e-13	-4.25965e-10	-1.22812
77684191	chr5:77684191:G:A	7.72191e-19	-0.756877	-1.07379	1.70093e-13	-0.455799	-1.09648
77684308	chr5:77684308:G:A	2.02925e-18	-4.25965e-10	-0.864483	3.437e-13	-4.25965e-10	-0.848859
77684419	chr5:77684419:G:A	7.8383e-19	-0.717785	-1.09793	1.74368e-13	-0.40692	-1.12054
77684854	chr5:77684854:T:C	3.81806e-19	-1.17717	-1.35782	5.30789e-14	-1.36506	-1.35178
77685400	chr5:77685400:T:C	3.9538e-19	-1.17254	-1.32751	5.52127e-14	-1.35674	-1.32069
77685624	chr5:77685624:C:T	8.3351e-19	-0.76861	-0.985647	1.80264e-13	-0.482007	-1.0122
77685638	chr5:77685638:A:G	4.29581e-19	-1.00112	-1.41598	5.76062e-14	-1.218	-1.417
77685790	chr5:77685790:T:C	8.29881e-19	-0.780612	-0.978009	1.79062e-13	-0.491768	-1.00913
77685981	chr5:77685981:T:C	2.89e-19	-2.01927	-0.794212	6.98833e-14	-1.61869	-0.82311
77686150	chr5:77686150:A:C	1.29154e-18	-0.490603	-0.825711	2.8181e-13	-0.188897	-0.858499
77686293	chr5:77686293:C:T	1.46245e-18	-0.392512	-0.79952	3.20197e-13	-0.0870561	-0.832634
77686541	chr5:77686541:G:T	1.65871e-18	-0.305786	-0.760321	3.65391e-13	0.00671924	-0.794379
77686575	chr5:77686575:C:T	1.21288e-18	-1.37915	-4.01506e-10	1.44833e-13	-1.71305	-4.01506e-10
77686716	chr5:77686716:T:C	1.6066e-18	-0.360003	-0.738026	3.52091e-13	-0.0520797	-0.77266
77686724	chr5:77686724:T:C	1.75726e-18	-0.318412	-0.689982	3.87998e-13	-0.00264773	-0.724979
77686746	chr5:77686746:TTTC:T	4.18737e-18	1.27604	-1.41612	5.27846e-13	0.99598	-1.4158
77686782	chr5:77686782:C:T	1.2025e-18	-4.25965e-10	-1.38775	2.06814e-13	-4.25965e-10	-1.35681
77687069	chr5:77687069:C:G	1.27118e-18	-0.343456	-0.988749	2.80879e-13	-0.0390656	-1.01164
77687081	chr5:77687081:C:A	1.41255e-18	-0.314062	-0.912687	3.11741e-13	-0.00568018	-0.940775
77687264	chr5:77687264:C:T	1.14364e-18	-0.450123	-0.98781	2.50153e-13	-0.155799	-1.01075
77687338	chr5:77687338:C:T	8.03231e-19	-0.797756	-0.993505	1.08698e-13	-1.02635	-0.973708
77687369	chr5:77687369:G:A	1.67802e-17	1.24805	-4.01506e-10	1.88847e-12	0.854892	-4.01506e-10
77687400	chr5:77687400:C:T	1.58257e-18	-0.216731	-0.896365	3.59368e-13	0.115522	-0.919804
77687459	chr5:77687459:G:A	2.64588e-19	-2.22212	-0.679614	4.78049e-14	-2.12863	-0.692874
77688070	chr5:77688070:T:C	1.2776e-18	-0.381233	-0.945934	2.82893e-13	-0.0726289	-0.970929
77688212	chr5:77688212:A:G	1.15625e-18	-0.403644	-1.02333	2.55527e-13	-0.101887	-1.04341
77688263	chr5:77688263:G:T	1.11496e-18	-0.420068	-1.04326	2.45617e-13	-0.121518	-1.06333
77688300	chr5:77688300:A:T	1.23104e-18	-4.25965e-10	-1.36429	2.02966e-13	-4.25965e-10	-1.37559
77688438	chr5:77688438:T:C	1.56665e-18	-4.25965e-10	-1.12321	2.39683e-13	-4.25965e-10	-1.20931
77688558	chr5:77688558:T:C	1.31762e-18	-0.223808	-1.07252	3.00535e-13	0.108652	-1.09172
77688948	chr5:77688948:T:G	1.3357e-18	-0.235609	-1.04708	3.04625e-13	0.0971605	-1.06671
77689316	chr5:77689316:T:G	5.92954e-19	-0.855267	-1.23952	7.96555e-14	-1.06719	-1.24373
77689393	chr5:77689393:C:G	2.0521e-18	-4.25965e-10	-0.853286	3.7057e-13	-4.25965e-10	-0.773587
77689594	chr5:77689594:T:C	6.32234e-19	-2.03064	-4.01506e-10	1.06584e-13	-2.01969	-4.01506e-10
77689789	chr5:77689789:C:T	2.01118e-19	-1.95791	-1.21811	5.08708e-14	-1.52435	-1.23499
77690028	chr5:77690028:A:G	3.6262e-18	1.132	-1.41596	4.65489e-13	0.860574	-1.40611
77690129	chr5:77690129:T:C	1.27946e-18	-4.25965e-10	-1.32571	2.16198e-13	-4.25965e-10	-1.31243
77690220	chr5:77690220:A:T	1.26652e-18	-4.25965e-10	-1.33587	2.04558e-13	-4.25965e-10	-1.36777
77690432	chr5:77690432:C:T	1.20755e-18	-0.434422	-0.94913	2.65891e-13	-0.13175	-0.973792
77690602	chr5:77690602:C:T	1.1885e-18	-1.39946	-4.01506e-10	1.88308e-13	-1.45055	-4.01506e-10
77690865	chr5:77690865:A:G	1.45858e-18	-4.25965e-10	-1.19469	2.25947e-13	-4.25965e-10	-1.26833
77690935	chr5:77690935:C:T	1.21021e-18	-4.25965e-10	-1.38135	2.03724e-13	-4.25965e-10	-1.37186
77691022	chr5:77691022:G:A	1.13454e-18	-0.405228	-1.04069	2.49499e-13	-0.105704	-1.06347
77691075	chr5:77691075:A:G	2.78534e-19	-2.22107	-0.629296	4.9599e-14	-2.14121	-0.643451
77691288	chr5:77691288:A:AAT	5.32868e-19	-2.20163	-4.01506e-10	8.8285e-14	-2.20806	-4.01506e-10
77691660	chr5:77691660:T:A	1.19384e-18	-4.25965e-10	-1.39498	2.00014e-13	-4.25965e-10	-1.39024
77691827	chr5:77691827:A:G	1.88681e-19	-2.20547	-1.03437	3.4533e-14	-2.1444	-1.00231
77691856	chr5:77691856:TA:T	5.22017e-19	-2.2222	-4.01506e-10	9.13186e-14	-2.17427	-4.01506e-10
77691887	chr5:77691887:C:T	4.44002e-19	-1.5192	-0.86487	1.32533e-13	-0.884214	-0.917581
77691983	chr5:77691983:C:T	1.4602e-18	-4.25965e-10	-1.19358	2.50878e-13	-4.25965e-10	-1.16366
77692686	chr5:77692686:CCTGT:C	6.28657e-18	1.61668	-1.35041	7.77931e-13	1.35327	-1.38526
77692794	chr5:77692794:A:G	9.02748e-18	1.94838	-1.32026	1.22238e-12	1.73356	-1.31364
77692839	chr5:77692839:T:C	2.42008e-19	-1.83864	-1.15229	6.58566e-14	-1.32986	-1.17129
77693412	chr5:77693412:A:G	5.22145e-19	-2.22196	-4.01506e-10	9.32686e-14	-2.15314	-4.01506e-10
77693548	chr5:77693548:C:T	1.46153e-18	-4.25965e-10	-1.19266	2.4501e-13	-4.25965e-10	-1.18733
77693946	chr5:77693946:T:C	1.72086e-18	-4.25965e-10	-1.02932	2.83356e-13	-4.25965e-10	-1.04192
77693990	chr5:77693990:T:C	1.49622e-18	-0.257026	-0.912177	3.37704e-13	0.0717951	-0.938255
77694056	chr5:77694056:A:G	1.23269e-18	-4.25965e-10	-1.36295	2.0918e-13	-4.25965e-10	-1.34543
77694131	chr5:77694131:A:T	1.25581e-18	-0.257288	-1.08708	2.83692e-13	0.0652265	-1.10597
77694221	chr5:77694221:C:T	6.87935e-19	-1.94621	-4.01506e-10	1.16632e-13	-1.92961	-4.01506e-10
77694254	chr5:77694254:A:G	1.32666e-19	-2.1754	-1.41666	2.73671e-14	-1.96517	-1.41412
77694267	chr5:77694267:G:A	1.25774e-18	-0.259584	-1.08325	2.84166e-13	0.0630948	-1.10216
77694273	chr5:77694273:C:T	8.38913e-19	-1.7478	-4.01506e-10	1.14521e-13	-1.94787	-4.01506e-10
77694764	chr5:77694764:T:C	1.86551e-18	-4.25965e-10	-0.948614	3.35981e-13	-4.25965e-10	-0.871573
77695108	chr5:77695108:C:A	2.05467e-19	-2.18679	-0.967826	3.84797e-14	-2.10725	-0.931245
77695638	chr5:77695638:C:T	2.72019e-19	-2.22128	-0.652753	4.85124e-14	-2.13934	-0.667471
77695651	chr5:77695651:C:G	5.67226e-19	-2.13915	-4.01506e-10	1.01064e-13	-2.07288	-4.01506e-10
77695800	chr5:77695800:T:C	3.48836e-18	-4.25965e-10	-0.322716	5.91954e-13	-4.25965e-10	-0.305199
77695947	chr5:77695947:A:G	1.44413e-18	-4.25965e-10	-1.20464	2.24187e-13	-4.25965e-10	-1.27615
77696076	chr5:77696076:G:T	1.22314e-18	-0.222989	-1.14774	2.79115e-13	0.107562	-1.16457
77696328	chr5:77696328:T:C	1.63894e-19	-2.21709	-1.1636	3.12759e-14	-2.13385	-1.11194
77696587	chr5:77696587:A:G	9.04703e-18	1.95025	-1.31996	1.23009e-12	1.73953	-1.31331
77696732	chr5:77696732:G:A	1.2763e-18	-0.216687	-1.11149	2.90404e-13	0.112747	-1.1301
77697507	chr5:77697507:A:G	1.45085e-18	-4.25965e-10	-1.2	2.24962e-13	-4.25965e-10	-1.2727
77697963	chr5:77697963:T:TA	5.08923e-19	-0.967293	-1.28031	6.8443e-14	-1.18066	-1.28197
77698646	chr5:77698646:G:T	2.28106e-18	-4.25965e-10	-0.747507	3.8669e-13	-4.25965e-10	-0.731004
77698672	chr5:77698672:G:A	4.56902e-19	-1.014	-1.34144	6.17466e-14	-1.22479	-1.3408
77698682	chr5:77698682:A:T	1.32011e-18	-4.25965e-10	-1.29443	2.21156e-13	-4.25965e-10	-1.28976
77698866	chr5:77698866:G:A	5.69565e-19	-0.940579	-1.19445	7.70985e-14	-1.15815	-1.18539
77698993	chr5:77698993:T:G	3.61636e-18	-0.28668	-4.01506e-10	4.54739e-13	-0.568905	-4.01506e-10
77699229	chr5:77699229:A:G	5.16734e-19	-0.963101	-1.26927	6.95111e-14	-1.17655	-1.27059
77699391	chr5:77699391:T:C	8.61698e-18	1.90235	-1.32076	1.17146e-12	1.69153	-1.31415
77699402	chr5:77699402:C:T	1.17809e-18	-1.40825	-4.01506e-10	2.20175e-13	-1.29421	-4.01506e-10
77699649	chr5:77699649:A:G	2.27842e-19	-1.81111	-1.24014	6.27768e-14	-1.2931	-1.25595
77700399	chr5:77700399:G:C	2.2362e-18	-4.25965e-10	-0.76737	3.78882e-13	-4.25965e-10	-0.751402
77700991	chr5:77700991:C:T	1.01279e-17	2.0631	-1.31996	1.36866e-12	1.84627	-1.31331
77701058	chr5:77701058:T:TA	5.29237e-19	-2.20847	-4.01506e-10	1.03846e-13	-2.04572	-4.01506e-10
77702238	chr5:77702238:A:G	2.29553e-19	-2.18059	-0.863174	3.89785e-14	-2.19961	-0.82601
77702365	chr5:77702365:C:T	1.94001e-18	-4.25965e-10	-0.909457	3.50472e-13	-4.25965e-10	-0.829348
77702959	chr5:77702959:T:C	1.19908e-18	-0.413288	-0.977307	2.65453e-13	-0.106222	-1.00097
77703128	chr5:77703128:T:C	1.21188e-18	-4.25965e-10	-1.37997	2.04068e-13	-4.25965e-10	-1.37018
77703151	chr5:77703151:T:C	9.61467e-18	2.01114	-1.32	1.30345e-12	1.79751	-1.31337
77703297	chr5:77703297:CTGAG:C	9.63651e-19	-0.518868	-1.09031	2.11197e-13	-0.227106	-1.10873
77703413	chr5:77703413:A:G	1.02288e-18	-0.480798	-1.06873	2.24691e-13	-0.186097	-1.0878
77703528	chr5:77703528:T:C	7.17491e-19	-0.715028	-1.18912	2.03072e-13	-0.197957	-1.17711
77703574	chr5:77703574:A:G	1.37429e-18	-4.25965e-10	-1.25421	2.34323e-13	-4.25965e-10	-1.23193
77703620	chr5:77703620:A:C	5.55776e-19	-2.15954	-4.01506e-10	9.1458e-14	-2.17275	-4.01506e-10
77703932	chr5:77703932:CT:C	1.23122e-18	-0.260692	-1.10345	2.79376e-13	0.0655949	-1.12166
77704001	chr5:77704001:G:A	1.24032e-18	-4.25965e-10	-1.35678	2.08197e-13	-4.25965e-10	-1.35014
77704517	chr5:77704517:T:C	2.32883e-18	-4.25965e-10	-0.726783	3.45073e-13	-4.25965e-10	-0.844872
77704646	chr5:77704646:C:T	2.82054e-18	-4.25965e-10	-0.535218	4.81452e-13	-4.25965e-10	-0.511821
77704970	chr5:77704970:A:G	3.59675e-18	1.08861	-1.38072	4.50173e-13	0.821777	-1.40077
77705281	chr5:77705281:GA:G	5.45494e-19	-0.969768	-1.20844	7.41661e-14	-1.18345	-1.19887
77705359	chr5:77705359:G:A	2.62651e-19	-2.09255	-0.816525	5.48883e-14	-1.91635	-0.766975
77705371	chr5:77705371:T:A	5.76939e-19	-2.12217	-4.01506e-10	1.08105e-13	-2.00553	-4.01506e-10
77706127	chr5:77706127:T:C	1.4945e-18	-4.25965e-10	-1.17036	2.4768e-13	-4.25965e-10	-1.17649
77706174	chr5:77706174:G:A	1.13838e-17	2.26507	-1.40503	1.60417e-12	2.0946	-1.40286
77706406	chr5:77706406:C:T	1.95261e-19	-1.98047	-1.2251	4.87928e-14	-1.55995	-1.24109
77706527	chr5:77706527:G:C	1.45018e-18	-4.25965e-10	-1.20046	2.42967e-13	-4.25965e-10	-1.1957
77706626	chr5:77706626:A:G	1.30564e-18	-4.25965e-10	-1.30546	2.0959e-13	-4.25965e-10	-1.34347
77706672	chr5:77706672:G:A	1.01533e-17	2.04537	-1.29973	1.3714e-12	1.82764	-1.29269
77707259	chr5:77707259:A:C	3.05305e-19	-2.21989	-0.538705	5.38409e-14	-2.14783	-0.554767
77707271	chr5:77707271:G:A	2.91103e-19	-1.92702	-0.879209	7.53539e-14	-1.46442	-0.902013
77707470	chr5:77707470:A:G	1.30728e-18	-0.208109	-1.09609	2.95614e-13	0.1141	-1.11367
77707568	chr5:77707568:G:C	2.03783e-18	-4.25965e-10	-0.860264	3.67759e-13	-4.25965e-10	-0.7812
77708206	chr5:77708206:A:T	2.31641e-19	-1.80301	-1.23171	6.42937e-14	-1.27736	-1.24781
77708443	chr5:77708443:C:G	7.1155e-19	-0.694878	-1.21758	2.01686e-13	-0.174977	-1.20694
77708450	chr5:77708450:A:T	7.99483e-19	-0.738583	-1.05735	1.07579e-13	-0.970177	-1.04022
77708556	chr5:77708556:A:C	1.42889e-18	-4.25965e-10	-1.21525	2.39491e-13	-4.25965e-10	-1.21011
77708863	chr5:77708863:C:G	1.17263e-18	-4.25965e-10	-1.4129	1.94996e-13	-4.25965e-10	-1.41565
77708910	chr5:77708910:C:T	1.17196e-18	-4.25965e-10	-1.41347	1.94935e-13	-4.25965e-10	-1.41596
77709101	chr5:77709101:A:G	1.27912e-18	-4.25965e-10	-1.32597	2.16135e-13	-4.25965e-10	-1.31272
77709493	chr5:77709493:A:C	1.20518e-18	-1.38552	-4.01506e-10	1.76442e-13	-1.51564	-4.01506e-10
77709601	chr5:77709601:A:G	1.49283e-18	-4.25965e-10	-1.17148	2.30467e-13	-4.25965e-10	-1.24852
77709659	chr5:77709659:T:G	3.34652e-19	-1.71169	-0.955127	9.68552e-14	-1.13859	-0.976819
77709681	chr5:77709681:T:C	1.28231e-18	-4.25965e-10	-1.32349	2.16778e-13	-4.25965e-10	-1.30975
77709928	chr5:77709928:T:C	2.1907e-19	-2.21482	-0.875693	3.99691e-14	-2.06994	-0.930582
77710291	chr5:77710291:C:T	1.53382e-18	-4.25965e-10	-1.14439	2.35739e-13	-4.25965e-10	-1.2259
77710572	chr5:77710572:G:A	1.15469e-18	-0.383043	-1.04527	2.55638e-13	-0.0804075	-1.06446
77712009	chr5:77712009:A:C	1.41551e-18	-4.25965e-10	-1.22466	2.37092e-13	-4.25965e-10	-1.22018
77712153	chr5:77712153:A:G	1.8319e-18	-4.25965e-10	-0.966794	3.25339e-13	-4.25965e-10	-0.903761
77712428	chr5:77712428:A:G	1.33091e-19	-2.17199	-1.41688	2.7603e-14	-1.95386	-1.41685
77713085	chr5:77713085:G:A	6.35261e-19	-0.845027	-1.18084	8.54492e-14	-1.06973	-1.17098
77713659	chr5:77713659:G:A	1.95191e-19	-1.98651	-1.21941	4.86299e-14	-1.5689	-1.23549
77713942	chr5:77713942:A:T	8.38878e-18	1.85358	-1.29883	1.13836e-12	1.64046	-1.29174
77714550	chr5:77714550:A:T	1.31869e-18	-4.25965e-10	-1.29551	2.20263e-13	-4.25965e-10	-1.2938
77714577	chr5:77714577:T:TA	2.45064e-17	-4.25965e-10	1.62678	3.70913e-12	-4.25965e-10	1.52992
77714651	chr5:77714651:C:T	1.3779e-18	-4.25965e-10	-1.25159	2.43087e-13	-4.25965e-10	-1.19521
77714711	chr5:77714711:C:T	5.69919e-19	-0.927295	-1.20712	7.71014e-14	-1.14585	-1.19766
77714861	chr5:77714861:C:T	1.53237e-18	-4.25965e-10	-1.14533	2.53928e-13	-4.25965e-10	-1.15158
77715241	chr5:77715241:T:C	3.43863e-19	-1.72707	-0.912594	9.89378e-14	-1.16028	-0.933853
77715448	chr5:77715448:G:A	1.27966e-18	-4.25965e-10	-1.32556	2.16234e-13	-4.25965e-10	-1.31227
77716281	chr5:77716281:A:G	1.47629e-18	-4.25965e-10	-1.18262	2.28339e-13	-4.25965e-10	-1.2578
77716532	chr5:77716532:G:A	3.52134e-19	-1.7011	-0.914793	1.02468e-13	-1.122	-0.937075
77716813	chr5:77716813:A:C	1.2647e-18	-0.376086	-0.961226	2.80399e-13	-0.0672739	-0.98514
77717199	chr5:77717199:G:T	3.84589e-18	-4.25965e-10	-0.225143	6.78169e-13	-4.25965e-10	-0.169231
77717458	chr5:77717458:A:T	2.08825e-19	-2.19319	-0.945214	3.89776e-14	-2.11782	-0.907819
77717543	chr5:77717543:C:A	2.43827e-18	-4.25965e-10	-0.680858	3.89845e-13	-4.25965e-10	-0.72288
77717699	chr5:77717699:G:A	1.16766e-18	-4.25965e-10	-1.41715	1.94846e-13	-4.25965e-10	-1.41642
77717777	chr5:77717777:A:G	1.477e-18	-4.25965e-10	-1.18213	2.63726e-13	-4.25965e-10	-1.11372
77718309	chr5:77718309:T:C	3.48779e-18	-4.25965e-10	-0.322881	5.91853e-13	-4.25965e-10	-0.305369
77718508	chr5:77718508:C:T	1.39718e-19	-2.1335	-1.40678	2.13301e-14	-2.21921	-1.4093
77718611	chr5:77718611:C:T	2.02659e-19	-2.18997	-0.978405	3.79297e-14	-2.11127	-0.941618
77719020	chr5:77719020:A:C	1.29982e-19	-2.19554	-1.41697	2.59439e-14	-2.01765	-1.41504
77720431	chr5:77720431:C:T	1.75946e-18	-1.00714	-4.01506e-10	1.98406e-13	-1.39831	-4.01506e-10
77720710	chr5:77720710:TC:T	1.31918e-18	-4.25965e-10	-1.29514	2.23353e-13	-4.25965e-10	-1.27988
77721525	chr5:77721525:CAAT:C	2.95873e-19	-2.22069	-0.569287	5.24078e-14	-2.14368	-0.585888
77721690	chr5:77721690:T:C	1.28041e-18	-4.25965e-10	-1.32497	2.16332e-13	-4.25965e-10	-1.31181
77721798	chr5:77721798:A:T	7.11307e-19	-0.676928	-1.23587	9.5443e-14	-0.902706	-1.22739
77721919	chr5:77721919:T:C	1.86438e-18	-4.25965e-10	-0.949221	3.31935e-13	-4.25965e-10	-0.883688
77722035	chr5:77722035:T:C	1.11947e-17	2.14161	-1.29833	1.5057e-12	1.9196	-1.29121
77722563	chr5:77722563:C:G	2.05285e-19	-2.16836	-0.987146	3.9138e-14	-2.06999	-0.951548
77722690	chr5:77722690:A:G	1.28201e-18	-4.25965e-10	-1.32372	2.1662e-13	-4.25965e-10	-1.31048
77722758	chr5:77722758:G:T	2.04825e-19	-1.97711	-1.18064	5.11988e-14	-1.55499	-1.19792
77722880	chr5:77722880:A:G	6.84379e-19	-1.95139	-4.01506e-10	9.30552e-14	-2.15543	-4.01506e-10
77723385	chr5:77723385:C:T	1.27935e-18	-4.25965e-10	-1.32579	2.16141e-13	-4.25965e-10	-1.3127
77724084	chr5:77724084:T:G	7.19967e-19	-0.498577	-1.40212	9.21335e-14	-0.758109	-1.40728
77724675	chr5:77724675:C:G	8.66861e-18	-4.25965e-10	0.58756	1.4178e-12	-4.25965e-10	0.568232
77725413	chr5:77725413:T:C	1.60039e-18	-4.25965e-10	-1.1019	2.44862e-13	-4.25965e-10	-1.18793
77725789	chr5:77725789:A:T	8.83873e-18	-4.25965e-10	0.606995	1.44211e-12	-4.25965e-10	0.585238
77726407	chr5:77726407:C:T	9.96235e-18	2.02595	-1.29928	1.34613e-12	1.80859	-1.29224
77726957	chr5:77726957:G:C	2.11257e-19	-1.91626	-1.21056	5.49417e-14	-1.45658	-1.22577
77727098	chr5:77727098:T:A	9.70609e-18	2.0357	-1.3351	1.312e-12	1.81984	-1.32916
77727268	chr5:77727268:T:C	2.63988e-18	-4.25965e-10	-0.601414	4.62827e-13	-4.25965e-10	-0.551274
77727716	chr5:77727716:C:A	1.73309e-18	-4.25965e-10	-1.02224	3.0373e-13	-4.25965e-10	-0.972488
77727747	chr5:77727747:C:T	4.62886e-18	1.37577	-1.41561	5.9061e-13	1.09819	-1.40567
77728045	chr5:77728045:C:T	1.18143e-18	-4.25965e-10	-1.40542	1.96024e-13	-4.25965e-10	-1.41039
77728550	chr5:77728550:C:A	1.24292e-18	-0.34425	-1.01043	2.75562e-13	-0.0404835	-1.02933
77728553	chr5:77728553:A:T	4.40962e-18	1.32667	-1.41503	5.65822e-13	1.05376	-1.40411
77728919	chr5:77728919:G:A	2.24916e-18	-4.25965e-10	-0.76159	3.79744e-13	-4.25965e-10	-0.749131
77729801	chr5:77729801:G:A	8.35699e-19	-1.75164	-4.01506e-10	1.91008e-13	-1.43631	-4.01506e-10
77729812	chr5:77729812:C:T	1.69224e-18	-4.25965e-10	-1.04609	2.77164e-13	-4.25965e-10	-1.06402
77729923	chr5:77729923:G:A	1.33228e-18	-0.210692	-1.07457	3.01317e-13	0.114552	-1.09502
77729984	chr5:77729984:A:G	1.43004e-19	-2.10259	-1.41444	2.11328e-14	-2.22217	-1.41563
77730028	chr5:77730028:T:C	9.78104e-19	-1.59429	-4.01506e-10	1.91922e-13	-1.43154	-4.01506e-10
77730341	chr5:77730341:G:A	4.36445e-18	1.31776	-1.41641	5.58662e-13	1.045	-1.40808
77730379	chr5:77730379:G:A	1.22274e-18	-0.341343	-1.02971	2.72882e-13	-0.03164	-1.04795
77730396	chr5:77730396:C:A	7.30904e-19	-0.778405	-1.10722	2.05962e-13	-0.272232	-1.0887
77730612	chr5:77730612:C:T	1.18569e-18	-4.25965e-10	-1.40182	1.9656e-13	-4.25965e-10	-1.40766
77730813	chr5:77730813:A:G	1.23808e-18	-0.375664	-0.982923	2.74721e-13	-0.0672527	-1.00562
77731451	chr5:77731451:T:C	1.19464e-18	-4.25965e-10	-1.39431	2.00768e-13	-4.25965e-10	-1.38648
77731556	chr5:77731556:C:T	2.39203e-18	-4.25965e-10	-0.700005	3.82411e-13	-4.25965e-10	-0.742132
77731798	chr5:77731798:A:G	1.24435e-18	-0.369556	-0.983977	2.75197e-13	-0.0643691	-1.00677
77732407	chr5:77732407:C:T	1.27753e-18	-4.25965e-10	-1.32722	2.1581e-13	-4.25965e-10	-1.31423
77732560	chr5:77732560:A:C	5.48659e-19	-0.934362	-1.23807	7.42662e-14	-1.15175	-1.22922
77733094	chr5:77733094:A:G	1.27867e-18	-4.25965e-10	-1.32633	2.16019e-13	-4.25965e-10	-1.31326
77733103	chr5:77733103:A:C	1.20798e-18	-4.25965e-10	-1.38319	2.02611e-13	-4.25965e-10	-1.37734
77733169	chr5:77733169:T:C	2.16258e-18	-4.25965e-10	-0.800847	3.66366e-13	-4.25965e-10	-0.784995
77733170	chr5:77733170:A:G	2.15136e-18	-4.25965e-10	-0.80605	3.64442e-13	-4.25965e-10	-0.790259
77733211	chr5:77733211:G:A	1.16668e-18	-0.384893	-1.03309	2.59462e-13	-0.0786737	-1.05134
77733284	chr5:77733284:G:A	4.22738e-18	1.28416	-1.41473	5.43361e-13	1.01266	-1.40352
77733649	chr5:77733649:T:C	1.80323e-18	-0.982569	-4.01506e-10	2.17408e-13	-1.30685	-4.01506e-10
77733794	chr5:77733794:C:T	1.27941e-18	-4.25965e-10	-1.32575	2.16152e-13	-4.25965e-10	-1.31265
77734401	chr5:77734401:G:A	3.88688e-18	1.1963	-1.41084	5.02584e-13	0.926448	-1.39531
77734457	chr5:77734457:T:C	1.31519e-18	-0.335948	-0.962221	2.9299e-13	-0.0231571	-0.985334
77734582	chr5:77734582:T:C	2.02647e-19	-2.19665	-0.971789	3.76767e-14	-2.12424	-0.935349
77734859	chr5:77734859:C:T	2.22525e-19	-2.2206	-0.854259	4.24459e-14	-2.03046	-0.909941
77734952	chr5:77734952:T:C	4.06137e-18	1.24529	-1.41592	5.2203e-13	0.975544	-1.40645
77735615	chr5:77735615:A:G	2.91651e-19	-2.22157	-0.582779	5.20679e-14	-2.13678	-0.599296
77735661	chr5:77735661:G:A	1.14308e-18	-0.405682	-1.03274	2.53267e-13	-0.10286	-1.05132
77735976	chr5:77735976:C:T	3.6092e-18	-4.25965e-10	-0.288662	6.03063e-13	-4.25965e-10	-0.286607
77736330	chr5:77736330:C:T	1.35291e-18	-4.25965e-10	-1.26989	2.21273e-13	-4.25965e-10	-1.28923
77737043	chr5:77737043:A:G	8.01528e-18	1.80902	-1.29982	1.08743e-12	1.59572	-1.29278
77737335	chr5:77737335:T:C	1.39978e-18	-4.25965e-10	-1.23583	2.34518e-13	-4.25965e-10	-1.2311
77737572	chr5:77737572:C:G	3.84999e-18	1.19198	-1.41606	4.93432e-13	0.919623	-1.40687
77737811	chr5:77737811:TTAAC:T	2.11343e-19	-1.93246	-1.19396	5.45559e-14	-1.47904	-1.21036
77738042	chr5:77738042:A:G	1.17001e-18	-4.25965e-10	-1.41513	1.9568e-13	-4.25965e-10	-1.41215
77738972	chr5:77738972:A:C	2.04346e-19	-1.97005	-1.19004	5.01723e-14	-1.56556	-1.20761
77739619	chr5:77739619:A:G	2.80142e-19	-2.21833	-0.626276	4.8955e-14	-2.15662	-0.641106
77739734	chr5:77739734:T:G	2.81521e-19	-2.21964	-0.620058	4.97653e-14	-2.15226	-0.629045
77739800	chr5:77739800:C:T	2.3635e-18	-4.25965e-10	-0.712005	4.02022e-13	-4.25965e-10	-0.69212
77739866	chr5:77739866:G:A	1.31156e-18	-4.25965e-10	-1.30093	2.2154e-13	-4.25965e-10	-1.28802
77741016	chr5:77741016:A:G	1.30559e-19	-2.21862	-1.38945	2.42903e-14	-2.10069	-1.39786
77741410	chr5:77741410:A:C	5.02083e-18	-4.25965e-10	0.0414472	8.44082e-13	-4.25965e-10	0.0496221
77741521	chr5:77741521:C:A	1.85658e-19	-1.9066	-1.3494	4.88923e-14	-1.44052	-1.35849
77741848	chr5:77741848:A:G	3.35489e-19	-1.84096	-0.823357	9.06814e-14	-1.33517	-0.846105
77742661	chr5:77742661:A:G	1.23553e-18	-4.25965e-10	-1.36065	2.07382e-13	-4.25965e-10	-1.35407
77742731	chr5:77742731:T:C	2.13161e-18	-4.25965e-10	-0.815272	3.79073e-13	-4.25965e-10	-0.7509
77743164	chr5:77743164:G:A	1.66349e-18	-4.25965e-10	-1.06323	2.87404e-13	-4.25965e-10	-1.02774
77743221	chr5:77743221:T:C	3.53929e-18	1.10657	-1.41479	4.57759e-13	0.841177	-1.40346
77744735	chr5:77744735:C:T	1.27949e-18	-4.25965e-10	-1.32569	2.16202e-13	-4.25965e-10	-1.31242
77744772	chr5:77744772:G:A	1.27966e-18	-4.25965e-10	-1.32556	2.16234e-13	-4.25965e-10	-1.31227
77745048	chr5:77745048:A:G	2.07463e-19	-2.18422	-0.960729	3.90199e-14	-2.10059	-0.923965
77746888	chr5:77746888:A:G	1.29565e-19	-2.19986	-1.41586	2.54265e-14	-2.03569	-1.41715
77747271	chr5:77747271:G:A	1.69342e-18	-4.25965e-10	-1.0454	3.02565e-13	-4.25965e-10	-0.976331
77747617	chr5:77747617:G:A	1.20577e-18	-4.25965e-10	-1.38503	1.97811e-13	-4.25965e-10	-1.40132
77747807	chr5:77747807:T:C	1.45334e-19	-2.10416	-1.39671	2.14635e-14	-2.22216	-1.40012
77748169	chr5:77748169:G:GA	2.86842e-18	-4.25965e-10	-0.518386	4.84017e-13	-4.25965e-10	-0.506507
77748219	chr5:77748219:C:T	5.88975e-19	-2.10152	-4.01506e-10	1.29413e-13	-1.82562	-4.01506e-10
77748247	chr5:77748247:T:C	2.93432e-19	-2.2168	-0.581459	5.09172e-14	-2.16147	-0.596959
77748295	chr5:77748295:C:T	1.2869e-18	-4.25965e-10	-1.31991	2.07342e-13	-4.25965e-10	-1.35426
77748321	chr5:77748321:A:C	1.21114e-18	-4.25965e-10	-1.38059	2.0187e-13	-4.25965e-10	-1.381
77748607	chr5:77748607:A:G	3.30132e-18	0.490482	-0.868307	2.38736e-13	-0.265949	-0.947319
77749249	chr5:77749249:G:A	2.47891e-18	0.250194	-0.914523	1.83446e-13	-0.486655	-0.990051
77749263	chr5:77749263:C:T	1.51295e-18	-4.25965e-10	-1.15809	2.33448e-13	-4.25965e-10	-1.23567
77749303	chr5:77749303:T:C	9.78305e-19	-1.59408	-4.01506e-10	1.91648e-13	-1.43297	-4.01506e-10
77749395	chr5:77749395:A:C	1.29178e-19	-2.20158	-1.41713	2.52405e-14	-2.04397	-1.4162
77749492	chr5:77749492:T:A	1.29362e-19	-2.20029	-1.417	2.53332e-14	-2.03988	-1.41663
77749696	chr5:77749696:G:A	2.13982e-18	-0.811426	-4.01506e-10	3.32739e-13	-0.881269	-4.01506e-10
77750066	chr5:77750066:GC:G	1.29906e-18	-4.25965e-10	-1.3105	2.08955e-13	-4.25965e-10	-1.34651
77750713	chr5:77750713:T:A	2.92023e-18	0.414959	-0.915446	2.14414e-13	-0.329119	-0.991598
77751101	chr5:77751101:T:A	1.31949e-19	-2.18173	-1.41577	2.67591e-14	-1.98461	-1.41714
77751134	chr5:77751134:C:T	3.93887e-18	1.18974	-1.39099	4.96651e-13	0.927031	-1.40777
77751402	chr5:77751402:A:C	1.36572e-18	-0.285987	-0.974482	3.03737e-13	0.0222343	-0.994699
77751584	chr5:77751584:T:A	2.75051e-19	-2.21669	-0.646255	4.76568e-14	-2.16239	-0.662213
77751649	chr5:77751649:G:C	1.2981e-19	-2.19728	-1.41655	2.56982e-14	-2.02518	-1.41703
77752006	chr5:77752006:G:C	1.20609e-18	-4.25965e-10	-1.38477	2.02994e-13	-4.25965e-10	-1.37545
77752317	chr5:77752317:T:C	2.27202e-18	-4.25965e-10	-0.751478	3.85158e-13	-4.25965e-10	-0.734974
77752377	chr5:77752377:G:A	4.13694e-18	-4.25965e-10	-0.152193	7.23625e-13	-4.25965e-10	-0.104355
77752492	chr5:77752492:T:C	3.9205e-18	-4.25965e-10	-0.205929	6.92336e-13	-4.25965e-10	-0.148557
77753143	chr5:77753143:A:G	3.0364e-17	1.84111	-4.01506e-10	3.40573e-12	1.44459	-4.01506e-10
77753784	chr5:77753784:A:T	2.86626e-19	-2.2188	-0.602923	5.02018e-14	-2.15457	-0.618006
77753790	chr5:77753790:G:A	7.85785e-19	-0.786039	-1.02718	1.06507e-13	-1.01119	-1.00923
77754011	chr5:77754011:C:T	1.29253e-18	-4.25965e-10	-1.31555	2.18472e-13	-4.25965e-10	-1.30197
77754877	chr5:77754877:A:G	2.94587e-18	-4.25965e-10	-0.491745	4.71973e-13	-4.25965e-10	-0.531706
77755384	chr5:77755384:C:T	6.07324e-19	-2.07084	-4.01506e-10	1.2237e-13	-1.88158	-4.01506e-10
77755394	chr5:77755394:A:T	2.20157e-19	-1.887	-1.19856	5.8331e-14	-1.40904	-1.21345
77755437	chr5:77755437:T:TAC	1.53654e-18	-4.25965e-10	-1.14261	2.36469e-13	-4.25965e-10	-1.22281
77755786	chr5:77755786:C:T	1.30465e-19	-2.19382	-1.41498	2.59574e-14	-2.01516	-1.41702
77755812	chr5:77755812:A:C	1.33969e-18	-0.257618	-1.02209	2.99094e-13	0.0529883	-1.04086
77756027	chr5:77756027:A:C	8.36151e-19	-1.75109	-4.01506e-10	1.13898e-13	-1.95333	-4.01506e-10
77756225	chr5:77756225:A:T	1.17614e-18	-4.25965e-10	-1.40991	1.95389e-13	-4.25965e-10	-1.41364
77756353	chr5:77756353:AC:A	2.70324e-19	-2.21981	-0.660475	4.75993e-14	-2.14943	-0.676384
77756581	chr5:77756581:G:C	1.76802e-18	-4.25965e-10	-1.00229	3.09875e-13	-4.25965e-10	-0.952458
77756920	chr5:77756920:G:A	1.31538e-19	-2.18583	-1.41478	2.64978e-14	-1.9946	-1.41697
77756996	chr5:77756996:A:C	1.38678e-18	-4.25965e-10	-1.24516	2.44927e-13	-4.25965e-10	-1.18767
77757606	chr5:77757606:G:A	1.51664e-18	-0.221251	-0.934402	3.38525e-13	0.0917806	-0.955812
77757697	chr5:77757697:G:A	4.43416e-18	1.33176	-1.41457	5.6746e-13	1.05557	-1.40303
77757813	chr5:77757813:T:C	1.31533e-19	-2.18768	-1.41297	2.63875e-14	-1.9995	-1.41624
77757850	chr5:77757850:T:C	6.24611e-19	-0.838457	-1.20432	8.36313e-14	-1.06744	-1.19477
77758060	chr5:77758060:G:A	1.31591e-19	-2.18709	-1.41312	2.64278e-14	-1.99787	-1.41634
77758257	chr5:77758257:A:G	1.31475e-18	-0.295937	-1.00256	2.91629e-13	0.00863603	-1.02178
77758479	chr5:77758479:C:T	1.52609e-19	-2.10529	-1.34674	2.32796e-14	-2.21496	-1.32609
77758601	chr5:77758601:G:A	7.13696e-19	-1.90945	-4.01506e-10	1.17829e-13	-1.9194	-4.01506e-10
77758656	chr5:77758656:C:G	2.10919e-18	-4.25965e-10	-0.825843	3.4411e-13	-4.25965e-10	-0.847668
77758704	chr5:77758704:G:C	1.20712e-18	-4.25965e-10	-1.38391	2.03166e-13	-4.25965e-10	-1.3746
77758979	chr5:77758979:A:G	1.57786e-19	-2.20321	-1.21545	2.47693e-14	-2.21973	-1.25929
77759063	chr5:77759063:G:T	2.19381e-19	-1.91794	-1.17116	5.68654e-14	-1.45941	-1.18853
77759200	chr5:77759200:C:T	1.40609e-19	-2.13107	-1.40285	3.45118e-14	-1.73997	-1.40736
77759252	chr5:77759252:GTTA:G	1.29989e-18	-4.25965e-10	-1.30987	2.17764e-13	-4.25965e-10	-1.30522
77759633	chr5:77759633:A:G	1.31098e-19	-2.18784	-1.41612	2.63614e-14	-1.99959	-1.41714
77759890	chr5:77759890:A:G	4.62676e-18	1.37258	-1.41287	5.92879e-13	1.0957	-1.39934
77759960	chr5:77759960:T:G	1.31113e-18	-4.25965e-10	-1.30126	2.21811e-13	-4.25965e-10	-1.2868
77760341	chr5:77760341:G:T	6.21346e-19	-0.668393	-1.37962	7.91827e-14	-0.929043	-1.38783
77760476	chr5:77760476:G:A	2.94228e-19	-2.22228	-0.573267	5.33455e-14	-2.12265	-0.589188
77760665	chr5:77760665:C:T	2.8453e-19	-2.22225	-0.606811	5.14893e-14	-2.1242	-0.623057
77760720	chr5:77760720:G:A	4.21023e-19	-1.61357	-0.823644	1.2024e-13	-1.02433	-0.874813
77761003	chr5:77761003:G:A	1.35557e-19	-2.1534	-1.41711	2.83852e-14	-1.92602	-1.41674
77761021	chr5:77761021:A:G	1.69364e-17	1.25732	-4.01506e-10	1.02304e-12	0.241911	-4.01506e-10
77761043	chr5:77761043:G:A	3.94294e-18	0.671324	-0.871546	2.76701e-13	-0.11457	-0.951118
77761173	chr5:77761173:T:C	5.68577e-19	-2.13677	-4.01506e-10	1.06013e-13	-2.02506	-4.01506e-10
77761230	chr5:77761230:T:C	2.98366e-18	0.39279	-0.871787	2.18706e-13	-0.349889	-0.951008
77761672	chr5:77761672:G:A	5.88887e-19	-0.899865	-1.2018	7.94188e-14	-1.12161	-1.19229
77761801	chr5:77761801:T:C	5.66933e-19	-0.932351	-1.20731	7.65162e-14	-1.15338	-1.19774
77761988	chr5:77761988:C:G	6.40068e-18	0.284257	-4.01506e-10	7.23582e-13	-0.104413	-4.01506e-10
77762466	chr5:77762466:A:T	1.31194e-19	-2.18701	-1.41621	2.65675e-14	-1.99583	-1.41311
77762502	chr5:77762502:T:C	1.31447e-19	-2.18466	-1.41664	2.66951e-14	-1.9901	-1.41405
77762678	chr5:77762678:G:A	6.35642e-18	-4.25965e-10	0.277318	1.06594e-12	-4.25965e-10	0.282987
77762750	chr5:77762750:C:T	2.50091e-18	-4.25965e-10	-0.655492	4.23754e-13	-4.25965e-10	-0.639475
77762756	chr5:77762756:C:T	4.20646e-18	1.27902	-1.41455	5.38947e-13	1.00397	-1.40298
77762970	chr5:77762970:G:A	1.17653e-18	-4.25965e-10	-1.40958	1.96594e-13	-4.25965e-10	-1.40749
77763176	chr5:77763176:G:A	3.05023e-18	0.412438	-0.869369	2.23073e-13	-0.332282	-0.948847
77763454	chr5:77763454:A:C	1.31304e-19	-2.18608	-1.41631	2.64991e-14	-1.99441	-1.41711
77763521	chr5:77763521:C:T	6.87784e-19	-0.791155	-1.15527	9.17268e-14	-1.02148	-1.14833
77763643	chr5:77763643:T:C	1.2571e-18	-4.25965e-10	-1.34334	2.12073e-13	-4.25965e-10	-1.3317
77763780	chr5:77763780:A:G	3.17723e-19	-2.2222	-0.496519	5.82178e-14	-2.11236	-0.512077
77763833	chr5:77763833:A:G	1.29346e-18	-4.25965e-10	-1.31482	2.18639e-13	-4.25965e-10	-1.3012
77763998	chr5:77763998:G:A	1.29433e-18	-4.25965e-10	-1.31415	2.18798e-13	-4.25965e-10	-1.30048
77764167	chr5:77764167:G:A	1.99537e-18	0.32742	-1.20874	6.70563e-13	1.02478	-1.20529
77764515	chr5:77764515:CTTTATT:C	6.94065e-19	-0.765449	-1.17189	9.24098e-14	-1.00116	-1.16123
77764539	chr5:77764539:C:T	3.2724e-19	-2.22178	-0.467433	5.86965e-14	-2.13359	-0.482658
77764851	chr5:77764851:C:T	1.38172e-18	-0.257962	-0.990858	3.0892e-13	0.0546025	-1.01015
77765109	chr5:77765109:G:A	1.16948e-18	-4.25965e-10	-1.41559	1.95196e-13	-4.25965e-10	-1.41462
77765395	chr5:77765395:C:T	1.33599e-18	-0.292104	-0.990371	2.97591e-13	0.0169335	-1.00984
77765412	chr5:77765412:T:C	1.30202e-19	-2.19383	-1.41698	2.60454e-14	-2.01374	-1.41504
77765486	chr5:77765486:T:C	3.09835e-19	-2.22228	-0.521584	5.61677e-14	-2.12231	-0.537981
77765569	chr5:77765569:T:C	4.21274e-18	1.27997	-1.41401	5.40601e-13	1.00581	-1.40175
77766148	chr5:77766148:A:C	7.37652e-19	-1.87643	-4.01506e-10	1.10429e-13	-1.98425	-4.01506e-10
77766312	chr5:77766312:C:T	3.2031e-19	-2.0904	-0.620214	6.70546e-14	-1.91867	-0.564453
77767335	chr5:77767335:A:T	1.29409e-18	-4.25965e-10	-1.31434	2.18752e-13	-4.25965e-10	-1.30069
77767379	chr5:77767379:G:T	4.75149e-19	-1.51066	-0.805619	1.40922e-13	-0.883801	-0.856623
77767657	chr5:77767657:C:G	1.27973e-18	-4.25965e-10	-1.3255	2.16245e-13	-4.25965e-10	-1.31222
77767727	chr5:77767727:A:G	1.28031e-18	-4.25965e-10	-1.32505	2.16351e-13	-4.25965e-10	-1.31173
77768158	chr5:77768158:G:A	2.31806e-19	-1.86615	-1.16785	6.1717e-14	-1.38118	-1.18489
77768379	chr5:77768379:C:T	4.76476e-18	1.40617	-1.41707	6.02047e-13	1.12316	-1.41146
77768442	chr5:77768442:C:T	1.92997e-18	-4.25965e-10	-0.914646	3.44964e-13	-4.25965e-10	-0.845186
77768576	chr5:77768576:T:C	2.63191e-19	-2.22119	-0.685833	4.68863e-14	-2.14051	-0.70039
77770038	chr5:77770038:T:C	1.79644e-18	-4.25965e-10	-0.98634	3.13563e-13	-4.25965e-10	-0.940627
77770239	chr5:77770239:T:C	5.52524e-19	-2.16541	-4.01506e-10	8.7256e-14	-2.21978	-4.01506e-10
77770291	chr5:77770291:C:T	2.3702e-19	-1.80792	-1.20384	6.55814e-14	-1.28669	-1.21865
77770453	chr5:77770453:G:C	1.3242e-19	-2.17683	-1.41709	2.71477e-14	-1.97097	-1.41637
77770523	chr5:77770523:C:T	4.48888e-18	1.2981	-1.36865	5.78324e-13	1.0074	-1.33589
77770627	chr5:77770627:G:A	1.02807e-18	-1.54446	-4.01506e-10	2.51127e-13	-1.16267	-4.01506e-10
77770631	chr5:77770631:A:G	1.20701e-18	-4.25965e-10	-1.384	2.02401e-13	-4.25965e-10	-1.37838
77771517	chr5:77771517:A:C	2.83896e-19	-2.22151	-0.609788	5.2631e-14	-2.10026	-0.625061
77771624	chr5:77771624:G:A	1.08647e-18	-1.48921	-4.01506e-10	2.69012e-13	-1.09387	-4.01506e-10
77771651	chr5:77771651:C:T	1.32376e-19	-2.17913	-1.41513	2.70421e-14	-1.97418	-1.41705
77771657	chr5:77771657:G:C	1.60415e-18	-0.209891	-0.889666	3.6397e-13	0.111731	-0.903288
77771858	chr5:77771858:G:A	1.01074e-18	-1.56147	-4.01506e-10	1.39528e-13	-1.75036	-4.01506e-10
77771916	chr5:77771916:A:C	1.31134e-19	-2.18751	-1.41617	2.65184e-14	-1.99775	-1.41304
77772658	chr5:77772658:TTTTC:T	1.55962e-18	-4.25965e-10	-1.1277	2.39382e-13	-4.25965e-10	-1.21057
77772799	chr5:77772799:T:A	5.3552e-19	-2.19666	-4.01506e-10	8.72611e-14	-2.21972	-4.01506e-10
77773640	chr5:77773640:G:C	1.5373e-18	-4.25965e-10	-1.14212	2.36549e-13	-4.25965e-10	-1.22247
77773678	chr5:77773678:G:A	7.45204e-19	-0.684612	-1.18163	9.8286e-14	-0.933753	-1.16699
77773692	chr5:77773692:T:G	7.61022e-18	-4.25965e-10	0.457344	1.16914e-12	-4.25965e-10	0.375398
77773881	chr5:77773881:T:C	6.78844e-19	-0.580768	-1.37874	8.57053e-14	-0.850592	-1.38712
77774209	chr5:77774209:T:C	2.94653e-18	0.571219	-1.06274	2.11199e-13	-0.210444	-1.12538
77774656	chr5:77774656:G:A	1.3204e-19	-2.17965	-1.41714	2.69124e-14	-1.98007	-1.41596
77774659	chr5:77774659:T:C	1.31779e-19	-2.18186	-1.41692	2.68183e-14	-1.98498	-1.41456
77775123	chr5:77775123:A:G	8.55145e-19	-1.72863	-4.01506e-10	1.43864e-13	-1.71976	-4.01506e-10
77775362	chr5:77775362:A:T	2.36071e-19	-1.87464	-1.14113	6.25999e-14	-1.39336	-1.15851
77775425	chr5:77775425:T:G	8.71952e-19	-1.70917	-4.01506e-10	1.18087e-13	-1.91721	-4.01506e-10
77776011	chr5:77776011:G:A	1.40807e-19	-2.2223	-1.31021	2.65048e-14	-2.12982	-1.28149
77776541	chr5:77776541:C:T	1.84953e-18	-4.25965e-10	-0.957219	2.93718e-13	-4.25965e-10	-1.00601
77776880	chr5:77776880:C:T	1.26218e-18	-4.25965e-10	-1.33931	2.13021e-13	-4.25965e-10	-1.32724
77777368	chr5:77777368:C:T	5.91413e-19	-0.719382	-1.37801	7.79526e-14	-0.958362	-1.37417
77777438	chr5:77777438:C:T	5.58224e-19	-2.15514	-4.01506e-10	9.34255e-14	-2.15146	-4.01506e-10
77777939	chr5:77777939:G:T	5.24667e-19	-2.21714	-4.01506e-10	9.42493e-14	-2.14268	-4.01506e-10
77777986	chr5:77777986:G:A	7.6858e-18	-4.25965e-10	0.467226	1.17411e-12	-4.25965e-10	0.379636
77778069	chr5:77778069:A:C	4.47407e-17	3.42513	-1.19639	5.39166e-12	3.09179	-1.18781
77778227	chr5:77778227:T:A	3.84266e-19	-1.44311	-1.08546	9.31973e-14	-1.03637	-1.11754
77778315	chr5:77778315:T:C	1.23478e-18	-4.25965e-10	-1.36125	2.07249e-13	-4.25965e-10	-1.35471
77778367	chr5:77778367:CTT:C	8.03278e-19	-0.374142	-1.41706	2.71321e-13	0.331457	-1.41678
77778954	chr5:77778954:G:T	1.35784e-17	2.34503	-1.3087	1.54349e-12	1.90143	-1.24826
77779178	chr5:77779178:A:T	1.28451e-17	2.29701	-1.3162	1.46805e-12	1.86078	-1.25772
77779506	chr5:77779506:T:C	2.91452e-19	-2.21901	-0.586022	5.12781e-14	-2.15407	-0.597292
77779595	chr5:77779595:G:A	1.84972e-18	-4.25965e-10	-0.957111	3.29439e-13	-4.25965e-10	-0.891235
77780622	chr5:77780622:G:A	3.43958e-19	-1.51732	-1.12206	8.37614e-14	-1.12025	-1.14041
77781039	chr5:77781039:A:T	1.21838e-18	-4.25965e-10	-1.37462	2.04329e-13	-4.25965e-10	-1.36889
77781145	chr5:77781145:C:T	2.82566e-19	-2.21621	-0.619779	4.8993e-14	-2.16625	-0.6307
77781231	chr5:77781231:T:C	1.55739e-19	-2.2194	-1.21232	2.8348e-14	-2.12969	-1.21438
77781235	chr5:77781235:G:A	2.84076e-19	-2.21607	-0.614593	4.91983e-14	-2.16683	-0.625943
77781498	chr5:77781498:A:G	1.05537e-17	2.15619	-1.37185	5.7411e-13	1.04805	-1.38385
77781721	chr5:77781721:A:T	1.2192e-18	-4.25965e-10	-1.37396	1.98984e-13	-4.25965e-10	-1.39541
77781747	chr5:77781747:A:G	8.75689e-18	1.98065	-1.38296	4.88163e-13	0.89536	-1.39334
77781813	chr5:77781813:G:A	1.52584e-17	2.43872	-1.28573	1.71237e-12	1.977	-1.21999
77782220	chr5:77782220:G:A	1.60902e-17	2.4988	-1.29274	1.79686e-12	2.03375	-1.22858
77782302	chr5:77782302:G:GA	1.69829e-18	-4.25965e-10	-1.04252	2.79462e-13	-4.25965e-10	-1.05576
77782967	chr5:77782967:A:G	8.18905e-19	-1.77194	-4.01506e-10	1.8587e-13	-1.46358	-4.01506e-10
77783026	chr5:77783026:T:C	6.54979e-19	-0.968927	-1.02637	1.81934e-13	-0.478536	-1.00645
77783325	chr5:77783325:A:G	1.21686e-18	-4.25965e-10	-1.37588	1.99159e-13	-4.25965e-10	-1.39453
77783421	chr5:77783421:G:A	1.23396e-18	-4.25965e-10	-1.36192	2.10003e-13	-4.25965e-10	-1.34151
77783489	chr5:77783489:A:T	1.73089e-18	-4.25965e-10	-1.02351	2.84848e-13	-4.25965e-10	-1.03667
77783628	chr5:77783628:T:C	7.84909e-19	-0.439988	-1.37435	9.81444e-14	-0.720314	-1.38187
77783885	chr5:77783885:C:T	1.24044e-18	-4.25965e-10	-1.35668	2.01568e-13	-4.25965e-10	-1.3825
77784033	chr5:77784033:C:T	1.45814e-19	-2.08801	-1.40956	2.2611e-14	-2.15593	-1.41426
77784133	chr5:77784133:A:G	1.17808e-18	-4.25965e-10	-1.40826	1.96073e-13	-4.25965e-10	-1.41014
77784190	chr5:77784190:C:T	6.58112e-19	-0.684459	-1.30607	8.57996e-14	-0.93718	-1.29943
77784684	chr5:77784684:C:T	2.5039e-19	-1.89558	-1.0613	6.74127e-14	-1.44072	-1.03707
77784729	chr5:77784729:A:G	9.66926e-19	-0.969345	-0.636436	2.73548e-13	-0.473547	-0.603603
77784821	chr5:77784821:G:A	2.38813e-18	-4.25965e-10	-0.701637	3.90768e-13	-4.25965e-10	-0.720513
77784916	chr5:77784916:T:C	1.83031e-19	-2.2214	-1.04885	3.37841e-14	-2.11702	-1.05162
77784923	chr5:77784923:G:A	1.17165e-18	-4.25965e-10	-1.41373	1.94708e-13	-4.25965e-10	-1.41713
77784928	chr5:77784928:C:T	7.55582e-18	-4.25965e-10	0.45017	1.37169e-12	-4.25965e-10	0.535175
77784936	chr5:77784936:G:A	9.30374e-19	-0.458518	-1.1858	1.19963e-13	-0.731583	-1.16986
77784944	chr5:77784944:A:G	1.38684e-19	-2.21832	-1.32939	2.51205e-14	-2.16514	-1.29981
77785064	chr5:77785064:A:G	2.48583e-19	-2.21423	-0.749891	4.25812e-14	-2.17286	-0.764358
77785339	chr5:77785339:C:T	1.23132e-18	-4.25965e-10	-1.36406	2.00459e-13	-4.25965e-10	-1.38802
77785395	chr5:77785395:C:A	8.31422e-19	-0.604711	-1.15206	1.09399e-13	-0.860974	-1.13265
77785855	chr5:77785855:C:T	8.65985e-19	-0.597713	-1.11832	1.13604e-13	-0.857534	-1.09838
77785973	chr5:77785973:G:A	1.63108e-19	-1.96942	-1.41607	3.12785e-14	-1.8292	-1.4165
77786064	chr5:77786064:G:A	4.9263e-17	3.4572	-1.13217	5.88833e-12	3.11721	-1.12511
77786424	chr5:77786424:G:A	4.7732e-19	-0.908084	-1.40363	1.25495e-13	-0.459522	-1.39684
77786756	chr5:77786756:G:A	1.38931e-18	-4.25965e-10	-1.24334	2.3628e-13	-4.25965e-10	-1.22361
77787010	chr5:77787010:G:A	1.30419e-18	-1.30657	-4.01506e-10	2.1306e-13	-1.32705	-4.01506e-10
77787145	chr5:77787145:T:C	1.26023e-18	-4.25965e-10	-1.34086	2.04665e-13	-4.25965e-10	-1.36725
77787328	chr5:77787328:C:T	1.32483e-18	-4.25965e-10	-1.29086	2.24688e-13	-4.25965e-10	-1.27392
77787381	chr5:77787381:A:G	1.25836e-18	-4.25965e-10	-1.34234	2.04421e-13	-4.25965e-10	-1.36845
77787557	chr5:77787557:G:A	3.01343e-19	-1.3581	-1.41355	4.29808e-14	-1.51261	-1.41527
77787811	chr5:77787811:G:A	4.75421e-18	-4.25965e-10	-0.0131173	8.4311e-13	-4.25965e-10	0.04847
77787827	chr5:77787827:T:C	6.78527e-19	-0.805789	-1.15419	1.90457e-13	-0.291635	-1.14757
77787972	chr5:77787972:A:G	5.23516e-17	3.53534	-1.1495	6.19791e-12	3.18601	-1.14267
77788559	chr5:77788559:C:T	2.41866e-19	-2.22218	-0.769342	4.40987e-14	-2.11827	-0.783925
77788643	chr5:77788643:C:T	2.82353e-19	-1.41983	-1.41692	4.06128e-14	-1.56741	-1.41713
77788700	chr5:77788700:G:A	1.33118e-18	-0.472284	-0.813796	1.07335e-13	-1.1562	-0.856476
77788775	chr5:77788775:A:T	1.17473e-18	-4.25965e-10	-1.41111	1.97084e-13	-4.25965e-10	-1.405
77788802	chr5:77788802:T:C	1.16787e-18	-4.25965e-10	-1.41697	1.94728e-13	-4.25965e-10	-1.41702
77789169	chr5:77789169:G:A	3.82841e-19	-1.29196	-1.24033	3.6516e-14	-1.85678	-1.23409
77789303	chr5:77789303:T:C	1.41752e-18	-4.25965e-10	-1.22324	2.34314e-13	-4.25965e-10	-1.23196
77789358	chr5:77789358:A:G	2.31319e-19	-2.21664	-0.819464	3.98617e-14	-2.16539	-0.837822
77789897	chr5:77789897:G:A	2.38778e-19	-2.21695	-0.787419	4.10661e-14	-2.16497	-0.808471
77790141	chr5:77790141:T:C	2.43821e-19	-2.18816	-0.795309	3.87945e-14	-2.2055	-0.824854
77790684	chr5:77790684:T:A	1.5723e-18	-4.25965e-10	-1.11961	2.83584e-13	-4.25965e-10	-1.04112
77790774	chr5:77790774:A:C	3.96852e-17	2.10883	-4.01506e-10	6.58753e-12	2.10431	-4.01506e-10
77791029	chr5:77791029:TACTTA:T	1.44597e-19	-2.14791	-1.35804	2.27346e-14	-2.21541	-1.34933
77791117	chr5:77791117:T:C	4.32341e-18	-0.108104	-4.01506e-10	8.45043e-13	0.0507592	-4.01506e-10
77791221	chr5:77791221:G:A	1.17742e-18	-4.25965e-10	-1.40883	1.97098e-13	-4.25965e-10	-1.40492
77791316	chr5:77791316:A:G	1.17721e-18	-4.25965e-10	-1.409	1.96842e-13	-4.25965e-10	-1.40622
77791390	chr5:77791390:G:A	1.2731e-19	-2.22206	-1.41122	2.44486e-14	-2.08014	-1.41192
77791672	chr5:77791672:C:G	7.53672e-19	-0.678951	-1.17599	2.17396e-13	-0.139968	-1.16694
77791708	chr5:77791708:A:G	4.77048e-18	-4.25965e-10	-0.00970068	7.62757e-13	-4.25965e-10	-0.0516888
77792049	chr5:77792049:A:G	1.23442e-18	-4.25965e-10	-1.36155	2.03434e-13	-4.25965e-10	-1.37329
77792117	chr5:77792117:A:G	3.85874e-17	3.23154	-1.15076	4.64704e-12	2.89929	-1.14393
77792319	chr5:77792319:G:A	3.0526e-18	-4.25965e-10	-0.456156	4.85718e-13	-4.25965e-10	-0.502999
77792371	chr5:77792371:C:G	1.77338e-19	-2.20356	-1.09829	2.90138e-14	-2.2209	-1.09996
77792748	chr5:77792748:C:G	1.75509e-19	-2.19889	-1.11333	2.85629e-14	-2.22193	-1.11459
77792770	chr5:77792770:T:C	3.87403e-19	-1.25377	-1.26667	3.62361e-14	-1.83621	-1.26236
77793196	chr5:77793196:G:A	1.20202e-18	-4.25965e-10	-1.38814	2.02727e-13	-4.25965e-10	-1.37677
77793299	chr5:77793299:G:A	1.21453e-18	-4.25965e-10	-1.37779	1.97845e-13	-4.25965e-10	-1.40114
77793391	chr5:77793391:G:A	1.38447e-18	-4.25965e-10	-1.24683	2.38379e-13	-4.25965e-10	-1.21477
77793515	chr5:77793515:G:A	1.78995e-18	-4.25965e-10	-0.989963	3.12226e-13	-4.25965e-10	-0.944902
77793584	chr5:77793584:C:T	1.34162e-18	-4.25965e-10	-1.27827	2.22217e-13	-4.25965e-10	-1.28497
77793645	chr5:77793645:A:T	1.38285e-18	-4.25965e-10	-1.248	2.38075e-13	-4.25965e-10	-1.21604
77793725	chr5:77793725:T:C	2.03015e-19	-2.22224	-0.944385	3.68318e-14	-2.08178	-1.00048
77793774	chr5:77793774:G:A	1.15775e-18	-0.674852	-0.750817	3.39114e-13	-0.139265	-0.723026
77794187	chr5:77794187:A:G	2.0245e-19	-2.17686	-0.992552	3.20885e-14	-2.19856	-1.02157
77794274	chr5:77794274:A:G	1.52393e-19	-2.21567	-1.23777	2.71024e-14	-2.17029	-1.21872
77794321	chr5:77794321:TA:T	3.53961e-19	-1.27538	-1.33533	3.33736e-14	-1.84872	-1.33214
77794562	chr5:77794562:AC:A	7.61674e-17	3.91832	-1.15753	9.00319e-12	3.56741	-1.1507
77794738	chr5:77794738:A:C	1.61224e-18	-4.25965e-10	-1.09453	2.72414e-13	-4.25965e-10	-1.08131
77795103	chr5:77795103:G:A	4.6002e-19	-1.3695	-0.979139	4.52847e-14	-1.92231	-0.95335
77795213	chr5:77795213:C:T	3.42931e-17	3.11356	-1.15076	4.15295e-12	2.78687	-1.14393
77795802	chr5:77795802:C:G	1.41403e-18	-4.25965e-10	-1.22571	2.24992e-13	-4.25965e-10	-1.27256
77796149	chr5:77796149:G:A	1.32098e-18	-4.25965e-10	-1.29377	2.18931e-13	-4.25965e-10	-1.29987
77796881	chr5:77796881:C:T	1.30914e-18	-4.25965e-10	-1.30278	2.16973e-13	-4.25965e-10	-1.30886
77797356	chr5:77797356:T:G	1.20577e-18	-4.25965e-10	-1.38503	2.03439e-13	-4.25965e-10	-1.37326
77797757	chr5:77797757:T:A	1.2056e-18	-4.25965e-10	-1.38517	2.03407e-13	-4.25965e-10	-1.37342
77798579	chr5:77798579:G:A	1.95387e-19	-2.20362	-1.0013	3.15722e-14	-2.22229	-1.01406
77798603	chr5:77798603:G:A	1.45363e-18	-4.25965e-10	-1.19809	2.51377e-13	-4.25965e-10	-1.16168
77798623	chr5:77798623:G:A	7.33703e-18	-4.25965e-10	0.420787	1.13376e-12	-4.25965e-10	0.34467
77798689	chr5:77798689:T:C	2.65475e-19	-2.21695	-0.681431	4.57887e-14	-2.16326	-0.701331
77798812	chr5:77798812:G:A	2.86297e-17	3.18059	-1.39829	3.47364e-12	2.8651	-1.40077
77799032	chr5:77799032:T:G	5.53804e-19	-2.16309	-4.01506e-10	9.26433e-14	-2.15987	-4.01506e-10
77799038	chr5:77799038:A:C	1.45363e-18	-4.25965e-10	-1.19809	2.51377e-13	-4.25965e-10	-1.16168
77799051	chr5:77799051:C:T	1.17278e-18	-4.25965e-10	-1.41277	1.9493e-13	-4.25965e-10	-1.41599
77799216	chr5:77799216:A:G	3.07794e-19	-1.36156	-1.38892	4.21261e-14	-1.55506	-1.39291
77799324	chr5:77799324:T:C	8.87536e-19	-1.07636	-0.615099	7.89863e-14	-1.73705	-0.582306
77799640	chr5:77799640:T:C	2.80982e-18	-4.25965e-10	-0.539028	4.57992e-13	-4.25965e-10	-0.561776
77799915	chr5:77799915:T:C	5.82152e-19	-0.937286	-1.17589	1.59903e-13	-0.447939	-1.16612
77800264	chr5:77800264:T:C	3.1277e-19	-1.32995	-1.40448	4.29585e-14	-1.52158	-1.40681
77800429	chr5:77800429:T:C	1.38607e-19	-2.17205	-1.37621	2.25555e-14	-2.20263	-1.37002
77800611	chr5:77800611:C:T	2.35114e-19	-2.1835	-0.836333	3.92369e-14	-2.20244	-0.816568
77800671	chr5:77800671:C:G	2.26399e-18	-4.25965e-10	-0.755019	3.96046e-13	-4.25965e-10	-0.707099
77800705	chr5:77800705:T:TTG	2.88528e-19	-1.42633	-1.38878	3.92658e-14	-1.62592	-1.39236
77801418	chr5:77801418:T:C	8.26527e-19	-1.06469	-0.697977	7.29329e-14	-1.72952	-0.669571
77801521	chr5:77801521:T:C	2.61397e-19	-2.21711	-0.696756	4.50957e-14	-2.16344	-0.716405
77801573	chr5:77801573:G:A	1.27116e-18	-4.25965e-10	-1.33222	2.1131e-13	-4.25965e-10	-1.3353
77801647	chr5:77801647:C:T	4.14958e-19	-2.18991	-0.261813	6.97354e-14	-2.21838	-0.225545
77802084	chr5:77802084:T:A	1.69519e-18	-1.04435	-4.01506e-10	4.63296e-13	-0.550262	-4.01506e-10
77802088	chr5:77802088:G:A	6.05256e-19	-0.938728	-1.13552	1.66747e-13	-0.447782	-1.12437
77802261	chr5:77802261:CAAT:C	1.49262e-18	-4.25965e-10	-1.17161	2.51462e-13	-4.25965e-10	-1.16134
77802513	chr5:77802513:C:T	2.07159e-18	-4.25965e-10	-0.843833	3.41582e-13	-4.25965e-10	-0.855041
77802683	chr5:77802683:A:G	3.1979e-19	-1.30073	-1.41151	4.33818e-14	-1.50536	-1.41323
77803191	chr5:77803191:G:C	1.16817e-18	-4.25965e-10	-1.41671	1.94766e-13	-4.25965e-10	-1.41683
77803879	chr5:77803879:G:A	2.86966e-19	-1.4036	-1.41693	3.9235e-14	-1.60191	-1.41715
77803968	chr5:77803968:G:T	2.90448e-19	-1.39277	-1.41571	3.97412e-14	-1.59197	-1.41427
77804244	chr5:77804244:C:T	1.19952e-18	-4.25965e-10	-1.39023	2.0064e-13	-4.25965e-10	-1.38711
77804619	chr5:77804619:T:A	3.07253e-19	-1.33531	-1.41692	4.16647e-14	-1.54183	-1.41714
77804621	chr5:77804621:G:A	3.18197e-19	-1.30067	-1.41656	4.2952e-14	-1.51153	-1.41702
77804631	chr5:77804631:T:G	1.3279e-18	-0.870594	-0.417959	3.76435e-13	-0.348997	-0.408886
77805013	chr5:77805013:A:C	2.40995e-19	-2.2222	-0.772921	4.34464e-14	-2.12052	-0.796581
77805153	chr5:77805153:T:G	1.56648e-18	-4.25965e-10	-1.12331	2.47328e-13	-4.25965e-10	-1.17791
77805186	chr5:77805186:A:G	1.16822e-18	-4.25965e-10	-1.41667	1.9472e-13	-4.25965e-10	-1.41706
77805311	chr5:77805311:G:A	2.28469e-19	-2.21263	-0.835871	3.71896e-14	-2.22041	-0.852192
77805533	chr5:77805533:G:A	3.10805e-19	-1.32383	-1.41691	4.20984e-14	-1.53148	-1.41714
77805642	chr5:77805642:T:C	8.56478e-19	-1.72708	-4.01506e-10	1.23647e-13	-1.8712	-4.01506e-10
77805725	chr5:77805725:C:T	5.41481e-19	-1.51428	-0.671319	5.38605e-14	-2.01042	-0.691813
77806014	chr5:77806014:C:G	1.31551e-18	-4.25965e-10	-1.29792	2.12027e-13	-4.25965e-10	-1.33191
77806060	chr5:77806060:C:G	2.35529e-18	-4.25965e-10	-0.715486	4.12354e-13	-4.25965e-10	-0.666747
77806172	chr5:77806172:A:T	8.55156e-19	-0.605663	-1.12296	1.77012e-13	-0.376044	-1.13637
77806344	chr5:77806344:C:T	5.80733e-19	-1.53402	-0.581591	6.15066e-14	-2.01749	-0.551997
77806417	chr5:77806417:T:C	2.38105e-17	2.71658	-1.11861	2.94708e-12	2.41068	-1.11074
77807394	chr5:77807394:G:A	1.16766e-18	-4.25965e-10	-1.41714	1.94896e-13	-4.25965e-10	-1.41616
77807478	chr5:77807478:T:C	1.16957e-18	-4.25965e-10	-1.41551	1.94723e-13	-4.25965e-10	-1.41705
77807539	chr5:77807539:T:G	1.26071e-18	-4.25965e-10	-1.34048	2.14954e-13	-4.25965e-10	-1.3182
77807584	chr5:77807584:T:C	1.97288e-19	-2.2222	-0.973039	3.32481e-14	-2.19906	-0.985571
77807666	chr5:77807666:A:T	2.27312e-19	-2.21625	-0.837333	4.32242e-14	-2.06342	-0.858802
77808511	chr5:77808511:T:G	4.08549e-19	-1.79407	-0.673222	9.82144e-14	-1.44181	-0.659662
77808783	chr5:77808783:A:G	1.16786e-18	-4.25965e-10	-1.41698	1.96019e-13	-4.25965e-10	-1.41042
77808786	chr5:77808786:C:T	6.40504e-19	-1.54946	-0.468188	6.8801e-14	-2.02797	-0.429437
77809147	chr5:77809147:T:A	1.3598e-18	-4.25965e-10	-1.26481	2.18124e-13	-4.25965e-10	-1.30356
77809261	chr5:77809261:C:T	2.43666e-19	-1.61399	-1.37012	6.04054e-14	-1.22803	-1.35952
77809283	chr5:77809283:GA:G	9.97093e-19	-0.157946	-1.41711	5.11583e-13	0.965949	-1.41707
77809361	chr5:77809361:C:T	1.19647e-18	-4.25965e-10	-1.39277	1.97779e-13	-4.25965e-10	-1.40148
77809932	chr5:77809932:G:A	5.83833e-19	-1.63816	-0.472124	6.46733e-14	-2.07733	-0.441953
77809961	chr5:77809961:T:C	3.87463e-18	-0.217699	-4.01506e-10	7.57538e-13	-0.0585539	-4.01506e-10
77810494	chr5:77810494:G:A	1.21975e-18	-4.25965e-10	-1.3735	2.0139e-13	-4.25965e-10	-1.38339
77810576	chr5:77810576:C:T	1.16977e-18	-4.25965e-10	-1.41534	1.94725e-13	-4.25965e-10	-1.41704
77810654	chr5:77810654:C:T	1.81953e-18	-4.25965e-10	-0.97357	3.08346e-13	-4.25965e-10	-0.957404
77811437	chr5:77811437:C:G	1.45935e-18	-4.25965e-10	-1.19416	2.32133e-13	-4.25965e-10	-1.24132
77811521	chr5:77811521:C:T	1.16907e-18	-4.25965e-10	-1.41594	1.94755e-13	-4.25965e-10	-1.41688
77811605	chr5:77811605:G:A	5.33344e-19	-2.20074	-4.01506e-10	9.16115e-14	-2.17107	-4.01506e-10
77811672	chr5:77811672:T:C	2.06226e-19	-2.03855	-1.11238	3.17826e-14	-2.15489	-1.07482
77811778	chr5:77811778:G:A	9.25593e-18	-4.25965e-10	0.653117	1.68603e-12	-4.25965e-10	0.741504
77811952	chr5:77811952:A:G	1.36721e-18	-4.25965e-10	-1.25938	2.19255e-13	-4.25965e-10	-1.29839
77812162	chr5:77812162:T:C	1.18196e-18	-4.25965e-10	-1.40497	1.95986e-13	-4.25965e-10	-1.41058
77812314	chr5:77812314:T:C	1.16807e-18	-4.25965e-10	-1.41679	1.94759e-13	-4.25965e-10	-1.41686
77812336	chr5:77812336:G:A	6.37735e-19	-1.52335	-0.498631	6.77604e-14	-2.01333	-0.459323
77812438	chr5:77812438:A:G	1.00071e-18	-0.171653	-1.39978	5.12413e-13	0.950398	-1.39989
77812556	chr5:77812556:G:A	1.3249e-18	-4.25965e-10	-1.29081	2.18397e-13	-4.25965e-10	-1.30231
77812596	chr5:77812596:C:T	1.42689e-19	-2.22183	-1.29741	2.58469e-14	-2.17543	-1.26101
77812995	chr5:77812995:A:G	9.78268e-19	-0.196667	-1.39745	4.98482e-13	0.920141	-1.3972
77813172	chr5:77813172:C:T	1.17161e-18	-4.25965e-10	-1.41377	1.95655e-13	-4.25965e-10	-1.41227
77813180	chr5:77813180:A:G	1.29111e-18	-4.25965e-10	-1.31665	2.13874e-13	-4.25965e-10	-1.32324
77813248	chr5:77813248:C:T	2.46991e-19	-2.21814	-0.75241	4.6559e-14	-2.07469	-0.773216
77813889	chr5:77813889:G:A	8.07607e-19	-0.38164	-1.40419	1.0358e-13	-0.647733	-1.40055
77814131	chr5:77814131:C:A	8.8723e-19	-0.279655	-1.41214	4.66298e-13	0.868459	-1.41226
77814220	chr5:77814220:G:C	4.69784e-18	-4.25965e-10	-0.0250444	7.97919e-13	-4.25965e-10	-0.00662115
77814274	chr5:77814274:A:G	6.05391e-19	-2.07403	-4.01506e-10	1.00154e-13	-2.08192	-4.01506e-10
77814391	chr5:77814391:TC:T	2.69971e-19	-2.21958	-0.662014	5.03768e-14	-2.08412	-0.684983
77814437	chr5:77814437:C:T	5.38307e-19	-2.19147	-4.01506e-10	8.70937e-14	-2.22164	-4.01506e-10
77814615	chr5:77814615:G:A	2.48937e-19	-2.21937	-0.743337	4.65751e-14	-2.08263	-0.764931
77815068	chr5:77815068:A:G	1.7183e-18	-4.25965e-10	-1.03081	2.97445e-13	-4.25965e-10	-0.993398
77815096	chr5:77815096:G:A	3.77586e-19	-1.76728	-0.77882	9.13609e-14	-1.41002	-0.763791
77815179	chr5:77815179:G:A	1.30127e-18	-4.25965e-10	-1.30881	2.15512e-13	-4.25965e-10	-1.31561
77815350	chr5:77815350:T:C	1.30236e-18	-4.25965e-10	-1.30797	2.1568e-13	-4.25965e-10	-1.31483
77815470	chr5:77815470:C:T	2.69667e-19	-2.21502	-0.667697	5.12613e-14	-2.06156	-0.690131
77815876	chr5:77815876:C:T	1.20227e-18	-4.25965e-10	-1.38793	2.01248e-13	-4.25965e-10	-1.38409
77815937	chr5:77815937:A:G	1.2621e-18	-4.25965e-10	-1.33937	2.09585e-13	-4.25965e-10	-1.3435
77816133	chr5:77816133:G:A	1.86296e-19	-2.21695	-1.03561	3.07863e-14	-2.21421	-1.04735
77816360	chr5:77816360:A:G	8.10568e-19	-0.379805	-1.40236	3.99781e-13	0.704274	-1.40198
77816543	chr5:77816543:T:G	1.19974e-18	-4.25965e-10	-1.39005	1.9823e-13	-4.25965e-10	-1.3992
77816679	chr5:77816679:A:G	1.25162e-18	-4.25965e-10	-1.34771	2.07553e-13	-4.25965e-10	-1.35324
77816706	chr5:77816706:G:A	1.25375e-18	-4.25965e-10	-1.34601	2.08232e-13	-4.25965e-10	-1.34998
77817499	chr5:77817499:T:C	2.1499e-18	-4.25965e-10	-0.806728	4.0394e-13	-4.25965e-10	-0.68736
77817793	chr5:77817793:G:A	9.57219e-18	0.768789	-0.082075	2.03813e-12	1.04085	-0.109692
77818089	chr5:77818089:G:A	2.86524e-19	-1.40708	-1.415	3.28519e-14	-1.78562	-1.411
77818705	chr5:77818705:A:C	8.25969e-19	-0.361273	-1.40207	1.11101e-13	-0.581595	-1.39659
77818774	chr5:77818774:A:G	4.80642e-19	-1.56397	-0.740808	5.17241e-14	-2.03651	-0.706189
77819740	chr5:77819740:C:T	5.90774e-19	-1.52456	-0.573906	1.55362e-13	-1.07317	-0.569702
77819785	chr5:77819785:A:C	5.0327e-19	-1.6446	-0.614176	5.6113e-14	-2.08443	-0.576834
77820421	chr5:77820421:A:G	2.5902e-17	2.94377	-1.2616	3.09525e-12	2.60308	-1.25408
77820427	chr5:77820427:G:T	1.56376e-18	-4.25965e-10	-1.12506	2.5516e-13	-4.25965e-10	-1.14674
77820567	chr5:77820567:C:A	3.5856e-19	-1.49891	-1.09889	9.46853e-14	-1.04241	-1.09566
77820860	chr5:77820860:G:A	1.0055e-18	-2.1869	0.620231	1.6821e-13	-2.21742	0.654005
77820911	chr5:77820911:C:T	2.7876e-18	-4.25965e-10	-0.546966	4.75596e-13	-4.25965e-10	-0.524059
77821273	chr5:77821273:T:C	2.49422e-19	-1.61817	-1.34258	3.09171e-14	-1.93134	-1.32598
77821594	chr5:77821594:A:G	1.9194e-18	-4.25965e-10	-0.920136	3.36099e-13	-4.25965e-10	-0.871221
77821833	chr5:77821833:G:A	5.89215e-19	-0.75948	-1.34163	7.85582e-14	-0.994079	-1.33071
77821844	chr5:77821844:AGCCC:A	1.19264e-18	-4.25965e-10	-1.39598	1.98382e-13	-4.25965e-10	-1.39843
77821849	chr5:77821849:G:A	2.14751e-19	-1.6933	-1.41713	2.35493e-14	-2.11398	-1.41555
77821935	chr5:77821935:G:A	2.15568e-19	-1.68982	-1.41681	2.35306e-14	-2.11342	-1.4169
77821945	chr5:77821945:C:T	4.89638e-19	-0.871087	-1.41515	2.06519e-13	0.0546687	-1.41291
77822163	chr5:77822163:A:G	1.15695e-18	-2.19763	0.771271	1.94859e-13	-2.22083	0.804478
77822365	chr5:77822365:A:G	3.11325e-19	-2.20828	-0.530785	6.89947e-14	-1.97222	-0.482381
77822390	chr5:77822390:A:C	3.17059e-19	-2.21384	-0.506975	6.851e-14	-2.00157	-0.460077
77822725	chr5:77822725:T:C	3.9011e-19	-1.75644	-0.757032	4.61456e-14	-2.13289	-0.723941
77822781	chr5:77822781:G:A	2.09521e-19	-1.79304	-1.34204	5.09506e-14	-1.41875	-1.33903
77822787	chr5:77822787:C:T	1.18757e-18	-4.25965e-10	-1.40024	1.98152e-13	-4.25965e-10	-1.39959
77823014	chr5:77823014:T:C	2.79873e-19	-1.66599	-1.17958	7.22971e-14	-1.23933	-1.16851
77823084	chr5:77823084:C:T	8.56178e-19	-2.21635	0.488921	1.46135e-13	-2.22112	0.517021
77823250	chr5:77823250:C:T	2.58903e-18	-4.25965e-10	-0.620866	4.64596e-13	-4.25965e-10	-0.547459
77823543	chr5:77823543:C:A	1.40385e-18	-4.25965e-10	-1.23293	2.26743e-13	-4.25965e-10	-1.26481
77823910	chr5:77823910:T:A	1.17649e-18	-4.25965e-10	-1.40962	1.95838e-13	-4.25965e-10	-1.41134
77824234	chr5:77824234:C:T	7.24238e-19	-0.733883	-1.1609	3.14872e-13	0.233119	-1.16958
77824290	chr5:77824290:C:T	6.77041e-19	-1.96217	-4.01506e-10	1.01789e-13	-2.06572	-4.01506e-10
77824545	chr5:77824545:A:G	1.40428e-18	-1.15294	-0.0796821	1.44065e-13	-1.69718	-0.0211776
77824644	chr5:77824644:C:T	2.46082e-19	-1.57443	-1.39981	6.23426e-14	-1.16385	-1.39213
77824825	chr5:77824825:A:G	4.99147e-18	-4.25965e-10	0.0355817	8.75094e-13	-4.25965e-10	0.0857037
77824845	chr5:77824845:C:T	1.96825e-18	-4.25965e-10	-0.895003	3.11537e-13	-4.25965e-10	-0.947111
77825128	chr5:77825128:C:T	9.16208e-19	-2.2057	0.546039	1.54142e-13	-2.22217	0.571416
77825260	chr5:77825260:C:A	8.71681e-19	-2.0393	0.32982	1.57995e-13	-2.04426	0.418194
77825690	chr5:77825690:C:T	1.40962e-18	-4.25965e-10	-1.22883	2.36979e-13	-4.25965e-10	-1.22066
77825741	chr5:77825741:C:T	1.17492e-18	-4.25965e-10	-1.41095	1.95564e-13	-4.25965e-10	-1.41274
77825970	chr5:77825970:T:C	3.73416e-18	-4.25965e-10	-0.254626	6.14867e-13	-4.25965e-10	-0.267222
77826000	chr5:77826000:A:C	3.81123e-18	-4.25965e-10	-0.234195	6.27788e-13	-4.25965e-10	-0.246426
77826146	chr5:77826146:T:G	2.89153e-19	-2.19291	-0.620036	7.2769e-14	-1.80682	-0.594516
77826247	chr5:77826247:C:T	4.1451e-18	-4.25965e-10	-0.15022	6.87569e-13	-4.25965e-10	-0.155466
77826291	chr5:77826291:A:T	2.84419e-19	-2.19536	-0.634094	7.11507e-14	-1.81594	-0.607889
77826416	chr5:77826416:G:T	3.07726e-19	-2.1912	-0.559492	7.77973e-14	-1.80154	-0.532984
77826527	chr5:77826527:A:C	1.51155e-19	-2.2148	-1.2468	2.96358e-14	-2.0373	-1.26234
77826664	chr5:77826664:G:A	2.71853e-19	-2.19208	-0.682561	6.85809e-14	-1.80381	-0.6568
77826822	chr5:77826822:A:AT	2.61888e-19	-2.20299	-0.708991	6.39055e-14	-1.84724	-0.683981
77826848	chr5:77826848:G:A	4.04393e-19	-1.96737	-0.510142	8.16355e-14	-1.80066	-0.485699
77826888	chr5:77826888:T:G	1.49845e-19	-2.21913	-1.25117	2.88035e-14	-2.0622	-1.26593
77827022	chr5:77827022:A:G	2.39332e-19	-1.78805	-1.214	2.78505e-14	-2.14133	-1.22044
77827032	chr5:77827032:A:G	2.55532e-19	-2.18827	-0.748286	6.52272e-14	-1.785	-0.72575
77827199	chr5:77827199:A:T	2.81805e-19	-2.19513	-0.643558	7.06482e-14	-1.81497	-0.615951
77827761	chr5:77827761:A:G	1.35043e-18	-4.25965e-10	-1.27173	2.20792e-13	-4.25965e-10	-1.29141
77827774	chr5:77827774:G:C	2.69918e-19	-2.18591	-0.695873	6.9307e-14	-1.78159	-0.66849
77827890	chr5:77827890:TA:T	2.70164e-19	-2.20121	-0.679669	6.64301e-14	-1.84004	-0.652441
77827924	chr5:77827924:G:A	1.79366e-18	-4.25965e-10	-0.987892	2.88528e-13	-4.25965e-10	-1.02384
77827982	chr5:77827982:G:A	2.75822e-19	-2.19774	-0.662407	6.85983e-14	-1.82573	-0.634628
77828169	chr5:77828169:G:A	1.64199e-19	-2.11601	-1.26281	4.7603e-14	-1.58857	-1.23716
77828262	chr5:77828262:A:C	1.99002e-18	-4.25965e-10	-0.884006	3.19744e-13	-4.25965e-10	-0.921106
77828657	chr5:77828657:A:T	2.4912e-18	-4.25965e-10	-0.659382	3.88635e-13	-4.25965e-10	-0.725987
77828686	chr5:77828686:C:T	1.49721e-18	-4.25965e-10	-1.16854	2.62808e-13	-4.25965e-10	-1.1172
77828745	chr5:77828745:C:T	2.378e-19	-1.61185	-1.39662	3.37498e-14	-1.77541	-1.39425
77829249	chr5:77829249:T:C	8.22737e-19	-0.476493	-1.29077	3.93405e-13	0.583014	-1.2968
77829357	chr5:77829357:A:G	1.43349e-18	-4.25965e-10	-1.21204	2.37847e-13	-4.25965e-10	-1.217
77829691	chr5:77829691:T:C	1.18021e-18	-4.25965e-10	-1.40646	1.95575e-13	-4.25965e-10	-1.41268
77829722	chr5:77829722:G:A	2.26049e-19	-2.21468	-0.844469	3.94049e-14	-2.13777	-0.876969
77829878	chr5:77829878:A:C	2.09689e-18	-0.831691	-4.01506e-10	2.56869e-13	-1.14006	-4.01506e-10
77829892	chr5:77829892:T:C	1.17059e-18	-4.25965e-10	-1.41464	1.94718e-13	-4.25965e-10	-1.41708
77830080	chr5:77830080:A:G	2.1071e-19	-1.98614	-1.14328	2.78932e-14	-2.22175	-1.1385
77830170	chr5:77830170:T:C	2.44806e-19	-2.20839	-0.771044	4.15222e-14	-2.15001	-0.812387
77830360	chr5:77830360:T:G	1.69864e-19	-2.04049	-1.30442	2.37943e-14	-2.21501	-1.30417
77830420	chr5:77830420:C:T	1.80867e-18	-4.25965e-10	-0.979559	3.18399e-13	-4.25965e-10	-0.925324
77831187	chr5:77831187:G:A	2.1756e-18	-4.25965e-10	-0.794843	3.71916e-13	-4.25965e-10	-0.769961
77831340	chr5:77831340:C:T	1.54058e-19	-2.08116	-1.36141	2.24542e-14	-2.20672	-1.37043
77831819	chr5:77831819:T:C	1.4062e-18	-4.25965e-10	-1.23126	2.28743e-13	-4.25965e-10	-1.25603
77831958	chr5:77831958:G:A	1.57961e-19	-2.04613	-1.37142	2.26882e-14	-2.1874	-1.37939
77831985	chr5:77831985:G:A	1.78618e-19	-2.00334	-1.29131	2.45883e-14	-2.1991	-1.28725
77831989	chr5:77831989:C:T	5.23157e-19	-2.22002	-4.01506e-10	8.70912e-14	-2.22167	-4.01506e-10
77832011	chr5:77832011:T:C	1.17863e-18	-4.25965e-10	-1.40779	1.98758e-13	-4.25965e-10	-1.39654
77832035	chr5:77832035:G:A	5.21975e-19	-2.22228	-4.01506e-10	8.70707e-14	-2.22191	-4.01506e-10
77832099	chr5:77832099:A:T	5.60276e-19	-2.15147	-4.01506e-10	9.93219e-14	-2.09026	-4.01506e-10
77832149	chr5:77832149:G:A	1.27219e-18	-4.25965e-10	-1.33141	2.12553e-13	-4.25965e-10	-1.32944
77832282	chr5:77832282:T:C	5.94648e-18	-4.25965e-10	0.210652	1.03984e-12	-4.25965e-10	0.258193
77832387	chr5:77832387:G:A	1.23942e-18	-4.25965e-10	-1.3575	2.05888e-13	-4.25965e-10	-1.36129
77832440	chr5:77832440:T:C	1.54555e-18	-4.25965e-10	-1.13677	2.48359e-13	-4.25965e-10	-1.17375
77832830	chr5:77832830:C:T	1.29502e-19	-2.21723	-1.39897	2.21776e-14	-2.19549	-1.39406
77832880	chr5:77832880:T:C	4.14787e-19	-2.10808	-0.344059	6.07177e-14	-2.22151	-0.360886
77832907	chr5:77832907:C:T	1.17539e-18	-4.25965e-10	-1.41054	1.96745e-13	-4.25965e-10	-1.40672
77833160	chr5:77833160:C:G	1.92724e-19	-1.81673	-1.40191	2.60963e-14	-2.02249	-1.40434
77833676	chr5:77833676:T:G	3.43299e-19	-1.38443	-1.25687	1.15181e-13	-0.666088	-1.27604
77834172	chr5:77834172:C:T	6.70293e-19	-0.70954	-1.26265	8.34407e-14	-0.988906	-1.27559
77834226	chr5:77834226:G:A	1.17222e-18	-4.25965e-10	-1.41325	1.94899e-13	-4.25965e-10	-1.41615
77834296	chr5:77834296:C:A	1.22712e-18	-4.25965e-10	-1.36748	2.05367e-13	-4.25965e-10	-1.36383
77834563	chr5:77834563:G:A	3.37256e-18	-4.25965e-10	-0.356477	5.29979e-13	-4.25965e-10	-0.415791
77834572	chr5:77834572:C:T	1.87621e-18	-4.25965e-10	-0.942892	3.34824e-13	-4.25965e-10	-0.875022
77834902	chr5:77834902:C:T	1.60702e-18	-4.25965e-10	-1.09776	2.83001e-13	-4.25965e-10	-1.04318
77835201	chr5:77835201:C:T	5.435e-19	-2.18187	-4.01506e-10	1.05923e-13	-2.02591	-4.01506e-10
77835275	chr5:77835275:A:G	3.61808e-19	-1.20674	-1.38205	1.38469e-13	-0.369934	-1.38805
77835346	chr5:77835346:G:A	1.83122e-19	-2.22036	-1.04939	3.04576e-14	-2.18219	-1.0901
77836464	chr5:77836464:A:G	1.45521e-17	-4.25965e-10	1.10559	2.29877e-12	-4.25965e-10	1.0515
77836702	chr5:77836702:A:C	3.40168e-19	-1.44985	-1.20061	5.48633e-14	-1.45927	-1.22451
77837431	chr5:77837431:T:C	1.66251e-18	-4.25965e-10	-1.06382	2.9277e-13	-4.25965e-10	-1.00924
77837830	chr5:77837830:A:G	1.91596e-19	-2.04838	-1.17613	3.12889e-14	-2.07989	-1.16547
77837944	chr5:77837944:A:G	1.90888e-19	-2.02562	-1.20259	3.10536e-14	-2.06048	-1.19243
77838090	chr5:77838090:T:C	1.67438e-18	-4.25965e-10	-1.05671	2.64417e-13	-4.25965e-10	-1.1111
77838140	chr5:77838140:C:A	1.17712e-18	-4.25965e-10	-1.40908	2.00322e-13	-4.25965e-10	-1.3887
77838359	chr5:77838359:T:C	1.51613e-18	-4.25965e-10	-1.15599	2.52106e-13	-4.25965e-10	-1.15878
77838765	chr5:77838765:A:G	1.66271e-19	-1.99038	-1.37591	2.7517e-14	-2.02091	-1.35291
77838788	chr5:77838788:A:G	1.50526e-19	-2.05454	-1.41122	2.47655e-14	-2.07884	-1.40034
77838837	chr5:77838837:G:A	1.31016e-18	-4.25965e-10	-1.302	2.28233e-13	-4.25965e-10	-1.25826
77839018	chr5:77839018:A:G	1.46676e-18	-1.45725	0.268157	3.13815e-13	-1.35846	0.418633
77839240	chr5:77839240:C:T	5.68676e-18	-4.25965e-10	0.165993	1.07234e-12	-4.25965e-10	0.288967
77839300	chr5:77839300:C:T	1.34022e-19	-2.21632	-1.36558	2.25689e-14	-2.2106	-1.36145
77840080	chr5:77840080:T:A	1.51446e-19	-2.21191	-1.24776	2.42853e-14	-2.18612	-1.31264
77840688	chr5:77840688:TA:T	1.6219e-19	-2.22154	-1.1696	2.78533e-14	-2.22011	-1.14157
77840765	chr5:77840765:G:A	2.53227e-19	-1.82702	-1.11859	4.24891e-14	-1.95987	-0.979514
77841025	chr5:77841025:G:A	1.9817e-19	-2.07613	-1.11465	3.8889e-14	-1.91707	-1.11084
77841042	chr5:77841042:G:A	1.7219e-18	-4.25965e-10	-1.02872	2.7923e-13	-4.25965e-10	-1.05659
77841074	chr5:77841074:C:T	1.17564e-18	-4.25965e-10	-1.41033	1.95726e-13	-4.25965e-10	-1.41191
77841210	chr5:77841210:G:A	4.58163e-18	-4.25965e-10	-0.0500943	7.0776e-13	-4.25965e-10	-0.126522
77841382	chr5:77841382:G:C	1.68391e-18	-4.25965e-10	-1.05103	2.62323e-13	-4.25965e-10	-1.11905
77841481	chr5:77841481:G:A	1.18555e-18	-4.25965e-10	-1.40194	1.95725e-13	-4.25965e-10	-1.41192
77842160	chr5:77842160:A:G	2.89524e-19	-1.40271	-1.40896	5.83485e-14	-1.20612	-1.41607
77842210	chr5:77842210:G:A	1.1677e-18	-4.25965e-10	-1.41711	1.95305e-13	-4.25965e-10	-1.41407
77842317	chr5:77842317:A:G	1.25107e-18	-4.25965e-10	-1.34815	2.1452e-13	-4.25965e-10	-1.32023
77842503	chr5:77842503:G:A	1.31441e-18	-4.25965e-10	-1.29876	2.20741e-13	-4.25965e-10	-1.29164
77842559	chr5:77842559:T:A	1.25107e-18	-4.25965e-10	-1.34815	2.1452e-13	-4.25965e-10	-1.32023
77843033	chr5:77843033:T:C	1.27315e-18	-4.25965e-10	-1.33065	2.18949e-13	-4.25965e-10	-1.29979
77843041	chr5:77843041:C:T	6.09747e-19	-2.06686	-4.01506e-10	1.27832e-13	-1.83791	-4.01506e-10
77843097	chr5:77843097:G:C	2.28972e-19	-2.02584	-1.02047	3.5654e-14	-2.02202	-1.09274
77843304	chr5:77843304:G:A	1.1753e-18	-4.25965e-10	-1.41062	1.97636e-13	-4.25965e-10	-1.4022
77843357	chr5:77843357:A:C	1.91524e-19	-1.90141	-1.32348	3.01471e-14	-1.92217	-1.36037
77843412	chr5:77843412:T:C	2.88307e-19	-1.40221	-1.41367	5.95283e-14	-1.18509	-1.41708
77843872	chr5:77843872:A:G	1.95249e-18	-4.25965e-10	-0.90304	3.0466e-13	-4.25965e-10	-0.969432
77844116	chr5:77844116:G:C	1.52246e-18	-4.25965e-10	-1.15182	2.67912e-13	-4.25965e-10	-1.09797
77844275	chr5:77844275:C:T	2.31039e-18	-4.25965e-10	-0.734733	3.71159e-13	-4.25965e-10	-0.771998
77844762	chr5:77844762:G:A	1.405e-18	-4.25965e-10	-1.23211	2.24544e-13	-4.25965e-10	-1.27456
77844830	chr5:77844830:C:T	2.43095e-18	-0.484678	-0.199188	5.13821e-13	-0.396278	-0.0504741
77845154	chr5:77845154:T:C	1.07319e-17	-4.25965e-10	0.801076	1.62617e-12	-4.25965e-10	0.705353
77845199	chr5:77845199:GCCTGCA:G	3.06776e-18	-4.25965e-10	-0.451201	4.91198e-13	-4.25965e-10	-0.491781
77845376	chr5:77845376:T:C	8.93979e-18	-4.25965e-10	0.618364	1.46607e-12	-4.25965e-10	0.601716
77845460	chr5:77845460:T:C	5.66516e-19	-2.1404	-4.01506e-10	1.12827e-13	-1.96277	-4.01506e-10
77845498	chr5:77845498:G:A	5.23476e-19	-2.21941	-4.01506e-10	8.70533e-14	-2.22211	-4.01506e-10
77846194	chr5:77846194:C:T	2.54802e-19	-1.85109	-1.08833	4.76235e-14	-1.72003	-1.10527
77846295	chr5:77846295:G:T	4.1761e-19	-1.48334	-0.962016	7.39769e-14	-1.48991	-0.89496
77846657	chr5:77846657:G:A	1.08275e-18	-1.56611	0.0734679	2.0365e-13	-1.55254	0.180311
77846963	chr5:77846963:C:CT	1.2961e-18	-1.41836	0.105572	2.44659e-13	-1.4015	0.212734
77846965	chr5:77846965:G:T	1.27784e-18	-1.43255	0.105572	2.41177e-13	-1.41583	0.212734
77847005	chr5:77847005:G:A	1.35247e-18	-0.917071	-0.353142	2.72623e-13	-0.896143	-0.184396
77847314	chr5:77847314:C:T	6.66927e-19	-0.943332	-1.03389	8.98591e-14	-1.11883	-1.07156
77847379	chr5:77847379:T:C	5.44575e-19	-2.1799	-4.01506e-10	9.17959e-14	-2.16906	-4.01506e-10
77847627	chr5:77847627:A:G	5.06401e-18	-4.25965e-10	0.0500104	8.00181e-13	-4.25965e-10	-0.0037904
77848242	chr5:77848242:A:G	8.51408e-19	-1.21707	-0.515943	1.5681e-13	-1.22806	-0.405532
77848363	chr5:77848363:T:C	7.94923e-19	-1.33816	-0.4635	1.48918e-13	-1.32869	-0.356544
77848402	chr5:77848402:G:C	2.92659e-18	-4.25965e-10	-0.498311	4.71199e-13	-4.25965e-10	-0.533347
77848450	chr5:77848450:T:C	1.07223e-18	-0.536079	-0.966333	1.4543e-13	-0.747934	-0.960999
77848896	chr5:77848896:A:C	1.26236e-18	-4.25965e-10	-1.33917	2.04791e-13	-4.25965e-10	-1.36664
77849157	chr5:77849157:C:T	9.99137e-19	-0.749463	-0.823549	1.92968e-13	-0.711141	-0.714965
77849171	chr5:77849171:A:G	1.3038e-18	-4.25965e-10	-1.30687	2.10453e-13	-4.25965e-10	-1.33937
77849291	chr5:77849291:A:G	1.23094e-18	-4.25965e-10	-1.36437	2.01112e-13	-4.25965e-10	-1.38477
77849385	chr5:77849385:T:C	6.21391e-19	-1.23736	-0.810588	1.12791e-13	-1.25062	-0.712479
77849521	chr5:77849521:G:A	1.17463e-18	-4.25965e-10	-1.4112	1.96196e-13	-4.25965e-10	-1.40951
77849675	chr5:77849675:C:G	4.81523e-19	-1.37934	-0.923606	8.50772e-14	-1.3663	-0.878768
77849916	chr5:77849916:T:C	4.20429e-19	-1.26256	-1.17606	7.49156e-14	-1.22818	-1.14409
77850332	chr5:77850332:G:T	1.17026e-18	-4.25965e-10	-1.41492	1.94705e-13	-4.25965e-10	-1.41714
77850401	chr5:77850401:T:C	8.64776e-19	-1.0311	-0.68633	1.64786e-13	-0.929166	-0.654812
77850410	chr5:77850410:GCAAA:G	1.47963e-18	-0.523556	-0.6568	2.84355e-13	-0.484697	-0.553707
77850756	chr5:77850756:C:A	1.17301e-18	-4.25965e-10	-1.41258	1.95778e-13	-4.25965e-10	-1.41165
77850910	chr5:77850910:A:C	3.14286e-18	-4.25965e-10	-0.427014	5.97647e-13	-4.25965e-10	-0.295628
77851157	chr5:77851157:C:G	9.09881e-19	-0.838723	-0.827867	1.6331e-13	-0.82064	-0.772336
77851421	chr5:77851421:G:A	1.28642e-18	-4.25965e-10	-1.32028	2.08117e-13	-4.25965e-10	-1.35053
77851636	chr5:77851636:G:T	1.6761e-19	-2.11545	-1.24281	2.53459e-14	-2.2011	-1.25491
77851893	chr5:77851893:G:A	7.47801e-19	-0.7411	-1.12167	1.41309e-13	-0.596104	-1.14157
77851963	chr5:77851963:A:G	1.66283e-19	-2.04679	-1.31942	2.40921e-14	-2.19315	-1.3136
77852039	chr5:77852039:C:T	6.17398e-19	-1.24466	-0.809727	9.43542e-14	-1.48171	-0.659858
77852208	chr5:77852208:CAA:C	6.99877e-19	-0.662638	-1.26636	8.45815e-14	-0.987748	-1.26316
77852600	chr5:77852600:C:A	1.19863e-18	-4.25965e-10	-1.39097	1.97006e-13	-4.25965e-10	-1.40539
77852610	chr5:77852610:T:G	6.48161e-18	-4.25965e-10	0.296821	1.19042e-12	-4.25965e-10	0.39343
77852749	chr5:77852749:T:G	1.93516e-19	-1.91115	-1.30339	2.47238e-14	-2.14292	-1.33795
77853168	chr5:77853168:A:C	1.72072e-18	-0.178207	-0.851195	1.90824e-13	-0.547627	-0.889647
77853225	chr5:77853225:T:C	1.88169e-18	-4.25965e-10	-0.939976	3.50172e-13	-4.25965e-10	-0.830202
77853532	chr5:77853532:T:A	1.25967e-18	-4.25965e-10	-1.3413	2.03286e-13	-4.25965e-10	-1.37401
77853594	chr5:77853594:A:G	1.79556e-19	-1.89961	-1.38981	2.27414e-14	-2.15461	-1.40983
77853678	chr5:77853678:TA:T	1.17441e-18	-4.25965e-10	-1.41139	1.97549e-13	-4.25965e-10	-1.40264
77853894	chr5:77853894:A:G	1.21273e-18	-4.25965e-10	-1.37927	2.05124e-13	-4.25965e-10	-1.36501
77854413	chr5:77854413:A:G	1.83101e-19	-1.87913	-1.39073	2.29328e-14	-2.14539	-1.41067
77854861	chr5:77854861:A:G	1.97211e-19	-1.78317	-1.41245	2.39148e-14	-2.09699	-1.41714
77854873	chr5:77854873:ATCTG:A	1.40693e-19	-2.12822	-1.40511	2.12862e-14	-2.22166	-1.40891
77854885	chr5:77854885:CA:C	1.42327e-19	-2.12166	-1.40011	2.13911e-14	-2.22102	-1.40464
77854888	chr5:77854888:A:T	1.42759e-19	-2.11639	-1.40236	2.13645e-14	-2.22034	-1.40655
77854891	chr5:77854891:GT:G	1.42679e-19	-2.12067	-1.39864	2.14214e-14	-2.22088	-1.40336
77854994	chr5:77854994:A:G	6.39805e-18	0.283845	-4.01506e-10	6.55606e-13	-0.203068	-4.01506e-10
77855185	chr5:77855185:G:A	2.17518e-19	-1.68698	-1.41064	2.51681e-14	-2.04591	-1.41714
77855216	chr5:77855216:A:G	4.68279e-19	-0.918814	-1.41202	6.15344e-14	-1.15189	-1.41714
77855465	chr5:77855465:G:A	4.04178e-19	-1.17147	-1.30658	5.71076e-14	-1.38526	-1.25843
77855589	chr5:77855589:T:C	2.12439e-19	-1.70862	-1.41263	2.48737e-14	-2.05787	-1.41695
77855785	chr5:77855785:G:A	1.82061e-18	-4.25965e-10	-0.972977	2.97945e-13	-4.25965e-10	-0.99172
77856100	chr5:77856100:C:T	1.41964e-19	-2.16221	-1.36212	2.32217e-14	-2.22199	-1.32155
77856336	chr5:77856336:T:C	2.24923e-19	-1.64827	-1.41588	2.59011e-14	-2.01945	-1.41489
77856407	chr5:77856407:A:G	2.34587e-19	-1.63936	-1.38271	2.62424e-14	-2.01494	-1.40631
77856587	chr5:77856587:A:T	2.99516e-18	-4.25965e-10	-0.475151	4.46676e-13	-4.25965e-10	-0.586794
77856701	chr5:77856701:C:T	1.36469e-18	-4.25965e-10	-1.26122	2.17286e-13	-4.25965e-10	-1.30742
77856880	chr5:77856880:C:T	5.4361e-19	-2.18167	-4.01506e-10	8.73427e-14	-2.21879	-4.01506e-10
77856993	chr5:77856993:C:G	2.30896e-19	-1.64145	-1.39649	2.60372e-14	-2.01599	-1.41311
77857526	chr5:77857526:C:T	5.49174e-19	-2.17149	-4.01506e-10	8.89266e-14	-2.20082	-4.01506e-10
77857927	chr5:77857927:T:C	1.61645e-19	-1.98512	-1.40939	2.63437e-14	-2.017	-1.4004
77858205	chr5:77858205:A:G	1.3488e-18	-1.27293	-4.01506e-10	3.05259e-13	-0.967469	-4.01506e-10
77858349	chr5:77858349:A:G	1.42599e-18	-4.25965e-10	-1.21728	2.3984e-13	-4.25965e-10	-1.20866
77858431	chr5:77858431:G:A	1.36906e-18	-4.25965e-10	-1.25803	2.30874e-13	-4.25965e-10	-1.24676
77858444	chr5:77858444:C:T	3.60722e-18	-4.25965e-10	-0.289212	6.94704e-13	-4.25965e-10	-0.145141
77858452	chr5:77858452:C:T	6.51722e-18	0.3023	-4.01506e-10	6.69779e-13	-0.18168	-4.01506e-10
77858480	chr5:77858480:T:A	1.24421e-18	-4.25965e-10	-1.35364	2.11352e-13	-4.25965e-10	-1.3351
77858591	chr5:77858591:T:C	2.08035e-19	-1.80142	-1.34078	2.6422e-14	-2.05243	-1.362
77858623	chr5:77858623:G:C	9.475e-19	-0.38277	-1.24331	2.00419e-13	-0.176058	-1.21216
77859453	chr5:77859453:G:A	1.81701e-19	-1.8617	-1.41584	2.38563e-14	-2.10182	-1.41476
77859502	chr5:77859502:A:C	3.59356e-19	-1.18887	-1.40672	4.93669e-14	-1.4002	-1.38915
77859545	chr5:77859545:A:C	3.57534e-19	-1.21273	-1.38794	4.81547e-14	-1.45943	-1.35478
77859573	chr5:77859573:GT:G	3.34986e-19	-1.2496	-1.41622	7.11245e-14	-1.01185	-1.41234
77859625	chr5:77859625:G:A	3.8533e-18	-4.25965e-10	-0.223219	6.12756e-13	-4.25965e-10	-0.270661
77859687	chr5:77859687:G:A	1.86399e-19	-1.84904	-1.40297	2.41029e-14	-2.09581	-1.41049
77859754	chr5:77859754:T:G	2.00256e-19	-1.7735	-1.40681	6.76122e-14	-1.05902	-1.41582
77859780	chr5:77859780:C:A	1.72872e-18	-4.25965e-10	-1.02477	2.81977e-13	-4.25965e-10	-1.0468
77859834	chr5:77859834:T:A	3.35409e-19	-1.25685	-1.4077	4.64003e-14	-1.46113	-1.39019
77859842	chr5:77859842:A:G	5.32538e-19	-2.20225	-4.01506e-10	8.93335e-14	-2.19625	-4.01506e-10
77860068	chr5:77860068:G:A	2.78275e-19	-1.465	-1.38629	5.20633e-14	-1.34995	-1.38622
77860111	chr5:77860111:G:A	1.20468e-18	-4.25965e-10	-1.38593	2.01456e-13	-4.25965e-10	-1.38305
77860255	chr5:77860255:GATA:G	1.88266e-19	-1.83835	-1.4037	6.07351e-14	-1.16723	-1.41487
77860401	chr5:77860401:T:A	3.2941e-19	-1.30282	-1.37978	4.47783e-14	-1.54359	-1.34332
77860484	chr5:77860484:A:T	1.93176e-19	-1.81257	-1.40373	6.32706e-14	-1.12632	-1.41489
77860568	chr5:77860568:C:T	5.56607e-19	-0.741194	-1.41685	1.22302e-13	-0.470162	-1.41198
77860727	chr5:77860727:G:A	1.1677e-18	-4.25965e-10	-1.41711	1.95513e-13	-4.25965e-10	-1.413
77860745	chr5:77860745:T:A	7.55263e-19	-1.15696	-0.695877	1.19292e-13	-1.34833	-0.558722
77860910	chr5:77860910:T:G	1.97545e-19	-1.78321	-1.41073	6.63021e-14	-1.07748	-1.41693
77860947	chr5:77860947:T:C	1.17119e-18	-4.25965e-10	-1.41412	1.94722e-13	-4.25965e-10	-1.41705
77861079	chr5:77861079:T:G	1.3253e-18	-4.25965e-10	-1.29051	2.23198e-13	-4.25965e-10	-1.28057
77861341	chr5:77861341:G:T	5.67201e-19	-0.726488	-1.4127	1.23406e-13	-0.456154	-1.417
77861618	chr5:77861618:C:T	1.93237e-19	-1.82354	-1.39245	6.2634e-14	-1.14191	-1.40941
77861668	chr5:77861668:C:T	4.67984e-19	-0.965634	-1.36584	9.81636e-14	-0.717219	-1.38477
77861783	chr5:77861783:A:G	1.49453e-19	-2.07302	-1.3999	2.20724e-14	-2.21108	-1.38322
77861895	chr5:77861895:T:C	2.20565e-18	-4.25965e-10	-0.781127	3.82388e-13	-4.25965e-10	-0.742192
77862196	chr5:77862196:TCCATCC:T	7.72437e-19	-0.447544	-1.38281	9.60672e-14	-0.731301	-1.39228
77862405	chr5:77862405:T:C	8.59597e-19	-0.311393	-1.41205	9.7565e-14	-0.694475	-1.41363
77862677	chr5:77862677:A:C	1.48459e-18	-4.25965e-10	-1.17701	2.3365e-13	-4.25965e-10	-1.23481
77862986	chr5:77862986:T:A	3.64382e-19	-1.34977	-1.23193	5.16376e-14	-1.58401	-1.16037
77863572	chr5:77863572:G:A	3.67859e-19	-1.15866	-1.41355	7.63326e-14	-0.936393	-1.41713
77863624	chr5:77863624:A:G	7.77913e-18	-4.25965e-10	0.479296	1.15184e-12	-4.25965e-10	0.36049
77864485	chr5:77864485:G:C	1.61474e-18	-0.155422	-0.937551	2.16052e-13	-0.383024	-0.930085
77864558	chr5:77864558:G:C	1.29476e-18	-4.25965e-10	-1.31383	2.08919e-13	-4.25965e-10	-1.34668
77864782	chr5:77864782:CA:C	3.34401e-19	-1.39516	-1.2724	4.91921e-14	-1.57334	-1.21955
77865174	chr5:77865174:G:A	2.0022e-18	-4.25965e-10	-0.8779	3.19691e-13	-4.25965e-10	-0.921273
77865184	chr5:77865184:C:T	1.17841e-18	-4.25965e-10	-1.40798	1.95103e-13	-4.25965e-10	-1.4151
77865234	chr5:77865234:T:C	3.58777e-19	-1.39695	-1.20025	7.33337e-14	-1.23074	-1.16287
77865481	chr5:77865481:C:T	1.46471e-18	-4.25965e-10	-1.19049	2.37344e-13	-4.25965e-10	-1.21912
77865561	chr5:77865561:T:C	1.27684e-18	-4.25965e-10	-1.32776	2.10831e-13	-4.25965e-10	-1.33757
77865836	chr5:77865836:C:T	1.28504e-18	-4.25965e-10	-1.32136	2.18956e-13	-4.25965e-10	-1.29976
77866106	chr5:77866106:A:G	1.7469e-19	-1.90181	-1.41508	2.82548e-14	-1.93149	-1.41588
77866107	chr5:77866107:G:A	1.30949e-18	-4.25965e-10	-1.30251	2.23495e-13	-4.25965e-10	-1.27924
77866328	chr5:77866328:G:A	1.16956e-18	-4.25965e-10	-1.41552	1.95158e-13	-4.25965e-10	-1.41482
77866552	chr5:77866552:C:T	5.05957e-19	-1.88771	-0.36574	7.45713e-14	-1.96982	-0.407052
77866625	chr5:77866625:C:T	3.20077e-18	-0.198257	-0.2105	4.68262e-13	-0.390021	-0.149579
77866756	chr5:77866756:G:C	1.22512e-18	-4.25965e-10	-1.36911	2.10471e-13	-4.25965e-10	-1.33928
77866808	chr5:77866808:G:A	2.45487e-18	-0.674076	-4.01506e-10	2.64672e-13	-1.11013	-4.01506e-10
77867013	chr5:77867013:C:T	1.07717e-18	-0.246279	-1.25153	1.65192e-13	-0.364404	-1.21712
77867060	chr5:77867060:T:G	1.23299e-18	-4.25965e-10	-1.36271	2.12227e-13	-4.25965e-10	-1.33097
77867121	chr5:77867121:C:T	1.40079e-18	-0.014084	-1.22103	2.15618e-13	-0.132574	-1.18254
77867136	chr5:77867136:G:A	1.62174e-19	-2.16193	-1.22931	2.57601e-14	-2.19948	-1.24033
77867397	chr5:77867397:T:C	4.42255e-19	-1.50922	-0.878799	2.14693e-13	-0.574297	-0.745121
77867460	chr5:77867460:AC:A	1.16935e-18	-4.25965e-10	-1.4157	1.96254e-13	-4.25965e-10	-1.40922
77867589	chr5:77867589:T:C	5.46308e-19	-0.967398	-1.20932	8.17337e-14	-1.10052	-1.18464
77867603	chr5:77867603:T:C	1.24569e-18	-0.180833	-1.17163	1.71216e-13	-0.418681	-1.12702
77867814	chr5:77867814:G:GT	5.41992e-19	-0.972378	-1.21227	8.10302e-14	-1.10611	-1.1877
77868362	chr5:77868362:G:A	1.26895e-19	-2.21942	-1.41713	2.1343e-14	-2.21079	-1.41711
77868604	chr5:77868604:A:G	8.37064e-19	-0.512952	-1.23705	1.16042e-13	-0.736016	-1.19866
77868663	chr5:77868663:A:C	1.37618e-18	-1.25284	-4.01506e-10	1.64359e-13	-1.58657	-4.01506e-10
77869113	chr5:77869113:G:A	9.48242e-19	-0.562382	-1.06291	1.35266e-13	-0.77724	-1.00414
77869578	chr5:77869578:G:A	1.45963e-18	-4.25965e-10	-1.19397	2.41937e-13	-4.25965e-10	-1.19995
77869606	chr5:77869606:A:G	1.45884e-19	-2.20902	-1.28807	2.4829e-14	-2.17605	-1.30056
77869637	chr5:77869637:A:G	5.85159e-19	-2.05045	-0.0575666	9.66777e-14	-2.06151	-0.0557336
77869670	chr5:77869670:A:T	1.51564e-19	-2.19843	-1.26046	2.74231e-14	-2.14898	-1.22826
77869894	chr5:77869894:A:T	1.28856e-18	-4.25965e-10	-1.31862	2.18093e-13	-4.25965e-10	-1.30371
77870326	chr5:77870326:A:G	1.37651e-19	-2.13956	-1.41563	2.118e-14	-2.219	-1.41657
77870388	chr5:77870388:T:C	6.51895e-18	-4.25965e-10	0.302565	1.05032e-12	-4.25965e-10	0.268221
77870397	chr5:77870397:G:C	1.48974e-18	-4.25965e-10	-1.17355	2.37543e-13	-4.25965e-10	-1.21828
77870603	chr5:77870603:G:A	1.17625e-18	-4.25965e-10	-1.40982	1.94912e-13	-4.25965e-10	-1.41608
77870619	chr5:77870619:A:G	1.34477e-19	-2.17513	-1.40338	2.17254e-14	-2.20461	-1.40553
77870641	chr5:77870641:A:G	1.66925e-19	-1.94571	-1.41665	3.18294e-14	-1.81112	-1.41712
77870665	chr5:77870665:T:C	2.0789e-19	-1.77688	-1.36602	2.74923e-14	-2.01831	-1.35641
77870747	chr5:77870747:T:C	4.82448e-18	-4.25965e-10	0.00155502	8.00932e-13	-4.25965e-10	-0.0028512
77870757	chr5:77870757:T:C	1.55258e-19	-2.19448	-1.24034	2.83056e-14	-2.14202	-1.20355
77870779	chr5:77870779:C:A	6.58305e-18	-4.25965e-10	0.31235	1.07013e-12	-4.25965e-10	0.286911
77871024	chr5:77871024:G:A	2.35038e-19	-2.04464	-0.975512	3.50621e-14	-2.14872	-0.982783
77871353	chr5:77871353:A:G	1.24825e-18	-4.25965e-10	-1.35041	2.09636e-13	-4.25965e-10	-1.34326
77871499	chr5:77871499:T:TC	1.4908e-18	-4.25965e-10	-1.17284	2.37693e-13	-4.25965e-10	-1.21765
77871851	chr5:77871851:C:T	1.32003e-18	-4.25965e-10	-1.29449	2.20657e-13	-4.25965e-10	-1.29202
77871975	chr5:77871975:C:G	1.48974e-18	-4.25965e-10	-1.17355	2.37543e-13	-4.25965e-10	-1.21828
77872124	chr5:77872124:C:G	1.17776e-18	-4.25965e-10	-1.40854	1.95018e-13	-4.25965e-10	-1.41554
77872266	chr5:77872266:G:A	1.45851e-19	-2.16167	-1.33565	2.44155e-14	-2.18328	-1.31012
77872321	chr5:77872321:G:A	1.73883e-19	-1.95221	-1.36931	2.54569e-14	-2.08079	-1.37085
77872707	chr5:77872707:A:G	1.55026e-18	-4.25965e-10	-1.13372	2.63296e-13	-4.25965e-10	-1.11535
77873358	chr5:77873358:G:A	1.56715e-18	-4.25965e-10	-1.12289	2.48807e-13	-4.25965e-10	-1.17195
77873382	chr5:77873382:T:C	2.53491e-18	0.600846	-1.24284	2.96712e-13	0.255527	-1.25139
77873708	chr5:77873708:G:A	1.58179e-18	-4.25965e-10	-1.11359	2.50931e-13	-4.25965e-10	-1.16345
77873958	chr5:77873958:G:A	1.25027e-18	-4.25965e-10	-1.34879	2.0225e-13	-4.25965e-10	-1.37912
77874073	chr5:77874073:T:C	1.31874e-19	-2.18289	-1.41517	2.16247e-14	-2.20177	-1.41302
77874171	chr5:77874171:T:G	1.4122e-18	-4.25965e-10	-1.227	2.36199e-13	-4.25965e-10	-1.22395
77874596	chr5:77874596:A:G	2.26585e-19	-1.64059	-1.41619	6.37399e-14	-1.12227	-1.41154
77874606	chr5:77874606:C:T	4.75621e-19	-1.92878	-0.3865	7.32092e-14	-2.06557	-0.32974
77874690	chr5:77874690:C:T	1.38292e-18	-4.25965e-10	-1.24795	2.33873e-13	-4.25965e-10	-1.23385
77874760	chr5:77874760:G:A	2.66749e-19	-1.96709	-0.926505	4.39619e-14	-2.0829	-0.822408
77874839	chr5:77874839:G:A	1.34702e-19	-2.2006	-1.37623	2.4156e-14	-2.14772	-1.35637
77874885	chr5:77874885:G:A	1.53649e-18	-4.25965e-10	-1.14265	2.61137e-13	-4.25965e-10	-1.12358
77874926	chr5:77874926:T:C	2.40479e-18	0.538611	-1.2333	2.8375e-13	0.201576	-1.24211
77875227	chr5:77875227:G:C	1.42373e-18	-4.25965e-10	-1.21887	2.38149e-13	-4.25965e-10	-1.21573
77876039	chr5:77876039:G:C	8.59647e-18	-4.25965e-10	0.579204	1.85037e-12	-4.25965e-10	0.834511
77876332	chr5:77876332:G:A	1.81562e-19	-2.17592	-1.10239	3.04844e-14	-2.20829	-1.06312
77876478	chr5:77876478:A:T	1.16775e-18	-4.25965e-10	-1.41707	1.94963e-13	-4.25965e-10	-1.41582
77876548	chr5:77876548:T:G	2.0701e-19	-1.78215	-1.36498	3.08609e-14	-1.86764	-1.3915
77877038	chr5:77877038:C:T	1.30325e-18	-4.25965e-10	-1.30729	2.16253e-13	-4.25965e-10	-1.31218
77877051	chr5:77877051:A:G	1.17318e-18	-0.082812	-1.32961	2.87264e-13	0.288337	-1.31656
77877286	chr5:77877286:T:G	1.47789e-18	-4.25965e-10	-1.18153	2.50576e-13	-4.25965e-10	-1.16487
77877525	chr5:77877525:G:C	6.95778e-19	-1.93487	-4.01506e-10	2.03095e-13	-1.37495	-4.01506e-10
77877678	chr5:77877678:C:A	1.70542e-19	-1.95636	-1.38456	4.69427e-14	-1.46251	-1.37719
77877698	chr5:77877698:G:A	1.36555e-19	-2.14784	-1.41534	2.17583e-14	-2.19403	-1.41461
77877875	chr5:77877875:A:G	1.4344e-18	-4.25965e-10	-1.2114	2.45409e-13	-4.25965e-10	-1.1857
77878109	chr5:77878109:C:T	2.81856e-19	-2.13904	-0.699465	4.41334e-14	-2.14878	-0.752628
77878202	chr5:77878202:A:G	1.23037e-18	-4.25965e-10	-1.36484	2.09264e-13	-4.25965e-10	-1.34503
77878398	chr5:77878398:A:G	1.23088e-18	-4.25965e-10	-1.36442	2.06722e-13	-4.25965e-10	-1.35725
77878702	chr5:77878702:C:G	1.18397e-18	-4.25965e-10	-1.40328	1.95644e-13	-4.25965e-10	-1.41233
77879382	chr5:77879382:G:A	7.61941e-19	-2.05869	0.214657	2.27312e-13	-1.55279	0.290486
77879504	chr5:77879504:T:C	1.18587e-17	-0.914281	1.8152	2.22635e-12	-0.902764	1.92226
77879754	chr5:77879754:C:T	1.37732e-19	-2.17712	-1.37748	2.52738e-14	-2.10431	-1.35455
77879781	chr5:77879781:G:A	4.35864e-19	-1.12524	-1.27733	3.61933e-13	0.460731	-1.2579
77879808	chr5:77879808:C:T	1.37235e-18	-4.25965e-10	-1.25562	2.4366e-13	-4.25965e-10	-1.19285
77880112	chr5:77880112:C:T	3.6371e-18	-4.25965e-10	-0.28096	5.57213e-13	-4.25965e-10	-0.365681
77880950	chr5:77880950:A:G	1.7005e-18	-1.04123	-4.01506e-10	2.15316e-13	-1.31652	-4.01506e-10
77881088	chr5:77881088:G:T	7.36737e-19	-1.87767	-4.01506e-10	1.06798e-13	-2.01769	-4.01506e-10
77881243	chr5:77881243:T:C	5.96855e-19	-2.08823	-4.01506e-10	1.42271e-13	-1.7309	-4.01506e-10
77881374	chr5:77881374:C:A	3.20191e-19	-1.49596	-1.21503	5.38103e-14	-1.50072	-1.20244
77881771	chr5:77881771:G:A	7.48163e-19	-1.86228	-4.01506e-10	1.59759e-13	-1.61496	-4.01506e-10
77881875	chr5:77881875:C:T	7.6809e-19	-1.836	-4.01506e-10	1.65313e-13	-1.58079	-4.01506e-10
77881944	chr5:77881944:G:A	3.29226e-18	-4.25965e-10	-0.380572	5.37513e-13	-4.25965e-10	-0.401675
77882157	chr5:77882157:G:A	2.87587e-18	0.0220206	-0.537813	4.75287e-13	0.0126468	-0.537356
77882984	chr5:77882984:C:T	1.19181e-18	-4.25965e-10	-1.39667	1.9601e-13	-4.25965e-10	-1.41046
77883065	chr5:77883065:T:C	1.09803e-18	-1.99155	0.51292	1.49378e-13	-1.88516	0.203009
77883113	chr5:77883113:CT:C	6.38983e-19	-2.04102	0.0209953	9.04756e-14	-1.9513	-0.232246
77883144	chr5:77883144:C:T	6.15425e-19	-2.05759	-4.01506e-10	1.51077e-13	-1.67084	-4.01506e-10
77883833	chr5:77883833:G:A	2.9819e-19	-1.40189	-1.38028	4.57465e-14	-1.46614	-1.39938
77884024	chr5:77884024:T:C	3.04319e-19	-1.35774	-1.40409	4.69091e-14	-1.42632	-1.41409
77884155	chr5:77884155:G:A	6.42605e-19	-2.01437	-4.01506e-10	1.02445e-13	-2.0593	-4.01506e-10
77884175	chr5:77884175:A:G	6.98193e-19	-2.02111	0.0897061	9.76855e-14	-1.9239	-0.182973
77884176	chr5:77884176:T:C	2.06838e-18	-4.25965e-10	-0.845384	3.13239e-13	-4.25965e-10	-0.94166
77884472	chr5:77884472:T:C	1.84309e-18	-4.25965e-10	-0.960706	2.96546e-13	-4.25965e-10	-0.996427
77884520	chr5:77884520:G:T	4.14139e-19	-1.09344	-1.36026	6.27862e-14	-1.17486	-1.37404
77884535	chr5:77884535:C:T	1.16905e-18	-4.25965e-10	-1.41595	1.95078e-13	-4.25965e-10	-1.41523
77884874	chr5:77884874:G:A	6.321e-19	-1.89183	-0.139023	9.21173e-14	-1.77115	-0.394414
77885038	chr5:77885038:C:T	3.77562e-19	-1.22655	-1.31962	5.42848e-14	-1.35899	-1.33539
77885252	chr5:77885252:G:C	2.21041e-19	-2.19674	-0.884818	3.64989e-14	-2.17145	-0.91989
77885350	chr5:77885350:A:T	1.97198e-18	-4.25965e-10	-0.89311	2.99415e-13	-4.25965e-10	-0.986799
77886051	chr5:77886051:C:T	7.40635e-19	-1.8724	-4.01506e-10	1.576e-13	-1.62857	-4.01506e-10
77886063	chr5:77886063:A:G	5.23867e-18	-4.25965e-10	0.0839204	7.35548e-13	-4.25965e-10	-0.0880117
77886174	chr5:77886174:G:A	1.99513e-18	-4.25965e-10	-0.881439	3.11505e-13	-4.25965e-10	-0.947214
77886254	chr5:77886254:T:G	1.34411e-18	-4.25965e-10	-1.27642	2.15548e-13	-4.25965e-10	-1.31544
77886629	chr5:77886629:T:C	2.4291e-18	0.59806	-1.28269	2.84977e-13	0.244354	-1.28057
77886831	chr5:77886831:T:C	5.14303e-19	-0.824791	-1.4123	7.65521e-14	-0.934752	-1.4159
77886944	chr5:77886944:C:T	2.51333e-18	-4.25965e-10	-0.650538	4.41027e-13	-4.25965e-10	-0.599522
77887030	chr5:77887030:G:A	5.23862e-19	-2.21867	-4.01506e-10	1.12058e-13	-1.96961	-4.01506e-10
77887263	chr5:77887263:A:G	5.44759e-19	-1.34915	-0.830409	7.29951e-14	-1.5219	-0.876337
77887434	chr5:77887434:A:G	6.77204e-19	-1.68731	-0.27462	1.05127e-13	-1.51768	-0.515774
77887790	chr5:77887790:A:G	2.93461e-19	-2.09668	-0.701479	5.88685e-14	-1.90051	-0.712807
77888277	chr5:77888277:C:T	6.78809e-18	-4.25965e-10	0.343021	1.00644e-12	-4.25965e-10	0.225547
77888791	chr5:77888791:A:G	2.5312e-18	-4.25965e-10	-0.643455	3.42054e-13	-4.25965e-10	-0.853659
77889152	chr5:77889152:T:A	9.55611e-18	-4.25965e-10	0.685033	1.41682e-12	-4.25965e-10	0.567539
77889469	chr5:77889469:G:A	1.28621e-18	-4.25965e-10	-1.32045	2.10286e-13	-4.25965e-10	-1.34016
77890345	chr5:77890345:C:A	5.57662e-19	-0.794566	-1.36158	7.41285e-14	-1.00947	-1.37335
77890469	chr5:77890469:C:T	1.26816e-18	-4.25965e-10	-1.33458	2.05318e-13	-4.25965e-10	-1.36407
77890539	chr5:77890539:T:A	6.78276e-19	-1.96035	-4.01506e-10	1.39675e-13	-1.74931	-4.01506e-10
77890569	chr5:77890569:A:G	2.10566e-18	-4.25965e-10	-0.827517	3.51582e-13	-4.25965e-10	-0.826183
77891652	chr5:77891652:A:G	1.60397e-18	0.285172	-1.38483	2.42478e-13	0.185303	-1.38302
77891713	chr5:77891713:A:C	1.97015e-18	-4.25965e-10	-0.894039	3.1216e-13	-4.25965e-10	-0.945112
77892025	chr5:77892025:G:T	1.97839e-18	-4.25965e-10	-0.889865	2.76825e-13	-4.25965e-10	-1.06524
77892118	chr5:77892118:C:T	2.06159e-18	-4.25965e-10	-0.848669	2.84915e-13	-4.25965e-10	-1.03644
77892192	chr5:77892192:A:G	7.47267e-19	-1.86348	-4.01506e-10	1.1373e-13	-1.9548	-4.01506e-10
77892391	chr5:77892391:A:G	1.58425e-19	-2.1401	-1.27453	2.50035e-14	-2.19854	-1.27107
77892467	chr5:77892467:A:G	1.98764e-18	0.509507	-1.39471	2.88458e-13	0.372734	-1.39681
77892469	chr5:77892469:A:T	1.76888e-18	-4.25965e-10	-1.0018	2.80027e-13	-4.25965e-10	-1.05374
77892907	chr5:77892907:C:T	1.19282e-18	-4.25965e-10	-1.39583	2.0358e-13	-4.25965e-10	-1.37257
77893041	chr5:77893041:A:G	1.49766e-18	-4.25965e-10	-1.16824	2.44398e-13	-4.25965e-10	-1.18983
77893051	chr5:77893051:C:T	1.20451e-18	-0.0504252	-1.33565	2.0198e-13	-0.0609948	-1.31946
77893053	chr5:77893053:C:T	1.09567e-18	-0.0643861	-1.4164	1.66902e-13	-0.156849	-1.41437
77893225	chr5:77893225:C:T	3.3436e-18	-4.25965e-10	-0.365101	6.16324e-13	-4.25965e-10	-0.264854
77893638	chr5:77893638:T:C	1.1744e-18	-4.25965e-10	-1.41139	1.95826e-13	-4.25965e-10	-1.4114
77894054	chr5:77894054:GCAGATCACCTGAGGT:G	1.73356e-18	-4.25965e-10	-1.02197	2.85179e-13	-4.25965e-10	-1.03551
77894092	chr5:77894092:CCAA:C	1.81703e-18	-4.25965e-10	-0.974943	2.97046e-13	-4.25965e-10	-0.99474
77894106	chr5:77894106:C:A	7.85471e-19	-0.522296	-1.29132	1.30686e-13	-0.545922	-1.26991
77894206	chr5:77894206:G:A	1.46266e-18	-4.25965e-10	-1.19189	2.51e-13	-4.25965e-10	-1.16317
77894222	chr5:77894222:A:G	3.1226e-18	-4.25965e-10	-0.433484	4.04589e-13	-4.25965e-10	-0.685756
77894741	chr5:77894741:T:A	1.18442e-18	-4.25965e-10	-1.40289	1.94705e-13	-4.25965e-10	-1.41714
77894885	chr5:77894885:T:C	1.8177e-18	-4.25965e-10	-0.974578	2.97161e-13	-4.25965e-10	-0.994353
77894967	chr5:77894967:T:C	1.82019e-18	-4.25965e-10	-0.973207	2.97547e-13	-4.25965e-10	-0.993057
77895056	chr5:77895056:T:C	1.51161e-19	-2.04597	-1.41559	3.09349e-14	-1.83963	-1.41711
77895836	chr5:77895836:G:C	6.96636e-19	-1.93364	-4.01506e-10	1.44772e-13	-1.71347	-4.01506e-10
77895858	chr5:77895858:G:T	7.58689e-19	-0.463106	-1.38521	1.255e-13	-0.467482	-1.38884
77895875	chr5:77895875:A:G	6.75851e-19	-1.96393	-4.01506e-10	1.39028e-13	-1.75396	-4.01506e-10
77895909	chr5:77895909:A:AC	1.18213e-18	-4.25965e-10	-1.40483	1.97162e-13	-4.25965e-10	-1.4046
77895936	chr5:77895936:G:A	5.21967e-19	-2.2223	-4.01506e-10	8.88536e-14	-2.20164	-4.01506e-10
77896043	chr5:77896043:C:G	1.48891e-18	-4.25965e-10	-1.1741	2.61009e-13	-4.25965e-10	-1.12407
77896202	chr5:77896202:A:G	4.7915e-18	-4.25965e-10	-0.00530503	7.47098e-13	-4.25965e-10	-0.0724314
77896487	chr5:77896487:A:G	1.8539e-18	-4.25965e-10	-0.954856	3.19088e-13	-4.25965e-10	-0.923161
77896644	chr5:77896644:C:T	1.17629e-18	-4.25965e-10	-1.40978	1.98551e-13	-4.25965e-10	-1.39758
77896666	chr5:77896666:G:A	1.57853e-18	-4.25965e-10	-1.11565	2.48548e-13	-4.25965e-10	-1.17299
77896964	chr5:77896964:A:C	1.29497e-18	-4.25965e-10	-1.31366	2.13226e-13	-4.25965e-10	-1.32627
77897006	chr5:77897006:G:A	1.61697e-18	-4.25965e-10	-1.09159	2.77619e-13	-4.25965e-10	-1.06238
77897057	chr5:77897057:G:A	3.39814e-18	-4.25965e-10	-0.348921	5.25612e-13	-4.25965e-10	-0.424065
77897094	chr5:77897094:T:C	1.73316e-18	-4.25965e-10	-1.0222	3.0821e-13	-4.25965e-10	-0.957846
77897121	chr5:77897121:A:G	8.38556e-19	-0.35066	-1.39756	1.5827e-13	-0.21515	-1.40918
77897710	chr5:77897710:G:A	1.82695e-18	-4.25965e-10	-0.969499	3.0006e-13	-4.25965e-10	-0.984645
77898037	chr5:77898037:A:G	1.64606e-18	-4.25965e-10	-1.07376	2.82578e-13	-4.25965e-10	-1.04467
77898730	chr5:77898730:A:G	1.33542e-18	-4.25965e-10	-1.28291	2.18933e-13	-4.25965e-10	-1.29986
77898734	chr5:77898734:C:T	2.29911e-19	-1.77951	-1.2627	2.65298e-14	-2.12152	-1.28884
77898745	chr5:77898745:T:C	2.40596e-18	-4.25965e-10	-0.694198	4.38108e-13	-4.25965e-10	-0.606163
77898787	chr5:77898787:G:A	3.11998e-18	-4.25965e-10	-0.434321	4.7091e-13	-4.25965e-10	-0.53396
77899186	chr5:77899186:T:C	3.52087e-18	-4.25965e-10	-0.313439	6.518e-13	-4.25965e-10	-0.20889
77899225	chr5:77899225:T:C	2.93553e-19	-1.50302	-1.29482	3.68441e-14	-1.79119	-1.29074
77899507	chr5:77899507:C:T	6.47587e-19	-2.00665	-4.01506e-10	1.44996e-13	-1.71192	-4.01506e-10
77899796	chr5:77899796:A:G	1.2154e-18	-4.25965e-10	-1.37708	2.0891e-13	-4.25965e-10	-1.34672
77899961	chr5:77899961:C:T	2.29319e-18	-4.25965e-10	-0.742206	3.91688e-13	-4.25965e-10	-0.718163
77900048	chr5:77900048:G:A	1.60009e-18	-4.25965e-10	-1.10209	2.74293e-13	-4.25965e-10	-1.07443
77900093	chr5:77900093:C:T	2.09507e-18	-4.25965e-10	-0.832561	3.44204e-13	-4.25965e-10	-0.847393
77900467	chr5:77900467:A:G	4.12305e-19	-1.06207	-1.39607	5.24433e-14	-1.33588	-1.39302
77900751	chr5:77900751:T:G	2.08777e-18	-4.25965e-10	-0.836051	3.574e-13	-4.25965e-10	-0.809771
77901503	chr5:77901503:C:T	5.8249e-19	-2.11259	-4.01506e-10	1.23186e-13	-1.87493	-4.01506e-10
77901504	chr5:77901504:G:A	1.18724e-18	-4.25965e-10	-1.40052	1.9471e-13	-4.25965e-10	-1.41712
77901605	chr5:77901605:A:G	1.1684e-18	-4.25965e-10	-1.41651	1.97761e-13	-4.25965e-10	-1.40157
77901744	chr5:77901744:C:A	7.20736e-18	-4.25965e-10	0.402954	1.00662e-12	-4.25965e-10	0.225723
77902095	chr5:77902095:C:T	5.48903e-19	-2.17198	-4.01506e-10	8.87556e-14	-2.20274	-4.01506e-10
77902178	chr5:77902178:C:T	1.17097e-18	-4.25965e-10	-1.41432	1.95432e-13	-4.25965e-10	-1.41341
77902334	chr5:77902334:G:A	2.05191e-18	-4.25965e-10	-0.853377	3.3682e-13	-4.25965e-10	-0.869078
77903292	chr5:77903292:T:A	6.35869e-19	-2.02491	-4.01506e-10	1.27525e-13	-1.84031	-4.01506e-10
77903565	chr5:77903565:C:G	5.31759e-19	-1.80451	-0.399199	1.1914e-13	-1.55535	-0.352976
77903595	chr5:77903595:A:G	6.57407e-19	-1.9916	-4.01506e-10	1.33569e-13	-1.79401	-4.01506e-10
77903714	chr5:77903714:G:T	1.16782e-18	-4.25965e-10	-1.41701	1.95034e-13	-4.25965e-10	-1.41546
77903799	chr5:77903799:AG:A	2.56529e-18	-4.25965e-10	-0.630077	4.39539e-13	-4.25965e-10	-0.602902
77904152	chr5:77904152:T:C	2.72668e-18	-4.25965e-10	-0.569062	4.95592e-13	-4.25965e-10	-0.482875
77904536	chr5:77904536:T:A	4.04735e-19	-1.43398	-1.04269	5.52731e-14	-1.61045	-1.06589
77904559	chr5:77904559:C:T	2.65528e-18	-4.25965e-10	-0.595597	4.34582e-13	-4.25965e-10	-0.614244
77904932	chr5:77904932:T:C	5.5583e-19	-1.80081	-0.358626	1.24796e-13	-1.55117	-0.310785
77905044	chr5:77905044:T:C	1.21692e-18	-0.0692641	-1.30656	2.03032e-13	-0.0544422	-1.32082
77905088	chr5:77905088:T:C	1.23237e-18	-4.25965e-10	-1.36321	2.06207e-13	-4.25965e-10	-1.35975
77905126	chr5:77905126:C:T	1.7543e-18	-4.25965e-10	-1.01008	2.86428e-13	-4.25965e-10	-1.03114
77905189	chr5:77905189:G:C	1.86032e-18	-4.25965e-10	-0.951401	3.10921e-13	-4.25965e-10	-0.949088
77905286	chr5:77905286:T:C	2.26069e-17	-4.25965e-10	1.54611	3.24459e-12	-4.25965e-10	1.39612
77905469	chr5:77905469:TG:T	1.90505e-18	-4.25965e-10	-0.92764	2.96997e-13	-4.25965e-10	-0.994907
77905799	chr5:77905799:T:C	1.27299e-18	-4.25965e-10	-1.33078	2.19665e-13	-4.25965e-10	-1.29652
77905815	chr5:77905815:C:T	5.50509e-19	-1.78973	-0.379326	1.23839e-13	-1.53695	-0.332701
77906014	chr5:77906014:C:T	5.78818e-19	-0.833306	-1.28561	1.27736e-13	-0.497179	-1.34148
77906187	chr5:77906187:C:T	6.33632e-19	-0.770035	-1.2584	1.57263e-13	-0.417858	-1.21285
77906736	chr5:77906736:A:G	1.15774e-18	-0.081834	-1.34384	1.97847e-13	-0.0339879	-1.36714
77907061	chr5:77907061:C:T	1.17138e-18	-4.25965e-10	-1.41397	1.96112e-13	-4.25965e-10	-1.40994
77907163	chr5:77907163:C:T	1.2298e-18	-4.25965e-10	-1.3653	2.01094e-13	-4.25965e-10	-1.38486
77907179	chr5:77907179:G:A	2.2265e-18	-4.25965e-10	-0.771715	3.80083e-13	-4.25965e-10	-0.748237
77907273	chr5:77907273:T:A	2.74728e-18	-4.25965e-10	-0.561537	4.47367e-13	-4.25965e-10	-0.585249
77907742	chr5:77907742:T:C	1.12661e-17	-4.25965e-10	0.849647	1.61299e-12	-4.25965e-10	0.697215
77908408	chr5:77908408:G:A	1.41403e-18	-4.25965e-10	-1.2257	2.25838e-13	-4.25965e-10	-1.26881
77908498	chr5:77908498:AG:A	6.65184e-19	-1.97984	-4.01506e-10	1.35737e-13	-1.77791	-4.01506e-10
77908750	chr5:77908750:A:G	1.34157e-19	-2.17913	-1.40176	2.25705e-14	-2.19192	-1.38006
77908775	chr5:77908775:A:G	7.43457e-19	-1.86859	-4.01506e-10	1.56957e-13	-1.63266	-4.01506e-10
77908779	chr5:77908779:A:T	1.4734e-18	-4.25965e-10	-1.18457	2.41793e-13	-4.25965e-10	-1.20055
77909188	chr5:77909188:A:G	1.51693e-18	-4.25965e-10	-1.15546	2.60918e-13	-4.25965e-10	-1.12442
77909252	chr5:77909252:T:C	1.91131e-19	-1.91446	-1.31249	3.65516e-14	-1.79645	-1.29346
77909425	chr5:77909425:G:A	7.06939e-19	-0.588944	-1.33001	1.839e-13	-0.190772	-1.28346
77909476	chr5:77909476:C:A	5.31856e-19	-2.20353	-4.01506e-10	8.89766e-14	-2.20025	-4.01506e-10
77909784	chr5:77909784:C:T	2.4038e-18	-4.25965e-10	-0.695096	3.67992e-13	-4.25965e-10	-0.780567
77909954	chr5:77909954:A:T	1.34604e-18	-4.25965e-10	-1.27498	2.18556e-13	-4.25965e-10	-1.30158
77910020	chr5:77910020:C:T	2.03883e-19	-2.12319	-1.03917	3.4218e-14	-2.10828	-1.04759
77910165	chr5:77910165:A:G	4.86388e-19	-1.41068	-0.88222	9.77969e-14	-1.28838	-0.817354
77910303	chr5:77910303:T:C	2.27322e-18	-0.750953	-4.01506e-10	7.16551e-13	-0.114179	-4.01506e-10
77910324	chr5:77910324:T:A	2.13129e-18	-4.25965e-10	-0.81542	3.27025e-13	-4.25965e-10	-0.898592
77910546	chr5:77910546:T:A	3.76879e-18	-4.25965e-10	-0.245394	6.6061e-13	-4.25965e-10	-0.195464
77910719	chr5:77910719:G:A	1.06889e-18	-1.50552	-4.01506e-10	2.48434e-13	-1.17345	-4.01506e-10
77910820	chr5:77910820:T:C	3.71131e-19	-1.40758	-1.15577	7.2128e-14	-1.28537	-1.12482
77910863	chr5:77910863:T:C	3.78181e-18	-4.25965e-10	-0.241947	6.64194e-13	-4.25965e-10	-0.190053
77910879	chr5:77910879:G:A	1.3272e-18	-4.25965e-10	-1.28908	2.10654e-13	-4.25965e-10	-1.33841
77910884	chr5:77910884:C:A	2.28475e-18	-4.25965e-10	-0.745893	3.47359e-13	-4.25965e-10	-0.83827
77911470	chr5:77911470:T:C	1.93604e-19	-2.13459	-1.0795	3.13891e-14	-2.19215	-1.05002
77911729	chr5:77911729:G:A	6.00206e-19	-1.65665	-0.425975	7.19247e-14	-1.95437	-0.458636
77911745	chr5:77911745:A:G	3.07543e-19	-1.58526	-1.16603	3.90014e-14	-1.89604	-1.12899
77911998	chr5:77911998:C:T	3.73821e-19	-1.46505	-1.09108	7.27083e-14	-1.34448	-1.05769
77912325	chr5:77912325:A:G	2.75727e-19	-1.64735	-1.21315	3.39168e-14	-1.9548	-1.20991
77912565	chr5:77912565:A:C	1.48081e-19	-2.13203	-1.35011	2.50889e-14	-2.13695	-1.32926
77912854	chr5:77912854:C:T	2.93022e-19	-1.4099	-1.38975	5.554e-14	-1.30177	-1.36976
77913525	chr5:77913525:C:T	1.49295e-18	-1.65654	0.485148	1.94661e-13	-1.93883	0.521456
77913640	chr5:77913640:T:C	7.34944e-19	-1.58952	-0.290585	9.16478e-14	-1.89076	-0.279915
77913685	chr5:77913685:A:T	2.80088e-19	-1.69659	-1.14821	3.54681e-14	-1.9754	-1.14459
77914209	chr5:77914209:T:C	1.1942e-18	-4.25965e-10	-1.39467	2.03306e-13	-4.25965e-10	-1.37392
77914385	chr5:77914385:G:A	5.59686e-19	-2.21208	0.0595494	9.63163e-14	-2.21943	0.0984408
77914597	chr5:77914597:C:G	5.47761e-19	-2.20774	0.0336804	9.40641e-14	-2.21724	0.0725877
77915056	chr5:77915056:G:A	1.55842e-18	-2.13663	1.00816	3.11651e-13	-2.09733	1.15058
77915195	chr5:77915195:A:G	2.5559e-19	-1.69726	-1.23906	3.35106e-14	-1.94343	-1.23334
77915788	chr5:77915788:T:A	1.08043e-18	-1.49479	-4.01506e-10	2.51866e-13	-1.15973	-4.01506e-10
77915897	chr5:77915897:G:A	1.19465e-18	-4.25965e-10	-1.39429	1.95096e-13	-4.25965e-10	-1.41514
77915995	chr5:77915995:G:T	7.22192e-19	-1.89761	-4.01506e-10	1.52427e-13	-1.66194	-4.01506e-10
77916168	chr5:77916168:A:G	6.61528e-19	-1.98535	-4.01506e-10	1.48862e-13	-1.68561	-4.01506e-10
77916201	chr5:77916201:C:T	1.63366e-18	-4.25965e-10	-1.08132	2.80879e-13	-4.25965e-10	-1.0507
77916208	chr5:77916208:A:G	4.67153e-19	-1.56613	-0.76712	5.76788e-14	-1.87857	-0.755168
77916304	chr5:77916304:G:A	9.15735e-19	-2.2129	0.552723	1.66322e-13	-2.21681	0.642106
77916552	chr5:77916552:G:T	2.31812e-19	-2.17575	-0.858222	4.45162e-14	-2.13995	-0.752828
77916629	chr5:77916629:G:T	4.04821e-19	-1.41197	-1.06449	6.13689e-14	-1.56093	-1.0108
77916770	chr5:77916770:G:A	6.6499e-19	-1.98013	-4.01506e-10	1.2512e-13	-1.85935	-4.01506e-10
77916822	chr5:77916822:T:C	2.12919e-18	-4.25965e-10	-0.816409	3.83261e-13	-4.25965e-10	-0.73991
77917570	chr5:77917570:A:G	1.35284e-18	-4.25965e-10	-1.26994	2.36077e-13	-4.25965e-10	-1.22447
77917669	chr5:77917669:G:A	3.38995e-18	-4.25965e-10	-0.351334	5.34008e-13	-4.25965e-10	-0.408216
77917678	chr5:77917678:C:T	1.3276e-18	-4.25965e-10	-1.28878	2.13986e-13	-4.25965e-10	-1.32272
77917732	chr5:77917732:A:T	2.6718e-19	-2.21471	-0.677272	4.97126e-14	-2.22176	-0.560614
77918391	chr5:77918391:A:G	9.4767e-19	-1.6259	-4.01506e-10	2.14189e-13	-1.32177	-4.01506e-10
77918447	chr5:77918447:T:G	1.92156e-19	-2.21405	-1.00754	3.53063e-14	-2.2206	-0.903971
77918473	chr5:77918473:C:A	2.41057e-19	-2.01176	-0.983108	3.81988e-14	-2.09285	-0.952977
77918507	chr5:77918507:C:T	1.52808e-18	-4.25965e-10	-1.14814	2.3931e-13	-4.25965e-10	-1.21087
77918666	chr5:77918666:C:T	2.59269e-18	-4.25965e-10	-0.619454	4.98269e-13	-4.25965e-10	-0.477488
77918760	chr5:77918760:T:C	1.34105e-18	-4.25965e-10	-1.27869	2.33545e-13	-4.25965e-10	-1.23525
77918891	chr5:77918891:A:G	2.4151e-19	-2.14333	-0.849664	4.12074e-14	-2.12995	-0.840058
77919223	chr5:77919223:T:C	1.22909e-18	-4.25965e-10	-1.36587	2.01403e-13	-4.25965e-10	-1.38332
77919336	chr5:77919336:T:C	1.54398e-19	-2.18174	-1.25863	2.66702e-14	-2.1842	-1.22088
77919406	chr5:77919406:C:T	1.43439e-18	-4.25965e-10	-1.21141	2.37768e-13	-4.25965e-10	-1.21733
77919607	chr5:77919607:C:G	1.74078e-18	-4.25965e-10	-1.01781	2.65056e-13	-4.25965e-10	-1.10869
77919861	chr5:77919861:CA:C	1.32762e-19	-2.17501	-1.41634	2.15911e-14	-2.20755	-1.4088
77919866	chr5:77919866:T:C	1.38379e-19	-2.20379	-1.34611	2.3655e-14	-2.20531	-1.31974
77920071	chr5:77920071:G:T	9.36872e-19	-1.63736	-4.01506e-10	2.12489e-13	-1.32974	-4.01506e-10
77920518	chr5:77920518:C:T	8.26706e-19	-1.76245	-4.01506e-10	1.6258e-13	-1.59746	-4.01506e-10
77920732	chr5:77920732:C:T	1.46998e-19	-2.2125	-1.27699	2.53663e-14	-2.21375	-1.24145
77920947	chr5:77920947:A:C	2.08801e-18	-4.25965e-10	-0.835938	3.93926e-13	-4.25965e-10	-0.712465
77921129	chr5:77921129:T:C	8.67352e-19	-1.71446	-4.01506e-10	1.9314e-13	-1.42521	-4.01506e-10
77921156	chr5:77921156:A:G	3.70944e-19	-1.32012	-1.24373	3.66288e-14	-1.79881	-1.28898
77921176	chr5:77921176:G:C	9.43841e-19	-1.62995	-4.01506e-10	2.14386e-13	-1.32085	-4.01506e-10
77921234	chr5:77921234:T:C	1.5895e-18	-4.25965e-10	-1.10873	2.55243e-13	-4.25965e-10	-1.14641
77921355	chr5:77921355:A:G	4.56909e-18	-4.25965e-10	-0.0528347	8.10449e-13	-4.25965e-10	0.00896113
77921449	chr5:77921449:G:A	1.50967e-19	-2.21917	-1.24367	2.60391e-14	-2.21831	-1.21071
77921895	chr5:77921895:G:A	1.24672e-18	-4.25965e-10	-1.35163	1.98367e-13	-4.25965e-10	-1.39851
77922049	chr5:77922049:G:A	1.83725e-18	-4.25965e-10	-0.963879	3.42982e-13	-4.25965e-10	-0.850951
77922070	chr5:77922070:T:A	1.45686e-18	-1.78415	0.588292	2.88166e-13	-1.5953	0.570211
77922488	chr5:77922488:C:G	1.40525e-18	-1.87691	0.644976	2.74008e-13	-1.70569	0.630225
77922520	chr5:77922520:C:T	1.49346e-18	-1.83466	0.663604	2.94721e-13	-1.6567	0.654099
77922664	chr5:77922664:C:A	3.27817e-19	-1.88387	-0.803578	4.97051e-14	-1.96282	-0.819703
77922751	chr5:77922751:AACTGGG:A	2.07683e-19	-1.73339	-1.4105	3.98625e-14	-1.59491	-1.40828
77922924	chr5:77922924:A:G	1.37254e-19	-2.14116	-1.41691	2.11066e-14	-2.22201	-1.41703
77922986	chr5:77922986:T:C	2.87308e-19	-2.22224	-0.59711	4.94173e-14	-2.19364	-0.594685
77923157	chr5:77923157:T:C	1.44795e-19	-2.08854	-1.41604	2.11818e-14	-2.21839	-1.41709
77923158	chr5:77923158:C:T	1.853e-18	-2.09594	1.1406	3.70433e-13	-1.88163	1.10768
77923307	chr5:77923307:T:C	1.92172e-18	-2.11761	1.19868	3.78333e-13	-1.91634	1.16348
77923598	chr5:77923598:ACT:A	1.31695e-18	-2.0588	0.761974	2.78514e-13	-1.82006	0.760896
77923879	chr5:77923879:C:A	9.20854e-19	-1.6546	-4.01506e-10	1.9748e-13	-1.40299	-4.01506e-10
77924061	chr5:77924061:C:T	9.66405e-19	-1.8213	0.214983	1.64964e-13	-1.67832	0.0954174
77924070	chr5:77924070:T:G	1.62598e-18	-4.25965e-10	-1.08604	2.51629e-13	-4.25965e-10	-1.16067
77924167	chr5:77924167:T:C	1.88217e-18	-4.25965e-10	-0.939723	2.89446e-13	-4.25965e-10	-1.02066
77924463	chr5:77924463:T:C	6.09578e-19	-1.92672	-0.140421	1.03276e-13	-1.86145	-0.189771
77924668	chr5:77924668:T:C	1.53856e-19	-2.03514	-1.40874	2.4629e-14	-2.06861	-1.41609
77924772	chr5:77924772:C:T	2.40495e-18	-4.25965e-10	-0.694618	4.10134e-13	-4.25965e-10	-0.672143
77925495	chr5:77925495:C:T	5.66914e-19	-2.15294	0.013248	9.31651e-14	-2.22014	0.0658869
77925689	chr5:77925689:A:C	1.20912e-18	-4.25965e-10	-1.38225	2.03496e-13	-4.25965e-10	-1.37298
77925878	chr5:77925878:C:A	6.60479e-19	-2.15018	0.163238	1.0876e-13	-2.21965	0.220168
77926387	chr5:77926387:G:A	1.81158e-19	-1.94808	-1.33245	3.26041e-14	-1.87928	-1.32491
77926566	chr5:77926566:T:A	2.37201e-18	-4.25965e-10	-0.70841	3.58472e-13	-4.25965e-10	-0.806778
77927021	chr5:77927021:G:C	2.22068e-18	-4.25965e-10	-0.774337	3.3653e-13	-4.25965e-10	-0.869939
77927100	chr5:77927100:C:T	1.47778e-18	-4.25965e-10	-1.18161	2.61343e-13	-4.25965e-10	-1.12279
77927150	chr5:77927150:G:A	2.2056e-18	-4.25965e-10	-0.781148	3.35016e-13	-4.25965e-10	-0.874448
77927251	chr5:77927251:C:T	1.1976e-18	-4.25965e-10	-1.39183	2.01917e-13	-4.25965e-10	-1.38077
77927315	chr5:77927315:A:G	2.10705e-19	-2.19805	-0.931393	3.81017e-14	-2.18367	-0.864694
77927332	chr5:77927332:C:A	2.00639e-18	-4.25965e-10	-0.875813	3.11448e-13	-4.25965e-10	-0.947396
77927385	chr5:77927385:C:G	2.24515e-18	-4.25965e-10	-0.763374	3.78451e-13	-4.25965e-10	-0.75254
77927422	chr5:77927422:C:T	2.10444e-19	-2.1724	-0.958278	3.49918e-14	-2.20385	-0.929668
77927758	chr5:77927758:C:T	1.51801e-19	-2.08536	-1.37197	2.55028e-14	-2.1055	-1.34434
77927974	chr5:77927974:C:T	1.28715e-18	-4.25965e-10	-1.31971	2.21139e-13	-4.25965e-10	-1.28984
77928018	chr5:77928018:C:T	1.89966e-18	-4.25965e-10	-0.930471	3.04761e-13	-4.25965e-10	-0.9691
77928137	chr5:77928137:T:A	1.33659e-19	-2.21244	-1.37217	2.21032e-14	-2.21791	-1.375
77928145	chr5:77928145:G:A	1.92328e-18	-4.25965e-10	-0.918116	3.21757e-13	-4.25965e-10	-0.91483
77928198	chr5:77928198:T:C	3.29664e-18	-4.25965e-10	-0.379243	5.56671e-13	-4.25965e-10	-0.366653
77928329	chr5:77928329:T:A	1.46173e-18	-4.25965e-10	-1.19253	2.52315e-13	-4.25965e-10	-1.15795
77928390	chr5:77928390:G:A	9.74592e-19	-2.03888	0.440992	1.59177e-13	-2.17389	0.555275
77928668	chr5:77928668:A:T	5.2263e-19	-2.22103	-4.01506e-10	9.15647e-14	-2.17158	-4.01506e-10
77928842	chr5:77928842:T:C	1.26714e-19	-2.22226	-1.4157	2.30105e-14	-2.13576	-1.41691
77928948	chr5:77928948:A:G	4.24735e-19	-1.01656	-1.41188	8.85042e-14	-0.793241	-1.41234
77929002	chr5:77929002:T:C	1.50854e-19	-2.11059	-1.353	2.71969e-14	-2.05401	-1.33152
77929015	chr5:77929015:A:G	1.26608e-18	-4.25965e-10	-1.33623	2.19727e-13	-4.25965e-10	-1.29624
77929029	chr5:77929029:C:T	2.87143e-18	-4.25965e-10	-0.517339	5.27626e-13	-4.25965e-10	-0.420241
77929067	chr5:77929067:C:G	2.00294e-18	-4.25965e-10	-0.877531	2.95226e-13	-4.25965e-10	-1.00089
77929126	chr5:77929126:G:A	1.81483e-18	-0.976156	-4.01506e-10	4.92353e-13	-0.489433	-4.01506e-10
77929165	chr5:77929165:G:A	1.40254e-19	-2.12768	-1.40877	2.18092e-14	-2.18919	-1.41711
77929242	chr5:77929242:A:C	1.19616e-18	-4.25965e-10	-1.39303	1.98136e-13	-4.25965e-10	-1.39967
77929273	chr5:77929273:C:T	1.37164e-18	-4.25965e-10	-1.25614	2.41845e-13	-4.25965e-10	-1.20033
77929383	chr5:77929383:G:T	2.72991e-19	-2.10778	-0.76268	4.87907e-14	-2.06012	-0.740968
77929428	chr5:77929428:C:A	1.88345e-19	-2.04177	-1.19985	3.39951e-14	-1.99757	-1.16484
77929429	chr5:77929429:C:T	1.18896e-18	-4.25965e-10	-1.39907	2.06173e-13	-4.25965e-10	-1.35991
77929463	chr5:77929463:C:T	1.31407e-18	-4.25965e-10	-1.29902	2.32246e-13	-4.25965e-10	-1.24083
77929500	chr5:77929500:G:A	1.90897e-18	-0.925585	-4.01506e-10	3.35017e-13	-0.874447	-4.01506e-10
77929628	chr5:77929628:CATTCCTGCTTCTGGTG:C	5.44295e-19	-2.18041	-4.01506e-10	8.75811e-14	-2.21606	-4.01506e-10
77929788	chr5:77929788:G:GT	1.54182e-19	-2.18763	-1.25414	2.55643e-14	-2.22171	-1.22572
77929804	chr5:77929804:T:C	4.12892e-18	-4.25965e-10	-0.154133	7.55828e-13	-4.25965e-10	-0.0608135
77930246	chr5:77930246:T:C	2.16839e-18	-0.798165	-4.01506e-10	6.00152e-13	-0.291445	-4.01506e-10
77930261	chr5:77930261:T:C	1.80928e-18	-0.722196	-0.257025	3.61835e-13	-0.718163	-0.0792778
77930294	chr5:77930294:T:C	3.10994e-18	-4.25965e-10	-0.437546	5.77557e-13	-4.25965e-10	-0.32982
77930343	chr5:77930343:G:T	1.19873e-18	-4.25965e-10	-1.39088	2.00646e-13	-4.25965e-10	-1.38709
77930500	chr5:77930500:A:C	1.19305e-18	-4.25965e-10	-1.39564	1.99599e-13	-4.25965e-10	-1.39232
77930731	chr5:77930731:T:C	1.19899e-18	-4.25965e-10	-1.39067	2.00693e-13	-4.25965e-10	-1.38685
77930862	chr5:77930862:A:T	2.22204e-17	-4.25965e-10	1.52886	3.94979e-12	-4.25965e-10	1.59279
77930962	chr5:77930962:T:C	2.22538e-18	-0.772219	-4.01506e-10	6.17887e-13	-0.262322	-4.01506e-10
77931226	chr5:77931226:A:G	1.69723e-19	-2.1516	-1.19414	2.75511e-14	-2.21076	-1.16182
77931452	chr5:77931452:G:A	1.19781e-18	-4.25965e-10	-1.39165	2.00482e-13	-4.25965e-10	-1.3879
77931718	chr5:77931718:G:A	1.2046e-18	-4.25965e-10	-1.386	2.01694e-13	-4.25965e-10	-1.38187
77931719	chr5:77931719:T:G	1.19931e-18	-4.25965e-10	-1.3904	2.0075e-13	-4.25965e-10	-1.38657
77932417	chr5:77932417:C:A	1.406e-18	-4.25965e-10	-1.2314	2.39788e-13	-4.25965e-10	-1.20887
77932590	chr5:77932590:A:G	3.29989e-18	-4.25965e-10	-0.378258	6.04993e-13	-4.25965e-10	-0.283411
77932640	chr5:77932640:AAT:A	1.1881e-18	-4.25965e-10	-1.39979	1.9873e-13	-4.25965e-10	-1.39668
77932646	chr5:77932646:A:G	1.99305e-19	-2.20839	-0.97668	3.50246e-14	-2.18009	-0.952492
77933183	chr5:77933183:C:T	3.80268e-19	-1.1548	-1.38423	3.61635e-14	-1.70712	-1.39346
77933214	chr5:77933214:C:T	7.1848e-19	-1.90277	-4.01506e-10	9.65477e-14	-2.11859	-4.01506e-10
77933406	chr5:77933406:C:T	1.33333e-18	-4.25965e-10	-1.28447	2.26336e-13	-4.25965e-10	-1.26661
77933758	chr5:77933758:T:TAC	4.68812e-18	-4.25965e-10	-0.0271172	9.75629e-13	-4.25965e-10	0.194455
77933765	chr5:77933765:A:G	1.5644e-18	-1.12465	-4.01506e-10	2.60922e-13	-1.12441	-4.01506e-10
77933972	chr5:77933972:A:C	1.32211e-18	-4.25965e-10	-1.29292	2.24529e-13	-4.25965e-10	-1.27462
77934374	chr5:77934374:G:T	1.36245e-18	-4.25965e-10	-1.26286	2.3191e-13	-4.25965e-10	-1.24228
77934388	chr5:77934388:G:T	1.23731e-18	-4.25965e-10	-1.35921	2.11063e-13	-4.25965e-10	-1.33647
77934448	chr5:77934448:G:A	1.27733e-18	-4.25965e-10	-1.32737	2.16944e-13	-4.25965e-10	-1.30899
77934622	chr5:77934622:C:G	1.27607e-18	-4.25965e-10	-1.32836	2.1467e-13	-4.25965e-10	-1.31953
77934658	chr5:77934658:C:T	1.18253e-18	-0.915119	-0.489374	2.34348e-13	-0.900389	-0.331432
77934739	chr5:77934739:G:A	1.27629e-18	-4.25965e-10	-1.32819	2.14712e-13	-4.25965e-10	-1.31933
77934868	chr5:77934868:A:C	1.54207e-18	-4.25965e-10	-1.13902	2.64992e-13	-4.25965e-10	-1.10893
77934945	chr5:77934945:T:C	1.27587e-18	-4.25965e-10	-1.32852	2.14637e-13	-4.25965e-10	-1.31968
77934962	chr5:77934962:C:A	1.30174e-19	-2.21906	-1.39198	2.25796e-14	-2.17652	-1.39507
77935116	chr5:77935116:G:A	1.95995e-18	-4.25965e-10	-0.899231	3.11123e-13	-4.25965e-10	-0.948438
77935124	chr5:77935124:G:A	1.58257e-18	-4.25965e-10	-1.1131	2.72156e-13	-4.25965e-10	-1.08225
77935128	chr5:77935128:C:T	5.3375e-19	-2.19998	-4.01506e-10	8.72858e-14	-2.21944	-4.01506e-10
77935133	chr5:77935133:G:A	1.27546e-18	-4.25965e-10	-1.32884	2.14563e-13	-4.25965e-10	-1.32002
77935276	chr5:77935276:G:A	1.23511e-18	-4.25965e-10	-1.36099	2.07403e-13	-4.25965e-10	-1.35397
77935290	chr5:77935290:A:T	1.27562e-18	-4.25965e-10	-1.32872	2.14591e-13	-4.25965e-10	-1.31989
77935419	chr5:77935419:T:C	1.13995e-18	-0.946542	-0.49462	2.24556e-13	-0.938345	-0.336157
77935421	chr5:77935421:CTCTTA:C	5.40215e-19	-2.18794	-4.01506e-10	8.7063e-14	-2.222	-4.01506e-10
77935504	chr5:77935504:T:A	1.2865e-18	-4.25965e-10	-1.32023	2.16511e-13	-4.25965e-10	-1.31099
77935580	chr5:77935580:C:T	2.90334e-19	-1.43789	-1.37099	4.77245e-14	-1.43079	-1.39239
77935634	chr5:77935634:T:C	1.27722e-18	-4.25965e-10	-1.32746	2.14876e-13	-4.25965e-10	-1.31857
77935846	chr5:77935846:C:T	1.31021e-18	-4.25965e-10	-1.30196	2.20682e-13	-4.25965e-10	-1.2919
77936060	chr5:77936060:A:G	1.58739e-18	-4.25965e-10	-1.11006	2.49389e-13	-4.25965e-10	-1.16961
77936165	chr5:77936165:T:C	1.30248e-18	-4.25965e-10	-1.30788	2.19323e-13	-4.25965e-10	-1.29808
77936187	chr5:77936187:C:A	2.25527e-18	-0.758879	-4.01506e-10	6.26612e-13	-0.2483	-4.01506e-10
77936492	chr5:77936492:T:C	1.27546e-18	-4.25965e-10	-1.32884	2.14563e-13	-4.25965e-10	-1.32002
77936674	chr5:77936674:C:T	5.03165e-19	-0.865855	-1.39313	7.76019e-14	-0.919954	-1.41708
77936984	chr5:77936984:G:A	1.59854e-18	-4.25965e-10	-1.10306	2.75777e-13	-4.25965e-10	-1.06904
77937215	chr5:77937215:G:GA	1.29785e-18	-4.25965e-10	-1.31144	2.18702e-13	-4.25965e-10	-1.30092
77937248	chr5:77937248:C:T	4.69171e-19	-0.929338	-1.3996	7.29383e-14	-0.982078	-1.41694
77937528	chr5:77937528:C:T	1.60554e-18	-4.25965e-10	-1.09869	2.76881e-13	-4.25965e-10	-1.06504
77937816	chr5:77937816:C:T	1.59972e-18	-4.25965e-10	-1.10232	2.75997e-13	-4.25965e-10	-1.06824
77938145	chr5:77938145:A:G	1.60367e-18	-4.25965e-10	-1.09985	2.76533e-13	-4.25965e-10	-1.0663
77938150	chr5:77938150:G:A	1.62712e-19	-2.03672	-1.3512	2.88895e-14	-1.99247	-1.33268
77938184	chr5:77938184:G:A	3.04934e-19	-1.40336	-1.35645	3.12724e-14	-1.87609	-1.3698
77938357	chr5:77938357:T:C	9.54279e-17	-4.25965e-10	2.98622	1.72262e-11	-4.25965e-10	3.06556
77938466	chr5:77938466:T:C	1.60368e-18	-4.25965e-10	-1.09985	2.76536e-13	-4.25965e-10	-1.06629
77938855	chr5:77938855:T:C	1.60409e-18	-4.25965e-10	-1.09959	2.76618e-13	-4.25965e-10	-1.06599
77939186	chr5:77939186:T:C	3.58095e-19	-1.34392	-1.25519	3.69206e-14	-1.84364	-1.23622
77939300	chr5:77939300:C:T	6.3487e-19	-2.02648	-4.01506e-10	1.81023e-13	-1.49001	-4.01506e-10
77939544	chr5:77939544:A:G	6.96955e-18	-4.25965e-10	0.369402	1.92365e-12	-4.25965e-10	0.873354
77939604	chr5:77939604:G:A	8.63206e-19	-1.71925	-4.01506e-10	1.68672e-13	-1.56067	-4.01506e-10
77939657	chr5:77939657:G:A	1.83389e-18	-0.965706	-4.01506e-10	3.1499e-13	-0.936087	-4.01506e-10
77939781	chr5:77939781:T:G	1.56593e-18	-4.25965e-10	-1.12367	2.69721e-13	-4.25965e-10	-1.09124
77939864	chr5:77939864:G:A	5.30808e-19	-2.2055	-4.01506e-10	8.74338e-14	-2.21775	-4.01506e-10
77940280	chr5:77940280:T:C	1.50363e-18	-4.25965e-10	-1.16427	2.46197e-13	-4.25965e-10	-1.1825
77940456	chr5:77940456:T:C	1.42933e-18	-4.25965e-10	-1.21494	2.4505e-13	-4.25965e-10	-1.18717
77940883	chr5:77940883:C:T	4.57287e-18	-4.25965e-10	-0.0520077	1.17509e-12	-4.25965e-10	0.380474
77941371	chr5:77941371:T:C	1.49901e-18	-4.25965e-10	-1.16734	2.34962e-13	-4.25965e-10	-1.2292
77941577	chr5:77941577:T:G	5.261e-19	-2.21441	-4.01506e-10	9.45014e-14	-2.14001	-4.01506e-10
77941799	chr5:77941799:A:T	1.84108e-18	-0.961794	-4.01506e-10	4.88352e-13	-0.497592	-4.01506e-10
77941862	chr5:77941862:T:C	1.59761e-18	-4.25965e-10	-1.10364	2.75603e-13	-4.25965e-10	-1.06967
77941903	chr5:77941903:T:A	1.68965e-19	-2.22194	-1.12827	2.9027e-14	-2.21138	-1.10902
77942137	chr5:77942137:A:G	1.16779e-18	-4.25965e-10	-1.41703	1.97448e-13	-4.25965e-10	-1.40315
77942230	chr5:77942230:G:A	1.59854e-18	-4.25965e-10	-1.10306	2.75777e-13	-4.25965e-10	-1.06904
77942251	chr5:77942251:C:T	1.19868e-18	-4.25965e-10	-1.39093	2.03345e-13	-4.25965e-10	-1.37373
77942646	chr5:77942646:G:A	2.01519e-18	-0.871435	-4.01506e-10	5.50456e-13	-0.37788	-4.01506e-10
77942666	chr5:77942666:G:A	4.29632e-18	-4.25965e-10	-0.114389	1.09201e-12	-4.25965e-10	0.307151
77942676	chr5:77942676:C:T	2.50562e-19	-1.53926	-1.41694	2.73185e-14	-1.96642	-1.41464
77942736	chr5:77942736:G:A	1.61099e-18	-4.25965e-10	-1.0953	2.53559e-13	-4.25965e-10	-1.15303
77942745	chr5:77942745:G:A	1.47326e-18	-4.25965e-10	-1.18467	2.52726e-13	-4.25965e-10	-1.15632
77943028	chr5:77943028:A:G	2.09265e-19	-2.12183	-1.01447	4.12833e-14	-2.00838	-0.959793
77943311	chr5:77943311:G:C	1.52863e-18	-4.25965e-10	-1.14778	2.19689e-13	-4.25965e-10	-1.29641
77943368	chr5:77943368:T:C	1.45891e-18	-4.25965e-10	-1.19446	2.51496e-13	-4.25965e-10	-1.1612
77943422	chr5:77943422:T:C	1.43805e-19	-2.22064	-1.29081	2.46927e-14	-2.21934	-1.26278
77943467	chr5:77943467:T:C	1.538e-18	-4.25965e-10	-1.14167	2.6559e-13	-4.25965e-10	-1.10667
77943714	chr5:77943714:G:A	1.59827e-18	-4.25965e-10	-1.10323	2.75718e-13	-4.25965e-10	-1.06925
77943859	chr5:77943859:C:T	1.70622e-19	-2.14938	-1.19107	2.77165e-14	-2.20862	-1.15798
77943898	chr5:77943898:T:C	1.36474e-18	-4.25965e-10	-1.26118	2.39874e-13	-4.25965e-10	-1.20852
77944096	chr5:77944096:A:C	2.66484e-19	-1.52286	-1.37173	2.88118e-14	-1.94588	-1.38197
77944143	chr5:77944143:T:C	1.65866e-19	-2.22228	-1.14644	2.8342e-14	-2.2162	-1.12809
77944267	chr5:77944267:G:A	4.63726e-18	-4.25965e-10	-0.0380241	1.19202e-12	-4.25965e-10	0.394777
77944336	chr5:77944336:G:A	3.05025e-19	-1.93856	-0.820956	4.12422e-14	-2.20394	-0.765226
77944379	chr5:77944379:A:C	1.69888e-19	-2.17428	-1.17048	2.82078e-14	-2.21791	-1.13112
77944493	chr5:77944493:G:T	6.54976e-19	-1.9953	-4.01506e-10	1.49322e-13	-1.68252	-4.01506e-10
77944615	chr5:77944615:A:G	2.61076e-18	-4.25965e-10	-0.612507	5.43992e-13	-4.25965e-10	-0.389693
77944638	chr5:77944638:T:C	1.60402e-18	-4.25965e-10	-1.09964	2.76596e-13	-4.25965e-10	-1.06607
77944713	chr5:77944713:T:C	6.97265e-19	-1.93274	-4.01506e-10	1.50318e-13	-1.67587	-4.01506e-10
77944787	chr5:77944787:A:G	1.59196e-18	-4.25965e-10	-1.10718	2.74594e-13	-4.25965e-10	-1.07334
77945243	chr5:77945243:T:TCAATTTTAA	1.28126e-18	-4.25965e-10	-1.3243	2.09569e-13	-4.25965e-10	-1.34357
77945330	chr5:77945330:T:A	1.60403e-18	-4.25965e-10	-1.09963	2.76605e-13	-4.25965e-10	-1.06604
77945396	chr5:77945396:GTC:G	1.59591e-18	-4.25965e-10	-1.10471	2.75304e-13	-4.25965e-10	-1.07075
77945433	chr5:77945433:G:A	1.98108e-18	-0.888504	-4.01506e-10	5.38125e-13	-0.400537	-4.01506e-10
77945574	chr5:77945574:A:G	1.66147e-19	-2.03024	-1.33679	2.95844e-14	-1.98451	-1.31687
77945590	chr5:77945590:T:C	1.69621e-19	-2.22214	-1.1242	2.89769e-14	-2.21701	-1.10512
77945786	chr5:77945786:T:C	1.76598e-18	-1.00344	-4.01506e-10	4.69287e-13	-0.537414	-4.01506e-10
77945873	chr5:77945873:A:G	1.60796e-18	-4.25965e-10	-1.09718	2.77319e-13	-4.25965e-10	-1.06346
77946660	chr5:77946660:T:C	3.25968e-18	-4.25965e-10	-0.390519	6.84088e-13	-4.25965e-10	-0.160541
77946775	chr5:77946775:T:C	3.26026e-18	-4.25965e-10	-0.390342	4.66052e-13	-4.25965e-10	-0.544331
77947047	chr5:77947047:T:C	1.25682e-18	-1.34356	-4.01506e-10	3.13996e-13	-0.939247	-4.01506e-10
77947133	chr5:77947133:T:A	1.21279e-18	-4.25965e-10	-1.37922	2.16983e-13	-4.25965e-10	-1.30881
77947274	chr5:77947274:T:C	1.52479e-18	-4.25965e-10	-1.15029	2.72202e-13	-4.25965e-10	-1.08208
77947448	chr5:77947448:C:A	1.73786e-18	-4.25965e-10	-1.01949	2.86735e-13	-4.25965e-10	-1.03007
77947456	chr5:77947456:C:G	2.29256e-19	-2.20431	-0.840757	4.12227e-14	-2.17385	-0.795785
77948074	chr5:77948074:C:T	8.61637e-19	-0.319255	-1.40181	1.45342e-13	-0.306555	-1.40299
77948765	chr5:77948765:C:T	1.92253e-19	-2.2165	-1.0046	3.43682e-14	-2.21178	-0.939711
77948972	chr5:77948972:T:C	1.2936e-19	-2.20857	-1.40874	2.12335e-14	-2.2214	-1.41165
77949375	chr5:77949375:T:A	1.18883e-18	-4.25965e-10	-1.39918	1.99895e-13	-4.25965e-10	-1.39084
77949582	chr5:77949582:C:T	1.31799e-18	-4.25965e-10	-1.29604	2.25943e-13	-4.25965e-10	-1.26834
77949982	chr5:77949982:C:T	2.90634e-19	-1.49653	-1.31131	4.59459e-14	-1.56481	-1.29635
77950074	chr5:77950074:A:G	1.80628e-19	-2.2125	-1.07096	3.15211e-14	-2.18847	-1.0495
77950528	chr5:77950528:T:C	1.39625e-18	-4.25965e-10	-1.23836	2.68343e-13	-4.25965e-10	-1.09636
77950637	chr5:77950637:C:A	2.12193e-19	-2.21995	-0.902453	4.51591e-14	-2.21926	-0.659179
77950774	chr5:77950774:C:T	1.1957e-18	-4.25965e-10	-1.39341	1.97103e-13	-4.25965e-10	-1.4049
77950981	chr5:77950981:C:A	1.68413e-19	-2.20788	-1.14561	3.03255e-14	-2.21776	-1.05887
77951331	chr5:77951331:C:G	2.12416e-19	-2.219	-0.90236	4.49232e-14	-2.22032	-0.663353
77951517	chr5:77951517:C:T	1.18606e-18	-4.25965e-10	-1.40151	1.9533e-13	-4.25965e-10	-1.41394
77951645	chr5:77951645:G:A	1.57058e-19	-2.21651	-1.20678	2.81289e-14	-2.22138	-1.13045
77951931	chr5:77951931:T:C	1.99673e-19	-2.19913	-0.984092	4.09473e-14	-2.22043	-0.75591
77952282	chr5:77952282:A:G	1.73698e-19	-2.20732	-1.11526	3.46049e-14	-2.22215	-0.922483
77952405	chr5:77952405:C:T	1.67381e-19	-2.21763	-1.142	3.34865e-14	-2.22055	-0.956935
77952457	chr5:77952457:T:C	5.85247e-19	-2.10787	-4.01506e-10	1.24519e-13	-1.86417	-4.01506e-10
77952597	chr5:77952597:A:G	1.53184e-18	-4.25965e-10	-1.14568	2.63647e-13	-4.25965e-10	-1.11402
77952706	chr5:77952706:C:G	3.9382e-19	-1.18469	-1.31932	4.28098e-14	-1.58947	-1.34239
77952733	chr5:77952733:T:C	2.04531e-19	-1.95221	-1.20698	4.80437e-14	-1.65171	-1.1648
77952758	chr5:77952758:G:A	5.22033e-19	-2.22217	-4.01506e-10	8.78851e-14	-2.2126	-4.01506e-10
77952870	chr5:77952870:A:G	1.81855e-19	-2.20156	-1.07514	3.66506e-14	-2.22108	-0.866118
77952948	chr5:77952948:G:A	1.17569e-18	-1.4103	-4.01506e-10	2.85382e-13	-1.0348	-4.01506e-10
77952988	chr5:77952988:C:G	1.44452e-18	-1.20437	-4.01506e-10	4.38904e-13	-0.604348	-4.01506e-10
77953100	chr5:77953100:C:T	2.50905e-18	-4.25965e-10	-0.652242	5.3673e-13	-4.25965e-10	-0.403132
77953575	chr5:77953575:C:T	1.27563e-18	-1.32871	-4.01506e-10	4.71185e-13	-0.533377	-4.01506e-10
77953600	chr5:77953600:A:G	1.28183e-19	-2.22074	-1.4057	2.14893e-14	-2.21579	-1.40528
77953879	chr5:77953879:G:C	1.78223e-18	-4.25965e-10	-0.99428	2.76357e-13	-4.25965e-10	-1.06693
77953929	chr5:77953929:G:A	4.48456e-18	-4.25965e-10	-0.0715073	6.71553e-13	-4.25965e-10	-0.179036
77953965	chr5:77953965:A:G	1.94034e-19	-2.21567	-0.996201	4.03496e-14	-2.22166	-0.769386
77954077	chr5:77954077:T:TG	1.47656e-19	-2.20315	-1.28186	2.80874e-14	-2.21735	-1.13596
77954667	chr5:77954667:G:C	1.87699e-19	-2.20474	-1.04032	3.82133e-14	-2.22171	-0.823734
77954827	chr5:77954827:T:A	1.41147e-19	-2.20133	-1.32877	2.39133e-14	-2.18519	-1.32901
77954857	chr5:77954857:C:A	2.1202e-18	-4.25965e-10	-0.820636	4.15188e-13	-4.25965e-10	-0.659896
77954931	chr5:77954931:G:T	1.77358e-19	-2.21672	-1.08501	3.61227e-14	-2.22116	-0.880545
77954949	chr5:77954949:C:T	3.33142e-19	-1.27358	-1.39776	3.73326e-14	-1.66015	-1.40861
77955172	chr5:77955172:G:A	5.66277e-18	-4.25965e-10	0.161765	9.76433e-13	-4.25965e-10	0.195278
77955465	chr5:77955465:CAG:C	1.53037e-18	-4.25965e-10	-1.14664	2.63377e-13	-4.25965e-10	-1.11504
77955548	chr5:77955548:ATC:A	1.28976e-18	-4.25965e-10	-1.3177	2.0853e-13	-4.25965e-10	-1.34855
77955688	chr5:77955688:T:C	3.50301e-19	-1.24851	-1.3726	3.74603e-14	-1.67803	-1.38732
77955745	chr5:77955745:A:C	1.80901e-19	-2.20295	-1.079	3.64495e-14	-2.2214	-0.871302
77955746	chr5:77955746:C:T	1.817e-19	-2.20596	-1.07159	3.67736e-14	-2.22196	-0.861891
77955778	chr5:77955778:C:T	1.81914e-19	-2.21427	-1.06209	3.71484e-14	-2.22228	-0.851433
77955964	chr5:77955964:A:G	1.76926e-19	-2.20773	-1.09644	3.56157e-14	-2.22218	-0.893662
77956101	chr5:77956101:T:C	1.39091e-18	-4.25965e-10	-1.24219	2.45129e-13	-4.25965e-10	-1.18684
77956188	chr5:77956188:C:T	1.70246e-19	-2.21601	-1.12665	2.87441e-14	-2.22209	-1.1081
77956282	chr5:77956282:A:T	1.26835e-19	-2.2216	-1.41542	2.11165e-14	-2.22229	-1.41629
77956624	chr5:77956624:A:C	2.15373e-19	-1.79449	-1.31304	2.71962e-14	-2.05217	-1.33338
77956638	chr5:77956638:A:C	1.5845e-18	-4.25965e-10	-1.11188	2.73676e-13	-4.25965e-10	-1.07668
77956771	chr5:77956771:A:G	1.17129e-18	-4.25965e-10	-1.41404	1.95975e-13	-4.25965e-10	-1.41064
77957096	chr5:77957096:A:T	1.87083e-19	-2.1098	-1.13854	4.59844e-14	-1.89288	-0.967445
77957110	chr5:77957110:T:C	2.06259e-19	-2.14719	-1.00359	5.11905e-14	-1.9592	-0.793877
77957302	chr5:77957302:A:G	1.73126e-19	-2.21215	-1.11373	2.91188e-14	-2.22223	-1.09501
77957338	chr5:77957338:G:A	1.63237e-19	-2.22178	-1.16292	2.78131e-14	-2.21702	-1.1461
77957342	chr5:77957342:G:A	1.51783e-18	-4.25965e-10	-1.15486	2.20129e-13	-4.25965e-10	-1.29442
77957533	chr5:77957533:C:A	1.30044e-19	-2.20636	-1.40567	2.1932e-14	-2.19526	-1.40542
77957538	chr5:77957538:A:C	1.99255e-19	-2.17705	-1.00827	3.95846e-14	-2.21312	-0.79707
77958071	chr5:77958071:C:G	2.56454e-19	-2.14628	-0.786678	3.75815e-14	-2.20693	-0.855185
77958245	chr5:77958245:G:A	1.59489e-18	-4.25965e-10	-1.10534	2.80526e-13	-4.25965e-10	-1.05196
77958837	chr5:77958837:G:C	1.42676e-19	-2.20825	-1.31108	2.51299e-14	-2.21999	-1.24458
77958913	chr5:77958913:C:G	1.36056e-18	-4.25965e-10	-1.26425	2.54383e-13	-4.25965e-10	-1.14979
77959047	chr5:77959047:T:C	1.34343e-19	-2.16258	-1.41693	2.22865e-14	-2.16924	-1.41541
77959055	chr5:77959055:G:A	2.05618e-19	-1.79892	-1.35496	5.00635e-14	-1.42546	-1.34988
77959185	chr5:77959185:A:C	2.13694e-19	-1.72302	-1.39234	3.71154e-14	-1.71306	-1.36154
77959443	chr5:77959443:T:A	2.06756e-19	-1.74845	-1.39992	3.41778e-14	-1.74223	-1.41483
77959643	chr5:77959643:A:G	1.93077e-19	-2.18269	-1.03413	3.12924e-14	-2.16987	-1.07539
77960048	chr5:77960048:A:G	2.08156e-19	-1.73351	-1.4081	3.58011e-14	-1.72373	-1.38692
77960369	chr5:77960369:C:T	1.35861e-19	-2.21492	-1.35335	2.36022e-14	-2.20383	-1.32346
77960437	chr5:77960437:T:C	2.0254e-19	-1.76437	-1.4046	3.29187e-14	-1.77765	-1.41693
77960787	chr5:77960787:T:G	1.28115e-19	-2.2155	-1.41147	2.14594e-14	-2.20893	-1.41354
77960836	chr5:77960836:C:A	1.22661e-18	-4.25965e-10	-1.36789	2.11313e-13	-4.25965e-10	-1.33529
77960883	chr5:77960883:C:T	2.05679e-19	-1.74251	-1.41107	3.36908e-14	-1.75666	-1.41475
77961072	chr5:77961072:T:C	1.43336e-18	-4.25965e-10	-1.21213	2.32695e-13	-4.25965e-10	-1.2389
77961090	chr5:77961090:A:C	2.26561e-18	0.0892798	-0.843584	4.5856e-13	0.150778	-0.711316
77961139	chr5:77961139:T:G	1.63765e-19	-1.98045	-1.40102	2.8563e-14	-1.99446	-1.34206
77961543	chr5:77961543:A:ATTAC	1.66825e-19	-1.96191	-1.40105	2.90591e-14	-1.97692	-1.34237
77961619	chr5:77961619:AT:A	1.65504e-19	-1.9718	-1.3991	2.88992e-14	-1.98655	-1.33826
77961729	chr5:77961729:A:G	5.66418e-19	-2.14057	-4.01506e-10	9.78906e-14	-2.10478	-4.01506e-10
77961817	chr5:77961817:C:T	2.35296e-19	-1.99528	-1.02378	3.23922e-14	-2.12951	-1.0812
77961884	chr5:77961884:A:G	1.71304e-19	-1.93674	-1.39972	2.98372e-14	-1.95321	-1.33966
77962295	chr5:77962295:G:A	6.39186e-19	-2.01971	-4.01506e-10	1.40397e-13	-1.74416	-4.01506e-10
77962502	chr5:77962502:T:C	2.10665e-19	-1.74872	-1.38091	4.60186e-14	-1.548	-1.31158
77962708	chr5:77962708:T:C	2.41181e-19	-1.59845	-1.39591	5.26674e-14	-1.38232	-1.34231
77962992	chr5:77962992:T:C	2.04117e-19	-1.75847	-1.40274	4.35459e-14	-1.56182	-1.35299
77963191	chr5:77963191:C:T	2.23988e-19	-1.66627	-1.40204	4.87481e-14	-1.45062	-1.35134
77963581	chr5:77963581:C:G	1.308e-19	-2.19511	-1.41113	2.22939e-14	-2.18436	-1.39996
77964031	chr5:77964031:T:C	2.27088e-19	-1.6501	-1.40446	4.95434e-14	-1.4293	-1.35648
77964158	chr5:77964158:C:T	4.28423e-18	-4.25965e-10	-0.117208	6.58398e-13	-4.25965e-10	-0.198818
77964306	chr5:77964306:TA:T	4.67594e-18	-4.25965e-10	-0.0297184	6.84115e-13	-4.25965e-10	-0.160502
77964376	chr5:77964376:C:A	3.08613e-18	-4.25965e-10	-0.445231	5.36536e-13	-4.25965e-10	-0.403494
77964563	chr5:77964563:C:G	5.31278e-19	-2.20462	-4.01506e-10	8.70542e-14	-2.2221	-4.01506e-10
77964717	chr5:77964717:G:A	1.60685e-18	-4.25965e-10	-1.09787	2.88987e-13	-4.25965e-10	-1.02224
77964772	chr5:77964772:C:A	2.19548e-19	-1.70209	-1.38624	5.55822e-14	-1.28863	-1.38213
77964879	chr5:77964879:G:A	2.02488e-19	-1.754	-1.41522	3.34657e-14	-1.77253	-1.40557
77965815	chr5:77965815:C:T	2.23691e-18	-4.25965e-10	-0.767054	3.42244e-13	-4.25965e-10	-0.853103
77965849	chr5:77965849:A:G	1.72641e-19	-1.97445	-1.35424	3.00198e-14	-2.02479	-1.26198
77965910	chr5:77965910:C:T	1.50471e-19	-2.06814	-1.398	2.39436e-14	-2.09882	-1.4141
77966138	chr5:77966138:T:C	1.9254e-19	-1.9223	-1.2973	3.42278e-14	-1.97981	-1.17578
77966458	chr5:77966458:C:T	1.91552e-19	-1.81999	-1.40475	4.64453e-14	-1.44846	-1.40189
77966581	chr5:77966581:G:A	5.63735e-18	1.47766	-1.32039	1.03117e-12	1.59894	-1.34912
77966739	chr5:77966739:T:C	4.90587e-18	1.28067	-1.26239	8.84202e-13	1.39202	-1.29596
77966758	chr5:77966758:G:A	5.07586e-18	1.30108	-1.24873	9.14202e-13	1.41361	-1.28418
77967016	chr5:77967016:T:C	2.31044e-19	-1.64521	-1.39208	6.03409e-14	-1.20021	-1.38841
77967177	chr5:77967177:G:A	1.2804e-19	-2.21106	-1.4165	2.16048e-14	-2.19886	-1.41685
77967375	chr5:77967375:C:CT	4.23836e-18	1.16282	-1.29079	7.78378e-13	1.28929	-1.32071
77968043	chr5:77968043:T:C	1.49525e-18	-4.25965e-10	-1.16986	2.65293e-13	-4.25965e-10	-1.10779
77968551	chr5:77968551:A:T	1.57938e-18	-4.25965e-10	-1.11511	2.82007e-13	-4.25965e-10	-1.0467
77968672	chr5:77968672:C:A	5.44626e-18	1.42156	-1.29878	1.00219e-12	1.54938	-1.32807
77968816	chr5:77968816:G:C	1.03716e-18	-1.53566	-4.01506e-10	2.50236e-13	-1.16622	-4.01506e-10
77969116	chr5:77969116:G:A	3.12313e-18	-4.25965e-10	-0.433311	4.7037e-13	-4.25965e-10	-0.535109
77969119	chr5:77969119:C:T	4.40163e-18	1.13675	-1.22692	9.31579e-13	1.41083	-1.26257
77969403	chr5:77969403:A:G	4.07469e-18	1.13855	-1.3059	8.66132e-13	1.40817	-1.33276
77969800	chr5:77969800:T:C	2.5032e-18	-4.25965e-10	-0.654576	4.56884e-13	-4.25965e-10	-0.564198
77969974	chr5:77969974:G:A	8.12766e-18	1.6972	-1.17408	1.4854e-12	1.82845	-1.21364
77970465	chr5:77970465:A:G	4.16173e-18	1.03658	-1.1828	8.7357e-13	1.30456	-1.2206
77970617	chr5:77970617:G:A	6.29132e-18	1.49171	-1.22469	1.15425e-12	1.62245	-1.25987
77970868	chr5:77970868:G:A	3.09211e-19	-1.41336	-1.33252	3.33619e-14	-1.8099	-1.37131
77971098	chr5:77971098:A:G	5.22444e-19	-2.22139	-4.01506e-10	9.68399e-14	-2.11557	-4.01506e-10
77971444	chr5:77971444:G:A	4.69497e-19	-1.0942	-1.23405	8.9479e-14	-0.926954	-1.26767
77971914	chr5:77971914:T:C	6.274e-19	-0.866698	-1.17162	8.75131e-14	-1.0157	-1.20114
77972154	chr5:77972154:A:G	2.84964e-18	0.754035	-1.27899	5.99074e-13	1.01431	-1.30755
77972809	chr5:77972809:C:T	2.98348e-19	-1.49529	-1.28636	3.18376e-14	-1.8917	-1.33628
77972903	chr5:77972903:C:T	1.22693e-18	-4.25965e-10	-1.36763	2.12296e-13	-4.25965e-10	-1.33065
77973496	chr5:77973496:C:G	9.77537e-19	-1.59487	-4.01506e-10	2.33429e-13	-1.23575	-4.01506e-10
77974020	chr5:77974020:CTAG:C	1.27702e-19	-2.21971	-1.4105	2.19645e-14	-2.19323	-1.40597
77974086	chr5:77974086:A:G	3.53853e-18	-4.25965e-10	-0.308436	5.39402e-13	-4.25965e-10	-0.398166
77974164	chr5:77974164:T:C	1.71523e-18	-1.0326	-4.01506e-10	2.16006e-13	-1.31332	-4.01506e-10
77974216	chr5:77974216:T:C	1.29637e-19	-2.20072	-1.41444	2.15645e-14	-2.22223	-1.39535
77974365	chr5:77974365:G:C	1.83133e-19	-2.06288	-1.20681	2.76477e-14	-2.14807	-1.22101
77974788	chr5:77974788:G:A	9.94995e-19	-1.57717	-4.01506e-10	2.39095e-13	-1.21177	-4.01506e-10
77974991	chr5:77974991:C:A	4.70589e-19	-1.10426	-1.22166	7.96642e-14	-1.05671	-1.25409
77975608	chr5:77975608:G:A	1.78805e-18	-4.25965e-10	-0.991023	2.78032e-13	-4.25965e-10	-1.06089
77976022	chr5:77976022:A:G	8.48771e-19	-1.73611	-4.01506e-10	1.94554e-13	-1.41792	-4.01506e-10
77976235	chr5:77976235:C:A	7.08666e-19	-1.21515	-0.70137	1.25933e-13	-1.103	-0.749874
77976446	chr5:77976446:G:A	1.69084e-18	-4.25965e-10	-1.04692	2.59631e-13	-4.25965e-10	-1.12937
77977102	chr5:77977102:C:T	2.55995e-19	-1.79665	-1.13809	2.86072e-14	-2.21678	-1.11819
77977280	chr5:77977280:C:T	1.19132e-18	-4.25965e-10	-1.39709	1.98993e-13	-4.25965e-10	-1.39536
77977364	chr5:77977364:T:C	1.62247e-18	-4.25965e-10	-1.0882	2.89131e-13	-4.25965e-10	-1.02175
77977368	chr5:77977368:A:C	1.17811e-18	-4.25965e-10	-1.40824	1.96915e-13	-4.25965e-10	-1.40586
77977430	chr5:77977430:A:G	2.02589e-19	-1.8685	-1.30022	4.66855e-14	-1.53679	-1.30841
77977519	chr5:77977519:T:C	8.23372e-19	-1.7665	-4.01506e-10	1.87593e-13	-1.45435	-4.01506e-10
77977732	chr5:77977732:A:G	6.36942e-18	-4.25965e-10	0.27936	8.55378e-13	-4.25965e-10	0.0629156
77977783	chr5:77977783:A:G	1.28745e-18	-4.25965e-10	-1.31949	2.15138e-13	-4.25965e-10	-1.31735
77977878	chr5:77977878:A:C	1.17076e-18	-4.25965e-10	-1.4145	1.95633e-13	-4.25965e-10	-1.41239
77978207	chr5:77978207:A:G	1.30631e-19	-2.2171	-1.39043	2.1417e-14	-2.21256	-1.41188
77978327	chr5:77978327:C:G	1.30025e-19	-2.19505	-1.41713	2.43936e-14	-2.08158	-1.41273
77978616	chr5:77978616:T:TAA	8.66277e-19	-1.7157	-4.01506e-10	2.00573e-13	-1.38745	-4.01506e-10
77978688	chr5:77978688:T:C	5.9371e-19	-0.680396	-1.41312	6.80233e-14	-1.05168	-1.4171
77978889	chr5:77978889:ACT:A	1.21123e-18	-4.25965e-10	-1.38051	2.0136e-13	-4.25965e-10	-1.38353
77978929	chr5:77978929:GT:G	1.26266e-18	-1.33893	-4.01506e-10	1.45756e-13	-1.70669	-4.01506e-10
77979107	chr5:77979107:A:G	1.30541e-19	-2.21759	-1.39063	2.13864e-14	-2.21429	-1.41159
77979494	chr5:77979494:G:A	4.9315e-19	-0.864727	-1.41436	4.25873e-14	-1.52614	-1.41093
77979949	chr5:77979949:C:T	2.7814e-19	-1.88892	-0.962855	5.24483e-14	-1.85775	-0.871054
77980280	chr5:77980280:G:T	1.47136e-18	-4.25965e-10	-1.18596	2.48027e-13	-4.25965e-10	-1.17509
77980580	chr5:77980580:T:C	2.04496e-19	-2.15401	-1.00535	5.74026e-14	-1.80749	-0.831053
77981202	chr5:77981202:G:A	1.26664e-18	-4.25965e-10	-1.33578	2.18343e-13	-4.25965e-10	-1.30256
77981513	chr5:77981513:G:A	2.12847e-19	-1.76403	-1.3553	2.38525e-14	-2.13506	-1.38168
77981536	chr5:77981536:G:T	3.41858e-18	-4.25965e-10	-0.342922	4.95322e-13	-4.25965e-10	-0.48342
77981595	chr5:77981595:C:T	1.6596e-18	-1.06557	-4.01506e-10	5.60161e-13	-0.360403	-4.01506e-10
77981617	chr5:77981617:G:A	2.19661e-18	-4.25965e-10	-0.785234	3.5576e-13	-4.25965e-10	-0.814372
77982080	chr5:77982080:C:A	1.39909e-18	-4.25965e-10	-1.23633	2.46173e-13	-4.25965e-10	-1.18259
77982346	chr5:77982346:G:A	4.24602e-19	-1.02933	-1.39942	3.80004e-14	-1.63725	-1.41378
77982544	chr5:77982544:T:C	2.3794e-18	-4.25965e-10	-0.705302	3.00755e-13	-4.25965e-10	-0.982332
77982986	chr5:77982986:A:G	6.54525e-18	-4.25965e-10	0.306592	8.58885e-13	-4.25965e-10	0.0670068
77983095	chr5:77983095:A:G	7.82344e-18	-4.25965e-10	0.484977	1.57053e-12	-4.25965e-10	0.67054
77983263	chr5:77983263:A:G	2.85909e-19	-1.67232	-1.15191	2.68933e-14	-2.16066	-1.23609
77983323	chr5:77983323:C:G	1.45119e-19	-2.19747	-1.30488	2.31639e-14	-2.22158	-1.32445
77984620	chr5:77984620:T:C	1.56942e-18	-4.25965e-10	-1.12144	2.17708e-13	-4.25965e-10	-1.30547
77985016	chr5:77985016:C:T	1.16814e-18	-4.25965e-10	-1.41674	1.95247e-13	-4.25965e-10	-1.41436
77985454	chr5:77985454:A:G	2.22468e-19	-2.20402	-0.871105	5.25421e-14	-1.98641	-0.7406
77985803	chr5:77985803:G:C	5.43095e-19	-2.18262	-4.01506e-10	8.8032e-14	-2.21093	-4.01506e-10
77985856	chr5:77985856:T:G	1.16815e-18	-4.25965e-10	-1.41673	1.95638e-13	-4.25965e-10	-1.41236
77985979	chr5:77985979:G:A	1.19237e-18	-4.25965e-10	-1.3962	2.03518e-13	-4.25965e-10	-1.37287
77986251	chr5:77986251:G:A	1.2232e-18	-4.25965e-10	-1.37068	2.13277e-13	-4.25965e-10	-1.32603
77986697	chr5:77986697:T:G	1.28794e-19	-2.2065	-1.41519	2.17999e-14	-2.20109	-1.40563
77986859	chr5:77986859:A:G	1.79268e-19	-2.21023	-1.08079	3.37653e-14	-2.20887	-0.960323
77986870	chr5:77986870:A:C	1.31778e-19	-2.2136	-1.38519	2.21557e-14	-2.21106	-1.37947
77986986	chr5:77986986:T:C	1.17015e-18	-4.25965e-10	-1.41501	1.95481e-13	-4.25965e-10	-1.41317
77987267	chr5:77987267:G:C	1.62772e-18	-4.25965e-10	-1.08497	3.1047e-13	-4.25965e-10	-0.950542
77987271	chr5:77987271:T:C	3.27821e-18	-4.25965e-10	-0.384851	4.48662e-13	-4.25965e-10	-0.582357
77988568	chr5:77988568:A:G	4.28607e-18	-4.25965e-10	-0.116779	4.49178e-13	-4.25965e-10	-0.58121
77988965	chr5:77988965:A:G	4.20423e-19	-1.02302	-1.41562	4.43596e-13	0.813198	-1.40691
77989573	chr5:77989573:A:G	2.93447e-19	-2.0346	-0.763605	5.26532e-14	-1.89596	-0.828938
77989632	chr5:77989632:G:A	1.19171e-18	-4.25965e-10	-1.39675	1.95331e-13	-4.25965e-10	-1.41393
77990593	chr5:77990593:G:C	1.17662e-18	-4.25965e-10	-1.40951	1.98153e-13	-4.25965e-10	-1.39959
77990908	chr5:77990908:GAGA:G	3.69695e-17	-4.25965e-10	2.03794	6.64265e-12	-4.25965e-10	2.11264
77991002	chr5:77991002:C:T	3.02135e-18	-1.76313	1.29669	6.14005e-13	-1.54607	1.27744
77991220	chr5:77991220:A:G	1.48099e-18	-4.25965e-10	-1.17943	2.17918e-13	-4.25965e-10	-1.30451
77991305	chr5:77991305:G:A	4.10353e-18	-4.25965e-10	-0.160299	6.27873e-13	-4.25965e-10	-0.24629
77991735	chr5:77991735:A:G	3.69083e-18	-4.25965e-10	-0.266298	6.05504e-13	-4.25965e-10	-0.282566
77991737	chr5:77991737:A:T	2.3544e-19	-1.66434	-1.35411	5.18019e-14	-1.33016	-1.41104
77991991	chr5:77991991:G:A	2.26499e-19	-1.68047	-1.37669	5.03577e-14	-1.35304	-1.41643
77992143	chr5:77992143:G:A	1.62196e-18	-4.25965e-10	-1.08851	2.63223e-13	-4.25965e-10	-1.11562
77992617	chr5:77992617:C:T	3.41919e-18	-4.25965e-10	-0.342745	5.33705e-13	-4.25965e-10	-0.408785
77992915	chr5:77992915:C:T	5.22426e-19	-2.22142	-4.01506e-10	9.63703e-14	-2.12043	-4.01506e-10
77993924	chr5:77993924:A:G	4.70914e-18	1.28259	-1.30523	1.49952e-10	6.4737	-1.24426
77994405	chr5:77994405:G:C	2.19999e-18	-0.783695	-4.01506e-10	5.5869e-13	-0.363033	-4.01506e-10
77994735	chr5:77994735:GC:G	1.22196e-18	-4.25965e-10	-1.3717	2.11598e-13	-4.25965e-10	-1.33394
77994981	chr5:77994981:T:C	1.72867e-18	-4.25965e-10	-1.0248	2.36349e-13	-4.25965e-10	-1.22332
77995066	chr5:77995066:C:T	2.85759e-19	-1.48566	-1.3391	4.58704e-14	-1.56227	-1.30054
77995157	chr5:77995157:T:A	2.01555e-18	-4.25965e-10	-0.871256	3.0969e-13	-4.25965e-10	-0.953058
77995176	chr5:77995176:C:G	1.64843e-18	-4.25965e-10	-1.07233	2.26381e-13	-4.25965e-10	-1.26641
77995753	chr5:77995753:T:C	2.26098e-18	-4.25965e-10	-0.756349	5.35136e-13	-4.25965e-10	-0.406107
77995921	chr5:77995921:A:G	1.72798e-19	-1.93111	-1.39667	3.9481e-14	-1.59793	-1.41487
77995983	chr5:77995983:T:G	1.63608e-18	-4.25965e-10	-1.07985	2.60451e-13	-4.25965e-10	-1.12621
77996116	chr5:77996116:G:A	2.4714e-19	-1.68164	-1.28831	6.05689e-14	-1.26462	-1.32023
77996187	chr5:77996187:C:T	7.3091e-18	-4.25965e-10	0.416972	1.19759e-12	-4.25965e-10	0.399437
77996890	chr5:77996890:T:C	5.0911e-19	-0.837833	-1.40941	2.21657e-13	0.110216	-1.39771
77996978	chr5:77996978:C:A	8.15645e-19	-0.384403	-1.39152	1.21628e-12	1.81905	-1.40413
77996990	chr5:77996990:C:CA	1.4771e-18	-4.25965e-10	-1.18206	2.69013e-13	-4.25965e-10	-1.09387
77997018	chr5:77997018:T:A	1.84733e-18	0.455986	-1.41439	4.07119e-12	3.04017	-1.4171
77997044	chr5:77997044:A:G	2.40196e-18	0.186404	-0.882268	5.69152e-13	0.33456	-0.67904
77997237	chr5:77997237:G:A	2.21466e-18	-4.25965e-10	-0.77705	4.06276e-13	-4.25965e-10	-0.681595
77997842	chr5:77997842:G:A	3.53367e-18	-4.25965e-10	-0.309811	5.94967e-13	-4.25965e-10	-0.300122
77998744	chr5:77998744:C:T	1.44788e-18	-4.25965e-10	-1.20205	2.34311e-13	-4.25965e-10	-1.23198
77998929	chr5:77998929:T:G	8.72002e-19	-0.390444	-1.31867	1.01597e-13	-0.842576	-1.22504
77999136	chr5:77999136:G:GC	8.95472e-19	-0.379804	-1.30275	1.05126e-13	-0.831547	-1.20192
77999364	chr5:77999364:C:G	1.46923e-18	-4.25965e-10	-1.18741	3.50598e-13	-4.25965e-10	-0.828987
77999397	chr5:77999397:A:G	4.86419e-19	-0.939646	-1.35319	1.98661e-13	-0.0107375	-1.38629
77999562	chr5:77999562:A:G	1.38387e-18	-4.25965e-10	-1.24726	3.6498e-13	-4.25965e-10	-0.788785
77999578	chr5:77999578:C:T	1.33061e-18	-4.25965e-10	-1.28651	3.38519e-13	-4.25965e-10	-0.864048
78000417	chr5:78000417:C:G	7.10149e-19	-1.91443	-4.01506e-10	5.59582e-13	-0.361438	-4.01506e-10
78000457	chr5:78000457:G:A	5.31169e-19	-0.801488	-1.40333	4.71988e-13	0.865629	-1.3973
78000601	chr5:78000601:TAATA:T	1.28928e-18	-0.0658489	-1.25222	2.58338e-13	0.175466	-1.30982
78000798	chr5:78000798:T:C	1.42493e-18	-4.25965e-10	-1.21803	3.8669e-13	-4.25965e-10	-0.731004
78001947	chr5:78001947:T:C	4.46995e-19	-1.51588	-0.861479	5.94175e-13	0.233779	-0.535232
78002314	chr5:78002314:T:C	1.51541e-18	-4.25965e-10	-1.15646	2.34757e-13	-4.25965e-10	-1.23008
78002523	chr5:78002523:T:C	1.23283e-18	-4.25965e-10	-1.36283	2.15583e-13	-4.25965e-10	-1.31528
78002861	chr5:78002861:T:C	6.80557e-19	-1.95699	-4.01506e-10	9.07759e-14	-2.18023	-4.01506e-10
78003354	chr5:78003354:T:G	8.07923e-18	0.517148	-4.01506e-10	1.66652e-12	0.729862	-4.01506e-10
78004318	chr5:78004318:G:A	6.12755e-18	-4.25965e-10	0.240646	1.08401e-12	-4.25965e-10	0.299793
78004785	chr5:78004785:T:C	2.75304e-17	1.74314	-4.01506e-10	1.60582e-12	0.692759	-4.01506e-10
78004983	chr5:78004983:T:C	1.31035e-18	-4.25965e-10	-1.30185	2.02363e-13	-4.25965e-10	-1.37856
78005311	chr5:78005311:C:T	1.08274e-18	-0.268546	-1.2241	2.10636e-13	-0.0524483	-1.28605
78005431	chr5:78005431:G:C	1.33669e-18	-4.25965e-10	-1.28195	3.09154e-13	-4.25965e-10	-0.954789
78005633	chr5:78005633:T:C	1.29212e-18	-4.25965e-10	-1.31586	2.29727e-13	-4.25965e-10	-1.25173
78005730	chr5:78005730:A:G	1.38941e-18	-4.25965e-10	-1.24327	3.42344e-13	-4.25965e-10	-0.852811
78005998	chr5:78005998:G:A	1.16781e-18	-4.25965e-10	-1.41702	2.25256e-13	-4.25965e-10	-1.27139
78006177	chr5:78006177:T:C	1.45822e-18	-4.25965e-10	-1.19493	2.43867e-13	-4.25965e-10	-1.192
78007303	chr5:78007303:C:G	1.2471e-18	-4.25965e-10	-1.35133	2.15178e-13	-4.25965e-10	-1.31716
78007721	chr5:78007721:T:C	1.32994e-18	-4.25965e-10	-1.28701	3.38605e-13	-4.25965e-10	-0.863793
78008337	chr5:78008337:T:C	1.49142e-19	-2.11432	-1.36069	7.5368e-14	-0.964705	-1.40154
78010210	chr5:78010210:T:C	1.17135e-18	-4.25965e-10	-1.414	2.17502e-13	-4.25965e-10	-1.30642
78010282	chr5:78010282:T:C	1.26628e-18	-4.25965e-10	-1.33607	2.23808e-13	-4.25965e-10	-1.27784
78010566	chr5:78010566:C:T	7.81103e-19	-0.593249	-1.22595	1.30595e-12	1.70206	-1.21601
78010991	chr5:78010991:G:A	6.84914e-18	0.351975	-4.01506e-10	1.44546e-12	0.587557	-4.01506e-10
78011043	chr5:78011043:T:C	7.68072e-19	-1.83602	-4.01506e-10	8.35046e-13	0.0388586	-4.01506e-10
78011091	chr5:78011091:TG:T	1.45431e-18	0.0288901	-1.22651	2.86029e-13	0.255361	-1.2879
78011229	chr5:78011229:A:G	1.27746e-18	-4.25965e-10	-1.32728	2.26355e-13	-4.25965e-10	-1.26652
78011263	chr5:78011263:C:T	1.34708e-18	-4.25965e-10	-1.27421	3.1357e-13	-4.25965e-10	-0.940606
78011667	chr5:78011667:T:C	1.1678e-18	-4.25965e-10	-1.41702	2.19526e-13	-4.25965e-10	-1.29716
78012767	chr5:78012767:GT:G	1.41348e-18	-4.25965e-10	-1.2261	2.55273e-13	-4.25965e-10	-1.14629
78013385	chr5:78013385:G:T	2.40684e-18	-4.25965e-10	-0.693834	4.52597e-13	-4.25965e-10	-0.573625
78013390	chr5:78013390:TG:T	1.41661e-18	-4.25965e-10	-1.22388	3.79708e-13	-4.25965e-10	-0.749225
78013407	chr5:78013407:AC:A	1.41827e-18	-4.25965e-10	-1.22271	3.80831e-13	-4.25965e-10	-0.746271
78013459	chr5:78013459:T:C	1.37613e-18	-4.25965e-10	-1.25287	3.59275e-13	-4.25965e-10	-0.804539
78013729	chr5:78013729:C:G	1.20695e-18	-4.25965e-10	-1.38405	2.08973e-13	-4.25965e-10	-1.34642
78013886	chr5:78013886:G:A	3.53367e-19	-1.20672	-1.40567	7.9564e-14	-0.915611	-1.39645
78014214	chr5:78014214:A:G	4.22746e-18	-4.25965e-10	-0.130547	7.20319e-13	-4.25965e-10	-0.108934
78014653	chr5:78014653:C:T	1.2309e-18	-4.25965e-10	-1.3644	2.90239e-13	-4.25965e-10	-1.01792
78014972	chr5:78014972:G:A	1.47534e-18	-4.25965e-10	-1.18326	2.33062e-13	-4.25965e-10	-1.23732
78015006	chr5:78015006:G:A	1.22425e-18	-4.25965e-10	-1.36982	2.85874e-13	-4.25965e-10	-1.03308
78015128	chr5:78015128:A:T	1.22635e-18	-4.25965e-10	-1.3681	2.87255e-13	-4.25965e-10	-1.02826
78015515	chr5:78015515:ACAG:A	1.21531e-18	-4.25965e-10	-1.37715	2.80977e-13	-4.25965e-10	-1.05036
78016198	chr5:78016198:GA:G	1.37045e-19	-2.21679	-1.34281	3.38352e-14	-1.89288	-1.27425
78016813	chr5:78016813:T:C	2.18786e-18	-4.25965e-10	-0.789222	3.56866e-13	-4.25965e-10	-0.811267
78017819	chr5:78017819:G:A	1.24255e-18	-4.25965e-10	-1.35498	2.58156e-13	-4.25965e-10	-1.13506
78017870	chr5:78017870:G:A	1.22208e-18	-4.25965e-10	-1.3716	2.65329e-13	-4.25965e-10	-1.10766
78017915	chr5:78017915:A:G	4.68326e-19	-0.92299	-1.40775	8.60684e-14	-0.958783	-1.2747
78018459	chr5:78018459:TTTTA:T	1.18821e-18	-0.126344	-1.27336	2.3581e-13	0.101727	-1.32733
78018488	chr5:78018488:AC:A	1.46005e-19	-2.14308	-1.35318	6.8358e-14	-1.06632	-1.39755
78018701	chr5:78018701:C:CA	1.16959e-18	-4.25965e-10	-1.4155	1.97216e-13	-4.25965e-10	-1.40433
78018762	chr5:78018762:G:A	1.47128e-19	-2.13695	-1.35165	7.00373e-14	-1.04293	-1.39667
78019120	chr5:78019120:C:T	1.26342e-18	-4.25965e-10	-1.33833	2.19599e-13	-4.25965e-10	-1.29682
78019637	chr5:78019637:T:C	4.0616e-18	-4.25965e-10	-0.170571	6.86361e-13	-4.25965e-10	-0.157224
78020999	chr5:78020999:T:C	1.46422e-19	-2.12633	-1.36708	3.24711e-14	-1.87436	-1.33392
78021625	chr5:78021625:G:T	1.16934e-18	-4.25965e-10	-1.4157	2.37383e-13	-4.25965e-10	-1.21895
78022819	chr5:78022819:G:C	6.24833e-19	-0.759581	-1.28284	9.69613e-13	1.46046	-1.27219
78023011	chr5:78023011:T:C	1.21672e-18	-0.152328	-1.22366	2.37714e-13	0.0641761	-1.28174
78023623	chr5:78023623:T:A	1.81751e-19	-1.9818	-1.29547	4.16876e-14	-1.64311	-1.31531
78023707	chr5:78023707:C:T	1.35357e-19	-2.15515	-1.41683	2.98541e-14	-1.89238	-1.39993
78023708	chr5:78023708:G:A	1.64115e-17	1.22583	-4.01506e-10	1.09285e-12	0.30792	-4.01506e-10
78023818	chr5:78023818:T:G	1.21126e-18	-4.25965e-10	-1.38049	1.99331e-13	-4.25965e-10	-1.39366
78023834	chr5:78023834:A:G	1.16843e-18	-4.25965e-10	-1.41649	2.22285e-13	-4.25965e-10	-1.28467
78023839	chr5:78023839:G:A	5.19768e-18	-4.25965e-10	0.0760637	8.18144e-13	-4.25965e-10	0.0184109
78024520	chr5:78024520:G:A	1.1717e-18	-4.25965e-10	-1.41369	2.06398e-13	-4.25965e-10	-1.35882
78024651	chr5:78024651:A:G	1.16943e-18	-4.25965e-10	-1.41563	1.96888e-13	-4.25965e-10	-1.40599
78025159	chr5:78025159:A:G	7.01925e-19	-0.60719	-1.31889	1.30281e-12	1.79693	-1.31328
78026617	chr5:78026617:T:C	1.56932e-19	-2.00701	-1.41708	1.07983e-13	-0.614425	-1.39223
78027101	chr5:78027101:A:T	2.20768e-18	-4.25965e-10	-0.780204	3.07965e-13	-4.25965e-10	-0.95864
78027198	chr5:78027198:C:T	1.58088e-19	-2.06633	-1.35042	9.1495e-14	-0.774801	-1.39754
78027434	chr5:78027434:C:T	6.51884e-19	-0.634336	-1.3657	1.23592e-12	1.77527	-1.34433
78027649	chr5:78027649:A:T	1.40499e-18	-4.25965e-10	-1.23212	3.38839e-13	-4.25965e-10	-0.863102
78027726	chr5:78027726:A:G	1.32479e-18	-4.25965e-10	-1.29089	2.37105e-13	-4.25965e-10	-1.22013
78027995	chr5:78027995:G:A	1.30359e-18	-4.25965e-10	-1.30703	2.27862e-13	-4.25965e-10	-1.25989
78028063	chr5:78028063:T:C	7.74691e-18	0.475146	-4.01506e-10	1.92358e-12	0.873317	-4.01506e-10
78028220	chr5:78028220:T:TG	6.61636e-19	-0.64286	-1.34233	1.22691e-12	1.75811	-1.33448
78028308	chr5:78028308:CAATT:C	5.9579e-19	-2.09001	-4.01506e-10	1.11686e-13	-1.97293	-4.01506e-10
78028385	chr5:78028385:A:T	1.42625e-19	-2.19999	-1.3197	3.17279e-14	-1.99589	-1.23554
78028931	chr5:78028931:A:G	1.32304e-18	-4.25965e-10	-1.29222	2.32041e-13	-4.25965e-10	-1.24171
78029519	chr5:78029519:T:C	6.18576e-19	-2.05248	-4.01506e-10	3.99435e-13	-0.698577	-4.01506e-10
78029688	chr5:78029688:G:A	1.43696e-18	-4.25965e-10	-1.20962	2.61783e-13	-4.25965e-10	-1.12111
78029916	chr5:78029916:C:T	1.30159e-18	-4.25965e-10	-1.30856	2.27007e-13	-4.25965e-10	-1.26365
78030244	chr5:78030244:C:G	1.82735e-18	-4.25965e-10	-0.969279	3.02795e-13	-4.25965e-10	-0.975572
78030531	chr5:78030531:T:G	6.88239e-19	-1.94577	-4.01506e-10	9.22805e-14	-2.1638	-4.01506e-10
78030951	chr5:78030951:G:A	1.38944e-18	-4.25965e-10	-1.24325	2.51392e-13	-4.25965e-10	-1.16161
78031347	chr5:78031347:C:T	3.5988e-18	-4.25965e-10	-0.291547	6.17776e-13	-4.25965e-10	-0.262501
78031659	chr5:78031659:CT:C	1.17233e-18	-4.25965e-10	-1.41316	2.19543e-13	-4.25965e-10	-1.29708
78031831	chr5:78031831:C:T	1.449e-18	-4.25965e-10	-1.20127	2.63058e-13	-4.25965e-10	-1.11625
78032030	chr5:78032030:T:C	5.40166e-19	-2.18803	-4.01506e-10	1.04432e-13	-2.04009	-4.01506e-10
78032312	chr5:78032312:A:G	1.28399e-19	-2.21809	-1.40668	3.58593e-14	-1.69191	-1.41712
78032313	chr5:78032313:T:C	1.19534e-18	-4.25965e-10	-1.39372	2.06133e-13	-4.25965e-10	-1.3601
78033272	chr5:78033272:T:C	1.42894e-18	-4.25965e-10	-1.21522	3.53375e-13	-4.25965e-10	-0.821099
78033405	chr5:78033405:G:A	1.17868e-18	-4.25965e-10	-1.40775	1.95464e-13	-4.25965e-10	-1.41325
78033703	chr5:78033703:T:A	2.88187e-19	-1.40241	-1.41388	2.75845e-13	0.256061	-1.32485
78033848	chr5:78033848:T:C	1.33511e-18	-4.25965e-10	-1.28313	3.07383e-13	-4.25965e-10	-0.960533
78034449	chr5:78034449:G:A	1.36758e-18	-4.25965e-10	-1.25911	2.28815e-13	-4.25965e-10	-1.25571
78034672	chr5:78034672:A:G	1.58951e-18	0.255372	-1.36409	3.81415e-13	0.651545	-1.39629
78035598	chr5:78035598:A:C	1.78369e-18	-4.25965e-10	-0.993463	2.60613e-13	-4.25965e-10	-1.12559
78035778	chr5:78035778:C:T	1.27724e-19	-2.21446	-1.41557	3.7936e-14	-1.64148	-1.41125
78035841	chr5:78035841:A:G	1.91993e-18	-4.25965e-10	-0.919858	3.65882e-13	-4.25965e-10	-0.786316
78036020	chr5:78036020:G:A	1.16771e-18	-4.25965e-10	-1.41711	2.26751e-13	-4.25965e-10	-1.26478
78036446	chr5:78036446:A:G	1.45566e-18	0.177467	-1.37416	3.48096e-13	0.566167	-1.40231
78036653	chr5:78036653:T:C	1.84411e-18	-4.25965e-10	-0.96015	3.49625e-13	-4.25965e-10	-0.831768
78037661	chr5:78037661:G:C	1.92139e-18	-4.25965e-10	-0.919102	3.66199e-13	-4.25965e-10	-0.785451
78038923	chr5:78038923:T:C	1.42315e-18	-4.25965e-10	-1.21928	2.38067e-13	-4.25965e-10	-1.21608
78039472	chr5:78039472:G:A	1.16779e-18	-4.25965e-10	-1.41703	1.97446e-13	-4.25965e-10	-1.40316
78039493	chr5:78039493:C:T	1.19706e-18	-4.25965e-10	-1.39228	2.13722e-13	-4.25965e-10	-1.32395
78039830	chr5:78039830:C:T	5.22156e-19	-2.22194	-4.01506e-10	9.31723e-14	-2.15418	-4.01506e-10
78039885	chr5:78039885:G:A	1.53524e-19	-2.21007	-1.23597	2.77697e-14	-2.14979	-1.2149
78040551	chr5:78040551:C:G	1.784e-18	-4.25965e-10	-0.99329	3.55835e-13	-4.25965e-10	-0.81416
78040752	chr5:78040752:C:A	3.90755e-19	-1.09475	-1.41707	3.1365e-13	0.474468	-1.41482
78041026	chr5:78041026:A:G	1.67055e-18	-4.25965e-10	-1.05899	3.1112e-13	-4.25965e-10	-0.948448
78041206	chr5:78041206:G:A	1.40096e-18	-4.25965e-10	-1.23499	2.20862e-13	-4.25965e-10	-1.29109
78041497	chr5:78041497:T:C	1.46822e-18	-4.25965e-10	-1.1881	2.69388e-13	-4.25965e-10	-1.09247
78041569	chr5:78041569:T:A	1.31868e-18	-4.25965e-10	-1.29552	2.1134e-13	-4.25965e-10	-1.33516
78041828	chr5:78041828:T:C	1.16897e-18	-4.25965e-10	-1.41603	1.98876e-13	-4.25965e-10	-1.39595
78042057	chr5:78042057:C:A	3.26722e-18	-4.25965e-10	-0.388209	3.64304e-13	-4.25965e-10	-0.79064
78043204	chr5:78043204:G:C	1.59275e-18	-4.25965e-10	-1.10668	2.9455e-13	-4.25965e-10	-1.00318
78043741	chr5:78043741:T:C	1.2057e-18	-4.25965e-10	-1.38508	2.09421e-13	-4.25965e-10	-1.34428
78043922	chr5:78043922:T:C	1.67459e-18	-4.25965e-10	-1.05658	3.11985e-13	-4.25965e-10	-0.945673
78044721	chr5:78044721:C:CT	1.54843e-18	-4.25965e-10	-1.13491	2.85751e-13	-4.25965e-10	-1.03351
78045059	chr5:78045059:T:C	8.00438e-18	-4.25965e-10	0.507841	1.24407e-12	-4.25965e-10	0.437514
78046711	chr5:78046711:T:C	5.43408e-19	-2.18204	-4.01506e-10	9.25285e-14	-2.16111	-4.01506e-10
78046716	chr5:78046716:A:T	2.88833e-19	-1.64446	-1.1696	3.07332e-14	-1.98829	-1.27499
78046841	chr5:78046841:T:C	3.84168e-18	-0.226238	-4.01506e-10	9.37532e-13	0.154623	-4.01506e-10
78047025	chr5:78047025:A:G	6.87509e-18	-4.25965e-10	0.355756	1.25065e-12	-4.25965e-10	0.442788
78047192	chr5:78047192:T:C	1.4369e-18	-4.25965e-10	-1.20966	2.58794e-13	-4.25965e-10	-1.1326
78047618	chr5:78047618:A:G	1.6899e-18	-4.25965e-10	-1.04748	2.79409e-13	-4.25965e-10	-1.05595
78048115	chr5:78048115:T:C	2.65592e-19	-1.59353	-1.30441	1.6683e-13	-0.287108	-1.28454
78048121	chr5:78048121:G:T	3.80468e-18	-0.235915	-4.01506e-10	9.40914e-13	0.158223	-4.01506e-10
78048299	chr5:78048299:C:T	1.43815e-18	-4.25965e-10	-1.20879	2.59064e-13	-4.25965e-10	-1.13155
78048533	chr5:78048533:T:C	1.37444e-18	-4.25965e-10	-1.2541	2.25687e-13	-4.25965e-10	-1.26948
78048731	chr5:78048731:T:C	1.18975e-18	-4.25965e-10	-1.39841	2.09926e-13	-4.25965e-10	-1.34187
78048755	chr5:78048755:T:C	4.63567e-18	-0.0383678	-4.01506e-10	1.16933e-12	0.375554	-4.01506e-10
78049418	chr5:78049418:C:T	1.20632e-18	-4.25965e-10	-1.38458	1.98408e-13	-4.25965e-10	-1.3983
78049627	chr5:78049627:A:T	1.32325e-18	-4.25965e-10	-1.29206	2.34656e-13	-4.25965e-10	-1.23051
78050187	chr5:78050187:C:T	1.26701e-19	-2.22229	-1.41578	3.19318e-14	-1.81399	-1.41104
78050477	chr5:78050477:T:C	1.35539e-18	-4.25965e-10	-1.26806	2.41146e-13	-4.25965e-10	-1.20323
78050844	chr5:78050844:T:C	2.49371e-19	-1.55943	-1.40153	1.58035e-13	-0.227499	-1.39831
78051048	chr5:78051048:C:T	1.5585e-18	-4.25965e-10	-1.12842	2.51034e-13	-4.25965e-10	-1.16304
78051116	chr5:78051116:C:T	2.38672e-19	-1.59273	-1.41208	1.47473e-13	-0.27784	-1.41714
78051994	chr5:78051994:AC:A	1.19043e-18	-4.25965e-10	-1.39784	2.07452e-13	-4.25965e-10	-1.35373
78052062	chr5:78052062:C:A	3.72228e-18	-0.257812	-4.01506e-10	9.16614e-13	0.132058	-4.01506e-10
78052096	chr5:78052096:C:G	1.95242e-19	-1.8034	-1.40226	2.66959e-14	-1.98724	-1.41688
78052394	chr5:78052394:A:G	1.33705e-18	-4.25965e-10	-1.28168	2.02453e-13	-4.25965e-10	-1.37812
78052816	chr5:78052816:A:C	1.28148e-18	-4.25965e-10	-1.32414	2.16243e-13	-4.25965e-10	-1.31223
78053413	chr5:78053413:G:A	3.86412e-18	-0.220413	-4.01506e-10	9.57134e-13	0.175316	-4.01506e-10
78053696	chr5:78053696:A:AG	6.0084e-19	-2.08157	-4.01506e-10	9.12125e-14	-2.17544	-4.01506e-10
78053891	chr5:78053891:A:C	1.36069e-19	-2.15504	-1.4117	5.06939e-14	-1.34748	-1.41534
78053963	chr5:78053963:T:C	2.46016e-18	-4.25965e-10	-0.671921	4.39996e-13	-4.25965e-10	-0.601861
78053980	chr5:78053980:T:C	2.54562e-19	-1.52375	-1.41661	1.653e-13	-0.167992	-1.41287
78054030	chr5:78054030:A:G	1.39628e-18	-4.25965e-10	-1.23834	2.24944e-13	-4.25965e-10	-1.27278
78054345	chr5:78054345:A:G	1.33286e-18	-4.25965e-10	-1.28482	2.36729e-13	-4.25965e-10	-1.22171
78054717	chr5:78054717:T:C	2.69751e-19	-1.48156	-1.40084	1.81831e-13	-0.0969752	-1.38858
78055293	chr5:78055293:T:C	1.33442e-18	-4.25965e-10	-1.28365	1.9866e-13	-4.25965e-10	-1.39703
78055692	chr5:78055692:T:C	2.52644e-19	-1.53352	-1.4144	1.63111e-13	-0.186055	-1.40814
78055693	chr5:78055693:G:A	1.20567e-18	-4.25965e-10	-1.38511	1.97055e-13	-4.25965e-10	-1.40514
78055735	chr5:78055735:G:A	2.60884e-19	-1.4987	-1.41713	1.27843e-13	-0.423549	-1.41428
78055870	chr5:78055870:T:A	1.29548e-18	-4.25965e-10	-1.31327	1.9649e-13	-4.25965e-10	-1.40802
78055940	chr5:78055940:G:C	5.33239e-19	-2.20093	-4.01506e-10	8.71653e-14	-2.22082	-4.01506e-10
78056004	chr5:78056004:T:C	2.44294e-19	-1.5665	-1.41504	1.54162e-13	-0.241322	-1.4093
78056309	chr5:78056309:C:T	2.50216e-19	-1.56104	-1.39654	1.56937e-13	-0.223537	-1.40924
78056449	chr5:78056449:C:T	1.36627e-18	-1.26006	-4.01506e-10	2.02288e-13	-1.37893	-4.01506e-10
78056501	chr5:78056501:T:C	1.50871e-18	-4.25965e-10	-1.16089	2.43517e-13	-4.25965e-10	-1.19344
78056502	chr5:78056502:G:A	2.54075e-19	-1.52637	-1.4159	1.63212e-13	-0.182479	-1.4111
78057026	chr5:78057026:T:C	2.55335e-19	-1.52212	-1.4152	1.66779e-13	-0.162307	-1.40965
78057183	chr5:78057183:G:A	2.68678e-19	-1.46924	-1.41715	1.33951e-13	-0.376473	-1.41468
78057301	chr5:78057301:G:A	2.75469e-19	-1.47231	-1.38912	1.36398e-13	-0.367073	-1.40598
78057325	chr5:78057325:C:A	2.64304e-19	-1.48913	-1.41368	1.76303e-13	-0.109679	-1.40675
78057343	chr5:78057343:C:T	4.48065e-19	-1.07208	-1.30288	2.58489e-13	0.184498	-1.31827
78057375	chr5:78057375:C:T	5.86495e-19	-2.10574	-4.01506e-10	1.09552e-13	-1.99223	-4.01506e-10
78057662	chr5:78057662:CACTT:C	1.5541e-18	-4.25965e-10	-1.13125	2.50525e-13	-4.25965e-10	-1.16507
78058425	chr5:78058425:G:A	2.82585e-19	-1.41891	-1.41701	1.46587e-13	-0.28745	-1.41356
78058432	chr5:78058432:G:A	2.93803e-19	-1.4095	-1.38749	1.5159e-13	-0.262529	-1.40492
78058468	chr5:78058468:G:A	1.49148e-18	-4.25965e-10	-1.17238	2.40525e-13	-4.25965e-10	-1.2058
78058530	chr5:78058530:CTAAAG:C	1.33843e-18	-4.25965e-10	-1.28065	2.38004e-13	-4.25965e-10	-1.21634
78058627	chr5:78058627:A:C	4.09745e-18	-0.161784	-4.01506e-10	1.00309e-12	0.222209	-4.01506e-10
78058882	chr5:78058882:T:C	1.34106e-18	-4.25965e-10	-1.27868	2.38591e-13	-4.25965e-10	-1.21388
78059089	chr5:78059089:T:C	1.81004e-18	-0.978799	-4.01506e-10	1.34452e-13	-1.78742	-4.01506e-10
78059555	chr5:78059555:A:ACTCAGCTTT	3.24324e-19	-1.28913	-1.40903	1.80083e-13	-0.0914426	-1.40377
78060052	chr5:78060052:C:G	3.45805e-18	-4.25965e-10	-0.331443	8.37296e-13	-4.25965e-10	0.0415497
78060497	chr5:78060497:A:G	1.71866e-18	-4.25965e-10	-1.03061	2.84013e-13	-4.25965e-10	-1.03961
78060661	chr5:78060661:G:A	5.15121e-18	-4.25965e-10	0.0670839	9.28772e-13	-4.25965e-10	0.145236
78060901	chr5:78060901:T:C	1.19656e-18	-4.25965e-10	-1.39269	2.05889e-13	-4.25965e-10	-1.36129
78061271	chr5:78061271:A:AT	5.38502e-19	-0.780453	-1.41066	6.18461e-14	-1.14684	-1.41714
78061758	chr5:78061758:G:T	1.34319e-19	-2.16424	-1.41545	2.34958e-14	-2.13372	-1.39809
78061778	chr5:78061778:T:A	1.79618e-18	-4.25965e-10	-0.986484	3.40955e-13	-4.25965e-10	-0.856877
78062168	chr5:78062168:AC:A	1.2568e-18	-4.25965e-10	-1.34358	2.05393e-13	-4.25965e-10	-1.3637
78062829	chr5:78062829:G:A	1.98373e-18	-0.887168	-4.01506e-10	1.12945e-13	-1.96173	-4.01506e-10
78063264	chr5:78063264:G:A	9.37254e-19	-2.07547	0.43852	3.67501e-12	0.81741	0.703273
78064025	chr5:78064025:C:T	3.90915e-18	-0.208828	-4.01506e-10	9.84753e-13	0.203763	-4.01506e-10
78064230	chr5:78064230:T:C	1.35729e-18	-4.25965e-10	-1.26666	2.19408e-13	-4.25965e-10	-1.29769
78064651	chr5:78064651:CA:C	4.75462e-18	-0.0130314	-4.01506e-10	1.21294e-12	0.412178	-4.01506e-10
78064990	chr5:78064990:C:T	3.72756e-18	-4.25965e-10	-0.256395	6.66801e-13	-4.25965e-10	-0.186136
78065415	chr5:78065415:G:A	1.18111e-18	-4.25965e-10	-1.40569	2.16631e-13	-4.25965e-10	-1.31043
78065463	chr5:78065463:G:A	6.20047e-18	0.252476	-4.01506e-10	1.5755e-12	0.673701	-4.01506e-10
78065689	chr5:78065689:A:G	2.47323e-19	-1.57679	-1.39241	1.53787e-13	-0.255336	-1.39772
78066039	chr5:78066039:G:T	4.45142e-18	-4.25965e-10	-0.0789243	8.01652e-13	-4.25965e-10	-0.00195321
78066116	chr5:78066116:G:A	1.42553e-18	-4.25965e-10	-1.21761	2.30232e-13	-4.25965e-10	-1.24954
78066701	chr5:78066701:C:A	3.31843e-18	-0.372657	-4.01506e-10	1.60009e-12	0.689186	-4.01506e-10
78066836	chr5:78066836:G:A	7.41807e-19	-1.87081	-4.01506e-10	3.76933e-13	-0.756561	-4.01506e-10
78066886	chr5:78066886:G:C	7.57039e-19	-1.85049	-4.01506e-10	2.22088e-13	-1.28555	-4.01506e-10
78066947	chr5:78066947:T:C	2.7456e-18	-4.25965e-10	-0.562148	4.28819e-13	-4.25965e-10	-0.627593
78067014	chr5:78067014:A:G	1.49557e-18	-4.25965e-10	-1.16964	2.65729e-13	-4.25965e-10	-1.10615
78067063	chr5:78067063:T:C	1.18297e-18	-4.25965e-10	-1.40412	1.957e-13	-4.25965e-10	-1.41205
78067065	chr5:78067065:A:G	1.18105e-18	-4.25965e-10	-1.40574	1.95917e-13	-4.25965e-10	-1.41094
78067316	chr5:78067316:T:C	1.50559e-18	-4.25965e-10	-1.16296	2.33501e-13	-4.25965e-10	-1.23544
78067581	chr5:78067581:C:T	1.838e-18	-4.25965e-10	-0.96347	3.44217e-13	-4.25965e-10	-0.847355
78069395	chr5:78069395:T:C	5.99094e-19	-2.08448	-4.01506e-10	8.97353e-14	-2.19176	-4.01506e-10
78069478	chr5:78069478:TAATG:T	1.20729e-18	-4.25965e-10	-1.38377	2.06626e-13	-4.25965e-10	-1.35772
78069502	chr5:78069502:T:C	4.15559e-18	-0.147694	-4.01506e-10	1.04228e-12	0.260537	-4.01506e-10
78069532	chr5:78069532:T:C	1.97877e-19	-2.21359	-0.978669	3.09641e-14	-2.22146	-1.03434
78069823	chr5:78069823:C:T	2.09392e-18	-0.833108	-4.01506e-10	3.0347e-13	-0.973346	-4.01506e-10
78069908	chr5:78069908:G:A	1.93209e-19	-1.87655	-1.33959	5.55578e-14	-1.36641	-1.3048
78070065	chr5:78070065:A:G	2.32226e-19	-1.61771	-1.41449	1.428e-13	-0.310795	-1.41639
78070219	chr5:78070219:C:T	4.42488e-18	-4.25965e-10	-0.0849055	7.9619e-13	-4.25965e-10	-0.0087902
78070425	chr5:78070425:A:G	1.2342e-18	-4.25965e-10	-1.36172	1.94713e-13	-4.25965e-10	-1.4171
78070867	chr5:78070867:T:C	3.74265e-18	-0.252353	-4.01506e-10	9.27197e-13	0.143538	-4.01506e-10
78070888	chr5:78070888:G:A	2.30803e-19	-1.64376	-1.39458	1.04395e-13	-0.637396	-1.40305
78071114	chr5:78071114:T:G	1.25591e-18	-4.25965e-10	-1.34429	2.05006e-13	-4.25965e-10	-1.36559
78071132	chr5:78071132:A:G	1.02432e-17	-4.25965e-10	0.754466	2.96442e-12	-4.25965e-10	1.30581
78071324	chr5:78071324:C:T	1.49551e-18	-4.25965e-10	-1.16968	2.45397e-13	-4.25965e-10	-1.18575
78071401	chr5:78071401:C:T	1.63427e-19	-1.96781	-1.41572	6.68618e-14	-1.07325	-1.41275
78071482	chr5:78071482:G:C	5.61233e-19	-2.14977	-4.01506e-10	8.75827e-14	-2.21604	-4.01506e-10
78071941	chr5:78071941:C:A	1.33143e-19	-2.17201	-1.41647	2.38296e-14	-2.11766	-1.40004
78072120	chr5:78072120:GAT:G	1.83322e-18	-4.25965e-10	-0.966074	3.46307e-13	-4.25965e-10	-0.841304
78072189	chr5:78072189:C:G	1.52132e-19	-2.05226	-1.40289	5.52362e-14	-1.25987	-1.41714
78072883	chr5:78072883:G:A	1.40617e-17	-4.25965e-10	1.07131	1.81925e-12	-4.25965e-10	0.817553
78073011	chr5:78073011:C:T	1.46382e-18	-4.25965e-10	-1.1911	2.28789e-13	-4.25965e-10	-1.25583
78073149	chr5:78073149:T:C	2.37978e-19	-1.62221	-1.38551	1.12922e-13	-0.567544	-1.39439
78073169	chr5:78073169:T:G	1.4978e-18	-4.25965e-10	-1.16815	2.66171e-13	-4.25965e-10	-1.10449
78073178	chr5:78073178:G:A	1.23848e-18	-4.25965e-10	-1.35826	1.94812e-13	-4.25965e-10	-1.41659
78073403	chr5:78073403:T:C	1.34664e-18	-1.27454	-4.01506e-10	1.81538e-13	-1.48716	-4.01506e-10
78073426	chr5:78073426:G:A	3.60811e-18	-0.288965	-4.01506e-10	8.82234e-13	0.0938294	-4.01506e-10
78073602	chr5:78073602:C:T	1.46141e-18	-4.25965e-10	-1.19275	2.03352e-13	-4.25965e-10	-1.37369
78074018	chr5:78074018:G:A	1.22179e-18	-4.25965e-10	-1.37183	1.94713e-13	-4.25965e-10	-1.4171
78074670	chr5:78074670:C:T	1.66409e-18	-4.25965e-10	-1.06287	2.77908e-13	-4.25965e-10	-1.06134
78074751	chr5:78074751:C:T	1.47613e-18	-4.25965e-10	-1.18273	2.38363e-13	-4.25965e-10	-1.21483
78074911	chr5:78074911:C:T	1.84373e-18	-4.25965e-10	-0.960359	3.51434e-13	-4.25965e-10	-0.826605
78075096	chr5:78075096:A:G	1.70337e-18	-1.03954	-4.01506e-10	7.69287e-13	-0.0431642	-4.01506e-10
78075123	chr5:78075123:G:C	2.88814e-19	-1.39837	-1.41575	2.69344e-14	-1.97909	-1.41613
78075548	chr5:78075548:T:C	1.51968e-18	-4.25965e-10	-1.15365	2.06845e-13	-4.25965e-10	-1.35666
78075931	chr5:78075931:G:A	1.63371e-18	-4.25965e-10	-1.0813	2.14467e-13	-4.25965e-10	-1.32047
78075983	chr5:78075983:G:A	1.30352e-18	-4.25965e-10	-1.30708	2.27426e-13	-4.25965e-10	-1.2618
78076084	chr5:78076084:A:G	1.03894e-17	-4.25965e-10	0.768638	2.04523e-12	-4.25965e-10	0.93464
78076376	chr5:78076376:G:A	3.8491e-18	-4.25965e-10	-0.224309	7.68877e-13	-4.25965e-10	-0.0436968
78077028	chr5:78077028:C:T	6.37037e-19	-1.76828	-0.254798	7.07535e-14	-2.11773	-0.311698
78077607	chr5:78077607:A:G	1.71022e-18	-4.25965e-10	-1.03553	3.10286e-13	-4.25965e-10	-0.951135
78077683	chr5:78077683:G:GC	2.60577e-19	-1.51688	-1.40013	2.52634e-14	-2.04439	-1.41488
78077905	chr5:78077905:G:A	2.32835e-18	-4.25965e-10	-0.726988	6.20854e-13	-4.25965e-10	-0.257531
78078224	chr5:78078224:T:C	3.14143e-19	-1.82313	-0.906922	4.70972e-14	-2.161	-0.675417
78079102	chr5:78079102:C:T	3.40904e-19	-1.73973	-0.90857	4.88382e-14	-2.12179	-0.678329
78079342	chr5:78079342:C:T	1.21593e-18	-4.25965e-10	-1.37664	1.97965e-13	-4.25965e-10	-1.40054
78079509	chr5:78079509:C:A	2.82342e-19	-1.43839	-1.39839	2.62853e-14	-2.0054	-1.41422
78080385	chr5:78080385:G:A	1.25441e-18	-4.25965e-10	-1.34548	2.17209e-13	-4.25965e-10	-1.30777
78080407	chr5:78080407:C:T	2.91943e-19	-1.40707	-1.39628	2.69651e-14	-1.98086	-1.41323
78081225	chr5:78081225:C:T	3.175e-18	-0.416839	-4.01506e-10	1.05097e-12	0.268841	-4.01506e-10
78081455	chr5:78081455:C:T	1.64894e-18	-4.25965e-10	-1.07202	2.72184e-13	-4.25965e-10	-1.08215
78081457	chr5:78081457:G:A	1.5645e-18	-4.25965e-10	-1.12458	2.79575e-13	-4.25965e-10	-1.05536
78081912	chr5:78081912:AAAC:A	1.24352e-18	-4.25965e-10	-1.3542	2.12776e-13	-4.25965e-10	-1.32839
78082537	chr5:78082537:T:C	1.09924e-17	-4.25965e-10	0.825057	2.16097e-12	-4.25965e-10	0.989687
78082944	chr5:78082944:T:C	5.65631e-19	-2.14196	-4.01506e-10	9.32822e-14	-2.153	-4.01506e-10
78083053	chr5:78083053:C:T	3.08391e-19	-1.83268	-0.915859	4.63339e-14	-2.1654	-0.687353
78083129	chr5:78083129:T:C	1.88052e-18	-0.940599	-4.01506e-10	1.53297e-13	-1.65625	-4.01506e-10
78083156	chr5:78083156:T:C	1.89844e-18	-4.25965e-10	-0.931113	3.15896e-13	-4.25965e-10	-0.933213
78083216	chr5:78083216:A:G	1.16784e-18	-4.25965e-10	-1.41699	1.98531e-13	-4.25965e-10	-1.39768
78084270	chr5:78084270:C:T	2.5133e-19	-1.552	-1.40113	2.49086e-14	-2.05827	-1.41515
78084343	chr5:78084343:T:C	3.05004e-19	-1.82326	-0.93632	4.55328e-14	-2.15832	-0.711878
78084875	chr5:78084875:C:T	1.18521e-18	-4.25965e-10	-1.40223	2.05651e-13	-4.25965e-10	-1.36245
78084899	chr5:78084899:G:T	1.0404e-18	-1.1703	-0.362242	3.942e-12	1.78413	-0.193316
78084956	chr5:78084956:T:C	1.21111e-18	-4.25965e-10	-1.38061	1.97524e-13	-4.25965e-10	-1.40277
78085384	chr5:78085384:T:A	1.90361e-18	-4.25965e-10	-0.928398	3.16795e-13	-4.25965e-10	-0.930374
78085613	chr5:78085613:A:T	4.76095e-19	-2.15304	-0.161244	1.50122e-12	0.579534	0.0458706
78085699	chr5:78085699:A:T	2.86261e-19	-1.80686	-1.01614	4.14348e-14	-2.15427	-0.810234
78085858	chr5:78085858:G:A	1.30315e-18	-4.25965e-10	-1.30736	2.00235e-13	-4.25965e-10	-1.38914
78085939	chr5:78085939:G:A	2.4318e-18	-4.25965e-10	-0.683516	7.43859e-13	-4.25965e-10	-0.0767765
78086407	chr5:78086407:A:G	3.17536e-19	-1.30898	-1.41033	4.36376e-14	-1.49644	-1.41627
78086752	chr5:78086752:T:C	2.69409e-19	-1.48018	-1.40349	2.58142e-14	-2.02177	-1.41593
78086883	chr5:78086883:T:A	1.64444e-18	-4.25965e-10	-1.07475	3.0008e-13	-4.25965e-10	-0.98458
78087088	chr5:78087088:T:C	3.01672e-18	-0.467979	-4.01506e-10	1.78311e-13	-1.5051	-4.01506e-10
78087491	chr5:78087491:TC:T	3.29738e-18	-4.25965e-10	-0.379021	6.45029e-13	-4.25965e-10	-0.219333
78087795	chr5:78087795:A:G	2.01761e-18	-0.870233	-4.01506e-10	2.38464e-13	-1.21441	-4.01506e-10
78088363	chr5:78088363:T:C	1.09889e-17	-4.25965e-10	0.824735	2.16006e-12	-4.25965e-10	0.989263
78088472	chr5:78088472:G:A	1.70763e-18	-4.25965e-10	-1.03704	3.13033e-13	-4.25965e-10	-0.942319
78088868	chr5:78088868:G:C	5.70691e-19	-2.13306	-4.01506e-10	1.46622e-13	-1.70077	-4.01506e-10
78089838	chr5:78089838:A:G	2.32998e-18	-4.25965e-10	-0.726287	4.61358e-13	-4.25965e-10	-0.554454
78089857	chr5:78089857:C:T	3.03361e-19	-1.8301	-0.934884	4.49821e-14	-2.15799	-0.724379
78090252	chr5:78090252:T:C	1.18365e-18	-4.25965e-10	-1.40354	1.97296e-13	-4.25965e-10	-1.40392
78090623	chr5:78090623:A:G	1.91986e-18	-4.25965e-10	-0.919893	4.27651e-13	-4.25965e-10	-0.63032
78090867	chr5:78090867:AGCGGT:A	3.25442e-18	-4.25965e-10	-0.392135	5.57502e-13	-4.25965e-10	-0.365162
78091025	chr5:78091025:A:C	1.47854e-18	-4.25965e-10	-1.18109	2.70553e-13	-4.25965e-10	-1.08816
78091076	chr5:78091076:A:G	5.19779e-19	-2.20672	-0.0197823	1.15622e-12	0.171432	0.192848
78091167	chr5:78091167:G:A	2.97777e-19	-1.39581	-1.38775	2.72896e-14	-1.9733	-1.40882
78091418	chr5:78091418:C:G	5.28738e-19	-2.20941	-4.01506e-10	1.09471e-13	-1.99297	-4.01506e-10
78091442	chr5:78091442:T:TAG	1.86607e-18	-4.25965e-10	-0.948316	3.56412e-13	-4.25965e-10	-0.812541
78091615	chr5:78091615:A:G	3.44655e-19	-1.78175	-0.855612	5.09163e-14	-2.13592	-0.622528
78091801	chr5:78091801:T:C	1.32005e-18	-4.25965e-10	-1.29448	1.95017e-13	-4.25965e-10	-1.41554
78092032	chr5:78092032:T:G	3.28036e-19	-1.78676	-0.900025	4.82098e-14	-2.13737	-0.675693
78092048	chr5:78092048:A:G	3.03811e-18	-0.460912	-4.01506e-10	9.97081e-13	0.216204	-4.01506e-10
78092392	chr5:78092392:T:C	1.39448e-18	-4.25965e-10	-1.23962	2.01565e-13	-4.25965e-10	-1.38251
78092582	chr5:78092582:G:A	2.6013e-19	-2.1653	-0.75342	3.8896e-14	-2.16981	-0.857927
78092891	chr5:78092891:C:T	1.23829e-18	-4.25965e-10	-1.35842	2.27399e-13	-4.25965e-10	-1.26192
78093258	chr5:78093258:T:C	3.49551e-18	-4.25965e-10	-0.32067	6.87006e-13	-4.25965e-10	-0.156286
78093389	chr5:78093389:G:A	3.82058e-19	-1.8659	-0.66843	4.63392e-14	-2.09063	-0.762007
78093751	chr5:78093751:T:C	2.14778e-19	-2.1561	-0.9542	5.27407e-14	-1.75411	-0.96913
78093776	chr5:78093776:G:A	1.31954e-18	-4.25965e-10	-1.29487	2.13655e-13	-4.25965e-10	-1.32427
78094149	chr5:78094149:G:A	3.65979e-19	-2.07532	-0.50201	5.10351e-14	-2.22105	-0.535068
78094670	chr5:78094670:C:T	1.07686e-18	-1.0474	-0.450699	3.96659e-12	2.0536	-0.456568
78094928	chr5:78094928:G:A	1.77938e-18	-0.995885	-4.01506e-10	6.94823e-13	-0.144971	-4.01506e-10
78095343	chr5:78095343:G:GA	3.39049e-18	-4.25965e-10	-0.351172	5.92453e-13	-4.25965e-10	-0.304356
78095576	chr5:78095576:G:A	1.56153e-18	-4.25965e-10	-1.12648	2.78981e-13	-4.25965e-10	-1.05749
78096011	chr5:78096011:T:C	1.56701e-18	-4.25965e-10	-1.12298	2.44012e-13	-4.25965e-10	-1.19141
78096222	chr5:78096222:G:A	2.64815e-19	-1.50039	-1.40048	2.55757e-14	-2.03207	-1.41492
78096293	chr5:78096293:A:G	2.17463e-19	-2.124	-0.973871	3.24182e-14	-2.22124	-0.988666
78096351	chr5:78096351:T:C	3.21703e-19	-1.84662	-0.859652	4.90974e-14	-2.16754	-0.627285
78096380	chr5:78096380:A:G	3.59327e-19	-2.10543	-0.490236	5.30122e-14	-2.22224	-0.495862
78096403	chr5:78096403:T:C	2.9243e-19	-1.88107	-0.920605	4.54152e-14	-2.18068	-0.692097
78096676	chr5:78096676:G:A	2.52879e-19	-1.53152	-1.41547	2.5535e-14	-2.04939	-1.39919
78096795	chr5:78096795:T:C	2.22807e-18	-0.771013	-4.01506e-10	1.17159e-13	-1.92509	-4.01506e-10
78096802	chr5:78096802:C:T	3.68048e-18	-4.25965e-10	-0.269105	7.38084e-13	-4.25965e-10	-0.0845706
78098199	chr5:78098199:A:G	1.24112e-18	-4.25965e-10	-1.35614	2.14134e-13	-4.25965e-10	-1.32203
78098693	chr5:78098693:T:C	2.8348e-19	-1.42309	-1.40967	2.66246e-14	-1.98977	-1.41702
78098703	chr5:78098703:T:A	5.87973e-19	-2.10322	-4.01506e-10	1.04172e-13	-2.04259	-4.01506e-10
78098844	chr5:78098844:G:A	2.52588e-18	-4.25965e-10	-0.645558	7.82621e-13	-4.25965e-10	-0.0259793
78099157	chr5:78099157:T:A	3.51111e-19	-1.78323	-0.83557	5.22711e-14	-2.14089	-0.591295
78099294	chr5:78099294:A:G	1.86271e-18	-4.25965e-10	-0.950116	3.09372e-13	-4.25965e-10	-0.954082
78099729	chr5:78099729:A:G	1.3597e-18	-4.25965e-10	-1.26489	2.13891e-13	-4.25965e-10	-1.32316
78099741	chr5:78099741:T:A	1.28219e-18	-4.25965e-10	-1.32358	1.9471e-13	-4.25965e-10	-1.41712
78099760	chr5:78099760:G:A	2.9729e-19	-1.3916	-1.3936	2.71837e-14	-1.97402	-1.41199
78100244	chr5:78100244:C:G	4.79247e-18	-4.25965e-10	-0.00510115	8.65784e-13	-4.25965e-10	0.0750079
78100629	chr5:78100629:A:G	5.35714e-19	-2.1963	-4.01506e-10	8.7187e-14	-2.22057	-4.01506e-10
78101243	chr5:78101243:G:A	1.31273e-18	-4.25965e-10	-1.30004	1.97118e-13	-4.25965e-10	-1.40482
78101280	chr5:78101280:T:C	1.26913e-18	-4.25965e-10	-1.33382	2.89658e-13	-4.25965e-10	-1.01993
78101429	chr5:78101429:T:C	1.19349e-18	-4.25965e-10	-1.39526	2.03459e-13	-4.25965e-10	-1.37316
78101788	chr5:78101788:T:A	2.79456e-19	-1.82378	-1.02328	4.05664e-14	-2.15677	-0.828915
78101916	chr5:78101916:A:C	4.846e-18	-4.25965e-10	0.00600618	8.74346e-13	-4.25965e-10	0.0848489
78102427	chr5:78102427:C:T	1.92798e-18	-0.915678	-4.01506e-10	5.89904e-13	-0.308668	-4.01506e-10
78102805	chr5:78102805:G:A	2.83238e-19	-1.43042	-1.40319	2.65497e-14	-1.99332	-1.41629
78103197	chr5:78103197:C:T	1.20651e-18	-4.25965e-10	-1.38442	1.97136e-13	-4.25965e-10	-1.40473
78103226	chr5:78103226:G:A	3.27778e-19	-1.81072	-0.876846	4.87423e-14	-2.15304	-0.649036
78104117	chr5:78104117:A:G	7.43096e-18	-4.25965e-10	0.433507	1.44945e-12	-4.25965e-10	0.590311
78104744	chr5:78104744:T:C	1.25452e-18	-4.25965e-10	-1.3454	2.05004e-13	-4.25965e-10	-1.3656
78104750	chr5:78104750:G:A	1.2935e-18	-4.25965e-10	-1.3148	2.09884e-13	-4.25965e-10	-1.34207
78104812	chr5:78104812:G:A	1.30237e-18	-4.25965e-10	-1.30796	2.11122e-13	-4.25965e-10	-1.33619
78105244	chr5:78105244:T:C	2.02812e-18	-4.25965e-10	-0.865037	2.76176e-13	-4.25965e-10	-1.06759
78105263	chr5:78105263:AGTGGACTAACAAC:A	2.58921e-19	-1.52427	-1.39911	2.52809e-14	-2.04413	-1.41445
78105328	chr5:78105328:G:A	4.614e-19	-1.77742	-0.56822	5.20839e-14	-2.11933	-0.616438
78105500	chr5:78105500:C:T	5.25393e-19	-2.21576	-4.01506e-10	9.43918e-14	-2.14117	-4.01506e-10
78105878	chr5:78105878:C:T	1.16797e-18	-4.25965e-10	-1.41688	1.94909e-13	-4.25965e-10	-1.4161
78106733	chr5:78106733:C:T	2.54943e-19	-1.52344	-1.41542	2.53038e-14	-2.04373	-1.41395
78106947	chr5:78106947:A:G	1.28746e-18	-4.25965e-10	-1.31948	2.09145e-13	-4.25965e-10	-1.3456
78107345	chr5:78107345:G:A	1.36388e-18	-4.25965e-10	-1.26182	2.01791e-13	-4.25965e-10	-1.3814
78107897	chr5:78107897:G:A	2.25272e-19	-1.78387	-1.27872	2.93854e-14	-2.13863	-1.1695
78107989	chr5:78107989:A:G	1.86662e-18	-4.25965e-10	-0.948021	3.56532e-13	-4.25965e-10	-0.812204
78108764	chr5:78108764:C:G	1.24111e-18	-4.25965e-10	-1.35615	2.02737e-13	-4.25965e-10	-1.37672
78108786	chr5:78108786:G:A	5.61558e-19	-2.14919	-4.01506e-10	9.2626e-14	-2.16006	-4.01506e-10
78109125	chr5:78109125:A:C	2.43766e-18	-0.681111	-4.01506e-10	7.82236e-13	-0.0264717	-4.01506e-10
78109329	chr5:78109329:C:T	2.36577e-19	-1.61522	-1.39841	2.41086e-14	-2.09183	-1.41422
78109405	chr5:78109405:G:A	2.47665e-18	-0.66524	-4.01506e-10	7.967e-13	-0.00815018	-4.01506e-10
78109703	chr5:78109703:T:A	1.55522e-18	-4.25965e-10	-1.13053	2.42487e-13	-4.25965e-10	-1.19768
78109875	chr5:78109875:G:A	5.25139e-18	-4.25965e-10	0.0863451	1.08351e-12	-4.25965e-10	0.299337
78110761	chr5:78110761:TTCATGTATATATACGTATATATATACGTATATGAGACAGGGTC:T	4.67351e-18	-0.0302367	-4.01506e-10	3.53613e-13	-0.820426	-4.01506e-10
78110916	chr5:78110916:A:G	1.81131e-18	-4.25965e-10	-0.978096	2.37792e-13	-4.25965e-10	-1.21723
78111175	chr5:78111175:C:A	1.18661e-18	-4.25965e-10	-1.40105	2.42395e-13	-4.25965e-10	-1.19806
78111679	chr5:78111679:G:A	1.18198e-18	-4.25965e-10	-1.40496	2.01521e-13	-4.25965e-10	-1.38273
78111966	chr5:78111966:G:A	1.35114e-18	-4.25965e-10	-1.2712	2.13825e-13	-4.25965e-10	-1.32347
78112038	chr5:78112038:C:T	1.20538e-18	-4.25965e-10	-1.38535	2.54843e-13	-4.25965e-10	-1.14798
78112589	chr5:78112589:C:T	1.46252e-18	-4.25965e-10	-1.19199	2.28459e-13	-4.25965e-10	-1.25727
78113018	chr5:78113018:A:C	2.79974e-19	-2.06144	-0.783767	3.81639e-14	-2.21959	-0.827147
78113220	chr5:78113220:A:C	1.44646e-18	-4.25965e-10	-1.20303	2.08142e-13	-4.25965e-10	-1.35041
78114026	chr5:78114026:T:C	1.37524e-18	-4.25965e-10	-1.25352	2.02579e-13	-4.25965e-10	-1.3775
78114340	chr5:78114340:C:T	2.42018e-18	-0.688304	-4.01506e-10	7.77392e-13	-0.0326827	-4.01506e-10
78114357	chr5:78114357:G:A	1.52024e-18	-4.25965e-10	-1.15328	2.72284e-13	-4.25965e-10	-1.08178
78114358	chr5:78114358:A:T	1.53185e-18	-4.25965e-10	-1.14567	2.74597e-13	-4.25965e-10	-1.07332
78114565	chr5:78114565:C:T	1.24909e-18	-4.25965e-10	-1.34973	1.9492e-13	-4.25965e-10	-1.41604
78114912	chr5:78114912:T:C	6.1567e-19	-2.05719	-4.01506e-10	1.64767e-13	-1.5841	-4.01506e-10
78115659	chr5:78115659:A:G	2.09884e-18	-0.830765	-4.01506e-10	6.53965e-13	-0.205575	-4.01506e-10
78115835	chr5:78115835:A:T	1.45291e-18	-4.25965e-10	-1.19858	2.32711e-13	-4.25965e-10	-1.23883
78115919	chr5:78115919:A:C	1.45026e-18	-4.25965e-10	-1.20041	2.57606e-13	-4.25965e-10	-1.1372
78116161	chr5:78116161:T:C	1.3554e-18	-4.25965e-10	-1.26805	2.37605e-13	-4.25965e-10	-1.21802
78116244	chr5:78116244:C:T	1.91784e-19	-1.83187	-1.39166	6.95523e-13	1.16095	-1.30491
78116607	chr5:78116607:A:G	1.45304e-18	-4.25965e-10	-1.19849	2.58162e-13	-4.25965e-10	-1.13504
78116961	chr5:78116961:T:C	1.93323e-18	-4.25965e-10	-0.912958	3.21886e-13	-4.25965e-10	-0.914431
78117030	chr5:78117030:T:C	7.15378e-19	-0.493646	-1.41345	1.15171e-12	1.70722	-1.34684
78117332	chr5:78117332:C:T	1.25414e-18	-4.25965e-10	-1.3457	2.77724e-13	-4.25965e-10	-1.062
78117333	chr5:78117333:G:A	1.66148e-18	-4.25965e-10	-1.06444	2.76371e-13	-4.25965e-10	-1.06688
78117493	chr5:78117493:A:G	1.87813e-18	-4.25965e-10	-0.941871	3.12754e-13	-4.25965e-10	-0.943211
78117700	chr5:78117700:T:C	2.25807e-18	-4.25965e-10	-0.757637	4.33082e-13	-4.25965e-10	-0.617702
78118002	chr5:78118002:C:T	4.07971e-18	-4.25965e-10	-0.166123	7.34258e-13	-4.25965e-10	-0.0897672
78118155	chr5:78118155:G:C	4.07971e-18	-4.25965e-10	-0.166123	7.34258e-13	-4.25965e-10	-0.0897672
78118258	chr5:78118258:C:T	4.41361e-18	-4.25965e-10	-0.0874554	7.98084e-13	-4.25965e-10	-0.00641443
78118372	chr5:78118372:A:T	1.8308e-19	-2.21923	-1.05075	3.36752e-14	-2.07443	-1.09743
78118895	chr5:78118895:C:T	1.89402e-18	-4.25965e-10	-0.933449	3.62669e-13	-4.25965e-10	-0.795138
78118961	chr5:78118961:T:G	3.8533e-18	-4.25965e-10	-0.223219	6.98231e-13	-4.25965e-10	-0.140078
78119053	chr5:78119053:C:A	1.24554e-18	-4.25965e-10	-1.35258	2.03544e-13	-4.25965e-10	-1.37275
78119254	chr5:78119254:G:A	2.30352e-19	-1.87162	-1.16867	2.74247e-14	-2.1593	-1.21789
78119356	chr5:78119356:C:T	1.56084e-19	-2.22225	-1.20726	3.02206e-14	-2.0391	-1.241
78119479	chr5:78119479:G:A	1.87762e-18	-4.25965e-10	-0.942142	3.59109e-13	-4.25965e-10	-0.805002
78119708	chr5:78119708:G:A	1.86948e-18	-4.25965e-10	-0.946489	3.21721e-13	-4.25965e-10	-0.914942
78119921	chr5:78119921:C:T	1.49597e-19	-2.2223	-1.24966	2.91951e-14	-2.03024	-1.28438
78120042	chr5:78120042:G:T	1.70883e-19	-2.22218	-1.11674	3.39449e-14	-2.0218	-1.14209
78120466	chr5:78120466:C:T	2.72756e-19	-1.46936	-1.40197	2.59913e-14	-2.01543	-1.41544
78120721	chr5:78120721:T:G	1.46564e-19	-2.22093	-1.27151	2.80449e-14	-2.06123	-1.29359
78120722	chr5:78120722:A:G	1.53382e-19	-2.22228	-1.2247	3.03115e-14	-2.02698	-1.25012
78120934	chr5:78120934:T:C	1.90212e-18	-4.25965e-10	-0.92918	3.16773e-13	-4.25965e-10	-0.930442
78121160	chr5:78121160:C:A	1.53419e-19	-2.22229	-1.22444	2.9854e-14	-2.0308	-1.26151
78121442	chr5:78121442:T:C	1.59053e-19	-2.21949	-1.19118	3.27673e-14	-1.98032	-1.21888
78121443	chr5:78121443:G:A	2.05332e-19	-2.22175	-0.933526	3.85978e-14	-2.04852	-0.986908
78121750	chr5:78121750:G:A	1.75139e-18	-4.25965e-10	-1.01174	2.90943e-13	-4.25965e-10	-1.0155
78122125	chr5:78122125:G:A	4.03461e-18	-4.25965e-10	-0.177239	7.30019e-13	-4.25965e-10	-0.0955579
78122219	chr5:78122219:G:A	1.36173e-18	-4.25965e-10	-1.26339	2.66249e-13	-4.25965e-10	-1.1042
78122380	chr5:78122380:T:C	4.05865e-18	-4.25965e-10	-0.171299	7.29651e-13	-4.25965e-10	-0.0960619
78122413	chr5:78122413:G:C	1.7886e-18	-4.25965e-10	-0.990718	2.97539e-13	-4.25965e-10	-0.993084
78122430	chr5:78122430:T:C	2.70548e-19	-1.48086	-1.3986	2.57145e-14	-2.02727	-1.4143
78122784	chr5:78122784:T:C	2.81404e-19	-1.44592	-1.39419	2.64119e-14	-2.00259	-1.41222
78123042	chr5:78123042:G:A	1.2893e-18	-4.25965e-10	-1.31805	2.15702e-13	-4.25965e-10	-1.31473
78123091	chr5:78123091:C:T	4.23492e-19	-1.66692	-0.764451	5.54566e-14	-1.61323	-1.05979
78123273	chr5:78123273:G:A	2.42554e-19	-1.62799	-1.36068	2.40459e-14	-2.09197	-1.4167
78123304	chr5:78123304:A:G	1.19374e-18	-4.25965e-10	-1.39505	1.99043e-13	-4.25965e-10	-1.39511
78123323	chr5:78123323:T:C	1.96364e-18	-4.25965e-10	-0.897347	3.67913e-13	-4.25965e-10	-0.780783
78123534	chr5:78123534:G:A	1.19418e-18	-4.25965e-10	-1.39469	1.95091e-13	-4.25965e-10	-1.41516
78123610	chr5:78123610:C:A	2.87532e-19	-1.42468	-1.39388	2.6769e-14	-1.98928	-1.4121
78123738	chr5:78123738:A:G	1.16767e-18	-4.25965e-10	-1.41714	2.0346e-13	-4.25965e-10	-1.37316
78123753	chr5:78123753:C:G	1.64908e-18	-4.25965e-10	-1.07193	3.09479e-13	-4.25965e-10	-0.953736
78124151	chr5:78124151:G:C	2.76259e-19	-1.46046	-1.39811	2.62336e-14	-2.00758	-1.414
78124185	chr5:78124185:C:A	1.16989e-18	-4.25965e-10	-1.41524	2.06603e-13	-4.25965e-10	-1.35783
78124306	chr5:78124306:AC:A	5.63692e-19	-0.810815	-1.33458	1.354e-13	-0.364815	-1.41558
78124498	chr5:78124498:C:A	3.669e-18	-4.25965e-10	-0.272229	6.61094e-13	-4.25965e-10	-0.194731
78124646	chr5:78124646:A:G	4.67801e-18	-4.25965e-10	-0.0292752	9.42405e-13	-4.25965e-10	0.159807
78124682	chr5:78124682:A:C	2.92362e-19	-2.22212	-0.579792	6.77052e-14	-2.02609	-0.44738
78124788	chr5:78124788:T:C	2.95029e-19	-2.2223	-0.570528	6.94203e-14	-2.01203	-0.436418
78125102	chr5:78125102:A:G	1.22382e-18	-4.25965e-10	-1.37017	1.95825e-13	-4.25965e-10	-1.41141
78125307	chr5:78125307:C:G	4.5999e-18	-4.25965e-10	-0.0461132	9.26035e-13	-4.25965e-10	0.142284
78125723	chr5:78125723:TTCTC:T	1.51197e-18	-4.25965e-10	-1.15873	2.3447e-13	-4.25965e-10	-1.2313
78125792	chr5:78125792:T:C	3.87935e-18	-4.25965e-10	-0.21648	7.03094e-13	-4.25965e-10	-0.133138
78126023	chr5:78126023:G:A	4.21583e-18	-4.25965e-10	-0.133301	8.18175e-13	-4.25965e-10	0.0184487
78126559	chr5:78126559:A:G	2.79566e-19	-2.21933	-0.627339	6.35673e-14	-2.06468	-0.471847
78127175	chr5:78127175:A:G	1.03939e-17	-4.25965e-10	0.769069	2.25898e-12	-4.25965e-10	1.03404
78128179	chr5:78128179:A:C	1.48494e-18	-4.25965e-10	-1.17677	2.65897e-13	-4.25965e-10	-1.10552
78128237	chr5:78128237:A:G	1.45046e-18	-4.25965e-10	-1.20027	1.99004e-13	-4.25965e-10	-1.3953
78128238	chr5:78128238:G:C	2.15022e-18	-0.665718	-0.140859	4.15722e-13	-0.243842	-0.414768
78129012	chr5:78129012:C:T	2.11187e-19	-1.71167	-1.41549	2.43229e-14	-2.11559	-1.38163
78129275	chr5:78129275:G:A	1.65161e-19	-2.00728	-1.36571	2.34332e-13	0.182335	-1.41422
78129651	chr5:78129651:C:T	3.16829e-18	-0.418956	-4.01506e-10	1.05724e-12	0.274788	-4.01506e-10
78129963	chr5:78129963:A:T	2.49837e-19	-2.19822	-0.760873	5.06158e-14	-2.15316	-0.611205
78130259	chr5:78130259:G:A	4.58029e-19	-2.17836	-0.174613	9.55606e-14	-2.17723	0.0483609
78130292	chr5:78130292:G:T	1.84466e-18	-4.25965e-10	-0.959852	3.39678e-13	-4.25965e-10	-0.860631
78130333	chr5:78130333:C:A	3.47855e-18	-4.25965e-10	-0.325532	6.13052e-13	-4.25965e-10	-0.270179
78130881	chr5:78130881:G:C	1.2149e-18	-4.25965e-10	-1.37749	1.94714e-13	-4.25965e-10	-1.4171
78131070	chr5:78131070:T:C	4.01444e-18	-4.25965e-10	-0.18225	7.0068e-13	-4.25965e-10	-0.136576
78131373	chr5:78131373:G:A	1.26172e-18	-4.25965e-10	-1.33967	2.23824e-13	-4.25965e-10	-1.27777
78131508	chr5:78131508:C:T	1.77371e-18	-4.25965e-10	-0.999073	2.89564e-13	-4.25965e-10	-1.02025
78131635	chr5:78131635:AT:A	3.2645e-18	-0.389041	-4.01506e-10	1.0936e-12	0.308605	-4.01506e-10
78131900	chr5:78131900:A:G	5.03256e-18	-4.25965e-10	0.0437817	1.02601e-12	-4.25965e-10	0.244801
78132429	chr5:78132429:A:G	3.9851e-19	-1.15445	-1.33772	3.34203e-14	-1.79877	-1.38069
78132965	chr5:78132965:A:C	1.43368e-18	-4.25965e-10	-1.21191	2.30245e-13	-4.25965e-10	-1.24948
78133974	chr5:78133974:A:G	2.65893e-18	-4.25965e-10	-0.594225	8.50535e-13	-4.25965e-10	0.0572381
78134007	chr5:78134007:C:T	2.98687e-18	0.93797	-1.41589	1.20634e-12	1.82286	-1.41614
78134028	chr5:78134028:G:A	2.2066e-18	-4.25965e-10	-0.780693	4.30978e-13	-4.25965e-10	-0.622571
78134602	chr5:78134602:G:A	6.71835e-19	-1.28239	-0.687503	7.14852e-14	-1.92622	-0.492915
78135005	chr5:78135005:T:G	3.18751e-18	-4.25965e-10	-0.412909	5.63608e-13	-4.25965e-10	-0.354269
78135443	chr5:78135443:T:C	2.25665e-18	-4.25965e-10	-0.758268	4.41978e-13	-4.25965e-10	-0.597368
78135948	chr5:78135948:G:C	4.71569e-19	-2.20273	-0.121104	1.56125e-13	-1.79575	0.15778
78136062	chr5:78136062:A:G	5.3128e-19	-1.57886	-0.625751	6.17877e-14	-2.08743	-0.477494
78136115	chr5:78136115:T:C	2.72648e-18	-4.25965e-10	-0.569135	3.48354e-13	-4.25965e-10	-0.83541
78136424	chr5:78136424:T:C	3.11322e-18	-0.436491	-4.01506e-10	1.53566e-12	0.64809	-4.01506e-10
78136518	chr5:78136518:C:T	1.27051e-18	-4.25965e-10	-1.33273	1.95975e-13	-4.25965e-10	-1.41064
78136700	chr5:78136700:G:A	3.72829e-18	1.14968	-1.40588	1.5848e-12	2.06573	-1.38614
78138842	chr5:78138842:T:C	4.35702e-18	-4.25965e-10	-0.10036	7.61321e-13	-4.25965e-10	-0.0535733
78138865	chr5:78138865:T:G	4.79311e-19	-2.19393	-0.113622	1.63618e-13	-1.74218	0.151086
78139239	chr5:78139239:T:C	3.0128e-19	-1.42035	-1.35151	2.57163e-14	-2.05046	-1.39105
78139855	chr5:78139855:G:A	2.20661e-18	-4.25965e-10	-0.78069	4.30797e-13	-4.25965e-10	-0.622991
78140145	chr5:78140145:C:T	3.5797e-18	1.11882	-1.41568	1.50309e-12	2.03271	-1.40606
78140300	chr5:78140300:G:A	3.63739e-18	1.13582	-1.4167	1.52632e-12	2.05126	-1.40927
78140576	chr5:78140576:C:T	3.72706e-18	-0.256528	-4.01506e-10	1.2795e-12	0.465598	-4.01506e-10
78140611	chr5:78140611:C:T	8.85376e-19	-1.49582	-0.198075	9.58028e-14	-2.04475	-0.0815884
78140888	chr5:78140888:G:A	1.32563e-18	-4.25965e-10	-1.29026	2.32469e-13	-4.25965e-10	-1.23987
78141447	chr5:78141447:A:T	4.09773e-19	-2.21917	-0.245128	1.11403e-13	-1.89899	-0.0764867
78141467	chr5:78141467:C:T	9.64621e-19	-1.64575	0.0375859	1.6983e-13	-2.13121	0.577384
78141468	chr5:78141468:G:A	1.52838e-18	-4.25965e-10	-1.14794	3.106e-13	-4.25965e-10	-0.950123
78141626	chr5:78141626:T:C	1.20281e-18	-4.25965e-10	-1.38748	1.94707e-13	-4.25965e-10	-1.41713
78142044	chr5:78142044:T:C	3.99338e-18	1.22963	-1.41714	1.67389e-12	2.14645	-1.41217
78142078	chr5:78142078:A:G	1.71618e-18	-4.25965e-10	-1.03205	2.78214e-13	-4.25965e-10	-1.06024
78142638	chr5:78142638:TAA:T	7.57949e-19	-1.56588	-0.28341	8.62438e-14	-2.07945	-0.152001
78142771	chr5:78142771:C:G	3.73558e-19	-2.22047	-0.336357	1.01473e-13	-1.91238	-0.156453
78142799	chr5:78142799:A:G	2.35857e-18	-4.25965e-10	-0.714094	4.14547e-13	-4.25965e-10	-0.661442
78142862	chr5:78142862:C:T	7.22989e-19	-1.55265	-0.343858	8.1324e-14	-2.07262	-0.217564
78143288	chr5:78143288:C:T	1.31511e-18	-4.25965e-10	-1.29823	2.30549e-13	-4.25965e-10	-1.24816
78143777	chr5:78143777:G:A	3.60442e-18	1.12682	-1.41681	1.50973e-12	2.04094	-1.40988
78143808	chr5:78143808:G:A	3.31825e-19	-1.35259	-1.32271	2.97092e-14	-2.01343	-1.28374
78143912	chr5:78143912:A:C	3.82005e-18	1.18368	-1.41556	1.61619e-12	2.105	-1.4058
78143986	chr5:78143986:C:T	3.55357e-18	1.11098	-1.41518	1.48986e-12	2.0226	-1.40478
78144313	chr5:78144313:A:G	1.20507e-18	-4.25965e-10	-1.38561	1.98405e-13	-4.25965e-10	-1.39832
78144372	chr5:78144372:G:C	3.21099e-19	-1.35897	-1.34919	2.65121e-14	-2.02129	-1.38974
78144426	chr5:78144426:G:T	1.81173e-18	-4.25965e-10	-0.977868	3.01267e-13	-4.25965e-10	-0.980632
78144580	chr5:78144580:G:GT	4.33972e-18	-4.25965e-10	-0.104339	8.48866e-13	-4.25965e-10	0.0552732
78144821	chr5:78144821:T:C	4.62178e-18	1.2359	-1.27727	2.08577e-12	2.16732	-1.21306
78145135	chr5:78145135:G:A	3.94343e-19	-1.18345	-1.31923	3.27432e-14	-1.91965	-1.28028
78145475	chr5:78145475:C:A	4.06893e-19	-1.15889	-1.31246	3.35e-14	-1.90381	-1.27327
78145527	chr5:78145527:G:C	4.33972e-18	-4.25965e-10	-0.104339	8.48866e-13	-4.25965e-10	0.0552732
78145623	chr5:78145623:T:C	3.60324e-18	1.12667	-1.41699	1.50262e-12	2.03706	-1.41072
78145920	chr5:78145920:C:T	1.40797e-18	-4.25965e-10	-1.23	2.84202e-13	-4.25965e-10	-1.03894
78146190	chr5:78146190:T:C	1.2917e-18	-4.25965e-10	-1.31619	2.3322e-13	-4.25965e-10	-1.23665
78146202	chr5:78146202:C:G	9.55181e-18	-4.25965e-10	0.684583	2.00059e-12	-4.25965e-10	0.912569
78146440	chr5:78146440:G:A	1.21288e-18	-4.25965e-10	-1.37915	1.94777e-13	-4.25965e-10	-1.41677
78146743	chr5:78146743:T:C	2.89264e-18	0.906311	-1.41629	1.17571e-12	1.78859	-1.40759
78146892	chr5:78146892:A:C	1.20112e-18	-4.25965e-10	-1.3889	1.97602e-13	-4.25965e-10	-1.40237
78146967	chr5:78146967:A:C	2.96911e-19	-1.49756	-1.2889	2.89178e-14	-2.07971	-1.24446
78147076	chr5:78147076:A:G	6.54776e-19	-1.99561	-4.01506e-10	8.73209e-14	-2.21904	-4.01506e-10
78147306	chr5:78147306:G:C	2.45366e-18	-4.25965e-10	-0.674569	4.29185e-13	-4.25965e-10	-0.62674
78147553	chr5:78147553:T:A	3.31002e-18	1.03831	-1.4135	1.35842e-12	1.92631	-1.40086
78147718	chr5:78147718:C:T	1.41123e-18	-4.25965e-10	-1.22769	2.85187e-13	-4.25965e-10	-1.03548
78148085	chr5:78148085:A:G	6.87932e-19	-1.94621	-4.01506e-10	8.80332e-14	-2.21091	-4.01506e-10
78148238	chr5:78148238:T:A	1.30091e-18	-4.25965e-10	-1.30909	2.00294e-13	-4.25965e-10	-1.38884
78148269	chr5:78148269:G:A	4.71165e-18	1.08876	-1.11087	2.05758e-12	1.98716	-1.0465
78148434	chr5:78148434:T:G	3.72734e-18	1.15852	-1.41498	1.57445e-12	2.07706	-1.40402
78148457	chr5:78148457:G:A	3.51387e-18	1.09966	-1.41509	1.47173e-12	2.00986	-1.4043
78148516	chr5:78148516:A:C	1.17371e-18	-4.25965e-10	-1.41198	1.9672e-13	-4.25965e-10	-1.40685
78148525	chr5:78148525:C:A	1.72258e-19	-2.21872	-1.11219	5.30897e-14	-1.86548	-0.851162
78148751	chr5:78148751:T:C	3.42548e-18	1.07563	-1.41654	1.42556e-12	1.98247	-1.40878
78149191	chr5:78149191:A:T	2.35241e-18	-0.716708	-4.01506e-10	1.42514e-12	0.573394	-4.01506e-10
78149419	chr5:78149419:A:T	1.2664e-18	-4.25965e-10	-1.33597	2.14857e-13	-4.25965e-10	-1.31865
78149424	chr5:78149424:G:A	2.91042e-18	-4.25965e-10	-0.503851	5.25876e-13	-4.25965e-10	-0.423562
78149431	chr5:78149431:G:A	3.36417e-18	-0.358967	-4.01506e-10	6.10153e-13	-0.274919	-4.01506e-10
78149687	chr5:78149687:G:A	1.20193e-18	-4.25965e-10	-1.38822	1.99277e-13	-4.25965e-10	-1.39393
78150323	chr5:78150323:G:A	1.24987e-18	-4.25965e-10	-1.34911	2.60508e-13	-4.25965e-10	-1.12599
78150552	chr5:78150552:G:GAAGT	1.72262e-19	-2.12165	-1.20924	3.68408e-14	-1.88238	-1.19964
78150602	chr5:78150602:G:A	1.33264e-18	-4.25965e-10	-1.28498	2.13197e-13	-4.25965e-10	-1.32641
78150955	chr5:78150955:G:C	1.58686e-19	-1.99586	-1.41712	4.19647e-14	-1.53572	-1.41608
78151004	chr5:78151004:C:T	3.87505e-18	-4.25965e-10	-0.21759	7.52485e-13	-4.25965e-10	-0.0652472
78151704	chr5:78151704:C:T	6.54199e-19	-1.99649	-4.01506e-10	8.73473e-14	-2.21874	-4.01506e-10
78153083	chr5:78153083:T:C	2.22657e-18	-4.25965e-10	-0.771687	5.12962e-13	-4.25965e-10	-0.448425
78155004	chr5:78155004:G:C	3.78698e-19	-1.42238	-1.12079	3.81365e-14	-2.03004	-1.01741
78155030	chr5:78155030:TG:T	1.423e-18	-4.25965e-10	-1.21938	2.22661e-13	-4.25965e-10	-1.28298
78155089	chr5:78155089:T:C	1.4958e-18	-4.25965e-10	-1.16949	3.01053e-13	-4.25965e-10	-0.981341
78155126	chr5:78155126:T:C	1.19935e-18	-4.25965e-10	-1.39037	2.43107e-13	-4.25965e-10	-1.19513
78155529	chr5:78155529:A:G	1.31277e-18	-4.25965e-10	-1.30001	2.12689e-13	-4.25965e-10	-1.3288
78155609	chr5:78155609:A:T	1.22657e-18	-4.25965e-10	-1.36793	2.02121e-13	-4.25965e-10	-1.37976
78155682	chr5:78155682:A:G	4.22118e-19	-1.90704	-0.527579	4.97881e-14	-2.14566	-0.635197
78155709	chr5:78155709:G:A	1.18933e-18	-4.25965e-10	-1.39876	1.9644e-13	-4.25965e-10	-1.40827
78155887	chr5:78155887:T:C	1.9636e-18	-4.25965e-10	-0.897368	3.41892e-13	-4.25965e-10	-0.854132
78156041	chr5:78156041:T:G	1.73326e-18	-4.25965e-10	-1.02215	2.42426e-13	-4.25965e-10	-1.19793
78156385	chr5:78156385:T:C	1.19913e-18	-4.25965e-10	-1.39056	2.37168e-13	-4.25965e-10	-1.21986
78156424	chr5:78156424:A:G	4.72816e-18	-4.25965e-10	-0.0186124	9.31994e-13	-4.25965e-10	0.148699
78157806	chr5:78157806:A:G	1.21557e-17	1.2931	-0.367446	3.96347e-12	1.86224	-0.265992
78158028	chr5:78158028:T:C	1.63702e-19	-2.22201	-1.15985	2.45788e-13	-0.192198	-0.991959
78158490	chr5:78158490:GCTAA:G	4.39019e-19	-1.2282	-1.16716	3.92098e-14	-1.9479	-1.0718
78158596	chr5:78158596:A:C	4.04313e-19	-1.10586	-1.37185	2.98869e-14	-1.88664	-1.40457
78158759	chr5:78158759:C:A	1.17069e-18	-4.25965e-10	-1.41456	1.94707e-13	-4.25965e-10	-1.41713
78159614	chr5:78159614:G:C	4.17219e-19	-1.2551	-1.19119	3.77589e-14	-1.95617	-1.10124
78159732	chr5:78159732:T:A	1.19453e-18	-4.25965e-10	-1.3944	2.4023e-13	-4.25965e-10	-1.20703
78159741	chr5:78159741:C:T	4.51504e-18	1.35192	-1.41665	1.95591e-12	2.29886	-1.40887
78160030	chr5:78160030:T:C	4.05799e-18	1.24527	-1.41673	1.70391e-12	2.16686	-1.4148
78160257	chr5:78160257:G:A	5.27394e-19	-1.05343	-1.15853	4.38938e-14	-1.84479	-1.06206
78160792	chr5:78160792:T:C	1.23374e-18	-4.25965e-10	-1.3621	1.99205e-13	-4.25965e-10	-1.39429
78161050	chr5:78161050:A:G	1.17325e-18	-4.25965e-10	-1.41237	1.96463e-13	-4.25965e-10	-1.40815
78161107	chr5:78161107:G:A	1.53267e-18	-4.25965e-10	-1.14514	3.17572e-13	-4.25965e-10	-0.927924
78161204	chr5:78161204:A:G	7.28317e-18	-4.25965e-10	0.413418	1.60422e-12	-4.25965e-10	0.691768
78161681	chr5:78161681:T:G	1.3159e-18	-4.25965e-10	-1.29763	2.30555e-13	-4.25965e-10	-1.24814
78161871	chr5:78161871:T:C	4.61975e-19	-1.29552	-1.04887	4.33525e-14	-1.98318	-0.936087
78162081	chr5:78162081:G:C	1.19473e-18	-4.25965e-10	-1.39423	2.34803e-13	-4.25965e-10	-1.22988
78162326	chr5:78162326:T:G	5.17586e-19	-2.21943	-0.0113026	1.4696e-13	-1.93642	0.237955
78162518	chr5:78162518:A:T	1.17951e-18	-4.25965e-10	-1.40705	1.95802e-13	-4.25965e-10	-1.41152
78163278	chr5:78163278:C:A	4.27064e-18	1.15887	-1.27926	1.70415e-12	2.07164	-1.31945
78164113	chr5:78164113:A:G	6.0839e-18	-4.25965e-10	0.233497	1.13157e-12	-4.25965e-10	0.342732
78164232	chr5:78164232:A:G	1.34091e-18	-4.25965e-10	-1.2788	2.48952e-13	-4.25965e-10	-1.17137
78164451	chr5:78164451:G:A	3.10859e-18	-0.437978	-4.01506e-10	1.37998e-13	-1.76139	-4.01506e-10
78164612	chr5:78164612:G:T	3.59169e-18	-4.25965e-10	-0.293524	6.4284e-13	-4.25965e-10	-0.222732
78164637	chr5:78164637:G:C	1.34344e-17	1.40889	-0.383222	4.42296e-12	1.98835	-0.282411
78164750	chr5:78164750:C:T	4.49024e-18	-4.25965e-10	-0.0702417	8.80903e-13	-4.25965e-10	0.0923195
78164815	chr5:78164815:T:C	6.05913e-18	-4.25965e-10	0.229418	1.12579e-12	-4.25965e-10	0.337611
78164888	chr5:78164888:G:A	4.02375e-18	-0.179933	-4.01506e-10	1.3869e-12	0.5462	-4.01506e-10
78165484	chr5:78165484:AGTT:A	2.15309e-19	-1.86226	-1.24557	2.81043e-14	-2.18162	-1.17109
78165517	chr5:78165517:T:C	1.24082e-18	-4.25965e-10	-1.35638	2.32177e-13	-4.25965e-10	-1.24113
78165742	chr5:78165742:A:G	1.10453e-17	1.33061	-0.500755	3.58891e-12	1.90318	-0.406207
78165924	chr5:78165924:C:T	2.68037e-18	-4.25965e-10	-0.586194	5.0521e-13	-4.25965e-10	-0.463653
78166337	chr5:78166337:T:C	2.26313e-18	-4.25965e-10	-0.755401	5.23057e-13	-4.25965e-10	-0.428937
78166653	chr5:78166653:T:C	1.21097e-18	-4.25965e-10	-1.38073	2.58016e-13	-4.25965e-10	-1.13561
78166776	chr5:78166776:G:A	1.65824e-18	-4.25965e-10	-1.06639	3.09475e-13	-4.25965e-10	-0.953751
78167660	chr5:78167660:T:C	4.07627e-18	-4.25965e-10	-0.166966	7.95149e-13	-4.25965e-10	-0.0100978
78167942	chr5:78167942:G:A	4.4579e-19	-2.2027	-0.177357	1.41609e-13	-1.80555	0.0699928
78168129	chr5:78168129:A:G	1.18187e-18	-4.25965e-10	-1.40505	2.23225e-13	-4.25965e-10	-1.28045
78168137	chr5:78168137:A:G	2.35177e-18	-4.25965e-10	-0.716979	4.13361e-13	-4.25965e-10	-0.664308
78168593	chr5:78168593:T:C	2.13694e-18	-4.25965e-10	-0.812775	4.15836e-13	-4.25965e-10	-0.658337
78168616	chr5:78168616:C:T	1.86466e-18	-4.25965e-10	-0.949068	3.19581e-13	-4.25965e-10	-0.921616
78168720	chr5:78168720:G:A	3.34983e-18	0.771552	-1.13479	9.04856e-13	1.36231	-1.24317
78168888	chr5:78168888:CTTGACA:C	1.18844e-18	-4.25965e-10	-1.39951	2.36174e-13	-4.25965e-10	-1.22406
78168900	chr5:78168900:G:A	2.17571e-18	-4.25965e-10	-0.794793	4.98528e-13	-4.25965e-10	-0.476968
78169219	chr5:78169219:T:C	1.14662e-18	-1.43533	-4.01506e-10	1.61744e-13	-1.60262	-4.01506e-10
78169253	chr5:78169253:ATG:A	3.63323e-19	-1.19317	-1.39144	2.8484e-14	-1.92577	-1.41351
78169278	chr5:78169278:C:T	4.0337e-19	-1.30998	-1.17007	3.77439e-14	-1.98215	-1.07566
78170175	chr5:78170175:C:G	5.81868e-19	-2.22226	0.108602	1.6391e-13	-1.95828	0.368971
78170225	chr5:78170225:A:G	1.23878e-18	-4.25965e-10	-1.35802	2.31531e-13	-4.25965e-10	-1.24391
78170520	chr5:78170520:T:C	3.52944e-18	-4.25965e-10	-0.31101	6.33534e-13	-4.25965e-10	-0.237314
78170831	chr5:78170831:C:G	1.26675e-17	1.35304	-0.386147	4.14142e-12	1.9244	-0.284231
78170927	chr5:78170927:G:T	1.63026e-18	-1.08341	-4.01506e-10	4.78429e-13	-0.518119	-4.01506e-10
78170964	chr5:78170964:T:C	1.19642e-18	-4.25965e-10	-1.39281	2.04073e-13	-4.25965e-10	-1.37015
78171022	chr5:78171022:T:G	1.20499e-18	-4.25965e-10	-1.38568	1.98394e-13	-4.25965e-10	-1.39837
78171151	chr5:78171151:T:C	7.94649e-18	-4.25965e-10	0.500583	1.14145e-12	-4.25965e-10	0.351427
78171514	chr5:78171514:A:G	3.05984e-18	-4.25965e-10	-0.453784	5.56499e-13	-4.25965e-10	-0.366962
78171579	chr5:78171579:T:C	5.44136e-19	-2.1807	-4.01506e-10	9.61883e-14	-2.12232	-4.01506e-10
78171724	chr5:78171724:C:T	4.96608e-18	1.44763	-1.41715	2.14821e-12	2.39619	-1.41242
78172563	chr5:78172563:T:C	6.12381e-19	-2.06255	-4.01506e-10	1.08497e-13	-2.00191	-4.01506e-10
78172680	chr5:78172680:C:A	1.17519e-18	-4.25965e-10	-1.41072	1.94811e-13	-4.25965e-10	-1.4166
78172718	chr5:78172718:G:A	1.23399e-17	-4.25965e-10	0.940688	1.74119e-12	-4.25965e-10	0.773696
78172843	chr5:78172843:C:T	6.65651e-19	-2.22206	0.242924	1.87923e-13	-1.94686	0.494261
78173203	chr5:78173203:T:C	1.1834e-17	1.26391	-0.365077	3.7537e-12	1.82297	-0.281102
78173975	chr5:78173975:G:A	1.17405e-18	-4.25965e-10	-1.41169	2.07282e-13	-4.25965e-10	-1.35455
78174445	chr5:78174445:G:A	1.18677e-18	-4.25965e-10	-1.40091	2.3487e-13	-4.25965e-10	-1.2296
78174539	chr5:78174539:C:CAGCACAGCAAATACTGT	1.19377e-18	-4.25965e-10	-1.39503	1.96719e-13	-4.25965e-10	-1.40685
78174730	chr5:78174730:A:G	6.09853e-19	-2.21861	0.151928	1.82879e-13	-1.89671	0.416914
78175279	chr5:78175279:A:G	3.7888e-18	1.17411	-1.41421	1.56587e-12	2.08452	-1.41696
78175483	chr5:78175483:G:A	1.19344e-18	-4.25965e-10	-1.39531	2.39477e-13	-4.25965e-10	-1.21017
78175506	chr5:78175506:C:T	2.35638e-18	-4.25965e-10	-0.715021	4.1415e-13	-4.25965e-10	-0.662399
78175529	chr5:78175529:G:A	2.19556e-18	-4.25965e-10	-0.785711	3.82023e-13	-4.25965e-10	-0.743148
78175677	chr5:78175677:C:G	1.17201e-18	-4.25965e-10	-1.41343	1.97042e-13	-4.25965e-10	-1.40521
78176609	chr5:78176609:T:C	3.58149e-19	-1.4342	-1.16475	3.54762e-14	-2.0515	-1.06827
78177341	chr5:78177341:A:G	3.91582e-19	-1.38633	-1.12338	3.80802e-14	-2.02887	-1.02006
78177595	chr5:78177595:T:C	6.13741e-19	-2.21548	0.15515	1.89192e-13	-1.8669	0.42103
78177818	chr5:78177818:C:T	1.18716e-18	-4.25965e-10	-1.40059	2.35455e-13	-4.25965e-10	-1.22711
78178084	chr5:78178084:G:A	2.41858e-18	-4.25965e-10	-0.688968	4.74102e-13	-4.25965e-10	-0.527205
78178512	chr5:78178512:C:T	1.18744e-18	-4.25965e-10	-1.40035	2.35661e-13	-4.25965e-10	-1.22623
78178810	chr5:78178810:G:C	1.18271e-18	-4.25965e-10	-1.40434	2.32292e-13	-4.25965e-10	-1.24063
78179354	chr5:78179354:T:C	3.85567e-19	-2.21778	-0.307408	7.64105e-14	-2.01767	-0.334833
78180102	chr5:78180102:C:G	4.77313e-18	-4.25965e-10	-0.0091463	9.40201e-13	-4.25965e-10	0.157466
78180465	chr5:78180465:A:G	3.80706e-19	-1.41717	-1.12071	3.76494e-14	-2.04356	-1.01675
78180488	chr5:78180488:A:C	3.63541e-18	-4.25965e-10	-0.281425	7.70821e-13	-4.25965e-10	-0.0411719
78180692	chr5:78180692:C:A	6.11285e-18	-4.25965e-10	0.238244	1.13602e-12	-4.25965e-10	0.346655
78181810	chr5:78181810:C:G	2.36196e-18	-4.25965e-10	-0.712656	4.15176e-13	-4.25965e-10	-0.659925
78182157	chr5:78182157:C:T	8.43254e-18	0.960086	-0.400136	2.60882e-12	1.49478	-0.316754
78182930	chr5:78182930:G:A	1.37825e-18	-4.25965e-10	-1.25134	2.43526e-13	-4.25965e-10	-1.1934
78183792	chr5:78183792:A:C	2.2715e-18	-4.25965e-10	-0.751706	2.98788e-13	-4.25965e-10	-0.988894
78183823	chr5:78183823:C:T	1.18121e-18	-4.25965e-10	-1.40561	1.95577e-13	-4.25965e-10	-1.41268
78183857	chr5:78183857:A:C	3.71164e-18	1.151	-1.41168	1.51966e-12	2.05466	-1.41705
78183924	chr5:78183924:T:C	1.38432e-17	1.4616	-0.405954	4.63435e-12	2.05549	-0.302867
78183926	chr5:78183926:T:C	6.83931e-19	-1.95205	-4.01506e-10	1.80402e-13	-1.49344	-4.01506e-10
78184410	chr5:78184410:G:A	1.15625e-18	-1.42696	-4.01506e-10	1.32149e-13	-1.8047	-4.01506e-10
78184510	chr5:78184510:C:T	6.20281e-18	-4.25965e-10	0.252854	1.15363e-12	-4.25965e-10	0.362042
78184550	chr5:78184550:TG:T	4.4911e-18	-4.25965e-10	-0.0700496	7.83741e-13	-4.25965e-10	-0.0245491
78185172	chr5:78185172:A:G	1.72813e-18	-4.25965e-10	-1.02511	2.41853e-13	-4.25965e-10	-1.2003
78185653	chr5:78185653:G:A	6.0965e-18	-4.25965e-10	0.235567	1.13076e-12	-4.25965e-10	0.342022
78185707	chr5:78185707:A:T	3.00797e-18	-0.470882	-4.01506e-10	1.76359e-13	-1.51611	-4.01506e-10
78186386	chr5:78186386:C:T	6.24544e-19	-2.2221	0.179214	1.742e-13	-1.95252	0.424095
78186476	chr5:78186476:G:A	5.41509e-18	1.52872	-1.41168	2.31466e-12	2.47553	-1.41714
78187371	chr5:78187371:T:C	1.18186e-18	-4.25965e-10	-1.40506	2.31771e-13	-4.25965e-10	-1.24288
78187402	chr5:78187402:T:C	1.18681e-18	-4.25965e-10	-1.40088	2.35277e-13	-4.25965e-10	-1.22786
78187451	chr5:78187451:A:T	1.44732e-18	-4.25965e-10	-1.20244	2.25276e-13	-4.25965e-10	-1.2713
78188032	chr5:78188032:G:A	1.19421e-18	-4.25965e-10	-1.39466	1.9483e-13	-4.25965e-10	-1.4165
78188582	chr5:78188582:C:T	1.8495e-18	-4.25965e-10	-0.957234	2.79816e-13	-4.25965e-10	-1.0545
78188995	chr5:78188995:C:T	2.02363e-18	-4.25965e-10	-0.867253	2.57986e-13	-4.25965e-10	-1.13572
78189120	chr5:78189120:C:T	1.20375e-18	-4.25965e-10	-1.38671	1.94777e-13	-4.25965e-10	-1.41677
78189249	chr5:78189249:A:T	8.94192e-18	0.733083	-0.11448	2.68704e-12	1.23034	-0.0227699
78189263	chr5:78189263:A:T	5.33549e-18	1.5097	-1.40747	2.23932e-12	2.44149	-1.41619
78189304	chr5:78189304:C:G	4.35799e-19	-1.30062	-1.1021	4.07068e-14	-1.98806	-0.994169
78189356	chr5:78189356:T:C	5.14772e-18	-4.25965e-10	0.0664052	1.01866e-12	-4.25965e-10	0.237615
78189634	chr5:78189634:C:T	4.73559e-18	1.39342	-1.41046	1.9807e-12	2.31955	-1.41697
78189734	chr5:78189734:G:A	4.43135e-18	1.32981	-1.41325	1.84659e-12	2.24959	-1.41712
78190159	chr5:78190159:T:G	5.07714e-18	1.46678	-1.41418	2.14494e-12	2.3992	-1.41696
78190253	chr5:78190253:T:C	1.19366e-18	-4.25965e-10	-1.39512	2.39781e-13	-4.25965e-10	-1.2089
78190651	chr5:78190651:T:C	1.21362e-18	-4.25965e-10	-1.37854	2.20919e-13	-4.25965e-10	-1.29083
78190777	chr5:78190777:C:T	1.28931e-17	1.23468	-0.250137	4.04366e-12	1.77722	-0.160944
78191420	chr5:78191420:C:T	6.45634e-18	-4.25965e-10	0.292915	1.25171e-12	-4.25965e-10	0.443637
78192168	chr5:78192168:A:G	5.60251e-18	1.56745	-1.41638	2.41294e-12	2.51511	-1.41514
78192470	chr5:78192470:T:C	1.25424e-17	1.11103	-0.154064	3.85757e-12	1.64184	-0.0726728
78192860	chr5:78192860:T:C	6.53055e-19	-2.20932	0.211081	2.09498e-13	-1.82691	0.482993
78192980	chr5:78192980:A:G	1.26251e-18	-4.25965e-10	-1.33904	2.40453e-13	-4.25965e-10	-1.2061
78193520	chr5:78193520:A:G	3.59945e-19	-1.45139	-1.14256	3.59935e-14	-2.06331	-1.04199
78193648	chr5:78193648:TCAAA:T	1.19009e-18	-4.25965e-10	-1.39812	2.3758e-13	-4.25965e-10	-1.21812
78193949	chr5:78193949:A:C	1.19411e-18	-4.25965e-10	-1.39474	2.39989e-13	-4.25965e-10	-1.20803
78194161	chr5:78194161:G:A	2.35985e-18	-4.25965e-10	-0.713549	4.14798e-13	-4.25965e-10	-0.660836
78194670	chr5:78194670:A:G	1.79929e-18	-4.25965e-10	-0.984757	2.49229e-13	-4.25965e-10	-1.17026
78194772	chr5:78194772:G:T	3.82533e-18	1.17559	-1.40609	1.54965e-12	2.073	-1.41584
78195546	chr5:78195546:G:A	1.193e-18	-4.25965e-10	-1.39568	1.96627e-13	-4.25965e-10	-1.40732
78195959	chr5:78195959:G:A	5.27612e-18	1.50603	-1.41499	2.24916e-12	2.44627	-1.41659
78196286	chr5:78196286:T:C	5.61242e-18	1.5661	-1.41326	2.43781e-12	2.52733	-1.4171
78196340	chr5:78196340:G:C	1.17581e-18	-4.25965e-10	-1.41019	1.96297e-13	-4.25965e-10	-1.409
78196584	chr5:78196584:A:AT	5.10648e-18	-4.25965e-10	0.0583625	1.00995e-12	-4.25965e-10	0.229031
78196952	chr5:78196952:G:C	1.17877e-18	-4.25965e-10	-1.40768	2.29328e-13	-4.25965e-10	-1.25348
78197114	chr5:78197114:T:C	1.18731e-18	-4.25965e-10	-1.40046	2.35731e-13	-4.25965e-10	-1.22594
78197190	chr5:78197190:T:C	2.36909e-18	-4.25965e-10	-0.709643	4.16254e-13	-4.25965e-10	-0.657331
78197261	chr5:78197261:T:G	2.71773e-17	1.73337	-0.0031363	2.19962e-10	5.01757	0.595012
78197754	chr5:78197754:A:G	2.09164e-18	-4.25965e-10	-0.8342	4.06356e-13	-4.25965e-10	-0.681399
78197787	chr5:78197787:G:A	9.84664e-19	-1.5876	-4.01506e-10	1.17794e-13	-1.91969	-4.01506e-10
78198937	chr5:78198937:T:C	4.92879e-18	-4.25965e-10	0.0229456	9.75052e-13	-4.25965e-10	0.193863
78199207	chr5:78199207:A:G	3.72931e-19	-1.45388	-1.10463	3.76086e-14	-2.06166	-0.999737
78200279	chr5:78200279:G:A	1.19657e-18	-4.25965e-10	-1.39269	2.1508e-13	-4.25965e-10	-1.31762
78200955	chr5:78200955:T:C	2.3461e-18	-4.25965e-10	-0.719393	4.11973e-13	-4.25965e-10	-0.667669
78201130	chr5:78201130:T:C	1.95201e-17	1.52048	-0.121184	1.5259e-10	4.75845	0.488428
78201833	chr5:78201833:C:T	1.35163e-18	-4.25965e-10	-1.27084	2.51625e-13	-4.25965e-10	-1.16069
78201953	chr5:78201953:C:G	4.55378e-19	-1.34915	-1.00962	4.39739e-14	-2.01217	-0.892864
78202174	chr5:78202174:C:T	4.56109e-18	1.05321	-1.1078	1.73156e-12	1.94012	-1.17197
78202318	chr5:78202318:T:C	6.04521e-19	-0.918647	-1.15682	9.76901e-13	1.04211	-0.846356
78202374	chr5:78202374:C:T	6.00897e-19	-2.08148	-4.01506e-10	8.71042e-14	-2.22152	-4.01506e-10
78203022	chr5:78203022:G:A	2.03463e-17	1.44346	-0.00270824	1.49269e-10	4.62936	0.59552
78203263	chr5:78203263:G:T	5.95667e-19	-2.09022	-4.01506e-10	8.70572e-14	-2.22206	-4.01506e-10
78203738	chr5:78203738:C:T	1.22412e-18	-4.25965e-10	-1.36993	1.95435e-13	-4.25965e-10	-1.4134
78203924	chr5:78203924:T:C	2.49335e-18	-0.65852	-4.01506e-10	1.16332e-12	0.370404	-4.01506e-10
78204139	chr5:78204139:C:T	2.11656e-18	-4.25965e-10	-0.822355	4.11762e-13	-4.25965e-10	-0.668183
78204273	chr5:78204273:C:T	6.80367e-19	-1.95727	-4.01506e-10	8.96132e-14	-2.19312	-4.01506e-10
78204292	chr5:78204292:A:G	1.25509e-18	-4.25965e-10	-1.34494	2.04772e-13	-4.25965e-10	-1.36673
78204378	chr5:78204378:A:C	1.18116e-18	-4.25965e-10	-1.40565	2.337e-13	-4.25965e-10	-1.23459
78204841	chr5:78204841:A:G	1.09155e-18	-0.596566	-0.887979	2.7002e-12	1.50356	-0.291111
78205444	chr5:78205444:C:T	2.41254e-18	-4.25965e-10	-0.69147	4.24072e-13	-4.25965e-10	-0.638724
78205549	chr5:78205549:T:C	1.86799e-17	1.56506	-0.209755	1.39272e-10	4.79874	0.356814
78205676	chr5:78205676:G:A	1.27281e-18	-4.25965e-10	-1.33092	2.3322e-13	-4.25965e-10	-1.23664
78205733	chr5:78205733:T:C	3.98872e-18	-1.03012	0.84144	5.7773e-11	2.43823	1.83742
78205891	chr5:78205891:T:C	3.88045e-18	1.02421	-1.24041	1.4867e-12	1.90263	-1.28695
78206191	chr5:78206191:G:A	1.21848e-18	-4.25965e-10	-1.37454	2.53484e-13	-4.25965e-10	-1.15333
78206635	chr5:78206635:G:T	1.17877e-18	-4.25965e-10	-1.40767	1.96259e-13	-4.25965e-10	-1.40919
78206659	chr5:78206659:T:C	1.19716e-18	-4.25965e-10	-1.3922	2.41759e-13	-4.25965e-10	-1.20069
78206965	chr5:78206965:T:C	2.78882e-18	-4.25965e-10	-0.546528	4.77987e-13	-4.25965e-10	-0.519045
78207213	chr5:78207213:G:A	9.47661e-19	-1.62591	-4.01506e-10	1.162e-13	-1.93331	-4.01506e-10
78207646	chr5:78207646:C:T	1.00013e-18	-0.667639	-0.904376	2.37417e-12	1.39957	-0.315796
78207815	chr5:78207815:G:C	1.17081e-18	-4.25965e-10	-1.41445	2.05447e-13	-4.25965e-10	-1.36344
78208136	chr5:78208136:T:A	1.18613e-18	-4.25965e-10	-1.40145	2.34606e-13	-4.25965e-10	-1.23072
78208138	chr5:78208138:C:T	1.58206e-17	1.44018	-0.251012	1.12245e-10	4.63312	0.306691
78208585	chr5:78208585:C:G	1.34439e-18	-4.25965e-10	-1.27621	2.36619e-13	-4.25965e-10	-1.22217
78208603	chr5:78208603:T:C	2.10126e-18	-0.874897	0.0452875	2.85438e-11	2.72762	0.842946
78208621	chr5:78208621:A:G	1.12281e-18	-0.606766	-0.849548	2.81698e-12	1.49032	-0.235523
78208637	chr5:78208637:T:C	1.54977e-18	-4.25965e-10	-1.13404	2.34476e-13	-4.25965e-10	-1.23128
78208758	chr5:78208758:T:C	1.59807e-17	1.51158	-0.312348	1.17295e-10	4.73284	0.25098
78208937	chr5:78208937:A:AAT	2.69393e-19	-2.21863	-0.665101	3.08667e-13	-0.457867	-0.498497
78209128	chr5:78209128:T:C	1.55171e-18	-4.25965e-10	-1.13279	2.39954e-13	-4.25965e-10	-1.20818
78209165	chr5:78209165:C:T	4.49362e-18	-4.25965e-10	-0.0694903	7.84443e-13	-4.25965e-10	-0.0236535
78209386	chr5:78209386:A:C	1.20267e-18	-4.25965e-10	-1.38761	2.38694e-13	-4.25965e-10	-1.21345
78209717	chr5:78209717:T:C	4.40551e-18	1.0613	-1.15059	1.74055e-12	1.98171	-1.20838
78210052	chr5:78210052:C:T	4.41186e-19	-1.34663	-1.04381	4.28067e-14	-2.00485	-0.927081
78210274	chr5:78210274:G:A	1.17293e-18	-4.25965e-10	-1.41265	2.07748e-13	-4.25965e-10	-1.3523
78210375	chr5:78210375:G:C	1.10017e-18	-0.485216	-0.991469	2.5131e-12	1.66154	-0.520894
78210680	chr5:78210680:A:C	1.02879e-18	-0.662176	-0.881591	2.48477e-12	1.41234	-0.283035
78210861	chr5:78210861:C:T	4.9191e-18	-4.25965e-10	0.0209784	9.69429e-13	-4.25965e-10	0.188079
78210946	chr5:78210946:A:G	1.04266e-18	-0.626197	-0.904175	2.52869e-12	1.4628	-0.315975
78211017	chr5:78211017:G:A	1.19126e-18	-4.25965e-10	-1.39713	2.38153e-13	-4.25965e-10	-1.21572
78211132	chr5:78211132:C:T	4.91804e-19	-1.22544	-1.05638	4.50173e-14	-1.9407	-0.940883
78211930	chr5:78211930:C:T	1.35013e-18	-4.25965e-10	-1.27194	2.37808e-13	-4.25965e-10	-1.21717
78212049	chr5:78212049:G:A	1.19277e-18	-4.25965e-10	-1.39587	2.39074e-13	-4.25965e-10	-1.21186
78212144	chr5:78212144:G:C	7.97377e-19	-0.891728	-0.906848	1.46558e-12	1.09443	-0.493051
78212335	chr5:78212335:G:A	4.22026e-19	-1.43537	-0.999464	9.77996e-14	-1.23628	-0.869423
78212594	chr5:78212594:G:T	2.34966e-18	-4.25965e-10	-0.717878	4.12622e-13	-4.25965e-10	-0.666096
78212602	chr5:78212602:G:A	1.70241e-17	1.29209	-0.0296069	1.19657e-10	4.45925	0.544514
78212978	chr5:78212978:T:C	1.51278e-17	1.01947	0.124915	1.01583e-10	4.0925	0.747505
78213069	chr5:78213069:T:C	1.20844e-18	-1.38282	-4.01506e-10	1.43896e-13	-1.71954	-4.01506e-10
78213179	chr5:78213179:T:G	2.59003e-18	-4.25965e-10	-0.620478	8.23078e-13	-4.25965e-10	0.0244237
78213181	chr5:78213181:G:A	3.75458e-18	-0.24917	-4.01506e-10	1.28508e-12	0.469946	-4.01506e-10
78213220	chr5:78213220:G:A	5.7408e-19	-0.92478	-1.20235	9.18664e-13	1.03942	-0.905125
78213632	chr5:78213632:C:T	2.35538e-18	-4.25965e-10	-0.715445	4.13547e-13	-4.25965e-10	-0.663856
78213674	chr5:78213674:C:T	6.18432e-19	-0.939991	-1.11272	1.01966e-12	1.02344	-0.784845
78213721	chr5:78213721:C:T	2.35375e-18	-4.25965e-10	-0.71614	4.13231e-13	-4.25965e-10	-0.664621
78213731	chr5:78213731:C:T	2.20233e-18	-0.78263	-4.01506e-10	9.79542e-13	0.198457	-4.01506e-10
78214746	chr5:78214746:A:G	1.21195e-18	-4.25965e-10	-1.37992	2.5e-13	-4.25965e-10	-1.16717
78214886	chr5:78214886:C:T	6.37275e-19	-0.941686	-1.08102	1.05055e-12	1.00808	-0.739636
78215170	chr5:78215170:T:C	1.17005e-18	-4.25965e-10	-1.4151	2.048e-13	-4.25965e-10	-1.3666
78215952	chr5:78215952:T:C	4.70575e-18	-4.25965e-10	-0.023363	6.02045e-13	-4.25965e-10	-0.288296
78216154	chr5:78216154:T:C	1.20789e-18	-4.25965e-10	-1.38327	2.47667e-13	-4.25965e-10	-1.17654
78216334	chr5:78216334:G:A	8.18591e-19	-0.665863	-1.10646	1.76861e-12	1.41966	-0.63034
78216744	chr5:78216744:T:C	2.32375e-18	-4.25965e-10	-0.728965	4.08473e-13	-4.25965e-10	-0.676202
78216899	chr5:78216899:A:G	2.31785e-18	-4.25965e-10	-0.731508	4.07401e-13	-4.25965e-10	-0.678831
78217339	chr5:78217339:T:C	2.35435e-18	-4.25965e-10	-0.715884	4.13367e-13	-4.25965e-10	-0.664292
78217413	chr5:78217413:A:C	1.10613e-17	1.16348	-0.332179	7.02595e-11	4.28011	0.191209
78217864	chr5:78217864:A:G	2.35027e-18	0.107072	-0.824691	5.52362e-13	0.624819	-0.999242
78218114	chr5:78218114:T:C	1.19969e-18	-4.25965e-10	-1.39009	2.37372e-13	-4.25965e-10	-1.219
78218153	chr5:78218153:T:C	3.08513e-18	0.956456	-1.40201	1.23554e-12	1.84045	-1.40982
78218256	chr5:78218256:A:G	2.08384e-18	-4.25965e-10	-0.837935	2.78949e-13	-4.25965e-10	-1.0576
78218349	chr5:78218349:C:A	2.53243e-18	-1.40643	0.763459	2.19712e-11	1.65947	1.64939
78219497	chr5:78219497:T:A	2.35971e-18	-4.25965e-10	-0.713609	4.14368e-13	-4.25965e-10	-0.661874
78219913	chr5:78219913:A:G	5.59455e-19	-0.877883	-1.27506	9.88232e-13	1.24051	-1.03322
78220926	chr5:78220926:A:G	2.68994e-18	-4.25965e-10	-0.582628	3.12559e-13	-4.25965e-10	-0.943834
78221566	chr5:78221566:C:T	7.42222e-19	-1.87026	-4.01506e-10	1.72038e-13	-1.54092	-4.01506e-10
78221815	chr5:78221815:C:G	6.19477e-19	-0.93984	-1.11119	1.01573e-12	1.01933	-0.784598
78222326	chr5:78222326:G:A	5.51364e-19	-2.16751	-4.01506e-10	8.81646e-14	-2.20942	-4.01506e-10
78223090	chr5:78223090:A:G	4.17725e-19	-2.19987	-0.24521	3.80929e-13	-0.644726	-0.101289
78223235	chr5:78223235:T:C	1.9716e-19	-1.80292	-1.39297	2.681e-14	-2.00158	-1.39827
78223500	chr5:78223500:AAC:A	5.77648e-18	1.43622	-1.25457	4.2038e-11	4.82947	-0.871768
78223684	chr5:78223684:G:A	5.897e-18	1.44444	-1.24214	4.3663e-11	4.84457	-0.84894
78223688	chr5:78223688:G:T	4.87684e-19	-1.23785	-1.05238	4.47753e-14	-1.95079	-0.93618
78223731	chr5:78223731:T:G	5.95573e-19	-2.09038	-4.01506e-10	1.63655e-13	-1.59087	-4.01506e-10
78224378	chr5:78224378:A:G	3.64406e-18	-4.25965e-10	-0.279049	4.55977e-13	-4.25965e-10	-0.566185
78224412	chr5:78224412:T:C	4.41656e-19	-1.39242	-0.996954	4.39605e-14	-2.03319	-0.872143
78224604	chr5:78224604:A:G	1.8895e-18	-4.25965e-10	-0.935834	3.12416e-13	-4.25965e-10	-0.944293
78225228	chr5:78225228:T:C	3.48625e-19	-1.30879	-1.31711	2.76716e-14	-1.99531	-1.37291
78225882	chr5:78225882:A:G	7.96551e-18	-4.25965e-10	0.502973	1.60899e-12	-4.25965e-10	0.694735
78226035	chr5:78226035:T:C	2.63363e-18	-4.25965e-10	-0.603785	3.11598e-13	-4.25965e-10	-0.946915
78226083	chr5:78226083:G:A	5.81013e-18	1.43107	-1.24361	4.25686e-11	4.82219	-0.851944
78226213	chr5:78226213:G:A	5.9465e-18	1.44806	-1.23741	4.38786e-11	4.8411	-0.840542
78226233	chr5:78226233:T:C	1.5506e-18	-4.25965e-10	-1.13351	2.3468e-13	-4.25965e-10	-1.2304
78226533	chr5:78226533:T:C	1.21012e-18	-4.25965e-10	-1.38143	1.9533e-13	-4.25965e-10	-1.41394
78226796	chr5:78226796:T:A	2.57745e-18	-4.25965e-10	-0.625349	5.10307e-13	-4.25965e-10	-0.453616
78226889	chr5:78226889:C:T	6.36806e-19	-2.02344	-4.01506e-10	8.80423e-14	-2.21081	-4.01506e-10
78227268	chr5:78227268:G:A	6.45995e-18	1.53451	-1.24103	4.90072e-11	4.95821	-0.847115
78227952	chr5:78227952:CAT:C	1.16771e-18	-4.25965e-10	-1.4171	2.0065e-13	-4.25965e-10	-1.38707
78228180	chr5:78228180:T:G	1.16789e-18	-4.25965e-10	-1.41695	2.14295e-13	-4.25965e-10	-1.32128
78228267	chr5:78228267:A:G	6.2632e-18	1.45794	-1.1954	4.76969e-11	4.85079	-0.766796
78228370	chr5:78228370:A:C	3.58759e-18	1.11023	-1.4049	1.40487e-12	1.9708	-1.41173
78228442	chr5:78228442:A:C	1.19618e-18	-4.25965e-10	-1.39301	1.96296e-13	-4.25965e-10	-1.409
78228820	chr5:78228820:C:T	6.2175e-18	1.47557	-1.22035	4.68404e-11	4.87622	-0.810351
78228993	chr5:78228993:C:A	2.74827e-18	-4.25965e-10	-0.561176	5.50323e-13	-4.25965e-10	-0.378122
78229421	chr5:78229421:A:G	1.29793e-17	1.21605	-0.224846	8.58524e-11	4.35456	0.317198
78229481	chr5:78229481:C:T	5.17e-18	-4.25965e-10	0.0707237	9.04354e-13	-4.25965e-10	0.118593
78229612	chr5:78229612:A:G	1.57179e-17	1.32035	-0.137691	1.10013e-10	4.4996	0.420123
78229748	chr5:78229748:A:T	4.13703e-18	1.12168	-1.27385	2.58662e-11	4.39871	-0.926648
78229971	chr5:78229971:T:C	6.54644e-19	-0.952914	-1.0429	1.10027e-12	0.999756	-0.685071
78230018	chr5:78230018:G:A	3.08806e-19	-1.38525	-1.36194	1.08142e-13	-0.672061	-1.33312
78230160	chr5:78230160:C:T	6.23061e-18	1.46646	-1.20914	4.7206e-11	4.86419	-0.790542
78230350	chr5:78230350:C:T	1.38524e-18	-4.25965e-10	-1.24627	2.2751e-13	-4.25965e-10	-1.26143
78230371	chr5:78230371:A:G	6.86672e-18	1.58455	-1.23001	5.36788e-11	5.02956	-0.827412
78230656	chr5:78230656:ACCAAGTTCCACTTCC:A	3.50064e-18	1.08896	-1.40816	1.37139e-12	1.94877	-1.41382
78230997	chr5:78230997:G:A	1.37927e-18	-4.25965e-10	-1.2506	2.31414e-13	-4.25965e-10	-1.24442
78231027	chr5:78231027:A:G	7.47145e-18	1.62116	-1.18221	6.14302e-11	5.08096	-0.743931
78231330	chr5:78231330:C:T	1.20064e-18	-4.25965e-10	-1.38929	1.96685e-13	-4.25965e-10	-1.40702
78231859	chr5:78231859:C:T	6.67373e-19	-0.92762	-1.04893	1.1368e-12	1.04252	-0.69518
78231969	chr5:78231969:A:C	2.16069e-18	-4.25965e-10	-0.801719	2.74133e-13	-4.25965e-10	-1.07501
78232453	chr5:78232453:T:C	5.61327e-18	1.42098	-1.26799	3.97575e-11	4.79559	-0.893668
78232468	chr5:78232468:T:C	5.51174e-18	1.39106	-1.25633	3.90263e-11	4.75371	-0.870346
78232775	chr5:78232775:C:T	2.09354e-18	-4.25965e-10	-0.833293	3.29028e-13	-4.25965e-10	-0.892486
78232886	chr5:78232886:T:C	1.2072e-18	-4.25965e-10	-1.38385	2.47422e-13	-4.25965e-10	-1.17753
78233023	chr5:78233023:T:C	4.87229e-19	-1.06543	-1.22574	7.04581e-13	0.817711	-0.948735
78233295	chr5:78233295:A:G	1.3904e-17	1.30121	-0.241181	9.53896e-11	4.46924	0.307858
78233320	chr5:78233320:G:A	3.88813e-19	-1.13086	-1.38595	2.93241e-14	-1.89875	-1.41147
78233350	chr5:78233350:C:G	4.57535e-19	-1.28581	-1.06824	4.29697e-14	-1.97442	-0.953716
78233384	chr5:78233384:C:A	1.16871e-18	-4.25965e-10	-1.41625	1.98624e-13	-4.25965e-10	-1.39721
78233413	chr5:78233413:T:G	2.26811e-18	-4.25965e-10	-0.753201	2.90595e-13	-4.25965e-10	-1.0167
78233478	chr5:78233478:G:A	4.03579e-19	-1.40972	-1.06981	4.03271e-14	-2.03387	-0.957735
78233722	chr5:78233722:A:G	3.07644e-18	-4.25965e-10	-0.448376	5.27292e-13	-4.25965e-10	-0.420874
78233885	chr5:78233885:G:A	4.22061e-18	-4.25965e-10	-0.132169	7.42362e-13	-4.25965e-10	-0.0787904
78234521	chr5:78234521:G:A	2.01091e-18	-4.25965e-10	-0.87356	3.54659e-13	-4.25965e-10	-0.81747
78234735	chr5:78234735:A:G	5.41407e-18	1.33217	-1.21532	3.82979e-11	4.66736	-0.802843
78235445	chr5:78235445:G:A	1.59846e-18	-4.25965e-10	-1.10311	2.65206e-13	-4.25965e-10	-1.10812
78235577	chr5:78235577:C:A	1.26564e-18	-4.25965e-10	-1.33657	2.29877e-13	-4.25965e-10	-1.25108
78235712	chr5:78235712:G:A	4.09395e-18	-4.25965e-10	-0.162637	7.19908e-13	-4.25965e-10	-0.109504
78236244	chr5:78236244:T:C	2.22582e-18	0.632732	-1.40475	8.40814e-13	1.45738	-1.41164
78236451	chr5:78236451:G:A	1.20554e-18	-4.25965e-10	-1.38522	1.94717e-13	-4.25965e-10	-1.41708
78236685	chr5:78236685:G:C	4.46811e-19	-1.30112	-1.07664	4.21639e-14	-1.98272	-0.964349
78236912	chr5:78236912:G:A	5.42154e-18	1.486	-1.36777	3.48977e-11	4.88102	-1.10947
78236990	chr5:78236990:T:C	1.97251e-18	-4.25965e-10	-0.89284	3.47763e-13	-4.25965e-10	-0.837108
78237807	chr5:78237807:T:C	5.07884e-18	1.30772	-1.25478	3.42576e-11	4.63737	-0.88433
78237879	chr5:78237879:A:G	6.67191e-19	-1.97683	-4.01506e-10	2.24631e-13	-1.27417	-4.01506e-10
78238247	chr5:78238247:C:T	8.6169e-18	1.23716	-0.655581	4.78975e-11	4.37373	-0.285543
78238643	chr5:78238643:G:A	1.4206e-18	-4.25965e-10	-1.22107	2.22427e-13	-4.25965e-10	-1.28403
78239158	chr5:78239158:T:C	1.20214e-18	-4.25965e-10	-1.38805	1.95677e-13	-4.25965e-10	-1.41216
78239336	chr5:78239336:T:C	5.13073e-18	1.34312	-1.28002	3.43919e-11	4.68292	-0.925968
78239411	chr5:78239411:CAG:C	2.23813e-18	0.622942	-1.38945	8.50776e-13	1.45796	-1.40044
78239652	chr5:78239652:G:A	2.12523e-19	-1.78637	-1.33449	3.57069e-14	-1.93089	-1.18239
78240086	chr5:78240086:C:T	2.9726e-19	-1.41398	-1.37132	6.88028e-14	-1.22696	-1.23043
78240296	chr5:78240296:T:C	1.1904e-18	-4.25965e-10	-1.39786	2.37656e-13	-4.25965e-10	-1.2178
78240408	chr5:78240408:T:C	1.28838e-18	-4.25965e-10	-1.31876	2.11767e-13	-4.25965e-10	-1.33314
78240651	chr5:78240651:T:G	6.11829e-19	-0.940216	-1.12323	9.99468e-13	1.01374	-0.795146
78240681	chr5:78240681:T:C	1.69244e-18	-4.25965e-10	-1.04598	2.59045e-13	-4.25965e-10	-1.13163
78241091	chr5:78241091:A:G	2.00592e-18	-4.25965e-10	-0.876043	3.53725e-13	-4.25965e-10	-0.820107
78241547	chr5:78241547:A:C	5.77534e-18	0.857936	-0.676487	2.89666e-11	3.84061	-0.255337
78241989	chr5:78241989:T:A	1.17365e-18	-4.25965e-10	-1.41203	1.95519e-13	-4.25965e-10	-1.41297
78242278	chr5:78242278:G:A	2.83317e-18	-0.530752	-4.01506e-10	1.94147e-13	-1.42001	-4.01506e-10
78242368	chr5:78242368:C:T	1.87101e-18	0.446326	-1.392	6.88378e-13	1.24815	-1.40244
78242500	chr5:78242500:G:A	5.43551e-19	-0.946863	-1.23492	8.37339e-13	0.999833	-0.958232
78242532	chr5:78242532:G:A	2.52348e-18	-4.25965e-10	-0.646509	5.00335e-13	-4.25965e-10	-0.473351
78242771	chr5:78242771:A:G	4.41116e-19	-1.32026	-1.07034	4.19232e-14	-1.99597	-0.95682
78242830	chr5:78242830:T:C	1.23744e-18	-4.25965e-10	-1.3591	2.63518e-13	-4.25965e-10	-1.11451
78243137	chr5:78243137:T:C	5.71316e-19	-2.13196	-4.01506e-10	9.40692e-14	-2.1446	-4.01506e-10
78243174	chr5:78243174:C:A	2.23223e-18	-4.25965e-10	-0.769147	3.80285e-13	-4.25965e-10	-0.747707
78243560	chr5:78243560:A:ATAG	2.13843e-18	0.59233	-1.40441	8.07509e-13	1.41659	-1.41126
78244113	chr5:78244113:T:C	4.58963e-19	-1.32092	-1.03001	4.37174e-14	-2.00015	-0.910728
78244213	chr5:78244213:C:T	4.06835e-18	-4.25965e-10	-0.16891	4.82589e-13	-4.25965e-10	-0.509463
78244960	chr5:78244960:A:G	7.88351e-18	-4.25965e-10	0.492625	1.58797e-12	-4.25965e-10	0.681586
78245280	chr5:78245280:T:G	1.16965e-18	-4.25965e-10	-1.41544	1.94713e-13	-4.25965e-10	-1.4171
78245367	chr5:78245367:G:A	1.19084e-18	-4.25965e-10	-1.39749	1.99046e-13	-4.25965e-10	-1.39509
78245462	chr5:78245462:T:C	1.1782e-18	-4.25965e-10	-1.40816	2.01644e-13	-4.25965e-10	-1.38212
78245496	chr5:78245496:C:T	1.16969e-18	-4.25965e-10	-1.41541	2.06885e-13	-4.25965e-10	-1.35647
78245657	chr5:78245657:C:T	1.09675e-18	-0.320642	-1.15916	3.67578e-12	2.3196	-0.798708
78245698	chr5:78245698:C:G	1.17015e-18	-4.25965e-10	-1.41502	1.95026e-13	-4.25965e-10	-1.4155
78245859	chr5:78245859:G:A	1.19263e-18	-4.25965e-10	-1.39599	1.96835e-13	-4.25965e-10	-1.40626
78245918	chr5:78245918:A:G	5.92739e-19	-2.09515	-4.01506e-10	8.7114e-14	-2.22141	-4.01506e-10
78246238	chr5:78246238:C:G	1.17136e-18	-4.25965e-10	-1.41399	2.01557e-13	-4.25965e-10	-1.38255
78246470	chr5:78246470:T:C	1.4451e-18	-4.25965e-10	-1.20397	2.3861e-13	-4.25965e-10	-1.2138
78246714	chr5:78246714:T:TC	1.25083e-17	0.954245	-4.01506e-10	8.49982e-13	0.0565879	-4.01506e-10
78246735	chr5:78246735:G:A	3.30812e-18	-1.04892	0.673152	1.45575e-11	1.51603	1.3812
78246819	chr5:78246819:T:C	2.19545e-18	-4.25965e-10	-0.78576	4.29427e-13	-4.25965e-10	-0.626176
78247332	chr5:78247332:C:T	1.25801e-18	-0.00855876	-1.33406	4.35097e-13	0.739231	-1.35229
78247337	chr5:78247337:C:T	5.36476e-18	0.107703	-4.01506e-10	3.92496e-13	-0.716101	-4.01506e-10
78247387	chr5:78247387:T:G	1.57971e-18	-4.25965e-10	-1.11491	2.56506e-13	-4.25965e-10	-1.14148
78247534	chr5:78247534:G:A	1.16168e-18	-0.0157625	-1.40652	4.0837e-13	0.735894	-1.41235
78247887	chr5:78247887:C:T	1.39815e-18	-4.25965e-10	-1.237	2.24413e-13	-4.25965e-10	-1.27514
78248005	chr5:78248005:G:A	1.45646e-18	0.220877	-1.41702	5.31266e-13	1.00329	-1.41666
78248688	chr5:78248688:C:A	1.12563e-18	-0.0955113	-1.3583	3.37039e-12	2.64809	-1.21394
78248732	chr5:78248732:A:G	1.23252e-18	-4.25965e-10	-1.36308	1.95582e-13	-4.25965e-10	-1.41265
78248992	chr5:78248992:T:A	1.89496e-18	-0.932951	-4.01506e-10	2.74073e-13	-1.07523	-4.01506e-10
78249529	chr5:78249529:A:AG	1.45512e-18	-4.25965e-10	-1.19706	2.32428e-13	-4.25965e-10	-1.24005
78249552	chr5:78249552:A:G	3.42281e-19	-1.42779	-1.21648	3.71758e-13	0.212162	-0.982545
78250088	chr5:78250088:A:C	1.19205e-18	-4.25965e-10	-1.39647	2.00125e-13	-4.25965e-10	-1.38969
78250608	chr5:78250608:G:A	4.73723e-19	-1.95894	-0.360345	1.07379e-13	-2.13112	0.118856
78250972	chr5:78250972:A:G	6.64595e-18	-0.964227	1.28609	3.55034e-11	1.67215	2.1166
78251113	chr5:78251113:G:C	1.30272e-18	-4.25965e-10	-1.3077	1.94791e-13	-4.25965e-10	-1.4167
78251220	chr5:78251220:AAC:A	4.60369e-19	-1.96018	-0.387697	1.03835e-13	-2.13205	0.0862261
78251307	chr5:78251307:G:A	3.63306e-19	-1.34321	-1.24145	4.1105e-13	0.351718	-1.02163
78251373	chr5:78251373:G:C	1.36933e-18	0.0762584	-1.33408	4.55161e-12	2.90175	-1.16714
78252505	chr5:78252505:CAG:C	1.45271e-18	-4.25965e-10	-1.19871	2.32068e-13	-4.25965e-10	-1.2416
78252572	chr5:78252572:G:A	1.4394e-18	-4.25965e-10	-1.20792	2.30163e-13	-4.25965e-10	-1.24984
78252653	chr5:78252653:G:A	1.35722e-18	0.0756929	-1.3424	4.47526e-12	2.89938	-1.18169
78252847	chr5:78252847:C:T	2.30798e-18	-0.735773	-4.01506e-10	1.0315e-12	0.250144	-4.01506e-10
78253560	chr5:78253560:C:T	1.23122e-18	-4.25965e-10	-1.36414	2.4942e-13	-4.25965e-10	-1.16949
78253652	chr5:78253652:G:C	1.45936e-18	0.222106	-1.41626	5.33894e-13	1.00869	-1.41712
78254038	chr5:78254038:A:G	5.48851e-19	-1.96222	-0.209852	1.2811e-13	-2.13435	0.298605
78254416	chr5:78254416:A:G	3.7736e-18	-4.25965e-10	-0.24412	7.82079e-13	-4.25965e-10	-0.026672
78254492	chr5:78254492:G:A	8.42181e-18	-4.25965e-10	0.558676	2.02135e-12	-4.25965e-10	0.922893
78254698	chr5:78254698:G:A	3.41795e-19	-1.27596	-1.36973	3.73162e-13	0.468804	-1.23542
78255465	chr5:78255465:TA:T	5.32157e-18	-1.12139	1.22101	2.49506e-11	1.39228	2.04374
78255486	chr5:78255486:A:G	3.74595e-18	-0.251472	-4.01506e-10	2.02132e-13	-1.37971	-4.01506e-10
78255729	chr5:78255729:T:C	1.59359e-18	-4.25965e-10	-1.10616	4.03811e-13	-4.25965e-10	-0.687681
78255874	chr5:78255874:T:C	1.6657e-18	-4.25965e-10	-1.0619	2.69501e-13	-4.25965e-10	-1.09205
78255896	chr5:78255896:A:G	2.97331e-18	-1.10729	0.624818	1.26053e-11	1.41644	1.33681
78256100	chr5:78256100:G:A	2.18141e-18	-4.25965e-10	-0.792175	3.72217e-13	-4.25965e-10	-0.76915
78256190	chr5:78256190:T:C	2.17239e-18	-4.25965e-10	-0.796321	3.70656e-13	-4.25965e-10	-0.773355
78256716	chr5:78256716:A:G	3.51425e-18	-4.25965e-10	-0.315322	4.61146e-13	-4.25965e-10	-0.554914
78257066	chr5:78257066:T:A	2.04133e-18	0.0517644	-0.910309	4.99273e-12	2.71968	-0.892568
78257175	chr5:78257175:A:G	1.22156e-18	-4.25965e-10	-1.37202	1.962e-13	-4.25965e-10	-1.4095
78257452	chr5:78257452:T:A	3.35298e-19	-1.31921	-1.34568	3.64786e-13	0.397879	-1.1872
78257753	chr5:78257753:T:C	1.32094e-18	0.11576	-1.40957	4.68244e-13	0.874541	-1.41418
78257979	chr5:78257979:C:A	4.14546e-19	-1.32128	-1.13144	4.24666e-13	0.394869	-1.03219
78258518	chr5:78258518:C:T	1.34983e-18	0.0314663	-1.30364	4.47339e-12	2.836	-1.11873
78259046	chr5:78259046:G:A	1.77676e-18	-4.25965e-10	-0.997358	3.77236e-13	-4.25965e-10	-0.755756
78259135	chr5:78259135:C:T	2.11209e-18	-4.25965e-10	-0.824471	3.63065e-13	-4.25965e-10	-0.794046
78259732	chr5:78259732:C:T	2.66554e-18	-4.25965e-10	-0.591742	4.34326e-13	-4.25965e-10	-0.614831
78260206	chr5:78260206:G:A	4.01281e-19	-2.12582	-0.35942	9.75496e-14	-2.22128	0.113018
78260287	chr5:78260287:C:A	4.30017e-19	-1.14021	-1.27587	3.75405e-13	0.449648	-1.21027
78260525	chr5:78260525:C:T	3.83097e-19	-1.23855	-1.29306	3.14861e-13	0.295716	-1.23221
78260526	chr5:78260526:G:A	1.69224e-18	-4.25965e-10	-1.0461	2.24993e-13	-4.25965e-10	-1.27256
78260552	chr5:78260552:C:G	1.18698e-18	-4.25965e-10	-1.40074	2.1002e-13	-4.25965e-10	-1.34143
78260581	chr5:78260581:G:A	6.47993e-19	-1.13334	-0.872682	6.47704e-13	0.478709	-0.693903
78261296	chr5:78261296:A:G	2.39881e-18	-4.25965e-10	-0.697173	3.73798e-13	-4.25965e-10	-0.764911
78261813	chr5:78261813:A:G	2.09835e-18	-1.6361	0.805101	2.71372e-12	0.0280685	1.18938
78262011	chr5:78262011:C:T	1.66795e-18	-4.25965e-10	-1.06055	2.82088e-13	-4.25965e-10	-1.04641
78263114	chr5:78263114:A:G	7.21554e-19	-1.11745	-0.781044	1.34371e-13	-1.03799	-0.750036
78263832	chr5:78263832:G:A	4.13712e-18	-4.25965e-10	-0.152148	7.52561e-13	-4.25965e-10	-0.0651453
78263838	chr5:78263838:C:T	4.03088e-19	-1.28166	-1.19909	3.22119e-13	0.219075	-1.13278
78264050	chr5:78264050:C:T	1.23321e-18	-4.25965e-10	-1.36253	2.01019e-13	-4.25965e-10	-1.38523
78264553	chr5:78264553:C:T	4.10836e-19	-1.27267	-1.18904	3.32547e-13	0.239357	-1.1212
78264697	chr5:78264697:T:C	4.06061e-19	-1.58381	-0.889586	2.56835e-13	-0.360891	-0.779303
78264811	chr5:78264811:T:C	8.4303e-19	-1.29803	-0.444866	7.80261e-13	0.206537	-0.235536
78266054	chr5:78266054:T:C	2.96071e-18	-4.25965e-10	-0.486717	5.27641e-13	-4.25965e-10	-0.420211
78266107	chr5:78266107:A:AT	3.86513e-19	-1.33701	-1.18572	2.98161e-13	0.12667	-1.11767
78266221	chr5:78266221:TAACTA:T	1.2139e-18	-4.25965e-10	-1.37831	2.00209e-13	-4.25965e-10	-1.38927
78266358	chr5:78266358:T:C	3.97295e-19	-1.31338	-1.18184	3.11029e-13	0.164739	-1.11348
78267081	chr5:78267081:C:G	3.82703e-19	-1.34882	-1.18382	2.9198e-13	0.10382	-1.11576
78267352	chr5:78267352:A:G	9.62093e-19	-1.34558	-0.265216	8.58919e-13	0.132803	-0.0657561
78267439	chr5:78267439:G:A	1.44598e-18	-0.559436	-0.643922	1.81451e-12	1.33772	-0.522779
78268212	chr5:78268212:CTT:C	2.84441e-18	-4.25965e-10	-0.526791	5.06201e-13	-4.25965e-10	-0.461693
78268747	chr5:78268747:A:G	6.37591e-18	-1.14931	1.42969	1.43761e-11	1.01509	1.86961
78268963	chr5:78268963:T:C	6.66016e-18	-1.01073	1.33472	1.68361e-11	1.27145	1.7712
78269206	chr5:78269206:A:AC	3.61913e-19	-1.35512	-1.23338	2.74889e-13	0.1	-1.17226
78269348	chr5:78269348:T:C	2.94629e-18	-4.25965e-10	-0.491603	5.96105e-13	-4.25965e-10	-0.298211
78269847	chr5:78269847:T:C	6.11562e-19	-2.06389	-4.01506e-10	8.70514e-14	-2.22213	-4.01506e-10
78270511	chr5:78270511:C:T	3.72708e-19	-1.35078	-1.20833	2.86034e-13	0.110826	-1.14334
78270522	chr5:78270522:T:C	1.60873e-18	-4.25965e-10	-1.0967	2.71944e-13	-4.25965e-10	-1.08303
78270643	chr5:78270643:G:A	3.44028e-19	-1.38264	-1.25654	6.71024e-14	-1.25536	-1.22705
78270915	chr5:78270915:C:T	4.04685e-19	-1.30971	-1.16709	3.20764e-13	0.179513	-1.09743
78270994	chr5:78270994:A:C	1.24912e-18	-4.25965e-10	-1.34971	2.03196e-13	-4.25965e-10	-1.37446
78271034	chr5:78271034:A:G	3.85817e-19	-1.34228	-1.18226	2.98403e-13	0.123357	-1.11354
78271337	chr5:78271337:C:T	1.41853e-18	-4.25965e-10	-1.22253	3.54682e-13	-4.25965e-10	-0.817407
78271690	chr5:78271690:C:T	3.78857e-19	-1.33617	-1.20657	2.92176e-13	0.130033	-1.1413
78272036	chr5:78272036:T:C	3.76903e-19	-1.36385	-1.18406	2.86178e-13	0.0838211	-1.11584
78272252	chr5:78272252:A:T	1.16795e-18	-4.25965e-10	-1.4169	2.17484e-13	-4.25965e-10	-1.3065
78272255	chr5:78272255:C:T	2.97404e-18	-4.25965e-10	-0.482225	5.30093e-13	-4.25965e-10	-0.415575
78273548	chr5:78273548:G:A	3.80516e-19	-1.65148	-0.886891	6.48636e-13	0.505217	-0.718974
78273770	chr5:78273770:C:T	1.42118e-18	-4.25965e-10	-1.22066	2.35555e-13	-4.25965e-10	-1.22668
78273922	chr5:78273922:A:T	4.05151e-19	-1.59216	-0.883489	7.40719e-13	0.633897	-0.714904
78274217	chr5:78274217:A:T	2.326e-18	-4.25965e-10	-0.727999	4.42484e-13	-4.25965e-10	-0.596223
78274258	chr5:78274258:T:A	1.33999e-18	-4.25965e-10	-1.27949	2.49917e-13	-4.25965e-10	-1.1675
78274704	chr5:78274704:A:C	3.98378e-19	-1.73175	-0.760748	6.69212e-13	0.341553	-0.524079
78274766	chr5:78274766:T:A	2.17092e-18	-4.25965e-10	-0.796997	4.07232e-13	-4.25965e-10	-0.679244
78275481	chr5:78275481:C:T	7.01915e-18	-4.25965e-10	0.376493	1.64361e-12	-4.25965e-10	0.71602
78275635	chr5:78275635:C:T	1.18732e-18	-4.25965e-10	-1.40045	1.98722e-13	-4.25965e-10	-1.39672
78275850	chr5:78275850:C:T	1.45125e-18	-4.25965e-10	-1.19972	2.14802e-13	-4.25965e-10	-1.31891
78275999	chr5:78275999:A:G	3.88189e-19	-1.66764	-0.850773	6.52889e-13	0.469824	-0.677045
78276343	chr5:78276343:C:CAAGT	1.51052e-18	-4.25965e-10	-1.15969	2.54987e-13	-4.25965e-10	-1.14741
78276480	chr5:78276480:C:T	1.51441e-18	-4.25965e-10	-1.15712	2.55664e-13	-4.25965e-10	-1.14476
78276543	chr5:78276543:A:G	9.86341e-19	-0.702412	-0.883489	5.1854e-12	2.41185	-0.546875
78276615	chr5:78276615:C:A	3.7379e-19	-1.65772	-0.898487	6.3134e-13	0.491158	-0.731941
78276631	chr5:78276631:G:A	1.68529e-19	-1.96806	-1.38473	2.31838e-14	-2.17392	-1.37125
78276723	chr5:78276723:G:A	2.80984e-18	-4.25965e-10	-0.539021	5.41209e-13	-4.25965e-10	-0.394823
78276771	chr5:78276771:A:T	4.82592e-19	-1.72413	-0.576598	8.17424e-13	0.352394	-0.334864
78277319	chr5:78277319:G:A	1.16953e-18	-4.25965e-10	-1.41555	2.25853e-13	-4.25965e-10	-1.26875
78277490	chr5:78277490:C:G	3.97587e-19	-1.63114	-0.86335	6.96413e-13	0.548955	-0.69164
78277883	chr5:78277883:T:G	1.19254e-18	-4.25965e-10	-1.39607	1.997e-13	-4.25965e-10	-1.39181
78278680	chr5:78278680:G:A	7.18162e-19	-1.90321	-4.01506e-10	1.63694e-12	0.711953	-4.01506e-10
78278696	chr5:78278696:G:C	1.2052e-18	-4.25965e-10	-1.3855	2.02032e-13	-4.25965e-10	-1.3802
78279045	chr5:78279045:GA:G	1.39099e-18	-1.24213	-4.01506e-10	1.86109e-13	-1.4623	-4.01506e-10
78279189	chr5:78279189:C:G	3.86609e-19	-1.67505	-0.847436	6.44657e-13	0.453538	-0.673447
78279192	chr5:78279192:G:A	1.99109e-19	-1.96899	-1.21706	2.74912e-14	-2.17638	-1.19838
78279201	chr5:78279201:T:G	3.98997e-19	-1.65351	-0.837445	6.83689e-13	0.500755	-0.66188
78279312	chr5:78279312:T:A	4.12609e-19	-1.74361	-0.713791	1.6615e-12	0.984905	-0.258055
78279326	chr5:78279326:C:T	3.83666e-19	-1.66693	-0.863204	6.45466e-13	0.47293	-0.691585
78279507	chr5:78279507:GA:G	3.87938e-19	-1.64232	-0.876736	6.6988e-13	0.525443	-0.706972
78279553	chr5:78279553:A:G	1.46769e-18	-4.25965e-10	-1.18846	2.47618e-13	-4.25965e-10	-1.17674
78279555	chr5:78279555:A:G	3.84576e-19	-1.65463	-0.873132	6.56134e-13	0.50058	-0.702842
78279619	chr5:78279619:A:G	5.62796e-19	-1.06332	-1.08366	1.37556e-13	-0.715974	-1.04862
78279684	chr5:78279684:A:G	3.79786e-19	-1.66947	-0.870825	6.36201e-13	0.466973	-0.700086
78280022	chr5:78280022:G:A	4.0018e-19	-1.5909	-0.897087	7.35617e-13	0.642565	-0.730483
78280380	chr5:78280380:C:T	1.19212e-18	-4.25965e-10	-1.39641	1.99622e-13	-4.25965e-10	-1.3922
78280422	chr5:78280422:G:A	5.07547e-19	-1.04655	-1.20376	1.24603e-13	-0.689817	-1.17368
78280492	chr5:78280492:G:A	1.1698e-18	-4.25965e-10	-1.41531	2.26315e-13	-4.25965e-10	-1.2667
78280863	chr5:78280863:C:T	3.3545e-19	-1.71018	-0.954251	5.26752e-13	0.374841	-0.79674
78280960	chr5:78280960:T:C	3.42089e-19	-1.70909	-0.935742	5.39666e-13	0.377663	-0.775341
78281192	chr5:78281192:T:C	3.41951e-19	-1.70443	-0.940803	5.43052e-13	0.389709	-0.781132
78281250	chr5:78281250:C:T	3.40191e-19	-1.6756	-0.974793	5.56051e-13	0.452774	-0.820541
78281252	chr5:78281252:T:C	3.58682e-19	-1.66733	-0.930138	5.96703e-13	0.471594	-0.768803
78281307	chr5:78281307:A:G	3.52079e-19	-1.66389	-0.952156	5.84731e-13	0.476891	-0.794367
78281383	chr5:78281383:A:G	3.62657e-19	-1.70876	-0.877686	5.77006e-13	0.378613	-0.709388
78281654	chr5:78281654:T:C	3.52918e-19	-1.69781	-0.915854	5.67572e-13	0.404964	-0.752225
78281882	chr5:78281882:G:A	4.34505e-19	-1.76129	-0.644403	6.97088e-13	0.271803	-0.413519
78282045	chr5:78282045:T:G	1.46623e-18	-4.25965e-10	-1.18945	2.47352e-13	-4.25965e-10	-1.17781
78282248	chr5:78282248:C:T	1.18701e-18	-4.25965e-10	-1.40071	1.9868e-13	-4.25965e-10	-1.39693
78282368	chr5:78282368:C:T	3.81528e-19	-1.37422	-1.1615	1.01705e-13	-0.943322	-1.12323
78282505	chr5:78282505:C:A	1.62601e-19	-2.00039	-1.38821	2.27511e-14	-2.18839	-1.37562
78282569	chr5:78282569:T:C	3.56409e-19	-1.69255	-0.911276	5.75693e-13	0.413831	-0.746884
78282664	chr5:78282664:G:A	3.4686e-19	-1.76093	-0.870056	5.50354e-13	0.274995	-0.653061
78283089	chr5:78283089:T:C	2.15657e-18	-4.25965e-10	-0.803628	3.86328e-13	-4.25965e-10	-0.731942
78283144	chr5:78283144:G:A	1.17629e-18	-4.25965e-10	-1.40978	2.01158e-13	-4.25965e-10	-1.38454
78283296	chr5:78283296:T:C	1.22136e-18	-4.25965e-10	-1.37219	1.94968e-13	-4.25965e-10	-1.41579
78283826	chr5:78283826:CT:C	4.46861e-19	-1.62639	-0.751267	8.04612e-13	0.56495	-0.563217
78283905	chr5:78283905:A:G	3.68061e-19	-1.40319	-1.16846	8.92194e-14	-1.06608	-1.13145
78284113	chr5:78284113:T:C	6.51286e-19	-2.00095	-4.01506e-10	9.01961e-14	-2.18664	-4.01506e-10
78284257	chr5:78284257:T:C	4.45385e-19	-1.74669	-0.634273	7.32717e-13	0.31006	-0.401928
78284265	chr5:78284265:T:C	3.61374e-19	-1.73854	-0.851446	5.94972e-13	0.330942	-0.631055
78285096	chr5:78285096:A:C	3.69822e-19	-1.66606	-0.900819	6.2104e-13	0.477747	-0.734978
78285118	chr5:78285118:G:A	2.64024e-18	-4.25965e-10	-0.601279	4.69562e-13	-4.25965e-10	-0.536827
78285211	chr5:78285211:T:C	5.21968e-19	-2.2223	-4.01506e-10	8.891e-14	-2.201	-4.01506e-10
78285350	chr5:78285350:C:A	8.00926e-19	-0.732801	-1.06133	3.92043e-12	2.36557	-0.780237
78285448	chr5:78285448:T:C	1.19236e-18	-4.25965e-10	-1.39621	1.99683e-13	-4.25965e-10	-1.3919
78286055	chr5:78286055:TA:T	1.28575e-18	-4.25965e-10	-1.32081	2.29069e-13	-4.25965e-10	-1.2546
78286064	chr5:78286064:T:C	4.46697e-19	-1.67292	-0.705106	7.50206e-13	0.450943	-0.519222
78286374	chr5:78286374:C:T	3.71105e-19	-1.41864	-1.14478	9.0041e-14	-1.08185	-1.10651
78286389	chr5:78286389:T:C	1.77153e-19	-2.02964	-1.27325	2.53417e-14	-2.19936	-1.25682
78286485	chr5:78286485:C:T	5.50098e-19	-0.834278	-1.33553	1.68364e-12	2.07548	-1.3354
78286495	chr5:78286495:A:G	3.54738e-19	-1.62761	-0.980917	1.42317e-12	1.26453	-0.692519
78286567	chr5:78286567:T:C	7.57418e-19	-1.84999	-4.01506e-10	9.99172e-14	-2.08429	-4.01506e-10
78286601	chr5:78286601:C:A	1.3074e-19	-2.21717	-1.38952	2.27674e-14	-2.16407	-1.39923
78286847	chr5:78286847:T:A	2.15028e-18	-4.25965e-10	-0.806551	4.20137e-13	-4.25965e-10	-0.648047
78286868	chr5:78286868:C:T	2.58012e-18	-4.25965e-10	-0.624314	4.58357e-13	-4.25965e-10	-0.560981
78286968	chr5:78286968:T:G	1.34842e-18	-4.25965e-10	-1.27321	2.52087e-13	-4.25965e-10	-1.15885
78287014	chr5:78287014:A:C	3.59732e-19	-1.7667	-0.82784	9.14758e-13	0.838925	-0.708893
78287421	chr5:78287421:G:C	3.09831e-19	-1.682	-1.06188	5.3222e-13	0.444695	-0.856266
78287618	chr5:78287618:C:G	1.2049e-18	-4.25965e-10	-1.38575	1.94705e-13	-4.25965e-10	-1.41714
78287866	chr5:78287866:A:T	3.03727e-19	-1.70218	-1.06159	5.10099e-13	0.401305	-0.855328
78287956	chr5:78287956:G:A	3.42334e-19	-1.8044	-0.839718	8.13382e-13	0.734282	-0.721709
78287994	chr5:78287994:C:T	1.32189e-18	-1.29308	-4.01506e-10	1.77789e-13	-1.50803	-4.01506e-10
78288204	chr5:78288204:C:T	2.83134e-19	-1.71361	-1.12037	4.6043e-13	0.373821	-0.930288
78288328	chr5:78288328:C:T	3.08589e-19	-1.84516	-0.902738	6.85749e-13	0.626701	-0.784818
78288443	chr5:78288443:C:T	3.30453e-18	-4.25965e-10	-0.376854	4.32953e-13	-4.25965e-10	-0.617998
78288483	chr5:78288483:G:A	1.45884e-18	-4.25965e-10	-1.19451	2.46053e-13	-4.25965e-10	-1.18308
78288606	chr5:78288606:G:A	2.91979e-19	-1.69131	-1.11191	4.97283e-13	0.429261	-0.90873
78288761	chr5:78288761:C:T	2.85923e-19	-1.70284	-1.12134	4.71027e-13	0.397842	-0.931554
78288861	chr5:78288861:A:C	4.41914e-19	-1.02901	-1.35978	9.14002e-14	-0.816172	-1.35721
78289036	chr5:78289036:C:CT	2.81834e-19	-1.72402	-1.11457	4.5292e-13	0.350149	-0.923062
78289066	chr5:78289066:G:T	2.87065e-19	-1.70805	-1.11215	4.70954e-13	0.386656	-0.920523
78289609	chr5:78289609:T:C	5.90512e-19	-2.09891	-4.01506e-10	1.1424e-13	-1.95033	-4.01506e-10
78289704	chr5:78289704:T:C	3.57051e-19	-1.43378	-1.16824	8.62016e-14	-1.10073	-1.13121
78290086	chr5:78290086:C:T	1.46914e-18	-4.25965e-10	-1.18747	2.47862e-13	-4.25965e-10	-1.17576
78290126	chr5:78290126:G:A	5.53603e-19	-2.16346	-4.01506e-10	1.30056e-13	-1.82066	-4.01506e-10
78290194	chr5:78290194:G:A	1.54306e-18	-4.25965e-10	-1.13838	2.23901e-13	-4.25965e-10	-1.27743
78290223	chr5:78290223:A:G	2.86931e-19	-1.73351	-1.08715	4.57414e-13	0.325516	-0.888555
78290366	chr5:78290366:C:CA	3.90465e-19	-1.82168	-0.690886	6.51907e-13	0.13564	-0.344366
78290444	chr5:78290444:A:C	2.53117e-18	-4.25965e-10	-0.643466	4.49282e-13	-4.25965e-10	-0.580977
78290683	chr5:78290683:A:G	2.82353e-19	-1.7397	-1.09704	4.46867e-13	0.313911	-0.900277
78290877	chr5:78290877:A:G	2.66383e-19	-1.76577	-1.1292	4.02868e-13	0.251463	-0.941482
78291136	chr5:78291136:A:G	7.76412e-19	-0.705493	-1.11973	2.42342e-13	-0.339725	-0.858551
78291576	chr5:78291576:C:T	1.88062e-18	-4.25965e-10	-0.940544	3.73763e-13	-4.25965e-10	-0.765005
78291982	chr5:78291982:T:C	3.72768e-19	-1.76253	-0.796411	5.84092e-13	0.26832	-0.58689
78292112	chr5:78292112:T:C	1.46865e-18	-4.25965e-10	-1.1878	2.47771e-13	-4.25965e-10	-1.17612
78292517	chr5:78292517:T:C	1.71333e-19	-2.00611	-1.33019	2.42504e-14	-2.19164	-1.30855
78292625	chr5:78292625:AG:A	1.46507e-18	-4.25965e-10	-1.19024	2.47161e-13	-4.25965e-10	-1.17859
78292629	chr5:78292629:T:TAATAACC	1.47157e-18	-4.25965e-10	-1.18581	2.48279e-13	-4.25965e-10	-1.17407
78292839	chr5:78292839:T:C	1.76255e-18	-4.25965e-10	-1.00539	2.4635e-13	-4.25965e-10	-1.18187
78293057	chr5:78293057:T:G	1.72847e-19	-1.93424	-1.39326	2.33117e-14	-2.15765	-1.38202
78293085	chr5:78293085:G:T	1.25174e-18	-4.25965e-10	-1.34761	2.00928e-13	-4.25965e-10	-1.38568
78293187	chr5:78293187:G:A	1.28764e-18	-4.25965e-10	-1.31934	2.05114e-13	-4.25965e-10	-1.36506
78293477	chr5:78293477:C:A	1.44039e-18	-4.25965e-10	-1.20723	2.42901e-13	-4.25965e-10	-1.19598
78294113	chr5:78294113:A:G	1.28827e-18	-4.25965e-10	-1.31885	2.05187e-13	-4.25965e-10	-1.36471
78294168	chr5:78294168:TTCAA:T	1.19029e-18	-4.25965e-10	-1.39795	1.9927e-13	-4.25965e-10	-1.39397
78294185	chr5:78294185:G:C	3.5496e-19	-1.70755	-0.900348	5.87933e-13	0.38848	-0.700495
78294890	chr5:78294890:C:T	3.13507e-18	-4.25965e-10	-0.429496	4.11838e-13	-4.25965e-10	-0.667998
78295895	chr5:78295895:T:C	1.33456e-18	-1.28355	-4.01506e-10	1.80822e-13	-1.49111	-4.01506e-10
78295918	chr5:78295918:G:A	2.00768e-17	-4.25965e-10	1.42741	4.90817e-12	-4.25965e-10	1.81003
78295976	chr5:78295976:G:C	1.21813e-18	-4.25965e-10	-1.37483	2.4511e-13	-4.25965e-10	-1.18692
78296106	chr5:78296106:G:A	1.17387e-18	-4.25965e-10	-1.41184	2.2235e-13	-4.25965e-10	-1.28438
78296290	chr5:78296290:ATAGT:A	4.32538e-19	-0.99653	-1.4137	1.01425e-13	-0.652343	-1.41697
78296299	chr5:78296299:G:A	1.1879e-18	-4.25965e-10	-1.39996	2.05964e-13	-4.25965e-10	-1.36093
78296603	chr5:78296603:T:G	1.17143e-18	-4.25965e-10	-1.41392	2.02316e-13	-4.25965e-10	-1.3788
78297100	chr5:78297100:T:C	1.37799e-19	-2.21545	-1.33866	2.24907e-14	-2.18013	-1.3954
78297152	chr5:78297152:T:C	1.49762e-18	-4.25965e-10	-1.16827	2.52442e-13	-4.25965e-10	-1.15745
78297245	chr5:78297245:A:G	4.87583e-19	-1.69004	-0.600405	1.59442e-12	1.17112	-0.485482
78297279	chr5:78297279:C:G	1.58703e-18	-4.25965e-10	-1.11029	2.46748e-13	-4.25965e-10	-1.18026
78297397	chr5:78297397:T:A	2.25713e-18	-4.25965e-10	-0.758054	4.44007e-13	-4.25965e-10	-0.592787
78297436	chr5:78297436:C:T	1.17318e-18	-4.25965e-10	-1.41243	2.03343e-13	-4.25965e-10	-1.37373
78298277	chr5:78298277:C:A	1.46766e-18	-4.25965e-10	-1.18848	2.7108e-13	-4.25965e-10	-1.08622
78298813	chr5:78298813:G:A	1.58059e-18	-4.25965e-10	-1.11435	2.31665e-13	-4.25965e-10	-1.24333
78299356	chr5:78299356:T:C	5.00677e-19	-1.6313	-0.632639	1.2789e-12	0.758969	-0.293839
78299357	chr5:78299357:T:C	1.56229e-18	-1.12599	-4.01506e-10	2.07647e-13	-1.35279	-4.01506e-10
78299362	chr5:78299362:A:G	2.4304e-18	-4.25965e-10	-0.68409	4.79905e-13	-4.25965e-10	-0.51504
78299519	chr5:78299519:C:A	5.16082e-19	-1.64411	-0.589531	2.81641e-12	1.38123	-0.126636
78299702	chr5:78299702:T:G	1.33267e-17	-4.25965e-10	1.01762	3.07847e-12	-4.25965e-10	1.34356
78299703	chr5:78299703:G:T	1.31884e-17	-4.25965e-10	1.00719	3.04477e-12	-4.25965e-10	1.33255
78299804	chr5:78299804:C:G	1.50467e-18	-4.25965e-10	-1.16357	2.53917e-13	-4.25965e-10	-1.15162
78299822	chr5:78299822:A:G	1.51002e-18	-4.25965e-10	-1.16002	2.5493e-13	-4.25965e-10	-1.14764
78300486	chr5:78300486:CTTTAGCAAAGAGACCAGTGGCA:C	4.32707e-19	-1.73173	-0.678117	1.32331e-12	1.06791	-0.56864
78300529	chr5:78300529:T:C	1.50542e-18	-4.25965e-10	-1.16308	2.54045e-13	-4.25965e-10	-1.15112
78300977	chr5:78300977:G:A	2.79837e-19	-1.98664	-0.85906	7.53048e-13	0.480326	-0.544826
78300994	chr5:78300994:T:C	4.03452e-19	-1.32298	-1.15687	1.31181e-12	1.34392	-0.853383
78301121	chr5:78301121:T:C	2.17585e-18	-4.25965e-10	-0.794728	4.08397e-13	-4.25965e-10	-0.676389
78301212	chr5:78301212:T:C	4.42042e-19	-1.78362	-0.604882	1.24877e-12	0.930789	-0.489505
78301294	chr5:78301294:T:C	7.82702e-19	-1.81715	-4.01506e-10	7.10851e-13	-0.122165	-4.01506e-10
78301300	chr5:78301300:A:G	1.88993e-19	-1.86163	-1.37656	2.41318e-14	-2.10992	-1.39517
78301674	chr5:78301674:A:G	1.64721e-18	-4.25965e-10	-1.07306	2.39184e-13	-4.25965e-10	-1.21139
78301696	chr5:78301696:G:A	1.17746e-18	-4.25965e-10	-1.40879	2.10065e-13	-4.25965e-10	-1.34121
78301734	chr5:78301734:G:A	1.30988e-18	-4.25965e-10	-1.30221	2.19798e-13	-4.25965e-10	-1.29592
78301820	chr5:78301820:C:T	4.65113e-19	-1.72202	-0.615606	1.45661e-12	1.0956	-0.50036
78302366	chr5:78302366:A:C	6.29294e-18	-4.25965e-10	0.267281	1.36222e-12	-4.25965e-10	0.528245
78302596	chr5:78302596:C:T	2.80432e-19	-1.83298	-1.0106	4.75227e-13	0.117367	-0.642201
78302618	chr5:78302618:C:T	4.05438e-19	-1.74832	-0.726614	1.24428e-12	1.03162	-0.593932
78302693	chr5:78302693:C:A	4.24327e-19	-1.02766	-1.40174	8.3443e-14	-0.84823	-1.41623
78302703	chr5:78302703:G:A	5.2352e-19	-2.21933	-4.01506e-10	1.05132e-13	-2.03342	-4.01506e-10
78302910	chr5:78302910:T:A	9.63222e-19	-0.554952	-1.05467	5.37672e-12	2.79677	-0.895561
78303339	chr5:78303339:G:T	4.46262e-19	-1.27446	-1.10453	1.0915e-13	-0.936987	-1.05892
78304133	chr5:78304133:T:A	1.52311e-19	-2.09361	-1.36037	2.17426e-14	-2.22133	-1.38802
78304225	chr5:78304225:A:G	4.48848e-18	-0.0706334	-4.01506e-10	1.79657e-13	-1.49758	-4.01506e-10
78304304	chr5:78304304:T:C	1.74788e-18	-4.25965e-10	-1.01374	3.06442e-13	-4.25965e-10	-0.963598
78304523	chr5:78304523:A:C	1.4517e-19	-2.14558	-1.35641	1.29338e-13	-0.524329	-1.30187
78304636	chr5:78304636:TATTTAAAAAAAA:T	1.22642e-18	-4.25965e-10	-1.36805	2.21434e-13	-4.25965e-10	-1.2885
78305205	chr5:78305205:A:G	1.1908e-18	-4.25965e-10	-1.39752	2.10321e-13	-4.25965e-10	-1.33999
78305292	chr5:78305292:A:G	1.18046e-18	-4.25965e-10	-1.40625	1.96818e-13	-4.25965e-10	-1.40635
78305560	chr5:78305560:G:A	1.9712e-18	-4.25965e-10	-0.893503	3.8485e-13	-4.25965e-10	-0.735775
78306028	chr5:78306028:T:C	1.27185e-18	-4.25965e-10	-1.33167	2.41053e-13	-4.25965e-10	-1.20361
78306580	chr5:78306580:A:G	1.35061e-19	-2.17638	-1.3978	9.7996e-14	-0.702717	-1.40098
78306646	chr5:78306646:A:C	1.53792e-19	-2.0527	-1.3916	2.09681e-13	0.0713213	-1.41436
78306859	chr5:78306859:T:C	1.25256e-18	-4.25965e-10	-1.34696	2.01098e-13	-4.25965e-10	-1.38484
78307240	chr5:78307240:G:A	4.31287e-18	-4.25965e-10	-0.110544	5.46533e-13	-4.25965e-10	-0.385033
78308029	chr5:78308029:T:C	1.6292e-18	-4.25965e-10	-1.08406	2.40082e-13	-4.25965e-10	-1.20765
78308257	chr5:78308257:A:G	1.17903e-18	-4.25965e-10	-1.40746	1.96222e-13	-4.25965e-10	-1.40938
78308465	chr5:78308465:T:C	5.7652e-19	-2.12289	-4.01506e-10	8.78087e-14	-2.21347	-4.01506e-10
78308508	chr5:78308508:G:GA	1.37066e-19	-2.21852	-1.34092	7.79573e-14	-1.00235	-1.33011
78308881	chr5:78308881:CTGAG:C	1.93692e-19	-2.06888	-1.14475	2.97929e-13	-0.135903	-0.855868
78309061	chr5:78309061:C:T	1.9451e-18	-4.25965e-10	-0.906836	3.66361e-13	-4.25965e-10	-0.78501
78309113	chr5:78309113:C:T	1.25114e-18	-4.25965e-10	-1.3481	2.17676e-13	-4.25965e-10	-1.30562
78309368	chr5:78309368:A:G	2.87656e-19	-1.69116	-1.12697	6.79689e-13	1.09436	-1.26135
78309370	chr5:78309370:G:A	2.69253e-18	-4.25965e-10	-0.581667	5.37952e-13	-4.25965e-10	-0.400858
78309428	chr5:78309428:T:C	1.69571e-18	-4.25965e-10	-1.04405	3.26447e-13	-4.25965e-10	-0.90036
78309448	chr5:78309448:G:A	1.17521e-18	-4.25965e-10	-1.4107	1.95705e-13	-4.25965e-10	-1.41202
78309567	chr5:78309567:C:T	5.27641e-19	-2.21149	-4.01506e-10	1.16528e-13	-1.93049	-4.01506e-10
78310093	chr5:78310093:T:A	1.20676e-18	-4.25965e-10	-1.38421	2.69595e-13	-4.25965e-10	-1.09171
78310304	chr5:78310304:T:C	1.21422e-18	-4.25965e-10	-1.37804	2.04628e-13	-4.25965e-10	-1.36743
78310391	chr5:78310391:A:G	3.67625e-19	-1.75591	-0.816934	9.61281e-13	0.980618	-0.800979
78310468	chr5:78310468:C:T	1.18411e-18	-4.25965e-10	-1.40316	1.97093e-13	-4.25965e-10	-1.40495
78310717	chr5:78310717:A:C	1.17382e-18	-4.25965e-10	-1.41189	2.02682e-13	-4.25965e-10	-1.37699
78310924	chr5:78310924:T:C	4.98002e-18	-4.25965e-10	0.0332848	4.74002e-13	-4.25965e-10	-0.527417
78311088	chr5:78311088:C:A	1.32138e-18	-4.25965e-10	-1.29347	2.10062e-13	-4.25965e-10	-1.34123
78311136	chr5:78311136:C:T	1.17191e-18	-4.25965e-10	-1.41352	1.96654e-13	-4.25965e-10	-1.40718
78311211	chr5:78311211:G:A	1.2012e-18	-4.25965e-10	-1.38882	1.96595e-13	-4.25965e-10	-1.40748
78311283	chr5:78311283:G:C	1.27041e-19	-2.22214	-1.41326	5.79958e-14	-1.22488	-1.40337
78311664	chr5:78311664:C:T	1.27426e-19	-2.21676	-1.41561	7.15041e-14	-1.00522	-1.41365
78311722	chr5:78311722:A:G	2.75934e-19	-1.46731	-1.39243	6.7318e-14	-1.06407	-1.41513
78312138	chr5:78312138:G:C	1.41461e-19	-2.22105	-1.30683	6.90871e-14	-1.09191	-1.36135
78312389	chr5:78312389:A:G	1.16843e-18	-4.25965e-10	-1.41649	1.99111e-13	-4.25965e-10	-1.39476
78313018	chr5:78313018:A:G	1.17307e-18	-4.25965e-10	-1.41253	2.39835e-13	-4.25965e-10	-1.20868
78313137	chr5:78313137:T:C	5.70274e-19	-2.13379	-4.01506e-10	1.27674e-13	-1.83915	-4.01506e-10
78313147	chr5:78313147:C:T	2.20202e-18	-4.25965e-10	-0.782772	4.12884e-13	-4.25965e-10	-0.665461
78313336	chr5:78313336:G:A	2.87897e-18	-4.25965e-10	-0.514715	5.53917e-13	-4.25965e-10	-0.371613
78314196	chr5:78314196:G:A	2.82489e-18	-4.25965e-10	-0.533679	3.7951e-13	-4.25965e-10	-0.749747
78314345	chr5:78314345:C:T	2.10297e-19	-2.1991	-0.932283	1.24966e-13	-0.870153	-0.990435
78314486	chr5:78314486:T:G	2.34564e-18	-4.25965e-10	-0.719591	4.4349e-13	-4.25965e-10	-0.593952
78314576	chr5:78314576:A:T	1.27117e-18	-4.25965e-10	-1.33221	2.08183e-13	-4.25965e-10	-1.35021
78315076	chr5:78315076:T:G	3.00731e-19	-1.91067	-0.863016	5.90588e-13	0.540302	-0.847812
78315259	chr5:78315259:G:C	3.29323e-19	-1.8329	-0.849962	7.46879e-13	0.762863	-0.835588
78315294	chr5:78315294:T:G	1.68917e-18	-4.25965e-10	-1.04791	2.97421e-13	-4.25965e-10	-0.993478
78315345	chr5:78315345:C:T	1.16766e-18	-4.25965e-10	-1.41714	1.97372e-13	-4.25965e-10	-1.40354
78315444	chr5:78315444:G:T	2.24986e-19	-1.83406	-1.2298	4.70484e-13	0.743389	-1.27826
78315649	chr5:78315649:C:A	1.43727e-18	-4.25965e-10	-1.2094	2.12946e-13	-4.25965e-10	-1.32759
78316422	chr5:78316422:A:G	2.35856e-19	-2.18155	-0.835129	1.54238e-13	-0.754231	-0.895899
78316971	chr5:78316971:T:A	1.40984e-19	-2.21693	-1.31433	7.04303e-14	-1.04121	-1.3928
78317293	chr5:78317293:T:A	2.52247e-18	-4.25965e-10	-0.646909	4.81417e-13	-4.25965e-10	-0.511894
78317636	chr5:78317636:G:A	1.18479e-18	-4.25965e-10	-1.40258	1.97028e-13	-4.25965e-10	-1.40528
78318606	chr5:78318606:A:T	2.01902e-18	-4.25965e-10	-0.869536	3.95378e-13	-4.25965e-10	-0.708786
78319020	chr5:78319020:A:C	5.25908e-19	-2.21478	-4.01506e-10	9.84807e-14	-2.09877	-4.01506e-10
78319187	chr5:78319187:A:G	1.43396e-19	-2.16114	-1.35315	5.08507e-14	-1.41251	-1.34723
78320019	chr5:78320019:T:C	1.19316e-18	-4.25965e-10	-1.39555	2.10796e-13	-4.25965e-10	-1.33774
78320424	chr5:78320424:T:C	1.37288e-18	-4.25965e-10	-1.25524	2.06496e-13	-4.25965e-10	-1.35835
78320758	chr5:78320758:T:A	1.24335e-18	-1.35434	-4.01506e-10	3.59706e-13	-0.803342	-4.01506e-10
78320805	chr5:78320805:C:T	1.32968e-18	-4.25965e-10	-1.28721	2.52281e-13	-4.25965e-10	-1.15808
78320971	chr5:78320971:G:A	1.38399e-18	-4.25965e-10	-1.24718	2.44059e-13	-4.25965e-10	-1.19122
78321073	chr5:78321073:CAT:C	1.35586e-19	-2.15332	-1.41697	4.34899e-14	-1.49926	-1.41684
78321127	chr5:78321127:A:C	1.38848e-19	-2.14944	-1.39708	4.64656e-14	-1.46039	-1.38952
78321390	chr5:78321390:A:C	2.51545e-18	-4.25965e-10	-0.649697	4.97439e-13	-4.25965e-10	-0.479154
78321489	chr5:78321489:G:A	1.86383e-18	-4.25965e-10	-0.949517	3.5445e-13	-4.25965e-10	-0.818059
78321491	chr5:78321491:A:G	1.18311e-18	-4.25965e-10	-1.404	2.07265e-13	-4.25965e-10	-1.35463
78321940	chr5:78321940:A:G	1.75599e-18	-4.25965e-10	-1.00912	3.14955e-13	-4.25965e-10	-0.936198
78322139	chr5:78322139:T:A	1.27369e-18	-4.25965e-10	-1.33023	3.08812e-13	-4.25965e-10	-0.955894
78322355	chr5:78322355:C:T	1.48459e-19	-2.06245	-1.41714	1.04785e-13	-0.651818	-1.3849
78322414	chr5:78322414:A:T	1.30107e-18	-4.25965e-10	-1.30896	2.28454e-13	-4.25965e-10	-1.25729
78322778	chr5:78322778:A:G	1.3061e-19	-2.20337	-1.40432	6.06533e-14	-1.17699	-1.40646
78322885	chr5:78322885:AAAT:A	1.16788e-18	-4.25965e-10	-1.41696	2.28808e-13	-4.25965e-10	-1.25575
78323170	chr5:78323170:C:G	1.6681e-18	-4.25965e-10	-1.06046	2.72948e-13	-4.25965e-10	-1.07935
78323552	chr5:78323552:A:G	1.97342e-19	-2.14082	-1.05415	2.97015e-13	0.168279	-1.16312
78323705	chr5:78323705:C:A	5.83269e-18	-4.25965e-10	0.19133	8.76879e-13	-4.25965e-10	0.0877416
78324206	chr5:78324206:C:A	9.94515e-19	-1.57765	-4.01506e-10	5.16827e-12	1.86167	-4.01506e-10
78324934	chr5:78324934:G:A	2.36915e-18	-0.709617	-4.01506e-10	1.14478e-12	0.354338	-4.01506e-10
78325225	chr5:78325225:G:A	1.35255e-19	-2.16094	-1.4118	4.71712e-14	-1.42161	-1.41323
78325412	chr5:78325412:C:T	1.57762e-18	-4.25965e-10	-1.11623	2.58473e-13	-4.25965e-10	-1.13384
78325466	chr5:78325466:G:A	2.54438e-18	-4.25965e-10	-0.63826	5.1701e-13	-4.25965e-10	-0.440566
78325552	chr5:78325552:A:G	3.44089e-18	-4.25965e-10	-0.336418	7.50156e-13	-4.25965e-10	-0.0683466
78325636	chr5:78325636:T:C	1.55624e-19	-2.2223	-1.21016	1.17596e-13	-0.636822	-1.28455
78325760	chr5:78325760:A:G	1.83257e-18	-4.25965e-10	-0.96643	3.30614e-13	-4.25965e-10	-0.887676
78325858	chr5:78325858:A:G	1.78526e-18	-4.25965e-10	-0.992584	2.6712e-13	-4.25965e-10	-1.10093
78325915	chr5:78325915:A:G	1.41525e-19	-2.12205	-1.40537	4.3009e-14	-1.51945	-1.40777
78326053	chr5:78326053:G:A	1.37607e-19	-2.14162	-1.41388	4.49917e-14	-1.46713	-1.41502
78326159	chr5:78326159:T:C	1.4772e-18	-4.25965e-10	-1.182	2.42993e-13	-4.25965e-10	-1.1956
78326260	chr5:78326260:A:G	1.83934e-18	-4.25965e-10	-0.962741	3.37964e-13	-4.25965e-10	-0.86569
78326268	chr5:78326268:G:A	1.82813e-18	-4.25965e-10	-0.968856	2.73599e-13	-4.25965e-10	-1.07697
78326335	chr5:78326335:T:TGTTG	1.16945e-18	-4.25965e-10	-1.41561	1.95566e-13	-4.25965e-10	-1.41273
78327023	chr5:78327023:A:C	2.29391e-18	-4.25965e-10	-0.741889	4.14517e-13	-4.25965e-10	-0.661513
78327044	chr5:78327044:A:G	2.29786e-19	-1.78863	-1.25412	3.43205e-13	0.486186	-1.33649
78327508	chr5:78327508:T:C	1.32835e-18	-4.25965e-10	-1.28821	2.35065e-13	-4.25965e-10	-1.22877
78327589	chr5:78327589:A:G	1.17291e-18	-4.25965e-10	-1.41266	2.03738e-13	-4.25965e-10	-1.3718
78327842	chr5:78327842:C:T	1.4851e-18	-4.25965e-10	-1.17667	3.32946e-13	-4.25965e-10	-0.880647
78327928	chr5:78327928:G:A	2.16048e-18	-4.25965e-10	-0.801819	4.24713e-13	-4.25965e-10	-0.637213
78328404	chr5:78328404:G:A	1.77237e-19	-1.94847	-1.35395	2.27857e-14	-2.21562	-1.34688
78329086	chr5:78329086:T:C	1.39716e-18	0.179101	-1.41681	6.99632e-12	3.41274	-1.24823
78329124	chr5:78329124:C:T	6.29095e-19	-0.743058	-1.29256	2.85822e-14	-2.19093	-1.14492
78329375	chr5:78329375:G:A	1.20019e-18	-4.25965e-10	-1.38967	1.96127e-13	-4.25965e-10	-1.40986
78329447	chr5:78329447:A:G	1.18635e-18	-4.25965e-10	-1.40127	2.04732e-13	-4.25965e-10	-1.36693
78329680	chr5:78329680:G:A	8.11238e-19	-0.426443	-1.3549	1.32522e-12	1.90585	-1.40514
78330179	chr5:78330179:T:G	1.50041e-18	-4.25965e-10	-1.16641	1.98824e-13	-4.25965e-10	-1.39621
78330444	chr5:78330444:C:T	1.24558e-18	-4.25965e-10	-1.35255	1.9959e-13	-4.25965e-10	-1.39236
78330805	chr5:78330805:T:A	1.30814e-19	-2.22222	-1.3839	2.92443e-10	7.14106	-1.24366
78330933	chr5:78330933:T:C	1.11721e-18	-0.582059	-0.879256	3.90685e-14	-2.20994	-0.813372
78330961	chr5:78330961:C:T	6.51324e-19	-2.0009	-4.01506e-10	8.77458e-14	-2.21418	-4.01506e-10
78331084	chr5:78331084:G:A	1.24954e-18	-4.25965e-10	-1.34938	1.94815e-13	-4.25965e-10	-1.41658
78331210	chr5:78331210:T:C	1.19285e-18	-4.25965e-10	-1.39581	1.96527e-13	-4.25965e-10	-1.40783
78331957	chr5:78331957:A:T	1.28858e-19	-2.217	-1.40419	2.52881e-14	-2.04452	-1.41377
78332057	chr5:78332057:AAAT:A	1.29163e-19	-2.21478	-1.40404	2.56149e-14	-2.03157	-1.41388
78332110	chr5:78332110:G:C	1.80885e-18	-4.25965e-10	-0.979454	2.13398e-13	-4.25965e-10	-1.32547
78332214	chr5:78332214:T:A	1.82725e-18	-4.25965e-10	-0.969338	2.52455e-13	-4.25965e-10	-1.15739
78332242	chr5:78332242:G:C	1.82982e-18	-4.25965e-10	-0.967929	2.52606e-13	-4.25965e-10	-1.1568
78332265	chr5:78332265:C:T	1.44293e-18	-4.25965e-10	-1.20547	2.47457e-13	-4.25965e-10	-1.17739
78332270	chr5:78332270:G:T	1.34823e-18	-4.25965e-10	-1.27336	2.03174e-13	-4.25965e-10	-1.37456
78332305	chr5:78332305:A:G	1.19051e-18	-4.25965e-10	-1.39776	2.72786e-13	-4.25965e-10	-1.07994
78332348	chr5:78332348:T:G	1.28673e-19	-2.20964	-1.41299	2.64482e-14	-2.00659	-1.40685
78332447	chr5:78332447:G:A	1.30911e-19	-2.19389	-1.41149	2.78371e-14	-1.95339	-1.40887
78332492	chr5:78332492:A:AG	7.79025e-19	-1.82186	-4.01506e-10	9.47878e-14	-2.13699	-4.01506e-10
78332667	chr5:78332667:G:A	2.04581e-18	-4.25965e-10	-0.856356	3.10536e-13	-4.25965e-10	-0.950327
78332704	chr5:78332704:T:C	1.30112e-19	-2.21809	-1.39341	2.50646e-14	-2.05019	-1.41698
78332788	chr5:78332788:G:A	1.43079e-19	-2.10264	-1.41387	2.4782e-14	-2.1041	-1.37441
78332910	chr5:78332910:A:G	1.2953e-19	-2.20997	-1.40602	2.62424e-14	-2.00827	-1.41298
78332929	chr5:78332929:T:G	1.34294e-19	-2.17069	-1.40918	2.95857e-14	-1.89076	-1.41057
78333130	chr5:78333130:A:G	1.17727e-18	-4.25965e-10	-1.40895	2.58342e-13	-4.25965e-10	-1.13434
78333270	chr5:78333270:C:G	1.47378e-19	-2.0805	-1.4064	3.01916e-14	-1.87964	-1.40143
78333522	chr5:78333522:T:C	1.30478e-18	-4.25965e-10	-1.30611	1.94727e-13	-4.25965e-10	-1.41703
78333582	chr5:78333582:G:A	1.22335e-18	-4.25965e-10	-1.37056	2.14874e-13	-4.25965e-10	-1.31857
78334005	chr5:78334005:T:G	1.76571e-18	-4.25965e-10	-1.00359	2.10811e-13	-4.25965e-10	-1.33766
78334073	chr5:78334073:C:G	1.44619e-19	-2.10162	-1.40418	2.92711e-14	-1.91356	-1.39847
78334109	chr5:78334109:G:T	1.47775e-19	-2.08172	-1.40249	3.02596e-14	-1.88226	-1.39655
78334184	chr5:78334184:C:T	1.4569e-19	-2.0978	-1.40062	2.96005e-14	-1.90671	-1.39412
78334189	chr5:78334189:T:C	1.44374e-19	-2.10735	-1.40015	2.91619e-14	-1.9222	-1.39357
78334500	chr5:78334500:A:G	1.44835e-19	-2.09451	-1.4098	2.94202e-14	-1.90178	-1.40516
78334989	chr5:78334989:C:A	1.1944e-18	-4.25965e-10	-1.3945	2.07983e-13	-4.25965e-10	-1.35117
78335002	chr5:78335002:C:T	2.63206e-18	-4.25965e-10	-0.604382	5.29011e-13	-4.25965e-10	-0.417619
78335030	chr5:78335030:G:A	8.94205e-19	-0.320232	-1.36374	2.19027e-12	2.33745	-1.3343
78335332	chr5:78335332:G:A	1.17511e-18	-4.25965e-10	-1.41079	2.01483e-13	-4.25965e-10	-1.38292
78335367	chr5:78335367:G:A	1.37502e-19	-2.15773	-1.39853	2.62095e-14	-2.00829	-1.41422
78335810	chr5:78335810:A:G	1.04702e-18	-0.585036	-0.941163	5.08646e-14	-2.17958	-0.579878
78336252	chr5:78336252:A:G	1.16868e-18	-4.25965e-10	-1.41628	2.17246e-13	-4.25965e-10	-1.3076
78336770	chr5:78336770:A:G	1.16947e-18	-4.25965e-10	-1.4156	1.95627e-13	-4.25965e-10	-1.41242
78337025	chr5:78337025:C:T	2.40962e-18	-4.25965e-10	-0.692678	5.00206e-13	-4.25965e-10	-0.473608
78337083	chr5:78337083:G:A	1.34689e-19	-2.19097	-1.38596	2.70383e-14	-2.05632	-1.33505
78337163	chr5:78337163:A:C	1.38145e-19	-2.15984	-1.39176	2.61892e-14	-2.01242	-1.41086
78337475	chr5:78337475:C:T	1.16766e-18	-4.25965e-10	-1.41715	2.21155e-13	-4.25965e-10	-1.28976
78337507	chr5:78337507:G:A	1.16942e-18	-4.25965e-10	-1.41564	1.98804e-13	-4.25965e-10	-1.39631
78337732	chr5:78337732:G:A	1.39016e-18	-4.25965e-10	-1.24273	2.06615e-13	-4.25965e-10	-1.35777
78337903	chr5:78337903:G:A	1.33948e-18	-4.25965e-10	-1.27986	2.02572e-13	-4.25965e-10	-1.37753
78338314	chr5:78338314:G:A	1.65112e-18	-4.25965e-10	-1.07069	4.16006e-13	-4.25965e-10	-0.657927
78338366	chr5:78338366:C:T	3.65078e-18	-4.25965e-10	-0.277206	1.0116e-12	-4.25965e-10	0.230661
78338412	chr5:78338412:G:A	1.42943e-18	-0.293568	-0.921308	5.0267e-14	-2.21611	-0.555171
78338774	chr5:78338774:T:C	1.5156e-18	-4.25965e-10	-1.15634	2.15441e-13	-4.25965e-10	-1.31594
78339167	chr5:78339167:T:G	3.32073e-18	-4.25965e-10	-0.371962	4.38703e-13	-4.25965e-10	-0.604805
78339303	chr5:78339303:T:C	1.17017e-18	-4.25965e-10	-1.415	2.14948e-13	-4.25965e-10	-1.31823
78339489	chr5:78339489:T:C	1.16767e-18	-4.25965e-10	-1.41714	1.96551e-13	-4.25965e-10	-1.40771
78339870	chr5:78339870:G:A	1.16948e-18	-4.25965e-10	-1.41559	1.98844e-13	-4.25965e-10	-1.39611
78339886	chr5:78339886:A:C	5.41841e-19	-2.18493	-4.01506e-10	8.91072e-14	-2.19879	-4.01506e-10
78339888	chr5:78339888:G:A	1.37449e-18	-4.25965e-10	-1.25406	2.05434e-13	-4.25965e-10	-1.3635
78339896	chr5:78339896:T:G	1.38734e-19	-2.15882	-1.38853	2.63167e-14	-2.00932	-1.40911
78340350	chr5:78340350:T:C	1.19534e-18	-4.25965e-10	-1.39372	2.02822e-13	-4.25965e-10	-1.3763
78340549	chr5:78340549:G:A	1.36164e-19	-2.17705	-1.38899	2.54123e-14	-2.04397	-1.40942
78340908	chr5:78340908:T:C	2.92451e-19	-2.09975	-0.701853	9.59504e-13	1.28437	-1.10658
78341036	chr5:78341036:G:A	3.70089e-18	-4.25965e-10	-0.263575	9.54386e-13	-4.25965e-10	0.172441
78341073	chr5:78341073:T:C	2.04321e-18	-4.25965e-10	-0.857627	2.24451e-13	-4.25965e-10	-1.27497
78341199	chr5:78341199:T:C	4.82506e-18	0.539199	-0.537524	2.15031e-13	-0.684596	-0.63325
78341790	chr5:78341790:C:CATAT	1.36781e-19	-2.2157	-1.34582	3.66897e-14	-2.01281	-1.07332
78343198	chr5:78343198:A:C	1.27592e-19	-2.2142	-1.41687	2.83371e-10	6.93305	-1.06717
78343781	chr5:78343781:G:T	1.4355e-19	-2.19218	-1.32104	9.59449e-10	8.06566	-0.980169
78343935	chr5:78343935:G:A	1.16864e-18	-4.25965e-10	-1.41631	2.17327e-13	-4.25965e-10	-1.30722
78344337	chr5:78344337:T:C	2.06991e-18	-4.25965e-10	-0.844643	4.37093e-13	-4.25965e-10	-0.608481
78344366	chr5:78344366:T:C	1.9573e-19	-1.82858	-1.37459	5.71891e-13	0.720654	-1.06033
78344642	chr5:78344642:G:C	1.62303e-18	-4.25965e-10	-1.08785	2.02997e-13	-4.25965e-10	-1.37544
78345054	chr5:78345054:G:A	1.60594e-18	-4.25965e-10	-1.09844	2.03242e-13	-4.25965e-10	-1.37423
78345098	chr5:78345098:G:A	2.23658e-18	-4.25965e-10	-0.767202	4.79539e-13	-4.25965e-10	-0.515802
78345184	chr5:78345184:T:C	1.36708e-18	-0.102022	-1.15745	3.66724e-14	-2.21753	-0.86907
78346511	chr5:78346511:C:T	3.4339e-19	-2.02912	-0.611916	7.06051e-14	-1.59739	-0.834139
78346697	chr5:78346697:C:T	1.67762e-18	-4.25965e-10	-1.05477	3.43496e-13	-4.25965e-10	-0.849451
78346703	chr5:78346703:G:A	8.97689e-18	1.27091	-0.648404	2.44243e-13	-0.512421	-0.678042
78346726	chr5:78346726:C:A	5.56403e-19	-2.15841	-4.01506e-10	1.51544e-13	-1.66775	-4.01506e-10
78346886	chr5:78346886:A:G	1.18254e-18	-4.25965e-10	-1.40449	2.69452e-13	-4.25965e-10	-1.09224
78347212	chr5:78347212:A:G	4.96169e-18	-4.25965e-10	0.029599	1.32165e-12	-4.25965e-10	0.49801
78347633	chr5:78347633:A:G	5.99326e-18	-4.25965e-10	0.218487	2.29951e-12	-4.25965e-10	1.05183
78348712	chr5:78348712:G:A	2.20928e-18	-4.25965e-10	-0.779483	4.62546e-13	-4.25965e-10	-0.551882
78349377	chr5:78349377:C:T	1.31274e-18	-4.25965e-10	-1.30003	1.95017e-13	-4.25965e-10	-1.41554
78349524	chr5:78349524:G:A	1.35252e-18	-4.25965e-10	-1.27018	2.48429e-13	-4.25965e-10	-1.17347
78349534	chr5:78349534:G:A	2.69493e-19	-1.69804	-1.18532	8.32124e-09	8.53048	0.715212
78349549	chr5:78349549:CTT:C	2.3481e-17	2.96462	-1.38057	7.95304e-09	10.6053	-1.40489
78349960	chr5:78349960:T:C	1.46975e-18	-0.379119	-0.807937	1.13117e-13	-2.11048	0.150276
78350107	chr5:78350107:A:G	4.03004e-18	-4.25965e-10	-0.178372	1.04034e-12	-4.25965e-10	0.258677
78350251	chr5:78350251:G:A	7.23407e-19	-0.565564	-1.33037	3.35087e-14	-2.07749	-1.09933
78350339	chr5:78350339:GGT:G	1.21878e-18	-4.25965e-10	-1.3743	1.96475e-13	-4.25965e-10	-1.40809
78350352	chr5:78350352:C:G	2.46774e-19	-1.78086	-1.19057	1.73436e-09	8.34844	-0.670917
78350378	chr5:78350378:T:C	1.21133e-18	-4.25965e-10	-1.38043	3.07407e-13	-4.25965e-10	-0.960454
78350422	chr5:78350422:GA:G	1.2196e-18	-4.25965e-10	-1.37362	1.96537e-13	-4.25965e-10	-1.40778
78350679	chr5:78350679:A:G	1.89292e-19	-1.99024	-1.24638	4.45086e-10	7.09187	-0.77448
78350885	chr5:78350885:G:A	1.5086e-18	-1.16097	-4.01506e-10	1.16422e-12	0.371175	-4.01506e-10
78351204	chr5:78351204:G:A	1.9233e-18	-4.25965e-10	-0.918104	8.18868e-13	-4.25965e-10	0.0192951
78351331	chr5:78351331:T:G	4.13011e-18	-4.25965e-10	-0.153845	1.07011e-12	-4.25965e-10	0.286891
78351896	chr5:78351896:A:G	2.32997e-19	-2.01959	-1.00928	1.16049e-09	7.08928	0.186436
78351940	chr5:78351940:A:C	1.74851e-19	-2.05391	-1.26205	2.98345e-10	6.70807	-0.790689
78352290	chr5:78352290:G:T	1.91853e-18	-4.25965e-10	-0.920586	8.14519e-13	-4.25965e-10	0.0139704
78352473	chr5:78352473:G:A	1.24477e-17	2.36458	-1.4152	3.26422e-09	9.66421	-1.35431
78352568	chr5:78352568:G:A	1.31968e-18	-4.25965e-10	-1.29476	1.9499e-13	-4.25965e-10	-1.41568
78352659	chr5:78352659:T:C	1.94669e-19	-1.85038	-1.35822	9.46105e-10	7.98161	-0.910129
78353304	chr5:78353304:C:T	1.38362e-19	-2.17997	-1.37007	2.85673e-14	-1.95819	-1.37817
78353308	chr5:78353308:C:T	1.26283e-18	-0.370215	-0.968576	6.13521e-14	-2.17556	-0.396439
78353309	chr5:78353309:C:T	3.39097e-18	-4.25965e-10	-0.351033	4.43594e-13	-4.25965e-10	-0.593717
78353941	chr5:78353941:A:G	1.88799e-19	-2.21108	-1.02814	5.3454e-14	-2.13433	-0.575475
78354111	chr5:78354111:T:C	4.18601e-18	-4.25965e-10	-0.1404	1.14654e-12	-4.25965e-10	0.355872
78354223	chr5:78354223:TTATAATTGTTTTACCAGCCACTG:T	1.66661e-18	-4.25965e-10	-1.06136	6.32245e-13	-4.25965e-10	-0.23935
78354347	chr5:78354347:A:G	1.43059e-19	-2.13221	-1.38444	3.20351e-14	-1.83206	-1.38973
78354369	chr5:78354369:TA:T	1.61443e-18	-4.25965e-10	-1.09317	4.32906e-13	-4.25965e-10	-0.618106
78354600	chr5:78354600:C:T	1.18614e-18	-4.25965e-10	-1.40145	2.11466e-13	-4.25965e-10	-1.33456
78354684	chr5:78354684:A:G	1.63699e-18	-4.25965e-10	-1.07929	6.11545e-13	-4.25965e-10	-0.272639
78354702	chr5:78354702:G:A	1.41518e-19	-2.17387	-1.3536	3.01766e-14	-1.91956	-1.362
78354889	chr5:78354889:C:T	1.29052e-19	-2.21209	-1.4076	2.4942e-14	-2.05752	-1.41456
78354993	chr5:78354993:GAAGAGC:G	5.19613e-19	-1.03381	-1.19301	5.63962e-09	10.2638	-1.40709
78355131	chr5:78355131:T:C	1.19687e-18	-4.25965e-10	-1.39244	1.95233e-13	-4.25965e-10	-1.41444
78356373	chr5:78356373:G:T	2.15025e-19	-2.18511	-0.92404	3.89385e-14	-1.86594	-1.16071
78356443	chr5:78356443:G:A	4.49239e-18	-4.25965e-10	-0.0697628	1.24538e-12	-4.25965e-10	0.43857
78356531	chr5:78356531:C:T	6.86843e-18	-4.25965e-10	0.354788	2.10406e-12	-4.25965e-10	0.962997
78356550	chr5:78356550:CACA:C	1.19827e-18	-0.581604	-0.809667	8.99648e-14	-2.13249	-0.0567234
78356887	chr5:78356887:C:T	1.19597e-18	-4.25965e-10	-1.39319	1.95185e-13	-4.25965e-10	-1.41468
78357052	chr5:78357052:T:C	1.65697e-18	-4.25965e-10	-1.06716	2.43686e-13	-4.25965e-10	-1.19275
78357202	chr5:78357202:A:C	2.48349e-19	-1.84835	-1.11672	4.26139e-14	-2.01714	-0.919304
78357970	chr5:78357970:G:A	1.26706e-18	-1.33545	-4.01506e-10	1.06492e-13	-2.02056	-4.01506e-10
78358855	chr5:78358855:G:A	9.11761e-19	-0.612543	-1.05198	6.32762e-14	-2.10588	-0.435236
78358979	chr5:78358979:T:G	1.40962e-18	-4.25965e-10	-1.22883	4.63178e-13	-4.25965e-10	-0.550517
78359003	chr5:78359003:G:T	1.33271e-19	-2.17083	-1.41669	2.82871e-14	-1.94903	-1.39719
78359208	chr5:78359208:A:C	1.16876e-18	-4.25965e-10	-1.41621	2.16891e-13	-4.25965e-10	-1.30923
78359353	chr5:78359353:A:G	1.34679e-18	-4.25965e-10	-1.27442	2.61401e-13	-4.25965e-10	-1.12257
78359948	chr5:78359948:G:C	1.55051e-18	-4.25965e-10	-1.13356	2.20896e-13	-4.25965e-10	-1.29093
78360254	chr5:78360254:A:G	2.07429e-19	-2.12241	-1.0227	4.27128e-14	-1.70427	-1.22986
78360288	chr5:78360288:A:C	1.28655e-19	-2.20723	-1.41553	0.00270357	22.025	-0.087994
78360476	chr5:78360476:G:C	1.32581e-19	-2.17557	-1.41714	0.00354881	22.4188	-0.209831
78360578	chr5:78360578:G:C	9.20914e-19	-0.615164	-1.03937	6.5962e-14	-2.10084	-0.398704
78360823	chr5:78360823:C:T	1.16783e-18	-4.25965e-10	-1.417	2.16339e-13	-4.25965e-10	-1.31178
78360947	chr5:78360947:T:C	2.08159e-19	-2.18748	-0.954121	3.92898e-14	-1.83615	-1.18151
78361326	chr5:78361326:G:A	2.93457e-18	-4.25965e-10	-0.495586	6.43031e-13	-4.25965e-10	-0.222435
78362067	chr5:78362067:C:T	1.43075e-19	-2.20217	-1.31437	0.0487329	23.1794	1.64932
78362105	chr5:78362105:G:A	1.23779e-18	-4.25965e-10	-1.35882	2.2757e-13	-4.25965e-10	-1.26117
78362133	chr5:78362133:T:G	1.02364e-18	-0.132544	-1.41624	2.41951e-14	-2.20659	-1.29589
78362187	chr5:78362187:C:T	1.24071e-18	-4.25965e-10	-1.35646	1.98105e-13	-4.25965e-10	-1.39983
78362583	chr5:78362583:T:C	2.03297e-18	-4.25965e-10	-0.862649	4.20374e-13	-4.25965e-10	-0.647484
78362616	chr5:78362616:T:G	1.17042e-18	-4.25965e-10	-1.41478	2.02123e-13	-4.25965e-10	-1.37975
78362782	chr5:78362782:C:T	1.43006e-19	-2.19322	-1.32379	2.32283e-14	-2.15663	-1.38663
78362931	chr5:78362931:T:TACA	8.74522e-19	-0.299192	-1.40703	2.59868e-14	-2.1892	-1.24184
78362987	chr5:78362987:T:G	8.90294e-19	-0.287244	-1.40111	2.6483e-14	-2.19202	-1.2201
78363033	chr5:78363033:C:T	2.44877e-18	-4.25965e-10	-0.676563	8.18497e-13	-4.25965e-10	0.0188416
78363094	chr5:78363094:G:A	2.18781e-18	-4.25965e-10	-0.789248	4.57594e-13	-4.25965e-10	-0.562645
78363330	chr5:78363330:A:G	1.17094e-18	-4.25965e-10	-1.41434	1.95292e-13	-4.25965e-10	-1.41413
78363375	chr5:78363375:G:A	2.97958e-19	-2.145	-0.637949	3.40051e-14	-2.20432	-0.957798
78363867	chr5:78363867:A:G	2.38802e-18	-4.25965e-10	-0.701683	7.90343e-13	-4.25965e-10	-0.016161
78363901	chr5:78363901:G:A	1.30574e-19	-2.21581	-1.39215	0.00994375	22.4482	0.791089
78364293	chr5:78364293:A:G	1.22279e-18	-4.25965e-10	-1.37101	1.96203e-13	-4.25965e-10	-1.40948
78364442	chr5:78364442:G:A	3.02001e-18	-4.25965e-10	-0.466888	4.13611e-13	-4.25965e-10	-0.663703
78364749	chr5:78364749:T:G	1.27836e-18	0.0656564	-1.39223	1.18541e-06	15.3109	-1.10616
78365279	chr5:78365279:C:T	1.23156e-18	-4.25965e-10	-1.36387	1.95705e-13	-4.25965e-10	-1.41202
78365316	chr5:78365316:C:T	1.39947e-19	-2.17496	-1.36368	2.19159e-14	-2.1846	-1.41681
78365986	chr5:78365986:A:G	1.40499e-18	-4.25965e-10	-1.23212	2.00937e-13	-4.25965e-10	-1.38564
78366371	chr5:78366371:T:C	2.06904e-18	-4.25965e-10	-0.845063	2.97816e-13	-4.25965e-10	-0.992153
78366459	chr5:78366459:T:A	9.87069e-19	-0.178487	-1.40668	5.57261e-07	14.6156	-1.16565
78366688	chr5:78366688:C:G	1.43559e-19	-2.1668	-1.34636	0.0205211	23.3213	0.642569
78367036	chr5:78367036:T:A	1.2557e-18	-4.25965e-10	-1.34445	1.99279e-13	-4.25965e-10	-1.39392
78367206	chr5:78367206:T:A	1.29388e-18	-4.25965e-10	-1.3145	2.02907e-13	-4.25965e-10	-1.37588
78367577	chr5:78367577:C:T	1.41647e-19	-2.13778	-1.38878	0.0204834	23.7831	0.178904
78367612	chr5:78367612:C:A	2.08058e-18	0.46618	-1.30568	1.48342e-05	16.7789	-0.0473074
78367821	chr5:78367821:A:C	1.21464e-18	-4.25965e-10	-1.3777	1.9579e-13	-4.25965e-10	-1.41158
78367847	chr5:78367847:A:G	1.39754e-19	-2.1813	-1.35871	0.0138944	23.001	0.572892
78367848	chr5:78367848:T:C	9.46547e-19	-0.223624	-1.40346	5.04231e-07	14.5004	-1.15045
78367949	chr5:78367949:G:T	1.33764e-18	-4.25965e-10	-1.28124	2.07252e-13	-4.25965e-10	-1.35469
78367977	chr5:78367977:A:G	1.29348e-19	-2.21898	-1.39842	0.0111783	22.3508	1.00555
78368354	chr5:78368354:CATATG:C	1.10919e-18	-0.0542322	-1.41428	2.44226e-14	-2.21309	-1.28003
78368580	chr5:78368580:A:G	1.42524e-18	-4.25965e-10	-1.21781	2.02204e-13	-4.25965e-10	-1.37935
78368761	chr5:78368761:G:A	1.24592e-18	-4.25965e-10	-1.35227	1.98466e-13	-4.25965e-10	-1.39801
78368934	chr5:78368934:C:T	6.28003e-19	-2.03736	-4.01506e-10	8.7083e-14	-2.22177	-4.01506e-10
78368941	chr5:78368941:T:C	1.18341e-18	-4.25965e-10	-1.40375	1.94733e-13	-4.25965e-10	-1.417
78369296	chr5:78369296:G:A	1.40175e-19	-2.21513	-1.32188	0.025926	22.5948	1.60279
78369398	chr5:78369398:T:C	1.41094e-19	-2.1719	-1.35858	2.18537e-14	-2.18716	-1.4171
78369659	chr5:78369659:T:A	1.16927e-18	-4.25965e-10	-1.41577	1.95672e-13	-4.25965e-10	-1.41219
78369847	chr5:78369847:A:T	1.16872e-18	-4.25965e-10	-1.41624	2.00794e-13	-4.25965e-10	-1.38635
78370057	chr5:78370057:A:G	1.39823e-18	-4.25965e-10	-1.23694	2.0058e-13	-4.25965e-10	-1.38741
78370695	chr5:78370695:C:T	1.19697e-18	-4.25965e-10	-1.39235	2.05098e-13	-4.25965e-10	-1.36514
78370878	chr5:78370878:G:A	1.83439e-18	-4.25965e-10	-0.965436	3.62667e-13	-4.25965e-10	-0.795143
78370998	chr5:78370998:T:C	5.39421e-19	-0.826207	-1.3632	7.42839e-07	14.7572	-1.01987
78371012	chr5:78371012:GTTAT:G	8.74333e-19	-0.305406	-1.40104	2.66267e-14	-2.1877	-1.21901
78371167	chr5:78371167:G:T	1.50449e-19	-2.11878	-1.3475	2.12855e-14	-2.21368	-1.41692
78371363	chr5:78371363:T:C	1.24591e-18	-4.25965e-10	-1.35228	3.30204e-13	-4.25965e-10	-0.888918
78371991	chr5:78371991:A:C	1.33754e-18	-4.25965e-10	-1.28132	2.07218e-13	-4.25965e-10	-1.35486
78372860	chr5:78372860:A:G	2.39065e-18	-4.25965e-10	-0.700584	7.91047e-13	-4.25965e-10	-0.0152709
78372904	chr5:78372904:A:G	2.09142e-18	-4.25965e-10	-0.834307	2.99833e-13	-4.25965e-10	-0.985402
78373144	chr5:78373144:C:T	2.12088e-17	-4.25965e-10	1.48227	2.3657e-12	-4.25965e-10	1.0802
78373769	chr5:78373769:A:G	2.87493e-19	-2.04352	-0.775186	3.00854e-14	-2.22229	-1.0623
78374059	chr5:78374059:G:A	1.35142e-18	-4.25965e-10	-1.27099	2.58872e-13	-4.25965e-10	-1.13229
78374681	chr5:78374681:T:TATA	5.9129e-19	-2.0976	-4.01506e-10	2.72116e-13	-1.0824	-4.01506e-10
78374722	chr5:78374722:G:A	2.07478e-18	-4.25965e-10	-0.842295	2.98516e-13	-4.25965e-10	-0.989804
78374971	chr5:78374971:T:C	1.17641e-18	-4.25965e-10	-1.40968	2.00743e-13	-4.25965e-10	-1.3866
78375135	chr5:78375135:T:C	1.55943e-18	-4.25965e-10	-1.12783	3.63575e-13	-4.25965e-10	-0.792643
78375150	chr5:78375150:A:G	2.75018e-18	-4.25965e-10	-0.560482	6.79128e-13	-4.25965e-10	-0.167818
78375172	chr5:78375172:G:A	1.50191e-19	-2.12524	-1.34276	2.13405e-14	-2.21145	-1.41657
78375564	chr5:78375564:A:C	1.16841e-18	-4.25965e-10	-1.4165	2.0044e-13	-4.25965e-10	-1.38811
78376071	chr5:78376071:A:G	1.19912e-18	-4.25965e-10	-1.39056	2.10506e-13	-4.25965e-10	-1.33911
78376079	chr5:78376079:C:T	1.26175e-18	-0.166559	-1.17309	4.30783e-05	16.7478	1.04984
78376342	chr5:78376342:A:G	1.20497e-18	-4.25965e-10	-1.38569	1.9778e-13	-4.25965e-10	-1.40147
78376794	chr5:78376794:G:A	1.44058e-19	-2.16077	-1.34892	0.0223944	23.4243	0.62687
78376964	chr5:78376964:TAGG:T	1.27775e-18	-4.25965e-10	-1.32705	1.9555e-13	-4.25965e-10	-1.41281
78377204	chr5:78377204:T:C	1.21401e-18	-4.25965e-10	-1.37822	2.14731e-13	-4.25965e-10	-1.31924
78377817	chr5:78377817:T:C	1.92988e-18	0.410961	-1.32565	1.35088e-05	16.7551	-0.117155
78377965	chr5:78377965:C:T	1.55841e-18	-4.25965e-10	-1.12848	2.34528e-13	-4.25965e-10	-1.23105
78378337	chr5:78378337:T:C	2.7142e-19	-2.12509	-0.751146	3.09804e-14	-2.21114	-1.04413
78378591	chr5:78378591:A:G	2.59082e-18	-4.25965e-10	-0.620175	8.83235e-13	-4.25965e-10	0.0949633
78378661	chr5:78378661:A:G	1.17091e-18	-4.25965e-10	-1.41436	2.02458e-13	-4.25965e-10	-1.37809
78378722	chr5:78378722:C:T	8.52849e-19	-0.318261	-1.41306	3.48742e-07	14.1836	-1.20242
78379430	chr5:78379430:T:G	2.35031e-19	-1.73164	-1.28855	1.22023e-13	-1.41006	-0.474363
78379549	chr5:78379549:T:C	1.91787e-18	0.395716	-1.31665	1.34971e-05	16.7214	-0.0842705
78380102	chr5:78380102:A:G	2.42538e-18	-4.25965e-10	-0.68616	8.06411e-13	-4.25965e-10	0.0039656
78380631	chr5:78380631:A:G	1.33687e-18	-4.25965e-10	-1.28182	2.07171e-13	-4.25965e-10	-1.35509
78380679	chr5:78380679:T:C	8.93261e-19	-0.269029	-1.416	3.87586e-07	14.3169	-1.23006
78381019	chr5:78381019:T:C	1.0743e-18	-0.0861767	-1.4143	2.45158e-14	-2.21022	-1.27909
78381143	chr5:78381143:C:T	1.37298e-18	-4.25965e-10	-1.25517	1.99297e-13	-4.25965e-10	-1.39383
78381349	chr5:78381349:C:T	1.31175e-18	-4.25965e-10	-1.30079	2.48145e-13	-4.25965e-10	-1.17462
78381779	chr5:78381779:G:C	1.5065e-19	-2.13015	-1.33479	2.13951e-14	-2.20977	-1.4157
78381808	chr5:78381808:G:C	1.48022e-19	-2.13613	-1.34642	2.1417e-14	-2.20759	-1.41685
78382153	chr5:78382153:TG:T	1.27105e-18	-4.25965e-10	-1.3323	2.87873e-13	-4.25965e-10	-1.02611
78382305	chr5:78382305:G:C	1.38233e-19	-2.16142	-1.38954	0.0130615	23.3258	0.18631
78382370	chr5:78382370:G:A	3.78795e-19	-2.14083	-0.402076	4.14076e-14	-2.20605	-0.759115
78382584	chr5:78382584:C:T	8.60275e-19	-0.312348	-1.4103	3.56181e-07	14.1877	-1.18537
78382806	chr5:78382806:TGTGTGTGTGTGTGC:T	5.27345e-19	-2.21205	-4.01506e-10	1.16117e-13	-1.93403	-4.01506e-10
78382853	chr5:78382853:A:G	1.56145e-19	-2.11017	-1.31895	2.13257e-14	-2.21577	-1.41294
78382967	chr5:78382967:AG:A	1.18374e-18	-4.25965e-10	-1.40347	2.0941e-13	-4.25965e-10	-1.34433
78383556	chr5:78383556:T:C	1.16773e-18	-4.25965e-10	-1.41708	3.2508e-13	-4.25965e-10	-0.904558
78383817	chr5:78383817:A:C	1.51639e-19	-2.14936	-1.30904	0.000373015	19.5641	0.392192
78384488	chr5:78384488:G:A	1.22287e-18	-4.25965e-10	-1.37095	1.96152e-13	-4.25965e-10	-1.40974
78384715	chr5:78384715:A:G	5.38274e-19	-2.19154	-4.01506e-10	1.99224e-13	-1.3942	-4.01506e-10
78385001	chr5:78385001:C:T	1.53342e-18	-4.25965e-10	-1.14465	4.50842e-13	-4.25965e-10	-0.577511
78385049	chr5:78385049:T:C	1.08462e-18	-0.0763215	-1.41459	2.44437e-14	-2.21106	-1.2812
78385738	chr5:78385738:A:G	1.31787e-18	-4.25965e-10	-1.29613	3.64808e-13	-4.25965e-10	-0.789256
78385795	chr5:78385795:T:C	1.39273e-19	-2.2141	-1.32937	0.0276786	22.6837	1.57933
78385933	chr5:78385933:G:T	1.25177e-18	-4.25965e-10	-1.34759	2.31775e-13	-4.25965e-10	-1.24286
78386086	chr5:78386086:A:G	1.46081e-18	-4.25965e-10	-1.19315	3.77933e-13	-4.25965e-10	-0.75391
78386595	chr5:78386595:A:G	1.8178e-18	0.342442	-1.31696	1.16306e-05	16.5723	-0.083971
78387124	chr5:78387124:C:G	9.02152e-19	-0.265833	-1.40929	2.56361e-14	-2.19299	-1.25164
78387135	chr5:78387135:C:T	1.37681e-18	-4.25965e-10	-1.25238	1.99303e-13	-4.25965e-10	-1.3938
78387278	chr5:78387278:T:TA	1.31123e-18	-4.25965e-10	-1.30118	3.56072e-13	-4.25965e-10	-0.813496
78387303	chr5:78387303:T:C	1.27754e-18	-4.25965e-10	-1.32721	3.60177e-13	-4.25965e-10	-0.802032
78387320	chr5:78387320:T:G	1.00575e-18	-0.151212	-1.41521	2.44889e-14	-2.20456	-1.28585
78387475	chr5:78387475:G:A	1.44626e-18	0.118929	-1.32209	5.46652e-06	15.8365	-0.103172
78387657	chr5:78387657:A:G	1.35738e-18	-4.25965e-10	-1.26659	1.98277e-13	-4.25965e-10	-1.39896
78387683	chr5:78387683:G:A	8.45118e-19	-0.385392	-1.35504	3.52061e-07	13.9807	-0.990022
78387710	chr5:78387710:C:T	1.36778e-19	-2.1709	-1.39064	0.0109559	23.158	0.178264
78387976	chr5:78387976:G:A	6.528e-18	-4.25965e-10	0.303953	1.51312e-12	-4.25965e-10	0.633302
78388246	chr5:78388246:A:G	1.36313e-18	-4.25965e-10	-1.26237	1.98585e-13	-4.25965e-10	-1.39741
78388382	chr5:78388382:C:T	2.98351e-19	-2.05715	-0.724478	3.12548e-14	-2.22211	-1.02435
78388463	chr5:78388463:G:A	1.18249e-18	-4.25965e-10	-1.40453	2.07994e-13	-4.25965e-10	-1.35112
78388902	chr5:78388902:G:A	1.14811e-18	-0.0315755	-1.40246	2.57239e-14	-2.21682	-1.22438
78390010	chr5:78390010:T:C	1.16741e-18	-0.000410236	-1.41695	9.34494e-07	15.2135	-1.24663
78390132	chr5:78390132:T:C	2.43176e-18	-4.25965e-10	-0.683531	8.09986e-13	-4.25965e-10	0.00838937
78390906	chr5:78390906:C:T	1.30753e-18	-4.25965e-10	-1.30401	2.47229e-13	-4.25965e-10	-1.17831
78391088	chr5:78391088:A:G	2.1245e-18	-4.25965e-10	-0.818611	7.88136e-13	-4.25965e-10	-0.018957
78391765	chr5:78391765:A:G	1.90666e-19	-2.13692	-1.09246	0.00120168	19.8944	1.23171
78392240	chr5:78392240:C:T	1.21405e-18	-4.25965e-10	-1.37819	1.95991e-13	-4.25965e-10	-1.41056
78392611	chr5:78392611:C:G	1.36376e-18	0.0821717	-1.34408	1.56514e-06	15.4578	-0.975144
78392720	chr5:78392720:C:T	2.0633e-18	-4.25965e-10	-0.847842	4.27223e-13	-4.25965e-10	-0.631323
78392886	chr5:78392886:C:T	6.34904e-18	0.276155	-4.01506e-10	2.69455e-12	1.21036	-4.01506e-10
78393202	chr5:78393202:G:A	1.19847e-18	-4.25965e-10	-1.3911	1.94977e-13	-4.25965e-10	-1.41575
78393249	chr5:78393249:T:C	2.37166e-18	0.449858	-1.15842	2.88836e-05	16.9068	0.491139
78393251	chr5:78393251:A:G	1.28577e-18	-4.25965e-10	-1.32079	2.01995e-13	-4.25965e-10	-1.38039
78393283	chr5:78393283:A:C	1.70227e-19	-2.1417	-1.20107	0.00226307	20.0902	1.66894
78393824	chr5:78393824:ACAGTTGAAAATGCCTATTGCTG:A	1.41869e-19	-2.21744	-1.30756	0.0248244	22.4628	1.6914
78394177	chr5:78394177:G:A	1.58096e-18	-4.25965e-10	-1.11412	2.2964e-13	-4.25965e-10	-1.25211
78394279	chr5:78394279:T:C	1.10969e-18	-0.0524737	-1.41559	8.32905e-07	15.0759	-1.22411
78394324	chr5:78394324:C:T	1.36181e-19	-2.18274	-1.38318	0.00878507	22.8818	0.233689
78394400	chr5:78394400:T:C	1.39135e-18	0.172322	-1.4142	2.42395e-14	-2.22223	-1.27842
78395056	chr5:78395056:A:C	1.24422e-18	-4.25965e-10	-1.35364	1.98211e-13	-4.25965e-10	-1.3993
78395121	chr5:78395121:T:C	1.46282e-18	0.21948	-1.41126	2.46616e-14	-2.22225	-1.26113
78395334	chr5:78395334:C:T	1.48934e-18	0.241874	-1.41569	2.39592e-14	-2.22208	-1.29019
78395546	chr5:78395546:G:A	1.1687e-18	-4.25965e-10	-1.41626	1.95758e-13	-4.25965e-10	-1.41175
78395781	chr5:78395781:A:G	2.4593e-18	-4.25965e-10	-0.67227	8.23027e-13	-4.25965e-10	0.0243613
78395848	chr5:78395848:G:A	1.21401e-18	-4.25965e-10	-1.37822	1.96916e-13	-4.25965e-10	-1.40585
78396092	chr5:78396092:A:G	9.67656e-19	-1.60503	-4.01506e-10	4.16231e-13	-0.657388	-4.01506e-10
78396195	chr5:78396195:T:C	1.04669e-18	-0.120543	-1.40597	2.56346e-14	-2.20745	-1.23724
78396257	chr5:78396257:A:G	1.13093e-18	-0.0895002	-1.35961	5.97211e-07	14.8924	-1.37329
78396301	chr5:78396301:A:G	1.82383e-18	0.351495	-1.3227	1.1814e-05	16.6092	-0.105265
78396306	chr5:78396306:G:A	2.03297e-18	-4.25965e-10	-0.862649	4.20374e-13	-4.25965e-10	-0.647484
78396603	chr5:78396603:C:T	2.03297e-18	-4.25965e-10	-0.862649	4.20374e-13	-4.25965e-10	-0.647484
78396774	chr5:78396774:G:A	1.1691e-18	-4.25965e-10	-1.41591	2.20614e-13	-4.25965e-10	-1.29221
78396793	chr5:78396793:T:A	1.16782e-18	-0.00855144	-1.40846	2.43604e-14	-2.18636	-1.30931
78396977	chr5:78396977:C:T	1.44737e-19	-2.14976	-1.35523	2.15821e-14	-2.19962	-1.41715
78396995	chr5:78396995:C:T	1.05532e-18	-0.105003	-1.4133	2.52242e-14	-2.1731	-1.28772
78397330	chr5:78397330:TAACTC:T	1.21792e-18	-4.25965e-10	-1.375	1.96578e-13	-4.25965e-10	-1.40757
78397409	chr5:78397409:C:T	1.23076e-18	-4.25965e-10	-1.36451	1.95765e-13	-4.25965e-10	-1.41172
78397799	chr5:78397799:A:G	1.12936e-18	-0.0477404	-1.40276	2.53143e-14	-2.21272	-1.24454
78397878	chr5:78397878:A:G	1.18774e-18	-4.25965e-10	-1.40009	1.94705e-13	-4.25965e-10	-1.41714
78397958	chr5:78397958:G:A	1.2716e-18	-4.25965e-10	-1.33188	2.88228e-13	-4.25965e-10	-1.02487
78398059	chr5:78398059:A:G	1.50135e-18	-4.25965e-10	-1.16578	3.95484e-13	-4.25965e-10	-0.708518
78398090	chr5:78398090:A:T	1.28627e-18	-4.25965e-10	-1.3204	2.02059e-13	-4.25965e-10	-1.38007
78398644	chr5:78398644:A:G	1.36411e-18	0.0922673	-1.35391	4.33486e-06	15.7401	-0.238793
78398692	chr5:78398692:C:T	1.26642e-18	-4.25965e-10	-1.33596	2.00397e-13	-4.25965e-10	-1.38833
78398850	chr5:78398850:G:A	1.17134e-18	-4.25965e-10	-1.414	1.95227e-13	-4.25965e-10	-1.41447
78399216	chr5:78399216:A:G	2.08157e-18	0.479966	-1.31899	1.6789e-05	16.9474	-0.0920736
78399264	chr5:78399264:G:A	1.21011e-18	0.0272998	-1.40873	2.42819e-14	-2.19078	-1.30811
78399359	chr5:78399359:T:C	1.27682e-18	-1.32777	-4.01506e-10	1.23144e-13	-1.87527	-4.01506e-10
78399479	chr5:78399479:T:A	5.39987e-19	-2.18836	-4.01506e-10	8.97789e-14	-2.19128	-4.01506e-10
78399553	chr5:78399553:C:T	2.90506e-18	-4.25965e-10	-0.505694	3.97854e-13	-4.25965e-10	-0.702543
78399725	chr5:78399725:T:C	1.3071e-18	-4.25965e-10	-1.30434	1.95408e-13	-4.25965e-10	-1.41354
78399949	chr5:78399949:T:C	2.16133e-18	-4.25965e-10	-0.801422	4.93194e-13	-4.25965e-10	-0.487724
78400001	chr5:78400001:GC:G	1.33335e-18	-4.25965e-10	-1.28446	2.54132e-13	-4.25965e-10	-1.15077
78400440	chr5:78400440:T:C	1.23401e-18	-4.25965e-10	-1.36188	2.4977e-13	-4.25965e-10	-1.16809
78400492	chr5:78400492:C:G	1.40039e-18	-4.25965e-10	-1.2354	2.00907e-13	-4.25965e-10	-1.38579
78400807	chr5:78400807:T:C	3.62319e-19	-1.92009	-0.667292	3.13824e-13	-0.468009	-0.471787
78400847	chr5:78400847:A:C	1.30238e-19	-2.21642	-1.39412	0.0147257	22.5564	1.07556
78400871	chr5:78400871:A:T	4.48808e-18	-4.25965e-10	-0.0707224	1.22176e-12	-4.25965e-10	0.419423
78401270	chr5:78401270:G:T	1.39161e-19	-2.2182	-1.32607	0.02113	22.4035	1.58954
78401425	chr5:78401425:A:G	1.36164e-18	-4.25965e-10	-1.26346	1.98498e-13	-4.25965e-10	-1.39785
78401499	chr5:78401499:A:G	1.33512e-18	-4.25965e-10	-1.28313	2.54611e-13	-4.25965e-10	-1.14889
78401535	chr5:78401535:G:A	1.55293e-18	0.21288	-1.34488	1.94006e-06	15.9707	-1.27336
78401536	chr5:78401536:TTTC:T	1.34688e-18	-4.25965e-10	-1.27436	1.97775e-13	-4.25965e-10	-1.4015
78402003	chr5:78402003:A:G	1.35847e-19	-2.2145	-1.35387	0.00690137	22.312	0.562134
78402329	chr5:78402329:T:G	2.14001e-19	-1.75607	-1.35785	3.1685e-14	-1.96993	-1.26286
78402338	chr5:78402338:C:T	3.83671e-18	-4.25965e-10	-0.227533	1.18628e-12	-4.25965e-10	0.389951
78402360	chr5:78402360:C:T	6.78516e-19	-1.96	-4.01506e-10	8.72699e-14	-2.21962	-4.01506e-10
78402398	chr5:78402398:G:A	1.71716e-18	0.377803	-1.40928	2.36293e-14	-2.21992	-1.30622
78402523	chr5:78402523:G:A	1.21668e-18	-4.25965e-10	-1.37602	1.96677e-13	-4.25965e-10	-1.40707
78402666	chr5:78402666:T:C	2.01114e-18	0.437819	-1.31126	1.5667e-05	16.849	-0.0628439
78402712	chr5:78402712:A:G	1.35641e-19	-2.21739	-1.3525	0.00583257	22.136	0.569853
78402758	chr5:78402758:G:T	1.23471e-18	0.0522455	-1.41356	1.14138e-06	15.3731	-1.20626
78403087	chr5:78403087:T:C	1.66515e-18	-4.25965e-10	-1.06224	2.38612e-13	-4.25965e-10	-1.21379
78403484	chr5:78403484:TTTCTC:T	2.19183e-18	0.531107	-1.31852	1.97021e-05	17.1045	-0.0891029
78404017	chr5:78404017:GA:G	1.17182e-18	-4.25965e-10	-1.41359	1.95246e-13	-4.25965e-10	-1.41437
78404049	chr5:78404049:G:A	1.22778e-18	-4.25965e-10	-1.36694	2.90534e-12	-4.25965e-10	1.28568
78404173	chr5:78404173:G:T	2.55388e-19	-2.15632	-0.780797	3.07535e-14	-2.19638	-1.06624
78404490	chr5:78404490:G:A	5.39119e-19	-2.18997	-4.01506e-10	0.000435741	20.1117	-4.01506e-10
78404539	chr5:78404539:C:T	2.15115e-18	0.607423	-1.41357	2.40505e-14	-2.22173	-1.28674
78404751	chr5:78404751:A:G	1.2596e-18	-4.25965e-10	-1.34136	3.40787e-13	-4.25965e-10	-0.85737
78405029	chr5:78405029:C:T	1.58976e-18	-4.25965e-10	-1.10857	2.38149e-13	-4.25965e-10	-1.21573
78405502	chr5:78405502:C:T	1.23006e-18	-4.25965e-10	-1.36508	2.22312e-13	-4.25965e-10	-1.28455
78406089	chr5:78406089:A:G	1.50668e-18	0.244776	-1.40702	2.5151e-14	-2.22205	-1.24168
78406249	chr5:78406249:A:G	1.20553e-18	-4.25965e-10	-1.38523	2.02069e-13	-4.25965e-10	-1.38002
78406382	chr5:78406382:A:G	6.3222e-19	-2.03067	-4.01506e-10	3.1854e-13	-0.924881	-4.01506e-10
78406536	chr5:78406536:G:A	2.70967e-19	-2.14264	-0.735266	3.15745e-14	-2.2041	-1.03218
78407170	chr5:78407170:T:C	1.19269e-18	-4.25965e-10	-1.39594	2.0539e-13	-4.25965e-10	-1.36372
78408202	chr5:78408202:G:A	1.43295e-19	-2.15905	-1.35596	0.029072	23.0625	1.24966
78408376	chr5:78408376:G:A	1.51262e-19	-2.14952	-1.31137	0.0421892	23.2192	1.46532
78408689	chr5:78408689:C:T	1.57284e-19	-2.15924	-1.26261	0.0457133	23.0313	1.73344
78408848	chr5:78408848:C:T	1.36519e-18	-4.25965e-10	-1.26086	1.98674e-13	-4.25965e-10	-1.39696
78408897	chr5:78408897:GC:G	1.21429e-18	-4.25965e-10	-1.37799	1.96015e-13	-4.25965e-10	-1.41044
78409024	chr5:78409024:T:C	3.76738e-18	0.942013	-1.18778	5.77152e-05	17.8801	0.210081
78409297	chr5:78409297:T:A	8.88389e-18	-4.25965e-10	0.612092	1.08641e-12	-4.25965e-10	0.302008
78410172	chr5:78410172:G:C	1.32093e-18	-4.25965e-10	-1.29381	3.9206e-13	-4.25965e-10	-0.717213
78410192	chr5:78410192:G:A	1.16906e-18	-4.25965e-10	-1.41595	2.01072e-13	-4.25965e-10	-1.38497
78410224	chr5:78410224:C:A	2.39517e-19	-1.62333	-1.37795	3.389e-14	-1.87056	-1.29495
78410277	chr5:78410277:C:T	1.71532e-18	-4.25965e-10	-1.03255	2.43769e-13	-4.25965e-10	-1.19241
78410839	chr5:78410839:C:G	1.41863e-19	-2.22212	-1.30292	0.010063	21.537	1.71422
78410898	chr5:78410898:T:G	1.98912e-18	-4.25965e-10	-0.884458	4.09694e-13	-4.25965e-10	-0.673216
78411054	chr5:78411054:T:C	1.74745e-18	0.378732	-1.39272	2.30405e-14	-2.21995	-1.33143
78411966	chr5:78411966:A:G	1.39978e-19	-2.21941	-1.31901	0.0197297	22.2956	1.62891
78412251	chr5:78412251:T:G	1.72017e-17	-4.25965e-10	1.27286	1.98353e-12	-4.25965e-10	0.904004
78412377	chr5:78412377:T:C	2.00699e-18	0.455974	-1.33148	1.51839e-05	16.8967	-0.141827
78412871	chr5:78412871:T:G	1.16839e-18	-4.25965e-10	-1.41652	2.15092e-13	-4.25965e-10	-1.31756
78413108	chr5:78413108:C:G	1.17067e-18	-4.25965e-10	-1.41457	2.63074e-13	-4.25965e-10	-1.11619
78413230	chr5:78413230:C:T	1.38915e-19	-2.21795	-1.32809	0.0214589	22.4307	1.57782
78413243	chr5:78413243:T:C	2.13822e-18	0.478869	-1.29104	1.73927e-05	16.9512	-0.0605444
78413267	chr5:78413267:T:G	2.33566e-18	-4.25965e-10	-0.723855	7.66047e-13	-4.25965e-10	-0.0473842
78413338	chr5:78413338:G:A	2.67078e-19	-2.14697	-0.745394	3.13934e-14	-2.20198	-1.04005
78413638	chr5:78413638:G:A	1.41695e-19	-2.21227	-1.31396	0.0324174	22.7652	1.65587
78414044	chr5:78414044:T:G	1.76478e-18	-4.25965e-10	-1.00412	3.8895e-13	-4.25965e-10	-0.725176
78414469	chr5:78414469:G:A	2.08273e-18	0.507274	-1.34574	2.77055e-14	-2.21267	-1.15432
78414671	chr5:78414671:A:T	6.06762e-19	-2.07177	-4.01506e-10	8.91491e-14	-2.19832	-4.01506e-10
78415056	chr5:78415056:T:C	1.93843e-18	0.500961	-1.41123	2.37553e-14	-2.22221	-1.29861
78415114	chr5:78415114:C:T	1.17123e-18	-4.25965e-10	-1.41409	1.95247e-13	-4.25965e-10	-1.41436
78415532	chr5:78415532:G:A	1.36621e-18	-4.25965e-10	-1.26011	1.98727e-13	-4.25965e-10	-1.39669
78415732	chr5:78415732:C:T	1.17492e-18	-4.25965e-10	-1.41095	2.14035e-13	-4.25965e-10	-1.32249
78416102	chr5:78416102:A:G	1.16801e-18	-4.25965e-10	-1.41685	1.99899e-13	-4.25965e-10	-1.39082
78416105	chr5:78416105:T:C	1.31536e-18	-4.25965e-10	-1.29804	2.4931e-13	-4.25965e-10	-1.16993
78416493	chr5:78416493:A:G	1.35038e-18	-4.25965e-10	-1.27176	1.97949e-13	-4.25965e-10	-1.40062
78417665	chr5:78417665:T:C	1.32769e-18	-4.25965e-10	-1.28871	3.96194e-13	-4.25965e-10	-0.706724
78418044	chr5:78418044:A:G	7.05815e-19	-1.92055	-4.01506e-10	9.92959e-14	-2.09052	-4.01506e-10
78418123	chr5:78418123:T:TC	5.30632e-19	-2.20584	-4.01506e-10	8.84768e-14	-2.20589	-4.01506e-10
78418145	chr5:78418145:A:G	2.07142e-18	-4.25965e-10	-0.843914	2.97963e-13	-4.25965e-10	-0.991657
78418637	chr5:78418637:G:A	2.19161e-19	-1.7758	-1.3143	2.85226e-14	-1.98054	-1.3574
78418683	chr5:78418683:A:G	9.84989e-19	-1.58727	-4.01506e-10	8.81514e-14	-2.20957	-4.01506e-10
78418738	chr5:78418738:A:G	1.26306e-18	-4.25965e-10	-1.33861	1.99988e-13	-4.25965e-10	-1.39037
78418961	chr5:78418961:C:T	1.202e-18	-4.25965e-10	-1.38816	1.95131e-13	-4.25965e-10	-1.41496
78419163	chr5:78419163:T:C	1.34512e-18	-4.25965e-10	-1.27566	3.24589e-13	-4.25965e-10	-0.906069
78419212	chr5:78419212:A:G	1.36227e-19	-2.22203	-1.34355	0.0123895	21.9697	1.48955
78419454	chr5:78419454:C:T	1.17318e-18	-4.25965e-10	-1.41243	2.03755e-13	-4.25965e-10	-1.37171
78419476	chr5:78419476:A:G	1.37435e-19	-2.22123	-1.33552	0.014732	22.1028	1.52957
78420166	chr5:78420166:G:A	2.1227e-18	-4.25965e-10	-0.81946	4.42487e-13	-4.25965e-10	-0.596216
78420717	chr5:78420717:A:G	1.34757e-19	-2.21461	-1.36183	0.0213394	22.6446	1.35835
78420797	chr5:78420797:G:A	2.06828e-18	0.555897	-1.40133	2.60213e-14	-2.21011	-1.2196
78421174	chr5:78421174:C:T	1.40722e-18	0.184796	-1.41533	1.49187e-06	15.7241	-1.28939
78421438	chr5:78421438:CTTT:C	1.11031e-18	-1.46751	-4.01506e-10	1.28384e-13	-1.8336	-4.01506e-10
78421593	chr5:78421593:A:G	1.17041e-18	-4.25965e-10	-1.41479	2.02118e-13	-4.25965e-10	-1.37978
78421704	chr5:78421704:T:C	9.419e-19	-1.632	-4.01506e-10	4.00378e-13	-0.696219	-4.01506e-10
78422570	chr5:78422570:GA:G	1.52462e-19	-2.13142	-1.32156	2.14845e-14	-2.20837	-1.41293
78422652	chr5:78422652:T:TA	1.2029e-18	-4.25965e-10	-1.38742	1.98059e-13	-4.25965e-10	-1.40006
78422657	chr5:78422657:T:C	3.73013e-18	-4.25965e-10	-0.255704	1.00699e-12	-4.25965e-10	0.226089
78422662	chr5:78422662:A:G	1.18478e-18	-4.25965e-10	-1.40259	2.08992e-13	-4.25965e-10	-1.34633
78422754	chr5:78422754:T:A	1.28173e-18	-4.25965e-10	-1.32394	2.01592e-13	-4.25965e-10	-1.38238
78422819	chr5:78422819:A:T	1.17818e-18	-4.25965e-10	-1.40818	1.9472e-13	-4.25965e-10	-1.41707
78422825	chr5:78422825:A:T	1.33782e-18	-4.25965e-10	-1.2811	2.07271e-13	-4.25965e-10	-1.3546
78423011	chr5:78423011:C:T	1.91465e-18	0.439273	-1.36189	2.20613e-14	-2.22173	-1.37307
78423990	chr5:78423990:A:G	2.07199e-18	-4.25965e-10	-0.843636	2.98173e-13	-4.25965e-10	-0.990955
78424374	chr5:78424374:G:A	6.17923e-19	-2.05354	-4.01506e-10	8.71521e-14	-2.22097	-4.01506e-10
78424479	chr5:78424479:C:CA	2.58485e-18	-4.25965e-10	-0.622479	6.19759e-13	-4.25965e-10	-0.259296
78425435	chr5:78425435:G:A	1.28712e-18	-1.31974	-4.01506e-10	8.72346e-14	-2.22003	-4.01506e-10
78425607	chr5:78425607:T:C	2.06002e-18	0.561965	-1.4114	2.49409e-14	-2.21013	-1.26199
78425819	chr5:78425819:C:T	1.80809e-18	0.437219	-1.4171	2.4078e-14	-2.21703	-1.2903
78426399	chr5:78426399:A:G	1.20021e-18	-4.25965e-10	-1.38965	1.9839e-13	-4.25965e-10	-1.39839
78426435	chr5:78426435:A:T	1.71665e-18	-4.25965e-10	-1.03177	2.43914e-13	-4.25965e-10	-1.19181
78426486	chr5:78426486:T:A	1.24761e-18	-4.25965e-10	-1.35092	1.98618e-13	-4.25965e-10	-1.39725
78426971	chr5:78426971:T:C	1.17256e-18	-4.25965e-10	-1.41296	2.03453e-13	-4.25965e-10	-1.37319
78427165	chr5:78427165:A:G	1.23507e-18	-4.25965e-10	-1.36102	1.96975e-13	-4.25965e-10	-1.40555
78427496	chr5:78427496:C:T	1.18885e-18	-4.25965e-10	-1.39916	2.07524e-13	-4.25965e-10	-1.35338
78427673	chr5:78427673:T:A	1.48862e-18	0.237969	-1.41227	1.70082e-06	15.8737	-1.30794
78428123	chr5:78428123:TAAAG:T	1.2144e-18	-4.25965e-10	-1.3779	1.96014e-13	-4.25965e-10	-1.41044
78428299	chr5:78428299:T:C	1.17138e-18	-4.25965e-10	-1.41396	1.9522e-13	-4.25965e-10	-1.4145
78428904	chr5:78428904:G:T	1.36919e-18	-4.25965e-10	-1.25793	1.98891e-13	-4.25965e-10	-1.39587
78428948	chr5:78428948:A:AT	1.66299e-18	-4.25965e-10	-1.06353	2.3844e-13	-4.25965e-10	-1.21451
78429049	chr5:78429049:A:T	2.4645e-18	0.65526	-1.32542	2.58844e-05	17.4042	-0.115905
78429067	chr5:78429067:T:G	1.45401e-18	0.218871	-1.4167	1.6551e-06	15.8117	-1.27317
78429156	chr5:78429156:T:C	2.11529e-18	-0.822957	-4.01506e-10	1.43643e-13	-1.7213	-4.01506e-10
78429223	chr5:78429223:T:C	4.7186e-18	-4.25965e-10	-0.020635	5.33723e-13	-4.25965e-10	-0.40875
78429351	chr5:78429351:T:G	1.36342e-18	-1.26215	-4.01506e-10	2.88966e-09	8.18802	-4.01506e-10
78430271	chr5:78430271:TAA:T	1.88236e-18	-4.25965e-10	-0.939619	3.77769e-13	-4.25965e-10	-0.754346
78430814	chr5:78430814:A:G	1.73594e-18	-4.25965e-10	-1.0206	3.44078e-13	-4.25965e-10	-0.847759
78430992	chr5:78430992:A:C	1.38563e-18	-4.25965e-10	-1.24599	2.67953e-13	-4.25965e-10	-1.09782
78431014	chr5:78431014:G:A	2.47432e-18	0.60844	-1.27462	2.56e-05	17.2778	-0.000596456
78431065	chr5:78431065:T:C	1.17011e-18	-4.25965e-10	-1.41505	2.01869e-13	-4.25965e-10	-1.38101
78431142	chr5:78431142:C:G	2.42524e-18	-4.25965e-10	-0.686216	5.77462e-13	-4.25965e-10	-0.329985
78431229	chr5:78431229:T:C	1.1994e-18	-4.25965e-10	-1.39032	1.98499e-13	-4.25965e-10	-1.39784
78431327	chr5:78431327:A:G	1.58228e-18	-1.11328	-4.01506e-10	4.15719e-12	1.64397	-4.01506e-10
78431503	chr5:78431503:C:G	1.82388e-18	-4.25965e-10	-0.971183	3.6732e-13	-4.25965e-10	-0.782393
78431771	chr5:78431771:G:A	1.20219e-18	-4.25965e-10	-1.388	1.98141e-13	-4.25965e-10	-1.39965
78432040	chr5:78432040:C:G	1.18238e-18	-4.25965e-10	-1.40462	2.03739e-13	-4.25965e-10	-1.37179
78432414	chr5:78432414:T:C	1.17034e-18	-4.25965e-10	-1.41485	2.02067e-13	-4.25965e-10	-1.38003
78432509	chr5:78432509:C:T	1.80571e-19	-2.15894	-1.12484	1.05823e-12	1.62432	-1.3486
78432798	chr5:78432798:C:T	1.26599e-18	-4.25965e-10	-1.33629	2.85534e-13	-4.25965e-10	-1.03427
78433335	chr5:78433335:C:T	1.21799e-18	-4.25965e-10	-1.37494	2.59909e-13	-4.25965e-10	-1.1283
78433378	chr5:78433378:G:A	1.21425e-18	-4.25965e-10	-1.37802	1.96005e-13	-4.25965e-10	-1.41049
78433396	chr5:78433396:T:G	2.1133e-18	0.511253	-1.33515	3.02124e-14	-2.21311	-1.06726
78433455	chr5:78433455:G:C	1.2142e-18	-4.25965e-10	-1.37806	1.96001e-13	-4.25965e-10	-1.41051
78433605	chr5:78433605:G:C	1.26184e-18	-4.25965e-10	-1.33958	1.9909e-13	-4.25965e-10	-1.39487
78433659	chr5:78433659:G:A	1.36157e-18	-4.25965e-10	-1.26351	2.61579e-13	-4.25965e-10	-1.12189
78433996	chr5:78433996:TG:T	2.67194e-19	-2.13968	-0.752247	3.1111e-14	-2.20581	-1.04526
78434185	chr5:78434185:G:A	2.68687e-18	-4.25965e-10	-0.583771	9.36509e-13	-4.25965e-10	0.153531
78434526	chr5:78434526:C:T	1.72353e-18	-4.25965e-10	-1.02777	3.41224e-13	-4.25965e-10	-0.856089
78434569	chr5:78434569:T:TCC	1.23413e-18	-4.25965e-10	-1.36179	1.97053e-13	-4.25965e-10	-1.40515
78434626	chr5:78434626:A:T	3.16656e-18	0.964999	-1.3845	2.42853e-14	-2.13961	-1.35914
78434658	chr5:78434658:A:G	1.3496e-18	-4.25965e-10	-1.27234	2.58441e-13	-4.25965e-10	-1.13396
78434711	chr5:78434711:A:G	1.26272e-18	-4.25965e-10	-1.33888	2.34878e-13	-4.25965e-10	-1.22956
78434732	chr5:78434732:A:G	3.1675e-18	0.972269	-1.39147	2.42003e-14	-2.13829	-1.36397
78434752	chr5:78434752:G:A	3.05631e-18	0.921508	-1.37645	2.38685e-14	-2.14668	-1.36939
78435275	chr5:78435275:G:A	1.95971e-18	-4.25965e-10	-0.899352	4.48234e-13	-4.25965e-10	-0.583312
78435316	chr5:78435316:A:G	1.73067e-17	-4.25965e-10	1.27894	1.99247e-12	-4.25965e-10	0.908501
78435785	chr5:78435785:C:T	2.719e-18	-4.25965e-10	-0.571885	9.51822e-13	-4.25965e-10	0.16975
78435927	chr5:78435927:G:A	1.29414e-18	-4.25965e-10	-1.3143	2.0023e-13	-4.25965e-10	-1.38916
78436119	chr5:78436119:A:T	2.49475e-18	-4.25965e-10	-0.657958	5.96477e-13	-4.25965e-10	-0.297588
78436186	chr5:78436186:C:T	1.17388e-18	-4.25965e-10	-1.41183	2.04107e-13	-4.25965e-10	-1.36998
78436213	chr5:78436213:A:C	2.08172e-19	-2.09988	-1.04166	2.4825e-14	-2.21788	-1.2589
78436342	chr5:78436342:T:C	1.46656e-18	0.216536	-1.40576	1.54505e-06	15.8015	-1.33182
78436380	chr5:78436380:C:A	9.63639e-19	-2.16671	0.557524	5.65207e-13	-1.16638	0.814941
78436486	chr5:78436486:T:C	1.17294e-18	-4.25965e-10	-1.41263	2.29973e-13	-4.25965e-10	-1.25067
78436490	chr5:78436490:C:T	1.73633e-18	-4.25965e-10	-1.02038	3.4403e-13	-4.25965e-10	-0.8479
78437030	chr5:78437030:T:C	1.1748e-18	-4.25965e-10	-1.41105	2.14145e-13	-4.25965e-10	-1.32197
78437290	chr5:78437290:C:T	1.16915e-18	-4.25965e-10	-1.41587	2.20537e-13	-4.25965e-10	-1.29256
78437337	chr5:78437337:T:C	1.34536e-18	-4.25965e-10	-1.27549	2.07936e-13	-4.25965e-10	-1.3514
78437365	chr5:78437365:T:C	2.67724e-18	-4.25965e-10	-0.587361	9.32155e-13	-4.25965e-10	0.148872
78437590	chr5:78437590:T:C	1.36326e-19	-2.21754	-1.34731	0.0186462	22.4132	1.45481
78437918	chr5:78437918:G:C	2.15858e-18	0.590635	-1.39333	2.39808e-05	17.3129	-0.100994
78437975	chr5:78437975:T:C	2.41138e-18	0.629959	-1.32191	3.03898e-14	-2.20555	-1.06897
78438051	chr5:78438051:G:A	1.18016e-18	-4.25965e-10	-1.4065	2.11015e-13	-4.25965e-10	-1.3367
78438067	chr5:78438067:T:C	1.17984e-18	-4.25965e-10	-1.40677	2.11169e-13	-4.25965e-10	-1.33597
78438082	chr5:78438082:C:T	1.38766e-18	-4.25965e-10	-1.24453	2.68079e-13	-4.25965e-10	-1.09734
78438192	chr5:78438192:G:GT	1.32765e-18	-4.25965e-10	-1.28874	2.39388e-13	-4.25965e-10	-1.21054
78438199	chr5:78438199:A:G	1.96053e-18	0.518184	-1.41712	2.50125e-14	-2.22223	-1.24702
78438284	chr5:78438284:T:C	1.32554e-18	-4.25965e-10	-1.29033	3.94477e-13	-4.25965e-10	-0.711067
78438470	chr5:78438470:T:A	1.35049e-18	-4.25965e-10	-1.27168	2.58627e-13	-4.25965e-10	-1.13324
78438502	chr5:78438502:G:T	1.17126e-18	-4.25965e-10	-1.41407	1.95239e-13	-4.25965e-10	-1.4144
78438519	chr5:78438519:C:T	1.41147e-18	0.181195	-1.40871	1.42095e-06	15.7091	-1.32315
78438755	chr5:78438755:G:T	1.35522e-18	0.145275	-1.41346	1.30821e-06	15.6064	-1.30309
78438915	chr5:78438915:A:G	1.20484e-18	-4.25965e-10	-1.38581	1.95245e-13	-4.25965e-10	-1.41437
78438960	chr5:78438960:A:G	1.1714e-18	-4.25965e-10	-1.41395	2.64965e-13	-4.25965e-10	-1.10903
78439168	chr5:78439168:A:T	2.56825e-18	-4.25965e-10	-0.628923	8.81722e-13	-4.25965e-10	0.093249
78439330	chr5:78439330:C:T	1.28131e-19	-2.20991	-1.41694	0.0127044	22.9248	0.55956
78439337	chr5:78439337:T:TTGCAGTGGCTGGTACTGGTTGTTTTTTTCCATGTTTAG	2.28295e-18	-4.25965e-10	-0.746678	5.36568e-13	-4.25965e-10	-0.403434
78439644	chr5:78439644:T:A	1.90214e-18	0.487871	-1.41704	2.47081e-14	-2.22198	-1.25952
78439844	chr5:78439844:A:G	1.94042e-18	-4.25965e-10	-0.909244	6.24005e-13	-4.25965e-10	-0.25247
78439854	chr5:78439854:A:G	2.06434e-18	0.535797	-1.38313	1.50377e-05	17.0905	-0.345352
78439865	chr5:78439865:A:G	1.34961e-18	-4.25965e-10	-1.27233	1.979e-13	-4.25965e-10	-1.40086
78440472	chr5:78440472:T:G	1.31254e-19	-2.21744	-1.38533	0.00469969	22.1318	0.358117
78440506	chr5:78440506:G:A	1.35173e-18	-4.25965e-10	-1.27076	2.09188e-13	-4.25965e-10	-1.3454
78440596	chr5:78440596:G:A	2.88613e-18	-4.25965e-10	-0.51223	6.97624e-13	-4.25965e-10	-0.140947
78440685	chr5:78440685:G:A	8.78569e-19	-1.70161	-4.01506e-10	1.16445e-13	-1.9312	-4.01506e-10
78440786	chr5:78440786:A:G	1.3759e-18	-4.25965e-10	-1.25304	1.99465e-13	-4.25965e-10	-1.39299
78440787	chr5:78440787:G:A	1.37324e-18	-4.25965e-10	-1.25497	1.9932e-13	-4.25965e-10	-1.39372
78440818	chr5:78440818:G:A	2.22152e-18	0.376818	-1.15077	4.36006e-14	-2.21956	-0.693994
78440888	chr5:78440888:C:T	1.1706e-18	-4.25965e-10	-1.41463	2.02243e-13	-4.25965e-10	-1.37916
78441175	chr5:78441175:G:T	5.91497e-19	-2.09725	-4.01506e-10	2.65136e-13	-1.10838	-4.01506e-10
78441337	chr5:78441337:G:A	3.60126e-18	-4.25965e-10	-0.290863	9.66103e-13	-4.25965e-10	0.184642
78441394	chr5:78441394:T:C	1.74854e-18	-4.25965e-10	-1.01337	3.47072e-13	-4.25965e-10	-0.839096
78441634	chr5:78441634:C:T	8.45996e-19	-1.73939	-4.01506e-10	9.0486e-14	-2.18343	-4.01506e-10
78441705	chr5:78441705:G:A	2.37158e-18	0.42898	-1.13757	4.46477e-14	-2.21759	-0.672237
78441820	chr5:78441820:G:A	1.29171e-18	0.100397	-1.41657	1.19114e-06	15.4849	-1.27533
78441843	chr5:78441843:A:C	1.18642e-18	-4.25965e-10	-1.40121	1.94778e-13	-4.25965e-10	-1.41677
78441921	chr5:78441921:G:A	1.16781e-18	-4.25965e-10	-1.41702	1.97025e-13	-4.25965e-10	-1.4053
78442125	chr5:78442125:T:C	1.31872e-18	-4.25965e-10	-1.29549	1.96395e-13	-4.25965e-10	-1.4085
78442358	chr5:78442358:C:T	4.304e-18	-4.25965e-10	-0.112604	1.09465e-12	-4.25965e-10	0.309561
78442462	chr5:78442462:T:C	1.19163e-18	-4.25965e-10	-1.39682	2.06651e-13	-4.25965e-10	-1.3576
78442552	chr5:78442552:C:T	2.59121e-18	-4.25965e-10	-0.620025	8.92088e-13	-4.25965e-10	0.104937
78442811	chr5:78442811:T:A	2.17435e-18	0.387072	-1.18249	4.13406e-14	-2.21923	-0.747553
78442982	chr5:78442982:G:A	7.46478e-19	-1.86454	-4.01506e-10	1.58267e-12	0.678242	-4.01506e-10
78443156	chr5:78443156:T:G	1.1893e-18	-4.25965e-10	-1.39878	1.94893e-13	-4.25965e-10	-1.41618
78443330	chr5:78443330:T:C	2.04687e-18	0.447623	-1.30346	3.22e-14	-2.21641	-1.00026
78443348	chr5:78443348:A:G	2.06998e-18	-4.25965e-10	-0.844609	2.97928e-13	-4.25965e-10	-0.991775
78443526	chr5:78443526:C:T	1.3102e-19	-2.21631	-1.38825	0.0156267	22.5576	1.13373
78443902	chr5:78443902:C:A	1.17545e-18	-4.25965e-10	-1.4105	2.13967e-13	-4.25965e-10	-1.32281
78443931	chr5:78443931:C:T	1.2146e-18	-4.25965e-10	-1.37773	1.96028e-13	-4.25965e-10	-1.41037
78443974	chr5:78443974:A:G	1.17063e-18	-4.25965e-10	-1.41461	2.02264e-13	-4.25965e-10	-1.37906
78443987	chr5:78443987:T:G	1.20314e-18	-4.25965e-10	-1.38722	1.98015e-13	-4.25965e-10	-1.40028
78444246	chr5:78444246:A:G	1.29148e-19	-2.21834	-1.40061	0.0117533	22.4041	1.00239
78444390	chr5:78444390:A:T	1.40477e-18	0.183673	-1.41595	1.36551e-06	15.5762	-1.23
78444882	chr5:78444882:C:T	1.17785e-18	-4.25965e-10	-1.40846	2.1221e-13	-4.25965e-10	-1.33105
78445116	chr5:78445116:A:G	2.11667e-18	0.278367	-1.10067	4.94768e-14	-1.82868	-0.95844
78445258	chr5:78445258:G:A	1.95642e-18	0.510099	-1.41113	2.39857e-14	-2.22218	-1.28899
78445424	chr5:78445424:C:T	1.37136e-18	-4.25965e-10	-1.25634	2.64099e-13	-4.25965e-10	-1.1123
78445960	chr5:78445960:C:T	1.9149e-18	0.488567	-1.41105	2.39805e-14	-2.22204	-1.28935
78446352	chr5:78446352:AAG:A	1.21377e-18	-4.25965e-10	-1.37842	1.95973e-13	-4.25965e-10	-1.41065
78446518	chr5:78446518:TAA:T	1.38361e-19	-2.21547	-1.33457	0.0243561	22.5971	1.53806
78446629	chr5:78446629:A:G	1.19158e-18	-4.25965e-10	-1.39687	1.99781e-13	-4.25965e-10	-1.3914
78446952	chr5:78446952:A:G	1.97633e-18	0.525873	-1.41678	2.45302e-14	-2.22227	-1.26646
78447171	chr5:78447171:T:A	1.207e-18	-4.25965e-10	-1.38401	1.97559e-13	-4.25965e-10	-1.40259
78447274	chr5:78447274:G:A	1.97114e-18	0.523605	-1.41714	2.48702e-14	-2.22225	-1.2527
78447298	chr5:78447298:A:C	2.07078e-18	-4.25965e-10	-0.844221	2.98026e-13	-4.25965e-10	-0.991449
78447532	chr5:78447532:A:G	1.29753e-19	-2.2174	-1.39687	0.0134403	22.4949	1.04578
78447571	chr5:78447571:C:T	1.18739e-18	-4.25965e-10	-1.40039	2.07938e-13	-4.25965e-10	-1.35139
78447572	chr5:78447572:TTGATA:T	1.39987e-18	-4.25965e-10	-1.23577	3.4982e-13	-4.25965e-10	-0.83121
78448209	chr5:78448209:A:T	9.7698e-19	-0.186641	-1.4088	3.63008e-07	14.1571	-1.13578
78448594	chr5:78448594:T:C	1.69693e-18	-4.25965e-10	-1.04333	2.41774e-13	-4.25965e-10	-1.20062
78448707	chr5:78448707:G:A	1.16771e-18	-4.25965e-10	-1.41711	1.96736e-13	-4.25965e-10	-1.40676
78448767	chr5:78448767:G:A	5.57844e-19	-2.15582	-4.01506e-10	1.25752e-13	-1.85431	-4.01506e-10
78448772	chr5:78448772:G:A	1.30844e-18	-4.25965e-10	-1.30331	2.44482e-13	-4.25965e-10	-1.18949
78448776	chr5:78448776:A:G	2.44266e-18	0.72459	-1.40365	2.29884e-14	-2.21936	-1.33427
78448961	chr5:78448961:T:C	2.67453e-19	-2.14997	-0.740988	3.15295e-14	-2.20122	-1.03648
78449121	chr5:78449121:T:A	1.40547e-18	-4.25965e-10	-1.23177	2.00928e-13	-4.25965e-10	-1.38568
78449186	chr5:78449186:T:G	1.28725e-18	-4.25965e-10	-1.31964	1.95268e-13	-4.25965e-10	-1.41425
78449352	chr5:78449352:A:C	1.35513e-18	0.148691	-1.41694	1.33402e-06	15.5926	-1.26972
78449608	chr5:78449608:T:C	2.28524e-19	-2.21085	-0.837413	3.65375e-14	-1.98307	-1.10722
78449713	chr5:78449713:A:G	5.99873e-19	-0.666553	-1.41663	8.25497e-08	12.7845	-1.24418
78449761	chr5:78449761:C:T	6.94196e-19	-1.93715	-4.01506e-10	8.75047e-14	-2.21694	-4.01506e-10
78449927	chr5:78449927:T:C	1.46761e-18	-4.25965e-10	-1.18851	4.93314e-13	-4.25965e-10	-0.487481
78450093	chr5:78450093:G:C	1.46314e-18	-4.25965e-10	-1.19156	3.30716e-13	-4.25965e-10	-0.887368
78450275	chr5:78450275:A:G	1.23381e-18	-4.25965e-10	-1.36204	1.95611e-13	-4.25965e-10	-1.4125
78450376	chr5:78450376:C:T	2.2122e-18	0.638367	-1.41653	2.44345e-14	-2.22072	-1.27191
78450453	chr5:78450453:A:G	3.06289e-18	0.749109	-1.2019	4.60073e-05	17.6096	0.253839
78450506	chr5:78450506:A:C	1.805e-18	-4.25965e-10	-0.981586	3.61158e-13	-4.25965e-10	-0.799313
78451800	chr5:78451800:G:A	1.51133e-18	0.219921	-1.37908	1.99011e-06	15.7924	-1.06953
78451820	chr5:78451820:A:G	2.26376e-18	0.477351	-1.23247	3.18413e-06	16.5881	-1.39525
78451928	chr5:78451928:T:C	1.17819e-18	-4.25965e-10	-1.40817	1.9472e-13	-4.25965e-10	-1.41707
78452245	chr5:78452245:A:G	1.20265e-18	-4.25965e-10	-1.38762	1.98179e-13	-4.25965e-10	-1.39946
78452870	chr5:78452870:G:T	1.34186e-19	-2.21481	-1.36587	2.18345e-12	2.41557	-1.41553
78453095	chr5:78453095:A:C	1.6987e-18	-4.25965e-10	-1.04228	3.35488e-13	-4.25965e-10	-0.873043
78453400	chr5:78453400:A:G	2.52859e-18	0.772026	-1.41651	1.94144e-05	17.6737	-0.673037
78453775	chr5:78453775:G:A	1.21343e-18	-4.25965e-10	-1.37869	1.95951e-13	-4.25965e-10	-1.41076
78454088	chr5:78454088:A:G	5.23172e-19	-2.21999	-4.01506e-10	2.94472e-13	-1.00344	-4.01506e-10
78454231	chr5:78454231:T:G	1.1821e-18	-4.25965e-10	-1.40486	2.01974e-13	-4.25965e-10	-1.38049
78454299	chr5:78454299:G:T	1.42105e-18	0.196365	-1.41712	1.56148e-06	15.7423	-1.26199
78454327	chr5:78454327:G:A	1.27333e-18	-4.25965e-10	-1.33051	2.00805e-13	-4.25965e-10	-1.38629
78454613	chr5:78454613:A:G	1.16897e-18	-4.25965e-10	-1.41603	1.95601e-13	-4.25965e-10	-1.41255
78454688	chr5:78454688:C:T	1.17909e-18	-4.25965e-10	-1.4074	2.10399e-13	-4.25965e-10	-1.33962
78454705	chr5:78454705:C:G	1.33627e-18	-4.25965e-10	-1.28226	2.41476e-13	-4.25965e-10	-1.20186
78454774	chr5:78454774:G:A	1.46947e-18	-4.25965e-10	-1.18725	3.3341e-13	-4.25965e-10	-0.879255
78455255	chr5:78455255:A:C	1.17003e-18	-4.25965e-10	-1.41512	1.9538e-13	-4.25965e-10	-1.41368
78455359	chr5:78455359:A:G	1.18586e-18	-4.25965e-10	-1.40168	1.94706e-13	-4.25965e-10	-1.41714
78456432	chr5:78456432:C:T	1.33681e-18	-4.25965e-10	-1.28186	1.97275e-13	-4.25965e-10	-1.40403
78457217	chr5:78457217:G:A	1.20864e-18	-4.25965e-10	-1.38265	1.95642e-13	-4.25965e-10	-1.41234
78457328	chr5:78457328:G:A	1.43145e-19	-2.20739	-1.30865	0.0411066	22.9733	1.68525
78457387	chr5:78457387:T:G	1.19078e-18	-4.25965e-10	-1.39754	2.12119e-13	-4.25965e-10	-1.33148
78457686	chr5:78457686:T:G	4.27364e-19	-1.07396	-1.34831	2.39669e-14	-2.21902	-1.29294
78457726	chr5:78457726:C:T	1.34909e-18	-4.25965e-10	-1.27272	1.97467e-13	-4.25965e-10	-1.40306
78457870	chr5:78457870:C:T	1.23689e-18	-4.25965e-10	-1.35954	2.71104e-13	-4.25965e-10	-1.08613
78457871	chr5:78457871:A:G	1.34053e-19	-2.2134	-1.36827	0.0211219	22.6897	1.30304
78457956	chr5:78457956:G:A	1.30109e-18	-4.25965e-10	-1.30895	2.03388e-13	-4.25965e-10	-1.37351
78458000	chr5:78458000:T:C	1.431e-18	0.203305	-1.41708	1.57733e-06	15.7549	-1.26457
78458002	chr5:78458002:T:C	2.38094e-18	-4.25965e-10	-0.704652	7.92623e-13	-4.25965e-10	-0.0132806
78458031	chr5:78458031:C:A	1.41425e-19	-2.21255	-1.31559	0.0329192	22.7798	1.65663
78458035	chr5:78458035:G:C	1.22706e-18	-4.25965e-10	-1.36753	1.95837e-13	-4.25965e-10	-1.41134
78458174	chr5:78458174:C:T	1.43452e-19	-2.15008	-1.36382	0.0197833	23.5701	0.357181
78458211	chr5:78458211:G:A	1.20231e-18	-4.25965e-10	-1.3879	1.98135e-13	-4.25965e-10	-1.39968
78458315	chr5:78458315:C:T	1.47789e-18	0.235606	-1.41714	1.71962e-06	15.837	-1.26029
78458362	chr5:78458362:G:A	1.68576e-18	-4.25965e-10	-1.04993	7.74378e-13	-4.25965e-10	-0.0365678
78458445	chr5:78458445:G:T	2.12627e-18	0.599326	-1.4171	2.47843e-14	-2.22204	-1.25638
78458460	chr5:78458460:A:G	2.07042e-18	-4.25965e-10	-0.844399	2.97983e-13	-4.25965e-10	-0.991592
78458985	chr5:78458985:G:T	1.33495e-18	-4.25965e-10	-1.28325	1.97189e-13	-4.25965e-10	-1.40447
78459212	chr5:78459212:T:C	2.41572e-18	0.666844	-1.35699	2.91438e-14	-2.20243	-1.11396
78459236	chr5:78459236:A:G	1.3483e-18	-4.25965e-10	-1.2733	2.58037e-13	-4.25965e-10	-1.13553
78459424	chr5:78459424:A:G	9.49382e-19	-1.62409	-4.01506e-10	4.071e-13	-0.679569	-4.01506e-10
78459433	chr5:78459433:T:C	1.36398e-18	-4.25965e-10	-1.26174	4.20829e-13	-4.25965e-10	-0.646402
78459520	chr5:78459520:A:G	2.81885e-18	0.61696	-1.15278	4.37508e-14	-2.20646	-0.703658
78460049	chr5:78460049:C:T	1.20521e-18	-4.25965e-10	-1.38549	2.03316e-13	-4.25965e-10	-1.37387
78460655	chr5:78460655:G:C	1.70802e-19	-2.14931	-1.19008	0.000613972	19.6375	0.817046
78460921	chr5:78460921:T:C	2.15404e-18	-4.25965e-10	-0.804804	3.09301e-13	-4.25965e-10	-0.954314
78460939	chr5:78460939:T:G	1.28509e-18	-4.25965e-10	-1.32132	2.01928e-13	-4.25965e-10	-1.38072
78460993	chr5:78460993:T:C	1.20965e-18	-4.25965e-10	-1.38181	2.17464e-13	-4.25965e-10	-1.30659
78461540	chr5:78461540:T:C	2.59979e-18	-4.25965e-10	-0.616718	6.28036e-13	-4.25965e-10	-0.246031
78461721	chr5:78461721:G:T	2.86251e-18	0.737657	-1.25811	4.19017e-05	17.6172	0.152727
78461753	chr5:78461753:G:A	1.20386e-18	-4.25965e-10	-1.38662	1.97954e-13	-4.25965e-10	-1.40059
78462599	chr5:78462599:A:G	1.21976e-18	-4.25965e-10	-1.37349	2.61144e-13	-4.25965e-10	-1.12355
78463151	chr5:78463151:AAC:A	1.19947e-18	-4.25965e-10	-1.39027	1.98503e-13	-4.25965e-10	-1.39782
78463239	chr5:78463239:C:T	1.39922e-18	-4.25965e-10	-1.23623	1.94779e-13	-4.25965e-10	-1.41676
78463388	chr5:78463388:G:T	1.4906e-18	-4.25965e-10	-1.17297	3.40591e-13	-4.25965e-10	-0.857947
78463539	chr5:78463539:A:G	2.25731e-18	0.611529	-1.3695	2.81736e-14	-2.20692	-1.14332
78463697	chr5:78463697:A:G	2.67999e-18	0.656103	-1.24244	3.51632e-05	17.3941	0.200587
78464038	chr5:78464038:C:T	2.77068e-18	0.677625	-1.23068	3.82074e-05	17.4409	0.236729
78464040	chr5:78464040:C:T	1.39621e-19	-2.21309	-1.32788	0.0289346	22.7197	1.58773
78464122	chr5:78464122:C:T	1.1974e-18	-4.25965e-10	-1.39199	1.98795e-13	-4.25965e-10	-1.39635
78464162	chr5:78464162:TG:T	1.17352e-18	-4.25965e-10	-1.41214	2.15003e-13	-4.25965e-10	-1.31798
78464167	chr5:78464167:T:A	1.36984e-19	-2.21526	-1.34478	0.0238218	22.6281	1.48484
78464336	chr5:78464336:G:A	1.37215e-19	-2.21349	-1.34486	0.0253534	22.7002	1.47512
78464374	chr5:78464374:C:T	2.84971e-18	-4.25965e-10	-0.52493	3.9085e-13	-4.25965e-10	-0.720303
78464418	chr5:78464418:A:G	2.00101e-18	0.487061	-1.36556	2.82288e-14	-2.21479	-1.1335
78464668	chr5:78464668:CA:C	1.39265e-19	-2.21609	-1.32743	0.0251698	22.5777	1.59035
78465085	chr5:78465085:C:T	1.20388e-18	-4.25965e-10	-1.3866	2.15552e-13	-4.25965e-10	-1.31543
78465147	chr5:78465147:A:T	1.54248e-19	-2.16126	-1.28008	2.20628e-14	-2.19342	-1.40131
78465249	chr5:78465249:G:A	3.15901e-18	-4.25965e-10	-0.421889	8.25547e-13	-4.25965e-10	0.0274186
78465315	chr5:78465315:C:T	3.24668e-18	-4.25965e-10	-0.394515	8.5288e-13	-4.25965e-10	0.0599915
78465414	chr5:78465414:C:T	1.77978e-18	-4.25965e-10	-0.99566	3.54561e-13	-4.25965e-10	-0.817747
78465415	chr5:78465415:G:A	1.3885e-19	-2.21202	-1.3345	0.0293188	22.7737	1.54691
78465677	chr5:78465677:G:T	1.25985e-18	-4.25965e-10	-1.34116	2.33914e-13	-4.25965e-10	-1.23368
78465858	chr5:78465858:G:A	1.35142e-18	-4.25965e-10	-1.27099	2.58872e-13	-4.25965e-10	-1.13229
78465859	chr5:78465859:G:C	1.35142e-18	-4.25965e-10	-1.27099	2.58872e-13	-4.25965e-10	-1.13229
78465871	chr5:78465871:T:A	2.64416e-18	-4.25965e-10	-0.599796	6.37805e-13	-4.25965e-10	-0.230595
78465971	chr5:78465971:G:A	2.34383e-18	0.682931	-1.40329	2.32741e-14	-2.22063	-1.32065
78466027	chr5:78466027:C:T	2.50599e-19	-2.15317	-0.802884	3.01559e-14	-2.19945	-1.0828
78466806	chr5:78466806:G:T	1.17238e-18	-4.25965e-10	-1.41311	2.16053e-13	-4.25965e-10	-1.31311
78466831	chr5:78466831:C:T	1.16846e-18	-4.25965e-10	-1.41646	1.97495e-13	-4.25965e-10	-1.40291
78467033	chr5:78467033:A:T	5.23994e-19	-2.21842	-4.01506e-10	1.09184e-13	-1.99559	-4.01506e-10
78467224	chr5:78467224:G:A	1.62839e-18	-4.25965e-10	-1.08456	4.14231e-13	-4.25965e-10	-0.662204
78467247	chr5:78467247:A:G	2.66472e-18	-4.25965e-10	-0.592051	3.68364e-13	-4.25965e-10	-0.779555
78467334	chr5:78467334:A:G	2.11535e-19	-1.94677	-1.17875	3.98988e-14	-2.22182	-0.780463
78467361	chr5:78467361:T:G	1.35512e-18	-4.25965e-10	-1.26826	1.98176e-13	-4.25965e-10	-1.39947
78467720	chr5:78467720:A:G	1.19513e-18	-4.25965e-10	-1.39389	1.99132e-13	-4.25965e-10	-1.39466
78467892	chr5:78467892:T:C	1.24106e-18	-4.25965e-10	-1.35619	2.25079e-13	-4.25965e-10	-1.27218
78467940	chr5:78467940:A:G	1.77312e-18	-4.25965e-10	-0.999406	2.50422e-13	-4.25965e-10	-1.16548
78467993	chr5:78467993:G:A	1.20693e-18	-4.25965e-10	-1.38407	1.97536e-13	-4.25965e-10	-1.4027
78468068	chr5:78468068:T:C	2.45993e-18	0.591922	-1.26394	2.81242e-05	17.2367	0.134597
78468340	chr5:78468340:A:T	1.36348e-18	-4.25965e-10	-1.26211	4.20497e-13	-4.25965e-10	-0.64719
78468851	chr5:78468851:C:T	1.183e-18	-4.25965e-10	-1.40409	2.07796e-13	-4.25965e-10	-1.35207
78468913	chr5:78468913:T:C	1.16785e-18	-4.25965e-10	-1.41699	1.9822e-13	-4.25965e-10	-1.39925
78469259	chr5:78469259:A:G	1.57914e-19	-2.14005	-1.2778	2.18234e-14	-2.20518	-1.40047
78469796	chr5:78469796:T:TG	1.17532e-18	-4.25965e-10	-1.4106	1.94842e-13	-4.25965e-10	-1.41644
78470196	chr5:78470196:T:C	3.72454e-19	-2.21575	-0.344035	5.18858e-06	16.8147	-1.13359
78470205	chr5:78470205:A:G	1.27357e-19	-2.21697	-1.41594	3.69427e-05	17.6904	-0.0463696
78470312	chr5:78470312:T:C	1.40395e-19	-2.21687	-1.31857	0.0249856	22.5226	1.6381
78470603	chr5:78470603:G:A	1.36092e-18	-4.25965e-10	-1.26398	3.02542e-13	-4.25965e-10	-0.976409
78470835	chr5:78470835:G:A	1.55546e-18	0.286241	-1.41661	1.82761e-06	15.8763	-1.23865
78470910	chr5:78470910:T:C	2.52322e-18	-4.25965e-10	-0.646614	6.06332e-13	-4.25965e-10	-0.2812
78470992	chr5:78470992:A:G	1.20615e-18	-4.25965e-10	-1.38472	1.97624e-13	-4.25965e-10	-1.40226
78471250	chr5:78471250:A:C	1.29832e-18	-4.25965e-10	-1.31108	1.95017e-13	-4.25965e-10	-1.41554
78471313	chr5:78471313:A:G	1.55231e-19	-2.1521	-1.28289	2.19182e-14	-2.19906	-1.40225
78471754	chr5:78471754:C:T	2.46589e-18	0.579256	-1.24885	2.49349e-05	17.0724	0.178507
78471794	chr5:78471794:A:G	1.2389e-18	-4.25965e-10	-1.35793	2.24435e-13	-4.25965e-10	-1.27504
78471862	chr5:78471862:C:CT	1.21909e-18	-4.25965e-10	-1.37405	1.99984e-13	-4.25965e-10	-1.39039
78472196	chr5:78472196:C:T	1.39217e-19	-2.21916	-1.32471	0.0201198	22.3396	1.6045
78472265	chr5:78472265:T:A	2.59431e-18	0.742527	-1.36135	2.89309e-14	-2.20013	-1.12358
78472287	chr5:78472287:A:G	1.49874e-19	-2.17188	-1.29823	2.21154e-14	-2.18527	-1.40708
78472419	chr5:78472419:A:T	1.55004e-18	0.247016	-1.38088	2.20955e-14	-2.21441	-1.37884
78472770	chr5:78472770:A:G	2.83987e-19	-2.14373	-0.68724	3.27187e-14	-2.20433	-0.996352
78472922	chr5:78472922:C:G	1.40223e-18	-4.25965e-10	-1.23408	3.5204e-13	-4.25965e-10	-0.824882
78472997	chr5:78472997:G:A	2.36703e-18	0.660703	-1.37121	2.80889e-14	-2.20643	-1.14683
78473120	chr5:78473120:T:C	2.50488e-18	0.76196	-1.41587	2.42923e-14	-2.21974	-1.27873
78473142	chr5:78473142:G:GA	1.38426e-18	-4.25965e-10	-1.24698	3.11365e-13	-4.25965e-10	-0.947662
78473179	chr5:78473179:C:G	3.57406e-18	0.938288	-1.23673	6.78506e-05	18.0339	0.218046
78473232	chr5:78473232:G:A	1.77694e-18	-4.25965e-10	-0.997253	3.5388e-13	-4.25965e-10	-0.81967
78473455	chr5:78473455:T:C	1.72292e-18	-4.25965e-10	-1.02813	3.41046e-13	-4.25965e-10	-0.856611
78474868	chr5:78474868:C:T	1.38385e-19	-2.22118	-1.32869	0.015498	22.1016	1.5815
78474964	chr5:78474964:C:A	1.17102e-18	0.00275793	-1.41703	8.94681e-07	15.1895	-1.26616
78476186	chr5:78476186:T:G	1.33267e-18	-4.25965e-10	-1.28497	2.53828e-13	-4.25965e-10	-1.15197
78476246	chr5:78476246:C:T	2.63751e-18	-4.25965e-10	-0.602314	6.38843e-13	-4.25965e-10	-0.228969
78476262	chr5:78476262:TG:T	1.18706e-18	-4.25965e-10	-1.40067	2.09874e-13	-4.25965e-10	-1.34212
78476499	chr5:78476499:G:A	1.3767e-18	-4.25965e-10	-1.25246	3.40414e-13	-4.25965e-10	-0.858464
78476879	chr5:78476879:A:C	2.57615e-19	-2.14344	-0.784998	3.03879e-14	-2.2062	-1.06838
78476914	chr5:78476914:T:C	1.17826e-18	-4.25965e-10	-1.40811	2.03247e-13	-4.25965e-10	-1.37421
78477157	chr5:78477157:A:G	1.4126e-18	-4.25965e-10	-1.22672	4.53632e-13	-4.25965e-10	-0.571341
78477329	chr5:78477329:C:T	1.40384e-19	-2.21835	-1.31717	0.018849	22.2455	1.6334
78477820	chr5:78477820:T:C	3.28528e-18	-4.25965e-10	-0.382697	8.64675e-13	-4.25965e-10	0.0737261
78477965	chr5:78477965:T:C	1.16767e-18	-4.25965e-10	-1.41714	1.98746e-13	-4.25965e-10	-1.3966
78478675	chr5:78478675:T:A	2.82517e-18	0.84832	-1.3819	2.79436e-14	-2.1836	-1.17484
78478733	chr5:78478733:A:T	1.17332e-18	-4.25965e-10	-1.41231	2.15232e-13	-4.25965e-10	-1.31691
78480864	chr5:78480864:TTA:T	1.58223e-18	-1.11331	-4.01506e-10	4.14271e-12	1.64048	-4.01506e-10
78480878	chr5:78480878:C:T	2.64814e-18	-4.25965e-10	-0.598292	5.69852e-13	-4.25965e-10	-0.343252
78481361	chr5:78481361:A:G	1.2311e-18	-4.25965e-10	-1.36424	4.93576e-13	-4.25965e-10	-0.486951
78481461	chr5:78481461:C:T	1.83085e-18	-4.25965e-10	-0.96737	2.56789e-13	-4.25965e-10	-1.14037
78481591	chr5:78481591:A:G	1.29899e-18	-4.25965e-10	-1.31056	2.78382e-13	-4.25965e-10	-1.05963
78481898	chr5:78481898:G:A	1.33251e-18	-4.25965e-10	-1.28508	1.97096e-13	-4.25965e-10	-1.40494
78482150	chr5:78482150:G:A	1.16971e-18	-4.25965e-10	-1.41539	2.07248e-13	-4.25965e-10	-1.35471
78482362	chr5:78482362:C:G	7.93738e-19	-1.80315	-4.01506e-10	3.02299e-13	-0.977211	-4.01506e-10
78482383	chr5:78482383:T:C	1.34022e-18	-4.25965e-10	-1.27931	2.42186e-13	-4.25965e-10	-1.19892
78482473	chr5:78482473:A:G	2.24179e-18	0.488969	-1.25384	2.6768e-14	-2.20924	-1.19218
78483172	chr5:78483172:CAT:C	1.13629e-18	-0.156209	-1.28817	2.27208e-14	-2.20979	-1.35556
78483210	chr5:78483210:G:A	2.84339e-18	0.889393	-1.41654	2.2322e-14	-2.19138	-1.39168
78483302	chr5:78483302:A:G	3.07578e-18	0.926403	-1.37499	2.82611e-14	-2.17124	-1.1759
78483907	chr5:78483907:G:A	2.8064e-18	-4.25965e-10	-0.540245	6.89015e-13	-4.25965e-10	-0.153365
78484217	chr5:78484217:C:T	1.56373e-18	-4.25965e-10	-1.12508	3.068e-13	-4.25965e-10	-0.962432
78484440	chr5:78484440:C:T	2.6293e-18	0.724554	-1.32998	3.68409e-14	-2.21931	-0.86271
78484627	chr5:78484627:T:G	1.39104e-18	-4.25965e-10	-1.2421	4.31193e-13	-4.25965e-10	-0.622073
78484628	chr5:78484628:T:G	1.46412e-19	-2.08242	-1.41106	2.35581e-14	-2.22016	-1.309
78484909	chr5:78484909:G:A	1.23517e-18	-4.25965e-10	-1.36094	4.99856e-13	-4.25965e-10	-0.474307
78485115	chr5:78485115:A:G	1.20876e-18	-4.25965e-10	-1.38255	1.95616e-13	-4.25965e-10	-1.41247
78485319	chr5:78485319:A:G	1.70727e-18	-4.25965e-10	-1.03725	3.41159e-13	-4.25965e-10	-0.85628
78485402	chr5:78485402:T:A	1.16767e-18	-4.25965e-10	-1.41714	1.98986e-13	-4.25965e-10	-1.39539
78485439	chr5:78485439:G:A	1.17015e-18	-4.25965e-10	-1.41502	2.19754e-13	-4.25965e-10	-1.29612
78485567	chr5:78485567:G:A	3.22749e-19	-2.10511	-0.597914	3.46421e-14	-2.21652	-0.927038
78486689	chr5:78486689:G:A	1.62882e-19	-2.15114	-1.23573	2.23412e-14	-2.19823	-1.38397
78486707	chr5:78486707:CAAG:C	2.17186e-19	-1.70464	-1.39451	2.8832e-14	-1.91466	-1.41248
78487206	chr5:78487206:T:C	1.50821e-19	-2.07754	-1.38627	3.59355e-12	2.76504	-1.26677
78487862	chr5:78487862:C:A	1.72675e-18	-4.25965e-10	-1.02591	3.41845e-13	-4.25965e-10	-0.85427
78487908	chr5:78487908:G:A	1.21673e-18	-4.25965e-10	-1.37598	1.95314e-13	-4.25965e-10	-1.41402
78488183	chr5:78488183:G:A	1.17815e-18	-4.25965e-10	-1.4082	2.00002e-13	-4.25965e-10	-1.3903
78488409	chr5:78488409:C:T	2.82718e-18	-4.25965e-10	-0.532868	6.89242e-13	-4.25965e-10	-0.153035
78488441	chr5:78488441:G:A	3.2337e-18	-4.25965e-10	-0.39852	6.64998e-13	-4.25965e-10	-0.188844
78488610	chr5:78488610:T:C	1.4982e-19	-2.11993	-1.35054	4.71599e-14	-1.64977	-1.18532
78488719	chr5:78488719:C:T	2.97269e-18	0.554904	-1.03759	4.11781e-06	15.9754	-0.525403
78488987	chr5:78488987:A:C	1.24042e-18	-4.25965e-10	-1.35669	1.94736e-13	-4.25965e-10	-1.41698
78489158	chr5:78489158:A:G	1.96984e-18	-4.25965e-10	-0.894197	2.72096e-13	-4.25965e-10	-1.08247
78489380	chr5:78489380:AAAT:A	1.60277e-18	0.302824	-1.40324	1.48706e-06	15.5928	-1.16135
78489564	chr5:78489564:T:C	3.83365e-18	1.13141	-1.35975	2.99726e-14	-2.1489	-1.13945
78489649	chr5:78489649:C:T	1.21623e-18	-4.25965e-10	-1.3764	2.16045e-13	-4.25965e-10	-1.31314
78489917	chr5:78489917:C:A	1.49748e-19	-2.20955	-1.2614	0.00243665	21.2377	0.595346
78489919	chr5:78489919:T:C	1.45584e-19	-2.22012	-1.27904	0.000264486	20.1807	-0.568285
78490035	chr5:78490035:G:A	5.49152e-18	1.32844	-1.19738	4.10715e-14	-2.11645	-0.85686
78490600	chr5:78490600:A:G	7.35318e-19	-1.8796	-4.01506e-10	3.68957e-13	-0.777947	-4.01506e-10
78491164	chr5:78491164:C:G	2.08471e-18	-4.25965e-10	-0.837517	4.82436e-13	-4.25965e-10	-0.509781
78491428	chr5:78491428:A:G	1.27663e-18	-4.25965e-10	-1.32792	5.46044e-13	-4.25965e-10	-0.385929
78491525	chr5:78491525:C:G	1.19863e-18	-4.25965e-10	-1.39096	4.31474e-13	-4.25965e-10	-0.62142
78491655	chr5:78491655:G:C	1.792e-18	-4.25965e-10	-0.988813	2.53647e-13	-4.25965e-10	-1.15268
78491659	chr5:78491659:C:T	7.40597e-19	-0.457195	-1.41525	3.7017e-08	12.1311	-1.39287
78491738	chr5:78491738:AATTG:A	2.28144e-18	-4.25965e-10	-0.747343	5.31168e-13	-4.25965e-10	-0.41355
78491759	chr5:78491759:A:G	1.19575e-18	-4.25965e-10	-1.39338	1.96756e-13	-4.25965e-10	-1.40667
78492066	chr5:78492066:C:G	2.46773e-19	-1.59682	-1.37461	4.07479e-14	-1.73463	-1.24659
78493049	chr5:78493049:G:C	1.45689e-19	-2.21174	-1.28669	2.36097e-14	-2.1219	-1.40507
78493102	chr5:78493102:T:A	1.44023e-19	-2.21386	-1.29608	2.37207e-14	-2.11472	-1.40756
78493167	chr5:78493167:G:A	2.00131e-18	-4.25965e-10	-0.878347	4.052e-13	-4.25965e-10	-0.684246
78493304	chr5:78493304:A:C	1.16948e-18	-4.25965e-10	-1.41559	2.23794e-13	-4.25965e-10	-1.2779
78493564	chr5:78493564:GA:G	1.51551e-18	-4.25965e-10	-1.1564	5.14011e-13	-4.25965e-10	-0.446383
78494183	chr5:78494183:G:T	1.78437e-18	-4.25965e-10	-0.993084	4.6696e-13	-4.25965e-10	-0.542384
78494367	chr5:78494367:C:T	1.22228e-18	-4.25965e-10	-1.37143	1.96414e-13	-4.25965e-10	-1.40841
78494487	chr5:78494487:G:A	1.97531e-19	-2.11012	-1.08389	2.38193e-14	-2.21762	-1.30051
78494640	chr5:78494640:GGTATT:G	1.18402e-18	-4.25965e-10	-1.40323	1.94753e-13	-4.25965e-10	-1.4169
78494840	chr5:78494840:C:T	3.19522e-18	0.702395	-1.11289	2.20543e-06	15.3785	-0.552895
78494915	chr5:78494915:G:GA	1.18237e-18	-4.25965e-10	-1.40463	1.94795e-13	-4.25965e-10	-1.41668
78495389	chr5:78495389:T:C	1.17724e-18	-4.25965e-10	-1.40898	1.95057e-13	-4.25965e-10	-1.41534
78495423	chr5:78495423:G:A	2.06682e-18	-4.25965e-10	-0.846137	4.19605e-13	-4.25965e-10	-0.649313
78496052	chr5:78496052:CAG:C	1.1909e-18	-4.25965e-10	-1.39744	1.94717e-13	-4.25965e-10	-1.41708
78496250	chr5:78496250:T:G	8.28907e-19	-1.15195	-0.607844	7.85071e-14	-1.62759	-0.697847
78496884	chr5:78496884:T:C	3.15153e-18	0.548297	-0.972558	6.89479e-14	-2.21074	-0.24454
78496902	chr5:78496902:C:T	1.16766e-18	-4.25965e-10	-1.41714	2.99876e-13	-4.25965e-10	-0.985258
78497289	chr5:78497289:GTTAA:G	1.65774e-18	-0.571613	-0.49508	6.69343e-14	-2.20655	-0.278362
78497571	chr5:78497571:T:G	2.22451e-18	-4.25965e-10	-0.77261	4.89119e-13	-4.25965e-10	-0.496021
78497619	chr5:78497619:G:A	1.17931e-18	-4.25965e-10	-1.40722	1.94915e-13	-4.25965e-10	-1.41607
78497707	chr5:78497707:T:C	4.63869e-19	-2.2197	-0.120604	5.90295e-14	-2.08844	-0.522149
78498020	chr5:78498020:G:A	1.27117e-18	-4.25965e-10	-1.33221	5.00931e-13	-4.25965e-10	-0.472159
78498154	chr5:78498154:C:T	1.18537e-18	-4.25965e-10	-1.40209	2.08403e-13	-4.25965e-10	-1.34916
78498927	chr5:78498927:A:G	2.63205e-18	0.439815	-1.0442	6.03015e-14	-2.21632	-0.372947
78498985	chr5:78498985:A:G	2.28296e-18	-4.25965e-10	-0.746674	4.56075e-13	-4.25965e-10	-0.56597
78499931	chr5:78499931:T:C	1.45723e-18	-4.25965e-10	-1.19561	2.20338e-13	-4.25965e-10	-1.29346
78499980	chr5:78499980:T:A	1.3169e-18	0.0959186	-1.39279	3.40979e-07	14.3337	-1.37497
78500020	chr5:78500020:A:G	2.98237e-18	0.513265	-0.992694	6.59669e-14	-2.21242	-0.28705
78500120	chr5:78500120:A:G	1.79043e-18	-0.989694	-4.01506e-10	1.47301e-13	-1.69615	-4.01506e-10
78500190	chr5:78500190:A:G	6.71731e-19	-1.97004	-4.01506e-10	6.01286e-13	-0.289558	-4.01506e-10
78500888	chr5:78500888:T:C	1.46873e-19	-2.20935	-1.28098	0.000721523	20.1456	0.470412
78501150	chr5:78501150:T:A	2.52974e-19	-2.21458	-0.732034	3.40521e-14	-2.11955	-1.04118
78501336	chr5:78501336:T:G	1.72005e-18	-4.25965e-10	-1.0298	3.93139e-13	-4.25965e-10	-0.714465
78501430	chr5:78501430:G:A	3.22663e-18	-4.25965e-10	-0.400711	8.07537e-13	-4.25965e-10	0.00536066
78501537	chr5:78501537:C:T	2.61969e-19	-2.19569	-0.715987	3.30347e-14	-2.16182	-1.02925
78501592	chr5:78501592:A:C	1.17569e-18	-4.25965e-10	-1.41029	2.11e-13	-4.25965e-10	-1.33677
78501741	chr5:78501741:A:G	1.17991e-18	-4.25965e-10	-1.40671	1.94884e-13	-4.25965e-10	-1.41623
78502451	chr5:78502451:G:A	1.37329e-18	-4.25965e-10	-1.25494	2.10813e-13	-4.25965e-10	-1.33765
78502609	chr5:78502609:C:T	3.6757e-18	-0.442632	0.172227	1.42285e-13	-2.21847	0.487674
78502957	chr5:78502957:C:T	2.85827e-18	-4.25965e-10	-0.521933	6.93905e-13	-4.25965e-10	-0.146293
78503335	chr5:78503335:C:T	3.47472e-18	1.08353	-1.41016	2.54082e-14	-2.14355	-1.31001
78503370	chr5:78503370:C:T	2.3493e-18	0.462835	-1.18087	4.77587e-14	-2.21257	-0.609897
78503410	chr5:78503410:C:T	4.05291e-19	-2.08484	-0.390454	0.000117963	18.2353	0.569698
78503686	chr5:78503686:G:A	1.16904e-18	-4.25965e-10	-1.41597	2.08015e-13	-4.25965e-10	-1.35102
78504013	chr5:78504013:C:T	6.34455e-19	-2.09989	0.0727489	0.000199653	18.0381	1.29316
78504353	chr5:78504353:G:A	6.96679e-19	-1.93358	-4.01506e-10	2.31799e-13	-1.24276	-4.01506e-10
78504764	chr5:78504764:C:T	6.49796e-19	-2.00324	-4.01506e-10	9.5021e-14	-2.13453	-4.01506e-10
78504765	chr5:78504765:G:A	1.43611e-19	-2.16379	-1.349	2.44581e-07	14.0348	-1.40833
78505260	chr5:78505260:G:A	1.26877e-19	-2.21987	-1.41681	6.0902e-06	16.4252	-0.583913
78505536	chr5:78505536:A:G	7.77607e-19	-0.414901	-1.40878	2.7616e-14	-2.18297	-1.18727
78506365	chr5:78506365:G:A	3.80544e-19	-1.13383	-1.40447	2.30414e-14	-2.13495	-1.41639
78506830	chr5:78506830:A:C	1.42734e-19	-2.20269	-1.31623	3.12496e-14	-2.17446	-1.07216
78506849	chr5:78506849:G:C	1.29726e-19	-2.21702	-1.39746	5.59929e-07	14.7667	-1.31196
78507175	chr5:78507175:C:A	1.17139e-18	-4.25965e-10	-1.41396	1.96478e-13	-4.25965e-10	-1.40808
78507207	chr5:78507207:G:A	1.43915e-18	-4.25965e-10	-1.20809	2.73159e-13	-4.25965e-10	-1.07857
78507368	chr5:78507368:C:A	8.7461e-19	-1.70612	-4.01506e-10	9.73111e-14	-2.11072	-4.01506e-10
78507444	chr5:78507444:A:C	1.37644e-18	-1.08754	-0.165108	2.39572e-13	-2.10666	0.896892
78507633	chr5:78507633:T:C	1.29637e-18	-4.25965e-10	-1.31258	2.02833e-13	-4.25965e-10	-1.37624
78507883	chr5:78507883:A:G	3.64687e-18	-4.25965e-10	-0.278278	9.23243e-13	-4.25965e-10	0.139265
78508287	chr5:78508287:A:T	4.17334e-19	-1.07858	-1.36743	2.77056e-14	-2.13064	-1.23636
78508433	chr5:78508433:T:C	1.68946e-19	-2.04152	-1.30881	5.12028e-14	-1.90174	-0.851096
78508724	chr5:78508724:G:A	9.2092e-19	-0.833378	-0.821152	8.85201e-14	-2.17067	-0.034724
78508906	chr5:78508906:A:G	5.1141e-19	-0.832435	-1.4103	2.58897e-14	-2.16866	-1.26612
78508992	chr5:78508992:T:C	1.80818e-19	-1.98099	-1.30142	3.0058e-14	-1.90494	-1.38056
78509221	chr5:78509221:T:C	1.19784e-18	-4.25965e-10	-1.39163	1.94879e-13	-4.25965e-10	-1.41625
78509422	chr5:78509422:A:G	2.42063e-18	-4.25965e-10	-0.688119	2.44085e-13	-4.25965e-10	-1.19111
78509602	chr5:78509602:A:T	1.70511e-19	-2.1771	-1.16401	7.19403e-06	15.5038	0.504058
78509761	chr5:78509761:T:C	1.41079e-18	-4.25965e-10	-1.228	2.22695e-13	-4.25965e-10	-1.28283
78510347	chr5:78510347:G:C	1.22855e-18	-4.25965e-10	-1.36631	1.97366e-13	-4.25965e-10	-1.40357
78510509	chr5:78510509:C:G	4.58895e-19	-2.14883	-0.202255	7.26225e-14	-2.219	-0.184351
78510548	chr5:78510548:G:T	1.33736e-18	-4.25965e-10	-1.28145	2.06188e-13	-4.25965e-10	-1.35984
78510642	chr5:78510642:G:A	1.34284e-19	-2.17115	-1.40879	1.45992e-06	15.3005	-0.887442
78510767	chr5:78510767:G:A	2.05993e-18	-0.464744	-0.384731	6.3438e-14	-1.89671	-0.641854
78510912	chr5:78510912:T:C	3.55237e-19	-2.1069	-0.50022	3.74905e-14	-2.22156	-0.842983
78510964	chr5:78510964:AGT:A	2.74051e-19	-1.69274	-1.17385	6.35512e-13	0.792094	-1.02629
78511165	chr5:78511165:T:G	1.77451e-19	-2.18682	-1.11439	2.75089e-14	-2.20446	-1.16966
78511415	chr5:78511415:G:A	2.77534e-19	-2.06513	-0.788824	4.18301e-13	0.479528	-1.13196
78511585	chr5:78511585:C:T	1.64578e-19	-2.17987	-1.19665	6.74211e-06	15.5341	0.408917
78511626	chr5:78511626:G:A	1.49089e-18	-4.25965e-10	-1.17278	2.7396e-13	-4.25965e-10	-1.07564
78511628	chr5:78511628:A:G	5.76901e-19	-2.11631	-0.00592315	5.74108e-14	-2.22007	-0.418322
78511885	chr5:78511885:C:T	1.50893e-18	-4.25965e-10	-1.16075	2.77725e-13	-4.25965e-10	-1.062
78512008	chr5:78512008:G:A	3.58542e-18	-4.25965e-10	-0.295274	9.07178e-13	-4.25965e-10	0.121711
78512178	chr5:78512178:C:T	1.30742e-19	-2.18999	-1.41668	1.87943e-06	15.6084	-0.942799
78512417	chr5:78512417:A:T	8.67554e-19	-1.71423	-4.01506e-10	9.35396e-14	-2.15024	-4.01506e-10
78512755	chr5:78512755:A:T	1.31939e-19	-2.18103	-1.41653	1.44226e-06	15.4229	-1.02208
78512797	chr5:78512797:C:G	1.60365e-19	-2.22213	-1.18032	2.43051e-14	-2.08388	-1.41406
78513030	chr5:78513030:T:C	1.92164e-19	-1.88327	-1.33828	2.75031e-14	-1.96084	-1.41349
78513125	chr5:78513125:G:A	3.67713e-19	-1.70363	-0.868965	1.11499e-06	15.5591	-1.41562
78513660	chr5:78513660:C:T	8.39645e-19	-0.667802	-1.07912	2.04585e-08	11.4675	-1.32219
78513785	chr5:78513785:A:G	1.87887e-19	-1.86329	-1.38077	2.69606e-14	-1.9777	-1.41656
78513904	chr5:78513904:C:G	5.61926e-18	0.364379	-0.210328	1.15505e-13	-1.56038	-0.378937
78514082	chr5:78514082:A:T	1.36101e-18	-4.25965e-10	-1.26392	3.91322e-13	-4.25965e-10	-0.719097
78514099	chr5:78514099:G:A	1.29e-19	-2.211	-1.40909	3.81411e-06	16.2151	-0.841775
78514166	chr5:78514166:T:C	1.30355e-19	-2.19558	-1.41407	2.15054e-06	15.6963	-0.895974
78514182	chr5:78514182:C:T	1.32884e-18	-4.25965e-10	-1.28784	2.06058e-13	-4.25965e-10	-1.36047
78514205	chr5:78514205:ACTT:A	1.76535e-18	-0.40523	-0.598568	5.43139e-14	-1.87245	-0.821396
78514211	chr5:78514211:T:C	1.9586e-19	-2.08836	-1.11414	1.72203e-07	13.6902	-1.41468
78514285	chr5:78514285:C:A	1.51891e-19	-2.20137	-1.25537	5.57394e-06	15.9732	-0.22049
78514331	chr5:78514331:G:A	5.47009e-17	-4.25965e-10	2.42973	4.94082e-12	-4.25965e-10	1.81666
78514430	chr5:78514430:A:G	1.41546e-19	-2.21613	-1.31114	9.28276e-06	16.523	-0.260244
78514531	chr5:78514531:C:T	1.28974e-19	-2.20388	-1.41641	2.79012e-06	15.9757	-0.91495
78514532	chr5:78514532:G:A	1.20211e-18	-4.25965e-10	-1.38807	2.3032e-13	-4.25965e-10	-1.24916
78514717	chr5:78514717:G:C	1.30211e-18	-4.25965e-10	-1.30816	2.03399e-13	-4.25965e-10	-1.37346
78514999	chr5:78514999:C:T	1.23371e-18	-4.25965e-10	-1.36212	1.9684e-13	-4.25965e-10	-1.40624
78515051	chr5:78515051:T:C	1.24825e-18	-4.25965e-10	-1.3504	2.43254e-13	-4.25965e-10	-1.19452
78515154	chr5:78515154:C:T	2.3249e-19	-1.85083	-1.18022	3.92238e-14	-1.72874	-1.2906
78515254	chr5:78515254:A:AC	1.98088e-19	-1.84331	-1.34788	2.65852e-14	-1.99348	-1.41479
78515295	chr5:78515295:T:C	2.0095e-18	-4.25965e-10	-0.874264	2.26287e-13	-4.25965e-10	-1.26682
78515328	chr5:78515328:AC:A	3.06137e-19	-1.79472	-0.961152	6.34147e-07	14.9953	-1.41617
78515738	chr5:78515738:G:T	2.76917e-19	-1.7452	-1.11098	8.8536e-07	15.3079	-1.39506
78515815	chr5:78515815:G:A	3.03485e-19	-1.79232	-0.972249	6.59096e-07	15.0326	-1.41482
78516252	chr5:78516252:C:CA	1.8792e-19	-1.92775	-1.31614	2.88744e-14	-1.9172	-1.40847
78516411	chr5:78516411:G:A	2.90399e-19	-1.73747	-1.07118	8.02955e-07	15.2175	-1.40233
78516498	chr5:78516498:T:C	1.96918e-19	-1.89125	-1.30587	2.79848e-14	-1.95387	-1.40309
78516549	chr5:78516549:C:T	1.29969e-18	-4.25965e-10	-1.31002	2.36854e-13	-4.25965e-10	-1.22118
78516850	chr5:78516850:G:A	1.42853e-18	-4.25965e-10	-1.2155	3.33491e-13	-4.25965e-10	-0.879013
78516930	chr5:78516930:G:A	5.0271e-19	-1.17446	-1.08543	5.82259e-09	10.2994	-1.41077
78516967	chr5:78516967:T:C	1.85422e-19	-1.9397	-1.31756	2.91911e-14	-1.90763	-1.40714
78517298	chr5:78517298:C:T	1.61205e-19	-1.98034	-1.41688	1.12067e-08	10.5003	-0.956944
78517316	chr5:78517316:A:G	1.38319e-19	-2.22019	-1.33015	1.59544e-06	15.0242	-0.522365
78517354	chr5:78517354:C:G	2.09768e-18	-4.25965e-10	-0.831318	2.34666e-13	-4.25965e-10	-1.23046
78517413	chr5:78517413:C:A	3.22714e-19	-1.50592	-1.19722	1.28042e-06	15.6557	-1.37386
78517542	chr5:78517542:A:G	1.78153e-18	-0.471012	-0.523664	5.7489e-14	-1.90632	-0.730713
78517559	chr5:78517559:A:C	1.51649e-19	-2.04324	-1.4151	3.14527e-14	-1.84961	-1.39053
78517587	chr5:78517587:C:T	2.96992e-19	-1.55626	-1.22993	1.04977e-06	15.4401	-1.35691
78517991	chr5:78517991:T:C	3.10826e-19	-1.54048	-1.20019	1.0367e-06	15.4437	-1.37306
78518353	chr5:78518353:G:A	1.36891e-18	-4.25965e-10	-1.25813	3.08585e-13	-4.25965e-10	-0.95663
78518374	chr5:78518374:C:T	2.37581e-18	-0.20716	-0.499649	6.62276e-14	-1.78828	-0.707249
78518396	chr5:78518396:G:A	3.3254e-19	-1.4718	-1.20134	1.49132e-06	15.8069	-1.37262
78518754	chr5:78518754:A:AT	3.13672e-19	-1.53442	-1.19713	1.12076e-06	15.5232	-1.37452
78518978	chr5:78518978:T:C	2.73707e-19	-1.66971	-1.19814	5.16192e-07	14.7496	-1.37624
78519030	chr5:78519030:A:G	1.35706e-18	-4.25965e-10	-1.26683	2.11199e-13	-4.25965e-10	-1.33583
78519050	chr5:78519050:TC:T	3.15494e-19	-1.55408	-1.17169	9.93276e-07	15.4125	-1.38465
78519170	chr5:78519170:G:A	8.20316e-19	-1.77021	-4.01506e-10	9.94516e-14	-2.08896	-4.01506e-10
78519181	chr5:78519181:G:C	2.70045e-19	-1.65032	-1.231	5.95563e-07	14.8728	-1.35643
78519233	chr5:78519233:T:C	9.92052e-19	-0.743902	-0.836226	1.71014e-08	11.184	-1.21796
78519300	chr5:78519300:C:T	2.11942e-19	-1.70649	-1.4171	1.55703e-12	2.05174	-1.38983
78519392	chr5:78519392:A:G	5.0436e-18	-4.25965e-10	0.0459726	1.39922e-12	-4.25965e-10	0.555045
78519431	chr5:78519431:T:C	3.06896e-19	-1.57823	-1.17516	8.67224e-07	15.2756	-1.38338
78519638	chr5:78519638:A:G	1.63571e-19	-2.21073	-1.17192	2.33461e-06	14.7877	0.0947394
78519650	chr5:78519650:T:A	2.94216e-19	-1.62624	-1.16935	6.59789e-07	15.0044	-1.38563
78519723	chr5:78519723:C:T	2.913e-19	-1.57602	-1.22953	9.1069e-07	15.2979	-1.35678
78519971	chr5:78519971:TAGCATTAACTAGCTCTGTGTCTTTGGGCAATAAACGTCACCTCTCTAAGGACAGTTTCCTCATCTCTAAAGTGGGGGTAAGGAA:T	1.16891e-18	-4.25965e-10	-1.41608	1.98414e-13	-4.25965e-10	-1.39827
78519991	chr5:78519991:T:C	5.30927e-19	-2.20528	-4.01506e-10	8.94757e-14	-2.19466	-4.01506e-10
78520083	chr5:78520083:C:T	1.4229e-18	-0.753133	-0.466316	1.45188e-08	10.9825	-1.18013
78520184	chr5:78520184:C:T	3.93669e-19	-1.44605	-1.05835	5.1207e-07	14.7678	-1.40245
78520311	chr5:78520311:A:G	1.80901e-18	-4.25965e-10	-0.979368	3.8442e-13	-4.25965e-10	-0.736891
78520604	chr5:78520604:C:T	3.56805e-19	-1.74113	-0.861582	9.69164e-13	0.267583	-0.0797766
78520955	chr5:78520955:G:C	2.50321e-18	-4.25965e-10	-0.654576	2.80273e-13	-4.25965e-10	-1.05286
78521153	chr5:78521153:C:G	1.80945e-19	-2.08242	-1.1993	2.07185e-10	6.96721	-1.41447
78521346	chr5:78521346:G:C	4.0956e-19	-1.18288	-1.28194	1.92132e-11	4.07322	-0.8985
78521349	chr5:78521349:T:C	1.19168e-18	-4.25965e-10	-1.39678	1.969e-13	-4.25965e-10	-1.40593
78521535	chr5:78521535:A:T	1.61397e-18	-4.25965e-10	-1.09345	4.10377e-13	-4.25965e-10	-0.671552
78521560	chr5:78521560:T:C	1.18057e-18	-4.25965e-10	-1.40615	2.12839e-13	-4.25965e-10	-1.32809
78522635	chr5:78522635:A:G	4.56115e-19	-1.79049	-0.566667	1.50745e-13	-1.82215	0.149113
78522815	chr5:78522815:G:A	1.72071e-18	-4.25965e-10	-1.02941	2.97041e-13	-4.25965e-10	-0.994758
78522906	chr5:78522906:G:A	1.16776e-18	-4.25965e-10	-1.41706	2.1203e-13	-4.25965e-10	-1.3319
78523019	chr5:78523019:G:A	1.44218e-18	-4.25965e-10	-1.20599	3.37797e-13	-4.25965e-10	-0.866181
78523171	chr5:78523171:G:A	1.73101e-18	-4.25965e-10	-1.02345	3.78791e-13	-4.25965e-10	-0.751643
78523397	chr5:78523397:T:C	1.25054e-18	-4.25965e-10	-1.34857	2.00666e-13	-4.25965e-10	-1.38699
78523873	chr5:78523873:G:T	1.21584e-18	-4.25965e-10	-1.37672	1.94771e-13	-4.25965e-10	-1.41681
78524184	chr5:78524184:G:A	1.97765e-18	-4.25965e-10	-0.89024	4.46439e-13	-4.25965e-10	-0.587326
78524219	chr5:78524219:A:G	1.6721e-18	-1.05807	-4.01506e-10	1.13673e-13	-1.9553	-4.01506e-10
78524255	chr5:78524255:G:A	2.03808e-18	-4.25965e-10	-0.860138	4.63724e-13	-4.25965e-10	-0.549338
78524258	chr5:78524258:C:T	2.12808e-19	-1.7049	-1.41461	3.69226e-14	-1.6877	-1.3921
78524401	chr5:78524401:T:C	1.1698e-18	-4.25965e-10	-1.41531	1.99084e-13	-4.25965e-10	-1.3949
78524854	chr5:78524854:A:G	1.20038e-18	-4.25965e-10	-1.38951	2.09766e-13	-4.25965e-10	-1.34264
78524895	chr5:78524895:T:C	1.61206e-18	-4.25965e-10	-1.09464	2.42581e-13	-4.25965e-10	-1.19729
78525102	chr5:78525102:A:C	1.61078e-18	-4.25965e-10	-1.09543	3.08969e-13	-4.25965e-10	-0.955388
78525120	chr5:78525120:G:A	1.27404e-19	-2.21539	-1.41715	2.4172e-14	-2.15877	-1.34466
78525123	chr5:78525123:G:A	1.25277e-18	-4.25965e-10	-1.34679	2.41958e-13	-4.25965e-10	-1.19986
78525149	chr5:78525149:C:A	1.61718e-18	-4.25965e-10	-1.09146	2.72579e-13	-4.25965e-10	-1.0807
78525277	chr5:78525277:C:T	1.74912e-18	-4.25965e-10	-1.01303	3.73635e-13	-4.25965e-10	-0.765349
78525460	chr5:78525460:A:C	1.23119e-18	-4.25965e-10	-1.36417	1.97588e-13	-4.25965e-10	-1.40244
78525700	chr5:78525700:T:C	1.93446e-18	-4.25965e-10	-0.912322	4.23477e-13	-4.25965e-10	-0.64013
78525932	chr5:78525932:GCCTC:G	1.19825e-18	-4.25965e-10	-1.39129	1.94785e-13	-4.25965e-10	-1.41673
78526152	chr5:78526152:A:C	2.54283e-19	-1.95691	-0.984547	9.07289e-14	-1.71878	-0.461972
78526651	chr5:78526651:T:C	2.40771e-19	-1.78203	-1.21403	7.62237e-14	-1.49643	-0.858522
78526846	chr5:78526846:C:T	4.78937e-18	-0.00574838	-4.01506e-10	1.69313e-12	0.745703	-4.01506e-10
78526867	chr5:78526867:A:G	2.03455e-19	-1.96076	-1.20369	5.2627e-14	-1.77307	-0.952328
78528592	chr5:78528592:C:T	2.18046e-18	-4.25965e-10	-0.792613	2.73468e-13	-4.25965e-10	-1.07744
78529050	chr5:78529050:C:T	1.44026e-18	-4.25965e-10	-1.20733	2.25584e-13	-4.25965e-10	-1.26994
78529234	chr5:78529234:G:A	1.74145e-18	-4.25965e-10	-1.01743	3.7933e-13	-4.25965e-10	-0.750221
78529465	chr5:78529465:C:T	1.71007e-18	-4.25965e-10	-1.03562	3.70423e-13	-4.25965e-10	-0.773983
78529598	chr5:78529598:T:TGCAGTCC	1.34899e-18	-4.25965e-10	-1.27279	2.48175e-13	-4.25965e-10	-1.17449
78529635	chr5:78529635:T:C	1.17287e-18	-4.25965e-10	-1.4127	2.19258e-13	-4.25965e-10	-1.29838
78530523	chr5:78530523:G:A	1.61151e-19	-2.07261	-1.32495	4.72073e-14	-1.71281	-1.12127
78530717	chr5:78530717:G:C	3.01244e-18	-4.25965e-10	-0.469398	3.44986e-13	-4.25965e-10	-0.845125
78531926	chr5:78531926:A:G	2.82126e-18	-4.25965e-10	-0.534964	6.53497e-13	-4.25965e-10	-0.20629
78532190	chr5:78532190:C:A	3.48747e-19	-1.7596	-0.865953	8.12703e-14	-1.14186	-1.14899
78532204	chr5:78532204:G:A	1.61731e-19	-2.07131	-1.32266	4.76247e-14	-1.70819	-1.11709
78532279	chr5:78532279:C:T	1.2429e-18	-4.25965e-10	-1.3547	2.70577e-13	-4.25965e-10	-1.08807
78532298	chr5:78532298:G:A	3.15062e-18	-4.25965e-10	-0.42455	7.44398e-13	-4.25965e-10	-0.0760523
78532368	chr5:78532368:G:C	1.73167e-18	-4.25965e-10	-1.02306	3.28709e-13	-4.25965e-10	-0.893455
78532397	chr5:78532397:A:G	1.18391e-18	-4.25965e-10	-1.40332	2.36804e-13	-4.25965e-10	-1.2214
78532900	chr5:78532900:G:A	1.67175e-19	-2.06519	-1.29567	5.0796e-14	-1.69154	-1.06927
78532946	chr5:78532946:G:A	1.18985e-18	-4.25965e-10	-1.39832	2.05977e-13	-4.25965e-10	-1.36087
78533698	chr5:78533698:A:AC	1.74588e-19	-2.15325	-1.16422	5.22423e-14	-1.9007	-0.832036
78533775	chr5:78533775:T:G	6.12356e-18	0.239996	-4.01506e-10	3.71252e-13	-0.771748	-4.01506e-10
78533896	chr5:78533896:C:A	1.52595e-18	-4.25965e-10	-1.14953	2.34249e-13	-4.25965e-10	-1.23224
78533985	chr5:78533985:G:A	1.56514e-18	-4.25965e-10	-1.12417	3.21876e-13	-4.25965e-10	-0.914463
78534580	chr5:78534580:G:A	2.4196e-18	-4.25965e-10	-0.688547	4.41299e-13	-4.25965e-10	-0.598905
78534604	chr5:78534604:C:T	4.71834e-18	-0.0206904	-4.01506e-10	1.65871e-12	0.725167	-4.01506e-10
78534643	chr5:78534643:G:A	1.26655e-18	-4.25965e-10	-1.33585	2.0185e-13	-4.25965e-10	-1.3811
78534726	chr5:78534726:C:T	1.60764e-18	-4.25965e-10	-1.09738	3.3303e-13	-4.25965e-10	-0.880395
78534801	chr5:78534801:G:C	1.46255e-18	-4.25965e-10	-1.19197	2.26185e-13	-4.25965e-10	-1.26728
78534889	chr5:78534889:T:C	1.53307e-18	-4.25965e-10	-1.14487	2.52106e-13	-4.25965e-10	-1.15878
78535248	chr5:78535248:T:C	2.28676e-19	-2.02514	-1.02246	5.55318e-14	-1.73332	-0.938353
78535269	chr5:78535269:T:G	1.79517e-19	-2.22061	-1.06903	5.57018e-14	-1.47492	-1.1937
78535567	chr5:78535567:C:T	1.75966e-18	-1.00703	-4.01506e-10	1.88005e-13	-1.45216	-4.01506e-10
78535736	chr5:78535736:G:A	1.27243e-18	-4.25965e-10	-1.33122	1.97018e-13	-4.25965e-10	-1.40533
78536293	chr5:78536293:C:T	5.23986e-19	-2.21844	-4.01506e-10	1.16704e-13	-1.92899	-4.01506e-10
78536341	chr5:78536341:T:C	1.31506e-18	-4.25965e-10	-1.29827	2.79289e-13	-4.25965e-10	-1.05638
78536822	chr5:78536822:G:A	1.17735e-18	-4.25965e-10	-1.40888	1.96076e-13	-4.25965e-10	-1.41012
78536965	chr5:78536965:C:T	1.29255e-18	-4.25965e-10	-1.31553	1.97199e-13	-4.25965e-10	-1.40441
78537306	chr5:78537306:C:T	1.56293e-18	-4.25965e-10	-1.12558	3.22393e-13	-4.25965e-10	-0.912856
78537382	chr5:78537382:T:C	1.24989e-18	-4.25965e-10	-1.34909	1.95315e-13	-4.25965e-10	-1.41401
78537787	chr5:78537787:A:G	5.21967e-19	-2.2223	-4.01506e-10	9.54932e-14	-2.12957	-4.01506e-10
78537901	chr5:78537901:A:T	2.61478e-18	-4.25965e-10	-0.610967	5.39464e-13	-4.25965e-10	-0.398052
78538070	chr5:78538070:C:A	2.26265e-18	-4.25965e-10	-0.75561	5.00641e-13	-4.25965e-10	-0.472739
78538340	chr5:78538340:T:C	1.43912e-18	-4.25965e-10	-1.20812	2.23057e-13	-4.25965e-10	-1.2812
78538566	chr5:78538566:T:C	1.42528e-18	-4.25965e-10	-1.21778	2.62603e-13	-4.25965e-10	-1.11799
78538726	chr5:78538726:G:A	1.6458e-18	-4.25965e-10	-1.07392	3.09102e-13	-4.25965e-10	-0.954955
78538828	chr5:78538828:T:C	1.40337e-18	-4.25965e-10	-1.23328	2.18712e-13	-4.25965e-10	-1.30087
78538974	chr5:78538974:G:A	1.41774e-18	-4.25965e-10	-1.22308	2.44877e-13	-4.25965e-10	-1.18787
78538999	chr5:78538999:T:C	1.20177e-18	-4.25965e-10	-1.38836	1.94885e-13	-4.25965e-10	-1.41622
78539195	chr5:78539195:G:A	1.06642e-18	-1.50784	-4.01506e-10	1.04396e-13	-2.04044	-4.01506e-10
78539531	chr5:78539531:T:G	2.779e-19	-2.01302	-0.839621	1.30627e-13	-1.64455	-0.171735
78540221	chr5:78540221:C:T	1.2408e-18	-4.25965e-10	-1.35639	2.67691e-13	-4.25965e-10	-1.0988
78540876	chr5:78540876:T:G	1.50519e-18	-4.25965e-10	-1.16323	3.793e-13	-4.25965e-10	-0.750301
78541437	chr5:78541437:A:G	2.35177e-19	-2.03357	-0.985995	8.98281e-14	-1.79017	-0.40056
78541814	chr5:78541814:G:A	1.33592e-18	-4.25965e-10	-1.28253	2.50565e-13	-4.25965e-10	-1.16491
78541914	chr5:78541914:T:C	6.23665e-19	-2.04429	-4.01506e-10	8.78574e-14	-2.21291	-4.01506e-10
78541966	chr5:78541966:G:A	2.65152e-19	-2.06234	-0.837257	6.36301e-14	-1.75048	-0.785065
78542075	chr5:78542075:C:T	2.64503e-19	-2.00696	-0.895095	6.93092e-14	-1.74794	-0.702113
78542182	chr5:78542182:C:T	1.48923e-18	-4.25965e-10	-1.17389	2.63959e-13	-4.25965e-10	-1.11283
78542613	chr5:78542613:C:T	8.438e-19	-1.74199	-4.01506e-10	1.08265e-13	-2.00405	-4.01506e-10
78543376	chr5:78543376:A:C	1.17008e-18	-4.25965e-10	-1.41508	2.09782e-13	-4.25965e-10	-1.34256
78543459	chr5:78543459:G:C	1.17071e-18	-4.25965e-10	-1.41454	2.02969e-13	-4.25965e-10	-1.37557
78543630	chr5:78543630:A:G	2.08105e-19	-2.01603	-1.12583	5.12882e-14	-1.76019	-0.990981
78543686	chr5:78543686:A:G	1.24774e-18	-4.25965e-10	-1.35082	1.96522e-13	-4.25965e-10	-1.40786
78543864	chr5:78543864:G:A	1.94515e-19	-1.98923	-1.22017	5.00352e-14	-1.69578	-1.08012
78544090	chr5:78544090:A:G	1.9901e-19	-2.06405	-1.1225	4.78547e-14	-1.83284	-0.987623
78545173	chr5:78545173:CT:C	1.1943e-18	-4.25965e-10	-1.39459	1.95255e-13	-4.25965e-10	-1.41432
78545195	chr5:78545195:A:G	1.45001e-18	-4.25965e-10	-1.20058	2.89349e-13	-4.25965e-10	-1.02099
78545420	chr5:78545420:T:C	1.94226e-19	-1.98866	-1.22222	4.98959e-14	-1.69627	-1.08242
78545440	chr5:78545440:A:G	1.45866e-18	-4.25965e-10	-1.19463	2.25594e-13	-4.25965e-10	-1.26989
78545569	chr5:78545569:G:A	1.92316e-19	-1.99452	-1.22624	4.9215e-14	-1.70458	-1.08785
78546063	chr5:78546063:G:A	2.21255e-19	-1.97964	-1.10095	4.77086e-14	-1.7096	-1.11392
78546182	chr5:78546182:T:TA	1.30061e-18	-4.25965e-10	-1.30931	2.35713e-13	-4.25965e-10	-1.22601
78546249	chr5:78546249:T:C	1.94647e-19	-1.98499	-1.22373	5.00791e-14	-1.69057	-1.08446
78546272	chr5:78546272:G:A	2.02064e-18	-4.25965e-10	-0.868734	2.8982e-13	-4.25965e-10	-1.01937
78547081	chr5:78547081:T:C	2.16648e-19	-1.91598	-1.18565	5.80596e-14	-1.59187	-1.03528
78547573	chr5:78547573:A:G	1.28755e-18	-4.25965e-10	-1.31941	2.89522e-13	-4.25965e-10	-1.0204
78547998	chr5:78547998:G:A	1.62978e-19	-2.03019	-1.35609	3.38037e-14	-1.7872	-1.38085
78548207	chr5:78548207:G:T	2.04307e-19	-1.97869	-1.18159	5.31489e-14	-1.68491	-1.03062
78549247	chr5:78549247:T:C	1.44116e-18	-4.25965e-10	-1.2067	2.76812e-13	-4.25965e-10	-1.06529
78549324	chr5:78549324:T:C	2.08714e-19	-2.0235	-1.11544	4.79754e-14	-1.77338	-1.04456
78550061	chr5:78550061:T:C	1.44622e-18	-4.25965e-10	-1.20319	2.24168e-13	-4.25965e-10	-1.27623
78550145	chr5:78550145:C:T	5.2265e-19	-2.22099	-4.01506e-10	1.07238e-13	-2.01358	-4.01506e-10
78550440	chr5:78550440:C:G	1.4464e-18	-4.25965e-10	-1.20307	2.24195e-13	-4.25965e-10	-1.27611
78550478	chr5:78550478:C:T	1.18796e-18	-4.25965e-10	-1.39991	1.95821e-13	-4.25965e-10	-1.41143
78550566	chr5:78550566:T:TTATA	1.25202e-18	-4.25965e-10	-1.34739	2.23443e-13	-4.25965e-10	-1.27947
78550657	chr5:78550657:G:A	1.3582e-18	-4.25965e-10	-1.26598	2.51285e-13	-4.25965e-10	-1.16204
78550717	chr5:78550717:C:T	2.08401e-19	-1.96539	-1.17505	5.47805e-14	-1.66311	-1.02218
78550729	chr5:78550729:C:A	1.24159e-18	-4.25965e-10	-1.35575	2.4943e-13	-4.25965e-10	-1.16945
78550731	chr5:78550731:C:T	2.21592e-19	-1.95483	-1.12424	4.80705e-14	-1.67665	-1.13931
78550860	chr5:78550860:C:T	2.2624e-19	-1.94825	-1.11006	4.91968e-14	-1.66701	-1.12579
78550899	chr5:78550899:C:G	1.56896e-19	-2.11274	-1.31158	3.6553e-14	-1.91205	-1.17782
78551733	chr5:78551733:C:A	1.35089e-18	-4.25965e-10	-1.27138	2.48485e-13	-4.25965e-10	-1.17324
78552315	chr5:78552315:A:G	2.22888e-19	-1.93014	-1.1431	4.89153e-14	-1.64112	-1.15742
78552424	chr5:78552424:C:T	1.38894e-18	-4.25965e-10	-1.24361	2.56806e-13	-4.25965e-10	-1.14031
78552858	chr5:78552858:G:A	1.4426e-18	-4.25965e-10	-1.2057	2.8743e-13	-4.25965e-10	-1.02765
78553603	chr5:78553603:AG:A	4.98443e-18	-4.25965e-10	0.0341704	7.10179e-13	-4.25965e-10	-0.123111
78553610	chr5:78553610:C:T	2.23815e-19	-2.00265	-1.06644	5.14987e-14	-1.74444	-1.00263
78554104	chr5:78554104:T:C	2.50768e-19	-1.85129	-1.10408	5.66238e-14	-1.53342	-1.11878
78554538	chr5:78554538:A:G	3.73335e-18	-4.25965e-10	-0.254843	8.39765e-13	-4.25965e-10	0.0444945
78554901	chr5:78554901:A:C	3.21025e-18	-4.25965e-10	-0.405801	7.15125e-13	-4.25965e-10	-0.116171
78554916	chr5:78554916:A:C	1.26891e-18	-4.25965e-10	-1.33399	2.06159e-13	-4.25965e-10	-1.35998
78555240	chr5:78555240:A:C	1.44759e-18	-4.25965e-10	-1.20224	2.24346e-13	-4.25965e-10	-1.27544
78555547	chr5:78555547:T:G	1.7201e-19	-1.92027	-1.41208	3.83166e-14	-1.62675	-1.416
78556324	chr5:78556324:A:C	1.85108e-18	-4.25965e-10	-0.956381	3.30282e-13	-4.25965e-10	-0.888682
78556976	chr5:78556976:T:A	1.69476e-19	-1.9431	-1.40409	5.60931e-14	-1.24593	-1.41568
78557079	chr5:78557079:C:T	1.19348e-18	-4.25965e-10	-1.39527	2.10393e-13	-4.25965e-10	-1.33965
78557175	chr5:78557175:T:C	2.49022e-19	-2.07231	-0.890051	3.30404e-11	3.19791	0.518953
78557177	chr5:78557177:T:C	1.18515e-18	-4.25965e-10	-1.40228	2.07535e-13	-4.25965e-10	-1.35333
78557261	chr5:78557261:T:C	2.36958e-19	-1.9663	-1.04572	7.79233e-14	-1.67405	-0.658856
78557964	chr5:78557964:A:C	1.42685e-18	-4.25965e-10	-1.21668	2.84863e-13	-4.25965e-10	-1.03662
78558297	chr5:78558297:C:T	2.97538e-18	-4.25965e-10	-0.481777	6.55708e-13	-4.25965e-10	-0.202913
78558321	chr5:78558321:A:G	2.83891e-19	-2.18766	-0.643658	1.15037e-12	-0.223342	0.582553
78558615	chr5:78558615:A:G	1.1734e-18	-4.25965e-10	-1.41224	1.94705e-13	-4.25965e-10	-1.41714
78558951	chr5:78558951:G:GCAC	2.02945e-18	-4.25965e-10	-0.864381	3.13442e-13	-4.25965e-10	-0.941015
78559573	chr5:78559573:A:T	5.28293e-19	-2.21025	-4.01506e-10	3.53919e-13	-0.819559	-4.01506e-10
78559768	chr5:78559768:C:T	1.17369e-18	-4.25965e-10	-1.412	1.96673e-13	-4.25965e-10	-1.40709
78560278	chr5:78560278:T:C	2.41581e-18	-4.25965e-10	-0.690112	7.77945e-13	-4.25965e-10	-0.0319722
78560631	chr5:78560631:G:A	1.91292e-19	-1.87076	-1.35534	4.41175e-14	-1.52957	-1.3722
78560658	chr5:78560658:A:G	2.45452e-19	-1.88407	-1.09273	3.30268e-13	0.0680895	-0.956814
78560833	chr5:78560833:A:G	2.59746e-19	-1.98786	-0.932341	8.57315e-14	-1.70511	-0.532293
78560846	chr5:78560846:T:G	4.80449e-18	-4.25965e-10	-0.00259759	1.10556e-12	-4.25965e-10	0.319476
78561326	chr5:78561326:T:C	5.22356e-19	-2.22155	-4.01506e-10	9.69305e-14	-2.11463	-4.01506e-10
78561356	chr5:78561356:G:A	1.3948e-18	-4.25965e-10	-1.2394	2.34517e-13	-4.25965e-10	-1.2311
78561410	chr5:78561410:G:A	1.16766e-18	-4.25965e-10	-1.41715	1.95341e-13	-4.25965e-10	-1.41388
78561746	chr5:78561746:C:T	1.17082e-18	-4.25965e-10	-1.41445	2.01438e-13	-4.25965e-10	-1.38314
78561882	chr5:78561882:G:A	2.33661e-19	-1.89338	-1.13265	6.54818e-14	-1.52782	-0.979038
78562398	chr5:78562398:C:T	1.17106e-18	-4.25965e-10	-1.41424	2.01586e-13	-4.25965e-10	-1.38241
78562405	chr5:78562405:T:C	1.55443e-18	-4.25965e-10	-1.13104	2.44518e-13	-4.25965e-10	-1.18934
78562447	chr5:78562447:C:G	1.41637e-18	-4.25965e-10	-1.22405	2.39213e-13	-4.25965e-10	-1.21128
78562456	chr5:78562456:G:A	1.17106e-18	-4.25965e-10	-1.41424	2.01586e-13	-4.25965e-10	-1.38241
78562604	chr5:78562604:C:T	2.2954e-19	-1.9066	-1.13723	6.58387e-14	-1.44403	-1.05739
78562610	chr5:78562610:G:A	1.16906e-18	-4.25965e-10	-1.41595	2.00319e-13	-4.25965e-10	-1.38872
78562764	chr5:78562764:A:G	1.41441e-18	-4.25965e-10	-1.22544	2.19852e-13	-4.25965e-10	-1.29567
78562820	chr5:78562820:G:A	1.34046e-18	-4.25965e-10	-1.27914	2.25688e-13	-4.25965e-10	-1.26947
78562879	chr5:78562879:C:T	1.66708e-18	-4.25965e-10	-1.06107	2.59965e-13	-4.25965e-10	-1.12808
78562978	chr5:78562978:T:C	6.19076e-18	0.25091	-4.01506e-10	2.33576e-12	1.06747	-4.01506e-10
78563089	chr5:78563089:C:T	1.28631e-18	-4.25965e-10	-1.32037	2.1752e-13	-4.25965e-10	-1.30634
78563388	chr5:78563388:C:T	4.00295e-18	-4.25965e-10	-0.185117	9.03621e-13	-4.25965e-10	0.117782
78563462	chr5:78563462:G:A	1.41608e-18	-4.25965e-10	-1.22425	2.20561e-13	-4.25965e-10	-1.29245
78563486	chr5:78563486:A:G	2.00477e-19	-1.81935	-1.35985	4.71378e-14	-1.45929	-1.37626
78563506	chr5:78563506:G:A	1.41928e-18	-4.25965e-10	-1.222	2.20959e-13	-4.25965e-10	-1.29065
78563568	chr5:78563568:T:C	1.69742e-18	-4.25965e-10	-1.04304	2.64202e-13	-4.25965e-10	-1.11191
78563823	chr5:78563823:G:A	1.98963e-19	-1.83232	-1.35446	4.64806e-14	-1.478	-1.3716
78563848	chr5:78563848:T:C	2.12913e-19	-1.8268	-1.29222	5.78269e-14	-1.45621	-1.17496
78564175	chr5:78564175:T:C	1.44895e-18	-4.25965e-10	-1.20131	2.24684e-13	-4.25965e-10	-1.27393
78564283	chr5:78564283:T:C	1.18323e-18	-4.25965e-10	-1.4039	1.95379e-13	-4.25965e-10	-1.41368
78564356	chr5:78564356:A:G	1.17694e-18	-4.25965e-10	-1.40923	2.04487e-13	-4.25965e-10	-1.36812
78564785	chr5:78564785:A:G	7.66822e-19	-1.83765	-4.01506e-10	9.60004e-14	-2.12428	-4.01506e-10
78565835	chr5:78565835:C:T	2.433e-18	-4.25965e-10	-0.683021	3.76124e-13	-4.25965e-10	-0.75871
78565957	chr5:78565957:T:C	1.32009e-18	-4.25965e-10	-1.29445	2.23821e-13	-4.25965e-10	-1.27778
78566041	chr5:78566041:A:G	2.74938e-18	-4.25965e-10	-0.560772	3.96754e-13	-4.25965e-10	-0.705311
78566135	chr5:78566135:A:T	2.48994e-18	-4.25965e-10	-0.659888	3.63465e-13	-4.25965e-10	-0.792946
78566245	chr5:78566245:G:T	3.61604e-18	-4.25965e-10	-0.286769	8.06775e-13	-4.25965e-10	0.00441672
78566333	chr5:78566333:T:C	2.33911e-19	-1.884	-1.14096	6.56471e-14	-1.51497	-0.989363
78566526	chr5:78566526:C:T	1.51738e-18	-4.25965e-10	-1.15516	2.33254e-13	-4.25965e-10	-1.2365
78566565	chr5:78566565:C:G	1.71703e-19	-1.9174	-1.41674	3.97811e-14	-1.59805	-1.40719
78567717	chr5:78567717:G:T	1.26552e-18	-4.25965e-10	-1.33666	1.95906e-13	-4.25965e-10	-1.41099
78567739	chr5:78567739:T:TATTCAA	1.41791e-18	-4.25965e-10	-1.22296	2.20793e-13	-4.25965e-10	-1.2914
78568333	chr5:78568333:C:T	1.48664e-18	-1.17563	-4.01506e-10	1.6584e-13	-1.57761	-4.01506e-10
78568425	chr5:78568425:G:A	1.21824e-18	-4.25965e-10	-1.37474	1.94706e-13	-4.25965e-10	-1.41714
78569542	chr5:78569542:T:G	1.41749e-18	-4.25965e-10	-1.22326	2.20742e-13	-4.25965e-10	-1.29163
78569807	chr5:78569807:C:T	1.26365e-18	-4.25965e-10	-1.33814	2.13597e-13	-4.25965e-10	-1.32454
78570307	chr5:78570307:TC:T	1.4185e-18	-4.25965e-10	-1.22255	2.20869e-13	-4.25965e-10	-1.29106
78570405	chr5:78570405:T:C	2.17217e-19	-1.99891	-1.10009	6.80503e-14	-1.72388	-0.744504
78570590	chr5:78570590:C:T	1.47459e-19	-2.11977	-1.36658	3.61261e-14	-1.97604	-1.12557
78570614	chr5:78570614:T:C	2.24375e-18	-4.25965e-10	-0.763999	4.61073e-13	-4.25965e-10	-0.555072
78570896	chr5:78570896:ACAGTTCTTAGTGG:A	1.40382e-18	-4.25965e-10	-1.23295	2.17074e-13	-4.25965e-10	-1.30839
78570956	chr5:78570956:T:G	1.16781e-18	-4.25965e-10	-1.41702	1.97602e-13	-4.25965e-10	-1.40237
78570958	chr5:78570958:T:C	1.29259e-18	-4.25965e-10	-1.3155	2.10312e-13	-4.25965e-10	-1.34004
78571401	chr5:78571401:A:AC	1.41995e-18	-4.25965e-10	-1.22153	2.21042e-13	-4.25965e-10	-1.29027
78571427	chr5:78571427:AC:A	4.19677e-18	-4.25965e-10	-0.137833	9.77376e-13	-4.25965e-10	0.196244
78571809	chr5:78571809:T:C	1.5903e-18	-4.25965e-10	-1.10822	3.74367e-13	-4.25965e-10	-0.76339
78572118	chr5:78572118:T:C	2.80254e-19	-1.87823	-0.965982	8.03734e-14	-1.50933	-0.792616
78572246	chr5:78572246:A:AC	1.40062e-18	-4.25965e-10	-1.23523	2.77729e-13	-4.25965e-10	-1.06198
78572352	chr5:78572352:G:A	1.41804e-18	-4.25965e-10	-1.22287	2.20803e-13	-4.25965e-10	-1.29136
78572826	chr5:78572826:G:T	1.24834e-18	-1.35033	-4.01506e-10	2.05613e-12	0.939951	-4.01506e-10
78573183	chr5:78573183:A:G	1.33081e-18	-4.25965e-10	-1.28636	2.84705e-13	-4.25965e-10	-1.03717
78573231	chr5:78573231:C:T	1.27182e-18	-4.25965e-10	-1.3317	1.96215e-13	-4.25965e-10	-1.40942
78573919	chr5:78573919:A:G	1.34874e-18	-4.25965e-10	-1.27297	2.12059e-13	-4.25965e-10	-1.33176
78574080	chr5:78574080:C:A	2.06632e-19	-1.82088	-1.32808	4.84672e-14	-1.46394	-1.3438
78574148	chr5:78574148:C:T	1.17457e-18	-4.25965e-10	-1.41124	1.96407e-13	-4.25965e-10	-1.40844
78574877	chr5:78574877:G:A	3.01499e-19	-1.91078	-0.860355	8.93424e-14	-1.55693	-0.639223
78575202	chr5:78575202:G:T	2.92063e-18	-4.25965e-10	-0.500349	5.87231e-13	-4.25965e-10	-0.31321
78575314	chr5:78575314:C:T	1.17563e-18	-4.25965e-10	-1.41034	1.96578e-13	-4.25965e-10	-1.40757
78575561	chr5:78575561:A:G	1.45051e-18	-4.25965e-10	-1.20023	2.24831e-13	-4.25965e-10	-1.27328
78575804	chr5:78575804:C:A	1.56592e-18	-4.25965e-10	-1.12367	3.23011e-13	-4.25965e-10	-0.910942
78575875	chr5:78575875:T:G	1.44468e-18	-4.25965e-10	-1.20426	2.24092e-13	-4.25965e-10	-1.27657
78575949	chr5:78575949:A:T	6.96323e-19	-1.53813	-0.395961	7.86341e-14	-1.54305	-0.78077
78576204	chr5:78576204:A:C	5.54841e-19	-2.16122	-4.01506e-10	1.38223e-13	-1.75976	-4.01506e-10
78576290	chr5:78576290:A:G	2.99966e-19	-2.15351	-0.622728	8.26012e-13	-0.514948	0.542929
78576496	chr5:78576496:T:C	1.17468e-18	-4.25965e-10	-1.41116	1.96425e-13	-4.25965e-10	-1.40835
78577646	chr5:78577646:C:G	2.45312e-18	-4.25965e-10	-0.674789	3.7915e-13	-4.25965e-10	-0.750697
78578012	chr5:78578012:A:G	1.18307e-18	-4.25965e-10	-1.40403	1.94765e-13	-4.25965e-10	-1.41683
78578058	chr5:78578058:A:G	1.19345e-18	-4.25965e-10	-1.3953	2.04156e-13	-4.25965e-10	-1.36974
78578328	chr5:78578328:T:C	1.17137e-18	-4.25965e-10	-1.41397	2.01768e-13	-4.25965e-10	-1.38151
78578382	chr5:78578382:G:A	1.91891e-19	-1.8956	-1.32738	4.52193e-14	-1.56812	-1.30898
78578458	chr5:78578458:A:G	1.16913e-18	-4.25965e-10	-1.41589	2.00271e-13	-4.25965e-10	-1.38896
78578881	chr5:78578881:T:C	4.62546e-18	-4.25965e-10	-0.0405718	1.09761e-12	-4.25965e-10	0.312263
78578892	chr5:78578892:C:T	1.35593e-18	-4.25965e-10	-1.26766	2.01411e-13	-4.25965e-10	-1.38328
78579117	chr5:78579117:C:T	5.04456e-19	-1.82191	-0.434515	1.77404e-13	-1.42757	-0.0826265
78579148	chr5:78579148:C:A	1.76779e-19	-1.9618	-1.34321	5.13395e-14	-1.66667	-1.0835
78579632	chr5:78579632:G:A	1.34885e-18	-4.25965e-10	-1.2729	2.0094e-13	-4.25965e-10	-1.38562
78579854	chr5:78579854:T:C	5.66698e-19	-2.14008	-4.01506e-10	1.52092e-13	-1.66414	-4.01506e-10
78579940	chr5:78579940:T:G	1.27156e-18	-4.25965e-10	-1.33191	1.95097e-13	-4.25965e-10	-1.41513
78580059	chr5:78580059:T:C	2.31222e-18	-4.25965e-10	-0.733942	7.29366e-13	-4.25965e-10	-0.0964524
78580085	chr5:78580085:T:G	1.39281e-18	-4.25965e-10	-1.24083	2.04209e-13	-4.25965e-10	-1.36948
78580372	chr5:78580372:G:C	5.24427e-19	-2.2176	-4.01506e-10	1.10744e-13	-1.98141	-4.01506e-10
78580671	chr5:78580671:T:C	1.17195e-18	-4.25965e-10	-1.41348	2.02128e-13	-4.25965e-10	-1.37973
78581194	chr5:78581194:T:C	1.16988e-18	-4.25965e-10	-1.41524	1.95594e-13	-4.25965e-10	-1.41259
78581583	chr5:78581583:G:A	2.45002e-18	-4.25965e-10	-0.676052	3.78954e-13	-4.25965e-10	-0.751213
78582050	chr5:78582050:A:T	3.01048e-18	-4.25965e-10	-0.470048	6.22215e-13	-4.25965e-10	-0.255342
78582885	chr5:78582885:C:G	3.22355e-19	-1.8498	-0.854453	9.7488e-14	-1.47653	-0.632365
78583076	chr5:78583076:T:C	5.43706e-19	-2.1815	-4.01506e-10	8.73097e-14	-2.21917	-4.01506e-10
78583378	chr5:78583378:C:T	4.4503e-18	-4.25965e-10	-0.0791771	6.37403e-13	-4.25965e-10	-0.231225
78583411	chr5:78583411:C:T	2.16234e-19	-1.98917	-1.11438	7.77128e-14	-1.66533	-0.670277
78583962	chr5:78583962:A:C	1.16973e-18	-4.25965e-10	-1.41537	2.12972e-13	-4.25965e-10	-1.32747
78584055	chr5:78584055:T:C	7.60955e-19	-1.84533	-4.01506e-10	1.00818e-13	-2.07531	-4.01506e-10
78584509	chr5:78584509:C:A	4.14377e-19	-1.82122	-0.631906	1.45251e-13	-1.4345	-0.27567
78584552	chr5:78584552:T:C	2.4073e-18	-4.25965e-10	-0.693642	7.68103e-13	-4.25965e-10	-0.0447036
78584613	chr5:78584613:G:A	4.06541e-19	-1.8156	-0.656621	1.42e-13	-1.42746	-0.305345
78584858	chr5:78584858:C:T	2.43757e-18	-4.25965e-10	-0.681147	3.77379e-13	-4.25965e-10	-0.755378
78584864	chr5:78584864:C:T	2.10698e-18	-4.25965e-10	-0.826892	3.12838e-13	-4.25965e-10	-0.942943
78584980	chr5:78584980:C:G	1.17777e-18	-4.25965e-10	-1.40853	1.95778e-13	-4.25965e-10	-1.41165
78585529	chr5:78585529:C:T	1.1677e-18	-4.25965e-10	-1.41711	1.98487e-13	-4.25965e-10	-1.3979
78585772	chr5:78585772:G:A	8.66897e-18	-4.25965e-10	0.587602	1.10195e-12	-4.25965e-10	0.316205
78585887	chr5:78585887:G:A	2.46072e-19	-2.03296	-0.941319	9.2246e-14	-1.73403	-0.430139
78586231	chr5:78586231:G:A	1.63314e-18	-4.25965e-10	-1.08165	3.41062e-13	-4.25965e-10	-0.856562
78586237	chr5:78586237:T:C	1.3897e-19	-2.13634	-1.4093	2.71556e-14	-1.97385	-1.41319
78586267	chr5:78586267:T:A	1.93413e-19	-2.16076	-1.05431	6.16294e-14	-1.98923	-0.578258
78586815	chr5:78586815:A:G	4.37567e-18	-4.25965e-10	-0.0960885	9.45707e-13	-4.25965e-10	0.163305
78586993	chr5:78586993:C:T	2.29515e-19	-1.98244	-1.0615	8.55574e-14	-1.65148	-0.587959
78587027	chr5:78587027:T:C	1.38934e-18	-4.25965e-10	-1.24332	3.364e-13	-4.25965e-10	-0.870328
78587057	chr5:78587057:C:T	1.57534e-19	-2.03998	-1.38029	3.55962e-14	-1.83655	-1.27984
78587287	chr5:78587287:G:A	2.1945e-18	-4.25965e-10	-0.786194	6.75239e-13	-4.25965e-10	-0.173561
78587437	chr5:78587437:C:G	3.47485e-18	-4.25965e-10	-0.326597	7.94491e-13	-4.25965e-10	-0.0109258
78587496	chr5:78587496:C:T	1.51803e-18	-4.25965e-10	-1.15473	2.70263e-13	-4.25965e-10	-1.08923
78587933	chr5:78587933:G:C	2.966e-19	-1.9467	-0.840824	8.69335e-14	-1.60936	-0.614123
78588331	chr5:78588331:C:T	1.66552e-18	-4.25965e-10	-1.06201	2.55401e-13	-4.25965e-10	-1.14579
78588416	chr5:78588416:C:G	1.22255e-18	-4.25965e-10	-1.37121	2.0489e-13	-4.25965e-10	-1.36615
78588477	chr5:78588477:G:A	1.16886e-18	-4.25965e-10	-1.41612	1.98409e-13	-4.25965e-10	-1.3983
78588505	chr5:78588505:T:C	2.4423e-18	-4.25965e-10	-0.679207	3.76284e-13	-4.25965e-10	-0.758285
78588967	chr5:78588967:A:G	1.59277e-19	-2.18118	-1.22808	4.54838e-14	-2.02317	-0.848102
78589966	chr5:78589966:A:G	1.45235e-18	-4.25965e-10	-1.19897	2.56631e-13	-4.25965e-10	-1.14099
78590007	chr5:78590007:C:T	1.42806e-19	-2.14206	-1.37636	3.62648e-14	-1.93998	-1.1578
78590172	chr5:78590172:T:C	1.33743e-18	-4.25965e-10	-1.2814	1.96099e-13	-4.25965e-10	-1.41001
78590597	chr5:78590597:T:C	2.32002e-19	-2.08615	-0.947005	7.17017e-14	-1.84329	-0.572824
78590673	chr5:78590673:G:A	3.74583e-19	-2.05999	-0.494104	1.18744e-13	-1.80006	-0.111606
78590754	chr5:78590754:G:C	1.90441e-18	-4.25965e-10	-0.927977	2.8634e-13	-4.25965e-10	-1.03145
78590789	chr5:78590789:G:A	6.47854e-19	-2.05321	0.0469718	2.1907e-13	-1.79515	0.495915
78591192	chr5:78591192:A:G	1.16766e-18	-4.25965e-10	-1.41714	1.98051e-13	-4.25965e-10	-1.4001
78591283	chr5:78591283:G:T	1.1736e-18	-4.25965e-10	-1.41207	2.00878e-13	-4.25965e-10	-1.38593
78591850	chr5:78591850:G:A	1.51758e-18	-4.25965e-10	-1.15503	2.15805e-13	-4.25965e-10	-1.31425
78591900	chr5:78591900:T:A	1.75002e-19	-2.16828	-1.14683	5.2986e-14	-1.99975	-0.718846
78592149	chr5:78592149:A:G	2.35974e-18	-4.25965e-10	-0.713598	3.65708e-13	-4.25965e-10	-0.786792
78592876	chr5:78592876:T:C	1.25344e-18	-4.25965e-10	-1.34626	2.14545e-13	-4.25965e-10	-1.32011
78593159	chr5:78593159:C:T	1.86048e-18	-4.25965e-10	-0.951314	2.76815e-13	-4.25965e-10	-1.06528
78593299	chr5:78593299:T:C	3.28453e-18	-4.25965e-10	-0.382925	6.8297e-13	-4.25965e-10	-0.162178
78593470	chr5:78593470:C:T	3.98325e-18	-4.25965e-10	-0.19005	9.3298e-13	-4.25965e-10	0.149756
78593976	chr5:78593976:A:G	1.33819e-18	-1.28083	-4.01506e-10	1.18131e-13	-1.91684	-4.01506e-10
78594037	chr5:78594037:C:T	2.10725e-18	-4.25965e-10	-0.826763	5.37715e-13	-4.25965e-10	-0.401299
78594051	chr5:78594051:T:C	1.2552e-18	-4.25965e-10	-1.34485	1.99143e-13	-4.25965e-10	-1.39461
78594394	chr5:78594394:C:T	1.85622e-19	-1.8393	-1.41689	5.61184e-14	-1.31028	-1.35088
78594680	chr5:78594680:A:G	2.20529e-18	-4.25965e-10	-0.781287	3.40912e-13	-4.25965e-10	-0.857002
78594831	chr5:78594831:A:C	1.39481e-18	-4.25965e-10	-1.23939	2.18115e-13	-4.25965e-10	-1.30361
78594988	chr5:78594988:A:G	2.93268e-18	-4.25965e-10	-0.496231	4.06038e-13	-4.25965e-10	-0.68218
78595186	chr5:78595186:G:A	3.16506e-18	-4.25965e-10	-0.419975	6.55937e-13	-4.25965e-10	-0.202564
78595653	chr5:78595653:A:G	2.95901e-18	-4.25965e-10	-0.487292	8.23698e-13	-4.25965e-10	0.0251755
78595670	chr5:78595670:C:T	1.82185e-19	-1.94127	-1.33361	4.48152e-14	-1.46898	-1.4171
78595943	chr5:78595943:A:G	2.98108e-18	-4.25965e-10	-0.479862	6.70148e-13	-4.25965e-10	-0.181129
78596137	chr5:78596137:A:G	2.3077e-18	-4.25965e-10	-0.735897	3.26853e-13	-4.25965e-10	-0.899116
78596204	chr5:78596204:C:A	1.45952e-19	-2.08897	-1.40766	2.83205e-14	-1.92916	-1.41588
78596357	chr5:78596357:C:T	1.50007e-18	-4.25965e-10	-1.16664	2.13821e-13	-4.25965e-10	-1.32349
78596750	chr5:78596750:A:T	1.6378e-19	-2.09841	-1.28297	4.34893e-14	-1.7848	-1.13132
78597376	chr5:78597376:C:T	4.00409e-18	-4.25965e-10	-0.184832	9.38121e-13	-4.25965e-10	0.155251
78597549	chr5:78597549:G:A	8.56381e-19	-1.72719	-4.01506e-10	2.58048e-13	-1.13548	-4.01506e-10
78598000	chr5:78598000:A:G	1.20698e-18	-4.25965e-10	-1.38403	2.11838e-13	-4.25965e-10	-1.33281
78598147	chr5:78598147:G:A	2.0379e-19	-1.81519	-1.34763	6.55333e-14	-1.27672	-1.22935
78598224	chr5:78598224:T:C	5.25751e-19	-2.21508	-4.01506e-10	1.01717e-13	-2.06643	-4.01506e-10
78598667	chr5:78598667:A:G	1.53835e-18	-4.25965e-10	-1.14144	2.17464e-13	-4.25965e-10	-1.3066
78598947	chr5:78598947:A:G	2.25312e-19	-1.93639	-1.12603	4.80455e-14	-1.45877	-1.35771
78599088	chr5:78599088:T:A	1.99847e-19	-1.92076	-1.26159	4.70215e-14	-1.43413	-1.40389
78599376	chr5:78599376:T:C	2.26025e-18	-4.25965e-10	-0.756673	3.49033e-13	-4.25965e-10	-0.833461
78599394	chr5:78599394:A:G	1.77642e-19	-2.06464	-1.23549	3.52142e-14	-1.72743	-1.39975
78599480	chr5:78599480:T:C	3.51307e-18	-4.25965e-10	-0.315658	3.85356e-13	-4.25965e-10	-0.734459
78599580	chr5:78599580:T:G	1.06141e-17	-4.25965e-10	0.790035	1.34864e-12	-4.25965e-10	0.518225
78599761	chr5:78599761:G:A	1.54994e-18	-4.25965e-10	-1.13393	2.18518e-13	-4.25965e-10	-1.30176
78600084	chr5:78600084:T:G	1.51304e-18	-4.25965e-10	-1.15803	2.30387e-13	-4.25965e-10	-1.24887
78600665	chr5:78600665:C:T	2.88254e-19	-1.82078	-0.995279	1.00674e-13	-1.29346	-0.783283
78600848	chr5:78600848:T:G	4.03697e-18	-4.25965e-10	-0.176652	8.56132e-13	-4.25965e-10	0.0637969
78601513	chr5:78601513:A:G	2.97705e-19	-2.17638	-0.607422	5.09356e-14	-1.9743	-0.78377
78601520	chr5:78601520:T:C	1.48468e-19	-2.10065	-1.37888	3.70287e-14	-1.7993	-1.27764
78602012	chr5:78602012:G:A	2.19935e-18	-4.25965e-10	-0.783987	3.32288e-13	-4.25965e-10	-0.882626
78602560	chr5:78602560:A:G	2.73495e-19	-2.18505	-0.683568	4.66697e-14	-1.99498	-0.850548
78602594	chr5:78602594:A:G	1.20603e-18	-4.25965e-10	-1.38481	2.11568e-13	-4.25965e-10	-1.33408
78602635	chr5:78602635:T:C	1.33257e-17	-4.25965e-10	1.01755	2.60227e-12	-4.25965e-10	1.17551
78602849	chr5:78602849:C:T	2.25987e-18	-4.25965e-10	-0.756843	3.48996e-13	-4.25965e-10	-0.833566
78603765	chr5:78603765:T:C	1.55165e-17	-4.25965e-10	1.16975	3.05158e-12	-4.25965e-10	1.33479
78604172	chr5:78604172:G:A	1.40829e-18	-4.25965e-10	-1.22977	2.79018e-13	-4.25965e-10	-1.05735
78604179	chr5:78604179:T:C	5.53323e-19	-2.16396	-4.01506e-10	1.0091e-13	-2.0744	-4.01506e-10
78604718	chr5:78604718:T:A	1.32972e-18	-4.25965e-10	-1.28718	2.39789e-13	-4.25965e-10	-1.20887
78604761	chr5:78604761:A:G	1.81608e-18	-4.25965e-10	-0.975469	2.76039e-13	-4.25965e-10	-1.06809
78604819	chr5:78604819:A:G	2.25745e-18	-4.25965e-10	-0.757911	3.4864e-13	-4.25965e-10	-0.834588
78605101	chr5:78605101:G:C	5.23023e-19	-2.22028	-4.01506e-10	3.18839e-13	-0.92394	-4.01506e-10
78605191	chr5:78605191:T:C	1.50865e-18	-4.25965e-10	-1.16093	2.14789e-13	-4.25965e-10	-1.31897
78605412	chr5:78605412:G:T	2.85735e-19	-1.80561	-1.01923	1.02904e-13	-1.25471	-0.800114
78605948	chr5:78605948:C:T	4.78652e-18	-4.25965e-10	-0.00634376	6.94181e-13	-4.25965e-10	-0.145895
78606078	chr5:78606078:C:T	5.7988e-19	-2.11708	-4.01506e-10	1.85692e-13	-1.46454	-4.01506e-10
78606286	chr5:78606286:A:C	9.18953e-18	-4.25965e-10	0.645917	1.85876e-12	-4.25965e-10	0.839038
78606952	chr5:78606952:C:T	1.4441e-18	-4.25965e-10	-1.20466	3.01686e-13	-4.25965e-10	-0.97924
78607268	chr5:78607268:A:G	2.34589e-18	-4.25965e-10	-0.719482	3.61173e-13	-4.25965e-10	-0.79927
78607418	chr5:78607418:A:G	2.25856e-18	-4.25965e-10	-0.75742	3.48803e-13	-4.25965e-10	-0.834122
78607851	chr5:78607851:C:T	2.08984e-18	-4.25965e-10	-0.835062	6.25584e-13	-4.25965e-10	-0.249943
78607852	chr5:78607852:A:C	2.08984e-18	-4.25965e-10	-0.835062	6.25584e-13	-4.25965e-10	-0.249943
78608155	chr5:78608155:A:C	1.41014e-18	-4.25965e-10	-1.22846	2.79443e-13	-4.25965e-10	-1.05583
78608265	chr5:78608265:T:C	1.99676e-18	-4.25965e-10	-0.880621	3.10603e-13	-4.25965e-10	-0.950113
78608399	chr5:78608399:G:A	2.90305e-19	-1.98315	-0.825818	9.17077e-14	-1.59034	-0.579681
78608479	chr5:78608479:A:G	4.40647e-18	-4.25965e-10	-0.0890746	5.81513e-13	-4.25965e-10	-0.322994
78608703	chr5:78608703:G:C	2.79439e-19	-2.09809	-0.749026	5.32434e-14	-1.81519	-0.898567
78609940	chr5:78609940:A:C	1.5326e-18	-4.25965e-10	-1.14518	2.16984e-13	-4.25965e-10	-1.30881
78610121	chr5:78610121:C:A	1.40336e-18	-4.25965e-10	-1.23328	2.77814e-13	-4.25965e-10	-1.06168
78610163	chr5:78610163:A:G	1.83579e-19	-1.96588	-1.30138	5.18714e-14	-1.58209	-1.15777
78610312	chr5:78610312:A:C	1.55288e-18	-4.25965e-10	-1.13203	2.18797e-13	-4.25965e-10	-1.30048
78610425	chr5:78610425:G:A	2.1545e-18	-4.25965e-10	-0.804588	6.51597e-13	-4.25965e-10	-0.209201
78610713	chr5:78610713:TAAG:T	1.23237e-18	-4.25965e-10	-1.36321	2.06853e-13	-4.25965e-10	-1.35662
78610891	chr5:78610891:T:C	2.2348e-18	-4.25965e-10	-0.767996	3.44953e-13	-4.25965e-10	-0.84522
78610901	chr5:78610901:C:T	1.5688e-18	-4.25965e-10	-1.12184	2.18778e-13	-4.25965e-10	-1.30057
78611249	chr5:78611249:A:C	7.19762e-18	-4.25965e-10	0.401602	1.03516e-12	-4.25965e-10	0.253684
78611292	chr5:78611292:A:G	1.30624e-18	-4.25965e-10	-1.30499	2.07471e-13	-4.25965e-10	-1.35364
78611360	chr5:78611360:T:C	4.03697e-18	-4.25965e-10	-0.176652	8.56132e-13	-4.25965e-10	0.0637969
78611486	chr5:78611486:G:A	1.42937e-18	-4.25965e-10	-1.21491	2.22468e-13	-4.25965e-10	-1.28385
78611735	chr5:78611735:A:C	2.20885e-18	-4.25965e-10	-0.779676	3.41438e-13	-4.25965e-10	-0.855462
78611805	chr5:78611805:A:G	2.76166e-19	-2.0311	-0.827805	8.40418e-14	-1.67417	-0.583145
78611944	chr5:78611944:A:G	3.74548e-18	-4.25965e-10	-0.251599	8.02847e-13	-4.25965e-10	-0.000464075
78612003	chr5:78612003:CCGAAACAA:C	1.17053e-18	-4.25965e-10	-1.41469	1.95576e-13	-4.25965e-10	-1.41268
78612639	chr5:78612639:C:T	3.09983e-18	-4.25965e-10	-0.440802	8.74412e-13	-4.25965e-10	0.0849237
78612646	chr5:78612646:A:G	1.20354e-18	-1.38688	-4.01506e-10	9.79132e-14	-2.10455	-4.01506e-10
78612747	chr5:78612747:G:A	1.46427e-18	-4.25965e-10	-1.19079	2.34549e-13	-4.25965e-10	-1.23096
78612777	chr5:78612777:C:T	3.08747e-18	-4.25965e-10	-0.444795	8.70032e-13	-4.25965e-10	0.0799026
78612965	chr5:78612965:C:T	3.32311e-18	-4.25965e-10	-0.371246	7.18677e-13	-4.25965e-10	-0.111216
78613455	chr5:78613455:T:C	1.5883e-18	-4.25965e-10	-1.10949	2.22505e-13	-4.25965e-10	-1.28368
78613498	chr5:78613498:C:T	1.38016e-18	-4.25965e-10	-1.24995	2.18237e-13	-4.25965e-10	-1.30305
78613572	chr5:78613572:GAATAA:G	3.15709e-19	-1.60523	-1.11985	1.13174e-13	-0.932868	-1.02683
78613964	chr5:78613964:C:T	1.24068e-18	-4.25965e-10	-1.35649	2.64276e-13	-4.25965e-10	-1.11163
78613990	chr5:78613990:A:G	1.17037e-18	-4.25965e-10	-1.41483	2.02395e-13	-4.25965e-10	-1.37841
78614100	chr5:78614100:G:A	3.64518e-19	-2.21603	-0.3653	7.74208e-13	-0.330176	0.293389
78614116	chr5:78614116:C:T	1.35038e-19	-2.21241	-1.36193	1.29798e-13	-0.405558	-1.41709
78614119	chr5:78614119:G:A	2.23992e-18	-4.25965e-10	-0.765709	3.46706e-13	-4.25965e-10	-0.84015
78614459	chr5:78614459:C:T	1.39356e-18	-4.25965e-10	-1.24029	2.52518e-13	-4.25965e-10	-1.15715
78614480	chr5:78614480:T:C	4.33164e-18	-4.25965e-10	-0.106202	5.7265e-13	-4.25965e-10	-0.338354
78614738	chr5:78614738:G:T	8.88817e-18	0.612573	-4.01506e-10	4.9271e-13	-0.488708	-4.01506e-10
78614754	chr5:78614754:A:G	2.24012e-18	-4.25965e-10	-0.765621	3.46733e-13	-4.25965e-10	-0.840072
78615108	chr5:78615108:T:C	1.98938e-19	-1.82059	-1.36633	4.71842e-14	-1.41801	-1.41656
78615126	chr5:78615126:A:G	3.0918e-18	-4.25965e-10	-0.443393	8.71545e-13	-4.25965e-10	0.0816393
78615293	chr5:78615293:A:G	2.1767e-18	-4.25965e-10	-0.79434	3.10691e-13	-4.25965e-10	-0.949828
78615914	chr5:78615914:C:T	2.31395e-18	-4.25965e-10	-0.73319	3.56463e-13	-4.25965e-10	-0.812399
78616101	chr5:78616101:T:C	3.3254e-18	-4.25965e-10	-0.370559	7.19636e-13	-4.25965e-10	-0.109883
78616590	chr5:78616590:G:A	1.3396e-18	-4.25965e-10	-1.27978	2.16847e-13	-4.25965e-10	-1.30943
78616657	chr5:78616657:A:G	2.26444e-17	-4.25965e-10	1.54776	4.44411e-12	-4.25965e-10	1.71071
78616752	chr5:78616752:CTT:C	3.61077e-18	-4.25965e-10	-0.288227	3.81643e-13	-4.25965e-10	-0.744142
78616806	chr5:78616806:A:G	1.70891e-18	-4.25965e-10	-1.03629	2.33683e-13	-4.25965e-10	-1.23466
78616978	chr5:78616978:C:T	2.35483e-19	-1.87847	-1.1398	7.04704e-14	-1.45075	-0.982689
78617083	chr5:78617083:C:A	2.22706e-18	-4.25965e-10	-0.771465	5.78438e-13	-4.25965e-10	-0.328297
78617380	chr5:78617380:G:A	1.41523e-18	-4.25965e-10	-1.22486	2.80937e-13	-4.25965e-10	-1.0505
78617838	chr5:78617838:T:C	1.97399e-19	-1.93033	-1.26435	5.89178e-14	-1.46735	-1.14513
78617907	chr5:78617907:TA:T	2.20541e-19	-1.77145	-1.31237	5.19961e-14	-1.3394	-1.39806
78617931	chr5:78617931:G:A	1.17942e-18	-4.25965e-10	-1.40713	2.03439e-13	-4.25965e-10	-1.37326
78618105	chr5:78618105:G:A	2.24215e-18	-4.25965e-10	-0.764714	3.47183e-13	-4.25965e-10	-0.838775
78618116	chr5:78618116:A:G	3.4325e-19	-2.12865	-0.512794	6.17792e-14	-1.93295	-0.632115
78618333	chr5:78618333:A:T	4.21345e-18	-4.25965e-10	-0.133866	5.57776e-13	-4.25965e-10	-0.36467
78618504	chr5:78618504:A:G	2.20374e-18	-4.25965e-10	-0.78199	3.4173e-13	-4.25965e-10	-0.854608
78618664	chr5:78618664:C:G	2.69135e-18	-4.25965e-10	-0.582105	6.31544e-13	-4.25965e-10	-0.24046
78619297	chr5:78619297:G:A	1.49571e-18	-4.25965e-10	-1.16955	3.03637e-13	-4.25965e-10	-0.972795
78619558	chr5:78619558:T:A	1.4966e-18	-4.25965e-10	-1.16895	3.07308e-13	-4.25965e-10	-0.960776
78619581	chr5:78619581:A:T	7.45797e-19	-1.86545	-4.01506e-10	9.81195e-14	-2.10244	-4.01506e-10
78619608	chr5:78619608:G:A	1.16874e-18	-4.25965e-10	-1.41622	1.98729e-13	-4.25965e-10	-1.39669
78619749	chr5:78619749:T:C	3.6157e-18	-4.25965e-10	-0.286862	5.24024e-13	-4.25965e-10	-0.42709
78620482	chr5:78620482:C:A	6.05606e-19	-1.72731	-0.346362	2.06969e-13	-1.12053	-0.235528
78620621	chr5:78620621:C:T	2.35795e-19	-1.89817	-1.11877	5.01724e-14	-1.51893	-1.25423
78620754	chr5:78620754:C:T	3.04922e-19	-1.79349	-0.966357	8.95184e-14	-1.33531	-0.858874
78620781	chr5:78620781:G:A	1.17964e-18	-4.25965e-10	-1.40694	1.98056e-13	-4.25965e-10	-1.40008
78620819	chr5:78620819:C:T	3.03067e-19	-2.05716	-0.708786	6.20299e-14	-1.75839	-0.80262
78620855	chr5:78620855:T:C	4.6952e-18	-4.25965e-10	-0.0256072	6.7184e-13	-4.25965e-10	-0.178607
78621310	chr5:78621310:G:A	3.35819e-19	-1.72297	-0.940365	1.1773e-13	-1.10053	-0.819703
78621426	chr5:78621426:G:A	1.74518e-18	-4.25965e-10	-1.01529	2.57555e-13	-4.25965e-10	-1.13739
78621687	chr5:78621687:C:T	2.74659e-18	-4.25965e-10	-0.561787	3.92716e-13	-4.25965e-10	-0.715542
78621804	chr5:78621804:G:A	2.2316e-18	-4.25965e-10	-0.769427	3.45864e-13	-4.25965e-10	-0.842581
78622313	chr5:78622313:A:C	1.53323e-19	-2.03124	-1.41612	3.7694e-14	-1.64297	-1.41616
78622573	chr5:78622573:C:T	2.42522e-18	-4.25965e-10	-0.686227	3.73857e-13	-4.25965e-10	-0.764755
78622657	chr5:78622657:G:A	1.98954e-18	-0.884243	-4.01506e-10	8.73082e-14	-2.21918	-4.01506e-10
78623206	chr5:78623206:T:C	7.5574e-19	-1.85221	-4.01506e-10	6.6626e-13	-0.186948	-4.01506e-10
78623292	chr5:78623292:C:T	1.17713e-18	0.00806848	-1.41714	1.18431e-13	-0.509802	-1.4045
78623418	chr5:78623418:T:C	1.30493e-18	-4.25965e-10	-1.306	2.37698e-13	-4.25965e-10	-1.21763
78623434	chr5:78623434:T:C	1.27514e-18	-4.25965e-10	-1.32909	2.41339e-13	-4.25965e-10	-1.20242
78623573	chr5:78623573:C:T	1.31113e-18	-4.25965e-10	-1.30126	2.39207e-13	-4.25965e-10	-1.2113
78623667	chr5:78623667:A:G	3.09231e-18	-4.25965e-10	-0.44323	5.73658e-13	-4.25965e-10	-0.336595
78623707	chr5:78623707:C:T	1.24841e-18	-4.25965e-10	-1.35028	2.03402e-13	-4.25965e-10	-1.37344
78623836	chr5:78623836:C:G	7.97912e-19	-1.79791	-4.01506e-10	1.0478e-13	-2.03676	-4.01506e-10
78624108	chr5:78624108:T:C	1.58807e-18	-4.25965e-10	-1.10963	3.10465e-13	-4.25965e-10	-0.950556
78624360	chr5:78624360:T:C	1.355e-18	0.0895959	-1.35794	1.00946e-13	-0.691925	-1.38211
78624639	chr5:78624639:T:G	1.61632e-18	-4.25965e-10	-1.092	4.06962e-13	-4.25965e-10	-0.679909
78624740	chr5:78624740:C:G	1.67301e-18	-4.25965e-10	-1.05752	4.28244e-13	-4.25965e-10	-0.628934
78624873	chr5:78624873:G:A	1.2036e-18	-4.25965e-10	-1.38683	2.09855e-13	-4.25965e-10	-1.34221
78624964	chr5:78624964:A:C	8.05848e-18	-4.25965e-10	0.514576	2.0268e-12	-4.25965e-10	0.925585
78624989	chr5:78624989:G:A	4.2029e-19	-1.86032	-0.578635	1.32511e-13	-0.860923	-0.94104
78625003	chr5:78625003:A:T	1.68315e-18	-4.25965e-10	-1.05148	4.31526e-13	-4.25965e-10	-0.621299
78625171	chr5:78625171:G:A	1.4388e-18	-4.25965e-10	-1.20834	2.17129e-13	-4.25965e-10	-1.30814
78625293	chr5:78625293:G:A	5.16626e-18	-4.25965e-10	0.0700005	1.23785e-12	-4.25965e-10	0.432501
78625376	chr5:78625376:T:C	1.98809e-18	0.486622	-1.3716	1.37044e-13	-0.375348	-1.39298
78625571	chr5:78625571:C:A	1.98821e-18	0.437214	-1.32213	1.36721e-13	-0.407901	-1.36278
78626271	chr5:78626271:C:T	1.36744e-18	-4.25965e-10	-1.25921	2.09557e-13	-4.25965e-10	-1.34363
78626299	chr5:78626299:T:G	1.61585e-18	-4.25965e-10	-1.09229	4.05518e-13	-4.25965e-10	-0.683463
78626578	chr5:78626578:G:A	1.70163e-18	-4.25965e-10	-1.04056	4.38461e-13	-4.25965e-10	-0.605356
78626687	chr5:78626687:G:A	1.14612e-17	-4.25965e-10	0.866821	1.47416e-12	-4.25965e-10	0.607216
78626716	chr5:78626716:C:T	1.12412e-18	-0.129719	-1.32543	1.15108e-13	-0.580879	-1.36188
78626996	chr5:78626996:G:A	1.24837e-18	-4.25965e-10	-1.35031	2.03366e-13	-4.25965e-10	-1.37362
78627006	chr5:78627006:G:A	2.11314e-18	-4.25965e-10	-0.823971	4.67338e-13	-4.25965e-10	-0.541574
78627261	chr5:78627261:C:T	2.08516e-18	-4.25965e-10	-0.837304	4.59401e-13	-4.25965e-10	-0.558704
78627297	chr5:78627297:A:T	6.0546e-19	-0.761201	-1.31271	6.25153e-14	-1.19541	-1.3578
78627515	chr5:78627515:C:T	1.17338e-18	-4.25965e-10	-1.41226	2.0938e-13	-4.25965e-10	-1.34448
78627719	chr5:78627719:C:T	1.33388e-18	-4.25965e-10	-1.28406	2.05983e-13	-4.25965e-10	-1.36083
78628197	chr5:78628197:C:T	7.4067e-19	-0.518922	-1.35343	7.34019e-14	-0.997425	-1.39525
78628212	chr5:78628212:T:C	1.93786e-18	-4.25965e-10	-0.910564	3.48849e-13	-4.25965e-10	-0.833989
78628268	chr5:78628268:T:C	2.52327e-18	-4.25965e-10	-0.646593	5.49522e-13	-4.25965e-10	-0.379579
78628431	chr5:78628431:C:G	7.38646e-19	-1.87509	-4.01506e-10	9.98185e-14	-2.08527	-4.01506e-10
78628573	chr5:78628573:G:C	2.83651e-18	-4.25965e-10	-0.529573	7.79146e-13	-4.25965e-10	-0.0304297
78629181	chr5:78629181:G:A	1.25374e-18	-4.25965e-10	-1.34602	2.04094e-13	-4.25965e-10	-1.37005
78629229	chr5:78629229:A:G	2.43353e-18	-4.25965e-10	-0.682806	6.46065e-13	-4.25965e-10	-0.217728
78629365	chr5:78629365:A:C	1.03857e-17	-4.25965e-10	0.768282	2.65896e-12	-4.25965e-10	1.19706
78629975	chr5:78629975:G:A	1.43126e-18	-4.25965e-10	-1.21359	2.79321e-13	-4.25965e-10	-1.05627
78630061	chr5:78630061:C:A	1.24837e-18	-4.25965e-10	-1.35031	2.03366e-13	-4.25965e-10	-1.37362
78630191	chr5:78630191:A:G	1.40143e-18	-4.25965e-10	-1.23465	2.13356e-13	-4.25965e-10	-1.32567
78630316	chr5:78630316:G:A	2.73138e-18	-4.25965e-10	-0.567341	3.56303e-13	-4.25965e-10	-0.812846
78630458	chr5:78630458:G:A	1.44527e-18	-0.115127	-1.08873	9.99375e-14	-0.894478	-1.18961
78630534	chr5:78630534:A:T	2.78594e-18	-4.25965e-10	-0.547562	5.1132e-13	-4.25965e-10	-0.451632
78630801	chr5:78630801:C:T	2.16815e-18	-4.25965e-10	-0.798272	4.24301e-13	-4.25965e-10	-0.638186
78631004	chr5:78631004:C:T	1.23027e-18	-4.25965e-10	-1.36491	2.01076e-13	-4.25965e-10	-1.38495
78631026	chr5:78631026:G:A	1.25411e-18	-4.25965e-10	-1.34573	2.3494e-13	-4.25965e-10	-1.2293
78631146	chr5:78631146:C:G	7.04841e-18	-4.25965e-10	0.380654	1.91084e-12	-4.25965e-10	0.866669
78631210	chr5:78631210:T:C	5.77673e-18	-0.508194	0.689884	6.37836e-13	-1.13172	0.901169
78631561	chr5:78631561:A:T	6.50425e-18	-4.25965e-10	0.300308	1.74886e-12	-4.25965e-10	0.77809
78631757	chr5:78631757:G:A	4.1404e-18	-4.25965e-10	-0.151355	7.3068e-13	-4.25965e-10	-0.094652
78631963	chr5:78631963:A:G	6.14842e-18	-4.25965e-10	0.244048	1.64284e-12	-4.25965e-10	0.715551
78632419	chr5:78632419:T:C	2.77989e-18	-4.25965e-10	-0.549737	7.60951e-13	-4.25965e-10	-0.0540593
78632867	chr5:78632867:C:A	1.46292e-18	-4.25965e-10	-1.19172	3.57637e-13	-4.25965e-10	-0.809108
78633058	chr5:78633058:G:T	1.22924e-18	-0.438708	-0.927045	8.64958e-14	-1.2104	-1.01814
78633379	chr5:78633379:C:A	1.38248e-18	-4.25965e-10	-1.24827	2.11343e-13	-4.25965e-10	-1.33515
78633407	chr5:78633407:G:A	2.01012e-17	0.382392	1.04624	1.71075e-12	-0.281059	1.03712
78633447	chr5:78633447:A:C	1.20488e-18	-4.25965e-10	-1.38577	1.97393e-13	-4.25965e-10	-1.40343
78633924	chr5:78633924:G:A	1.20664e-18	-4.25965e-10	-1.38431	2.10818e-13	-4.25965e-10	-1.33763
78633925	chr5:78633925:C:A	6.74997e-19	-1.9652	-4.01506e-10	1.77576e-13	-1.50923	-4.01506e-10
78634215	chr5:78634215:C:T	1.76925e-18	0.0726652	-1.07426	1.51343e-13	-0.398579	-1.2705
78634473	chr5:78634473:T:C	8.69065e-19	-0.494977	-1.21751	8.62003e-14	-0.974949	-1.25701
78634564	chr5:78634564:T:G	4.55235e-18	-4.25965e-10	-0.0565045	8.00408e-13	-4.25965e-10	-0.00350618
78635042	chr5:78635042:C:T	2.1514e-18	-4.25965e-10	-0.806031	3.14059e-13	-4.25965e-10	-0.939048
78635067	chr5:78635067:G:C	1.31817e-18	-4.25965e-10	-1.29591	2.08681e-13	-4.25965e-10	-1.34782
78635406	chr5:78635406:T:C	8.04147e-19	-0.436272	-1.35385	8.0701e-14	-0.920808	-1.37707
78635453	chr5:78635453:T:C	8.80111e-19	-0.30597	-1.39388	8.65493e-14	-0.818087	-1.40983
78635542	chr5:78635542:C:T	6.54029e-18	-4.25965e-10	0.305834	1.60495e-12	-4.25965e-10	0.692218
78635630	chr5:78635630:G:A	1.16835e-18	-4.25965e-10	-1.41655	1.95778e-13	-4.25965e-10	-1.41165
78635633	chr5:78635633:T:G	1.33433e-18	-4.25965e-10	-1.28372	2.15298e-13	-4.25965e-10	-1.3166
78635775	chr5:78635775:C:T	6.44268e-18	-4.25965e-10	0.290797	1.10488e-12	-4.25965e-10	0.318866
78636391	chr5:78636391:A:C	4.10196e-18	0.465894	-0.626577	3.70297e-13	0.107985	-0.882306
78637071	chr5:78637071:A:G	3.27137e-18	-4.25965e-10	-0.386939	6.0668e-13	-4.25965e-10	-0.280626
78637249	chr5:78637249:G:A	1.53183e-18	-4.25965e-10	-1.14568	3.5564e-13	-4.25965e-10	-0.814709
78637268	chr5:78637268:T:C	9.98854e-18	0.738343	-0.00905309	2.1547e-12	-0.124473	1.11125
78637362	chr5:78637362:T:TA	1.41919e-18	-4.25965e-10	-1.22206	2.27367e-13	-4.25965e-10	-1.26206
78638042	chr5:78638042:A:G	1.27626e-18	-4.25965e-10	-1.32822	2.55957e-13	-4.25965e-10	-1.14362
78638321	chr5:78638321:T:C	1.56851e-18	-4.25965e-10	-1.12202	2.30921e-13	-4.25965e-10	-1.24655
78638915	chr5:78638915:T:C	3.40423e-19	-1.89435	-0.755366	3.49367e-14	-2.17494	-0.960154
78638923	chr5:78638923:T:C	1.3145e-18	-4.25965e-10	-1.29869	2.663e-13	-4.25965e-10	-1.104
78639087	chr5:78639087:T:C	1.86789e-18	-4.25965e-10	-0.947336	2.74651e-13	-4.25965e-10	-1.07313
78639227	chr5:78639227:T:TA	1.59612e-18	-4.25965e-10	-1.10457	2.44873e-13	-4.25965e-10	-1.18789
78639433	chr5:78639433:A:C	1.21188e-18	-4.25965e-10	-1.37998	1.96945e-13	-4.25965e-10	-1.4057
78640086	chr5:78640086:A:T	1.51639e-18	-1.15581	-4.01506e-10	4.71381e-13	-0.532962	-4.01506e-10
78640244	chr5:78640244:TATCA:T	2.24638e-18	-4.25965e-10	-0.762828	2.94741e-13	-4.25965e-10	-1.00253
78640406	chr5:78640406:C:A	1.21315e-18	-4.25965e-10	-1.37893	1.98675e-13	-4.25965e-10	-1.39696
78640472	chr5:78640472:C:T	3.77618e-19	-1.49049	-1.05553	8.44109e-14	-1.29182	-0.961113
78640526	chr5:78640526:C:A	1.23596e-18	-4.25965e-10	-1.3603	1.98814e-13	-4.25965e-10	-1.39626
78640659	chr5:78640659:A:G	5.23652e-19	-2.21908	-4.01506e-10	1.08882e-13	-1.99837	-4.01506e-10
78641142	chr5:78641142:C:T	1.74533e-19	-1.90661	-1.41118	2.87424e-14	-1.91451	-1.41575
78641630	chr5:78641630:T:C	4.01055e-19	-1.11585	-1.36995	2.85055e-13	0.276701	-1.31265
78641637	chr5:78641637:T:C	1.22279e-18	-4.25965e-10	-1.37101	1.95012e-13	-4.25965e-10	-1.41557
78641797	chr5:78641797:G:A	1.81079e-18	-4.25965e-10	-0.978387	3.34681e-13	-4.25965e-10	-0.875451
78643913	chr5:78643913:T:C	5.51874e-19	-0.75081	-1.41577	4.59444e-13	0.852614	-1.41122
78643930	chr5:78643930:C:T	1.19468e-18	-4.25965e-10	-1.39427	1.97428e-13	-4.25965e-10	-1.40325
78644615	chr5:78644615:C:T	1.84376e-18	0.240184	-1.20052	2.02194e-12	2.00882	-1.08564
78644713	chr5:78644713:G:A	1.41803e-18	-4.25965e-10	-1.22288	2.34341e-13	-4.25965e-10	-1.23185
78644829	chr5:78644829:G:A	8.98382e-19	-0.336827	-1.34248	6.71465e-13	1.13104	-1.31021
78644967	chr5:78644967:C:T	1.14381e-18	-0.12514	-1.31264	9.16801e-13	1.38681	-1.25455
78645286	chr5:78645286:T:G	5.07227e-18	-4.25965e-10	0.0516407	6.6441e-13	-4.25965e-10	-0.189729
78645383	chr5:78645383:AAT:A	2.39395e-18	-4.25965e-10	-0.699203	3.57798e-13	-4.25965e-10	-0.80866
78645618	chr5:78645618:T:C	3.38415e-18	-4.25965e-10	-0.353046	4.59662e-13	-4.25965e-10	-0.558136
78645628	chr5:78645628:A:G	4.01294e-18	-4.25965e-10	-0.182624	5.36511e-13	-4.25965e-10	-0.40354
78645876	chr5:78645876:C:T	1.42486e-18	0.0518407	-1.26991	1.20622e-12	1.61587	-1.20925
78646004	chr5:78646004:A:C	3.61118e-18	-4.25965e-10	-0.288112	4.87593e-13	-4.25965e-10	-0.499147
78646019	chr5:78646019:T:G	1.36969e-18	-4.25965e-10	-1.25757	2.08464e-13	-4.25965e-10	-1.34886
78646306	chr5:78646306:G:C	3.44299e-18	-4.25965e-10	-0.335807	4.66766e-13	-4.25965e-10	-0.542799
78646681	chr5:78646681:T:C	2.14813e-18	-4.25965e-10	-0.807549	3.39944e-13	-4.25965e-10	-0.859847
78646799	chr5:78646799:C:G	1.2703e-18	-4.25965e-10	-1.33289	2.34099e-13	-4.25965e-10	-1.23288
78646884	chr5:78646884:T:C	1.40247e-18	-1.23391	-4.01506e-10	5.74032e-13	-0.335943	-4.01506e-10
78647391	chr5:78647391:A:C	1.40661e-18	-4.25965e-10	-1.23097	2.42619e-13	-4.25965e-10	-1.19714
78647897	chr5:78647897:G:T	2.09511e-18	-4.25965e-10	-0.832543	3.10653e-13	-4.25965e-10	-0.949953
78648589	chr5:78648589:TG:T	1.34794e-18	-4.25965e-10	-1.27357	2.06676e-13	-4.25965e-10	-1.35748
78648591	chr5:78648591:C:A	1.32996e-18	-4.25965e-10	-1.287	2.04923e-13	-4.25965e-10	-1.36599
78648795	chr5:78648795:G:T	4.61052e-19	-0.955663	-1.39073	1.17266e-13	-0.539217	-1.38497
78648938	chr5:78648938:G:A	1.22448e-18	-4.25965e-10	-1.36963	1.98526e-13	-4.25965e-10	-1.39771
78649082	chr5:78649082:G:T	4.15014e-18	-4.25965e-10	-0.149007	5.17885e-13	-4.25965e-10	-0.438874
78649151	chr5:78649151:G:T	1.30097e-18	-4.25965e-10	-1.30904	2.07067e-13	-4.25965e-10	-1.35559
78649453	chr5:78649453:C:T	1.1729e-18	-4.25965e-10	-1.41267	1.97772e-13	-4.25965e-10	-1.40151
78649584	chr5:78649584:G:C	1.59155e-18	-4.25965e-10	-1.10744	2.43903e-13	-4.25965e-10	-1.19186
78649959	chr5:78649959:G:C	1.18921e-18	-4.25965e-10	-1.39886	2.10729e-13	-4.25965e-10	-1.33805
78650076	chr5:78650076:C:G	1.20442e-18	-4.25965e-10	-1.38615	2.12657e-13	-4.25965e-10	-1.32895
78650155	chr5:78650155:C:T	1.17001e-18	-4.25965e-10	-1.41514	2.02698e-13	-4.25965e-10	-1.37691
78650306	chr5:78650306:T:C	1.17613e-18	-4.25965e-10	-1.40992	1.94915e-13	-4.25965e-10	-1.41606
78650690	chr5:78650690:T:C	1.57473e-18	-4.25965e-10	-1.11807	2.41653e-13	-4.25965e-10	-1.20113
78651828	chr5:78651828:T:TC	1.31329e-18	-4.25965e-10	-1.29961	2.1311e-13	-4.25965e-10	-1.32682
78651893	chr5:78651893:C:T	1.00774e-18	-0.693408	-0.871031	3.87134e-13	-0.00716155	-0.722697
78651904	chr5:78651904:A:T	1.23568e-18	-4.25965e-10	-1.36053	2.168e-13	-4.25965e-10	-1.30965
78652477	chr5:78652477:C:T	6.42619e-18	-4.25965e-10	0.288233	9.61194e-13	-4.25965e-10	0.179549
78652924	chr5:78652924:T:A	4.72334e-18	-4.25965e-10	-0.0196325	7.87635e-13	-4.25965e-10	-0.0195932
78653421	chr5:78653421:A:G	1.72317e-18	-4.25965e-10	-1.02798	2.56607e-13	-4.25965e-10	-1.14108
78653461	chr5:78653461:G:A	1.73059e-18	-4.25965e-10	-1.02369	2.57597e-13	-4.25965e-10	-1.13723
78653698	chr5:78653698:C:T	1.59455e-18	-4.25965e-10	-1.10556	2.40676e-13	-4.25965e-10	-1.20518
78653742	chr5:78653742:C:T	7.64848e-19	-0.655804	-1.18442	2.89082e-13	0.0440821	-1.066
78653860	chr5:78653860:T:C	2.10164e-18	-4.25965e-10	-0.829429	3.16961e-13	-4.25965e-10	-0.929849
78654603	chr5:78654603:T:C	1.50747e-18	-4.25965e-10	-1.16171	2.38403e-13	-4.25965e-10	-1.21466
78654686	chr5:78654686:A:T	2.2833e-18	-4.25965e-10	-0.746525	4.76261e-13	-4.25965e-10	-0.522662
78654714	chr5:78654714:T:A	7.70981e-19	-0.794295	-1.03794	2.72804e-13	-0.177325	-0.902551
78655035	chr5:78655035:C:A	6.94625e-19	-1.93653	-4.01506e-10	1.7948e-13	-1.49857	-4.01506e-10
78655076	chr5:78655076:T:C	4.0614e-19	-1.21768	-1.25553	1.09613e-13	-0.737866	-1.2538
78655224	chr5:78655224:A:G	1.26254e-18	-4.25965e-10	-1.33902	2.3351e-13	-4.25965e-10	-1.2354
78655603	chr5:78655603:G:A	1.10398e-18	-1.47323	-4.01506e-10	3.22446e-13	-0.912693	-4.01506e-10
78655613	chr5:78655613:T:C	4.10546e-19	-1.04604	-1.41637	1.1575e-13	-0.530526	-1.40667
78656185	chr5:78656185:A:T	1.19386e-18	-4.25965e-10	-1.39496	2.05324e-13	-4.25965e-10	-1.36404
78656425	chr5:78656425:TG:T	5.87689e-19	-2.1037	-4.01506e-10	2.49355e-13	-1.16975	-4.01506e-10
78656429	chr5:78656429:G:T	2.72173e-19	-1.51406	-1.3594	5.82668e-14	-1.27253	-1.35107
78656628	chr5:78656628:A:G	1.41059e-18	-4.25965e-10	-1.22814	2.20624e-13	-4.25965e-10	-1.29217
78656797	chr5:78656797:C:G	1.23843e-18	-4.25965e-10	-1.3583	1.9946e-13	-4.25965e-10	-1.39301
78656960	chr5:78656960:T:A	2.43814e-19	-1.57536	-1.40814	5.39388e-14	-1.28998	-1.4108
78657989	chr5:78657989:C:G	1.6884e-18	-4.25965e-10	-1.04836	2.51848e-13	-4.25965e-10	-1.1598
78658146	chr5:78658146:A:G	1.19792e-18	-4.25965e-10	-1.39156	1.95742e-13	-4.25965e-10	-1.41183
78658388	chr5:78658388:G:T	1.2431e-18	-4.25965e-10	-1.35454	2.16858e-13	-4.25965e-10	-1.30938
78658512	chr5:78658512:G:A	1.17022e-18	-4.25965e-10	-1.41495	1.94709e-13	-4.25965e-10	-1.41712
78658658	chr5:78658658:A:G	1.37403e-18	-4.25965e-10	-1.2544	2.25618e-13	-4.25965e-10	-1.26979
78659041	chr5:78659041:A:C	1.50335e-18	-4.25965e-10	-1.16445	2.23367e-13	-4.25965e-10	-1.27981
78660190	chr5:78660190:T:G	1.33948e-18	-4.25965e-10	-1.27986	2.57398e-13	-4.25965e-10	-1.138
78660483	chr5:78660483:G:A	1.66191e-18	-4.25965e-10	-1.06418	2.42694e-13	-4.25965e-10	-1.19683
78660989	chr5:78660989:G:A	1.22075e-18	-4.25965e-10	-1.37268	2.17017e-13	-4.25965e-10	-1.30865
78661298	chr5:78661298:T:C	1.32871e-18	-4.25965e-10	-1.28794	2.23485e-13	-4.25965e-10	-1.27928
78661366	chr5:78661366:G:A	3.35962e-18	-4.25965e-10	-0.360322	4.8463e-13	-4.25965e-10	-0.505242
78661522	chr5:78661522:G:C	2.03049e-18	-4.25965e-10	-0.863873	3.02671e-13	-4.25965e-10	-0.975982
78661589	chr5:78661589:C:A	1.54017e-19	-2.11758	-1.32526	2.30003e-14	-2.18208	-1.37104
78661781	chr5:78661781:G:A	1.82919e-18	-4.25965e-10	-0.968274	3.37076e-13	-4.25965e-10	-0.868321
78662036	chr5:78662036:T:C	1.57798e-19	-2.01925	-1.39934	3.89535e-14	-1.62137	-1.40489
78662038	chr5:78662038:T:C	1.16883e-18	-4.25965e-10	-1.41614	1.95252e-13	-4.25965e-10	-1.41434
78662703	chr5:78662703:G:A	1.18678e-18	-4.25965e-10	-1.40091	1.94709e-13	-4.25965e-10	-1.41712
78663013	chr5:78663013:A:G	3.9891e-18	-4.25965e-10	-0.188582	5.61537e-13	-4.25965e-10	-0.35795
78663185	chr5:78663185:A:G	1.22111e-18	-4.25965e-10	-1.37238	2.01247e-13	-4.25965e-10	-1.3841
78663256	chr5:78663256:T:C	1.22787e-18	-4.25965e-10	-1.36687	2.02103e-13	-4.25965e-10	-1.37985
78663922	chr5:78663922:A:G	1.34417e-18	-4.25965e-10	-1.27637	2.36459e-13	-4.25965e-10	-1.22285
78664037	chr5:78664037:AC:A	9.9806e-18	-4.25965e-10	0.728495	2.08597e-12	-4.25965e-10	0.954359
78664320	chr5:78664320:A:G	1.19361e-18	-4.25965e-10	-1.39517	1.97259e-13	-4.25965e-10	-1.40411
78664931	chr5:78664931:G:A	1.28036e-18	-4.25965e-10	-1.325	2.2029e-13	-4.25965e-10	-1.29368
78665074	chr5:78665074:G:A	1.17743e-18	-4.25965e-10	-1.40881	1.96014e-13	-4.25965e-10	-1.41044
78665262	chr5:78665262:G:A	1.78905e-18	-4.25965e-10	-0.990461	2.85349e-13	-4.25965e-10	-1.03492
78665651	chr5:78665651:A:G	1.34121e-19	-2.21844	-1.36273	2.60619e-14	-2.02155	-1.4066
78665726	chr5:78665726:T:C	1.17737e-18	-4.25965e-10	-1.40886	1.95392e-13	-4.25965e-10	-1.41362
78665734	chr5:78665734:T:G	4.08182e-18	-4.25965e-10	-0.165606	7.51026e-13	-4.25965e-10	-0.0671875
78665864	chr5:78665864:T:G	1.40072e-19	-2.12604	-1.41171	3.53763e-14	-1.71145	-1.41114
78666616	chr5:78666616:A:C	1.92101e-19	-1.822	-1.39988	5.44132e-14	-1.29072	-1.4013
78666677	chr5:78666677:G:A	1.35674e-18	-4.25965e-10	-1.26706	2.20494e-13	-4.25965e-10	-1.29276
78666682	chr5:78666682:T:C	5.67081e-19	-2.1394	-4.01506e-10	8.76938e-14	-2.21478	-4.01506e-10
78667076	chr5:78667076:T:C	5.22642e-19	-2.22101	-4.01506e-10	9.75081e-14	-2.10869	-4.01506e-10
78667193	chr5:78667193:G:A	1.1678e-18	-4.25965e-10	-1.41702	1.95438e-13	-4.25965e-10	-1.41339
78667237	chr5:78667237:G:A	8.25259e-19	-1.76421	-4.01506e-10	1.3141e-13	-1.81031	-4.01506e-10
78667480	chr5:78667480:G:A	1.16766e-18	-4.25965e-10	-1.41714	2.00211e-13	-4.25965e-10	-1.38926
78667485	chr5:78667485:C:T	1.68334e-19	-2.02369	-1.33027	3.06546e-14	-1.95309	-1.31276
78667666	chr5:78667666:C:T	1.26311e-18	-1.33857	-4.01506e-10	3.49019e-13	-0.833503	-4.01506e-10
78667878	chr5:78667878:C:T	3.98486e-19	-2.18171	-0.310521	9.20577e-14	-1.84758	-0.318635
78668372	chr5:78668372:C:T	7.37445e-19	-1.87671	-4.01506e-10	9.93154e-14	-2.09033	-4.01506e-10
78668580	chr5:78668580:G:A	1.1685e-18	-4.25965e-10	-1.41642	1.94705e-13	-4.25965e-10	-1.41714
78668894	chr5:78668894:T:C	1.74211e-19	-1.99324	-1.3264	4.33666e-14	-1.58326	-1.33568
78669946	chr5:78669946:A:C	1.23722e-18	-4.25965e-10	-1.35928	2.09517e-13	-4.25965e-10	-1.34382
78669962	chr5:78669962:T:C	1.43291e-18	-4.25965e-10	-1.21244	2.22158e-13	-4.25965e-10	-1.28524
78671295	chr5:78671295:ACT:A	3.96159e-18	-4.25965e-10	-0.195503	5.61955e-13	-4.25965e-10	-0.357207
78671359	chr5:78671359:G:A	1.25649e-18	-4.25965e-10	-1.34383	2.15744e-13	-4.25965e-10	-1.31454
78671738	chr5:78671738:G:A	3.74246e-19	-2.16673	-0.388264	1.01217e-13	-1.80024	-0.271112
78671853	chr5:78671853:T:C	7.56081e-18	-4.25965e-10	0.450831	1.0715e-12	-4.25965e-10	0.288187
78672316	chr5:78672316:G:A	7.54419e-18	-4.25965e-10	0.448629	1.06921e-12	-4.25965e-10	0.286046
78672866	chr5:78672866:G:A	4.6939e-19	-2.19532	-0.133148	9.02235e-14	-1.88896	-0.297378
78672963	chr5:78672963:T:C	6.86606e-18	-4.25965e-10	0.354442	9.95812e-13	-4.25965e-10	0.21493
78672996	chr5:78672996:A:G	2.23367e-19	-2.02537	-1.04572	4.51209e-14	-2.00085	-0.878429
78673437	chr5:78673437:C:A	1.74007e-19	-1.92127	-1.39953	4.59188e-14	-1.45756	-1.40419
78673629	chr5:78673629:C:T	1.17286e-18	-4.25965e-10	-1.4127	1.98535e-13	-4.25965e-10	-1.39766
78673665	chr5:78673665:A:G	1.68545e-19	-2.09255	-1.26015	2.57804e-14	-2.18268	-1.25634
78673798	chr5:78673798:G:A	4.83275e-19	-2.18624	-0.113074	9.46303e-14	-1.8591	-0.27955
78674027	chr5:78674027:G:C	1.16842e-18	-4.25965e-10	-1.41649	1.95023e-13	-4.25965e-10	-1.41551
78674118	chr5:78674118:G:A	1.92815e-19	-1.80234	-1.41583	5.47408e-14	-1.26893	-1.41709
78674492	chr5:78674492:C:T	2.08194e-19	-1.75989	-1.38154	6.19879e-14	-1.17107	-1.39062
78674687	chr5:78674687:T:C	7.15428e-18	-4.25965e-10	0.395563	1.01916e-12	-4.25965e-10	0.23811
78674903	chr5:78674903:T:C	7.60508e-18	-4.25965e-10	0.456669	1.12738e-12	-4.25965e-10	0.339026
78674995	chr5:78674995:A:G	8.3421e-18	-4.25965e-10	0.549167	1.2334e-12	-4.25965e-10	0.428901
78675290	chr5:78675290:G:A	5.38885e-19	-2.1582	-0.0322017	1.10888e-13	-1.77899	-0.201113
78675842	chr5:78675842:G:A	1.25584e-17	-4.25965e-10	0.958241	1.78149e-12	-4.25965e-10	0.796576
78675925	chr5:78675925:G:A	1.24959e-18	-4.25965e-10	-1.34934	2.04768e-13	-4.25965e-10	-1.36675
78676056	chr5:78676056:G:T	5.08142e-19	-1.88632	-0.362824	1.34028e-13	-1.39333	-0.397255
78676636	chr5:78676636:T:C	7.06272e-18	-4.25965e-10	0.382682	8.21771e-13	-4.25965e-10	0.0228338
78677347	chr5:78677347:A:C	2.12053e-19	-1.90462	-1.21845	5.84966e-14	-1.4108	-1.20886
78677365	chr5:78677365:A:C	1.16996e-18	-4.25965e-10	-1.41518	1.94865e-13	-4.25965e-10	-1.41632
78677580	chr5:78677580:A:G	1.18022e-18	-4.25965e-10	-1.40645	2.00956e-13	-4.25965e-10	-1.38554
78677836	chr5:78677836:C:A	1.84424e-18	-4.25965e-10	-0.960081	2.98481e-13	-4.25965e-10	-0.989922
78678049	chr5:78678049:T:A	1.26339e-18	-4.25965e-10	-1.33835	2.0186e-13	-4.25965e-10	-1.38105
78678116	chr5:78678116:G:T	1.69203e-19	-2.19779	-1.15102	2.98439e-14	-2.11585	-1.17679
78678394	chr5:78678394:A:G	3.96298e-18	-4.25965e-10	-0.195151	6.10597e-13	-4.25965e-10	-0.274191
78678604	chr5:78678604:C:T	1.28117e-19	-2.21217	-1.41479	2.56823e-14	-2.026	-1.41682
78678723	chr5:78678723:A:G	1.90824e-19	-1.88523	-1.34333	5.31789e-14	-1.37077	-1.34419
78678806	chr5:78678806:C:T	1.49989e-18	-4.25965e-10	-1.16676	2.47723e-13	-4.25965e-10	-1.17632
78678840	chr5:78678840:G:C	1.46069e-18	-4.25965e-10	-1.19324	2.58742e-13	-4.25965e-10	-1.1328
78679089	chr5:78679089:G:A	5.23675e-19	-2.21903	-4.01506e-10	9.60922e-14	-2.12332	-4.01506e-10
78679151	chr5:78679151:G:A	5.82753e-18	-4.25965e-10	0.190445	9.0451e-13	-4.25965e-10	0.118766
78679447	chr5:78679447:A:G	1.32984e-18	-4.25965e-10	-1.28709	2.16483e-13	-4.25965e-10	-1.31112
78681077	chr5:78681077:G:A	1.25546e-18	-4.25965e-10	-1.34464	2.18618e-13	-4.25965e-10	-1.3013
78681217	chr5:78681217:T:C	2.05771e-19	-2.08013	-1.07301	4.74987e-14	-1.7238	-1.10413
78681765	chr5:78681765:T:A	1.95833e-19	-1.99963	-1.20301	4.82236e-14	-1.57748	-1.2353
78682069	chr5:78682069:T:C	3.92732e-18	-4.25965e-10	-0.20419	6.05256e-13	-4.25965e-10	-0.282977
78682144	chr5:78682144:C:T	1.16894e-18	-4.25965e-10	-1.41605	1.94708e-13	-4.25965e-10	-1.41713
78682238	chr5:78682238:C:A	1.375e-18	-4.25965e-10	-1.25369	2.32419e-13	-4.25965e-10	-1.24009
78682262	chr5:78682262:T:C	1.18377e-18	-4.25965e-10	-1.40345	2.01694e-13	-4.25965e-10	-1.38187
78682964	chr5:78682964:T:C	2.31809e-18	-0.731405	-4.01506e-10	3.71014e-13	-0.772389	-4.01506e-10
78682975	chr5:78682975:A:C	6.31124e-19	-2.0324	-4.01506e-10	1.51984e-13	-1.66485	-4.01506e-10
78683002	chr5:78683002:A:G	5.75509e-18	-4.25965e-10	0.177936	9.25658e-13	-4.25965e-10	0.141877
78683503	chr5:78683503:G:T	1.33219e-18	-4.25965e-10	-1.28532	2.24877e-13	-4.25965e-10	-1.27308
78683592	chr5:78683592:G:A	6.07616e-19	-2.07036	-4.01506e-10	9.03786e-14	-2.18462	-4.01506e-10
78683616	chr5:78683616:C:A	2.13955e-18	-4.25965e-10	-0.811555	3.75847e-13	-4.25965e-10	-0.759446
78683993	chr5:78683993:T:C	1.28254e-18	-4.25965e-10	-1.32331	2.1015e-13	-4.25965e-10	-1.3408
78684006	chr5:78684006:T:C	1.58179e-18	-4.25965e-10	-1.11359	2.9092e-13	-4.25965e-10	-1.01558
78684026	chr5:78684026:G:A	1.74508e-18	-4.25965e-10	-1.01535	3.16388e-13	-4.25965e-10	-0.931658
78684058	chr5:78684058:C:T	1.30625e-18	-2.14692	0.841937	3.66062e-13	-1.74109	0.955261
78684064	chr5:78684064:G:C	1.38625e-18	-2.14888	0.903335	3.87844e-13	-1.74611	1.01809
78685380	chr5:78685380:T:C	1.27568e-18	-4.25965e-10	-1.32867	2.09139e-13	-4.25965e-10	-1.34563
78685651	chr5:78685651:G:A	1.25833e-18	-4.25965e-10	-1.34236	2.01632e-13	-4.25965e-10	-1.38218
78685659	chr5:78685659:T:C	1.25084e-18	-4.25965e-10	-1.34834	2.00837e-13	-4.25965e-10	-1.38613
78685661	chr5:78685661:C:T	1.25062e-18	-4.25965e-10	-1.34851	2.00796e-13	-4.25965e-10	-1.38634
78685688	chr5:78685688:A:G	1.20328e-18	-4.25965e-10	-1.3871	2.07088e-13	-4.25965e-10	-1.35548
78685875	chr5:78685875:G:C	2.42087e-19	-2.08065	-0.909955	5.50814e-14	-1.72052	-0.959297
78686150	chr5:78686150:T:C	5.48067e-19	-1.98432	-0.189185	1.40612e-13	-1.53409	-0.208536
78686485	chr5:78686485:T:C	5.22328e-19	-2.22161	-4.01506e-10	9.7034e-14	-2.11357	-4.01506e-10
78686663	chr5:78686663:A:G	1.29089e-18	-4.25965e-10	-1.31681	2.2896e-13	-4.25965e-10	-1.25508
78686907	chr5:78686907:CT:C	1.18461e-18	-4.25965e-10	-1.40273	2.01914e-13	-4.25965e-10	-1.38079
78687409	chr5:78687409:T:C	2.61574e-19	-2.00006	-0.913129	6.49106e-14	-1.56854	-0.947077
78687454	chr5:78687454:T:G	2.36921e-18	-4.25965e-10	-0.70959	4.18603e-13	-4.25965e-10	-0.651705
78688056	chr5:78688056:G:A	1.75424e-19	-2.05661	-1.25609	4.20254e-14	-1.66998	-1.28037
78688253	chr5:78688253:G:A	2.18344e-19	-1.92243	-1.1714	6.16219e-14	-1.40685	-1.16076
78688542	chr5:78688542:G:T	1.48445e-19	-2.06324	-1.41645	2.67143e-14	-1.98629	-1.41714
78688589	chr5:78688589:C:T	1.97846e-18	-4.25965e-10	-0.889828	3.22421e-13	-4.25965e-10	-0.91277
78689460	chr5:78689460:G:A	3.65199e-19	-2.20876	-0.370704	6.90063e-14	-1.93336	-0.521066
78689781	chr5:78689781:A:T	1.45013e-18	-4.25965e-10	-1.20049	2.48811e-13	-4.25965e-10	-1.17193
78689805	chr5:78689805:A:G	2.04957e-19	-2.19919	-0.957918	3.46336e-14	-2.17257	-0.971236
78690012	chr5:78690012:GATATGGTTTGGCTCTGTGTCCCCACCCAA:G	5.80493e-18	-4.25965e-10	0.186559	7.69257e-13	-4.25965e-10	-0.0432031
78691428	chr5:78691428:G:A	1.19462e-18	-4.25965e-10	-1.39432	2.05286e-13	-4.25965e-10	-1.36422
78691701	chr5:78691701:A:G	1.5021e-19	-2.1127	-1.35517	2.42333e-14	-2.18444	-1.31646
78691719	chr5:78691719:C:T	2.4306e-18	-4.25965e-10	-0.684011	4.21372e-13	-4.25965e-10	-0.645111
78693092	chr5:78693092:C:T	1.35741e-19	-2.15547	-1.41368	3.38895e-14	-1.74962	-1.4159
78693107	chr5:78693107:T:C	8.99021e-18	-4.25965e-10	0.623988	1.02871e-12	-4.25965e-10	0.247434
78693197	chr5:78693197:G:A	1.26756e-18	-4.25965e-10	-1.33506	2.10524e-13	-4.25965e-10	-1.33903
78693231	chr5:78693231:G:A	1.85875e-19	-2.15688	-1.09795	4.54276e-14	-1.74228	-1.13023
78693280	chr5:78693280:A:G	1.36569e-19	-2.15032	-1.41275	3.43612e-14	-1.73636	-1.41535
78693736	chr5:78693736:G:GTC	8.09448e-19	-1.78355	-4.01506e-10	1.30404e-13	-1.81799	-4.01506e-10
78693831	chr5:78693831:T:C	3.0429e-19	-1.91851	-0.843411	8.17203e-14	-1.38593	-0.899392
78694334	chr5:78694334:G:A	9.89768e-19	-1.58243	-4.01506e-10	2.18912e-13	-1.29996	-4.01506e-10
78694387	chr5:78694387:C:T	1.37709e-19	-2.14329	-1.41146	3.50534e-14	-1.71857	-1.41319
78694520	chr5:78694520:C:T	1.16782e-18	-4.25965e-10	-1.41701	1.95094e-13	-4.25965e-10	-1.41514
78694821	chr5:78694821:C:T	1.3801e-19	-2.1567	-1.39588	3.42455e-14	-1.75288	-1.40219
78695745	chr5:78695745:C:T	2.13995e-19	-2.09015	-1.0238	5.57032e-14	-1.52183	-1.14676
78695957	chr5:78695957:G:T	1.96414e-19	-2.11999	-1.07969	5.21088e-14	-1.61108	-1.12422
78696461	chr5:78696461:A:C	2.48484e-19	-1.75599	-1.20854	2.71622e-14	-2.19667	-1.19013
78696545	chr5:78696545:C:T	1.73969e-18	-4.25965e-10	-1.01844	2.79969e-13	-4.25965e-10	-1.05395
78696732	chr5:78696732:T:C	1.80202e-19	-1.86881	-1.41702	2.19175e-14	-2.18634	-1.415
78696737	chr5:78696737:A:G	3.65867e-19	-2.18683	-0.390803	7.10962e-14	-1.91718	-0.507409
78696859	chr5:78696859:A:G	3.35412e-19	-1.34315	-1.32139	7.29281e-14	-1.06973	-1.32942
78697079	chr5:78697079:G:C	1.36326e-19	-2.14797	-1.41689	2.17857e-14	-2.19461	-1.41277
78697179	chr5:78697179:A:G	1.35469e-19	-2.15881	-1.41235	2.18618e-14	-2.18674	-1.41715
78697430	chr5:78697430:C:T	1.18961e-18	-4.25965e-10	-1.39852	2.03966e-13	-4.25965e-10	-1.37067
78697792	chr5:78697792:C:T	2.01226e-18	-4.25965e-10	-0.872889	3.05951e-13	-4.25965e-10	-0.965204
78697899	chr5:78697899:C:T	1.96723e-18	-4.25965e-10	-0.895523	2.99736e-13	-4.25965e-10	-0.985724
78698100	chr5:78698100:G:A	2.23486e-19	-2.19244	-0.878116	3.78409e-14	-2.17522	-0.880019
78698173	chr5:78698173:T:C	9.34144e-19	-1.64027	-4.01506e-10	1.94655e-13	-1.4174	-4.01506e-10
78698231	chr5:78698231:G:A	1.17144e-18	-4.25965e-10	-1.41392	1.95622e-13	-4.25965e-10	-1.41244
78698255	chr5:78698255:C:T	1.91633e-19	-2.19625	-1.02807	3.92174e-14	-2.0822	-0.937305
78698527	chr5:78698527:C:T	1.59238e-19	-2.00892	-1.40058	2.23955e-14	-2.20568	-1.37408
78698541	chr5:78698541:C:T	1.83618e-18	-4.25965e-10	-0.964458	2.98751e-13	-4.25965e-10	-0.989018
78698587	chr5:78698587:A:G	1.17695e-18	-4.25965e-10	-1.40922	1.96405e-13	-4.25965e-10	-1.40845
78698785	chr5:78698785:T:A	4.8221e-18	-4.25965e-10	0.00106058	6.41586e-13	-4.25965e-10	-0.224684
78699250	chr5:78699250:A:G	1.14298e-17	-4.25965e-10	0.86408	2.17842e-12	-4.25965e-10	0.997725
78699548	chr5:78699548:G:A	1.42333e-19	-2.13444	-1.38729	2.19843e-14	-2.21643	-1.38187
78699965	chr5:78699965:A:G	1.63088e-18	-4.25965e-10	-1.08303	2.50242e-13	-4.25965e-10	-1.1662
78700982	chr5:78700982:T:C	1.46652e-18	-4.25965e-10	-1.18925	2.21015e-13	-4.25965e-10	-1.2904
78701092	chr5:78701092:G:A	1.59887e-18	-4.25965e-10	-1.10285	2.49634e-13	-4.25965e-10	-1.16863
78701913	chr5:78701913:T:C	1.53701e-18	-4.25965e-10	-1.14231	2.29008e-13	-4.25965e-10	-1.25487
78702669	chr5:78702669:C:T	2.13095e-19	-1.70912	-1.40904	4.28683e-14	-1.53979	-1.3907
78702963	chr5:78702963:A:C	1.65404e-18	-2.17703	1.1081	2.31335e-13	-2.16742	0.922665
78703435	chr5:78703435:A:C	1.16852e-18	-4.25965e-10	-1.41641	1.94944e-13	-4.25965e-10	-1.41591
78703453	chr5:78703453:A:G	4.10346e-19	-2.21433	-0.24857	7.03205e-14	-2.05453	-0.381039
78703621	chr5:78703621:C:T	1.45207e-18	-4.25965e-10	-1.19916	2.56254e-13	-4.25965e-10	-1.14246
78703947	chr5:78703947:A:G	1.09465e-18	-2.07878	0.59707	2.93181e-13	-1.28695	0.279114
78703958	chr5:78703958:A:C	1.13481e-18	-2.07705	0.631373	3.04124e-13	-1.28233	0.311141
78704137	chr5:78704137:C:G	1.58657e-18	-2.05353	0.942953	4.17458e-13	-1.22094	0.566495
78704344	chr5:78704344:C:T	2.70052e-19	-1.64317	-1.23812	5.10112e-14	-1.47296	-1.28362
78705312	chr5:78705312:A:G	1.83391e-18	-2.1459	1.1802	2.43126e-13	-2.1915	0.996451
78705813	chr5:78705813:A:C	1.17078e-18	-4.25965e-10	-1.41448	1.9541e-13	-4.25965e-10	-1.41353
78705867	chr5:78705867:T:C	1.34017e-18	-4.25965e-10	-1.27935	2.11782e-13	-4.25965e-10	-1.33307
78706127	chr5:78706127:A:G	1.83843e-18	-4.25965e-10	-0.963236	3.23634e-13	-4.25965e-10	-0.909014
78706790	chr5:78706790:C:T	2.78861e-19	-2.2043	-0.644889	5.10079e-14	-2.02131	-0.735333
78706828	chr5:78706828:T:C	8.61515e-19	-2.08095	0.359738	1.2323e-13	-2.08803	0.213455
78707360	chr5:78707360:AG:A	1.46841e-18	-4.25965e-10	-1.18797	2.31169e-13	-4.25965e-10	-1.24548
78707763	chr5:78707763:A:C	3.98058e-19	-1.90834	-0.584962	1.35031e-13	-1.23904	-0.544079
78707782	chr5:78707782:A:G	2.26823e-18	-4.25965e-10	-0.753148	4.02798e-13	-4.25965e-10	-0.690193
78707886	chr5:78707886:C:A	2.84639e-19	-2.00325	-0.825429	8.63995e-14	-1.42003	-0.809612
78707994	chr5:78707994:G:A	2.11551e-18	-4.25965e-10	-0.822854	3.74538e-13	-4.25965e-10	-0.762936
78708455	chr5:78708455:A:G	1.1695e-18	-4.25965e-10	-1.41557	1.95151e-13	-4.25965e-10	-1.41486
78708494	chr5:78708494:A:G	5.27234e-19	-1.94388	-0.268378	8.12964e-14	-1.84678	-0.443743
78709223	chr5:78709223:T:C	1.64451e-18	-0.0333983	-1.04131	6.45016e-13	0.865911	-1.08526
78709524	chr5:78709524:T:C	5.84222e-19	-2.10962	-4.01506e-10	8.76501e-14	-2.21527	-4.01506e-10
78709556	chr5:78709556:C:A	1.18979e-18	-4.25965e-10	-1.39837	1.99221e-13	-4.25965e-10	-1.39421
78709639	chr5:78709639:C:A	2.10298e-18	-4.25965e-10	-0.828793	3.4635e-13	-4.25965e-10	-0.841177
78709829	chr5:78709829:C:T	1.76818e-18	-4.25965e-10	-1.0022	3.14887e-13	-4.25965e-10	-0.936414
78709931	chr5:78709931:G:A	6.2833e-19	-2.03684	-4.01506e-10	8.95538e-14	-2.19379	-4.01506e-10
78710195	chr5:78710195:A:T	1.64569e-18	-4.25965e-10	-1.07399	2.87612e-13	-4.25965e-10	-1.02702
78710391	chr5:78710391:G:A	1.6762e-19	-2.02427	-1.33393	2.2782e-14	-2.20645	-1.3562
78710679	chr5:78710679:A:T	1.52884e-18	-4.25965e-10	-1.14764	2.36197e-13	-4.25965e-10	-1.22396
78710738	chr5:78710738:G:A	2.11958e-18	-4.25965e-10	-0.820932	3.80266e-13	-4.25965e-10	-0.747757
78710938	chr5:78710938:G:A	1.48896e-18	-4.25965e-10	-1.17407	2.58676e-13	-4.25965e-10	-1.13305
78711104	chr5:78711104:T:G	1.58337e-18	-4.25965e-10	-1.11259	2.71333e-13	-4.25965e-10	-1.08528
78711153	chr5:78711153:T:C	3.06684e-19	-1.68068	-1.0734	3.63105e-14	-1.90498	-1.19154
78711290	chr5:78711290:C:G	1.90145e-18	-0.929531	-4.01506e-10	3.03067e-13	-0.974673	-4.01506e-10
78711550	chr5:78711550:C:T	2.90948e-19	-1.41859	-1.38817	5.97366e-14	-1.20503	-1.39365
78711563	chr5:78711563:G:A	5.25216e-19	-1.78631	-0.429787	6.12232e-14	-1.98697	-0.58713
78711746	chr5:78711746:A:G	3.39433e-18	-4.25965e-10	-0.350042	5.13472e-13	-4.25965e-10	-0.447432
78711891	chr5:78711891:C:T	1.20981e-18	-4.25965e-10	-1.38168	2.0265e-13	-4.25965e-10	-1.37715
78711999	chr5:78711999:CAG:C	1.1792e-18	-4.25965e-10	-1.40731	1.97247e-13	-4.25965e-10	-1.40417
78712180	chr5:78712180:T:C	2.94376e-18	-4.25965e-10	-0.49246	5.19465e-13	-4.25965e-10	-0.435829
78712293	chr5:78712293:T:C	3.42603e-19	-1.37737	-1.26596	5.87502e-14	-1.28417	-1.33116
78712514	chr5:78712514:C:T	4.80056e-19	-1.15541	-1.15059	7.76017e-14	-1.22888	-1.10816
78712684	chr5:78712684:A:G	2.15644e-18	-2.19789	1.3942	3.15501e-13	-2.13077	1.19631
78712685	chr5:78712685:C:T	1.15779e-18	-1.42563	-4.01506e-10	1.4953e-13	-1.68113	-4.01506e-10
78712710	chr5:78712710:A:T	2.25423e-18	-4.25965e-10	-0.759339	4.04901e-13	-4.25965e-10	-0.684986
78712825	chr5:78712825:T:G	2.96208e-19	-2.10801	-0.680831	6.23906e-14	-1.78382	-0.771393
78713350	chr5:78713350:T:C	1.26829e-18	-4.25965e-10	-1.33448	2.16899e-13	-4.25965e-10	-1.3092
78713555	chr5:78713555:C:T	1.33145e-18	-4.25965e-10	-1.28588	2.27737e-13	-4.25965e-10	-1.26044
78713622	chr5:78713622:A:T	8.83577e-19	-1.69593	-4.01506e-10	1.85084e-13	-1.46782	-4.01506e-10
78713651	chr5:78713651:A:G	1.41558e-18	-1.22461	-4.01506e-10	2.13246e-13	-1.32618	-4.01506e-10
78713728	chr5:78713728:A:G	2.05616e-18	-4.25965e-10	-0.851309	3.5442e-13	-4.25965e-10	-0.818146
78714030	chr5:78714030:CAA:C	2.52529e-18	-4.25965e-10	-0.645793	5.72464e-13	-4.25965e-10	-0.338678
78714044	chr5:78714044:A:G	8.38555e-18	-4.25965e-10	0.554361	1.58379e-12	-4.25965e-10	0.678947
78714066	chr5:78714066:A:C	2.89257e-18	-1.59779	1.08779	2.82228e-13	-1.98234	0.93643
78714239	chr5:78714239:G:C	2.05776e-18	-4.25965e-10	-0.850528	3.62213e-13	-4.25965e-10	-0.796396
78714367	chr5:78714367:G:T	1.29871e-18	-0.039035	-1.27174	5.15147e-13	0.855576	-1.29975
78714381	chr5:78714381:T:C	1.36261e-18	-0.0528226	-1.20993	5.3741e-13	0.841164	-1.24303
78714415	chr5:78714415:C:T	1.16771e-18	-4.25965e-10	-1.41711	1.94831e-13	-4.25965e-10	-1.41649
78714518	chr5:78714518:A:T	2.41708e-18	-0.689587	-4.01506e-10	1.07875e-12	0.29493	-4.01506e-10
78714557	chr5:78714557:C:T	1.23618e-18	-4.25965e-10	-1.36012	2.10504e-13	-4.25965e-10	-1.33912
78714699	chr5:78714699:A:G	2.62735e-19	-1.72023	-1.18853	9.018e-14	-0.964225	-1.2226
78714738	chr5:78714738:A:T	2.03074e-18	-4.25965e-10	-0.863747	3.65567e-13	-4.25965e-10	-0.787177
78714754	chr5:78714754:A:C	2.57191e-19	-1.74358	-1.1865	8.66389e-14	-1.0069	-1.21998
78714915	chr5:78714915:A:G	1.48327e-18	-0.276055	-0.901842	3.49519e-13	0.199388	-1.03146
78714933	chr5:78714933:G:C	3.88805e-18	0.306199	-0.52044	1.31253e-12	1.06856	-0.577475
78716370	chr5:78716370:A:G	3.8868e-19	-1.59528	-0.921863	1.39751e-13	-0.782829	-0.965938
78716616	chr5:78716616:G:A	1.18832e-18	-4.25965e-10	-1.39961	1.96142e-13	-4.25965e-10	-1.40979
78716659	chr5:78716659:C:T	2.72955e-18	-4.25965e-10	-0.568011	4.44703e-13	-4.25965e-10	-0.591222
78717048	chr5:78717048:A:G	1.53343e-18	-4.25965e-10	-1.14464	2.65507e-13	-4.25965e-10	-1.10698
78718375	chr5:78718375:C:T	7.68925e-18	-4.25965e-10	0.467675	9.17094e-13	-4.25965e-10	0.132582
78718510	chr5:78718510:G:A	1.55927e-18	-4.25965e-10	-1.12793	2.63916e-13	-4.25965e-10	-1.113
78718665	chr5:78718665:T:C	2.08166e-19	-1.72877	-1.4128	7.28414e-14	-0.983386	-1.41696
78719328	chr5:78719328:C:T	5.52033e-19	-1.24578	-0.920518	9.05599e-14	-1.32269	-0.859927
78720054	chr5:78720054:A:G	2.18883e-18	-4.25965e-10	-0.78878	3.80424e-13	-4.25965e-10	-0.747341
78720226	chr5:78720226:A:G	1.05354e-18	-2.00977	0.489781	1.16114e-13	-2.21309	0.279036
78720893	chr5:78720893:C:T	5.74114e-19	-2.12707	-4.01506e-10	8.7348e-14	-2.21873	-4.01506e-10
78720959	chr5:78720959:A:C	1.30448e-18	-4.25965e-10	-1.30635	2.2296e-13	-4.25965e-10	-1.28163
78720969	chr5:78720969:T:C	1.75066e-18	-4.25965e-10	-1.01216	2.82728e-13	-4.25965e-10	-1.04414
78721037	chr5:78721037:T:G	1.37957e-18	0.124593	-1.37497	5.8049e-13	1.06782	-1.39257
78721368	chr5:78721368:A:C	1.66345e-19	-1.96172	-1.40411	5.97235e-14	-1.1902	-1.40871
78721526	chr5:78721526:A:G	3.30155e-19	-1.29288	-1.38746	5.07968e-14	-1.38233	-1.37846
78721557	chr5:78721557:C:CT	1.66706e-17	-4.25965e-10	1.2415	1.86946e-12	-4.25965e-10	0.844779
78721637	chr5:78721637:G:A	2.62873e-18	-4.25965e-10	-0.605646	4.60275e-13	-4.25965e-10	-0.556805
78721945	chr5:78721945:G:C	1.32813e-19	-2.20743	-1.38353	2.39472e-14	-2.15079	-1.36199
78722163	chr5:78722163:C:T	2.56068e-18	-4.25965e-10	-0.631876	4.70548e-13	-4.25965e-10	-0.534729
78722254	chr5:78722254:T:C	1.40341e-19	-2.19595	-1.33988	2.4747e-14	-2.17781	-1.30211
78722754	chr5:78722754:T:C	6.96052e-19	-1.35447	-0.580014	1.29992e-13	-1.30465	-0.516505
78722812	chr5:78722812:C:T	2.28241e-18	-4.25965e-10	-0.746915	3.88549e-13	-4.25965e-10	-0.726208
78722873	chr5:78722873:G:A	3.4237e-19	-2.05464	-0.589375	6.94191e-14	-1.79892	-0.649549
78722945	chr5:78722945:G:A	1.34705e-19	-2.20318	-1.37364	3.41836e-14	-1.76976	-1.38712
78722949	chr5:78722949:T:G	3.13754e-19	-1.65625	-1.07505	5.59911e-14	-1.62141	-1.04203
78723148	chr5:78723148:G:A	1.72643e-18	-2.06294	1.03685	2.10376e-13	-2.13834	0.798613
78723163	chr5:78723163:G:A	2.4725e-18	-4.25965e-10	-0.666918	4.19647e-13	-4.25965e-10	-0.649213
78723288	chr5:78723288:G:A	1.07584e-17	-1.90301	2.70655	2.15303e-12	-1.64143	2.62743
78723732	chr5:78723732:A:G	1.52337e-19	-2.04129	-1.41252	2.94963e-14	-1.89003	-1.41433
78723748	chr5:78723748:G:A	1.26209e-18	-4.25965e-10	-1.33938	2.13882e-13	-4.25965e-10	-1.3232
78724332	chr5:78724332:T:C	1.30372e-18	-4.25965e-10	-1.30693	2.07703e-13	-4.25965e-10	-1.35252
78724343	chr5:78724343:T:G	2.81928e-19	-2.06931	-0.768941	6.77174e-14	-1.72543	-0.747852
78724393	chr5:78724393:A:C	1.75872e-18	-4.25965e-10	-1.00756	2.99861e-13	-4.25965e-10	-0.985309
78724403	chr5:78724403:C:A	1.44953e-18	-4.25965e-10	-1.20091	2.55447e-13	-4.25965e-10	-1.14561
78724404	chr5:78724404:A:G	1.24666e-18	-4.25965e-10	-1.35168	2.05353e-13	-4.25965e-10	-1.3639
78724782	chr5:78724782:GAGACCAGCCGGGCCAACATGGTGAA:G	1.92538e-18	-4.25965e-10	-0.917023	3.28187e-13	-4.25965e-10	-0.895044
78725015	chr5:78725015:C:T	3.2388e-19	-2.00711	-0.692418	4.95009e-14	-2.0091	-0.777536
78725051	chr5:78725051:C:A	3.81826e-19	-1.84702	-0.687915	1.03857e-13	-1.26151	-0.784106
78725335	chr5:78725335:T:C	1.26951e-18	-4.25965e-10	-1.33351	2.03783e-13	-4.25965e-10	-1.37157
78725395	chr5:78725395:A:G	6.40278e-19	-1.71337	-0.304633	1.49118e-13	-1.36066	-0.323228
78725418	chr5:78725418:C:T	5.33061e-19	-2.22019	0.0189176	8.92238e-14	-2.11881	-0.0786725
78725518	chr5:78725518:T:A	1.42758e-18	-4.25965e-10	-1.21617	2.38966e-13	-4.25965e-10	-1.21231
78726087	chr5:78726087:T:C	1.21106e-18	-4.25965e-10	-1.38065	2.04327e-13	-4.25965e-10	-1.36891
78726249	chr5:78726249:G:A	4.42415e-19	-2.19041	-0.197244	9.36599e-14	-1.819	-0.329956
78726389	chr5:78726389:C:T	4.0687e-19	-2.20742	-0.263988	8.13041e-14	-1.89382	-0.396612
78726616	chr5:78726616:C:A	5.66228e-19	-2.14091	-4.01506e-10	1.16985e-13	-1.92658	-4.01506e-10
78726914	chr5:78726914:T:C	1.3038e-18	-4.25965e-10	-1.30687	2.15562e-13	-4.25965e-10	-1.31538
78727013	chr5:78727013:G:A	1.2029e-18	-4.25965e-10	-1.38741	1.99454e-13	-4.25965e-10	-1.39304
78727580	chr5:78727580:G:A	6.40437e-19	-2.21798	0.200226	1.02244e-13	-2.11711	0.0558443
78727836	chr5:78727836:C:T	1.21393e-18	-4.25965e-10	-1.37829	2.04434e-13	-4.25965e-10	-1.36838
78728094	chr5:78728094:G:C	1.36405e-19	-2.16427	-1.40001	2.32307e-14	-2.14203	-1.40112
78728543	chr5:78728543:T:C	2.48251e-19	-2.21371	-0.751751	4.05733e-14	-2.14834	-0.83718
78728787	chr5:78728787:A:G	1.86946e-19	-1.83283	-1.41626	4.91062e-14	-1.37762	-1.41703
78728860	chr5:78728860:C:A	1.28985e-18	-4.25965e-10	-1.31762	2.09837e-13	-4.25965e-10	-1.3423
78729734	chr5:78729734:A:G	1.97685e-19	-2.20756	-0.985666	3.37947e-14	-2.18509	-0.983236
78729828	chr5:78729828:G:A	5.10347e-18	-4.25965e-10	0.0577729	8.79824e-13	-4.25965e-10	0.0910935
78729936	chr5:78729936:G:A	3.45893e-18	-4.25965e-10	-0.33119	5.97316e-13	-4.25965e-10	-0.296181
78730032	chr5:78730032:G:A	1.20772e-17	-1.95346	2.87263	4.49463e-12	-1.55123	3.27324
78730040	chr5:78730040:T:C	1.07907e-18	-2.20146	0.705408	2.75818e-13	-1.93747	0.868587
78730268	chr5:78730268:G:T	1.16767e-18	-4.25965e-10	-1.41714	1.94727e-13	-4.25965e-10	-1.41703
78730527	chr5:78730527:T:C	2.06422e-19	-2.16984	-0.980137	3.32542e-14	-2.20835	-0.976101
78730717	chr5:78730717:C:T	1.16904e-18	-4.25965e-10	-1.41596	1.97982e-13	-4.25965e-10	-1.40045
78730878	chr5:78730878:G:A	5.10725e-18	-4.25965e-10	0.0585127	9.35982e-13	-4.25965e-10	0.152968
78730884	chr5:78730884:T:A	1.2787e-18	-4.25965e-10	-1.3263	2.15903e-13	-4.25965e-10	-1.3138
78731185	chr5:78731185:A:G	2.27097e-17	-4.25965e-10	1.55065	4.56784e-12	-4.25965e-10	1.73817
78731973	chr5:78731973:C:T	2.04201e-18	-4.25965e-10	-0.858211	3.49164e-13	-4.25965e-10	-0.833087
78732004	chr5:78732004:ACT:A	2.03426e-18	-4.25965e-10	-0.862014	3.47809e-13	-4.25965e-10	-0.836974
78732736	chr5:78732736:A:G	3.90571e-19	-1.80835	-0.703941	5.83384e-14	-1.9586	-0.663764
78732867	chr5:78732867:ACTC:A	2.04143e-18	-4.25965e-10	-0.858498	3.49288e-13	-4.25965e-10	-0.832731
78733145	chr5:78733145:T:C	2.07127e-19	-2.1916	-0.954975	3.45348e-14	-2.22182	-0.924844
78733209	chr5:78733209:C:T	1.28479e-18	-4.25965e-10	-1.32155	2.13187e-13	-4.25965e-10	-1.32646
78733319	chr5:78733319:C:G	1.20168e-18	-4.25965e-10	-1.38842	2.03516e-13	-4.25965e-10	-1.37288
78733499	chr5:78733499:T:C	3.05512e-18	-4.25965e-10	-0.455328	5.60295e-13	-4.25965e-10	-0.360165
78734086	chr5:78734086:G:A	1.87339e-19	-2.2162	-1.03078	3.25331e-14	-2.2173	-0.989069
78734129	chr5:78734129:G:C	2.71814e-18	-4.25965e-10	-0.5722	4.54265e-13	-4.25965e-10	-0.569947
78734855	chr5:78734855:A:G	2.48642e-18	-4.25965e-10	-0.661304	4.65521e-13	-4.25965e-10	-0.545471
78734953	chr5:78734953:T:G	2.01505e-19	-1.87523	-1.29886	2.75661e-14	-2.0514	-1.32064
78735042	chr5:78735042:C:T	1.22365e-18	-4.25965e-10	-1.37031	2.08016e-13	-4.25965e-10	-1.35101
78735832	chr5:78735832:G:A	1.17434e-18	-4.25965e-10	-1.41144	1.95368e-13	-4.25965e-10	-1.41374
78736172	chr5:78736172:G:A	1.20696e-18	-4.25965e-10	-1.38404	2.00116e-13	-4.25965e-10	-1.38973
78737125	chr5:78737125:G:A	1.1677e-18	-4.25965e-10	-1.41712	1.94851e-13	-4.25965e-10	-1.41639
78737215	chr5:78737215:G:A	1.46179e-18	-4.25965e-10	-1.19249	2.455e-13	-4.25965e-10	-1.18533
78737423	chr5:78737423:TTAAAAACAGCCA:T	3.22781e-19	-1.2862	-1.41673	3.88395e-14	-1.61227	-1.41692
78738526	chr5:78738526:G:A	1.87898e-18	-4.25965e-10	-0.941418	3.09601e-13	-4.25965e-10	-0.953345
78738582	chr5:78738582:A:C	3.12274e-19	-1.64361	-1.09241	6.39951e-14	-1.41071	-1.11912
78738698	chr5:78738698:C:T	2.74238e-19	-2.08556	-0.780346	3.76138e-14	-2.20259	-0.858663
78738709	chr5:78738709:T:A	3.66971e-18	-4.25965e-10	-0.272035	6.51611e-13	-4.25965e-10	-0.20918
78738857	chr5:78738857:T:C	2.11336e-18	-4.25965e-10	-0.823871	3.37935e-13	-4.25965e-10	-0.865773
78738870	chr5:78738870:G:C	3.23499e-18	-4.25965e-10	-0.398121	5.51475e-13	-4.25965e-10	-0.37603
78738961	chr5:78738961:A:G	3.59552e-19	-2.2064	-0.388648	5.64374e-14	-2.20369	-0.451806
78738982	chr5:78738982:A:C	1.81979e-19	-2.21326	-1.06274	3.23258e-14	-2.20341	-1.00936
78739498	chr5:78739498:G:A	5.99153e-19	-2.08439	-4.01506e-10	8.7437e-14	-2.21771	-4.01506e-10
78739663	chr5:78739663:A:G	1.22389e-18	-4.25965e-10	-1.37012	2.00202e-13	-4.25965e-10	-1.3893
78739815	chr5:78739815:C:T	4.87521e-18	-4.25965e-10	0.0120145	7.69437e-13	-4.25965e-10	-0.0429691
78739887	chr5:78739887:C:G	1.27473e-18	-4.25965e-10	-1.32941	2.00493e-13	-4.25965e-10	-1.38785
78739968	chr5:78739968:A:G	1.30112e-18	-4.25965e-10	-1.30893	2.1218e-13	-4.25965e-10	-1.33119
78740025	chr5:78740025:C:T	2.61772e-18	-4.25965e-10	-0.609845	4.64184e-13	-4.25965e-10	-0.548347
78740194	chr5:78740194:T:C	3.70024e-19	-1.28357	-1.28277	6.24504e-14	-1.30223	-1.25203
78740321	chr5:78740321:G:T	3.66156e-18	-2.19533	1.92107	5.96806e-13	-2.21876	1.92172
78740720	chr5:78740720:A:G	1.08444e-17	-4.25965e-10	0.811505	2.15646e-12	-4.25965e-10	0.987596
78740869	chr5:78740869:A:C	3.97405e-19	-1.7657	-0.729244	8.43314e-14	-1.61105	-0.642826
78740870	chr5:78740870:G:A	7.31912e-19	-1.88424	-4.01506e-10	1.25551e-13	-1.85591	-4.01506e-10
78741282	chr5:78741282:T:G	1.40294e-18	-4.25965e-10	-1.23358	2.25617e-13	-4.25965e-10	-1.26979
78741315	chr5:78741315:C:A	2.51174e-19	-2.22229	-0.731464	4.57663e-14	-2.20744	-0.657645
78742528	chr5:78742528:T:A	2.8086e-19	-2.16212	-0.679927	4.68683e-14	-2.20303	-0.638253
78742551	chr5:78742551:C:T	1.35561e-18	-4.25965e-10	-1.26789	2.3403e-13	-4.25965e-10	-1.23318
78743491	chr5:78743491:A:T	1.70023e-19	-1.92684	-1.41713	2.53279e-14	-2.04104	-1.41568
78743756	chr5:78743756:T:C	1.83918e-18	-4.25965e-10	-0.96283	3.15684e-13	-4.25965e-10	-0.933887
78743772	chr5:78743772:C:T	1.16768e-18	-4.25965e-10	-1.41713	1.95062e-13	-4.25965e-10	-1.41531
78743930	chr5:78743930:A:G	1.53486e-19	-2.03004	-1.41626	2.34282e-14	-2.11765	-1.41704
78744062	chr5:78744062:G:A	2.25054e-19	-1.87077	-1.19279	3.12374e-14	-2.00575	-1.24126
78744236	chr5:78744236:C:T	8.08152e-18	-4.25965e-10	0.517432	1.44667e-12	-4.25965e-10	0.588394
78744309	chr5:78744309:C:T	1.95727e-18	-4.25965e-10	-0.900596	3.38122e-13	-4.25965e-10	-0.86522
78744592	chr5:78744592:A:C	2.13691e-18	-4.25965e-10	-0.812789	3.43156e-13	-4.25965e-10	-0.850444
78744595	chr5:78744595:A:G	1.27114e-17	-4.25965e-10	0.970354	2.14528e-12	-4.25965e-10	0.982396
78745055	chr5:78745055:G:A	2.04976e-18	-4.25965e-10	-0.854425	3.56008e-13	-4.25965e-10	-0.813675
78745939	chr5:78745939:A:G	5.29295e-19	-2.20836	-4.01506e-10	9.37311e-14	-2.1482	-4.01506e-10
78746041	chr5:78746041:T:C	3.19121e-19	-2.06535	-0.64898	4.89995e-14	-2.11796	-0.678856
78746153	chr5:78746153:C:A	4.93558e-19	-2.20074	-0.0775246	7.97164e-14	-2.17589	-0.134258
78746183	chr5:78746183:G:A	1.9756e-18	-4.25965e-10	-0.891275	3.42206e-13	-4.25965e-10	-0.853216
78746258	chr5:78746258:A:G	1.52677e-19	-2.03477	-1.41682	2.34711e-14	-2.11858	-1.41428
78746316	chr5:78746316:G:A	1.54687e-19	-2.02693	-1.41157	2.1523e-14	-2.21475	-1.40475
78746392	chr5:78746392:A:C	1.55603e-19	-2.01796	-1.41463	2.38215e-14	-2.10837	-1.40967
78746513	chr5:78746513:T:C	1.24571e-18	-4.25965e-10	-1.35244	2.10466e-13	-4.25965e-10	-1.3393
78746563	chr5:78746563:C:A	1.29203e-18	-4.25965e-10	-1.31593	2.18927e-13	-4.25965e-10	-1.29989
78746592	chr5:78746592:G:A	1.55043e-19	-2.08107	-1.35513	2.45434e-14	-2.14724	-1.34095
78746608	chr5:78746608:C:G	3.09085e-18	-4.25965e-10	-0.443701	5.43469e-13	-4.25965e-10	-0.390656
78746928	chr5:78746928:T:C	1.50824e-19	-2.05018	-1.41361	2.33204e-14	-2.13117	-1.40813
78746962	chr5:78746962:C:T	1.4253e-18	-4.25965e-10	-1.21776	2.45862e-13	-4.25965e-10	-1.18386
78747320	chr5:78747320:C:G	4.58001e-19	-2.20406	-0.148975	8.12877e-14	-2.05419	-0.236441
78747349	chr5:78747349:G:A	1.80281e-18	-4.25965e-10	-0.9828	2.89429e-13	-4.25965e-10	-1.02072
78747557	chr5:78747557:C:G	1.81001e-18	-4.25965e-10	-0.978814	2.90418e-13	-4.25965e-10	-1.01731
78747901	chr5:78747901:A:G	3.82564e-19	-2.20481	-0.328197	6.73762e-14	-2.06093	-0.417403
78747923	chr5:78747923:T:C	5.21996e-19	-2.22224	-4.01506e-10	8.70415e-14	-2.22224	-4.01506e-10
78748138	chr5:78748138:A:T	1.81001e-18	-4.25965e-10	-0.978814	2.90418e-13	-4.25965e-10	-1.01731
78748161	chr5:78748161:T:C	1.86468e-18	-4.25965e-10	-0.949059	3.15091e-13	-4.25965e-10	-0.935766
78748301	chr5:78748301:G:A	1.17136e-18	-4.25965e-10	-1.41398	1.94815e-13	-4.25965e-10	-1.41658
78748347	chr5:78748347:C:T	1.25886e-18	-4.25965e-10	-1.34194	2.08648e-13	-4.25965e-10	-1.34798
78748429	chr5:78748429:T:C	1.48789e-18	-4.25965e-10	-1.17479	2.40938e-13	-4.25965e-10	-1.20409
78748463	chr5:78748463:C:T	1.39056e-18	-4.25965e-10	-1.24244	2.28275e-13	-4.25965e-10	-1.25808
78748734	chr5:78748734:T:C	5.70544e-19	-2.19369	0.0603806	1.02836e-13	-2.03887	-0.0166234
78748752	chr5:78748752:T:C	4.37252e-19	-2.19491	-0.204483	8.05252e-14	-2.03993	-0.260127
78749098	chr5:78749098:T:C	6.5692e-19	-2.17966	0.187323	1.18347e-13	-2.00033	0.085326
78749202	chr5:78749202:T:C	1.32738e-18	-4.25965e-10	-1.28894	2.13211e-13	-4.25965e-10	-1.32635
78749213	chr5:78749213:T:C	1.17799e-18	-4.25965e-10	-1.40834	1.97371e-13	-4.25965e-10	-1.40354
78749404	chr5:78749404:G:T	7.92075e-19	-2.15972	0.354474	1.44533e-13	-1.95595	0.240838
78749846	chr5:78749846:C:A	8.98134e-19	-2.19097	0.511384	1.57935e-13	-2.02391	0.397469
78749926	chr5:78749926:C:T	1.17102e-18	-4.25965e-10	-1.41427	1.95919e-13	-4.25965e-10	-1.41093
78749951	chr5:78749951:A:T	7.42902e-19	-2.12105	0.251713	1.44368e-13	-1.88482	0.168559
78750458	chr5:78750458:T:C	1.39399e-18	-2.1171	0.877128	2.62166e-13	-1.87041	0.750764
78750459	chr5:78750459:G:A	4.05317e-18	-2.15384	1.98119	6.91489e-13	-1.93395	1.78417
78750598	chr5:78750598:G:A	6.9002e-19	-2.04694	0.103759	1.4043e-13	-1.75388	0.00995668
78750611	chr5:78750611:C:T	2.23103e-18	-2.1459	1.37621	3.93166e-13	-1.91919	1.2048
78751017	chr5:78751017:G:A	4.0473e-18	-2.13041	1.95631	7.07159e-13	-1.88679	1.75941
78751214	chr5:78751214:T:G	1.15214e-18	-1.43053	-4.01506e-10	1.9474e-13	-1.41696	-4.01506e-10
78751716	chr5:78751716:C:T	3.48105e-18	-2.13252	1.8077	6.07794e-13	-1.89113	1.61234
78752519	chr5:78752519:T:C	1.02178e-18	-1.96565	0.415046	1.1508e-13	-2.20018	0.257179
78752854	chr5:78752854:C:A	1.75649e-19	-2.16393	-1.14749	3.59187e-14	-1.93942	-1.16795
78753345	chr5:78753345:G:C	2.37941e-19	-2.11379	-0.894092	4.52803e-14	-2.01313	-0.862628
78753587	chr5:78753587:C:T	3.28591e-19	-2.17734	-0.507749	6.34393e-14	-1.99858	-0.539969
78753798	chr5:78753798:A:T	2.63767e-17	-4.25965e-10	1.70033	4.12601e-12	-4.25965e-10	1.63644
78754099	chr5:78754099:A:G	5.69396e-18	-4.25965e-10	0.167258	9.27258e-13	-4.25965e-10	0.143603
78754175	chr5:78754175:C:T	5.3313e-19	-2.20114	-4.01506e-10	8.70382e-14	-2.22228	-4.01506e-10
78754178	chr5:78754178:G:T	1.26875e-19	-2.22192	-1.41479	2.17724e-14	-2.19089	-1.41709
78754770	chr5:78754770:C:T	1.46069e-19	-2.215	-1.28082	2.68417e-14	-2.0791	-1.31957
78755081	chr5:78755081:A:C	1.16826e-18	-4.25965e-10	-1.41663	1.94719e-13	-4.25965e-10	-1.41707
78755293	chr5:78755293:C:A	1.2356e-18	-4.25965e-10	-1.36059	2.01973e-13	-4.25965e-10	-1.3805
78755400	chr5:78755400:G:A	1.36576e-19	-2.19981	-1.36321	2.65997e-14	-2.02592	-1.38181
78755441	chr5:78755441:C:T	3.28016e-18	-4.25965e-10	-0.384256	5.68637e-13	-4.25965e-10	-0.345386
78755550	chr5:78755550:C:T	1.42998e-19	-2.19436	-1.32272	2.79489e-14	-2.01045	-1.3478
78755565	chr5:78755565:C:T	1.22621e-18	-4.25965e-10	-1.36822	2.03268e-13	-4.25965e-10	-1.3741
78755613	chr5:78755613:A:G	1.42412e-19	-2.20864	-1.31254	2.55805e-14	-2.15858	-1.28822
78755792	chr5:78755792:T:G	3.01518e-18	-4.25965e-10	-0.468489	5.37777e-13	-4.25965e-10	-0.401184
78755896	chr5:78755896:T:C	1.47199e-19	-2.15691	-1.33121	2.7946e-14	-2.05019	-1.30817
78756380	chr5:78756380:A:G	6.51682e-18	-4.25965e-10	0.302239	9.5341e-13	-4.25965e-10	0.171417
78756440	chr5:78756440:G:A	2.17542e-18	-4.25965e-10	-0.794926	3.5733e-13	-4.25965e-10	-0.809969
78756442	chr5:78756442:T:C	2.48304e-19	-2.20665	-0.7586	4.57641e-14	-2.08241	-0.782722
78756706	chr5:78756706:T:C	1.23188e-18	-4.25965e-10	-1.36361	2.04814e-13	-4.25965e-10	-1.36653
78756819	chr5:78756819:T:C	1.6254e-19	-2.20773	-1.18124	2.94753e-14	-2.15911	-1.14596
78757238	chr5:78757238:G:A	2.74045e-19	-2.12265	-0.743958	5.45325e-14	-1.92233	-0.767504
78757293	chr5:78757293:A:G	4.10174e-18	-4.25965e-10	-0.160738	6.59372e-13	-4.25965e-10	-0.197339
78757571	chr5:78757571:T:C	1.42276e-18	-4.25965e-10	-1.21955	2.3418e-13	-4.25965e-10	-1.23254
78757908	chr5:78757908:G:A	1.23339e-18	-4.25965e-10	-1.36238	2.03775e-13	-4.25965e-10	-1.37161
78757951	chr5:78757951:A:T	5.62488e-18	-4.25965e-10	0.155051	9.73195e-13	-4.25965e-10	0.191957
78757965	chr5:78757965:A:C	1.2862e-18	-4.25965e-10	-1.32045	2.11818e-13	-4.25965e-10	-1.3329
78759235	chr5:78759235:G:A	7.13779e-18	-4.25965e-10	0.393255	1.04176e-12	-4.25965e-10	0.260043
78759313	chr5:78759313:AAATAAATAAATG:A	2.78118e-19	-2.01656	-0.835297	4.46491e-14	-2.02529	-0.864502
78759660	chr5:78759660:T:C	1.13382e-18	-2.04507	0.598508	2.42668e-13	-1.83906	0.642131
78760362	chr5:78760362:T:C	1.83872e-18	-4.25965e-10	-0.963077	2.90875e-13	-4.25965e-10	-1.01574
78760973	chr5:78760973:C:T	7.47221e-18	-4.25965e-10	0.439043	1.08684e-12	-4.25965e-10	0.302405
78761155	chr5:78761155:A:C	2.57351e-19	-2.20739	-0.722075	4.88431e-14	-2.07906	-0.720957
78761242	chr5:78761242:C:T	3.38544e-19	-2.22129	-0.433958	5.98139e-14	-2.14015	-0.457236
78761999	chr5:78761999:T:C	5.33317e-19	-2.20079	-4.01506e-10	9.18399e-14	-2.16858	-4.01506e-10
78762358	chr5:78762358:G:T	1.16943e-18	-4.25965e-10	-1.41564	1.9511e-13	-4.25965e-10	-1.41506
78762603	chr5:78762603:G:T	5.93666e-18	-4.25965e-10	0.208998	8.44878e-13	-4.25965e-10	0.0505648
78762707	chr5:78762707:G:T	2.14341e-19	-2.20341	-0.908922	4.03792e-14	-2.10953	-0.880779
78762862	chr5:78762862:T:C	1.39502e-17	-4.25965e-10	1.06335	2.49088e-12	-4.25965e-10	1.13176
78762965	chr5:78762965:TAAATAAATAAAAC:T	1.2027e-17	-4.25965e-10	0.915008	2.30141e-12	-4.25965e-10	1.05265
78763080	chr5:78763080:G:A	1.44572e-19	-2.17269	-1.33343	3.00953e-14	-1.96872	-1.31554
78763218	chr5:78763218:T:G	1.20498e-18	-4.25965e-10	-1.38569	1.99909e-13	-4.25965e-10	-1.39077
78763447	chr5:78763447:C:T	1.03603e-17	-4.25965e-10	0.765838	1.87e-12	-4.25965e-10	0.845065
78763510	chr5:78763510:G:C	1.68803e-18	-4.25965e-10	-1.04859	2.68532e-13	-4.25965e-10	-1.09566
78763670	chr5:78763670:G:A	1.31143e-18	-4.25965e-10	-1.30103	2.16894e-13	-4.25965e-10	-1.30922
78764313	chr5:78764313:C:T	1.2838e-18	-4.25965e-10	-1.32232	2.11588e-13	-4.25965e-10	-1.33399
78764363	chr5:78764363:C:T	1.43536e-19	-2.20179	-1.31153	2.79731e-14	-2.05123	-1.30616
78764456	chr5:78764456:G:A	5.9983e-19	-2.08326	-4.01506e-10	1.74423e-13	-1.52714	-4.01506e-10
78764565	chr5:78764565:C:A	1.51447e-19	-2.18793	-1.27174	2.98888e-14	-2.02605	-1.26509
78764871	chr5:78764871:CT:C	1.60973e-18	-2.15527	1.05918	2.93687e-13	-1.9293	0.923181
78765317	chr5:78765317:G:T	9.26081e-19	-1.74701	0.0980666	1.99435e-13	-1.39589	0.00274764
78766059	chr5:78766059:G:A	7.92949e-19	-0.387861	-1.41628	1.00274e-13	-0.665553	-1.41517
78766548	chr5:78766548:T:C	2.14601e-19	-1.69985	-1.41127	2.46724e-14	-2.06926	-1.41368
78766587	chr5:78766587:A:G	5.02895e-19	-0.862372	-1.39715	4.63042e-14	-1.44791	-1.40549
78767357	chr5:78767357:G:A	3.16032e-18	-4.25965e-10	-0.421474	6.26524e-13	-4.25965e-10	-0.248441
78767463	chr5:78767463:C:T	4.30693e-17	0.45772	1.73294	4.91742e-12	-0.0728426	1.88476
78768097	chr5:78768097:TC:T	1.35645e-17	0.419395	0.615916	1.41938e-12	-0.163698	0.733047
78768565	chr5:78768565:C:T	3.017e-17	0.639461	1.19524	3.34366e-12	0.0880623	1.33813
78768569	chr5:78768569:C:T	5.70423e-19	-2.13353	-4.01506e-10	9.50206e-14	-2.13453	-4.01506e-10
78768712	chr5:78768712:A:G	3.43292e-17	0.669312	1.29454	3.75963e-12	0.113154	1.43029
78768715	chr5:78768715:G:A	2.97291e-17	0.70385	1.11613	3.28258e-12	0.14773	1.26003
78768726	chr5:78768726:A:G	1.23784e-18	-4.25965e-10	-1.35878	2.02221e-13	-4.25965e-10	-1.37926
78769004	chr5:78769004:C:T	5.15265e-18	-0.657371	0.724734	1.06391e-12	-0.477804	0.758884
78769176	chr5:78769176:C:A	1.22657e-17	-0.453311	1.38797	2.59217e-12	-0.262524	1.43415
78769178	chr5:78769178:A:G	7.74333e-19	-1.8279	-4.01506e-10	1.51009e-13	-1.67129	-4.01506e-10
78769183	chr5:78769183:G:A	5.30634e-17	0.605719	1.79362	5.97788e-12	0.060156	1.94704
78769209	chr5:78769209:CA:C	3.45023e-17	0.650803	1.31807	3.82493e-12	0.0943796	1.46629
78769293	chr5:78769293:A:G	1.23163e-17	0.635195	0.303583	1.30071e-12	0.0826252	0.399413
78769347	chr5:78769347:CCCAGACCAG:C	9.16959e-18	0.484724	0.15902	9.33942e-13	-0.114181	0.264967
78769379	chr5:78769379:A:G	1.27841e-17	0.579579	0.396475	1.36506e-12	0.0361182	0.494207
78769493	chr5:78769493:T:C	1.23372e-17	0.691845	0.248629	1.29329e-12	0.133282	0.343036
78769498	chr5:78769498:T:A	1.2252e-17	0.629751	0.303789	1.29089e-12	0.0752353	0.399222
78769509	chr5:78769509:G:A	5.22689e-19	-2.22092	-4.01506e-10	8.70581e-14	-2.22205	-4.01506e-10
78769510	chr5:78769510:C:A	1.23043e-17	0.630479	0.307321	1.30283e-12	0.0808188	0.40285
78769598	chr5:78769598:C:T	1.18235e-18	-4.25965e-10	-1.40464	1.97258e-13	-4.25965e-10	-1.40412
78769810	chr5:78769810:C:T	6.26368e-18	1.13566	-0.873036	3.09732e-13	-0.0735566	-0.879365
78769903	chr5:78769903:C:G	1.82815e-19	-2.11757	-1.15386	4.27372e-14	-1.81275	-1.12081
78770041	chr5:78770041:G:A	2.00722e-17	-4.25965e-10	1.42719	3.70313e-12	-4.25965e-10	1.52831
78770048	chr5:78770048:G:A	1.25058e-18	-4.25965e-10	-1.34854	2.07379e-13	-4.25965e-10	-1.35408
78770180	chr5:78770180:C:G	1.68825e-18	-4.25965e-10	-1.04845	2.64694e-13	-4.25965e-10	-1.11006
78770798	chr5:78770798:C:G	1.78575e-18	-4.25965e-10	-0.99231	2.92237e-13	-4.25965e-10	-1.01106
78770808	chr5:78770808:T:C	8.9334e-18	0.536238	0.0814105	8.83645e-13	-0.0573018	0.15273
78771036	chr5:78771036:C:T	1.55531e-19	-2.1015	-1.33155	2.36856e-14	-2.21416	-1.3096
78771183	chr5:78771183:C:G	1.33359e-18	-4.25965e-10	-1.28427	2.2096e-13	-4.25965e-10	-1.29065
78771742	chr5:78771742:C:G	1.23833e-18	-0.55346	-0.804928	1.21416e-13	-1.11883	-0.770579
78772161	chr5:78772161:C:T	2.77721e-17	0.72157	1.03031	2.96237e-12	0.171359	1.13376
78772391	chr5:78772391:C:CACTG	1.35161e-18	-4.25965e-10	-1.27085	2.24608e-13	-4.25965e-10	-1.27427
78772481	chr5:78772481:G:T	3.50246e-18	-4.25965e-10	-0.318681	5.9656e-13	-4.25965e-10	-0.297448
78773020	chr5:78773020:A:C	2.55221e-18	-0.636763	0.00157477	5.25441e-13	-0.455298	0.0309088
78773128	chr5:78773128:A:T	1.6096e-17	-4.25965e-10	1.20642	2.87205e-12	-4.25965e-10	1.27416
78773189	chr5:78773189:C:T	1.18379e-18	-0.131462	-1.27197	3.03524e-13	0.266393	-1.23956
78773327	chr5:78773327:G:A	3.13363e-18	0.822315	-1.25227	9.743e-13	1.41112	-1.21803
78773563	chr5:78773563:TCTC:T	3.69576e-18	-0.384482	0.119521	7.31872e-13	-0.261056	0.168034
78774239	chr5:78774239:T:G	2.77872e-19	-1.99575	-0.856996	3.52313e-14	-2.20266	-0.924036
78774392	chr5:78774392:T:C	1.19506e-18	-4.25965e-10	-1.39395	1.99641e-13	-4.25965e-10	-1.39211
78774657	chr5:78774657:A:T	7.02431e-18	-4.25965e-10	0.377229	1.07205e-12	-4.25965e-10	0.288699
78774853	chr5:78774853:A:G	2.19933e-19	-1.9775	-1.10908	2.82512e-14	-2.19763	-1.14986
78775249	chr5:78775249:G:A	2.24773e-19	-1.65263	-1.41218	2.78242e-14	-1.95005	-1.41267
78775357	chr5:78775357:T:C	1.22403e-17	-4.25965e-10	0.932589	2.16476e-12	-4.25965e-10	0.991436
78776134	chr5:78776134:A:G	1.71685e-18	-4.25965e-10	-1.03166	2.93454e-13	-4.25965e-10	-1.00691
78776937	chr5:78776937:A:G	2.11233e-19	-1.71024	-1.4167	2.65959e-14	-1.99073	-1.41714
78776955	chr5:78776955:T:G	1.19189e-18	-4.25965e-10	-1.39661	1.99082e-13	-4.25965e-10	-1.39491
78777189	chr5:78777189:C:T	9.24771e-18	-4.25965e-10	0.652228	1.7468e-12	-4.25965e-10	0.776913
78777202	chr5:78777202:T:C	3.85635e-19	-1.46384	-1.06117	6.29255e-14	-1.51945	-1.02722
78777216	chr5:78777216:A:C	5.27033e-18	-0.426611	0.516556	1.10389e-12	-0.234719	0.552689
78777538	chr5:78777538:A:G	1.77693e-18	-4.25965e-10	-0.997259	3.1801e-13	-4.25965e-10	-0.926544
78778400	chr5:78778400:CTA:C	7.0235e-18	-4.25965e-10	0.377114	1.1166e-12	-4.25965e-10	0.329415
78778928	chr5:78778928:G:A	2.8814e-19	-2.21777	-0.598687	4.96121e-14	-2.22091	-0.563484
78779095	chr5:78779095:C:A	1.78768e-19	-2.16671	-1.1271	3.05106e-14	-2.10825	-1.16231
78779140	chr5:78779140:T:G	1.60947e-19	-1.98752	-1.41131	3.60316e-14	-1.69007	-1.41416
78779251	chr5:78779251:C:T	1.47932e-16	-4.25965e-10	3.4246	2.22565e-11	-4.25965e-10	3.32176
78780195	chr5:78780195:T:C	1.35246e-18	-4.25965e-10	-1.27022	2.45858e-13	-4.25965e-10	-1.18387
78780337	chr5:78780337:C:T	1.02589e-18	-1.54659	-4.01506e-10	1.56921e-13	-1.63288	-4.01506e-10
78780553	chr5:78780553:T:C	2.65789e-18	-4.25965e-10	-0.594616	4.09916e-13	-4.25965e-10	-0.672676
78780637	chr5:78780637:C:T	1.59869e-18	-4.25965e-10	-1.10296	3.00025e-13	-4.25965e-10	-0.984762
78780694	chr5:78780694:G:C	4.71893e-19	-1.02502	-1.29813	8.33444e-14	-0.977403	-1.28824
78780879	chr5:78780879:G:A	1.93573e-18	-4.25965e-10	-0.911664	3.73068e-13	-4.25965e-10	-0.766867
78781210	chr5:78781210:G:A	3.95507e-19	-2.22157	-0.278169	6.91032e-14	-2.22171	-0.231317
78781222	chr5:78781222:C:T	1.24642e-18	-4.25965e-10	-1.35187	2.06132e-13	-4.25965e-10	-1.36011
78781596	chr5:78781596:G:T	1.24716e-18	-4.25965e-10	-1.35128	2.07379e-13	-4.25965e-10	-1.35408
78782006	chr5:78782006:A:G	2.26617e-18	-4.25965e-10	-0.754058	4.15281e-13	-4.25965e-10	-0.659672
78782634	chr5:78782634:A:C	1.37358e-18	-4.25965e-10	-1.25473	2.38135e-13	-4.25965e-10	-1.21579
78782676	chr5:78782676:G:A	1.31604e-18	-4.25965e-10	-1.29752	2.27054e-13	-4.25965e-10	-1.26344
78782734	chr5:78782734:C:T	2.24966e-18	-4.25965e-10	-0.761368	4.24598e-13	-4.25965e-10	-0.637486
78782767	chr5:78782767:G:A	1.70207e-18	-1.0403	-4.01506e-10	2.85229e-13	-1.03534	-4.01506e-10
78782785	chr5:78782785:G:A	1.20524e-18	-4.25965e-10	-1.38547	2.00238e-13	-4.25965e-10	-1.38912
78783710	chr5:78783710:A:G	1.46302e-16	-4.25965e-10	3.41353	2.33742e-11	-4.25965e-10	3.37076
78783807	chr5:78783807:G:A	1.55288e-19	-2.02674	-1.40788	2.51937e-14	-2.06217	-1.39987
78783870	chr5:78783870:T:C	1.16844e-18	-4.25965e-10	-1.41647	1.94764e-13	-4.25965e-10	-1.41684
78784004	chr5:78784004:T:TA	3.42292e-18	-4.25965e-10	-0.341653	5.31778e-13	-4.25965e-10	-0.412401
78784060	chr5:78784060:T:C	1.70279e-19	-2.0046	-1.33786	2.78917e-14	-2.0416	-1.3187
78784586	chr5:78784586:C:A	2.06896e-19	-2.20486	-0.942825	3.55954e-14	-2.20708	-0.909326
78784856	chr5:78784856:T:C	1.21525e-16	-4.25965e-10	3.22797	1.85979e-11	-4.25965e-10	3.14218
78784955	chr5:78784955:T:C	6.88996e-19	-1.94467	-4.01506e-10	1.17489e-13	-1.92229	-4.01506e-10
78785976	chr5:78785976:T:C	1.19942e-18	-4.25965e-10	-1.39031	2.08732e-13	-4.25965e-10	-1.34757
78786039	chr5:78786039:T:C	1.71353e-19	-1.92217	-1.41401	2.7379e-14	-1.97009	-1.40876
78786093	chr5:78786093:T:C	1.16812e-18	-4.25965e-10	-1.41675	1.95527e-13	-4.25965e-10	-1.41293
78786098	chr5:78786098:G:T	6.21202e-19	-0.744223	-1.30402	1.09772e-13	-0.694362	-1.29586
78786129	chr5:78786129:G:A	1.86193e-18	-4.25965e-10	-0.950534	3.09089e-13	-4.25965e-10	-0.954998
78786317	chr5:78786317:C:T	5.56497e-19	-2.15824	-4.01506e-10	1.14066e-13	-1.95185	-4.01506e-10
78786583	chr5:78786583:G:A	1.18644e-18	-4.25965e-10	-1.40119	1.94764e-13	-4.25965e-10	-1.41684
78786716	chr5:78786716:C:T	1.1934e-16	-4.25965e-10	3.20983	1.90747e-11	-4.25965e-10	3.16749
78787176	chr5:78787176:T:A	1.60285e-19	-2.00684	-1.39611	2.61562e-14	-2.04111	-1.38343
78787322	chr5:78787322:G:C	5.75484e-18	0.177894	-4.01506e-10	1.12034e-12	0.332763	-4.01506e-10
78787366	chr5:78787366:C:T	2.16102e-18	-4.25965e-10	-0.801569	4.19589e-13	-4.25965e-10	-0.649353
78787375	chr5:78787375:TG:T	1.79012e-19	-2.21631	-1.07614	3.06659e-14	-2.2171	-1.04838
78787876	chr5:78787876:G:A	1.2635e-18	-4.25965e-10	-1.33826	2.14553e-13	-4.25965e-10	-1.32007
78788120	chr5:78788120:G:A	1.3405e-18	-4.25965e-10	-1.27911	2.18014e-13	-4.25965e-10	-1.30407
78788158	chr5:78788158:G:A	1.83122e-18	-4.25965e-10	-0.967165	3.2099e-13	-4.25965e-10	-0.917218
78788228	chr5:78788228:A:G	3.36835e-19	-2.2107	-0.449611	5.81306e-14	-2.21316	-0.412773
78788298	chr5:78788298:G:A	1.30281e-18	-4.25965e-10	-1.30763	2.24466e-13	-4.25965e-10	-1.2749
78788305	chr5:78788305:G:A	5.32771e-19	-2.20181	-4.01506e-10	8.78861e-14	-2.21259	-4.01506e-10
78788462	chr5:78788462:G:A	1.21711e-18	-4.25965e-10	-1.37567	2.03405e-13	-4.25965e-10	-1.37343
78788493	chr5:78788493:G:A	8.87577e-17	-4.25965e-10	2.91376	1.42697e-11	-4.25965e-10	2.87727
78788758	chr5:78788758:A:G	1.60796e-19	-1.98283	-1.41693	2.55804e-14	-2.03026	-1.41654
78788771	chr5:78788771:T:A	1.70798e-19	-1.96549	-1.37393	2.78251e-14	-2.00446	-1.35823
78788832	chr5:78788832:C:T	3.49479e-19	-2.19309	-0.430369	6.0435e-14	-2.19523	-0.391828
78789505	chr5:78789505:A:C	1.82777e-18	-4.25965e-10	-0.969053	3.38447e-13	-4.25965e-10	-0.86426
78789721	chr5:78789721:A:G	1.21785e-18	-4.25965e-10	-1.37506	2.06064e-13	-4.25965e-10	-1.36044
78790081	chr5:78790081:T:G	1.20463e-18	-4.25965e-10	-1.38598	2.0342e-13	-4.25965e-10	-1.37335
78790194	chr5:78790194:C:A	2.39056e-18	-4.25965e-10	-0.700618	4.2929e-13	-4.25965e-10	-0.626494
78790534	chr5:78790534:C:G	3.55605e-18	-0.303497	-4.01506e-10	4.42357e-13	-0.596511	-4.01506e-10
78790550	chr5:78790550:A:T	5.91699e-19	-2.0969	-4.01506e-10	1.00479e-13	-2.07868	-4.01506e-10
78790712	chr5:78790712:T:C	2.61182e-19	-2.17939	-0.735295	4.66573e-14	-2.17865	-0.667151
78790713	chr5:78790713:C:T	1.41957e-19	-2.11852	-1.40586	2.38083e-14	-2.13273	-1.38587
78791032	chr5:78791032:T:C	2.15832e-18	-4.25965e-10	-0.802816	3.69888e-13	-4.25965e-10	-0.775428
78791035	chr5:78791035:A:G	1.40101e-18	-4.25965e-10	-1.23496	2.33721e-13	-4.25965e-10	-1.2345
78791310	chr5:78791310:A:T	1.43654e-18	-4.25965e-10	-1.20991	2.63241e-13	-4.25965e-10	-1.11556
78791377	chr5:78791377:G:A	6.36749e-19	-2.02353	-4.01506e-10	9.58135e-14	-2.12622	-4.01506e-10
78791819	chr5:78791819:G:A	1.45924e-19	-2.08654	-1.41028	2.65057e-14	-1.99658	-1.41469
78792077	chr5:78792077:C:T	1.25954e-18	-4.25965e-10	-1.3414	2.22557e-13	-4.25965e-10	-1.28345
78792296	chr5:78792296:T:C	2.31203e-18	-4.25965e-10	-0.73402	3.72541e-13	-4.25965e-10	-0.768281
78792355	chr5:78792355:G:A	2.59485e-18	-4.25965e-10	-0.618619	4.18679e-13	-4.25965e-10	-0.651524
78792664	chr5:78792664:G:A	1.25381e-18	-4.25965e-10	-1.34596	2.21451e-13	-4.25965e-10	-1.28843
78792892	chr5:78792892:G:A	1.23201e-18	-4.25965e-10	-1.3635	2.16173e-13	-4.25965e-10	-1.31255
78793000	chr5:78793000:C:A	1.26838e-18	-4.25965e-10	-1.33441	2.1702e-13	-4.25965e-10	-1.30864
78793179	chr5:78793179:A:G	1.17193e-18	-4.25965e-10	-1.4135	1.95302e-13	-4.25965e-10	-1.41408
78793446	chr5:78793446:T:C	1.18123e-18	-4.25965e-10	-1.4056	1.95416e-13	-4.25965e-10	-1.4135
78793475	chr5:78793475:G:C	1.6842e-18	-4.25965e-10	-1.05086	2.77822e-13	-4.25965e-10	-1.06165
78793588	chr5:78793588:A:G	1.1848e-18	-4.25965e-10	-1.40258	1.99343e-13	-4.25965e-10	-1.3936
78793610	chr5:78793610:T:C	1.61578e-19	-1.97811	-1.41681	2.6735e-14	-1.98805	-1.41461
78794067	chr5:78794067:T:C	1.18228e-18	-1.40471	-4.01506e-10	2.08326e-13	-1.34952	-4.01506e-10
78794374	chr5:78794374:G:A	1.34599e-18	-4.25965e-10	-1.27502	2.19924e-13	-4.25965e-10	-1.29535
78794554	chr5:78794554:A:G	1.74833e-18	-4.25965e-10	-1.01349	3.00998e-13	-4.25965e-10	-0.981525
78795039	chr5:78795039:T:G	1.16953e-18	-4.25965e-10	-1.41555	1.94704e-13	-4.25965e-10	-1.41715
78795251	chr5:78795251:C:T	1.22951e-18	-4.25965e-10	-1.36553	2.0254e-13	-4.25965e-10	-1.37769
78795577	chr5:78795577:C:G	5.33462e-19	-2.20052	-4.01506e-10	9.71357e-14	-2.11252	-4.01506e-10
78795678	chr5:78795678:T:C	1.37509e-18	-4.25965e-10	-1.25363	2.45515e-13	-4.25965e-10	-1.18527
78796529	chr5:78796529:C:A	1.36021e-18	-4.25965e-10	-1.26451	2.20155e-13	-4.25965e-10	-1.2943
78796861	chr5:78796861:C:T	1.16831e-18	-4.25965e-10	-1.41659	1.94752e-13	-4.25965e-10	-1.4169
78797069	chr5:78797069:G:A	2.66088e-18	-0.593491	-4.01506e-10	4.71754e-13	-0.532171	-4.01506e-10
78797270	chr5:78797270:C:T	6.35143e-19	-2.02605	-4.01506e-10	9.3343e-14	-2.15235	-4.01506e-10
78797645	chr5:78797645:T:C	1.42461e-18	-4.25965e-10	-1.21825	2.37622e-13	-4.25965e-10	-1.21795
78797759	chr5:78797759:C:T	1.62796e-18	-4.25965e-10	-1.08482	2.71733e-13	-4.25965e-10	-1.08381
78797800	chr5:78797800:T:C	1.16776e-18	-4.25965e-10	-1.41706	1.95192e-13	-4.25965e-10	-1.41465
78797887	chr5:78797887:A:C	4.00778e-19	-2.08257	-0.403928	6.87076e-14	-2.10572	-0.353044
78798516	chr5:78798516:T:C	1.61179e-18	-4.25965e-10	-1.0948	2.59146e-13	-4.25965e-10	-1.13124
78798560	chr5:78798560:C:T	1.39336e-19	-2.12955	-1.41347	2.30396e-14	-2.14003	-1.41139
78798590	chr5:78798590:T:C	5.79281e-19	-2.11811	-4.01506e-10	8.85437e-14	-2.20513	-4.01506e-10
78798739	chr5:78798739:C:T	1.64323e-19	-1.98059	-1.39748	2.54203e-14	-2.05838	-1.3947
78798867	chr5:78798867:A:G	1.21566e-18	-4.25965e-10	-1.37686	2.02072e-13	-4.25965e-10	-1.38
78798873	chr5:78798873:T:C	1.43483e-18	-4.25965e-10	-1.2111	2.34374e-13	-4.25965e-10	-1.23171
78798989	chr5:78798989:C:A	2.83892e-19	-1.59222	-1.23909	4.81448e-14	-1.65083	-1.16359
78798990	chr5:78798990:A:G	2.88137e-19	-1.61342	-1.20304	4.92626e-14	-1.67103	-1.12043
78799238	chr5:78799238:G:A	1.25496e-18	-4.25965e-10	-1.34504	2.06525e-13	-4.25965e-10	-1.3582
78799249	chr5:78799249:T:G	1.34704e-18	-4.25965e-10	-1.27424	2.26173e-13	-4.25965e-10	-1.26733
78799540	chr5:78799540:A:G	1.42365e-19	-2.14588	-1.37563	2.26583e-14	-2.20795	-1.36015
78799567	chr5:78799567:T:C	1.73133e-19	-2.13555	-1.1903	3.05066e-14	-2.08143	-1.18925
78800026	chr5:78800026:G:C	1.36191e-18	-4.25965e-10	-1.26326	2.28732e-13	-4.25965e-10	-1.25608
78800788	chr5:78800788:AAGC:A	1.4109e-18	-4.25965e-10	-1.22792	2.402e-13	-4.25965e-10	-1.20716
78800885	chr5:78800885:T:G	1.59244e-18	-4.25965e-10	-1.10688	2.70774e-13	-4.25965e-10	-1.08734
78800938	chr5:78800938:G:A	1.32697e-18	-4.25965e-10	-1.28925	2.2257e-13	-4.25965e-10	-1.28339
78800972	chr5:78800972:C:CAAGAA	3.26163e-18	-4.25965e-10	-0.389921	5.04115e-13	-4.25965e-10	-0.465823
78801015	chr5:78801015:TGAG:T	1.16838e-18	-4.25965e-10	-1.41653	1.95393e-13	-4.25965e-10	-1.41361
78801397	chr5:78801397:T:C	1.4842e-19	-2.0849	-1.39496	2.26618e-14	-2.18439	-1.38356
78801466	chr5:78801466:C:T	4.88193e-19	-2.19584	-0.0933498	1.1157e-13	-1.95304	-0.0209409
78802134	chr5:78802134:T:C	1.54609e-19	-2.11515	-1.32386	2.42814e-14	-2.19835	-1.30057
78802393	chr5:78802393:G:A	1.17043e-18	-4.25965e-10	-1.41478	1.95746e-13	-4.25965e-10	-1.41181
78802411	chr5:78802411:A:AC	1.18367e-18	-4.25965e-10	-1.40352	1.96234e-13	-4.25965e-10	-1.40932
78802740	chr5:78802740:C:G	1.20039e-18	-4.25965e-10	-1.3895	1.98284e-13	-4.25965e-10	-1.39893
78802901	chr5:78802901:G:A	5.67376e-19	-2.13888	-4.01506e-10	1.05383e-13	-2.03102	-4.01506e-10
78803159	chr5:78803159:G:A	1.26189e-18	-4.25965e-10	-1.33953	2.05481e-13	-4.25965e-10	-1.36328
78803171	chr5:78803171:T:C	4.90553e-19	-1.43439	-0.849982	7.6441e-14	-1.6018	-0.750309
78803250	chr5:78803250:C:T	1.1932e-18	-4.25965e-10	-1.39551	2.00646e-13	-4.25965e-10	-1.38709
78803357	chr5:78803357:G:A	1.16766e-18	-4.25965e-10	-1.41715	1.9493e-13	-4.25965e-10	-1.41598
78803542	chr5:78803542:C:T	1.17289e-18	-4.25965e-10	-1.41268	1.949e-13	-4.25965e-10	-1.41614
78803693	chr5:78803693:C:T	1.20959e-18	-4.25965e-10	-1.38187	1.99697e-13	-4.25965e-10	-1.39183
78803893	chr5:78803893:T:C	4.7097e-19	-2.00925	-0.315864	8.85027e-14	-1.90515	-0.300442
78803963	chr5:78803963:T:C	1.21941e-18	-4.25965e-10	-1.37378	2.00993e-13	-4.25965e-10	-1.38536
78804060	chr5:78804060:T:C	9.2808e-19	-1.64679	-4.01506e-10	1.79931e-13	-1.49605	-4.01506e-10
78804256	chr5:78804256:A:G	1.16987e-18	-4.25965e-10	-1.41525	1.95367e-13	-4.25965e-10	-1.41375
78804576	chr5:78804576:TG:T	1.92639e-18	-0.916502	-4.01506e-10	3.28052e-13	-0.895457	-4.01506e-10
78804584	chr5:78804584:C:A	2.28795e-18	-0.744494	-4.01506e-10	2.94029e-13	-1.00495	-4.01506e-10
78804829	chr5:78804829:C:T	1.59881e-19	-2.16881	-1.23666	2.59123e-14	-2.19476	-1.23915
78804956	chr5:78804956:A:G	1.58341e-18	-4.25965e-10	-1.11257	2.61718e-13	-4.25965e-10	-1.12136
78804977	chr5:78804977:A:T	2.1812e-19	-1.76758	-1.32728	3.30132e-14	-1.90039	-1.29133
78805036	chr5:78805036:A:G	1.86165e-18	-4.25965e-10	-0.950687	3.1383e-13	-4.25965e-10	-0.939778
78805126	chr5:78805126:G:T	1.24308e-18	-4.25965e-10	-1.35455	2.0291e-13	-4.25965e-10	-1.37586
78805267	chr5:78805267:T:C	1.5347e-19	-2.16844	-1.27796	2.48203e-14	-2.19493	-1.28204
78805368	chr5:78805368:G:A	1.52693e-19	-2.16209	-1.28938	2.46258e-14	-2.19134	-1.29349
78805656	chr5:78805656:T:C	1.2245e-18	-4.25965e-10	-1.36961	2.00726e-13	-4.25965e-10	-1.38668
78805781	chr5:78805781:T:C	1.35591e-18	-4.25965e-10	-1.26767	2.20553e-13	-4.25965e-10	-1.29249
78806194	chr5:78806194:G:A	1.87935e-18	-4.25965e-10	-0.94122	3.20553e-13	-4.25965e-10	-0.918581
78806300	chr5:78806300:G:A	1.8057e-19	-1.87045	-1.41333	2.71298e-14	-1.98468	-1.40332
78806477	chr5:78806477:A:T	2.69813e-19	-2.03679	-0.845388	5.01961e-14	-1.94219	-0.830501
78806660	chr5:78806660:G:A	2.17777e-19	-1.69869	-1.39774	3.09161e-14	-1.84746	-1.4099
78806816	chr5:78806816:C:T	2.22667e-19	-1.77655	-1.29767	3.13452e-14	-1.9112	-1.33237
78806825	chr5:78806825:C:G	1.44783e-19	-2.08799	-1.41668	2.21049e-14	-2.17895	-1.41388
78806840	chr5:78806840:G:A	1.30413e-18	-4.25965e-10	-1.30662	2.13194e-13	-4.25965e-10	-1.32643
78807142	chr5:78807142:A:G	2.25412e-19	-2.05264	-1.00933	4.02607e-14	-1.95742	-1.03583
78807338	chr5:78807338:T:C	1.52729e-18	-4.25965e-10	-1.14866	2.54503e-13	-4.25965e-10	-1.14932
78807782	chr5:78807782:C:T	2.37533e-19	-1.76384	-1.24576	3.34507e-14	-1.89695	-1.28161
78807825	chr5:78807825:G:A	1.58323e-18	-4.25965e-10	-1.11268	2.63438e-13	-4.25965e-10	-1.11481
78807869	chr5:78807869:G:A	1.91007e-19	-2.08209	-1.1455	3.34766e-14	-2.01216	-1.16562
78807976	chr5:78807976:C:T	1.41124e-18	-4.25965e-10	-1.22768	2.27317e-13	-4.25965e-10	-1.26228
78808018	chr5:78808018:G:A	1.6763e-19	-2.22104	-1.13711	2.80915e-14	-2.21658	-1.13658
78808019	chr5:78808019:G:A	2.03246e-19	-2.19199	-0.9735	3.31722e-14	-2.20852	-0.978394
78808023	chr5:78808023:G:A	2.42584e-19	-1.73222	-1.25633	3.4226e-14	-1.87144	-1.2842
78808266	chr5:78808266:C:T	7.85057e-19	-1.81415	-4.01506e-10	1.21277e-13	-1.89055	-4.01506e-10
78809193	chr5:78809193:C:T	2.15958e-18	-4.25965e-10	-0.802234	3.52026e-13	-4.25965e-10	-0.824924
78809264	chr5:78809264:A:C	1.30314e-19	-2.19281	-1.41714	2.40698e-14	-2.09108	-1.41659
78809476	chr5:78809476:G:A	1.42811e-18	-4.25965e-10	-1.2158	2.66791e-13	-4.25965e-10	-1.10216
78809503	chr5:78809503:C:G	2.66076e-19	-1.67464	-1.22148	5.32832e-14	-1.50192	-1.21109
78809524	chr5:78809524:C:T	1.40454e-19	-2.18936	-1.34566	2.54817e-14	-2.09205	-1.35861
78810239	chr5:78810239:G:A	1.92788e-19	-2.22066	-0.997656	3.12964e-14	-2.22089	-1.02423
78810548	chr5:78810548:T:C	1.88386e-19	-2.17289	-1.06852	3.06767e-14	-2.21865	-1.04648
78810891	chr5:78810891:A:G	1.84886e-18	-4.25965e-10	-0.957578	3.22019e-13	-4.25965e-10	-0.914017
78810967	chr5:78810967:T:C	1.5464e-18	-4.25965e-10	-1.13622	2.47594e-13	-4.25965e-10	-1.17684
78811185	chr5:78811185:G:A	1.48557e-18	-4.25965e-10	-1.17635	2.52701e-13	-4.25965e-10	-1.15642
78811251	chr5:78811251:T:C	1.70684e-18	-4.25965e-10	-1.0375	2.68573e-13	-4.25965e-10	-1.09551
78811308	chr5:78811308:A:G	1.20509e-18	-4.25965e-10	-1.38559	1.97242e-13	-4.25965e-10	-1.4042
78811454	chr5:78811454:A:G	2.76166e-18	-4.25965e-10	-0.556316	4.7083e-13	-4.25965e-10	-0.534131
78811930	chr5:78811930:T:C	6.88646e-19	-2.11744	0.172261	1.17428e-13	-1.95071	0.0279083
78812085	chr5:78812085:A:G	1.60464e-19	-2.04616	-1.35567	2.65201e-14	-2.06735	-1.34338
78813309	chr5:78813309:C:T	2.61598e-18	-4.25965e-10	-0.610509	4.20055e-13	-4.25965e-10	-0.648242
78813504	chr5:78813504:T:C	8.13239e-19	-1.77888	-4.01506e-10	1.74364e-13	-1.52748	-4.01506e-10
78813895	chr5:78813895:C:T	3.0717e-18	0.467922	-0.91784	3.23557e-13	-0.0122223	-0.897032
78814294	chr5:78814294:C:A	1.21131e-18	-4.25965e-10	-1.38045	2.01208e-13	-4.25965e-10	-1.38429
78814615	chr5:78814615:T:A	1.25195e-18	-4.25965e-10	-1.34745	2.04193e-13	-4.25965e-10	-1.36956
78814709	chr5:78814709:C:T	1.85185e-18	-4.25965e-10	-0.955963	3.34839e-13	-4.25965e-10	-0.874979
78814739	chr5:78814739:T:C	1.16955e-18	-4.25965e-10	-1.41553	1.95366e-13	-4.25965e-10	-1.41375
78814762	chr5:78814762:G:C	1.36731e-18	-4.25965e-10	-1.2593	2.30807e-13	-4.25965e-10	-1.24705
78815534	chr5:78815534:G:A	3.49098e-18	-4.25965e-10	-0.321966	5.83653e-13	-4.25965e-10	-0.319321
78815616	chr5:78815616:C:T	1.28297e-18	-4.25965e-10	-1.32297	2.16603e-13	-4.25965e-10	-1.31056
78815685	chr5:78815685:G:A	1.25684e-18	-4.25965e-10	-1.34355	2.11985e-13	-4.25965e-10	-1.33211
78815851	chr5:78815851:A:G	1.302e-18	-4.25965e-10	-1.30825	2.14837e-13	-4.25965e-10	-1.31875
78816334	chr5:78816334:C:A	2.94971e-18	-1.20099	0.710553	3.78145e-13	-1.50084	0.747486
78816382	chr5:78816382:G:A	1.28879e-18	-4.25965e-10	-1.31844	2.1593e-13	-4.25965e-10	-1.31367
78816731	chr5:78816731:T:C	2.26561e-18	-4.25965e-10	-0.754306	4.09898e-13	-4.25965e-10	-0.67272
78817053	chr5:78817053:G:A	7.88216e-19	-0.39299	-1.41714	1.20243e-13	-0.48255	-1.41656
78817108	chr5:78817108:C:T	1.23634e-18	-4.25965e-10	-1.35999	2.04779e-13	-4.25965e-10	-1.3667
78817322	chr5:78817322:T:C	6.86837e-18	-4.25965e-10	0.354778	1.35566e-12	-4.25965e-10	0.523419
78817374	chr5:78817374:C:T	9.78705e-19	-0.81147	-0.782203	1.48616e-13	-0.862626	-0.824634
78817403	chr5:78817403:A:G	3.55682e-18	-0.325884	0.0226021	4.22206e-13	-0.690805	0.047669
78817555	chr5:78817555:T:C	4.79936e-18	0.337604	-0.341271	5.29406e-13	-0.125576	-0.291297
78817910	chr5:78817910:C:T	1.23431e-18	-1.36164	-4.01506e-10	1.52474e-13	-1.66163	-4.01506e-10
78817921	chr5:78817921:G:A	4.07489e-18	0.674862	-0.842167	4.48065e-13	0.283632	-0.867322
78818135	chr5:78818135:A:T	4.20099e-18	0.736909	-0.873738	4.55194e-13	0.330367	-0.898271
78818923	chr5:78818923:C:T	1.42713e-18	-4.25965e-10	-1.21648	2.42013e-13	-4.25965e-10	-1.19964
78818954	chr5:78818954:G:A	4.38502e-18	-4.25965e-10	-0.0939532	7.2403e-13	-4.25965e-10	-0.103795
78819116	chr5:78819116:G:A	1.17672e-18	-4.25965e-10	-1.40941	1.95607e-13	-4.25965e-10	-1.41252
78819688	chr5:78819688:A:G	1.66957e-16	-0.397913	3.9435	3.13218e-11	-0.426576	4.09002
78820433	chr5:78820433:C:T	5.56854e-18	-4.25965e-10	0.144985	9.1442e-13	-4.25965e-10	0.129662
78820949	chr5:78820949:C:A	5.36606e-19	-2.06673	-0.127909	8.66183e-14	-2.05746	-0.16966
78820971	chr5:78820971:T:C	6.34462e-19	-1.62311	-0.404017	1.44735e-13	-1.34434	-0.369379
78821151	chr5:78821151:C:T	5.47429e-17	-0.362064	2.79256	9.94158e-12	-0.443902	2.95976
78821310	chr5:78821310:G:A	1.3034e-18	-4.25965e-10	-1.30717	2.14133e-13	-4.25965e-10	-1.32203
78821650	chr5:78821650:T:A	5.13502e-18	-1.06573	1.12967	8.60164e-13	-1.08628	1.15478
78821761	chr5:78821761:A:G	7.24082e-19	-1.59048	-0.304517	1.66638e-13	-1.30133	-0.27147
78822243	chr5:78822243:A:C	4.24068e-19	-2.08208	-0.347926	6.69162e-14	-2.19084	-0.294348
78822342	chr5:78822342:C:T	1.89185e-18	-4.25965e-10	-0.934594	3.04228e-13	-4.25965e-10	-0.97085
78822420	chr5:78822420:T:C	2.34841e-18	-4.25965e-10	-0.718411	3.81788e-13	-4.25965e-10	-0.743763
78822891	chr5:78822891:C:A	1.54114e-18	-4.25965e-10	-1.13963	2.64651e-13	-4.25965e-10	-1.11022
78823442	chr5:78823442:C:T	1.87006e-19	-2.08492	-1.16384	3.16371e-14	-2.07451	-1.15979
78823684	chr5:78823684:CA:C	1.27874e-18	-4.25965e-10	-1.32627	2.10449e-13	-4.25965e-10	-1.33938
78823981	chr5:78823981:G:A	5.01717e-16	-0.65347	5.29936	9.93748e-11	-0.671459	5.48949
78824801	chr5:78824801:AACAATG:A	1.61808e-18	-4.25965e-10	-1.09091	2.67537e-13	-4.25965e-10	-1.09937
78826041	chr5:78826041:T:C	1.28075e-18	-4.25965e-10	-1.3247	2.10739e-13	-4.25965e-10	-1.33801
78826042	chr5:78826042:C:A	1.66579e-18	-4.25965e-10	-1.06185	2.69299e-13	-4.25965e-10	-1.09281
78826293	chr5:78826293:C:T	1.50908e-17	-2.21884	3.36078	3.12672e-12	-2.2182	3.57731
78826582	chr5:78826582:C:T	1.52925e-18	-4.25965e-10	-1.14737	2.62553e-13	-4.25965e-10	-1.11818
78826937	chr5:78826937:A:G	1.40939e-18	-4.25965e-10	-1.22899	2.35884e-13	-4.25965e-10	-1.22529
78827293	chr5:78827293:CT:C	1.88777e-18	-4.25965e-10	-0.936753	3.03122e-13	-4.25965e-10	-0.974494
78827302	chr5:78827302:C:T	1.39822e-18	-4.25965e-10	-1.23695	2.31135e-13	-4.25965e-10	-1.24562
78827399	chr5:78827399:C:T	5.93473e-19	-2.1119	0.0179932	9.48144e-14	-2.20466	0.0679531
78827661	chr5:78827661:T:C	2.00424e-16	0.14129	3.587	3.34946e-11	-0.00262885	3.73314
78828084	chr5:78828084:A:T	2.18353e-19	-2.21477	-0.879027	3.89334e-14	-2.18263	-0.844146
78828226	chr5:78828226:GTGTATTTTTAAAAATTTTGAGCTTTTC:G	1.39576e-18	-4.25965e-10	-1.23871	2.21903e-13	-4.25965e-10	-1.28639
78828255	chr5:78828255:G:A	1.62125e-18	-4.25965e-10	-1.08895	2.66476e-13	-4.25965e-10	-1.10334
78828362	chr5:78828362:C:T	1.90201e-19	-1.9502	-1.28163	3.76425e-14	-1.76969	-1.2908
78828769	chr5:78828769:TC:T	6.81054e-19	-2.09368	0.137424	1.07839e-13	-2.19648	0.188498
78828858	chr5:78828858:A:G	1.60118e-18	-4.25965e-10	-1.1014	2.62905e-13	-4.25965e-10	-1.11683
78828871	chr5:78828871:T:G	2.63889e-18	-4.25965e-10	-0.601789	4.31573e-13	-4.25965e-10	-0.62119
78828980	chr5:78828980:A:C	2.72393e-18	0.817903	-1.38798	3.83394e-13	0.651806	-1.39137
78829211	chr5:78829211:C:T	1.83983e-19	-2.18482	-1.08024	3.10272e-14	-2.17774	-1.07602
78829862	chr5:78829862:T:G	1.81977e-19	-1.99502	-1.281	3.11209e-14	-1.98293	-1.26781
78830458	chr5:78830458:C:T	5.63116e-19	-1.92709	-0.219325	7.68644e-14	-2.10442	-0.242169
78830552	chr5:78830552:C:T	3.52147e-18	-2.20325	1.88998	6.5693e-13	-2.19218	1.99113
78830648	chr5:78830648:C:T	1.79786e-18	-4.25965e-10	-0.985551	2.84411e-13	-4.25965e-10	-1.03821
78830738	chr5:78830738:C:A	8.12822e-19	-1.52105	-0.258344	1.5104e-13	-1.36422	-0.306866
78831027	chr5:78831027:C:T	7.09139e-19	-1.01314	-0.902714	1.01676e-13	-1.19925	-0.867588
78831869	chr5:78831869:C:T	1.21624e-18	-4.25965e-10	-1.37639	2.0487e-13	-4.25965e-10	-1.36625
78831989	chr5:78831989:G:A	1.16161e-18	-2.09144	0.669097	1.80305e-13	-2.17766	0.683685
78832229	chr5:78832229:C:T	1.30911e-18	-4.25965e-10	-1.3028	2.25687e-13	-4.25965e-10	-1.26948
78832282	chr5:78832282:T:C	1.07357e-18	-2.03562	0.534459	1.62499e-13	-2.14002	0.542063
78832294	chr5:78832294:G:A	5.11277e-18	-4.25965e-10	0.0595939	7.7718e-13	-4.25965e-10	-0.0329555
78832332	chr5:78832332:C:T	2.20893e-18	-4.25965e-10	-0.77964	3.39533e-13	-4.25965e-10	-0.861056
78832459	chr5:78832459:C:T	2.69566e-19	-1.82623	-1.05686	5.32433e-14	-1.63858	-1.07518
78832601	chr5:78832601:C:T	2.20862e-19	-2.08853	-0.993837	3.66374e-14	-2.12621	-0.961345
78832752	chr5:78832752:A:C	4.83921e-19	-1.48883	-0.809148	8.0773e-14	-1.51634	-0.780643
78832769	chr5:78832769:C:T	2.48105e-19	-2.22157	-0.74448	4.17415e-14	-2.20966	-0.747475
78832868	chr5:78832868:G:C	3.49898e-18	-4.25965e-10	-0.319676	5.39879e-13	-4.25965e-10	-0.397282
78833054	chr5:78833054:A:T	4.55701e-19	-1.8495	-0.508564	8.45343e-14	-1.67237	-0.579097
78833229	chr5:78833229:C:T	2.81779e-19	-1.85424	-0.984542	5.5347e-14	-1.67007	-1.00493
78833558	chr5:78833558:T:G	2.21112e-19	-2.07266	-1.00857	3.36033e-14	-2.17425	-0.999756
78833786	chr5:78833786:A:C	1.40184e-19	-2.13682	-1.40013	2.3687e-14	-2.13253	-1.39117
78833985	chr5:78833985:A:G	2.81006e-19	-1.83662	-1.0049	5.54987e-14	-1.64778	-1.02449
78834115	chr5:78834115:C:T	2.24944e-19	-1.75875	-1.3053	4.52615e-14	-1.5595	-1.31667
78834228	chr5:78834228:C:T	6.34668e-19	-1.0123	-1.0145	8.38184e-14	-1.20951	-1.05047
78834292	chr5:78834292:C:T	2.1442e-19	-1.78792	-1.32405	4.29601e-14	-1.59402	-1.33433
78834299	chr5:78834299:C:T	2.23844e-19	-1.76481	-1.30415	4.49914e-14	-1.56667	-1.31548
78834378	chr5:78834378:C:T	1.18133e-18	-4.25965e-10	-1.40551	1.98768e-13	-4.25965e-10	-1.39649
78834555	chr5:78834555:T:C	2.07283e-19	-1.7685	-1.37732	4.18766e-14	-1.56994	-1.38396
78834756	chr5:78834756:T:C	1.9877e-19	-1.78829	-1.39947	3.92891e-14	-1.61118	-1.4065
78834793	chr5:78834793:T:C	2.73449e-19	-1.79859	-1.0702	5.45379e-14	-1.60092	-1.08881
78834911	chr5:78834911:T:C	1.91715e-19	-1.8073	-1.4166	3.8634e-14	-1.61744	-1.41705
78835146	chr5:78835146:A:G	1.95631e-19	-1.79256	-1.41111	3.91807e-14	-1.61536	-1.40508
78835513	chr5:78835513:C:T	1.93066e-19	-1.80306	-1.41382	3.97666e-14	-1.58893	-1.41667
78835724	chr5:78835724:C:A	3.68478e-19	-1.53152	-1.039	4.44958e-14	-1.86386	-1.02937
78835775	chr5:78835775:C:G	5.9398e-19	-1.47285	-0.620204	6.72498e-14	-1.79249	-0.687722
78835832	chr5:78835832:C:T	1.89695e-19	-1.82014	-1.41435	3.89307e-14	-1.61	-1.41685
78835864	chr5:78835864:G:A	1.27915e-19	-2.21362	-1.41492	2.16353e-14	-2.20141	-1.41289
78836029	chr5:78836029:T:C	1.17379e-18	-1.41191	-4.01506e-10	1.41745e-13	-1.7346	-4.01506e-10
78836146	chr5:78836146:T:C	1.89866e-19	-1.82116	-1.41243	3.89559e-14	-1.60989	-1.4163
78836389	chr5:78836389:G:A	6.2491e-19	-2.0423	-4.01506e-10	1.02296e-13	-2.06076	-4.01506e-10
78836573	chr5:78836573:A:G	1.97035e-19	-1.78332	-1.4132	4.07554e-14	-1.56447	-1.41657
78836640	chr5:78836640:C:A	1.95321e-19	-1.79102	-1.41424	4.03036e-14	-1.57527	-1.41692
78836682	chr5:78836682:A:G	1.94122e-19	-1.79735	-1.41407	3.99773e-14	-1.58345	-1.41687
78836797	chr5:78836797:T:C	4.81551e-19	-0.885767	-1.41712	6.75212e-14	-1.05917	-1.41701
78836800	chr5:78836800:G:A	1.9069e-19	-1.81514	-1.41412	3.91271e-14	-1.60493	-1.41689
78836878	chr5:78836878:A:G	2.01309e-19	-1.9659	-1.20916	3.84667e-14	-1.83062	-1.20821
78837038	chr5:78837038:C:T	2.07492e-19	-1.83844	-1.30637	4.04766e-14	-1.66375	-1.32416
78837229	chr5:78837229:A:C	1.60026e-18	-4.25965e-10	-1.10198	2.58534e-13	-4.25965e-10	-1.1336
78837898	chr5:78837898:G:A	1.67346e-18	-4.25965e-10	-1.05726	2.70403e-13	-4.25965e-10	-1.08872
78838248	chr5:78838248:TG:T	1.17066e-18	-4.25965e-10	-1.41458	1.9487e-13	-4.25965e-10	-1.4163
78838407	chr5:78838407:G:A	4.07406e-19	-2.02988	-0.440215	6.72331e-14	-1.98266	-0.497803
78838855	chr5:78838855:TC:T	3.23468e-19	-1.37027	-1.33053	7.90079e-14	-0.973774	-1.34531
78839143	chr5:78839143:CAAG:C	3.74657e-19	-2.05566	-0.498233	6.17675e-14	-2.01086	-0.554396
78839207	chr5:78839207:G:C	4.45976e-19	-1.30965	-1.06999	4.97293e-14	-1.66704	-1.11499
78839303	chr5:78839303:C:T	2.10794e-18	-4.25965e-10	-0.826438	3.55051e-13	-4.25965e-10	-0.816368
78839322	chr5:78839322:A:G	3.27367e-18	-4.25965e-10	-0.386236	5.95795e-13	-4.25965e-10	-0.298732
78839378	chr5:78839378:C:T	1.5195e-19	-2.13704	-1.31931	2.71701e-14	-2.0553	-1.33122
78839418	chr5:78839418:C:T	5.1701e-18	-1.4001	1.47084	1.09696e-12	-1.05713	1.3688
78839453	chr5:78839453:T:G	3.07491e-19	-1.3355	-1.41596	7.98128e-14	-0.891803	-1.41714
78839777	chr5:78839777:A:G	1.05762e-17	-4.25965e-10	0.786458	1.68704e-12	-4.25965e-10	0.742105
78839995	chr5:78839995:A:G	5.23335e-19	-2.21968	-4.01506e-10	8.82647e-14	-2.20829	-4.01506e-10
78840075	chr5:78840075:T:C	2.42493e-19	-1.64455	-1.34438	3.79988e-14	-1.72418	-1.3269
78840316	chr5:78840316:A:T	1.43208e-18	-4.25965e-10	-1.21302	2.43891e-13	-4.25965e-10	-1.19191
78840350	chr5:78840350:T:C	3.05357e-19	-1.40028	-1.35814	7.93401e-14	-0.969194	-1.34569
78840445	chr5:78840445:A:G	3.33602e-19	-1.32869	-1.34126	8.79558e-14	-0.8847	-1.32709
78840633	chr5:78840633:C:T	1.60834e-19	-2.12793	-1.2716	2.87482e-14	-2.04484	-1.28521
78840642	chr5:78840642:T:C	2.19098e-19	-2.05666	-1.03372	3.1439e-14	-2.14691	-1.09367
78840829	chr5:78840829:G:A	1.78227e-19	-2.01214	-1.28471	3.0752e-14	-1.95419	-1.30848
78840908	chr5:78840908:C:A	1.53675e-18	-4.25965e-10	-1.14248	2.47411e-13	-4.25965e-10	-1.17757
78840932	chr5:78840932:T:C	2.08597e-19	-1.91881	-1.22069	3.80939e-14	-1.81875	-1.22982
78841032	chr5:78841032:C:T	1.21522e-18	-4.25965e-10	-1.37722	2.05956e-13	-4.25965e-10	-1.36097
78841553	chr5:78841553:C:G	3.48973e-19	-1.92324	-0.701675	5.90674e-14	-1.86642	-0.743525
78841701	chr5:78841701:A:T	3.32109e-19	-1.43621	-1.23822	3.895e-14	-1.76056	-1.26579
78842372	chr5:78842372:T:C	1.46111e-19	-2.19781	-1.29773	2.50452e-14	-2.1798	-1.28815
78842690	chr5:78842690:C:T	5.41344e-19	-2.18585	-4.01506e-10	9.9958e-14	-2.08388	-4.01506e-10
78843417	chr5:78843417:C:G	1.44778e-19	-2.19185	-1.31285	2.48396e-14	-2.17235	-1.30384
78843810	chr5:78843810:G:A	2.80699e-19	-1.45541	-1.38721	6.8897e-14	-1.07467	-1.38135
78844236	chr5:78844236:T:G	1.46028e-19	-2.19499	-1.30111	2.5046e-14	-2.1763	-1.29161
78844371	chr5:78844371:C:T	3.39646e-19	-1.87913	-0.772871	5.79131e-14	-1.81837	-0.811316
78844570	chr5:78844570:C:T	2.68842e-19	-1.80996	-1.07582	5.32766e-14	-1.63699	-1.07614
78844703	chr5:78844703:G:A	1.29346e-18	-4.25965e-10	-1.31483	2.1996e-13	-4.25965e-10	-1.29518
78844950	chr5:78844950:C:G	3.2479e-18	0.941896	-1.33604	3.73482e-13	0.579027	-1.34479
78845015	chr5:78845015:T:C	1.80537e-18	-4.25965e-10	-0.981385	2.87956e-13	-4.25965e-10	-1.02582
78845656	chr5:78845656:T:G	1.31511e-19	-2.1849	-1.41592	2.2411e-14	-2.16221	-1.41687
78846183	chr5:78846183:G:T	1.44893e-19	-2.19969	-1.30422	2.48141e-14	-2.1824	-1.29482
78846444	chr5:78846444:T:C	1.89136e-18	-4.25965e-10	-0.934851	3.2327e-13	-4.25965e-10	-0.910141
78846453	chr5:78846453:T:C	1.45851e-19	-2.19705	-1.30026	2.5003e-14	-2.1789	-1.29073
78846506	chr5:78846506:T:C	5.7172e-19	-2.13125	-4.01506e-10	8.93805e-14	-2.19573	-4.01506e-10
78846604	chr5:78846604:C:T	1.48469e-18	-4.25965e-10	-1.17694	2.43356e-13	-4.25965e-10	-1.1941
78846758	chr5:78846758:T:C	1.30555e-19	-2.19151	-1.41659	2.21952e-14	-2.17166	-1.41709
78846870	chr5:78846870:G:A	1.4598e-19	-2.19617	-1.30026	2.5031e-14	-2.17778	-1.29073
78846906	chr5:78846906:C:T	1.97109e-19	-1.92513	-1.27101	3.59916e-14	-1.82637	-1.27898
78846944	chr5:78846944:G:C	5.62253e-19	-2.14795	-4.01506e-10	9.70375e-14	-2.11353	-4.01506e-10
78847067	chr5:78847067:T:C	1.47908e-19	-2.13011	-1.3532	2.65389e-14	-2.04756	-1.36245
78847129	chr5:78847129:A:C	1.45768e-19	-2.20333	-1.29456	2.49478e-14	-2.1871	-1.28475
78847326	chr5:78847326:T:A	2.70786e-19	-1.49998	-1.37859	6.57567e-14	-1.13094	-1.37173
78847330	chr5:78847330:C:T	2.93241e-19	-1.72517	-1.07374	5.88905e-14	-1.53778	-1.07516
78847534	chr5:78847534:T:C	1.2088e-18	-4.25965e-10	-1.38252	2.04619e-13	-4.25965e-10	-1.36748
78847559	chr5:78847559:C:T	1.49368e-18	-4.25965e-10	-1.1709	2.54821e-13	-4.25965e-10	-1.14807
78847678	chr5:78847678:G:A	1.99475e-19	-1.90792	-1.27629	3.65246e-14	-1.80648	-1.28416
78847912	chr5:78847912:C:T	2.62251e-19	-1.56508	-1.34552	4.09637e-14	-1.6478	-1.32815
78847921	chr5:78847921:T:C	2.36468e-18	0.675849	-1.38735	2.98567e-13	0.403951	-1.39358
78847934	chr5:78847934:T:G	2.68101e-19	-1.49637	-1.39216	6.51359e-14	-1.12564	-1.38651
78848464	chr5:78848464:T:C	2.99416e-18	0.907336	-1.38282	3.47822e-13	0.551609	-1.38855
78848561	chr5:78848561:G:C	5.49014e-18	-4.25965e-10	0.130806	8.79152e-13	-4.25965e-10	0.0903303
78848609	chr5:78848609:TTCTAG:T	1.21547e-18	-4.25965e-10	-1.37702	1.99581e-13	-4.25965e-10	-1.39241
78848641	chr5:78848641:T:C	1.30724e-18	-4.25965e-10	-1.30423	2.12642e-13	-4.25965e-10	-1.32902
78848777	chr5:78848777:C:T	1.74929e-18	-4.25965e-10	-1.01294	2.78054e-13	-4.25965e-10	-1.06081
78848888	chr5:78848888:A:C	2.18229e-19	-1.68315	-1.41121	4.92242e-14	-1.38399	-1.40826
78849235	chr5:78849235:T:C	1.35456e-18	-4.25965e-10	-1.26867	2.2501e-13	-4.25965e-10	-1.27248
78849374	chr5:78849374:G:C	2.05994e-18	-4.25965e-10	-0.849469	3.54076e-13	-4.25965e-10	-0.819117
78849916	chr5:78849916:C:T	1.54579e-18	-4.25965e-10	-1.13661	2.4878e-13	-4.25965e-10	-1.17206
78850034	chr5:78850034:C:G	4.48354e-18	-4.25965e-10	-0.0717342	8.25274e-13	-4.25965e-10	0.0270875
78850595	chr5:78850595:T:C	1.18209e-18	-4.25965e-10	-1.40487	1.9604e-13	-4.25965e-10	-1.41031
78850737	chr5:78850737:G:T	3.51962e-19	-2.02869	-0.587693	5.84388e-14	-1.97991	-0.640735
78850779	chr5:78850779:T:C	3.55437e-19	-1.39315	-1.2134	6.85035e-14	-1.26041	-1.20134
78850788	chr5:78850788:G:C	1.88653e-18	-4.25965e-10	-0.937411	3.16213e-13	-4.25965e-10	-0.932213
78850978	chr5:78850978:C:T	1.95215e-18	-4.25965e-10	-0.903216	3.12208e-13	-4.25965e-10	-0.944957
78850996	chr5:78850996:T:C	3.47535e-19	-1.38701	-1.24203	9.0976e-14	-0.95871	-1.21932
78851039	chr5:78851039:T:A	2.44759e-18	-4.25965e-10	-0.677045	3.80191e-13	-4.25965e-10	-0.747955
78851194	chr5:78851194:T:G	6.33397e-19	-2.02881	-4.01506e-10	1.03895e-13	-2.04524	-4.01506e-10
78851314	chr5:78851314:A:T	2.8156e-19	-1.77522	-1.06434	5.60609e-14	-1.59716	-1.06503
78851384	chr5:78851384:G:T	1.93162e-19	-2.20105	-1.01533	3.38525e-14	-2.18565	-0.980962
78851473	chr5:78851473:C:G	6.30314e-19	-2.03369	-4.01506e-10	1.03408e-13	-2.04995	-4.01506e-10
78851541	chr5:78851541:C:T	2.84835e-19	-1.75132	-1.07667	5.70554e-14	-1.56749	-1.07711
78851580	chr5:78851580:T:C	4.0373e-19	-2.01665	-0.462504	6.67408e-14	-1.96815	-0.51966
78851613	chr5:78851613:T:C	1.89182e-18	-4.25965e-10	-0.934611	3.24677e-13	-4.25965e-10	-0.905797
78851619	chr5:78851619:A:G	2.02118e-18	-4.25965e-10	-0.868465	3.47424e-13	-4.25965e-10	-0.838083
78851673	chr5:78851673:T:C	1.57069e-19	-2.20979	-1.21342	2.7002e-14	-2.19666	-1.19606
78851893	chr5:78851893:T:C	4.27511e-18	1.23028	-1.34962	4.8803e-13	0.859338	-1.35759
78851927	chr5:78851927:A:T	1.50589e-19	-2.19694	-1.26841	2.596e-14	-2.17904	-1.25303
78851992	chr5:78851992:A:G	5.70124e-18	-4.25965e-10	0.168536	1.04376e-12	-4.25965e-10	0.261956
78852099	chr5:78852099:C:T	3.26565e-19	-1.86524	-0.826029	5.24843e-14	-1.88703	-0.841086
78852201	chr5:78852201:A:G	1.37391e-18	-1.25449	-4.01506e-10	1.60128e-13	-1.61266	-4.01506e-10
78852481	chr5:78852481:C:T	5.28272e-19	-2.21029	-4.01506e-10	9.46735e-14	-2.13819	-4.01506e-10
78852540	chr5:78852540:G:A	1.44472e-19	-2.209	-1.29781	2.46501e-14	-2.19514	-1.28871
78852551	chr5:78852551:C:T	1.45511e-19	-2.1673	-1.33236	2.51199e-14	-2.1413	-1.32366
78852630	chr5:78852630:T:C	4.95606e-19	-1.00893	-1.26519	7.51399e-14	-1.12428	-1.245
78852646	chr5:78852646:G:A	1.51622e-19	-2.18912	-1.26939	2.61813e-14	-2.16897	-1.25461
78852943	chr5:78852943:T:C	1.45746e-19	-2.19939	-1.29865	2.49701e-14	-2.1819	-1.28905
78852955	chr5:78852955:C:T	2.13273e-18	-4.25965e-10	-0.814747	3.66762e-13	-4.25965e-10	-0.783916
78853258	chr5:78853258:T:G	1.4518e-19	-2.20833	-1.2936	2.49184e-14	-2.19439	-1.27863
78853433	chr5:78853433:A:G	3.07047e-19	-1.75626	-0.996645	6.13573e-14	-1.57474	-0.997177
78853556	chr5:78853556:T:A	3.80172e-19	-2.03255	-0.506731	6.28012e-14	-1.98629	-0.562364
78853687	chr5:78853687:C:T	1.30409e-19	-2.19355	-1.41568	2.21478e-14	-2.17421	-1.41668
78853827	chr5:78853827:A:G	3.89301e-19	-2.00653	-0.509021	6.44795e-14	-1.9577	-0.564583
78853994	chr5:78853994:C:T	1.4916e-19	-2.1335	-1.34138	2.66942e-14	-2.05273	-1.35145
78854044	chr5:78854044:T:C	1.5837e-19	-2.20193	-1.21304	2.72953e-14	-2.18596	-1.19595
78854050	chr5:78854050:T:C	1.56723e-19	-2.202	-1.22342	2.70099e-14	-2.18587	-1.20655
78854055	chr5:78854055:C:T	1.63634e-18	-4.25965e-10	-1.07969	2.7698e-13	-4.25965e-10	-1.06468
78854107	chr5:78854107:T:C	1.54798e-19	-2.20225	-1.23554	2.66598e-14	-2.18631	-1.21917
78854140	chr5:78854140:C:T	3.76824e-19	-1.88997	-0.658151	6.39066e-14	-1.82998	-0.701226
78854158	chr5:78854158:C:T	1.18466e-18	-4.25965e-10	-1.4027	1.96523e-13	-4.25965e-10	-1.40785
78854629	chr5:78854629:T:TA	1.55656e-19	-2.19688	-1.23537	2.68516e-14	-2.17925	-1.21905
78854630	chr5:78854630:C:G	1.55225e-19	-2.19793	-1.23709	2.67679e-14	-2.18059	-1.22083
78854633	chr5:78854633:TTG:T	1.55063e-19	-2.19898	-1.23709	2.67304e-14	-2.18199	-1.22083
78854889	chr5:78854889:G:A	1.48573e-19	-2.19605	-1.28277	2.5495e-14	-2.17742	-1.27272
78855066	chr5:78855066:C:T	1.64801e-18	-4.25965e-10	-1.07258	2.686e-13	-4.25965e-10	-1.0954
78855068	chr5:78855068:G:C	1.47144e-19	-2.1937	-1.29479	2.52588e-14	-2.17443	-1.28503
78855238	chr5:78855238:C:T	1.50351e-19	-2.10022	-1.36671	2.72627e-14	-2.0083	-1.37481
78855415	chr5:78855415:G:A	4.47815e-18	-4.25965e-10	-0.0729377	8.24206e-13	-4.25965e-10	0.0257932
78855449	chr5:78855449:A:C	1.97203e-18	-4.25965e-10	-0.893083	3.39686e-13	-4.25965e-10	-0.860605
78855455	chr5:78855455:G:A	2.88103e-19	-1.76021	-1.05637	5.75962e-14	-1.57769	-1.05748
78855489	chr5:78855489:G:A	1.20187e-18	-4.25965e-10	-1.38827	2.03195e-13	-4.25965e-10	-1.37446
78855641	chr5:78855641:T:C	2.30257e-18	-4.25965e-10	-0.738123	3.59455e-13	-4.25965e-10	-0.804038
78855794	chr5:78855794:T:A	4.63101e-19	-1.05818	-1.28378	7.04283e-14	-1.16939	-1.26464
78855817	chr5:78855817:T:C	2.58602e-19	-1.52334	-1.40128	6.23118e-14	-1.15965	-1.39683
78855890	chr5:78855890:C:T	1.47225e-19	-2.13395	-1.354	2.63682e-14	-2.05337	-1.3631
78855950	chr5:78855950:A:G	1.50082e-19	-2.20947	-1.25925	2.57745e-14	-2.19577	-1.24347
78855986	chr5:78855986:G:A	1.49734e-19	-2.20669	-1.26435	2.57419e-14	-2.19183	-1.24868
78856130	chr5:78856130:G:A	3.47012e-19	-1.41156	-1.21898	9.05287e-14	-0.987944	-1.19502
78856275	chr5:78856275:A:C	1.52227e-18	-4.25965e-10	-1.15195	2.45109e-13	-4.25965e-10	-1.18692
78856369	chr5:78856369:T:C	2.86504e-19	-1.7404	-1.08175	5.74994e-14	-1.55456	-1.08229
78856573	chr5:78856573:T:C	3.12378e-19	-1.49233	-1.24336	3.7075e-14	-1.80438	-1.2713
78856637	chr5:78856637:C:G	2.98198e-19	-1.53028	-1.25187	3.57513e-14	-1.83298	-1.27906
78856752	chr5:78856752:T:C	1.50274e-19	-2.20166	-1.26579	2.58796e-14	-2.18498	-1.25019
78856871	chr5:78856871:T:A	1.49473e-19	-2.20584	-1.26695	2.56993e-14	-2.1908	-1.25136
78857113	chr5:78857113:C:T	2.73404e-19	-1.47289	-1.39606	6.66193e-14	-1.09886	-1.39078
78857382	chr5:78857382:T:C	4.04672e-18	1.18921	-1.36345	4.64306e-13	0.822338	-1.37042
78857423	chr5:78857423:T:A	3.29412e-19	-1.4282	-1.25439	6.33901e-14	-1.29687	-1.24245
78857459	chr5:78857459:A:T	1.30707e-19	-2.19017	-1.41678	2.22388e-14	-2.16965	-1.41714
78857495	chr5:78857495:T:A	1.23664e-18	-4.25965e-10	-1.35975	2.0933e-13	-4.25965e-10	-1.34471
78857502	chr5:78857502:C:T	2.01502e-19	-2.08836	-1.08574	3.66062e-14	-1.96653	-1.12188
78857548	chr5:78857548:G:A	2.71e-19	-1.49223	-1.38555	6.58121e-14	-1.12249	-1.37933
78857575	chr5:78857575:T:C	3.66037e-19	-1.92356	-0.653609	6.1853e-14	-1.86665	-0.697214
78857676	chr5:78857676:G:A	3.94396e-18	-1.55168	1.35172	8.17861e-13	-1.24115	1.25922
78857864	chr5:78857864:G:T	1.54926e-19	-2.12483	-1.31213	2.77851e-14	-2.04053	-1.3236
78857935	chr5:78857935:C:T	1.53183e-18	-4.25965e-10	-1.14568	2.44431e-13	-4.25965e-10	-1.18969
78858134	chr5:78858134:G:A	2.87448e-19	-1.76615	-1.05271	5.73952e-14	-1.58497	-1.0537
78858773	chr5:78858773:C:T	2.97776e-19	-1.53195	-1.25161	3.57146e-14	-1.83421	-1.27885
78858812	chr5:78858812:A:C	3.4614e-19	-1.40182	-1.23124	9.04376e-14	-0.975462	-1.20851
78858915	chr5:78858915:T:C	5.22851e-19	-2.22061	-4.01506e-10	8.8579e-14	-2.20473	-4.01506e-10
78859034	chr5:78859034:A:G	1.67495e-19	-2.204	-1.15496	2.74611e-14	-2.21989	-1.15597
78859086	chr5:78859086:C:T	2.87679e-19	-1.50245	-1.31561	6.6354e-14	-1.18107	-1.31256
78859342	chr5:78859342:G:GA	3.19695e-19	-1.43349	-1.27905	3.4899e-14	-1.83235	-1.30382
78859530	chr5:78859530:G:C	5.7181e-19	-2.1311	-4.01506e-10	9.73552e-14	-2.11026	-4.01506e-10
78859583	chr5:78859583:C:T	1.49682e-19	-2.21049	-1.2609	2.56995e-14	-2.19712	-1.24504
78859762	chr5:78859762:G:A	1.1681e-18	-4.25965e-10	-1.41677	1.94768e-13	-4.25965e-10	-1.41682
78859814	chr5:78859814:T:C	1.30193e-19	-2.19702	-1.41387	2.20784e-14	-2.17853	-1.4155
78860140	chr5:78860140:C:T	3.53048e-19	-1.96663	-0.646675	5.94305e-14	-1.91297	-0.69085
78860320	chr5:78860320:A:G	3.47066e-19	-1.37811	-1.25228	3.71925e-14	-1.79305	-1.27947
78860341	chr5:78860341:C:T	1.34904e-18	-4.25965e-10	-1.27275	2.33685e-13	-4.25965e-10	-1.23465
78860506	chr5:78860506:GA:G	3.62364e-19	-1.90673	-0.680519	6.13198e-14	-1.84893	-0.723594
78860567	chr5:78860567:G:A	2.76704e-19	-1.80494	-1.05201	5.62808e-14	-1.60527	-1.053
78860720	chr5:78860720:A:G	1.487e-19	-2.2083	-1.26968	2.55448e-14	-2.19395	-1.25425
78860864	chr5:78860864:G:A	1.91127e-18	-4.25965e-10	-0.924381	3.11844e-13	-4.25965e-10	-0.946124
78860963	chr5:78860963:G:A	3.00534e-19	-1.54525	-1.22909	7.55855e-14	-1.15392	-1.20945
78861215	chr5:78861215:C:A	4.39582e-19	-1.89018	-0.5039	7.15377e-14	-1.93453	-0.483877
78861228	chr5:78861228:C:T	5.26381e-19	-2.21388	-4.01506e-10	8.92499e-14	-2.19719	-4.01506e-10
78861381	chr5:78861381:G:A	5.49122e-19	-2.17158	-4.01506e-10	1.02866e-13	-2.0552	-4.01506e-10
78861513	chr5:78861513:G:A	2.13251e-19	-1.86412	-1.25331	2.97934e-14	-2.00521	-1.28913
78861560	chr5:78861560:C:T	1.60121e-18	-4.25965e-10	-1.10139	2.74317e-13	-4.25965e-10	-1.07434
78861942	chr5:78861942:A:G	1.78936e-18	-0.99029	-4.01506e-10	1.78436e-13	-1.5044	-4.01506e-10
78862064	chr5:78862064:T:G	1.30914e-19	-2.18843	-1.41693	2.232e-14	-2.167	-1.41614
78862299	chr5:78862299:G:A	4.9423e-19	-1.21254	-1.06437	4.97084e-14	-1.6771	-1.10535
78862582	chr5:78862582:C:T	2.08003e-18	-4.25965e-10	-0.839764	3.55055e-13	-4.25965e-10	-0.816355
78863070	chr5:78863070:T:C	1.48566e-19	-2.20812	-1.27076	2.55278e-14	-2.19351	-1.25535
78863087	chr5:78863087:C:A	1.55738e-19	-2.09714	-1.33459	2.81419e-14	-2.00403	-1.34734
78863279	chr5:78863279:A:C	1.49155e-19	-2.20711	-1.26781	2.56338e-14	-2.19239	-1.25232
78863812	chr5:78863812:T:C	2.8862e-19	-1.44066	-1.37413	7.10627e-14	-1.05787	-1.3672
78863911	chr5:78863911:CAT:C	3.79135e-19	-1.90468	-0.637335	6.40725e-14	-1.84757	-0.681046
78864483	chr5:78864483:C:A	2.73016e-19	-1.48424	-1.38613	6.92856e-14	-1.07026	-1.38013
78864783	chr5:78864783:A:T	1.5508e-18	-4.25965e-10	-1.13338	2.54471e-13	-4.25965e-10	-1.14944
78864818	chr5:78864818:T:G	1.58825e-19	-2.19446	-1.21764	2.74371e-14	-2.17616	-1.20057
78864917	chr5:78864917:T:C	1.2704e-18	-0.288012	-1.0448	1.49374e-13	-0.619891	-1.06228
78864922	chr5:78864922:C:A	1.52636e-19	-2.20254	-1.24931	2.62946e-14	-2.18633	-1.23294
78865266	chr5:78865266:A:G	3.77652e-19	-1.87749	-0.668438	6.40863e-14	-1.81663	-0.711764
78865617	chr5:78865617:A:G	4.37617e-19	-1.12614	-1.27242	5.9194e-14	-1.31376	-1.29405
78865711	chr5:78865711:C:T	1.47137e-19	-2.18828	-1.30026	2.52856e-14	-2.16766	-1.29073
78865716	chr5:78865716:A:G	1.31805e-19	-2.18243	-1.41615	2.24771e-14	-2.15915	-1.41698
78866336	chr5:78866336:G:A	2.10945e-18	-4.25965e-10	-0.825722	3.74292e-13	-4.25965e-10	-0.763591
78866481	chr5:78866481:C:T	1.4961e-18	-1.16929	-4.01506e-10	1.71744e-13	-1.54262	-4.01506e-10
78866490	chr5:78866490:C:T	2.05118e-18	-4.25965e-10	-0.853732	3.52894e-13	-4.25965e-10	-0.82246
78866759	chr5:78866759:T:A	2.84037e-19	-1.45321	-1.37758	7.25326e-14	-1.03367	-1.37092
78866837	chr5:78866837:G:C	1.92432e-19	-1.82399	-1.39617	3.44685e-14	-1.74375	-1.40483
78866927	chr5:78866927:G:A	1.40989e-18	-4.25965e-10	-1.22864	2.31502e-13	-4.25965e-10	-1.24404
78867127	chr5:78867127:T:C	2.7698e-19	-1.75246	-1.10349	5.54333e-14	-1.56862	-1.10483
78867322	chr5:78867322:C:A	2.01582e-18	-4.25965e-10	-0.871123	3.46785e-13	-4.25965e-10	-0.839923
78867330	chr5:78867330:C:A	2.3274e-18	-4.25965e-10	-0.727396	3.66604e-13	-4.25965e-10	-0.784346
78867376	chr5:78867376:A:T	2.91421e-19	-1.42964	-1.3755	7.18758e-14	-1.04516	-1.36852
78867575	chr5:78867575:C:T	1.52129e-19	-2.03831	-1.41686	2.25427e-14	-2.15609	-1.41713
```
