## Supplementary material for "Characterization of shared and ancestry-specific signals driving complex traits using multi-ancestry fine-mapping": susiex_nc3.cs80.cs

```
CS_ID	SNP	BP	REF_ALLELE	ALT_ALLELE	REF_FRQ	BETA	SE	-LOG10P	CS_PIP	OVRL_PIP
1	chr5:76701084:G:A	76701084	A,NA	G,NA	1,NA	inf,NA	inf,NA	19.3175,NA	0.665059	0.665062
1	chr5:76727669:A:G	76727669	G,NA	A,NA	1,NA	inf,NA	inf,NA	18.7898,NA	0.214023	0.21403
2	chr5:78362067:C:T	78362067	T,T	C,C	1,1	inf,inf	inf,inf	12.0423,1.97183	0.0485135	0.0485156
2	chr5:78408689:C:T	78408689	T,T	C,C	1,1	inf,inf	inf,inf	11.9843,2.01545	0.0458665	0.0458688
2	chr5:78408376:G:A	78408376	A,A	G,G	1,1	inf,inf	inf,inf	12.0477,1.87603	0.0418265	0.0418287
2	chr5:78457328:G:A	78457328	A,A	G,G	1,1	inf,inf	inf,inf	11.9597,1.99047	0.0413483	0.0413504
2	chr5:78458031:C:A	78458031	A,A	C,C	1,1	inf,inf	inf,inf	11.8559,1.97563	0.0327883	0.0327904
2	chr5:78413638:G:A	78413638	A,A	G,G	1,1	inf,inf	inf,inf	11.8697,1.97523	0.0325522	0.0325543
2	chr5:78465415:G:A	78465415	A,A	G,G	1,1	inf,inf	inf,inf	11.8474,1.91858	0.0292182	0.0292202
2	chr5:78408202:G:A	78408202	A,A	G,G	1,1	inf,inf	inf,inf	11.9809,1.76296	0.0289047	0.0289068
2	chr5:78464040:C:T	78464040	T,T	C,C	1,1	inf,inf	inf,inf	11.834,1.93982	0.0288378	0.0288398
2	chr5:78385795:T:C	78385795	C,C	T,T	1,1	inf,inf	inf,inf	11.8209,1.93545	0.027533	0.0275351
2	chr5:78369296:G:A	78369296	A,A	G,G	1,1	inf,inf	inf,inf	11.7809,1.94766	0.0257733	0.0257753
2	chr5:78464336:G:A	78464336	A,A	G,G	1,1	inf,inf	inf,inf	11.836,1.88114	0.0254721	0.0254741
2	chr5:78464668:CA:C	78464668	C,C	CA,CA	1,1	inf,inf	inf,inf	11.7676,1.94119	0.0250605	0.0250626
2	chr5:78393824:ACAGTTGAAAATGCCTATTGCTG:A	78393824	A,A	ACAGTTGAAAATGCCTATTGCTG,ACAGTTGAAAATGCCTATTGCTG	1,1	inf,inf	inf,inf	11.7332,1.99366	0.0249465	0.0249486
2	chr5:78470312:T:C	78470312	C,C	T,T	1,1	inf,inf	inf,inf	11.739,1.966	0.0248837	0.0248858
2	chr5:78446518:TAA:T	78446518	T,T	TAA,TAA	1,1	inf,inf	inf,inf	11.7894,1.91397	0.0244555	0.0244575
2	chr5:78464167:T:A	78464167	A,A	T,T	1,1	inf,inf	inf,inf	11.7905,1.88622	0.0237401	0.0237421
2	chr5:78376794:G:A	78376794	A,A	G,G	1,1	inf,inf	inf,inf	12.2633,1.43059	0.0226157	0.0226178
2	chr5:78413230:C:T	78413230	T,T	C,C	1,1	inf,inf	inf,inf	11.7181,1.93467	0.0215384	0.0215405
2	chr5:78420717:A:G	78420717	G,G	A,A	1,1	inf,inf	inf,inf	11.8123,1.82005	0.021421	0.0214229
2	chr5:78401270:G:T	78401270	T,T	G,G	1,1	inf,inf	inf,inf	11.7095,1.94077	0.0212214	0.0212235
2	chr5:78457871:A:G	78457871	G,G	A,A	1,1	inf,inf	inf,inf	11.8296,1.79103	0.0211869	0.0211888
2	chr5:78366688:C:G	78366688	G,G	C,C	1,1	inf,inf	inf,inf	12.2131,1.4391	0.0206945	0.0206966
2	chr5:78367577:C:T	78367577	T,T	C,C	1,1	inf,inf	inf,inf	12.4312,1.18401	0.0206848	0.0206868
2	chr5:78472196:C:T	78472196	T,T	C,C	1,1	inf,inf	inf,inf	11.6585,1.94854	0.0200371	0.0200392
2	chr5:78458174:C:T	78458174	T,T	C,C	1,1	inf,inf	inf,inf	12.3274,1.2831	0.0200101	0.0200122
2	chr5:78411966:A:G	78411966	G,G	A,A	1,1	inf,inf	inf,inf	11.6604,1.96123	0.0198202	0.0198222
2	chr5:78477329:C:T	78477329	T,T	C,C	1,1	inf,inf	inf,inf	11.6372,1.96356	0.0189662	0.0189683
2	chr5:78437590:T:C	78437590	C,C	T,T	1,1	inf,inf	inf,inf	11.7117,1.87054	0.0187299	0.0187319
2	chr5:78443526:C:T	78443526	T,T	C,C	1,1	inf,inf	inf,inf	11.7565,1.7018	0.0155589	0.0155608
2	chr5:78474868:C:T	78474868	T,T	C,C	1,1	inf,inf	inf,inf	11.5582,1.93658	0.0154502	0.0154523
3	chr5:75985472:G:A	75985472	NA,A	NA,G	NA,1	NA,inf	NA,inf	NA,4.20457	0.0340056	0.0340056
3	chr5:76668682:C:T	76668682	T,NA	C,NA	1,NA	inf,NA	inf,NA	3.87806,NA	0.0202987	0.0202987
3	chr5:77124925:G:C	77124925	C,C	G,G	1,1	inf,inf	inf,inf	2.55907,3.6228	0.0200202	0.0200202
3	chr5:75061269:G:A	75061269	A,A	G,G	1,1	-inf,-inf	inf,inf	2.87989,2.65067	0.0154414	0.0154414
3	chr5:75237270:A:T	75237270	T,T	A,A	1,1	-inf,-inf	inf,inf	2.98623,2.42767	0.0124122	0.0124122
3	chr5:75246795:C:T	75246795	T,T	C,C	1,1	-inf,-inf	inf,inf	3.35449,1.98075	0.0114389	0.0114389
3	chr5:76540543:C:T	76540543	NA,T	NA,C	NA,1	NA,inf	NA,inf	NA,3.57546	0.010464	0.010464
3	chr5:76539518:C:T	76539518	NA,T	NA,C	NA,1	NA,inf	NA,inf	NA,3.55289	0.00999002	0.00999002
3	chr5:76539769:G:A	76539769	NA,A	NA,G	NA,1	NA,inf	NA,inf	NA,3.54971	0.00992542	0.00992542
3	chr5:76539017:C:T	76539017	NA,T	NA,C	NA,1	NA,inf	NA,inf	NA,3.51339	0.00920722	0.00920722
3	chr5:78823981:G:A	78823981	A,A	G,G	1,1	-inf,inf	inf,inf	1.02324,3.89574	0.00897271	0.00897271
3	chr5:75627935:T:A	75627935	NA,A	NA,T	NA,1	NA,-inf	NA,inf	NA,3.49391	0.00775167	0.00775167
3	chr5:76551382:G:A	76551382	NA,A	NA,G	NA,1	NA,inf	NA,inf	NA,3.405	0.00733789	0.00733789
3	chr5:76059045:T:C	76059045	C,NA	T,NA	1,NA	inf,NA	inf,NA	2.74172,NA	0.00683053	0.00683053
3	chr5:77577623:G:C	77577623	C,NA	G,NA	1,NA	inf,NA	inf,NA	3.76564,NA	0.00603371	0.00603371
3	chr5:75364160:G:GA	75364160	GA,NA	G,NA	1,NA	-inf,NA	inf,NA	3.70039,NA	0.0057925	0.0057925
3	chr5:76977367:C:T	76977367	T,T	C,C	1,1	-inf,-inf	inf,inf	1.79526,2.98633	0.00515823	0.00515823
3	chr5:75049953:T:C	75049953	C,C	T,T	1,1	-inf,-inf	inf,inf	3.54655,1.16702	0.00420878	0.00420878
3	chr5:76169451:G:T	76169451	NA,T	NA,G	NA,1	NA,-inf	NA,inf	NA,3.16774	0.00417359	0.00417359
3	chr5:76155130:T:A	76155130	NA,A	NA,T	NA,1	NA,-inf	NA,inf	NA,3.15487	0.00404432	0.00404432
3	chr5:75299818:G:A	75299818	NA,A	NA,G	NA,1	NA,-inf	NA,inf	NA,3.16334	0.003966	0.003966
3	chr5:76168520:A:G	76168520	NA,G	NA,A	NA,1	NA,-inf	NA,inf	NA,3.1291	0.00385995	0.00385995
3	chr5:78827661:T:C	78827661	C,C	T,T	1,1	-inf,inf	inf,inf	1.40198,3.02865	0.00341609	0.00341609
3	chr5:75992751:TAAAC:T	75992751	T,T	TAAAC,TAAAC	1,1	inf,inf	inf,inf	0.569698,3.68896	0.00280838	0.00280838
3	chr5:75480164:T:G	75480164	G,G	T,T	1,1	-inf,inf	inf,inf	3.58026,0.631966	0.00272785	0.00272785
3	chr5:75595177:G:A	75595177	A,NA	G,NA	1,NA	-inf,NA	inf,NA	3.22804,NA	0.00271542	0.00271542
3	chr5:75593707:C:G	75593707	G,G	C,C	1,1	-inf,inf	inf,inf	2.99674,1.41997	0.00267621	0.00267621
3	chr5:74907476:T:C	74907476	C,NA	T,NA	1,NA	-inf,NA	inf,NA	3.11123,NA	0.00266755	0.00266755
3	chr5:78819688:A:G	78819688	G,G	A,A	1,1	-inf,inf	inf,inf	1.22048,3.2061	0.00261969	0.00261969
3	chr5:76378733:C:T	76378733	T,T	C,C	1,1	inf,inf	inf,inf	2.991,0.791465	0.00260511	0.00260511
3	chr5:76737477:T:A	76737477	A,A	T,T	1,1	-inf,-inf	inf,inf	9.0331,0.928326	0.00257026	0.00257026
3	chr5:76376077:C:A	76376077	A,A	C,C	1,1	inf,inf	inf,inf	2.85063,0.959212	0.00255744	0.00255744
3	chr5:75528948:A:G	75528948	G,G	A,A	1,1	-inf,inf	inf,inf	3.80926,0.257106	0.00254624	0.00254624
3	chr5:75580788:T:C	75580788	C,C	T,T	1,1	-inf,inf	inf,inf	3.73515,0.378733	0.00252518	0.00252518
3	chr5:75579817:T:C	75579817	C,C	T,T	1,1	-inf,inf	inf,inf	2.9762,1.40278	0.00247908	0.00247908
3	chr5:75612621:G:C	75612621	C,C	G,G	1,1	-inf,inf	inf,inf	3.68721,0.39626	0.00232079	0.00232079
3	chr5:77583188:A:AT	77583188	AT,NA	A,NA	1,NA	inf,NA	inf,NA	2.92058,NA	0.00230464	0.00230464
3	chr5:75461282:T:C	75461282	NA,C	NA,T	NA,1	NA,-inf	NA,inf	NA,2.88026	0.00227761	0.00227761
3	chr5:76129218:T:C	76129218	C,NA	T,NA	1,NA	inf,NA	inf,NA	2.40972,NA	0.00221724	0.00221724
3	chr5:75247211:G:A	75247211	A,A	G,G	1,1	-inf,-inf	inf,inf	3.50329,0.927313	0.00221165	0.00221165
3	chr5:78779251:C:T	78779251	NA,T	NA,C	NA,1	NA,inf	NA,inf	NA,2.82309	0.00221054	0.00221054
3	chr5:78783710:A:G	78783710	NA,G	NA,A	NA,1	NA,inf	NA,inf	NA,2.84763	0.00218612	0.00218612
3	chr5:75401225:T:G	75401225	G,G	T,T	1,1	-inf,-inf	inf,inf	3.46902,0.768861	0.00212134	0.00212134
3	chr5:75586856:C:T	75586856	T,T	C,C	1,1	-inf,inf	inf,inf	2.96425,1.32285	0.00211592	0.00211592
3	chr5:75707020:C:T	75707020	T,T	C,C	1,1	-inf,inf	inf,inf	3.60264,0.310787	0.00200633	0.00200633
3	chr5:75708282:A:G	75708282	G,G	A,A	1,1	-inf,inf	inf,inf	3.592,0.315866	0.00196848	0.00196848
3	chr5:75818775:T:C	75818775	NA,C	NA,T	NA,1	NA,-inf	NA,inf	NA,2.83011	0.0019661	0.0019661
3	chr5:75299265:C:G	75299265	G,G	C,C	1,1	-inf,-inf	inf,inf	3.67473,0.234742	0.00195806	0.00195806
3	chr5:75710559:A:G	75710559	G,G	A,A	1,1	-inf,inf	inf,inf	3.6057,0.275869	0.00193449	0.00193449
3	chr5:76738938:C:G	76738938	G,G	C,C	1,1	-inf,-inf	inf,inf	8.80662,0.925006	0.00192877	0.00192877
3	chr5:75708053:T:C	75708053	C,C	T,T	1,1	-inf,inf	inf,inf	3.59081,0.285419	0.00189721	0.00189721
3	chr5:75707588:A:C	75707588	C,C	A,A	1,1	-inf,inf	inf,inf	3.59709,0.271998	0.00189331	0.00189331
3	chr5:75364531:T:C	75364531	C,C	T,T	1,1	-inf,inf	inf,inf	3.57961,0.277718	0.00186707	0.00186707
3	chr5:75711731:A:G	75711731	G,G	A,A	1,1	-inf,inf	inf,inf	3.57872,0.279234	0.00183951	0.00183951
3	chr5:78784856:T:C	78784856	NA,C	NA,T	NA,1	NA,inf	NA,inf	NA,2.73297	0.00181632	0.00181632
3	chr5:75704967:G:A	75704967	A,A	G,G	1,1	-inf,inf	inf,inf	3.57222,0.27551	0.00180003	0.00180003
3	chr5:77579757:T:C	77579757	C,NA	T,NA	1,NA	-inf,NA	inf,NA	2.76226,NA	0.00179993	0.00179993
3	chr5:78786716:C:T	78786716	NA,T	NA,C	NA,1	NA,inf	NA,inf	NA,2.74569	0.00178314	0.00178314
3	chr5:75542076:A:G	75542076	G,G	A,A	1,1	-inf,inf	inf,inf	3.56503,0.366628	0.00174738	0.00174738
3	chr5:75710074:A:G	75710074	G,G	A,A	1,1	-inf,inf	inf,inf	3.54208,0.27606	0.00168459	0.00168459
3	chr5:75711753:A:C	75711753	C,C	A,A	1,1	-inf,inf	inf,inf	3.53167,0.279149	0.0016583	0.0016583
3	chr5:75703739:G:T	75703739	T,T	G,G	1,1	-inf,inf	inf,inf	3.52761,0.285782	0.00165373	0.00165373
3	chr5:75633822:G:A	75633822	A,A	G,G	1,1	inf,inf	inf,inf	3.65707,0.0810127	0.00164699	0.00164699
3	chr5:75392863:A:G	75392863	G,G	A,A	1,1	-inf,inf	inf,inf	3.52274,0.173624	0.00159626	0.00159626
3	chr5:75256105:G:A	75256105	A,A	G,G	1,1	-inf,-inf	inf,inf	3.4918,0.732405	0.00159396	0.00159396
3	chr5:75679443:C:T	75679443	T,T	C,C	1,1	inf,-inf	inf,inf	3.51264,0.211096	0.001584	0.001584
3	chr5:77506809:T:G	77506809	G,NA	T,NA	1,NA	-inf,NA	inf,NA	2.68094,NA	0.00156285	0.00156285
3	chr5:75636274:G:T	75636274	T,T	G,G	1,1	inf,-inf	inf,inf	3.6058,0.184888	0.00154951	0.00154951
3	chr5:75241096:G:A	75241096	A,A	G,G	1,1	-inf,-inf	inf,inf	3.33597,0.897779	0.00149664	0.00149664
3	chr5:75581441:C:T	75581441	T,T	C,C	1,1	-inf,inf	inf,inf	3.24974,0.598406	0.00145239	0.00145239
3	chr5:75173712:A:G	75173712	G,G	A,A	1,1	-inf,-inf	inf,inf	2.97764,1.28936	0.00143363	0.00143363
3	chr5:75335004:G:A	75335004	A,A	G,G	1,1	-inf,-inf	inf,inf	3.53873,0.204463	0.00143192	0.00143192
3	chr5:75602927:T:C	75602927	C,C	T,T	1,1	-inf,inf	inf,inf	3.22213,0.617361	0.00142767	0.00142767
3	chr5:77938357:T:C	77938357	NA,C	NA,T	NA,1	NA,-inf	NA,inf	NA,2.69445	0.00142608	0.00142608
3	chr5:75078547:A:G	75078547	G,G	A,A	1,1	-inf,-inf	inf,inf	3.0615,1.20474	0.00142132	0.00142132
3	chr5:75554538:T:C	75554538	C,C	T,T	1,1	-inf,inf	inf,inf	3.2301,0.601306	0.00141971	0.00141971
3	chr5:75600973:G:A	75600973	A,A	G,G	1,1	-inf,inf	inf,inf	3.23343,0.594046	0.00140532	0.00140532
3	chr5:77116233:T:A	77116233	NA,A	NA,T	NA,1	NA,inf	NA,inf	NA,2.61048	0.00140108	0.00140108
3	chr5:76756251:C:T	76756251	T,T	C,C	1,1	-inf,-inf	inf,inf	10.165,0.914083	0.00139839	0.00139839
3	chr5:75562461:G:A	75562461	A,A	G,G	1,1	-inf,inf	inf,inf	3.17958,0.663096	0.0013927	0.0013927
3	chr5:76741726:A:G	76741726	G,G	A,A	1,1	-inf,-inf	inf,inf	8.02876,0.954315	0.00133721	0.00133721
3	chr5:78788493:G:A	78788493	NA,A	NA,G	NA,1	NA,inf	NA,inf	NA,2.59957	0.00132616	0.00132616
3	chr5:75379099:T:C	75379099	C,C	T,T	1,1	-inf,inf	inf,inf	2.96703,1.03236	0.00132033	0.00132033
3	chr5:75162702:A:G	75162702	G,G	A,A	1,1	-inf,-inf	inf,inf	2.92492,1.30263	0.00131911	0.00131911
3	chr5:75139286:GAAT:G	75139286	G,G	GAAT,GAAT	1,1	-inf,-inf	inf,inf	2.95771,1.26526	0.00131873	0.00131873
3	chr5:75563609:T:C	75563609	C,C	T,T	1,1	-inf,inf	inf,inf	3.15679,0.644466	0.00130387	0.00130387
3	chr5:75159242:C:A	75159242	A,A	C,C	1,1	-inf,-inf	inf,inf	2.92515,1.29443	0.00130276	0.00130276
3	chr5:75479948:C:A	75479948	NA,A	NA,C	NA,1	NA,-inf	NA,inf	NA,2.58682	0.00129735	0.00129735
3	chr5:75629065:A:G	75629065	G,G	A,A	1,1	-inf,inf	inf,inf	3.43445,0.305722	0.00128797	0.00128797
3	chr5:75623584:G:A	75623584	A,A	G,G	1,1	-inf,inf	inf,inf	3.42562,0.298377	0.00128299	0.00128299
3	chr5:76706056:T:A	76706056	A,A	T,T	1,1	-inf,-inf	inf,inf	9.30879,0.392906	0.00124478	0.00124478
3	chr5:75990360:T:A	75990360	A,A	T,T	1,1	inf,inf	inf,inf	0.580863,3.28058	0.00123845	0.00123845
3	chr5:75003121:G:A	75003121	A,A	G,G	1,1	-inf,inf	inf,inf	3.33872,0.417228	0.00121492	0.00121492
3	chr5:75475562:G:A	75475562	A,A	G,G	1,1	-inf,inf	inf,inf	3.34476,0.421591	0.00121281	0.00121281
3	chr5:76719839:G:A	76719839	A,A	G,G	1,1	-inf,-inf	inf,inf	8.19476,1.02501	0.00120742	0.00120742
3	chr5:76705048:A:G	76705048	G,G	A,A	1,1	-inf,-inf	inf,inf	8.35082,0.162692	0.00119289	0.00119289
3	chr5:75633058:G:T	75633058	T,T	G,G	1,1	inf,inf	inf,inf	3.29875,0.364096	0.00118679	0.00118679
3	chr5:77098848:T:C	77098848	C,C	T,T	1,1	-inf,-inf	inf,inf	2.18894,2.48093	0.00118579	0.00118579
3	chr5:75500932:G:A	75500932	A,A	G,G	1,1	-inf,inf	inf,inf	3.35339,0.392958	0.00117988	0.00117988
3	chr5:75649283:G:C	75649283	C,C	G,G	1,1	inf,-inf	inf,inf	3.38568,0.523509	0.0011702	0.0011702
3	chr5:74993451:T:C	74993451	C,C	T,T	1,1	-inf,-inf	inf,inf	3.15658,0.688774	0.00116636	0.00116636
3	chr5:75387821:T:C	75387821	C,C	T,T	1,1	-inf,inf	inf,inf	2.87953,1.0729	0.00116546	0.00116546
3	chr5:75989525:G:A	75989525	A,A	G,G	1,1	inf,inf	inf,inf	0.529352,3.29469	0.00116491	0.00116491
3	chr5:75116355:C:T	75116355	T,T	C,C	1,1	-inf,-inf	inf,inf	3.01264,1.13737	0.00115947	0.00115947
3	chr5:75596177:T:C	75596177	C,C	T,T	1,1	-inf,inf	inf,inf	3.45107,0.259967	0.00114751	0.00114751
3	chr5:75086557:G:T	75086557	T,T	G,G	1,1	-inf,-inf	inf,inf	3.04706,1.09789	0.00114012	0.00114012
3	chr5:75684747:A:G	75684747	G,G	A,A	1,1	-inf,inf	inf,inf	3.43811,0.115345	0.00113773	0.00113773
3	chr5:77532877:T:G	77532877	G,NA	T,NA	1,NA	-inf,NA	inf,NA	2.8052,NA	0.00113442	0.00113442
3	chr5:75534122:T:C	75534122	C,C	T,T	1,1	-inf,inf	inf,inf	3.12993,0.589415	0.00111656	0.00111656
3	chr5:75741261:A:G	75741261	G,G	A,A	1,1	-inf,-inf	inf,inf	3.19518,0.794165	0.00110568	0.00110568
3	chr5:75242660:A:G	75242660	G,G	A,A	1,1	-inf,-inf	inf,inf	3.33177,0.70295	0.00109881	0.00109881
3	chr5:75460293:T:C	75460293	C,C	T,T	1,1	-inf,inf	inf,inf	3.32997,0.379425	0.00109729	0.00109729
3	chr5:75482844:C:T	75482844	T,T	C,C	1,1	-inf,inf	inf,inf	3.30005,0.422468	0.00109546	0.00109546
3	chr5:75537094:C:T	75537094	T,T	C,C	1,1	-inf,-inf	inf,inf	3.53217,0.100589	0.00109342	0.00109342
3	chr5:75618236:G:A	75618236	A,A	G,G	1,1	-inf,inf	inf,inf	3.42357,0.133818	0.00108776	0.00108776
3	chr5:75606499:G:A	75606499	A,A	G,G	1,1	-inf,-inf	inf,inf	3.55012,0.0197613	0.00108275	0.00108275
3	chr5:75072332:G:A	75072332	A,A	G,G	1,1	-inf,-inf	inf,inf	3.00483,1.11372	0.00107887	0.00107887
3	chr5:75696420:T:A	75696420	A,A	T,T	1,1	-inf,inf	inf,inf	3.41471,0.110005	0.0010781	0.0010781
3	chr5:75490258:G:A	75490258	A,A	G,G	1,1	-inf,inf	inf,inf	3.02337,0.813788	0.00107708	0.00107708
3	chr5:75708350:G:A	75708350	A,A	G,G	1,1	-inf,inf	inf,inf	3.39969,0.144109	0.00107284	0.00107284
3	chr5:75449403:G:T	75449403	T,T	G,G	1,1	-inf,inf	inf,inf	3.04074,0.822625	0.00106759	0.00106759
3	chr5:77081065:G:A	77081065	NA,A	NA,G	NA,1	NA,inf	NA,inf	NA,2.53675	0.00106731	0.00106731
3	chr5:75702601:G:A	75702601	A,A	G,G	1,1	-inf,inf	inf,inf	3.41525,0.091101	0.00106635	0.00106635
3	chr5:75630953:A:G	75630953	G,G	A,A	1,1	inf,inf	inf,inf	3.48715,0.137639	0.00105884	0.00105884
3	chr5:76738566:A:G	76738566	G,G	A,A	1,1	-inf,-inf	inf,inf	8.49652,0.815716	0.00105461	0.00105461
3	chr5:75127675:T:A	75127675	A,A	T,T	1,1	-inf,-inf	inf,inf	2.87583,1.23018	0.0010532	0.0010532
3	chr5:75550472:A:G	75550472	G,G	A,A	1,1	-inf,inf	inf,inf	2.77418,1.14131	0.00104433	0.00104433
3	chr5:77794562:AC:A	77794562	A,A	AC,AC	1,1	-inf,inf	inf,inf	3.24738,0.345185	0.00103554	0.00103554
3	chr5:75710331:T:C	75710331	C,C	T,T	1,1	-inf,inf	inf,inf	3.37845,0.151903	0.00103246	0.00103246
3	chr5:75387075:G:A	75387075	A,A	G,G	1,1	-inf,-inf	inf,inf	3.36613,0.237292	0.00103023	0.00103023
3	chr5:75622037:A:G	75622037	G,G	A,A	1,1	-inf,inf	inf,inf	3.27285,0.388004	0.00102587	0.00102587
3	chr5:75410836:T:C	75410836	C,C	T,T	1,1	-inf,inf	inf,inf	3.23712,0.46482	0.00102523	0.00102523
3	chr5:75711776:G:A	75711776	A,A	G,G	1,1	-inf,inf	inf,inf	3.37541,0.139116	0.00101763	0.00101763
3	chr5:76156224:G:T	76156224	NA,T	NA,G	NA,1	NA,-inf	NA,inf	NA,2.44666	0.00101304	0.00101304
3	chr5:75690220:A:G	75690220	G,G	A,A	1,1	-inf,inf	inf,inf	3.38371,0.115593	0.00101237	0.00101237
3	chr5:75487811:C:T	75487811	T,T	C,C	1,1	-inf,inf	inf,inf	3.20368,0.505926	0.00100536	0.00100536
3	chr5:75550788:G:A	75550788	A,A	G,G	1,1	-inf,inf	inf,inf	3.05899,0.601911	0.00100403	0.00100403
3	chr5:75364239:A:ATTG	75364239	ATTG,ATTG	A,A	1,1	-inf,inf	inf,inf	2.61972,1.22043	0.000999626	0.000999626
3	chr5:75627153:A:G	75627153	G,G	A,A	1,1	-inf,inf	inf,inf	3.34412,0.238795	0.000989535	0.000989535
3	chr5:75713133:C:T	75713133	T,T	C,C	1,1	-inf,inf	inf,inf	3.35261,0.164118	0.000982708	0.000982708
3	chr5:75640000:A:G	75640000	G,G	A,A	1,1	inf,-inf	inf,inf	3.29111,0.532638	0.000971445	0.000971445
3	chr5:76377249:A:G	76377249	G,G	A,A	1,1	inf,inf	inf,inf	2.58963,0.742712	0.000969276	0.000969276
3	chr5:75405638:T:C	75405638	C,C	T,T	1,1	-inf,inf	inf,inf	3.2556,0.401008	0.000968247	0.000968247
3	chr5:75705427:T:C	75705427	C,C	T,T	1,1	-inf,inf	inf,inf	3.35193,0.136636	0.000963022	0.000963022
3	chr5:76373461:T:C	76373461	C,C	T,T	1,1	inf,inf	inf,inf	2.55682,0.807266	0.000958625	0.000958625
3	chr5:75742442:G:A	75742442	A,A	G,G	1,1	-inf,-inf	inf,inf	3.44081,0.36485	0.000953707	0.000953707
3	chr5:78821151:C:T	78821151	T,T	C,C	1,1	-inf,inf	inf,inf	1.16072,2.64117	0.000951788	0.000951788
3	chr5:75705218:T:A	75705218	A,A	T,T	1,1	-inf,inf	inf,inf	3.2017,0.478949	0.000941287	0.000941287
3	chr5:75684194:A:G	75684194	G,G	A,A	1,1	-inf,inf	inf,inf	3.34743,0.115052	0.000938999	0.000938999
3	chr5:75640178:G:A	75640178	A,A	G,G	1,1	inf,-inf	inf,inf	3.27477,0.548047	0.00093875	0.00093875
3	chr5:75484606:GACA:G	75484606	G,G	GACA,GACA	1,1	-inf,-inf	inf,inf	3.37345,0.109892	0.000931405	0.000931405
3	chr5:75627765:A:G	75627765	G,G	A,A	1,1	-inf,inf	inf,inf	3.2523,0.353692	0.000927525	0.000927525
3	chr5:75409004:T:C	75409004	C,C	T,T	1,1	-inf,inf	inf,inf	3.15763,0.527069	0.000926346	0.000926346
3	chr5:75551591:A:G	75551591	G,G	A,A	1,1	-inf,inf	inf,inf	3.03177,0.578717	0.000925662	0.000925662
3	chr5:76378856:A:G	76378856	G,G	A,A	1,1	inf,inf	inf,inf	2.83721,0.301858	0.00091976	0.00091976
3	chr5:77608513:C:A	77608513	NA,A	NA,C	NA,1	NA,inf	NA,inf	NA,2.39475	0.000919487	0.000919487
3	chr5:75440240:A:C	75440240	C,C	A,A	1,1	-inf,inf	inf,inf	2.93056,0.86053	0.000917992	0.000917992
3	chr5:75632468:A:T	75632468	T,T	A,A	1,1	inf,inf	inf,inf	3.2277,0.323963	0.000916944	0.000916944
3	chr5:75635508:G:T	75635508	T,T	G,G	1,1	inf,inf	inf,inf	3.23919,0.316715	0.000911376	0.000911376
3	chr5:75685497:A:T	75685497	T,T	A,A	1,1	-inf,inf	inf,inf	3.32389,0.139486	0.000903582	0.000903582
3	chr5:75461461:G:A	75461461	A,A	G,G	1,1	-inf,inf	inf,inf	3.23974,0.36021	0.00089605	0.00089605
3	chr5:75436620:C:T	75436620	T,T	C,C	1,1	-inf,inf	inf,inf	3.16954,0.460615	0.000880001	0.000880001
3	chr5:75687241:A:G	75687241	G,G	A,A	1,1	-inf,inf	inf,inf	3.3184,0.10107	0.000874356	0.000874356
3	chr5:76374053:G:A	76374053	A,A	G,G	1,1	inf,inf	inf,inf	2.50463,0.790208	0.000868133	0.000868133
3	chr5:75098538:C:T	75098538	T,T	C,C	1,1	-inf,-inf	inf,inf	2.72515,1.29437	0.000867178	0.000867178
3	chr5:76737923:T:C	76737923	C,C	T,T	1,1	-inf,-inf	inf,inf	8.68343,0.567426	0.000864446	0.000864446
3	chr5:76373448:G:A	76373448	A,A	G,G	1,1	inf,inf	inf,inf	2.49214,0.798051	0.000863003	0.000863003
3	chr5:75684041:G:C	75684041	C,C	G,G	1,1	-inf,inf	inf,inf	3.31084,0.111326	0.000861635	0.000861635
3	chr5:75473479:CAAAT:C	75473479	C,C	CAAAT,CAAAT	1,1	-inf,inf	inf,inf	3.20957,0.378355	0.000861164	0.000861164
3	chr5:75502331:G:A	75502331	A,A	G,G	1,1	-inf,inf	inf,inf	3.20863,0.377301	0.000856955	0.000856955
3	chr5:75593817:T:C	75593817	C,C	T,T	1,1	-inf,-inf	inf,inf	3.3323,0.0894886	0.000841422	0.000841422
3	chr5:75457809:A:G	75457809	G,G	A,A	1,1	-inf,-inf	inf,inf	3.40973,0.0942634	0.000839217	0.000839217
3	chr5:75705200:C:A	75705200	A,A	C,C	1,1	-inf,inf	inf,inf	3.14444,0.478018	0.000837463	0.000837463
3	chr5:75512592:G:A	75512592	A,A	G,G	1,1	-inf,-inf	inf,inf	3.42906,0.0407503	0.000835212	0.000835212
3	chr5:75692511:C:T	75692511	T,T	C,C	1,1	-inf,inf	inf,inf	3.29086,0.126445	0.000834726	0.000834726
3	chr5:74989393:G:A	74989393	A,A	G,G	1,1	-inf,-inf	inf,inf	3.10409,0.536569	0.000832445	0.000832445
3	chr5:76166403:T:A	76166403	NA,A	NA,T	NA,1	NA,-inf	NA,inf	NA,2.35112	0.000832161	0.000832161
3	chr5:75705496:C:T	75705496	T,T	C,C	1,1	-inf,inf	inf,inf	3.27025,0.167581	0.000826482	0.000826482
3	chr5:75429007:A:C	75429007	C,C	A,A	1,1	-inf,inf	inf,inf	3.22496,0.292794	0.000819058	0.000819058
3	chr5:78514331:G:A	78514331	NA,A	NA,G	NA,1	NA,inf	NA,inf	NA,2.05849	0.000817218	0.000817218
3	chr5:75379251:T:C	75379251	C,C	T,T	1,1	-inf,inf	inf,inf	3.08753,0.655569	0.000815501	0.000815501
3	chr5:75706810:G:C	75706810	C,C	G,G	1,1	-inf,inf	inf,inf	3.1107,0.503087	0.000807401	0.000807401
3	chr5:75533879:C:T	75533879	T,T	C,C	1,1	-inf,-inf	inf,inf	3.28945,0.156856	0.000805159	0.000805159
3	chr5:76376659:T:C	76376659	C,C	T,T	1,1	inf,inf	inf,inf	2.52484,0.718824	0.000804968	0.000804968
3	chr5:75478240:T:G	75478240	G,G	T,T	1,1	-inf,inf	inf,inf	2.84772,0.82923	0.000801106	0.000801106
3	chr5:75707070:G:T	75707070	T,T	G,G	1,1	-inf,inf	inf,inf	3.10822,0.501551	0.000800108	0.000800108
3	chr5:75180421:G:A	75180421	NA,A	NA,G	NA,1	NA,-inf	NA,inf	NA,2.36044	0.000800056	0.000800056
3	chr5:75485614:G:C	75485614	C,C	G,G	1,1	-inf,inf	inf,inf	3.2075,0.320251	0.000794443	0.000794443
3	chr5:75606891:T:C	75606891	C,C	T,T	1,1	-inf,inf	inf,inf	3.21383,0.310274	0.000794033	0.000794033
3	chr5:75512506:G:A	75512506	A,A	G,G	1,1	-inf,-inf	inf,inf	3.40682,0.020498	0.000793756	0.000793756
3	chr5:77387038:C:T	77387038	NA,T	NA,C	NA,1	NA,-inf	NA,inf	NA,2.3224	0.000793724	0.000793724
3	chr5:78769183:G:A	78769183	A,A	G,G	1,1	inf,inf	inf,inf	1.49812,2.12573	0.000793546	0.000793546
3	chr5:75484490:T:TC	75484490	TC,TC	T,T	1,1	-inf,inf	inf,inf	3.19369,0.343621	0.000792951	0.000792951
3	chr5:75625861:G:A	75625861	A,A	G,G	1,1	-inf,inf	inf,inf	3.19019,0.306443	0.0007881	0.0007881
3	chr5:75722957:T:A	75722957	A,NA	T,NA	1,NA	-inf,NA	inf,NA	2.62608,NA	0.000785371	0.000785371
3	chr5:75242381:C:T	75242381	T,T	C,C	1,1	-inf,-inf	inf,inf	3.18697,0.6773	0.000783121	0.000783121
3	chr5:76718106:G:A	76718106	A,A	G,G	1,1	-inf,-inf	inf,inf	8.8283,0.0920646	0.000777302	0.000777302
3	chr5:77536084:C:T	77536084	T,T	C,C	1,1	inf,-inf	inf,inf	2.97276,0.27131	0.000772803	0.000772803
3	chr5:75668303:C:T	75668303	T,T	C,C	1,1	inf,inf	inf,inf	3.22316,0.142065	0.000767701	0.000767701
3	chr5:75602312:A:G	75602312	G,G	A,A	1,1	-inf,-inf	inf,inf	3.28624,0.11722	0.000762882	0.000762882
3	chr5:77462862:G:T	77462862	T,NA	G,NA	1,NA	-inf,NA	inf,NA	2.3436,NA	0.000760239	0.000760239
3	chr5:75544636:T:C	75544636	C,C	T,T	1,1	-inf,inf	inf,inf	3.16386,0.338112	0.000759512	0.000759512
3	chr5:75608501:A:C	75608501	C,C	A,A	1,1	-inf,inf	inf,inf	3.19143,0.314341	0.000758489	0.000758489
3	chr5:77582863:A:G	77582863	G,G	A,A	1,1	inf,-inf	inf,inf	2.9279,0.330094	0.000758307	0.000758307
3	chr5:75396951:A:G	75396951	G,G	A,A	1,1	-inf,inf	inf,inf	2.8624,0.930288	0.000752402	0.000752402
3	chr5:76373305:A:G	76373305	G,G	A,A	1,1	inf,inf	inf,inf	2.46793,0.745969	0.000746037	0.000746037
3	chr5:77530167:C:T	77530167	T,T	C,C	1,1	inf,-inf	inf,inf	2.98711,0.21527	0.000744336	0.000744336
3	chr5:76373643:A:G	76373643	G,G	A,A	1,1	inf,inf	inf,inf	2.44645,0.774948	0.000744241	0.000744241
3	chr5:76217146:G:T	76217146	T,T	G,G	1,1	-inf,inf	inf,inf	1.61594,2.44978	0.000739914	0.000739914
3	chr5:75491795:G:A	75491795	A,A	G,G	1,1	-inf,inf	inf,inf	3.13451,0.379032	0.000732294	0.000732294
3	chr5:75609221:C:T	75609221	T,T	C,C	1,1	-inf,inf	inf,inf	3.16319,0.327989	0.000729058	0.000729058
3	chr5:76725622:A:AT	76725622	AT,AT	A,A	1,1	-inf,-inf	inf,inf	8.61974,0.497481	0.000727285	0.000727285
3	chr5:75611435:G:A	75611435	A,A	G,G	1,1	-inf,-inf	inf,inf	3.23239,0.166194	0.00072433	0.00072433
3	chr5:75555341:AC:A	75555341	A,A	AC,AC	1,1	-inf,inf	inf,inf	3.18455,0.282915	0.00072422	0.00072422
3	chr5:77531011:A:G	77531011	G,G	A,A	1,1	inf,-inf	inf,inf	2.97123,0.207017	0.000724109	0.000724109
3	chr5:76373366:G:A	76373366	A,A	G,G	1,1	inf,inf	inf,inf	2.45009,0.753387	0.000723745	0.000723745
3	chr5:76375923:C:T	76375923	T,T	C,C	1,1	inf,inf	inf,inf	2.47307,0.7216	0.000722048	0.000722048
3	chr5:75603041:C:G	75603041	G,G	C,C	1,1	-inf,inf	inf,inf	3.16823,0.297189	0.000711085	0.000711085
3	chr5:77787972:A:G	77787972	G,G	A,A	1,1	-inf,inf	inf,inf	3.06772,0.351716	0.000711055	0.000711055
3	chr5:76373294:C:T	76373294	T,T	C,C	1,1	inf,inf	inf,inf	2.45036,0.740945	0.000709041	0.000709041
3	chr5:75391106:A:C	75391106	C,C	A,A	1,1	-inf,inf	inf,inf	3.11926,0.365047	0.000701499	0.000701499
3	chr5:75565083:T:A	75565083	A,A	T,T	1,1	-inf,inf	inf,inf	3.1686,0.278261	0.000700667	0.000700667
3	chr5:76375597:C:T	76375597	T,T	C,C	1,1	inf,inf	inf,inf	2.4618,0.719812	0.000696936	0.000696936
3	chr5:75621147:G:A	75621147	A,A	G,G	1,1	-inf,-inf	inf,inf	3.23091,0.0479865	0.000696238	0.000696238
3	chr5:75617971:G:A	75617971	A,A	G,G	1,1	-inf,inf	inf,inf	3.08072,0.409728	0.000695872	0.000695872
3	chr5:75421986:T:A	75421986	A,A	T,T	1,1	-inf,-inf	inf,inf	3.22908,0.102261	0.000686715	0.000686715
3	chr5:75131131:C:T	75131131	T,T	C,C	1,1	-inf,-inf	inf,inf	2.90025,0.95271	0.000686639	0.000686639
3	chr5:75240135:C:T	75240135	NA,T	NA,C	NA,1	NA,-inf	NA,inf	NA,2.27738	0.000678754	0.000678754
3	chr5:77786064:G:A	77786064	A,A	G,G	1,1	-inf,inf	inf,inf	3.0337,0.365808	0.000671214	0.000671214
3	chr5:75180548:G:A	75180548	A,A	G,G	1,1	-inf,-inf	inf,inf	2.89097,0.949925	0.000670947	0.000670947
3	chr5:77090477:G:T	77090477	NA,T	NA,G	NA,1	NA,-inf	NA,inf	NA,2.25201	0.000662255	0.000662255
3	chr5:75527678:A:C	75527678	C,C	A,A	1,1	-inf,inf	inf,inf	3.125,0.311275	0.000661063	0.000661063
3	chr5:76378567:G:A	76378567	A,A	G,G	1,1	inf,inf	inf,inf	2.5183,0.603249	0.000655715	0.000655715
3	chr5:75601585:A:G	75601585	G,G	A,A	1,1	-inf,inf	inf,inf	3.1228,0.304718	0.000654457	0.000654457
3	chr5:75571756:T:G	75571756	G,G	T,T	1,1	-inf,inf	inf,inf	3.11805,0.311523	0.00065442	0.00065442
3	chr5:75162561:G:T	75162561	T,T	G,G	1,1	-inf,-inf	inf,inf	2.87622,0.954482	0.000653353	0.000653353
3	chr5:75421942:G:A	75421942	A,A	G,G	1,1	-inf,inf	inf,inf	3.12301,0.424624	0.00064782	0.00064782
3	chr5:75703067:C:T	75703067	T,T	C,C	1,1	-inf,inf	inf,inf	3.13246,0.202801	0.000646576	0.000646576
3	chr5:78767463:C:T	78767463	T,T	C,C	1,1	inf,inf	inf,inf	1.42867,2.09364	0.000645689	0.000645689
3	chr5:75855953:C:T	75855953	T,NA	C,NA	1,NA	-inf,NA	inf,NA	2.42394,NA	0.00063733	0.00063733
3	chr5:77778069:A:C	77778069	C,C	A,A	1,1	-inf,inf	inf,inf	3.00259,0.314249	0.00063505	0.00063505
3	chr5:76754627:G:C	76754627	C,C	G,G	1,1	-inf,-inf	inf,inf	8.50906,1.36309	0.000633367	0.000633367
3	chr5:75514559:G:A	75514559	A,A	G,G	1,1	-inf,inf	inf,inf	3.0322,0.437712	0.000628764	0.000628764
3	chr5:75661296:C:T	75661296	T,T	C,C	1,1	inf,-inf	inf,inf	3.21175,0.171971	0.0006248	0.0006248
3	chr5:75543064:G:A	75543064	A,A	G,G	1,1	-inf,inf	inf,inf	3.07011,0.330675	0.000613192	0.000613192
3	chr5:76162246:C:G	76162246	NA,G	NA,C	NA,1	NA,-inf	NA,inf	NA,2.21815	0.000613105	0.000613105
3	chr5:75230857:T:A	75230857	A,A	T,T	1,1	-inf,-inf	inf,inf	2.85501,0.943025	0.000612378	0.000612378
3	chr5:75175228:G:A	75175228	NA,A	NA,G	NA,1	NA,-inf	NA,inf	NA,2.22309	0.000609381	0.000609381
3	chr5:75019059:T:C	75019059	C,C	T,T	1,1	-inf,inf	inf,inf	2.92184,1.15874	0.000608293	0.000608293
3	chr5:76731998:A:C	76731998	C,C	A,A	1,1	-inf,-inf	inf,inf	8.42186,0.538244	0.000602869	0.000602869
3	chr5:75497686:T:C	75497686	C,C	T,T	1,1	-inf,inf	inf,inf	2.75878,0.733311	0.000597629	0.000597629
3	chr5:75279976:A:G	75279976	G,G	A,A	1,1	-inf,inf	inf,inf	2.44728,1.43673	0.000596677	0.000596677
3	chr5:75195568:T:C	75195568	NA,C	NA,T	NA,1	NA,-inf	NA,inf	NA,2.2015	0.000588086	0.000588086
3	chr5:75601542:A:G	75601542	G,G	A,A	1,1	-inf,inf	inf,inf	3.20576,0.262678	0.000587947	0.000587947
3	chr5:75208890:T:C	75208890	NA,C	NA,T	NA,1	NA,-inf	NA,inf	NA,2.1997	0.000586161	0.000586161
3	chr5:77571965:A:G	77571965	G,G	A,A	1,1	inf,-inf	inf,inf	2.70002,0.497725	0.000585946	0.000585946
3	chr5:75436179:T:C	75436179	C,C	T,T	1,1	-inf,inf	inf,inf	2.48283,1.12207	0.000582158	0.000582158
3	chr5:75428315:AC:A	75428315	A,A	AC,AC	1,1	-inf,inf	inf,inf	3.01825,0.377573	0.000575437	0.000575437
3	chr5:76278731:G:A	76278731	NA,A	NA,G	NA,1	NA,-inf	NA,inf	NA,2.17495	0.000572586	0.000572586
3	chr5:78349549:CTT:C	78349549	C,C	CTT,CTT	1,1	-inf,-inf	inf,inf	6.11483,0.0596098	0.000568864	0.00056887
3	chr5:75150727:T:C	75150727	C,C	T,T	1,1	-inf,-inf	inf,inf	2.88138,0.858357	0.000565711	0.000565711
3	chr5:75435907:A:G	75435907	G,G	A,A	1,1	-inf,inf	inf,inf	2.59329,0.97174	0.000563831	0.000563831
3	chr5:76373424:A:G	76373424	G,G	A,A	1,1	inf,inf	inf,inf	2.36053,0.758271	0.000561212	0.000561212
3	chr5:75682724:C:G	75682724	NA,G	NA,C	NA,1	NA,-inf	NA,inf	NA,2.17712	0.000559598	0.000559598
3	chr5:77990908:GAGA:G	77990908	NA,G	NA,GAGA	NA,1	NA,inf	NA,inf	NA,2.2108	0.000552947	0.000552947
3	chr5:75591789:T:C	75591789	C,C	T,T	1,1	-inf,inf	inf,inf	3.22086,0.157107	0.000550979	0.000550979
3	chr5:75429391:G:A	75429391	A,NA	G,NA	1,NA	-inf,NA	inf,NA	2.47592,NA	0.000547434	0.000547434
3	chr5:78633407:G:A	78633407	A,A	G,G	1,1	-inf,-inf	inf,inf	1.0774,1.65061	0.000547089	0.000547089
3	chr5:75438537:A:G	75438537	G,G	A,A	1,1	-inf,inf	inf,inf	2.58829,0.960712	0.000539387	0.000539387
3	chr5:76963554:C:T	76963554	NA,T	NA,C	NA,1	NA,-inf	NA,inf	NA,2.14178	0.000531064	0.000531064
3	chr5:75720769:G:T	75720769	T,T	G,G	1,1	-inf,inf	inf,inf	3.07841,0.144494	0.000530367	0.000530367
3	chr5:76739176:A:G	76739176	G,G	A,A	1,1	-inf,-inf	inf,inf	8.4908,0.402589	0.000528795	0.000528795
3	chr5:75432903:ATCT:A	75432903	A,NA	ATCT,NA	1,NA	-inf,NA	inf,NA	2.48674,NA	0.000528377	0.000528377
3	chr5:77792117:A:G	77792117	G,G	A,A	1,1	-inf,inf	inf,inf	2.92955,0.350694	0.000526669	0.000526669
3	chr5:75623188:T:C	75623188	C,C	T,T	1,1	-inf,inf	inf,inf	2.89779,0.489866	0.000524961	0.000524961
3	chr5:75387079:A:G	75387079	G,G	A,A	1,1	-inf,inf	inf,inf	3.04469,0.113328	0.000524533	0.000524533
3	chr5:75273203:T:C	75273203	C,C	T,T	1,1	-inf,-inf	inf,inf	3.05162,0.152648	0.00052449	0.00052449
3	chr5:78004785:T:C	78004785	C,NA	T,NA	1,NA	inf,NA	inf,NA	1.72214,NA	0.000517055	0.000517055
3	chr5:75924642:A:G	75924642	G,NA	A,NA	1,NA	inf,NA	inf,NA	2.44796,NA	0.000513887	0.000513887
3	chr5:75632451:A:G	75632451	NA,G	NA,A	NA,1	NA,inf	NA,inf	NA,2.14847	0.000511225	0.000511225
3	chr5:75387630:T:C	75387630	C,C	T,T	1,1	-inf,-inf	inf,inf	3.10321,0.092513	0.000510863	0.000510863
3	chr5:75881710:G:A	75881710	A,NA	G,NA	1,NA	inf,NA	inf,NA	1.7196,NA	0.000509504	0.000509504
3	chr5:75032026:T:C	75032026	C,C	T,T	1,1	-inf,-inf	inf,inf	2.12158,1.46431	0.000509501	0.000509501
3	chr5:74846910:G:A	74846910	A,NA	G,NA	1,NA	-inf,NA	inf,NA	2.37841,NA	0.000507928	0.000507928
3	chr5:77790774:A:C	77790774	C,NA	A,NA	1,NA	inf,NA	inf,NA	2.58491,NA	0.000505999	0.000505999
3	chr5:78769209:CA:C	78769209	C,C	CA,CA	1,1	inf,inf	inf,inf	1.52511,1.87653	0.000505425	0.000505425
3	chr5:78768712:A:G	78768712	G,G	A,A	1,1	inf,inf	inf,inf	1.53404,1.85772	0.000503584	0.000503584
3	chr5:75048667:A:G	75048667	G,G	A,A	1,1	-inf,-inf	inf,inf	2.93464,0.40685	0.000501567	0.000501567
3	chr5:75721608:C:T	75721608	T,T	C,C	1,1	-inf,inf	inf,inf	3.05143,0.147056	0.000501047	0.000501047
3	chr5:76351178:A:G	76351178	NA,G	NA,A	NA,1	NA,-inf	NA,inf	NA,2.07346	0.000491233	0.000491233
3	chr5:77056908:TTAATAA:T	77056908	T,T	TTAATAA,TTAATAA	1,1	-inf,-inf	inf,inf	2.25527,1.43032	0.000485127	0.000485127
3	chr5:75737937:T:A	75737937	A,A	T,T	1,1	-inf,inf	inf,inf	2.89689,0.400012	0.000484657	0.000484657
3	chr5:74762573:G:T	74762573	T,T	G,G	1,1	inf,inf	inf,inf	2.77266,0.418003	0.000484608	0.000484608
3	chr5:76718175:C:A	76718175	A,A	C,C	1,1	-inf,-inf	inf,inf	8.43915,0.0610993	0.000482324	0.000482324
3	chr5:75722373:G:A	75722373	A,A	G,G	1,1	-inf,inf	inf,inf	3.01364,0.188234	0.000477326	0.000477326
3	chr5:75242178:G:T	75242178	NA,T	NA,G	NA,1	NA,-inf	NA,inf	NA,2.08894	0.00047147	0.00047147
3	chr5:77064953:T:G	77064953	G,G	T,T	1,1	-inf,-inf	inf,inf	2.06414,1.6048	0.000468252	0.000468252
3	chr5:77795213:C:T	77795213	T,T	C,C	1,1	-inf,inf	inf,inf	2.87631,0.350694	0.000467889	0.000467889
3	chr5:75254614:T:G	75254614	NA,G	NA,T	NA,1	NA,-inf	NA,inf	NA,2.08255	0.000465689	0.000465689
3	chr5:75259890:G:T	75259890	NA,T	NA,G	NA,1	NA,-inf	NA,inf	NA,2.08254	0.000465662	0.000465662
3	chr5:75122233:G:A	75122233	NA,A	NA,G	NA,1	NA,-inf	NA,inf	NA,2.07631	0.000459204	0.000459204
3	chr5:75639244:G:T	75639244	T,T	G,G	1,1	inf,inf	inf,inf	3.01179,0.0298371	0.000458594	0.000458594
3	chr5:75627756:C:T	75627756	T,T	C,C	1,1	-inf,inf	inf,inf	2.93048,0.19568	0.00045398	0.00045398
3	chr5:76717088:C:T	76717088	T,T	C,C	1,1	-inf,-inf	inf,inf	8.39898,0.0700104	0.000453158	0.000453158
3	chr5:77506475:G:A	77506475	A,A	G,G	1,1	inf,-inf	inf,inf	2.5495,0.396407	0.000453122	0.000453122
3	chr5:75412688:G:C	75412688	C,C	G,G	1,1	-inf,inf	inf,inf	2.85196,0.469064	0.000450037	0.000450037
3	chr5:75385948:T:C	75385948	C,C	T,T	1,1	-inf,inf	inf,inf	2.96822,0.129188	0.000447935	0.000447935
3	chr5:75629337:C:T	75629337	T,T	C,C	1,1	-inf,inf	inf,inf	2.96044,0.0979444	0.000447689	0.000447689
3	chr5:75421828:C:T	75421828	T,T	C,C	1,1	-inf,inf	inf,inf	2.96056,0.116883	0.00044711	0.00044711
3	chr5:75200657:A:T	75200657	T,T	A,A	1,1	-inf,-inf	inf,inf	2.70134,0.936379	0.000446472	0.000446472
3	chr5:77097889:T:A	77097889	NA,A	NA,T	NA,1	NA,inf	NA,inf	NA,2.0594	0.000445513	0.000445513
3	chr5:75988775:T:A	75988775	A,A	T,T	1,1	inf,inf	inf,inf	0.822657,2.46081	0.000444235	0.000444235
3	chr5:78768565:C:T	78768565	T,T	C,C	1,1	inf,inf	inf,inf	1.52042,1.80945	0.000443358	0.000443358
3	chr5:75389695:A:G	75389695	G,G	A,A	1,1	-inf,inf	inf,inf	2.84646,0.496592	0.000442588	0.000442588
3	chr5:76925064:C:T	76925064	NA,T	NA,C	NA,1	NA,inf	NA,inf	NA,2.09363	0.000442265	0.000442265
3	chr5:78768715:G:A	78768715	A,A	G,G	1,1	inf,inf	inf,inf	1.55038,1.76842	0.000437319	0.000437319
3	chr5:77113139:C:G	77113139	NA,G	NA,C	NA,1	NA,-inf	NA,inf	NA,2.03614	0.000435974	0.000435974
3	chr5:78197261:T:G	78197261	G,G	T,T	1,1	-inf,-inf	inf,inf	3.8423,1.4133	0.000432952	0.000432952
3	chr5:75056203:A:C	75056203	NA,C	NA,A	NA,1	NA,-inf	NA,inf	NA,2.04673	0.00043051	0.00043051
3	chr5:77753143:A:G	77753143	G,NA	A,NA	1,NA	-inf,NA	inf,NA	2.21495,NA	0.000428119	0.000428119
3	chr5:75979317:G:A	75979317	NA,A	NA,G	NA,1	NA,inf	NA,inf	NA,2.01857	0.000427165	0.000427165
3	chr5:75486300:C:T	75486300	T,T	C,C	1,1	-inf,inf	inf,inf	2.969,0.0292497	0.000426984	0.000426984
3	chr5:74789782:TGGCA:T	74789782	NA,T	NA,TGGCA	NA,1	NA,-inf	NA,inf	NA,2.03342	0.000425378	0.000425378
3	chr5:77061076:A:G	77061076	G,G	A,A	1,1	-inf,-inf	inf,inf	2.23567,1.37969	0.00042515	0.00042515
3	chr5:75383112:G:A	75383112	A,A	G,G	1,1	-inf,inf	inf,inf	2.94131,0.148745	0.000423875	0.000423875
3	chr5:77184464:G:A	77184464	A,A	G,G	1,1	-inf,-inf	inf,inf	0.128298,3.11745	0.000422954	0.000422954
3	chr5:75987724:A:T	75987724	T,T	A,A	1,1	inf,inf	inf,inf	0.792911,2.46836	0.000422617	0.000422617
3	chr5:78772161:C:T	78772161	T,T	C,C	1,1	inf,inf	inf,inf	1.5521,1.70182	0.000417807	0.000417807
3	chr5:75138010:A:C	75138010	C,NA	A,NA	1,NA	-inf,NA	inf,NA	2.58297,NA	0.00041586	0.00041586
3	chr5:75016662:T:C	75016662	C,C	T,T	1,1	-inf,inf	inf,inf	2.87245,0.98081	0.000413586	0.000413586
3	chr5:75094816:G:C	75094816	NA,C	NA,G	NA,1	NA,-inf	NA,inf	NA,2.01934	0.00041141	0.00041141
3	chr5:75163352:C:A	75163352	NA,A	NA,C	NA,1	NA,-inf	NA,inf	NA,2.01804	0.000410342	0.000410342
3	chr5:75230829:T:C	75230829	NA,C	NA,T	NA,1	NA,-inf	NA,inf	NA,2.01788	0.000410239	0.000410239
3	chr5:75112775:G:C	75112775	NA,C	NA,G	NA,1	NA,-inf	NA,inf	NA,2.01707	0.000409602	0.000409602
3	chr5:76703357:C:T	76703357	T,T	C,C	1,1	-inf,inf	inf,inf	5.62452,0.751874	0.000409498	0.000409498
3	chr5:76852324:T:C	76852324	NA,C	NA,T	NA,1	NA,inf	NA,inf	NA,2.01706	0.0004041	0.0004041
3	chr5:75181888:T:C	75181888	C,NA	T,NA	1,NA	-inf,NA	inf,NA	2.5669,NA	0.000403969	0.000403969
3	chr5:77476730:T:C	77476730	C,C	T,T	1,1	inf,-inf	inf,inf	2.44663,0.476295	0.000401823	0.000401823
3	chr5:75649043:A:G	75649043	G,G	A,A	1,1	inf,inf	inf,inf	2.93316,0.0804712	0.000397437	0.000397437
3	chr5:78753798:A:T	78753798	NA,T	NA,A	NA,1	NA,-inf	NA,inf	NA,1.96514	0.000393989	0.000393989
3	chr5:76166797:T:C	76166797	C,C	T,T	1,1	inf,-inf	inf,inf	0.522282,2.95513	0.000392993	0.000392993
3	chr5:75638388:T:G	75638388	G,G	T,T	1,1	inf,inf	inf,inf	2.92831,0.0354642	0.000392283	0.000392283
3	chr5:77494797:C:T	77494797	T,T	C,C	1,1	inf,-inf	inf,inf	2.57419,0.43676	0.000390656	0.000390656
3	chr5:75714177:T:C	75714177	C,C	T,T	1,1	-inf,inf	inf,inf	3.04108,0.202584	0.000389972	0.000389972
3	chr5:75391427:C:T	75391427	T,T	C,C	1,1	-inf,inf	inf,inf	2.90541,0.124307	0.000389952	0.000389952
3	chr5:77095298:A:G	77095298	NA,G	NA,A	NA,1	NA,-inf	NA,inf	NA,1.95565	0.000389817	0.000389817
3	chr5:77056410:G:A	77056410	A,A	G,G	1,1	-inf,-inf	inf,inf	2.2065,1.36323	0.00038889	0.00038889
3	chr5:75101741:G:A	75101741	NA,A	NA,G	NA,1	NA,inf	NA,inf	NA,2.00734	0.000387184	0.000387184
3	chr5:75611914:CCGGA:C	75611914	NA,C	NA,CCGGA	NA,1	NA,-inf	NA,inf	NA,1.98245	0.000386855	0.000386855
3	chr5:77798812:G:A	77798812	A,A	G,G	1,1	-inf,inf	inf,inf	2.91934,0.0695797	0.000385861	0.000385861
3	chr5:76798478:T:G	76798478	G,G	T,T	1,1	-inf,-inf	inf,inf	3.85528,0.675573	0.000376453	0.000376453
3	chr5:77511842:TAGTTA:T	77511842	T,T	TAGTTA,TAGTTA	1,1	inf,-inf	inf,inf	2.5564,0.429295	0.000375683	0.000375683
3	chr5:76384920:G:A	76384920	A,A	G,G	1,1	inf,-inf	inf,inf	2.21125,0.68166	0.000374305	0.000374305
3	chr5:77513908:AG:A	77513908	A,A	AG,AG	1,1	inf,-inf	inf,inf	2.53845,0.450584	0.00037093	0.00037093
3	chr5:77515904:T:C	77515904	C,C	T,T	1,1	inf,-inf	inf,inf	2.55028,0.425973	0.000370742	0.000370742
3	chr5:76384263:G:C	76384263	C,C	G,G	1,1	inf,-inf	inf,inf	2.19728,0.692304	0.000370335	0.000370335
3	chr5:77493706:T:C	77493706	C,C	T,T	1,1	inf,-inf	inf,inf	2.55919,0.417916	0.000368078	0.000368078
3	chr5:77714577:T:TA	77714577	NA,TA	NA,T	NA,1	NA,inf	NA,inf	NA,1.90973	0.000366225	0.000366225
3	chr5:75017976:C:T	75017976	T,T	C,C	1,1	-inf,inf	inf,inf	1.87761,1.89559	0.000364966	0.000364966
3	chr5:75264467:G:A	75264467	A,A	G,G	1,1	-inf,-inf	inf,inf	2.76357,0.724704	0.000364586	0.000364586
3	chr5:77515846:A:G	77515846	G,G	A,A	1,1	inf,-inf	inf,inf	2.44104,0.416522	0.000364266	0.000364266
3	chr5:75900177:T:G	75900177	G,NA	T,NA	1,NA	inf,NA	inf,NA	1.58828,NA	0.000363195	0.000363195
3	chr5:77820421:A:G	77820421	G,G	A,A	1,1	-inf,inf	inf,inf	2.77687,0.25493	0.000362429	0.000362429
3	chr5:75788861:T:A	75788861	NA,A	NA,T	NA,1	NA,-inf	NA,inf	NA,1.95812	0.000354337	0.000354337
3	chr5:75056746:C:T	75056746	NA,T	NA,C	NA,1	NA,-inf	NA,inf	NA,1.96883	0.00035341	0.00035341
3	chr5:75429784:T:C	75429784	C,C	T,T	1,1	-inf,inf	inf,inf	2.86012,0.108214	0.000350891	0.000350891
3	chr5:77507729:G:A	77507729	A,A	G,G	1,1	inf,-inf	inf,inf	2.52578,0.435888	0.000349308	0.000349308
3	chr5:76592259:CT:C	76592259	NA,C	NA,CT	NA,1	NA,inf	NA,inf	NA,1.89596	0.000347781	0.000347781
3	chr5:74949484:C:T	74949484	T,T	C,C	1,1	-inf,-inf	inf,inf	2.83266,0.415591	0.000346468	0.000346468
3	chr5:76924288:C:T	76924288	NA,T	NA,C	NA,1	NA,-inf	NA,inf	NA,1.95657	0.000345941	0.000345941
3	chr5:78731185:A:G	78731185	NA,G	NA,A	NA,1	NA,-inf	NA,inf	NA,2.0179	0.000339296	0.000339296
3	chr5:78616657:A:G	78616657	NA,G	NA,A	NA,1	NA,inf	NA,inf	NA,2.00367	0.000338731	0.000338731
3	chr5:75658808:A:T	75658808	T,T	A,A	1,1	inf,inf	inf,inf	3.00322,0.0185769	0.000338457	0.000338457
3	chr5:77905286:T:C	77905286	NA,C	NA,T	NA,1	NA,inf	NA,inf	NA,1.83984	0.000337813	0.000337813
3	chr5:75742606:T:G	75742606	G,G	T,T	1,1	-inf,-inf	inf,inf	3.08155,0.0853015	0.000336976	0.000336976
3	chr5:77513656:A:G	77513656	G,G	A,A	1,1	inf,-inf	inf,inf	2.50531,0.428758	0.000336267	0.000336267
3	chr5:75379150:T:C	75379150	C,C	T,T	1,1	-inf,inf	inf,inf	2.81947,0.222467	0.000336065	0.000336065
3	chr5:75632716:C:T	75632716	T,T	C,C	1,1	-inf,inf	inf,inf	2.94762,0.108473	0.000335027	0.000335027
3	chr5:77113635:A:G	77113635	NA,G	NA,A	NA,1	NA,inf	NA,inf	NA,1.89593	0.000333937	0.000333937
3	chr5:77475859:G:A	77475859	A,A	G,G	1,1	inf,-inf	inf,inf	2.36583,0.473813	0.000333442	0.000333442
3	chr5:77113990:C:T	77113990	NA,T	NA,C	NA,1	NA,-inf	NA,inf	NA,1.92664	0.000332873	0.000332873
3	chr5:77930862:A:T	77930862	NA,T	NA,A	NA,1	NA,-inf	NA,inf	NA,1.94246	0.000332022	0.000332022
3	chr5:77806417:T:C	77806417	C,C	T,T	1,1	-inf,inf	inf,inf	2.68934,0.377165	0.00033015	0.00033015
3	chr5:76895942:T:G	76895942	G,NA	T,NA	1,NA	-inf,NA	inf,NA	2.58814,NA	0.00032953	0.00032953
3	chr5:76859575:G:A	76859575	NA,A	NA,G	NA,1	NA,inf	NA,inf	NA,1.90662	0.000326539	0.000326539
3	chr5:75249811:A:G	75249811	G,G	A,A	1,1	-inf,-inf	inf,inf	2.74078,0.705928	0.000325098	0.000325098
3	chr5:76009576:A:G	76009576	G,G	A,A	1,1	inf,-inf	inf,inf	1.82573,1.42063	0.000324616	0.000324616
3	chr5:78203022:G:A	78203022	A,A	G,G	1,1	-inf,-inf	inf,inf	3.66078,1.41357	0.000324125	0.000324125
3	chr5:77470449:G:A	77470449	A,A	G,G	1,1	inf,-inf	inf,inf	2.39236,0.410383	0.000322317	0.000322317
3	chr5:75790639:G:A	75790639	NA,A	NA,G	NA,1	NA,-inf	NA,inf	NA,1.89654	0.000321162	0.000321162
3	chr5:77492159:C:T	77492159	T,T	C,C	1,1	inf,-inf	inf,inf	2.49536,0.410752	0.000319666	0.000319666
3	chr5:78373144:C:T	78373144	NA,T	NA,C	NA,1	NA,inf	NA,inf	NA,1.67346	0.000316859	0.000316859
3	chr5:75167617:A:T	75167617	T,T	A,A	1,1	-inf,inf	inf,inf	2.96416,0.465165	0.000314779	0.000314779
3	chr5:75682519:T:TTC	75682519	NA,TTC	NA,T	NA,1	NA,-inf	NA,inf	NA,1.88682	0.000314692	0.000314692
3	chr5:78346703:G:A	78346703	A,A	G,G	1,1	-inf,-inf	inf,inf	0.919131,0.677763	0.000313916	0.000313916
3	chr5:78201130:T:C	78201130	C,C	T,T	1,1	-inf,-inf	inf,inf	3.71851,1.3552	0.000312237	0.000312237
3	chr5:75126537:C:G	75126537	G,NA	C,NA	1,NA	-inf,NA	inf,NA	2.17901,NA	0.000311795	0.000311795
3	chr5:77472113:T:C	77472113	C,C	T,T	1,1	inf,-inf	inf,inf	2.40491,0.360396	0.000311609	0.000311609
3	chr5:77506730:C:T	77506730	T,NA	C,NA	1,NA	inf,NA	inf,NA	1.65061,NA	0.000309744	0.000309744
3	chr5:75124597:G:A	75124597	A,A	G,G	1,1	-inf,inf	inf,inf	3.15191,0.0027339	0.000308876	0.000308876
3	chr5:78023708:G:A	78023708	A,NA	G,NA	1,NA	inf,NA	inf,NA	1.52771,NA	0.000308459	0.000308459
3	chr5:75746100:A:G	75746100	G,NA	A,NA	1,NA	inf,NA	inf,NA	1.52433,NA	0.000308143	0.000308143
3	chr5:75477595:T:C	75477595	C,C	T,T	1,1	-inf,inf	inf,inf	2.446,1.09846	0.000307047	0.000307047
3	chr5:78246714:T:TC	78246714	TC,NA	T,NA	1,NA	inf,NA	inf,NA	1.29584,NA	0.000306873	0.000306873
3	chr5:75648173:G:A	75648173	A,A	G,G	1,1	inf,inf	inf,inf	2.80316,0.101301	0.000305475	0.000305475
3	chr5:76329652:G:A	76329652	NA,A	NA,G	NA,1	NA,inf	NA,inf	NA,1.86965	0.000300699	0.000300699
3	chr5:78295918:G:A	78295918	NA,A	NA,G	NA,1	NA,-inf	NA,inf	NA,2.05507	0.000299934	0.000299934
3	chr5:78770041:G:A	78770041	NA,A	NA,G	NA,1	NA,-inf	NA,inf	NA,1.90888	0.000299871	0.000299871
3	chr5:76740623:G:T	76740623	NA,T	NA,G	NA,1	NA,-inf	NA,inf	NA,1.89048	0.000298508	0.000298508
3	chr5:78205549:T:C	78205549	C,C	T,T	1,1	-inf,-inf	inf,inf	3.73993,1.28289	0.000297628	0.000297629
3	chr5:77096753:G:A	77096753	NA,A	NA,G	NA,1	NA,inf	NA,inf	NA,1.84412	0.000297606	0.000297606
3	chr5:76410070:C:T	76410070	T,T	C,C	1,1	inf,-inf	inf,inf	2.18114,1.60887	0.000295885	0.000295885
3	chr5:75014579:A:C	75014579	C,C	A,A	1,1	-inf,inf	inf,inf	2.61972,1.05302	0.000293135	0.000293135
3	chr5:78352473:G:A	78352473	A,A	G,G	1,1	-inf,-inf	inf,inf	5.69858,0.145856	0.000293067	0.00029307
3	chr5:75518947:T:C	75518947	C,C	T,T	1,1	-inf,inf	inf,inf	2.80258,0.331887	0.00029283	0.00029283
3	chr5:75906262:G:A	75906262	A,NA	G,NA	1,NA	inf,NA	inf,NA	1.51446,NA	0.000291561	0.000291561
3	chr5:75166099:C:A	75166099	A,A	C,C	1,1	-inf,inf	inf,inf	3.1237,0.024963	0.000291104	0.000291104
3	chr5:75512412:G:T	75512412	T,T	G,G	1,1	-inf,inf	inf,inf	2.17253,1.36693	0.000286906	0.000286906
3	chr5:75559601:A:G	75559601	G,G	A,A	1,1	-inf,inf	inf,inf	2.59425,0.561853	0.000285749	0.000285749
3	chr5:75239529:C:T	75239529	NA,T	NA,C	NA,1	NA,inf	NA,inf	NA,1.83607	0.00028275	0.00028275
3	chr5:77445803:C:A	77445803	A,A	C,C	1,1	inf,-inf	inf,inf	2.48021,0.30354	0.000282173	0.000282173
3	chr5:75948893:T:C	75948893	C,C	T,T	1,1	inf,-inf	inf,inf	2.07756,1.22969	0.000279612	0.000279612
3	chr5:76954117:G:A	76954117	NA,A	NA,G	NA,1	NA,inf	NA,inf	NA,1.82075	0.000278769	0.000278769
3	chr5:75244786:T:C	75244786	C,C	T,T	1,1	-inf,-inf	inf,inf	2.67462,0.686737	0.00027873	0.00027873
3	chr5:76411114:T:C	76411114	C,C	T,T	1,1	inf,-inf	inf,inf	1.89502,1.83288	0.00027465	0.00027465
3	chr5:76716920:C:T	76716920	T,T	C,C	1,1	inf,inf	inf,inf	7.07352,2.92166	0.000274532	0.000274532
3	chr5:78212602:G:A	78212602	A,A	G,G	1,1	-inf,-inf	inf,inf	3.57332,1.38582	0.000274443	0.000274443
3	chr5:75809839:G:A	75809839	NA,A	NA,G	NA,1	NA,inf	NA,inf	NA,1.76619	0.000271392	0.000271392
3	chr5:77113908:A:G	77113908	NA,G	NA,A	NA,1	NA,-inf	NA,inf	NA,1.82751	0.000270228	0.000270228
3	chr5:77089745:T:G	77089745	NA,G	NA,T	NA,1	NA,-inf	NA,inf	NA,1.78596	0.000268884	0.000268884
3	chr5:77114643:C:A	77114643	NA,A	NA,C	NA,1	NA,-inf	NA,inf	NA,1.82474	0.000268844	0.000268844
3	chr5:76719286:G:T	76719286	T,T	G,G	1,1	-inf,-inf	inf,inf	7.94634,0.160919	0.000266142	0.000266142
3	chr5:76412617:C:T	76412617	T,T	C,C	1,1	inf,-inf	inf,inf	2.15329,1.5829	0.000265077	0.000265077
3	chr5:75041118:T:C	75041118	C,C	T,T	1,1	-inf,-inf	inf,inf	2.70911,0.286564	0.000264025	0.000264025
3	chr5:76409792:T:C	76409792	C,C	T,T	1,1	inf,-inf	inf,inf	2.12252,1.60706	0.000261716	0.000261716
3	chr5:75614147:C:T	75614147	T,T	C,C	1,1	-inf,inf	inf,inf	2.52611,0.92743	0.000261118	0.000261118
3	chr5:77491067:C:T	77491067	T,T	C,C	1,1	inf,-inf	inf,inf	2.40524,0.398085	0.000261087	0.000261087
3	chr5:75304921:G:A	75304921	NA,A	NA,G	NA,1	NA,inf	NA,inf	NA,1.76515	0.000260265	0.000260265
3	chr5:75208958:A:G	75208958	G,G	A,A	1,1	-inf,-inf	inf,inf	2.21242,1.21218	0.000259543	0.000259543
3	chr5:75491485:T:C	75491485	C,C	T,T	1,1	-inf,inf	inf,inf	2.27973,1.20144	0.000259516	0.000259516
3	chr5:78435316:A:G	78435316	NA,G	NA,A	NA,1	NA,inf	NA,inf	NA,1.58212	0.000258562	0.000258562
3	chr5:78412251:T:G	78412251	NA,G	NA,T	NA,1	NA,inf	NA,inf	NA,1.57971	0.000256993	0.000256993
3	chr5:78637268:T:C	78637268	C,C	T,T	1,1	inf,-inf	inf,inf	1.18595,1.68991	0.000256286	0.000256286
3	chr5:78208758:T:C	78208758	C,C	T,T	1,1	-inf,-inf	inf,inf	3.70506,1.22424	0.000256253	0.000256253
3	chr5:76731860:C:T	76731860	NA,T	NA,C	NA,1	NA,-inf	NA,inf	NA,1.80729	0.000254941	0.000254941
3	chr5:75048975:T:C	75048975	NA,C	NA,T	NA,1	NA,inf	NA,inf	NA,1.76546	0.000253347	0.000253347
3	chr5:78208138:C:T	78208138	T,T	C,C	1,1	-inf,-inf	inf,inf	3.65981,1.25517	0.000253107	0.000253107
3	chr5:76730754:A:G	76730754	NA,G	NA,A	NA,1	NA,-inf	NA,inf	NA,1.80113	0.000252195	0.000252195
3	chr5:75753171:T:C	75753171	NA,C	NA,T	NA,1	NA,-inf	NA,inf	NA,1.7629	0.000251834	0.000251834
3	chr5:75780922:C:CT	75780922	NA,CT	NA,C	NA,1	NA,-inf	NA,inf	NA,1.76772	0.000250115	0.000250115
3	chr5:78229612:A:G	78229612	G,G	A,A	1,1	-inf,-inf	inf,inf	3.60165,1.31776	0.000249681	0.000249681
3	chr5:74770886:C:T	74770886	T,NA	C,NA	1,NA	-inf,NA	inf,NA	2.08305,NA	0.000249258	0.000249258
3	chr5:75046684:C:T	75046684	NA,T	NA,C	NA,1	NA,-inf	NA,inf	NA,1.75597	0.000249135	0.000249135
3	chr5:78721557:C:CT	78721557	NA,CT	NA,C	NA,1	NA,-inf	NA,inf	NA,1.54803	0.000249057	0.000249057
3	chr5:77111232:G:A	77111232	NA,A	NA,G	NA,1	NA,-inf	NA,inf	NA,1.76922	0.000246438	0.000246438
3	chr5:75660692:C:T	75660692	T,T	C,C	1,1	inf,-inf	inf,inf	2.83509,0.141931	0.000246392	0.000246392
3	chr5:75264662:C:T	75264662	T,T	C,C	1,1	-inf,inf	inf,inf	2.69202,0.693086	0.000245456	0.000245456
3	chr5:76217570:C:T	76217570	T,T	C,C	1,1	-inf,inf	inf,inf	1.30709,1.92561	0.000243662	0.000243662
3	chr5:78212978:T:C	78212978	C,C	T,T	1,1	-inf,-inf	inf,inf	3.40289,1.49577	0.000243094	0.000243094
3	chr5:75657679:C:T	75657679	T,T	C,C	1,1	inf,-inf	inf,inf	2.83177,0.12379	0.000242994	0.000242994
3	chr5:76352412:A:G	76352412	G,NA	A,NA	1,NA	inf,NA	inf,NA	1.69454,NA	0.000242332	0.000242332
3	chr5:76725646:G:A	76725646	NA,A	NA,G	NA,1	NA,-inf	NA,inf	NA,1.77226	0.000240764	0.000240764
3	chr5:78773128:A:T	78773128	NA,T	NA,A	NA,1	NA,inf	NA,inf	NA,1.77585	0.00024047	0.00024047
3	chr5:75477211:G:A	75477211	A,NA	G,NA	1,NA	-inf,NA	inf,NA	2.11437,NA	0.000239208	0.000239208
3	chr5:75215235:G:C	75215235	NA,C	NA,G	NA,1	NA,inf	NA,inf	NA,1.74608	0.00023906	0.00023906
3	chr5:76956406:A:T	76956406	NA,T	NA,A	NA,1	NA,inf	NA,inf	NA,1.6967	0.000238566	0.000238566
3	chr5:78769176:C:A	78769176	A,A	C,C	1,1	-inf,-inf	inf,inf	1.19859,1.85973	0.00023702	0.00023702
3	chr5:75832064:G:A	75832064	A,NA	G,NA	1,NA	inf,NA	inf,NA	1.39655,NA	0.000235743	0.000235743
3	chr5:78603765:T:C	78603765	NA,C	NA,T	NA,1	NA,inf	NA,inf	NA,1.8077	0.000232085	0.000232085
3	chr5:76372733:C:T	76372733	T,T	C,C	1,1	inf,inf	inf,inf	2.17264,0.333969	0.000230397	0.000230397
3	chr5:75584065:G:A	75584065	A,A	G,G	1,1	-inf,inf	inf,inf	2.4555,0.930362	0.000228896	0.000228896
3	chr5:76770975:G:A	76770975	A,A	G,G	1,1	-inf,-inf	inf,inf	6.83334,1.46424	0.00022855	0.00022855
3	chr5:78826293:C:T	78826293	T,T	C,C	1,1	-inf,inf	inf,inf	0.00624278,2.95091	0.00022748	0.00022748
3	chr5:75194833:T:C	75194833	C,C	T,T	1,1	-inf,-inf	inf,inf	2.31833,0.989767	0.000227423	0.000227423
3	chr5:77395959:G:A	77395959	NA,A	NA,G	NA,1	NA,-inf	NA,inf	NA,1.66832	0.000227158	0.000227158
3	chr5:76413588:G:A	76413588	A,A	G,G	1,1	inf,-inf	inf,inf	2.11918,1.53082	0.000226228	0.000226228
3	chr5:76924799:A:G	76924799	NA,G	NA,A	NA,1	NA,-inf	NA,inf	NA,1.75943	0.000225764	0.000225764
3	chr5:77474431:TA:T	77474431	T,T	TA,TA	1,1	inf,-inf	inf,inf	2.33229,0.397083	0.000225388	0.000225388
3	chr5:76328117:T:C	76328117	NA,C	NA,T	NA,1	NA,inf	NA,inf	NA,1.71145	0.000224084	0.000224084
3	chr5:76373047:G:C	76373047	C,C	G,G	1,1	inf,inf	inf,inf	2.02165,0.597788	0.000222741	0.000222741
3	chr5:75304931:G:A	75304931	NA,A	NA,G	NA,1	NA,inf	NA,inf	NA,1.68369	0.000222513	0.000222513
3	chr5:74697868:T:G	74697868	NA,G	NA,T	NA,1	NA,-inf	NA,inf	NA,1.69112	0.000222	0.000222
3	chr5:75394479:A:T	75394479	T,T	A,A	1,1	-inf,inf	inf,inf	2.47567,0.483785	0.000221765	0.000221765
3	chr5:75011656:T:C	75011656	C,C	T,T	1,1	-inf,inf	inf,inf	2.4622,1.03133	0.000221675	0.000221675
3	chr5:77687369:G:A	77687369	A,NA	G,NA	1,NA	-inf,NA	inf,NA	1.95658,NA	0.00022165	0.00022165
3	chr5:75989184:A:G	75989184	G,G	A,A	1,1	inf,inf	inf,inf	0.838844,2.12782	0.000221552	0.000221552
3	chr5:76941949:A:G	76941949	NA,G	NA,A	NA,1	NA,-inf	NA,inf	NA,1.69167	0.000221375	0.000221375
3	chr5:76713901:A:G	76713901	G,G	A,A	1,1	-inf,-inf	inf,inf	3.98135,0.243118	0.000221292	0.000221292
3	chr5:74695898:G:A	74695898	NA,A	NA,G	NA,1	NA,-inf	NA,inf	NA,1.69236	0.000221181	0.000221181
3	chr5:78233295:A:G	78233295	G,G	A,A	1,1	-inf,-inf	inf,inf	3.58724,1.25582	0.000220931	0.000220931
3	chr5:77471309:C:A	77471309	A,A	C,C	1,1	inf,-inf	inf,inf	2.34003,0.366181	0.000219987	0.000219987
3	chr5:76908363:A:G	76908363	NA,G	NA,A	NA,1	NA,-inf	NA,inf	NA,1.72173	0.000219402	0.000219402
3	chr5:75016877:A:C	75016877	C,C	A,A	1,1	-inf,inf	inf,inf	2.15792,1.3531	0.000219198	0.000219198
3	chr5:75967615:G:A	75967615	NA,A	NA,G	NA,1	NA,-inf	NA,inf	NA,1.66592	0.000218109	0.000218109
3	chr5:77105141:A:T	77105141	NA,T	NA,A	NA,1	NA,inf	NA,inf	NA,1.69129	0.000217511	0.000217511
3	chr5:77836464:A:G	77836464	NA,G	NA,A	NA,1	NA,inf	NA,inf	NA,1.65824	0.000217464	0.000217464
3	chr5:74670530:G:A	74670530	NA,A	NA,G	NA,1	NA,inf	NA,inf	NA,1.69034	0.000217282	0.000217282
3	chr5:75974848:A:G	75974848	NA,G	NA,A	NA,1	NA,inf	NA,inf	NA,1.69232	0.00021658	0.00021658
3	chr5:76869711:C:A	76869711	A,NA	C,NA	1,NA	inf,NA	inf,NA	1.8408,NA	0.00021573	0.00021573
3	chr5:75785717:AAAG:A	75785717	NA,A	NA,AAAG	NA,1	NA,-inf	NA,inf	NA,1.69728	0.000214368	0.000214368
3	chr5:75011853:T:C	75011853	C,C	T,T	1,1	-inf,inf	inf,inf	2.44255,1.01663	0.000213502	0.000213502
3	chr5:76862409:C:T	76862409	NA,T	NA,C	NA,1	NA,inf	NA,inf	NA,1.69172	0.000212692	0.000212692
3	chr5:76710617:G:A	76710617	A,A	G,G	1,1	-inf,-inf	inf,inf	7.50011,0.578222	0.000212641	0.000212641
3	chr5:75045492:T:C	75045492	NA,C	NA,T	NA,1	NA,inf	NA,inf	NA,1.67124	0.000211926	0.000211926
3	chr5:77466978:G:C	77466978	C,C	G,G	1,1	inf,-inf	inf,inf	2.33459,0.344102	0.000211639	0.000211639
3	chr5:75047169:T:C	75047169	NA,C	NA,T	NA,1	NA,inf	NA,inf	NA,1.67055	0.000211634	0.000211634
3	chr5:78072883:G:A	78072883	NA,A	NA,G	NA,1	NA,inf	NA,inf	NA,1.53343	0.000210126	0.000210126
3	chr5:77456094:C:T	77456094	NA,T	NA,C	NA,1	NA,-inf	NA,inf	NA,1.64612	0.0002095	0.0002095
3	chr5:78762862:T:C	78762862	NA,C	NA,T	NA,1	NA,-inf	NA,inf	NA,1.70076	0.000208318	0.000208318
3	chr5:75015337:C:T	75015337	T,T	C,C	1,1	-inf,inf	inf,inf	1.73289,1.72297	0.000206569	0.000206569
3	chr5:78229421:A:G	78229421	G,G	A,A	1,1	-inf,-inf	inf,inf	3.5339,1.26099	0.000206084	0.000206084
3	chr5:75180683:G:A	75180683	A,A	G,G	1,1	-inf,-inf	inf,inf	2.27553,0.9781	0.000205951	0.000205951
3	chr5:75016876:G:A	75016876	A,A	G,G	1,1	-inf,inf	inf,inf	2.13708,1.33942	0.000205909	0.000205909
3	chr5:77096718:C:T	77096718	NA,T	NA,C	NA,1	NA,-inf	NA,inf	NA,1.62814	0.000205436	0.000205436
3	chr5:75334364:C:T	75334364	T,T	C,C	1,1	-inf,-inf	inf,inf	2.42955,0.345838	0.00020474	0.00020474
3	chr5:77450735:C:T	77450735	T,T	C,C	1,1	inf,-inf	inf,inf	2.32341,0.33287	0.000204362	0.000204362
3	chr5:76389636:G:C	76389636	C,C	G,G	1,1	inf,-inf	inf,inf	1.95833,0.636769	0.000204291	0.000204291
3	chr5:76745451:G:A	76745451	NA,A	NA,G	NA,1	NA,-inf	NA,inf	NA,1.69076	0.000204193	0.000204193
3	chr5:75235654:C:T	75235654	NA,T	NA,C	NA,1	NA,-inf	NA,inf	NA,1.65119	0.000204003	0.000204003
3	chr5:75232705:T:C	75232705	NA,C	NA,T	NA,1	NA,-inf	NA,inf	NA,1.6492	0.000203249	0.000203249
3	chr5:77782220:G:A	77782220	A,A	G,G	1,1	-inf,inf	inf,inf	2.55231,0.278497	0.000202935	0.000202935
3	chr5:74695180:G:A	74695180	NA,A	NA,G	NA,1	NA,-inf	NA,inf	NA,1.64791	0.000202536	0.000202536
3	chr5:77474519:A:G	77474519	NA,G	NA,A	NA,1	NA,-inf	NA,inf	NA,1.62354	0.000202301	0.000202301
3	chr5:76415405:T:G	76415405	G,G	T,T	1,1	inf,inf	inf,inf	0.33579,2.52861	0.000202242	0.000202242
3	chr5:75232397:G:A	75232397	A,A	G,G	1,1	-inf,-inf	inf,inf	2.25357,0.996055	0.000201847	0.000201847
3	chr5:76554614:G:T	76554614	NA,T	NA,G	NA,1	NA,inf	NA,inf	NA,1.63752	0.000200081	0.000200081
3	chr5:76408432:A:G	76408432	G,G	A,A	1,1	inf,inf	inf,inf	2.70099,0.483549	0.00020005	0.00020005
3	chr5:77482283:C:T	77482283	T,T	C,C	1,1	inf,-inf	inf,inf	2.29263,0.371821	0.000199665	0.000199665
3	chr5:75703751:G:A	75703751	A,A	G,G	1,1	-inf,inf	inf,inf	2.62719,0.330395	0.000199328	0.000199328
3	chr5:78602635:T:C	78602635	NA,C	NA,T	NA,1	NA,inf	NA,inf	NA,1.72388	0.000199309	0.000199309
3	chr5:78299702:T:G	78299702	NA,G	NA,T	NA,1	NA,-inf	NA,inf	NA,1.8123	0.000199083	0.000199083
3	chr5:75882151:C:T	75882151	T,NA	C,NA	1,NA	-inf,NA	inf,NA	2.12121,NA	0.000198953	0.000198953
3	chr5:74967630:T:C	74967630	C,C	T,T	1,1	-inf,-inf	inf,inf	2.56339,0.345874	0.000198242	0.000198242
3	chr5:76748625:T:C	76748625	NA,C	NA,T	NA,1	NA,inf	NA,inf	NA,1.6366	0.000197703	0.000197703
3	chr5:78299703:G:T	78299703	NA,T	NA,G	NA,1	NA,-inf	NA,inf	NA,1.80652	0.000197016	0.000197016
3	chr5:77154365:T:C	77154365	C,C	T,T	1,1	inf,inf	inf,inf	2.80946,1.12124	0.000196767	0.000196767
3	chr5:77457278:T:C	77457278	C,C	T,T	1,1	inf,inf	inf,inf	2.4276,0.0430597	0.000196544	0.000196544
3	chr5:74683317:T:G	74683317	NA,G	NA,T	NA,1	NA,-inf	NA,inf	NA,1.63164	0.000196318	0.000196318
3	chr5:76411751:T:C	76411751	C,C	T,T	1,1	inf,-inf	inf,inf	1.95412,1.60774	0.000195678	0.000195678
3	chr5:78768097:TC:T	78768097	T,T	TC,TC	1,1	inf,inf	inf,inf	1.40307,1.48799	0.000194092	0.000194092
3	chr5:75530910:G:A	75530910	A,A	G,G	1,1	-inf,inf	inf,inf	2.14348,1.18449	0.000193909	0.000193909
3	chr5:74976778:G:T	74976778	T,T	G,G	1,1	-inf,inf	inf,inf	2.68368,0.00338525	0.000193167	0.000193167
3	chr5:77475580:G:A	77475580	NA,A	NA,G	NA,1	NA,-inf	NA,inf	NA,1.63748	0.000192758	0.000192758
3	chr5:77781813:G:A	77781813	A,A	G,G	1,1	-inf,inf	inf,inf	2.52505,0.286207	0.000192436	0.000192436
3	chr5:75201811:T:C	75201811	C,C	T,T	1,1	-inf,-inf	inf,inf	2.26152,0.957322	0.00019242	0.00019242
3	chr5:75147139:T:C	75147139	C,C	T,T	1,1	-inf,-inf	inf,inf	2.21677,1.00674	0.000192117	0.000192117
3	chr5:76745754:C:T	76745754	NA,T	NA,C	NA,1	NA,-inf	NA,inf	NA,1.65928	0.000191968	0.000191968
3	chr5:75332189:G:C	75332189	C,C	G,G	1,1	-inf,-inf	inf,inf	2.36625,0.406729	0.000191894	0.000191894
3	chr5:76640765:A:G	76640765	NA,G	NA,A	NA,1	NA,inf	NA,inf	NA,1.60753	0.000191842	0.000191842
3	chr5:76951708:T:C	76951708	NA,C	NA,T	NA,1	NA,inf	NA,inf	NA,1.64123	0.000191332	0.000191332
3	chr5:75183020:G:A	75183020	A,A	G,G	1,1	-inf,-inf	inf,inf	2.23999,0.976022	0.000191116	0.000191116
3	chr5:75072429:T:C	75072429	C,C	T,T	1,1	-inf,-inf	inf,inf	2.45078,0.738723	0.00019085	0.00019085
3	chr5:77091322:A:T	77091322	NA,T	NA,A	NA,1	NA,-inf	NA,inf	NA,1.58988	0.000190461	0.000190461
3	chr5:75966075:G:A	75966075	NA,A	NA,G	NA,1	NA,-inf	NA,inf	NA,1.59391	0.000190451	0.000190451
3	chr5:76757195:T:A	76757195	A,A	T,T	1,1	-inf,-inf	inf,inf	9.30729,0.101056	0.000190075	0.000190075
3	chr5:75734765:TAA:T	75734765	NA,T	NA,TAA	NA,1	NA,inf	NA,inf	NA,1.63638	0.00019003	0.00019003
3	chr5:75332672:C:A	75332672	A,A	C,C	1,1	-inf,-inf	inf,inf	2.36349,0.404807	0.000189971	0.000189971
3	chr5:78744595:A:G	78744595	NA,G	NA,A	NA,1	NA,-inf	NA,inf	NA,1.62152	0.000189902	0.000189902
3	chr5:77454885:A:G	77454885	G,G	A,A	1,1	inf,inf	inf,inf	2.41198,0.0331897	0.000189784	0.000189784
3	chr5:77272786:G:A	77272786	A,NA	G,NA	1,NA	inf,NA	inf,NA	1.39706,NA	0.000189712	0.000189712
3	chr5:78769379:A:G	78769379	G,G	A,A	1,1	inf,inf	inf,inf	1.48948,1.35836	0.00018964	0.00018964
3	chr5:77084504:C:T	77084504	T,T	C,C	1,1	-inf,-inf	inf,inf	1.22533,1.94084	0.000189538	0.000189538
3	chr5:75174920:A:G	75174920	G,G	A,A	1,1	-inf,-inf	inf,inf	2.24028,0.970028	0.000189496	0.000189496
3	chr5:77185982:G:C	77185982	C,NA	G,NA	1,NA	-inf,NA	inf,NA	2.05399,NA	0.000189162	0.000189162
3	chr5:76712463:G:A	76712463	NA,A	NA,G	NA,1	NA,-inf	NA,inf	NA,1.59564	0.000188715	0.000188715
3	chr5:75696024:A:C	75696024	C,C	A,A	1,1	-inf,inf	inf,inf	2.59793,0.337586	0.000187822	0.000187822
3	chr5:75990933:A:G	75990933	G,G	A,A	1,1	inf,inf	inf,inf	0.835126,2.03613	0.000187697	0.000187697
3	chr5:78675842:G:A	78675842	NA,A	NA,G	NA,1	NA,-inf	NA,inf	NA,1.52217	0.000187684	0.000187684
3	chr5:76408127:T:C	76408127	C,C	T,T	1,1	inf,-inf	inf,inf	1.95343,1.56863	0.000187619	0.000187619
3	chr5:75741936:T:A	75741936	A,A	T,T	1,1	-inf,-inf	inf,inf	2.56736,0.118612	0.00018706	0.00018706
3	chr5:77879504:T:C	77879504	C,C	T,T	1,1	inf,-inf	inf,inf	0.96048,2.11297	0.00018675	0.00018675
3	chr5:76639236:A:C	76639236	NA,C	NA,A	NA,1	NA,-inf	NA,inf	NA,1.61268	0.000186686	0.000186686
3	chr5:75581978:T:C	75581978	C,C	T,T	1,1	-inf,inf	inf,inf	2.29603,0.996626	0.000186477	0.000186477
3	chr5:78172718:G:A	78172718	NA,A	NA,G	NA,1	NA,inf	NA,inf	NA,1.50987	0.000184368	0.000184368
3	chr5:77478213:C:G	77478213	G,G	C,C	1,1	inf,-inf	inf,inf	2.22812,0.416545	0.00018403	0.00018403
3	chr5:77404579:TTGAC:T	77404579	NA,T	NA,TTGAC	NA,1	NA,-inf	NA,inf	NA,1.53365	0.000183972	0.000183972
3	chr5:75039082:G:T	75039082	T,T	G,G	1,1	-inf,-inf	inf,inf	2.4735,0.416263	0.000183746	0.000183746
3	chr5:75978837:G:C	75978837	NA,C	NA,G	NA,1	NA,-inf	NA,inf	NA,1.57364	0.000183191	0.000183191
3	chr5:75741470:C:G	75741470	G,G	C,C	1,1	-inf,-inf	inf,inf	2.77141,0.180164	0.000183087	0.000183087
3	chr5:76932644:G:A	76932644	NA,A	NA,G	NA,1	NA,-inf	NA,inf	NA,1.60151	0.000182994	0.000182994
3	chr5:78775357:T:C	78775357	NA,C	NA,T	NA,1	NA,inf	NA,inf	NA,1.62633	0.000182864	0.000182864
3	chr5:76809004:ACT:A	76809004	A,A	ACT,ACT	1,1	-inf,inf	inf,inf	4.4772,0.187949	0.000182432	0.000182432
3	chr5:78769493:T:C	78769493	C,C	T,T	1,1	inf,inf	inf,inf	1.54099,1.27528	0.000182267	0.000182267
3	chr5:78769510:C:A	78769510	A,A	C,C	1,1	inf,inf	inf,inf	1.51353,1.30826	0.000182054	0.000182054
3	chr5:78769293:A:G	78769293	G,G	A,A	1,1	inf,inf	inf,inf	1.51509,1.30637	0.00018198	0.00018198
3	chr5:77109133:A:G	77109133	NA,G	NA,A	NA,1	NA,-inf	NA,inf	NA,1.61641	0.00018159	0.00018159
3	chr5:77481708:C:T	77481708	T,T	C,C	1,1	inf,-inf	inf,inf	2.32041,0.232487	0.000181519	0.000181519
3	chr5:76510427:A:G	76510427	NA,G	NA,A	NA,1	NA,-inf	NA,inf	NA,1.59488	0.000181075	0.000181075
3	chr5:75205521:AC:A	75205521	A,A	AC,AC	1,1	-inf,-inf	inf,inf	2.22431,0.963947	0.000181047	0.000181047
3	chr5:75329687:G:A	75329687	A,A	G,G	1,1	-inf,-inf	inf,inf	2.33876,0.405436	0.000180887	0.000180887
3	chr5:75509503:C:A	75509503	NA,A	NA,C	NA,1	NA,inf	NA,inf	NA,1.59845	0.000180829	0.000180829
3	chr5:78769498:T:A	78769498	A,A	T,T	1,1	inf,inf	inf,inf	1.51252,1.30627	0.000180556	0.000180556
3	chr5:75230971:G:A	75230971	A,A	G,G	1,1	-inf,-inf	inf,inf	2.23129,0.955718	0.000180302	0.000180302
3	chr5:75203806:A:G	75203806	G,G	A,A	1,1	-inf,-inf	inf,inf	2.20451,0.980804	0.00017999	0.00017999
3	chr5:75602781:C:T	75602781	T,T	C,C	1,1	-inf,-inf	inf,inf	1.7669,1.31408	0.00017978	0.00017978
3	chr5:77130168:CAGAT:C	77130168	NA,C	NA,CAGAT	NA,1	NA,inf	NA,inf	NA,1.56065	0.000179716	0.000179716
3	chr5:78762965:TAAATAAATAAAAC:T	78762965	NA,T	NA,TAAATAAATAAAAC	NA,1	NA,-inf	NA,inf	NA,1.65885	0.000179672	0.000179672
3	chr5:74692667:T:C	74692667	NA,C	NA,T	NA,1	NA,-inf	NA,inf	NA,1.58106	0.00017928	0.00017928
3	chr5:75027659:T:G	75027659	G,G	T,T	1,1	-inf,-inf	inf,inf	2.2072,0.784951	0.000179225	0.000179225
3	chr5:77105981:A:G	77105981	NA,G	NA,A	NA,1	NA,inf	NA,inf	NA,1.59193	0.000179034	0.000179034
3	chr5:74985899:T:C	74985899	C,C	T,T	1,1	-inf,inf	inf,inf	2.635,0.0357865	0.000178947	0.000178947
3	chr5:76931615:C:T	76931615	NA,T	NA,C	NA,1	NA,-inf	NA,inf	NA,1.5872	0.000178931	0.000178931
3	chr5:76511011:G:A	76511011	NA,A	NA,G	NA,1	NA,-inf	NA,inf	NA,1.5848	0.000177908	0.000177908
3	chr5:78217413:A:C	78217413	C,C	A,A	1,1	-inf,-inf	inf,inf	3.4915,1.19089	0.000177682	0.000177682
3	chr5:76440523:A:G	76440523	NA,G	NA,A	NA,1	NA,-inf	NA,inf	NA,1.6114	0.000177587	0.000177587
3	chr5:76746957:TA:T	76746957	NA,T	NA,TA	NA,1	NA,inf	NA,inf	NA,1.57951	0.000177403	0.000177403
3	chr5:75091127:A:G	75091127	G,NA	A,NA	1,NA	-inf,NA	inf,NA	1.93756,NA	0.000177345	0.000177345
3	chr5:75452680:C:T	75452680	T,T	C,C	1,1	-inf,inf	inf,inf	2.22294,1.06025	0.000177262	0.000177262
3	chr5:77778954:G:T	77778954	T,T	G,G	1,1	-inf,inf	inf,inf	2.47257,0.260405	0.000177198	0.000177198
3	chr5:75660016:G:A	75660016	A,A	G,G	1,1	inf,-inf	inf,inf	2.65985,0.195308	0.000177117	0.000177117
3	chr5:76366787:T:G	76366787	G,G	T,T	1,1	inf,inf	inf,inf	1.95926,0.539841	0.000176685	0.000176685
3	chr5:75150476:A:G	75150476	G,G	A,A	1,1	-inf,-inf	inf,inf	2.22484,0.946184	0.00017603	0.00017603
3	chr5:75007736:G:C	75007736	C,C	G,G	1,1	-inf,inf	inf,inf	2.61094,0.740457	0.000175716	0.000175716
3	chr5:77064880:T:C	77064880	C,C	T,T	1,1	-inf,-inf	inf,inf	1.96904,1.1644	0.000174759	0.000174759
3	chr5:76412185:T:G	76412185	G,G	T,T	1,1	inf,-inf	inf,inf	1.90864,1.58632	0.000174048	0.000174048
3	chr5:75871537:C:G	75871537	NA,G	NA,C	NA,1	NA,inf	NA,inf	NA,1.5462	0.000173861	0.000173861
3	chr5:75010609:T:C	75010609	C,C	T,T	1,1	-inf,inf	inf,inf	1.72774,1.63862	0.000173753	0.000173753
3	chr5:75615045:A:G	75615045	G,G	A,A	1,1	-inf,inf	inf,inf	2.28035,0.97353	0.000173457	0.000173457
3	chr5:75206896:A:G	75206896	G,G	A,A	1,1	-inf,-inf	inf,inf	2.2074,0.954924	0.000172795	0.000172795
3	chr5:77035115:G:A	77035115	A,A	G,G	1,1	-inf,-inf	inf,inf	2.05545,1.06696	0.000172557	0.000172557
3	chr5:78723288:G:A	78723288	A,A	G,G	1,1	-inf,inf	inf,inf	0.499152,2.4732	0.000172271	0.000172271
3	chr5:77141099:A:G	77141099	NA,G	NA,A	NA,1	NA,inf	NA,inf	NA,1.53506	0.000171677	0.000171677
3	chr5:77469444:T:C	77469444	C,C	T,T	1,1	inf,inf	inf,inf	2.36616,0.0288814	0.000171313	0.000171313
3	chr5:76616839:C:T	76616839	NA,T	NA,C	NA,1	NA,inf	NA,inf	NA,1.52115	0.00017126	0.00017126
3	chr5:78626687:G:A	78626687	NA,A	NA,G	NA,1	NA,inf	NA,inf	NA,1.41993	0.000171247	0.000171247
3	chr5:75963334:G:T	75963334	NA,T	NA,G	NA,1	NA,-inf	NA,inf	NA,1.5361	0.000170757	0.000170757
3	chr5:78699250:A:G	78699250	NA,G	NA,A	NA,1	NA,-inf	NA,inf	NA,1.62967	0.000170706	0.000170706
3	chr5:76459821:A:T	76459821	NA,T	NA,A	NA,1	NA,inf	NA,inf	NA,1.58679	0.000170681	0.000170681
3	chr5:78730032:G:A	78730032	A,A	G,G	1,1	-inf,-inf	inf,inf	0.675206,2.79876	0.000170243	0.000170243
3	chr5:77108848:G:A	77108848	NA,A	NA,G	NA,1	NA,-inf	NA,inf	NA,1.58114	0.000170071	0.000170071
3	chr5:76294273:T:C	76294273	NA,C	NA,T	NA,1	NA,-inf	NA,inf	NA,1.57106	0.00016981	0.00016981
3	chr5:77761021:A:G	77761021	G,NA	A,NA	1,NA	inf,NA	inf,NA	1.77235,NA	0.000169489	0.000169489
3	chr5:75125961:T:C	75125961	C,C	T,T	1,1	-inf,-inf	inf,inf	2.17726,0.973333	0.000168523	0.000168523
3	chr5:75698498:A:G	75698498	NA,G	NA,A	NA,1	NA,inf	NA,inf	NA,1.57091	0.000168466	0.000168466
3	chr5:77907742:T:C	77907742	NA,C	NA,T	NA,1	NA,inf	NA,inf	NA,1.46865	0.000168344	0.000168344
3	chr5:77779178:A:T	77779178	T,T	A,A	1,1	-inf,inf	inf,inf	2.45119,0.25147	0.000168274	0.000168274
3	chr5:76835680:C:T	76835680	T,T	C,C	1,1	-inf,-inf	inf,inf	3.46097,0.486437	0.000167984	0.000167984
3	chr5:77817793:G:A	77817793	A,A	G,G	1,1	inf,-inf	inf,inf	1.91033,1.02015	0.000167454	0.000167454
3	chr5:76716163:G:A	76716163	NA,A	NA,G	NA,1	NA,-inf	NA,inf	NA,1.53025	0.000167296	0.000167296
3	chr5:77121249:G:T	77121249	T,T	G,G	1,1	inf,inf	inf,inf	2.25526,1.51807	0.000167033	0.000167033
3	chr5:76707089:C:T	76707089	T,T	C,C	1,1	-inf,-inf	inf,inf	6.81487,0.180643	0.000166824	0.000166824
3	chr5:75611138:A:C	75611138	C,C	A,A	1,1	-inf,inf	inf,inf	2.33491,0.877831	0.000166527	0.000166527
3	chr5:77162033:T:C	77162033	NA,C	NA,T	NA,1	NA,-inf	NA,inf	NA,1.5392	0.000166478	0.000166478
3	chr5:75669729:A:G	75669729	G,G	A,A	1,1	inf,-inf	inf,inf	2.62754,0.22951	0.0001664	0.0001664
3	chr5:75174616:G:A	75174616	NA,A	NA,G	NA,1	NA,-inf	NA,inf	NA,1.53621	0.000166373	0.000166373
3	chr5:77722035:T:C	77722035	C,C	T,T	1,1	-inf,inf	inf,inf	2.42081,0.21835	0.00016636	0.00016636
3	chr5:76767129:G:A	76767129	A,A	G,G	1,1	-inf,-inf	inf,inf	6.60881,1.39984	0.000166112	0.000166112
3	chr5:76492925:T:C	76492925	NA,C	NA,T	NA,1	NA,inf	NA,inf	NA,1.5587	0.000166019	0.000166019
3	chr5:77167735:G:T	77167735	T,T	G,G	1,1	inf,-inf	inf,inf	2.97778,1.62541	0.000165852	0.000165852
3	chr5:75513055:C:T	75513055	T,T	C,C	1,1	-inf,inf	inf,inf	2.18482,1.04871	0.0001654	0.0001654
3	chr5:75043747:G:A	75043747	NA,A	NA,G	NA,1	NA,inf	NA,inf	NA,1.5392	0.000165309	0.000165309
3	chr5:75973353:A:G	75973353	NA,G	NA,A	NA,1	NA,-inf	NA,inf	NA,1.53911	0.000165238	0.000165238
3	chr5:77706174:G:A	77706174	A,A	G,G	1,1	-inf,inf	inf,inf	2.51796,0.064666	0.000164694	0.000164694
3	chr5:75590468:GTTT:G	75590468	G,G	GTTT,GTTT	1,1	-inf,-inf	inf,inf	1.72403,1.31331	0.000164651	0.000164651
3	chr5:75021761:C:T	75021761	NA,T	NA,C	NA,1	NA,inf	NA,inf	NA,1.5417	0.000164269	0.000164269
3	chr5:78082537:T:C	78082537	NA,C	NA,T	NA,1	NA,-inf	NA,inf	NA,1.6254	0.000164196	0.000164196
3	chr5:78088363:T:C	78088363	NA,C	NA,T	NA,1	NA,-inf	NA,inf	NA,1.62517	0.000164143	0.000164143
3	chr5:78341199:T:C	78341199	C,C	T,T	1,1	-inf,-inf	inf,inf	0.820865,0.706163	0.00016314	0.00016314
3	chr5:76364972:G:A	76364972	A,A	G,G	1,1	inf,inf	inf,inf	1.91799,0.55322	0.000163045	0.000163045
3	chr5:76945302:G:A	76945302	NA,A	NA,G	NA,1	NA,inf	NA,inf	NA,1.5422	0.000162311	0.000162311
3	chr5:77119434:G:A	77119434	NA,A	NA,G	NA,1	NA,-inf	NA,inf	NA,1.512	0.000162134	0.000162134
3	chr5:78740720:A:G	78740720	NA,G	NA,A	NA,1	NA,-inf	NA,inf	NA,1.62428	0.000161993	0.000161993
3	chr5:75356084:G:A	75356084	A,A	G,G	1,1	-inf,inf	inf,inf	1.97828,1.21187	0.000161758	0.000161758
3	chr5:76540922:T:C	76540922	NA,C	NA,T	NA,1	NA,inf	NA,inf	NA,1.53082	0.000160928	0.000160928
3	chr5:77059070:T:C	77059070	C,C	T,T	1,1	-inf,-inf	inf,inf	2.06366,1.01794	0.000160861	0.000160861
3	chr5:77845154:T:C	77845154	NA,C	NA,T	NA,1	NA,-inf	NA,inf	NA,1.47305	0.000160365	0.000160365
3	chr5:76400837:C:T	76400837	T,T	C,C	1,1	inf,-inf	inf,inf	2.25567,1.0508	0.000160167	0.000160167
3	chr5:74685634:C:A	74685634	NA,A	NA,C	NA,1	NA,-inf	NA,inf	NA,1.52375	0.000159621	0.000159621
3	chr5:75753594:G:C	75753594	NA,C	NA,G	NA,1	NA,-inf	NA,inf	NA,1.50912	0.000159535	0.000159535
3	chr5:77107686:C:T	77107686	NA,T	NA,C	NA,1	NA,-inf	NA,inf	NA,1.54572	0.000159283	0.000159283
3	chr5:75737207:G:A	75737207	NA,A	NA,G	NA,1	NA,inf	NA,inf	NA,1.54334	0.000159109	0.000159109
3	chr5:76811527:T:G	76811527	G,G	T,T	1,1	-inf,-inf	inf,inf	3.29307,0.693446	0.00015892	0.00015892
3	chr5:78599580:T:G	78599580	NA,G	NA,T	NA,1	NA,inf	NA,inf	NA,1.37148	0.000158653	0.000158653
3	chr5:75668185:A:G	75668185	NA,G	NA,A	NA,1	NA,inf	NA,inf	NA,1.53065	0.000158244	0.000158244
3	chr5:76408260:G:A	76408260	A,A	G,G	1,1	inf,-inf	inf,inf	1.9278,1.50101	0.000158178	0.000158178
3	chr5:78839777:A:G	78839777	NA,G	NA,A	NA,1	NA,-inf	NA,inf	NA,1.49287	0.000157999	0.000157999
3	chr5:74681643:G:A	74681643	NA,A	NA,G	NA,1	NA,-inf	NA,inf	NA,1.51513	0.000157979	0.000157979
3	chr5:74981963:A:T	74981963	T,T	A,A	1,1	-inf,-inf	inf,inf	2.58005,0.0606488	0.000156686	0.000156686
3	chr5:75847799:A:C	75847799	C,C	A,A	1,1	-inf,inf	inf,inf	2.01504,0.771015	0.000156527	0.000156527
3	chr5:76618655:G:GA	76618655	NA,GA	NA,G	NA,1	NA,inf	NA,inf	NA,1.47679	0.000156484	0.000156484
3	chr5:74675282:A:G	74675282	G,G	A,A	1,1	inf,-inf	inf,inf	0.508901,2.50325	0.000156235	0.000156235
3	chr5:77070643:G:A	77070643	A,A	G,G	1,1	-inf,-inf	inf,inf	1.81718,1.25987	0.000156215	0.000156215
3	chr5:75005409:T:C	75005409	C,C	T,T	1,1	-inf,inf	inf,inf	2.43395,0.852911	0.000156	0.000156
3	chr5:75257792:C:T	75257792	T,T	C,C	1,1	-inf,inf	inf,inf	2.43113,0.718508	0.000155753	0.000155753
3	chr5:75280460:G:A	75280460	A,A	G,G	1,1	-inf,inf	inf,inf	1.88338,1.21963	0.000155592	0.000155592
3	chr5:76798684:A:G	76798684	G,G	A,A	1,1	-inf,-inf	inf,inf	3.58384,0.429224	0.000155356	0.000155356
3	chr5:78127175:A:G	78127175	NA,G	NA,A	NA,1	NA,-inf	NA,inf	NA,1.64897	0.000155289	0.000155289
3	chr5:78076084:A:G	78076084	NA,G	NA,A	NA,1	NA,-inf	NA,inf	NA,1.59607	0.000155188	0.000155188
3	chr5:78629365:A:C	78629365	NA,C	NA,A	NA,1	NA,-inf	NA,inf	NA,1.73525	0.000155169	0.000155169
3	chr5:76596207:C:G	76596207	NA,G	NA,C	NA,1	NA,inf	NA,inf	NA,1.47093	0.000154971	0.000154971
3	chr5:78763447:C:T	78763447	NA,T	NA,C	NA,1	NA,-inf	NA,inf	NA,1.54818	0.000154715	0.000154715
3	chr5:76954765:C:G	76954765	NA,G	NA,C	NA,1	NA,inf	NA,inf	NA,1.47095	0.000153618	0.000153618
3	chr5:76415566:T:C	76415566	NA,C	NA,T	NA,1	NA,-inf	NA,inf	NA,1.52335	0.000153407	0.000153407
3	chr5:76557908:G:A	76557908	A,A	G,G	1,1	inf,-inf	inf,inf	5.90214,0.574074	0.000153277	0.000153277
3	chr5:77026496:T:C	77026496	C,C	T,T	1,1	-inf,-inf	inf,inf	2.07391,0.989487	0.00015311	0.00015311
3	chr5:75778357:C:T	75778357	NA,T	NA,C	NA,1	NA,-inf	NA,inf	NA,1.51251	0.000152956	0.000152956
3	chr5:76660733:C:T	76660733	T,NA	C,NA	1,NA	inf,NA	inf,NA	1.47003,NA	0.000152936	0.000152936
3	chr5:78071132:A:G	78071132	NA,G	NA,A	NA,1	NA,inf	NA,inf	NA,1.79248	0.000152889	0.000152889
3	chr5:75669297:G:A	75669297	A,A	G,G	1,1	inf,-inf	inf,inf	2.54626,0.220799	0.000152721	0.000152721
3	chr5:75231616:C:T	75231616	NA,T	NA,C	NA,1	NA,-inf	NA,inf	NA,1.48872	0.000152261	0.000152261
3	chr5:75463358:T:A	75463358	A,A	T,T	1,1	-inf,inf	inf,inf	2.09796,1.10421	0.000152231	0.000152231
3	chr5:77070913:A:G	77070913	G,G	A,A	1,1	-inf,-inf	inf,inf	1.76119,1.30658	0.000150982	0.000150982
3	chr5:77706672:G:A	77706672	A,A	G,G	1,1	-inf,inf	inf,inf	2.3768,0.216832	0.00015075	0.00015075
3	chr5:77700991:C:T	77700991	T,T	C,C	1,1	-inf,inf	inf,inf	2.38502,0.19486	0.000150626	0.000150626
3	chr5:75393424:T:C	75393424	C,C	T,T	1,1	-inf,inf	inf,inf	2.27131,0.907662	0.00015043	0.00015043
3	chr5:76557142:A:G	76557142	NA,G	NA,A	NA,1	NA,-inf	NA,inf	NA,1.4753	0.000150262	0.000150262
3	chr5:77168824:C:T	77168824	NA,T	NA,C	NA,1	NA,-inf	NA,inf	NA,1.47394	0.000149494	0.000149494
3	chr5:77086976:G:A	77086976	NA,A	NA,G	NA,1	NA,inf	NA,inf	NA,1.48329	0.0001494	0.0001494
3	chr5:78664037:AC:A	78664037	NA,A	NA,AC	NA,1	NA,inf	NA,inf	NA,1.60658	0.000149065	0.000149065
3	chr5:75004359:G:A	75004359	A,A	G,G	1,1	-inf,inf	inf,inf	2.44811,0.806783	0.000148815	0.000148815
3	chr5:76837788:G:A	76837788	A,A	G,G	1,1	inf,inf	inf,inf	6.36004,0.692204	0.000148732	0.000148732
3	chr5:76935020:C:T	76935020	NA,T	NA,C	NA,1	NA,-inf	NA,inf	NA,1.49261	0.000148675	0.000148675
3	chr5:76705333:G:A	76705333	A,A	G,G	1,1	-inf,-inf	inf,inf	3.7782,0.125556	0.000148225	0.000148225
3	chr5:77726407:C:T	77726407	T,T	C,C	1,1	-inf,inf	inf,inf	2.36783,0.217297	0.00014784	0.00014784
3	chr5:76618134:G:A	76618134	NA,A	NA,G	NA,1	NA,inf	NA,inf	NA,1.44482	0.000147063	0.000147063
3	chr5:74678140:T:C	74678140	NA,C	NA,T	NA,1	NA,-inf	NA,inf	NA,1.48712	0.000146972	0.000146972
3	chr5:76555965:A:C	76555965	C,C	A,A	1,1	inf,-inf	inf,inf	5.89758,0.538233	0.000146295	0.000146295
3	chr5:76510586:A:G	76510586	NA,G	NA,A	NA,1	NA,-inf	NA,inf	NA,1.47727	0.000145974	0.000145974
3	chr5:77422804:T:C	77422804	NA,C	NA,T	NA,1	NA,-inf	NA,inf	NA,1.38607	0.000145961	0.000145961
3	chr5:75612984:G:A	75612984	NA,A	NA,G	NA,1	NA,inf	NA,inf	NA,1.49133	0.000145677	0.000145677
3	chr5:75355259:A:G	75355259	G,G	A,A	1,1	-inf,inf	inf,inf	1.9201,1.20783	0.000145576	0.000145576
3	chr5:75200862:C:T	75200862	NA,T	NA,C	NA,1	NA,inf	NA,inf	NA,1.4789	0.00014541	0.00014541
3	chr5:75255831:G:GC	75255831	GC,GC	G,G	1,1	-inf,inf	inf,inf	2.36456,0.754027	0.000145265	0.000145265
3	chr5:76595668:G:A	76595668	NA,A	NA,G	NA,1	NA,inf	NA,inf	NA,1.43434	0.000145079	0.000145079
3	chr5:74961561:C:A	74961561	A,A	C,C	1,1	-inf,-inf	inf,inf	2.52899,0.0911502	0.000144932	0.000144932
3	chr5:77054075:T:C	77054075	C,C	T,T	1,1	-inf,-inf	inf,inf	2.02889,0.998102	0.000144749	0.000144749
3	chr5:77727098:T:A	77727098	A,A	T,T	1,1	-inf,inf	inf,inf	2.37236,0.176936	0.000144315	0.000144315
3	chr5:77047511:C:T	77047511	T,T	C,C	1,1	-inf,-inf	inf,inf	2.07487,0.943536	0.000144283	0.000144283
3	chr5:75986601:A:G	75986601	NA,G	NA,A	NA,1	NA,-inf	NA,inf	NA,1.48635	0.00014354	0.00014354
3	chr5:75252239:C:T	75252239	T,T	C,C	1,1	-inf,inf	inf,inf	2.39201,0.714712	0.000143281	0.000143281
3	chr5:77420945:C:T	77420945	NA,T	NA,C	NA,1	NA,-inf	NA,inf	NA,1.37223	0.000142997	0.000142997
3	chr5:77509444:C:A	77509444	A,A	C,C	1,1	inf,-inf	inf,inf	2.20326,0.145746	0.000142923	0.000142923
3	chr5:77703151:T:C	77703151	C,C	T,T	1,1	-inf,inf	inf,inf	2.36184,0.194804	0.000142871	0.000142871
3	chr5:77889152:T:A	77889152	NA,A	NA,T	NA,1	NA,inf	NA,inf	NA,1.39836	0.00014279	0.00014279
3	chr5:78146202:C:G	78146202	NA,G	NA,C	NA,1	NA,-inf	NA,inf	NA,1.58429	0.000142706	0.000142706
3	chr5:77027854:T:C	77027854	C,C	T,T	1,1	-inf,-inf	inf,inf	2.05348,0.967996	0.000142699	0.000142699
3	chr5:77047181:C:G	77047181	G,G	C,C	1,1	-inf,-inf	inf,inf	2.03076,0.985972	0.000142206	0.000142206
3	chr5:75242011:G:A	75242011	NA,A	NA,G	NA,1	NA,-inf	NA,inf	NA,1.44907	0.000141957	0.000141957
3	chr5:76921756:G:A	76921756	A,NA	G,NA	1,NA	inf,NA	inf,NA	1.66177,NA	0.000141728	0.000141728
3	chr5:76843928:G:A	76843928	NA,A	NA,G	NA,1	NA,-inf	NA,inf	NA,1.48402	0.000141638	0.000141638
3	chr5:77086767:A:G	77086767	NA,G	NA,A	NA,1	NA,-inf	NA,inf	NA,1.44746	0.000141064	0.000141064
3	chr5:75255957:C:T	75255957	T,T	C,C	1,1	-inf,inf	inf,inf	2.34518,0.761359	0.000140583	0.000140583
3	chr5:76595593:T:C	76595593	NA,C	NA,T	NA,1	NA,inf	NA,inf	NA,1.41828	0.000140558	0.000140558
3	chr5:75686382:T:C	75686382	C,C	T,T	1,1	-inf,inf	inf,inf	2.48634,0.277946	0.000140437	0.000140437
3	chr5:75719873:G:A	75719873	A,A	G,G	1,1	-inf,inf	inf,inf	2.58769,0.169262	0.000140286	0.000140286
3	chr5:74763269:A:G	74763269	G,NA	A,NA	1,NA	inf,NA	inf,NA	1.84113,NA	0.000140246	0.000140246
3	chr5:75671883:C:A	75671883	A,A	C,C	1,1	inf,-inf	inf,inf	2.5044,0.220434	0.000140062	0.000140062
3	chr5:75887291:A:G	75887291	NA,G	NA,A	NA,1	NA,inf	NA,inf	NA,1.42893	0.00013955	0.00013955
3	chr5:75259428:T:C	75259428	C,C	T,T	1,1	-inf,inf	inf,inf	2.41063,0.666305	0.000138585	0.000138585
3	chr5:78238247:C:T	78238247	T,T	C,C	1,1	-inf,-inf	inf,inf	3.53544,0.917634	0.000138436	0.000138436
3	chr5:77811778:G:A	77811778	NA,A	NA,G	NA,1	NA,inf	NA,inf	NA,1.49254	0.000138289	0.000138289
3	chr5:78777189:C:T	78777189	NA,T	NA,C	NA,1	NA,-inf	NA,inf	NA,1.5116	0.000138145	0.000138145
3	chr5:77029198:T:C	77029198	C,C	T,T	1,1	-inf,-inf	inf,inf	2.07593,0.926811	0.000137863	0.000137863
3	chr5:75250102:A:G	75250102	G,G	A,A	1,1	-inf,inf	inf,inf	2.36026,0.728928	0.000137827	0.000137827
3	chr5:76698386:G:A	76698386	A,A	G,G	1,1	-inf,inf	inf,inf	3.6489,0.243202	0.000137665	0.000137665
3	chr5:78606286:A:C	78606286	NA,C	NA,A	NA,1	NA,inf	NA,inf	NA,1.54495	0.000137438	0.000137438
3	chr5:76498923:G:T	76498923	NA,T	NA,G	NA,1	NA,inf	NA,inf	NA,1.45193	0.000136954	0.000136954
3	chr5:77025443:G:A	77025443	A,A	G,G	1,1	-inf,-inf	inf,inf	1.64393,1.38183	0.000136887	0.000136887
3	chr5:75002907:T:C	75002907	C,C	T,T	1,1	-inf,inf	inf,inf	2.30586,0.517348	0.000136768	0.000136768
3	chr5:75109546:G:A	75109546	A,NA	G,NA	1,NA	inf,NA	inf,NA	1.23707,NA	0.000136587	0.000136587
3	chr5:75356501:T:G	75356501	NA,G	NA,T	NA,1	NA,-inf	NA,inf	NA,1.43363	0.000136468	0.000136468
3	chr5:76440815:T:C	76440815	NA,C	NA,T	NA,1	NA,-inf	NA,inf	NA,1.46773	0.000136377	0.000136377
3	chr5:77040151:C:T	77040151	T,T	C,C	1,1	-inf,-inf	inf,inf	2.01528,0.974386	0.00013636	0.00013636
3	chr5:76702052:G:A	76702052	NA,A	NA,G	NA,1	NA,-inf	NA,inf	NA,1.41286	0.000135668	0.000135668
3	chr5:75096222:A:T	75096222	NA,T	NA,A	NA,1	NA,inf	NA,inf	NA,1.44676	0.000135196	0.000135196
3	chr5:74670345:C:T	74670345	NA,T	NA,C	NA,1	NA,inf	NA,inf	NA,1.41959	0.00013484	0.00013484
3	chr5:75107166:C:T	75107166	NA,T	NA,C	NA,1	NA,-inf	NA,inf	NA,1.42399	0.000134768	0.000134768
3	chr5:76954986:G:A	76954986	NA,A	NA,G	NA,1	NA,inf	NA,inf	NA,1.40014	0.000134698	0.000134698
3	chr5:77696587:A:G	77696587	G,G	A,A	1,1	-inf,inf	inf,inf	2.33303,0.19486	0.000134643	0.000134643
3	chr5:75279159:A:G	75279159	G,G	A,A	1,1	-inf,inf	inf,inf	1.90523,1.11699	0.000134507	0.000134507
3	chr5:75556771:CT:C	75556771	NA,C	NA,CT	NA,1	NA,-inf	NA,inf	NA,1.43713	0.000134418	0.000134418
3	chr5:77109032:G:T	77109032	NA,T	NA,G	NA,1	NA,-inf	NA,inf	NA,1.45302	0.000134392	0.000134392
3	chr5:77692794:A:G	77692794	G,G	A,A	1,1	-inf,inf	inf,inf	2.33023,0.194508	0.000134324	0.000134324
3	chr5:76241853:T:C	76241853	NA,C	NA,T	NA,1	NA,inf	NA,inf	NA,1.43723	0.000134293	0.000134293
3	chr5:78693107:T:C	78693107	NA,C	NA,T	NA,1	NA,-inf	NA,inf	NA,1.22226	0.000134279	0.000134279
3	chr5:77845376:T:C	77845376	NA,C	NA,T	NA,1	NA,-inf	NA,inf	NA,1.41694	0.000133563	0.000133563
3	chr5:76926502:G:T	76926502	NA,T	NA,G	NA,1	NA,inf	NA,inf	NA,1.44369	0.00013352	0.00013352
3	chr5:75348856:G:T	75348856	T,T	G,G	1,1	-inf,-inf	inf,inf	2.30825,0.156747	0.000133492	0.000133492
3	chr5:76248930:T:A	76248930	NA,A	NA,T	NA,1	NA,inf	NA,inf	NA,1.43509	0.000133411	0.000133411
3	chr5:76777044:C:T	76777044	NA,T	NA,C	NA,1	NA,-inf	NA,inf	NA,1.429	0.000133384	0.000133384
3	chr5:76594466:G:A	76594466	NA,A	NA,G	NA,1	NA,-inf	NA,inf	NA,1.40526	0.000132816	0.000132816
3	chr5:78409297:T:A	78409297	NA,A	NA,T	NA,1	NA,inf	NA,inf	NA,1.25258	0.000132719	0.000132719
3	chr5:77616687:C:T	77616687	NA,T	NA,C	NA,1	NA,inf	NA,inf	NA,1.43693	0.00013266	0.00013266
3	chr5:74671755:A:G	74671755	NA,G	NA,A	NA,1	NA,-inf	NA,inf	NA,1.41827	0.000132332	0.000132332
3	chr5:77725789:A:T	77725789	NA,T	NA,A	NA,1	NA,inf	NA,inf	NA,1.40799	0.00013206	0.00013206
3	chr5:76149468:T:C	76149468	NA,C	NA,T	NA,1	NA,-inf	NA,inf	NA,1.40019	0.00013201	0.00013201
3	chr5:75712368:T:C	75712368	C,C	T,T	1,1	-inf,inf	inf,inf	2.47843,0.344941	0.000131728	0.000131728
3	chr5:75266739:T:C	75266739	C,C	T,T	1,1	-inf,inf	inf,inf	2.19833,0.764493	0.000130861	0.000130861
3	chr5:77412981:T:A	77412981	A,NA	T,NA	1,NA	-inf,NA	inf,NA	1.58804,NA	0.000130762	0.000130762
3	chr5:75213960:G:A	75213960	NA,A	NA,G	NA,1	NA,inf	NA,inf	NA,1.43726	0.000130737	0.000130737
3	chr5:75825119:CTG:C	75825119	NA,C	NA,CTG	NA,1	NA,-inf	NA,inf	NA,1.42583	0.000130577	0.000130577
3	chr5:75303050:A:T	75303050	NA,T	NA,A	NA,1	NA,inf	NA,inf	NA,1.3986	0.000130525	0.000130525
3	chr5:77680909:C:T	77680909	T,T	C,C	1,1	-inf,inf	inf,inf	1.92704,0.704599	0.000130487	0.000130487
3	chr5:75999245:C:G	75999245	NA,G	NA,C	NA,1	NA,-inf	NA,inf	NA,1.37896	0.000130465	0.000130465
3	chr5:76587738:T:C	76587738	NA,C	NA,T	NA,1	NA,inf	NA,inf	NA,1.39461	0.000130027	0.000130027
3	chr5:75263068:A:G	75263068	G,G	A,A	1,1	-inf,inf	inf,inf	2.32958,0.723938	0.000129599	0.000129599
3	chr5:78585772:G:A	78585772	NA,A	NA,G	NA,1	NA,inf	NA,inf	NA,1.26044	0.000129574	0.000129574
3	chr5:77724675:C:G	77724675	NA,G	NA,C	NA,1	NA,inf	NA,inf	NA,1.39874	0.000129518	0.000129518
3	chr5:75732664:C:G	75732664	G,G	C,C	1,1	-inf,-inf	inf,inf	2.35598,0.185369	0.000129387	0.000129387
3	chr5:75301376:C:CA	75301376	NA,CA	NA,C	NA,1	NA,inf	NA,inf	NA,1.39087	0.000128672	0.000128672
3	chr5:78770808:T:C	78770808	C,C	T,T	1,1	inf,inf	inf,inf	1.45499,1.16933	0.000128648	0.000128648
3	chr5:77876039:G:C	77876039	NA,C	NA,G	NA,1	NA,inf	NA,inf	NA,1.54252	0.00012853	0.00012853
3	chr5:75040765:C:T	75040765	T,T	C,C	1,1	-inf,-inf	inf,inf	2.31876,0.406746	0.000128281	0.000128281
3	chr5:77699391:T:C	77699391	C,C	T,T	1,1	-inf,inf	inf,inf	2.31027,0.193941	0.000128105	0.000128105
3	chr5:78769347:CCCAGACCAG:C	78769347	C,C	CCCAGACCAG,CCCAGACCAG	1,1	inf,inf	inf,inf	1.43992,1.23202	0.000128055	0.000128055
3	chr5:75482655:T:C	75482655	C,NA	T,NA	1,NA	-inf,NA	inf,NA	1.8065,NA	0.000127751	0.000127751
3	chr5:75352671:G:T	75352671	T,T	G,G	1,1	-inf,-inf	inf,inf	2.26852,0.24255	0.000127738	0.000127738
3	chr5:75728241:A:G	75728241	G,G	A,A	1,1	-inf,inf	inf,inf	2.35379,0.22928	0.000127258	0.000127258
3	chr5:75812086:C:T	75812086	NA,T	NA,C	NA,1	NA,-inf	NA,inf	NA,1.41492	0.000127085	0.000127085
3	chr5:76781092:G:A	76781092	NA,A	NA,G	NA,1	NA,-inf	NA,inf	NA,1.44074	0.000127057	0.000127057
3	chr5:75181262:T:C	75181262	C,NA	T,NA	1,NA	inf,NA	inf,NA	1.20755,NA	0.000126822	0.000126822
3	chr5:76752671:C:T	76752671	NA,T	NA,C	NA,1	NA,-inf	NA,inf	NA,1.43269	0.000126792	0.000126792
3	chr5:74789404:C:T	74789404	T,NA	C,NA	1,NA	-inf,NA	inf,NA	1.68801,NA	0.000126583	0.000126583
3	chr5:75252107:T:A	75252107	A,A	T,T	1,1	-inf,inf	inf,inf	2.30471,0.741272	0.000126288	0.000126288
3	chr5:75257014:T:C	75257014	C,C	T,T	1,1	-inf,inf	inf,inf	2.31977,0.720612	0.000126279	0.000126279
3	chr5:75808942:C:T	75808942	NA,T	NA,C	NA,1	NA,-inf	NA,inf	NA,1.41118	0.000126064	0.000126064
3	chr5:74979845:G:A	74979845	A,A	G,G	1,1	-inf,-inf	inf,inf	2.4789,0.0550118	0.000126006	0.000126006
3	chr5:76781943:G:A	76781943	NA,A	NA,G	NA,1	NA,-inf	NA,inf	NA,1.43629	0.00012597	0.00012597
3	chr5:78254492:G:A	78254492	NA,A	NA,G	NA,1	NA,-inf	NA,inf	NA,1.5898	0.000125822	0.000125822
3	chr5:78231027:A:G	78231027	G,G	A,A	1,1	-inf,-inf	inf,inf	3.83743,0.635346	0.000125592	0.000125592
3	chr5:75249832:C:CA	75249832	CA,CA	C,C	1,1	-inf,inf	inf,inf	2.31746,0.722725	0.000125584	0.000125584
3	chr5:78714044:A:G	78714044	NA,G	NA,A	NA,1	NA,-inf	NA,inf	NA,1.45878	0.000125274	0.000125274
3	chr5:75249723:A:T	75249723	T,T	A,A	1,1	-inf,inf	inf,inf	2.3346,0.697602	0.000124858	0.000124858
3	chr5:75693081:TTAA:T	75693081	NA,T	NA,TTAA	NA,1	NA,inf	NA,inf	NA,1.4019	0.000124832	0.000124832
3	chr5:77713942:A:T	77713942	T,T	A,A	1,1	-inf,inf	inf,inf	2.28538,0.217804	0.00012474	0.00012474
3	chr5:78674995:A:G	78674995	NA,G	NA,A	NA,1	NA,inf	NA,inf	NA,1.32258	0.000124641	0.000124641
3	chr5:76782548:CT:C	76782548	NA,C	NA,CT	NA,1	NA,-inf	NA,inf	NA,1.42868	0.000124312	0.000124312
3	chr5:77122574:G:T	77122574	NA,T	NA,G	NA,1	NA,-inf	NA,inf	NA,1.37202	0.000124183	0.000124183
3	chr5:78631210:T:C	78631210	C,C	T,T	1,1	-inf,-inf	inf,inf	0.710061,1.5782	0.000124159	0.000124159
3	chr5:76495467:C:T	76495467	NA,T	NA,C	NA,1	NA,inf	NA,inf	NA,1.36227	0.000124008	0.000124008
3	chr5:75812484:T:C	75812484	NA,C	NA,T	NA,1	NA,-inf	NA,inf	NA,1.39972	0.000123607	0.000123607
3	chr5:76004418:C:A	76004418	NA,A	NA,C	NA,1	NA,-inf	NA,inf	NA,1.38551	0.00012358	0.00012358
3	chr5:74750398:C:A	74750398	A,NA	C,NA	1,NA	-inf,NA	inf,NA	1.67032,NA	0.000122866	0.000122866
3	chr5:77051466:A:G	77051466	G,G	A,A	1,1	-inf,-inf	inf,inf	1.99512,0.937839	0.000122431	0.000122431
3	chr5:75343444:C:T	75343444	NA,T	NA,C	NA,1	NA,-inf	NA,inf	NA,1.38203	0.000122352	0.000122352
3	chr5:76954791:C:T	76954791	NA,T	NA,C	NA,1	NA,inf	NA,inf	NA,1.34677	0.000122244	0.000122244
3	chr5:76872659:T:TA	76872659	NA,TA	NA,T	NA,1	NA,inf	NA,inf	NA,1.40173	0.000122222	0.000122222
3	chr5:76337858:T:C	76337858	C,NA	T,NA	1,NA	inf,NA	inf,NA	1.70556,NA	0.000121582	0.000121582
3	chr5:75084002:G:A	75084002	A,A	G,G	1,1	-inf,inf	inf,inf	2.67247,0.157309	0.00012141	0.00012141
3	chr5:74679266:A:G	74679266	NA,G	NA,A	NA,1	NA,-inf	NA,inf	NA,1.37595	0.000121406	0.000121406
3	chr5:76724076:G:A	76724076	NA,A	NA,G	NA,1	NA,-inf	NA,inf	NA,1.40114	0.000121112	0.000121112
3	chr5:75718248:G:A	75718248	NA,A	NA,G	NA,1	NA,inf	NA,inf	NA,1.39065	0.00012073	0.00012073
3	chr5:78744236:C:T	78744236	NA,T	NA,C	NA,1	NA,-inf	NA,inf	NA,1.4097	0.000120722	0.000120722
3	chr5:75379139:G:A	75379139	NA,A	NA,G	NA,1	NA,-inf	NA,inf	NA,1.37526	0.000120615	0.000120615
3	chr5:76594919:T:C	76594919	C,C	T,T	1,1	inf,-inf	inf,inf	5.00074,0.954986	0.000120489	0.000120489
3	chr5:78624964:A:C	78624964	NA,C	NA,A	NA,1	NA,-inf	NA,inf	NA,1.59124	0.000120395	0.000120395
3	chr5:76638907:A:G	76638907	NA,G	NA,A	NA,1	NA,inf	NA,inf	NA,1.35348	0.000120301	0.000120301
3	chr5:74926060:A:T	74926060	NA,T	NA,A	NA,1	NA,inf	NA,inf	NA,1.35235	0.000120049	0.000120049
3	chr5:76725242:T:C	76725242	NA,C	NA,T	NA,1	NA,-inf	NA,inf	NA,1.39507	0.000119858	0.000119858
3	chr5:76486263:T:C	76486263	NA,C	NA,T	NA,1	NA,inf	NA,inf	NA,1.38311	0.000119819	0.000119819
3	chr5:78045059:T:C	78045059	NA,C	NA,T	NA,1	NA,inf	NA,inf	NA,1.32731	0.000119575	0.000119575
3	chr5:75368453:G:A	75368453	NA,A	NA,G	NA,1	NA,-inf	NA,inf	NA,1.37224	0.000119508	0.000119508
3	chr5:76603739:C:T	76603739	T,NA	C,NA	1,NA	inf,NA	inf,NA	1.60369,NA	0.000119476	0.000119476
3	chr5:75430646:C:T	75430646	NA,T	NA,C	NA,1	NA,-inf	NA,inf	NA,1.36615	0.000119309	0.000119309
3	chr5:75944072:C:T	75944072	NA,T	NA,C	NA,1	NA,inf	NA,inf	NA,1.3331	0.000119285	0.000119285
3	chr5:74586881:T:C	74586881	NA,C	NA,T	NA,1	NA,inf	NA,inf	NA,1.37453	0.000119268	0.000119268
3	chr5:75968246:G:A	75968246	NA,A	NA,G	NA,1	NA,inf	NA,inf	NA,1.3638	0.000119241	0.000119241
3	chr5:76597308:T:C	76597308	NA,C	NA,T	NA,1	NA,-inf	NA,inf	NA,1.36586	0.000119187	0.000119187
3	chr5:77737043:A:G	77737043	G,G	A,A	1,1	-inf,inf	inf,inf	2.26423,0.216738	0.000119039	0.000119039
3	chr5:78225882:A:G	78225882	NA,G	NA,A	NA,1	NA,-inf	NA,inf	NA,1.46731	0.000119019	0.000119019
3	chr5:75809725:T:C	75809725	NA,C	NA,T	NA,1	NA,-inf	NA,inf	NA,1.37854	0.000118947	0.000118947
3	chr5:76139293:G:A	76139293	NA,A	NA,G	NA,1	NA,-inf	NA,inf	NA,1.34006	0.000118917	0.000118917
3	chr5:76398767:T:A	76398767	A,A	T,T	1,1	inf,-inf	inf,inf	2.37575,0.741915	0.000118732	0.000118732
3	chr5:78171151:T:C	78171151	NA,C	NA,T	NA,1	NA,inf	NA,inf	NA,1.27992	0.00011872	0.00011872
3	chr5:76180397:T:C	76180397	C,NA	T,NA	1,NA	inf,NA	inf,NA	1.80589,NA	0.000118504	0.000118504
3	chr5:76821292:C:G	76821292	G,G	C,C	1,1	-inf,-inf	inf,inf	3.2595,0.537011	0.000118311	0.000118311
3	chr5:76608839:G:A	76608839	A,A	G,G	1,1	inf,-inf	inf,inf	5.13682,0.877919	0.000118153	0.000118153
3	chr5:74960702:C:T	74960702	T,T	C,C	1,1	-inf,-inf	inf,inf	2.42882,0.121952	0.000118047	0.000118047
3	chr5:76276548:G:A	76276548	NA,A	NA,G	NA,1	NA,-inf	NA,inf	NA,1.38565	0.00011797	0.00011797
3	chr5:78244960:A:G	78244960	NA,G	NA,A	NA,1	NA,-inf	NA,inf	NA,1.46021	0.000117793	0.000117793
3	chr5:76173285:A:C	76173285	NA,C	NA,A	NA,1	NA,-inf	NA,inf	NA,1.36136	0.000117791	0.000117791
3	chr5:76842616:C:T	76842616	NA,T	NA,C	NA,1	NA,inf	NA,inf	NA,1.35675	0.000117752	0.000117752
3	chr5:75466421:C:T	75466421	NA,T	NA,C	NA,1	NA,-inf	NA,inf	NA,1.36175	0.000117614	0.000117614
3	chr5:77983095:A:G	77983095	NA,G	NA,A	NA,1	NA,-inf	NA,inf	NA,1.45424	0.00011689	0.00011689
3	chr5:74683970:G:A	74683970	NA,A	NA,G	NA,1	NA,-inf	NA,inf	NA,1.31852	0.000116753	0.000116753
3	chr5:75861213:T:C	75861213	NA,C	NA,T	NA,1	NA,inf	NA,inf	NA,1.33089	0.000116646	0.000116646
3	chr5:78490035:G:A	78490035	A,A	G,G	1,1	-inf,inf	inf,inf	0.131386,0.560527	0.000116627	0.000116627
3	chr5:75255171:G:T	75255171	T,T	G,G	1,1	-inf,inf	inf,inf	2.67128,0.00061347	0.000116619	0.000116619
3	chr5:75123440:T:C	75123440	NA,C	NA,T	NA,1	NA,-inf	NA,inf	NA,1.34488	0.000116571	0.000116571
3	chr5:75955390:C:T	75955390	T,T	C,C	1,1	-inf,-inf	inf,inf	0.885555,1.84991	0.000116409	0.000116409
3	chr5:75916866:G:T	75916866	NA,T	NA,G	NA,1	NA,-inf	NA,inf	NA,1.3428	0.000116273	0.000116273
3	chr5:77863624:A:G	77863624	NA,G	NA,A	NA,1	NA,-inf	NA,inf	NA,1.28492	0.000116199	0.000116199
3	chr5:76563355:C:T	76563355	T,NA	C,NA	1,NA	inf,NA	inf,NA	1.45858,NA	0.000116145	0.000116145
3	chr5:78230371:A:G	78230371	G,G	A,A	1,1	-inf,-inf	inf,inf	3.81332,0.580329	0.000115441	0.000115441
3	chr5:77167672:C:T	77167672	T,T	C,C	1,1	inf,-inf	inf,inf	3.15057,1.30849	0.000115439	0.000115439
3	chr5:77027184:T:A	77027184	A,A	T,T	1,1	-inf,-inf	inf,inf	1.92906,0.986812	0.000115404	0.000115404
3	chr5:76516327:A:G	76516327	NA,G	NA,A	NA,1	NA,-inf	NA,inf	NA,1.34589	0.000115151	0.000115151
3	chr5:77040667:C:A	77040667	NA,A	NA,C	NA,1	NA,inf	NA,inf	NA,1.36592	0.000114958	0.000114958
3	chr5:78718375:C:T	78718375	NA,T	NA,C	NA,1	NA,-inf	NA,inf	NA,1.15802	0.000114866	0.000114866
3	chr5:77777986:G:A	77777986	NA,A	NA,G	NA,1	NA,inf	NA,inf	NA,1.29548	0.000114832	0.000114832
3	chr5:76536629:C:A	76536629	NA,A	NA,C	NA,1	NA,inf	NA,inf	NA,1.36005	0.000114794	0.000114794
3	chr5:77037376:T:C	77037376	NA,C	NA,T	NA,1	NA,inf	NA,inf	NA,1.36439	0.000114637	0.000114637
3	chr5:77040880:T:C	77040880	NA,C	NA,T	NA,1	NA,inf	NA,inf	NA,1.36348	0.000114443	0.000114443
3	chr5:75531157:T:G	75531157	NA,G	NA,T	NA,1	NA,-inf	NA,inf	NA,1.3467	0.000114199	0.000114199
3	chr5:75601398:T:TGA	75601398	NA,TGA	NA,T	NA,1	NA,-inf	NA,inf	NA,1.34507	0.000114139	0.000114139
3	chr5:76120389:T:C	76120389	NA,C	NA,T	NA,1	NA,inf	NA,inf	NA,1.3727	0.000114137	0.000114137
3	chr5:74673828:A:G	74673828	G,G	A,A	1,1	inf,-inf	inf,inf	0.172109,2.43403	0.000113991	0.000113991
3	chr5:75059050:G:T	75059050	T,T	G,G	1,1	-inf,inf	inf,inf	2.6902,0.141768	0.000113852	0.000113852
3	chr5:78513904:C:G	78513904	G,G	C,C	1,1	inf,-inf	inf,inf	0.516018,0.862137	0.000113706	0.000113706
3	chr5:75516439:T:C	75516439	NA,C	NA,T	NA,1	NA,-inf	NA,inf	NA,1.34466	0.000113705	0.000113705
3	chr5:77773692:T:G	77773692	NA,G	NA,T	NA,1	NA,inf	NA,inf	NA,1.29314	0.000113704	0.000113704
3	chr5:78674903:T:C	78674903	NA,C	NA,T	NA,1	NA,inf	NA,inf	NA,1.27307	0.000113629	0.000113629
3	chr5:75328659:C:T	75328659	T,NA	C,NA	1,NA	-inf,NA	inf,NA	1.74603,NA	0.000113597	0.000113597
3	chr5:76284464:C:T	76284464	NA,T	NA,C	NA,1	NA,inf	NA,inf	NA,1.34347	0.000113003	0.000113003
3	chr5:78671853:T:C	78671853	NA,C	NA,T	NA,1	NA,-inf	NA,inf	NA,1.24491	0.000112991	0.000112991
3	chr5:77384641:C:T	77384641	T,NA	C,NA	1,NA	inf,NA	inf,NA	1.88016,NA	0.000112935	0.000112935
3	chr5:77784928:C:T	77784928	NA,T	NA,C	NA,1	NA,inf	NA,inf	NA,1.38073	0.000112886	0.000112886
3	chr5:77050678:G:A	77050678	NA,A	NA,G	NA,1	NA,inf	NA,inf	NA,1.36443	0.000112748	0.000112748
3	chr5:78672316:G:A	78672316	NA,A	NA,G	NA,1	NA,-inf	NA,inf	NA,1.24373	0.000112742	0.000112742
3	chr5:76591709:T:G	76591709	NA,G	NA,T	NA,1	NA,inf	NA,inf	NA,1.31958	0.000112436	0.000112436
3	chr5:77067432:G:A	77067432	A,A	G,G	1,1	-inf,-inf	inf,inf	1.71266,1.19443	0.000112369	0.000112369
3	chr5:74797229:T:C	74797229	C,NA	T,NA	1,NA	-inf,NA	inf,NA	1.64601,NA	0.00011224	0.00011224
3	chr5:76143656:G:T	76143656	NA,T	NA,G	NA,1	NA,-inf	NA,inf	NA,1.30691	0.000112108	0.000112108
3	chr5:75250853:T:A	75250853	A,A	T,T	1,1	-inf,inf	inf,inf	2.28656,0.689441	0.000112047	0.000112047
3	chr5:75058597:G:A	75058597	A,A	G,G	1,1	-inf,inf	inf,inf	2.67725,0.154313	0.00011201	0.00011201
3	chr5:74650188:G:A	74650188	NA,A	NA,G	NA,1	NA,inf	NA,inf	NA,1.31847	0.000111883	0.000111883
3	chr5:78614738:G:T	78614738	T,NA	G,NA	1,NA	inf,NA	inf,NA	1.28714,NA	0.000111695	0.000111695
3	chr5:78760973:C:T	78760973	NA,T	NA,C	NA,1	NA,inf	NA,inf	NA,1.2528	0.000111656	0.000111656
3	chr5:75968322:C:T	75968322	T,T	C,C	1,1	-inf,-inf	inf,inf	0.8458,1.84589	0.000111205	0.000111205
3	chr5:78104117:A:G	78104117	NA,G	NA,A	NA,1	NA,-inf	NA,inf	NA,1.41074	0.000110996	0.000110996
3	chr5:74681465:C:T	74681465	NA,T	NA,C	NA,1	NA,inf	NA,inf	NA,1.33249	0.000110974	0.000110974
3	chr5:76163181:CA:C	76163181	NA,C	NA,CA	NA,1	NA,-inf	NA,inf	NA,1.35501	0.000110906	0.000110906
3	chr5:75952140:G:A	75952140	A,A	G,G	1,1	-inf,-inf	inf,inf	0.762567,1.93613	0.000110862	0.000110862
3	chr5:74680080:G:A	74680080	NA,A	NA,G	NA,1	NA,inf	NA,inf	NA,1.33222	0.000110688	0.000110688
3	chr5:75472420:A:G	75472420	NA,G	NA,A	NA,1	NA,-inf	NA,inf	NA,1.32941	0.000110641	0.000110641
3	chr5:75944430:A:T	75944430	NA,T	NA,A	NA,1	NA,inf	NA,inf	NA,1.29139	0.000110524	0.000110524
3	chr5:76787656:G:A	76787656	NA,A	NA,G	NA,1	NA,-inf	NA,inf	NA,1.3642	0.000110407	0.000110407
3	chr5:76955373:T:G	76955373	NA,G	NA,T	NA,1	NA,inf	NA,inf	NA,1.2941	0.000110402	0.000110402
3	chr5:77798623:G:A	77798623	NA,A	NA,G	NA,1	NA,-inf	NA,inf	NA,1.27619	0.000109624	0.000109624
3	chr5:77996187:C:T	77996187	NA,T	NA,C	NA,1	NA,inf	NA,inf	NA,1.30638	0.00010932	0.00010932
3	chr5:76549302:T:C	76549302	NA,C	NA,T	NA,1	NA,-inf	NA,inf	NA,1.30485	0.000109281	0.000109281
3	chr5:77044940:C:G	77044940	NA,G	NA,C	NA,1	NA,inf	NA,inf	NA,1.29049	0.000108903	0.000108903
3	chr5:75899183:C:T	75899183	NA,T	NA,C	NA,1	NA,inf	NA,inf	NA,1.2814	0.000108834	0.000108834
3	chr5:78161204:A:G	78161204	NA,G	NA,A	NA,1	NA,-inf	NA,inf	NA,1.46571	0.000108801	0.000108801
3	chr5:76160128:T:C	76160128	C,C	T,T	1,1	inf,-inf	inf,inf	0.950671,1.84597	0.000108771	0.000108771
3	chr5:75955802:C:T	75955802	T,T	C,C	1,1	-inf,-inf	inf,inf	0.848719,1.84442	0.00010851	0.00010851
3	chr5:74958513:T:C	74958513	NA,C	NA,T	NA,1	NA,inf	NA,inf	NA,1.29297	0.000108475	0.000108475
3	chr5:75308100:C:A	75308100	NA,A	NA,C	NA,1	NA,inf	NA,inf	NA,1.29991	0.000108449	0.000108449
3	chr5:75291041:CT:C	75291041	C,C	CT,CT	1,1	-inf,inf	inf,inf	1.97663,0.907738	0.000108297	0.000108297
3	chr5:78227268:G:A	78227268	A,A	G,G	1,1	-inf,-inf	inf,inf	3.78173,0.567104	0.000108295	0.000108295
3	chr5:77672306:A:G	77672306	NA,G	NA,A	NA,1	NA,inf	NA,inf	NA,1.31522	0.000108228	0.000108228
3	chr5:76339695:C:A	76339695	NA,A	NA,C	NA,1	NA,-inf	NA,inf	NA,1.33313	0.000108218	0.000108218
3	chr5:75080833:G:C	75080833	C,C	G,G	1,1	-inf,-inf	inf,inf	2.05692,0.760694	0.000108121	0.000108121
3	chr5:77901744:C:A	77901744	NA,A	NA,C	NA,1	NA,inf	NA,inf	NA,1.21017	0.00010768	0.00010768
3	chr5:78611249:A:C	78611249	NA,C	NA,A	NA,1	NA,inf	NA,inf	NA,1.22574	0.000107528	0.000107528
3	chr5:75058717:A:G	75058717	G,G	A,A	1,1	-inf,inf	inf,inf	2.65622,0.162301	0.000107525	0.000107525
3	chr5:74905515:T:G	74905515	G,NA	T,NA	1,NA	-inf,NA	inf,NA	1.55935,NA	0.000107454	0.000107454
3	chr5:75987207:T:C	75987207	C,C	T,T	1,1	inf,inf	inf,inf	1.0582,1.66786	0.000107333	0.000107333
3	chr5:78674687:T:C	78674687	NA,C	NA,T	NA,1	NA,-inf	NA,inf	NA,1.21707	0.000106914	0.000106914
3	chr5:75030705:T:C	75030705	C,C	T,T	1,1	-inf,-inf	inf,inf	2.25479,0.3786	0.000106879	0.000106879
3	chr5:75242434:A:G	75242434	G,G	A,A	1,1	-inf,inf	inf,inf	2.64123,0.128987	0.000106735	0.000106735
3	chr5:77126937:T:G	77126937	NA,G	NA,T	NA,1	NA,inf	NA,inf	NA,1.30743	0.000106734	0.000106734
3	chr5:78759235:G:A	78759235	NA,A	NA,G	NA,1	NA,inf	NA,inf	NA,1.22928	0.000106657	0.000106657
3	chr5:75173616:T:C	75173616	C,C	T,T	1,1	-inf,-inf	inf,inf	2.60936,0.0732494	0.000106523	0.000106523
3	chr5:76349249:C:T	76349249	NA,T	NA,C	NA,1	NA,-inf	NA,inf	NA,1.32604	0.000106465	0.000106465
3	chr5:74681348:G:A	74681348	A,A	G,G	1,1	inf,-inf	inf,inf	0.28675,2.34309	0.000106222	0.000106222
3	chr5:77781498:A:G	77781498	G,G	A,A	1,1	-inf,-inf	inf,inf	2.17016,0.10226	0.000106113	0.000106113
3	chr5:76793278:T:C	76793278	NA,C	NA,T	NA,1	NA,-inf	NA,inf	NA,1.2965	0.000105952	0.000105952
3	chr5:76936001:T:C	76936001	NA,C	NA,T	NA,1	NA,-inf	NA,inf	NA,1.30205	0.00010588	0.00010588
3	chr5:74612028:T:C	74612028	NA,C	NA,T	NA,1	NA,inf	NA,inf	NA,1.31794	0.000105837	0.000105837
3	chr5:76491031:A:G	76491031	NA,G	NA,A	NA,1	NA,inf	NA,inf	NA,1.29075	0.000105802	0.000105802
3	chr5:75353673:C:T	75353673	T,T	C,C	1,1	-inf,-inf	inf,inf	2.21053,0.129254	0.000105783	0.000105783
3	chr5:75811621:T:G	75811621	NA,G	NA,T	NA,1	NA,-inf	NA,inf	NA,1.31148	0.000105623	0.000105623
3	chr5:74999941:G:C	74999941	C,C	G,G	1,1	inf,inf	inf,inf	1.01895,1.68783	0.00010561	0.00010561
3	chr5:76790656:TAGG:T	76790656	NA,T	NA,TAGG	NA,1	NA,-inf	NA,inf	NA,1.33595	0.000105509	0.000105509
3	chr5:78676636:T:C	78676636	NA,C	NA,T	NA,1	NA,-inf	NA,inf	NA,1.09599	0.00010549	0.00010549
3	chr5:76498308:T:C	76498308	NA,C	NA,T	NA,1	NA,inf	NA,inf	NA,1.31686	0.00010545	0.00010545
3	chr5:78631146:C:G	78631146	NA,G	NA,C	NA,1	NA,-inf	NA,inf	NA,1.55975	0.000105296	0.000105296
3	chr5:77130042:G:A	77130042	A,A	G,G	1,1	inf,inf	inf,inf	1.5778,1.77726	0.000105266	0.000105266
3	chr5:76681529:AT:A	76681529	NA,A	NA,AT	NA,1	NA,-inf	NA,inf	NA,1.2837	0.00010502	0.00010502
3	chr5:78774657:A:T	78774657	NA,T	NA,A	NA,1	NA,inf	NA,inf	NA,1.2452	0.000104945	0.000104945
3	chr5:78778400:CTA:C	78778400	NA,C	NA,CTA	NA,1	NA,inf	NA,inf	NA,1.26775	0.000104938	0.000104938
3	chr5:78228267:A:G	78228267	G,G	A,A	1,1	-inf,-inf	inf,inf	3.73194,0.620429	0.000104911	0.000104911
3	chr5:78275481:C:T	78275481	NA,T	NA,C	NA,1	NA,-inf	NA,inf	NA,1.4788	0.000104866	0.000104866
3	chr5:76763665:C:T	76763665	T,T	C,C	1,1	-inf,-inf	inf,inf	3.28041,0.417935	0.000104791	0.000104791
3	chr5:78183924:T:C	78183924	C,C	T,T	1,1	-inf,-inf	inf,inf	2.86876,0.9074	0.000104757	0.000104757
3	chr5:78230160:C:T	78230160	T,T	C,C	1,1	-inf,-inf	inf,inf	3.73779,0.60482	0.000104435	0.000104435
3	chr5:78164637:G:C	78164637	C,C	G,G	1,1	-inf,-inf	inf,inf	2.82092,0.919481	0.000104361	0.000104361
3	chr5:78268963:T:C	78268963	C,C	T,T	1,1	-inf,-inf	inf,inf	2.06457,2.03499	0.000104254	0.000104254
3	chr5:78228820:C:T	78228820	T,T	C,C	1,1	-inf,-inf	inf,inf	3.74325,0.591702	0.000104245	0.000104245
3	chr5:77939544:A:G	77939544	NA,G	NA,A	NA,1	NA,inf	NA,inf	NA,1.56333	0.00010414	0.00010414
3	chr5:75669555:G:T	75669555	NA,T	NA,G	NA,1	NA,inf	NA,inf	NA,1.29539	0.000103931	0.000103931
3	chr5:77629458:AC:A	77629458	NA,A	NA,AC	NA,1	NA,-inf	NA,inf	NA,1.27201	0.000103327	0.000103327
3	chr5:78777216:A:C	78777216	C,C	A,A	1,1	-inf,-inf	inf,inf	1.20626,1.39028	0.000103305	0.000103305
3	chr5:76685663:A:G	76685663	NA,G	NA,A	NA,1	NA,-inf	NA,inf	NA,1.30122	0.000103107	0.000103107
3	chr5:76933500:A:G	76933500	NA,G	NA,A	NA,1	NA,-inf	NA,inf	NA,1.29336	0.000103002	0.000103002
3	chr5:75032243:C:T	75032243	T,T	C,C	1,1	-inf,inf	inf,inf	2.43101,0.606643	0.000102913	0.000102913
3	chr5:75806918:A:G	75806918	NA,G	NA,A	NA,1	NA,-inf	NA,inf	NA,1.29614	0.000102909	0.000102909
3	chr5:78047025:A:G	78047025	NA,G	NA,A	NA,1	NA,inf	NA,inf	NA,1.3302	0.000102906	0.000102906
3	chr5:76762684:C:T	76762684	T,T	C,C	1,1	-inf,-inf	inf,inf	3.28875,0.399984	0.000102839	0.000102839
3	chr5:74965594:CT:C	74965594	C,C	CT,CT	1,1	-inf,inf	inf,inf	2.37381,0.0252719	0.00010276	0.00010276
3	chr5:74968519:T:A	74968519	A,A	T,T	1,1	-inf,inf	inf,inf	2.36299,0.0813557	0.000102752	0.000102752
3	chr5:78356531:C:T	78356531	NA,T	NA,C	NA,1	NA,-inf	NA,inf	NA,1.61119	0.000102622	0.000102622
3	chr5:78817322:T:C	78817322	NA,C	NA,T	NA,1	NA,inf	NA,inf	NA,1.37432	0.000102614	0.000102614
3	chr5:78672963:T:C	78672963	NA,C	NA,T	NA,1	NA,inf	NA,inf	NA,1.20415	0.000102581	0.000102581
3	chr5:77063648:A:C	77063648	NA,C	NA,A	NA,1	NA,inf	NA,inf	NA,1.25858	0.000102544	0.000102544
3	chr5:76409306:A:G	76409306	G,G	A,A	1,1	inf,inf	inf,inf	2.57415,6.93709e-05	0.000102511	0.000102511
3	chr5:75707853:T:C	75707853	C,C	T,T	1,1	-inf,inf	inf,inf	2.4931,0.0718597	0.000102168	0.000102168
3	chr5:77036127:T:C	77036127	NA,C	NA,T	NA,1	NA,inf	NA,inf	NA,1.25636	0.000102129	0.000102129
3	chr5:75726669:A:G	75726669	NA,G	NA,A	NA,1	NA,inf	NA,inf	NA,1.29529	0.000102036	0.000102036
3	chr5:75297110:G:A	75297110	A,NA	G,NA	1,NA	inf,NA	inf,NA	1.05496,NA	0.000102032	0.000102032
3	chr5:75690656:T:C	75690656	C,C	T,T	1,1	-inf,inf	inf,inf	2.42189,0.163503	0.000101856	0.000101856
3	chr5:75953276:C:A	75953276	A,A	C,C	1,1	-inf,-inf	inf,inf	0.837716,1.81889	0.000101822	0.000101822
3	chr5:75676021:A:G	75676021	G,G	A,A	1,1	inf,-inf	inf,inf	2.42125,0.0144097	0.000101653	0.000101653
3	chr5:75650035:T:C	75650035	NA,C	NA,T	NA,1	NA,inf	NA,inf	NA,1.2878	0.000101587	0.000101587
3	chr5:78190777:C:T	78190777	T,T	C,C	1,1	-inf,-inf	inf,inf	2.71372,0.990513	0.000101433	0.000101433
3	chr5:77888277:C:T	77888277	NA,T	NA,C	NA,1	NA,inf	NA,inf	NA,1.21007	0.000101429	0.000101429
3	chr5:75953297:A:G	75953297	G,G	A,A	1,1	-inf,-inf	inf,inf	0.858035,1.7945	0.000101329	0.000101329
3	chr5:76488843:C:T	76488843	NA,T	NA,C	NA,1	NA,inf	NA,inf	NA,1.26468	0.000101228	0.000101228
3	chr5:74660756:G:A	74660756	NA,A	NA,G	NA,1	NA,inf	NA,inf	NA,1.28147	0.000100923	0.000100923
3	chr5:76819696:C:T	76819696	T,T	C,C	1,1	-inf,inf	inf,inf	4.08474,0.136978	0.000100853	0.000100853
3	chr5:77112042:G:A	77112042	NA,A	NA,G	NA,1	NA,-inf	NA,inf	NA,1.28517	0.00010073	0.00010073
3	chr5:76792864:C:T	76792864	NA,T	NA,C	NA,1	NA,-inf	NA,inf	NA,1.26726	0.000100644	0.000100644
3	chr5:75297169:A:C	75297169	NA,C	NA,A	NA,1	NA,inf	NA,inf	NA,1.26094	0.000100627	0.000100627
3	chr5:75758016:C:A	75758016	NA,A	NA,C	NA,1	NA,-inf	NA,inf	NA,1.26823	0.000100392	0.000100392
3	chr5:76793388:C:A	76793388	NA,A	NA,C	NA,1	NA,-inf	NA,inf	NA,1.26575	0.000100287	0.000100287
3	chr5:77598271:T:C	77598271	NA,C	NA,T	NA,1	NA,-inf	NA,inf	NA,1.22212	0.000100248	0.000100248
3	chr5:76217927:A:G	76217927	NA,G	NA,A	NA,1	NA,-inf	NA,inf	NA,1.27559	9.98974e-05	9.98974e-05
3	chr5:78226213:G:A	78226213	A,A	G,G	1,1	-inf,-inf	inf,inf	3.7256,0.571527	9.98855e-05	9.98856e-05
3	chr5:75296956:G:A	75296956	NA,A	NA,G	NA,1	NA,inf	NA,inf	NA,1.25663	9.98143e-05	9.98143e-05
3	chr5:76606708:G:A	76606708	A,A	G,G	1,1	inf,-inf	inf,inf	5.04639,0.817803	9.97812e-05	9.97812e-05
3	chr5:77761988:C:G	77761988	G,NA	C,NA	1,NA	-inf,NA	inf,NA	1.39372,NA	9.97647e-05	9.97647e-05
3	chr5:78409024:T:C	78409024	C,C	T,T	1,1	-inf,-inf	inf,inf	9.12295,1.20144	9.96921e-05	0.000142546
3	chr5:78192470:T:C	78192470	C,C	T,T	1,1	-inf,-inf	inf,inf	2.64514,1.04145	9.95468e-05	9.95468e-05
3	chr5:77162601:G:A	77162601	A,A	G,G	1,1	inf,inf	inf,inf	1.75369,1.88649	9.94536e-05	9.94536e-05
3	chr5:78268747:A:G	78268747	G,G	A,A	1,1	-inf,-inf	inf,inf	1.9405,2.08583	9.94426e-05	9.94426e-05
3	chr5:76153989:C:G	76153989	NA,G	NA,C	NA,1	NA,-inf	NA,inf	NA,1.27594	9.92218e-05	9.92218e-05
3	chr5:78223684:G:A	78223684	A,A	G,G	1,1	-inf,-inf	inf,inf	3.72646,0.565875	9.91643e-05	9.91644e-05
3	chr5:78170831:C:G	78170831	G,G	C,C	1,1	-inf,-inf	inf,inf	2.78799,0.918408	9.88891e-05	9.88891e-05
3	chr5:76794416:T:A	76794416	NA,A	NA,T	NA,1	NA,-inf	NA,inf	NA,1.257	9.87099e-05	9.87099e-05
3	chr5:76544757:T:C	76544757	NA,C	NA,T	NA,1	NA,-inf	NA,inf	NA,1.24721	9.85521e-05	9.85521e-05
3	chr5:76793424:T:C	76793424	NA,C	NA,T	NA,1	NA,-inf	NA,inf	NA,1.25519	9.85019e-05	9.85019e-05
3	chr5:75264754:G:A	75264754	A,A	G,G	1,1	-inf,inf	inf,inf	2.42553,0.396615	9.845e-05	9.845e-05
3	chr5:77870779:C:A	77870779	NA,A	NA,C	NA,1	NA,-inf	NA,inf	NA,1.24421	9.83131e-05	9.83131e-05
3	chr5:78769004:C:T	78769004	T,T	C,C	1,1	-inf,-inf	inf,inf	1.09024,1.5019	9.82978e-05	9.82978e-05
3	chr5:78787322:G:C	78787322	C,NA	G,NA	1,NA	-inf,NA	inf,NA	1.56901,NA	9.81861e-05	9.81861e-05
3	chr5:76166142:G:T	76166142	NA,T	NA,G	NA,1	NA,inf	NA,inf	NA,1.2625	9.80025e-05	9.80025e-05
3	chr5:75031611:G:A	75031611	A,A	G,G	1,1	-inf,inf	inf,inf	2.40864,0.602451	9.78408e-05	9.78408e-05
3	chr5:78226083:G:A	78226083	A,A	G,G	1,1	-inf,-inf	inf,inf	3.71514,0.563848	9.78367e-05	9.78368e-05
3	chr5:75009745:G:A	75009745	A,A	G,G	1,1	-inf,inf	inf,inf	1.72695,1.32199	9.77785e-05	9.77785e-05
3	chr5:77982986:A:G	77982986	NA,G	NA,A	NA,1	NA,-inf	NA,inf	NA,1.12103	9.77528e-05	9.77528e-05
3	chr5:77099359:C:T	77099359	T,T	C,C	1,1	-inf,-inf	inf,inf	1.6192,1.64838	9.77148e-05	9.77148e-05
3	chr5:78635542:C:T	78635542	NA,T	NA,C	NA,1	NA,-inf	NA,inf	NA,1.46596	9.77113e-05	9.77113e-05
3	chr5:76168352:G:A	76168352	NA,A	NA,G	NA,1	NA,-inf	NA,inf	NA,1.26604	9.76968e-05	9.76968e-05
3	chr5:75238077:G:A	75238077	A,A	G,G	1,1	-inf,inf	inf,inf	2.54489,0.250865	9.76469e-05	9.76469e-05
3	chr5:78387976:G:A	78387976	NA,A	NA,G	NA,1	NA,-inf	NA,inf	NA,1.43408	9.7537e-05	9.7537e-05
3	chr5:75070047:C:G	75070047	G,G	C,C	1,1	-inf,-inf	inf,inf	2.50298,0.235589	9.74201e-05	9.74201e-05
3	chr5:78756380:A:G	78756380	NA,G	NA,A	NA,1	NA,inf	NA,inf	NA,1.17981	9.73779e-05	9.73779e-05
3	chr5:77870388:T:C	77870388	NA,C	NA,T	NA,1	NA,-inf	NA,inf	NA,1.23383	9.73547e-05	9.73547e-05
3	chr5:75993061:T:G	75993061	NA,G	NA,T	NA,1	NA,inf	NA,inf	NA,1.24705	9.72684e-05	9.72684e-05
3	chr5:76898863:A:G	76898863	NA,G	NA,A	NA,1	NA,-inf	NA,inf	NA,1.27455	9.72416e-05	9.72416e-05
3	chr5:77066281:T:G	77066281	NA,G	NA,T	NA,1	NA,inf	NA,inf	NA,1.27271	9.72079e-05	9.72079e-05
3	chr5:75732691:G:A	75732691	A,A	G,G	1,1	-inf,inf	inf,inf	2.17378,0.291949	9.7207e-05	9.7207e-05
3	chr5:75701931:T:C	75701931	C,C	T,T	1,1	-inf,inf	inf,inf	2.40565,0.143936	9.71738e-05	9.71738e-05
3	chr5:78631561:A:T	78631561	NA,T	NA,A	NA,1	NA,-inf	NA,inf	NA,1.51223	9.71658e-05	9.71658e-05
3	chr5:75092114:G:T	75092114	NA,T	NA,G	NA,1	NA,-inf	NA,inf	NA,1.25608	9.7052e-05	9.7052e-05
3	chr5:78223500:AAC:A	78223500	A,A	AAC,AAC	1,1	-inf,-inf	inf,inf	3.7203,0.550414	9.70016e-05	9.70016e-05
3	chr5:75006416:T:C	75006416	C,C	T,T	1,1	-inf,inf	inf,inf	2.11579,0.896225	9.69714e-05	9.69714e-05
3	chr5:75649542:G:A	75649542	NA,A	NA,G	NA,1	NA,inf	NA,inf	NA,1.26153	9.69171e-05	9.69171e-05
3	chr5:76236998:C:T	76236998	NA,T	NA,C	NA,1	NA,inf	NA,inf	NA,1.24721	9.68631e-05	9.68631e-05
3	chr5:77852610:T:G	77852610	NA,G	NA,T	NA,1	NA,-inf	NA,inf	NA,1.30308	9.68355e-05	9.68355e-05
3	chr5:76560529:C:T	76560529	T,T	C,C	1,1	inf,-inf	inf,inf	5.52345,0.529821	9.66201e-05	9.66201e-05
3	chr5:78250972:A:G	78250972	G,G	A,A	1,1	-inf,-inf	inf,inf	2.32314,2.21283	9.65198e-05	9.65198e-05
3	chr5:77132654:T:C	77132654	C,C	T,T	1,1	-inf,inf	inf,inf	0.021004,2.429	9.64783e-05	9.64783e-05
3	chr5:78191420:C:T	78191420	NA,T	NA,C	NA,1	NA,-inf	NA,inf	NA,1.33067	9.64354e-05	9.64354e-05
3	chr5:75241646:A:G	75241646	G,G	A,A	1,1	-inf,inf	inf,inf	2.54532,0.235614	9.64255e-05	9.64255e-05
3	chr5:76935996:T:C	76935996	C,C	T,T	1,1	-inf,-inf	inf,inf	2.399,0.787737	9.64013e-05	9.64014e-05
3	chr5:78635775:C:T	78635775	NA,T	NA,C	NA,1	NA,inf	NA,inf	NA,1.26192	9.62902e-05	9.62902e-05
3	chr5:76935368:C:A	76935368	A,A	C,C	1,1	inf,-inf	inf,inf	0.0942547,0.830793	9.61809e-05	9.6181e-05
3	chr5:75987409:T:G	75987409	G,G	T,T	1,1	inf,inf	inf,inf	1.09905,1.55943	9.61475e-05	9.61475e-05
3	chr5:76793358:G:A	76793358	NA,A	NA,G	NA,1	NA,-inf	NA,inf	NA,1.2421	9.60199e-05	9.60199e-05
3	chr5:78652477:C:T	78652477	NA,T	NA,C	NA,1	NA,inf	NA,inf	NA,1.18437	9.60011e-05	9.60011e-05
3	chr5:74612415:G:A	74612415	NA,A	NA,G	NA,1	NA,inf	NA,inf	NA,1.26262	9.58568e-05	9.58568e-05
3	chr5:77621991:T:C	77621991	NA,C	NA,T	NA,1	NA,-inf	NA,inf	NA,1.26955	9.57161e-05	9.57161e-05
3	chr5:75897202:G:A	75897202	NA,A	NA,G	NA,1	NA,inf	NA,inf	NA,1.21118	9.55886e-05	9.55886e-05
3	chr5:75241926:C:T	75241926	T,T	C,C	1,1	-inf,inf	inf,inf	2.52253,0.26206	9.55227e-05	9.55227e-05
3	chr5:78157806:A:G	78157806	G,G	A,A	1,1	-inf,-inf	inf,inf	2.75574,0.929152	9.54358e-05	9.54358e-05
3	chr5:76188097:G:A	76188097	NA,A	NA,G	NA,1	NA,-inf	NA,inf	NA,1.2492	9.53979e-05	9.53979e-05
3	chr5:77148929:G:A	77148929	A,A	G,G	1,1	inf,inf	inf,inf	2.72076,0.791077	9.53515e-05	9.53515e-05
3	chr5:76955359:T:C	76955359	NA,C	NA,T	NA,1	NA,inf	NA,inf	NA,1.21372	9.53e-05	9.53e-05
3	chr5:75200560:A:G	75200560	G,G	A,A	1,1	-inf,-inf	inf,inf	2.04362,0.792125	9.52339e-05	9.52339e-05
3	chr5:75923017:G:A	75923017	NA,A	NA,G	NA,1	NA,-inf	NA,inf	NA,1.22923	9.52337e-05	9.52337e-05
3	chr5:77977732:A:G	77977732	NA,G	NA,A	NA,1	NA,inf	NA,inf	NA,1.11872	9.51593e-05	9.51593e-05
3	chr5:75299369:A:C	75299369	C,C	A,A	1,1	-inf,inf	inf,inf	1.84326,0.9894	9.51396e-05	9.51396e-05
3	chr5:77762678:G:A	77762678	NA,A	NA,G	NA,1	NA,inf	NA,inf	NA,1.24203	9.49681e-05	9.49681e-05
3	chr5:77078324:T:G	77078324	NA,G	NA,T	NA,1	NA,inf	NA,inf	NA,1.26761	9.48354e-05	9.48354e-05
3	chr5:77406030:T:C	77406030	C,NA	T,NA	1,NA	inf,NA	inf,NA	1.75686,NA	9.4482e-05	9.4482e-05
3	chr5:77463866:G:A	77463866	NA,A	NA,G	NA,1	NA,-inf	NA,inf	NA,1.23734	9.4356e-05	9.4356e-05
3	chr5:75707231:A:G	75707231	G,G	A,A	1,1	-inf,inf	inf,inf	2.39079,0.133206	9.4172e-05	9.4172e-05
3	chr5:78232453:T:C	78232453	C,C	T,T	1,1	-inf,-inf	inf,inf	3.70534,0.535445	9.41371e-05	9.41371e-05
3	chr5:76560367:A:T	76560367	T,T	A,A	1,1	inf,-inf	inf,inf	5.75592,0.334115	9.40628e-05	9.40628e-05
3	chr5:75237905:C:T	75237905	T,T	C,C	1,1	-inf,inf	inf,inf	2.53036,0.240363	9.40478e-05	9.40478e-05
3	chr5:78302366:A:C	78302366	NA,C	NA,A	NA,1	NA,-inf	NA,inf	NA,1.37695	9.40034e-05	9.40034e-05
3	chr5:75141304:C:G	75141304	NA,G	NA,C	NA,1	NA,inf	NA,inf	NA,1.24073	9.39803e-05	9.39803e-05
3	chr5:77391299:G:A	77391299	A,A	G,G	1,1	inf,-inf	inf,inf	0.145275,2.29583	9.39199e-05	9.39199e-05
3	chr5:78247337:C:T	78247337	T,NA	C,NA	1,NA	inf,NA	inf,NA	1.02504,NA	9.37564e-05	9.37564e-05
3	chr5:76955009:T:C	76955009	NA,C	NA,T	NA,1	NA,inf	NA,inf	NA,1.20417	9.36535e-05	9.36535e-05
3	chr5:74594614:A:G	74594614	G,NA	A,NA	1,NA	inf,NA	inf,NA	1.63526,NA	9.3627e-05	9.3627e-05
3	chr5:77040014:G:A	77040014	NA,A	NA,G	NA,1	NA,inf	NA,inf	NA,1.21855	9.35755e-05	9.35755e-05
3	chr5:76799253:G:A	76799253	A,A	G,G	1,1	inf,inf	inf,inf	6.8283,0.950211	9.34553e-05	9.34553e-05
3	chr5:76210128:C:A	76210128	NA,A	NA,C	NA,1	NA,-inf	NA,inf	NA,1.23638	9.33292e-05	9.33292e-05
3	chr5:77633989:A:G	77633989	NA,G	NA,A	NA,1	NA,-inf	NA,inf	NA,1.25011	9.31657e-05	9.31657e-05
3	chr5:76545901:C:G	76545901	NA,G	NA,C	NA,1	NA,-inf	NA,inf	NA,1.19978	9.31135e-05	9.31135e-05
3	chr5:78636391:A:C	78636391	C,C	A,A	1,1	-inf,-inf	inf,inf	1.33693,0.543228	9.31135e-05	9.31135e-05
3	chr5:78173203:T:C	78173203	C,C	T,T	1,1	-inf,-inf	inf,inf	2.73686,0.920253	9.294e-05	9.294e-05
3	chr5:76641654:G:C	76641654	NA,C	NA,G	NA,1	NA,inf	NA,inf	NA,1.21248	9.27797e-05	9.27797e-05
3	chr5:75535790:C:T	75535790	NA,T	NA,C	NA,1	NA,-inf	NA,inf	NA,1.22854	9.27573e-05	9.27573e-05
3	chr5:75661977:A:C	75661977	NA,C	NA,A	NA,1	NA,inf	NA,inf	NA,1.22787	9.27454e-05	9.27454e-05
3	chr5:78184510:C:T	78184510	NA,T	NA,C	NA,1	NA,-inf	NA,inf	NA,1.28578	9.26508e-05	9.26508e-05
3	chr5:76628249:T:C	76628249	C,C	T,T	1,1	-inf,-inf	inf,inf	1.4971,1.34974	9.24956e-05	9.24956e-05
3	chr5:78232468:T:C	78232468	C,C	T,T	1,1	-inf,-inf	inf,inf	3.68541,0.551381	9.24784e-05	9.24784e-05
3	chr5:78473179:C:G	78473179	G,G	C,C	1,1	-inf,-inf	inf,inf	9.2128,1.20588	9.23864e-05	0.000143216
3	chr5:77536757:G:A	77536757	NA,A	NA,G	NA,1	NA,inf	NA,inf	NA,1.1715	9.22693e-05	9.22693e-05
3	chr5:76783526:C:T	76783526	NA,T	NA,C	NA,1	NA,-inf	NA,inf	NA,1.26166	9.20859e-05	9.20859e-05
3	chr5:76160195:A:G	76160195	G,G	A,A	1,1	inf,-inf	inf,inf	0.98609,1.71658	9.20731e-05	9.20731e-05
3	chr5:76791615:A:G	76791615	NA,G	NA,A	NA,1	NA,-inf	NA,inf	NA,1.21824	9.20505e-05	9.20505e-05
3	chr5:75948600:T:C	75948600	NA,C	NA,T	NA,1	NA,-inf	NA,inf	NA,1.20799	9.18983e-05	9.18983e-05
3	chr5:78631963:A:G	78631963	NA,G	NA,A	NA,1	NA,-inf	NA,inf	NA,1.47855	9.18501e-05	9.18501e-05
3	chr5:77617847:G:C	77617847	C,C	G,G	1,1	-inf,-inf	inf,inf	0.0662297,2.43668	9.18268e-05	9.18268e-05
3	chr5:78241547:A:C	78241547	C,C	A,A	1,1	-inf,-inf	inf,inf	3.29136,0.935416	9.18023e-05	9.18023e-05
3	chr5:76871158:C:A	76871158	A,A	C,C	1,1	-inf,-inf	inf,inf	1.97943,1.64986	9.16332e-05	9.16332e-05
3	chr5:76328589:A:G	76328589	G,NA	A,NA	1,NA	inf,NA	inf,NA	1.76593,NA	9.16271e-05	9.16271e-05
3	chr5:75028723:G:A	75028723	A,A	G,G	1,1	-inf,inf	inf,inf	2.36686,0.60953	9.15988e-05	9.15988e-05
3	chr5:76850079:G:A	76850079	NA,A	NA,G	NA,1	NA,inf	NA,inf	NA,1.23055	9.15564e-05	9.15564e-05
3	chr5:78004318:G:A	78004318	NA,A	NA,G	NA,1	NA,-inf	NA,inf	NA,1.25135	9.15539e-05	9.15539e-05
3	chr5:76610536:C:G	76610536	G,G	C,C	1,1	inf,-inf	inf,inf	4.97065,0.831117	9.15479e-05	9.15479e-05
3	chr5:75428494:C:T	75428494	T,NA	C,NA	1,NA	-inf,NA	inf,NA	1.6425,NA	9.14881e-05	9.14881e-05
3	chr5:76812401:C:T	76812401	T,T	C,C	1,1	inf,inf	inf,inf	7.05392,0.619606	9.13305e-05	9.13305e-05
3	chr5:78180692:C:A	78180692	NA,A	NA,C	NA,1	NA,-inf	NA,inf	NA,1.27728	9.13071e-05	9.13071e-05
3	chr5:78236912:G:A	78236912	A,A	G,G	1,1	-inf,-inf	inf,inf	3.74334,0.378162	9.12196e-05	9.12196e-05
3	chr5:75287226:G:A	75287226	NA,A	NA,G	NA,1	NA,inf	NA,inf	NA,1.2097	9.11833e-05	9.11833e-05
3	chr5:78185653:G:A	78185653	NA,A	NA,G	NA,1	NA,-inf	NA,inf	NA,1.27472	9.10629e-05	9.10629e-05
3	chr5:75952529:G:A	75952529	A,A	G,G	1,1	-inf,-inf	inf,inf	0.76532,1.82676	9.10335e-05	9.10335e-05
3	chr5:78164113:A:G	78164113	NA,G	NA,A	NA,1	NA,-inf	NA,inf	NA,1.27512	9.08747e-05	9.08747e-05
3	chr5:75283364:G:A	75283364	NA,A	NA,G	NA,1	NA,inf	NA,inf	NA,1.20763	9.08366e-05	9.08366e-05
3	chr5:77167656:T:G	77167656	G,G	T,T	1,1	inf,-inf	inf,inf	2.98506,1.28855	9.07916e-05	9.07916e-05
3	chr5:75952782:G:C	75952782	C,C	G,G	1,1	-inf,-inf	inf,inf	0.843614,1.76919	9.07285e-05	9.07285e-05
3	chr5:78234735:A:G	78234735	G,G	A,A	1,1	-inf,-inf	inf,inf	3.64701,0.596685	9.05431e-05	9.05432e-05
3	chr5:78164815:T:C	78164815	NA,C	NA,T	NA,1	NA,-inf	NA,inf	NA,1.27229	9.05047e-05	9.05047e-05
3	chr5:75963077:A:G	75963077	G,G	A,A	1,1	-inf,-inf	inf,inf	0.876497,1.71622	9.04334e-05	9.04334e-05
3	chr5:76744249:T:C	76744249	NA,C	NA,T	NA,1	NA,-inf	NA,inf	NA,1.21134	9.02908e-05	9.02908e-05
3	chr5:76248420:A:G	76248420	NA,G	NA,A	NA,1	NA,-inf	NA,inf	NA,1.22662	9.02519e-05	9.02519e-05
3	chr5:76863785:A:G	76863785	G,NA	A,NA	1,NA	-inf,NA	inf,NA	1.64879,NA	9.02388e-05	9.02388e-05
3	chr5:77692686:CCTGT:C	77692686	C,C	CCTGT,CCTGT	1,1	-inf,-inf	inf,inf	2.16378,0.0998668	8.99492e-05	8.99492e-05
3	chr5:77112133:A:G	77112133	G,NA	A,NA	1,NA	-inf,NA	inf,NA	1.62065,NA	8.97414e-05	8.97414e-05
3	chr5:75291714:C:T	75291714	NA,T	NA,C	NA,1	NA,inf	NA,inf	NA,1.20076	8.97008e-05	8.97008e-05
3	chr5:77185126:C:G	77185126	NA,G	NA,C	NA,1	NA,inf	NA,inf	NA,1.19468	8.95771e-05	8.95771e-05
3	chr5:78347633:A:G	78347633	NA,G	NA,A	NA,1	NA,-inf	NA,inf	NA,1.65842	8.95451e-05	8.95451e-05
3	chr5:76609512:C:T	76609512	T,T	C,C	1,1	inf,-inf	inf,inf	4.98997,0.815488	8.95365e-05	8.95365e-05
3	chr5:76678376:C:T	76678376	NA,T	NA,C	NA,1	NA,-inf	NA,inf	NA,1.16737	8.94827e-05	8.94827e-05
3	chr5:77479073:T:C	77479073	C,C	T,T	1,1	inf,-inf	inf,inf	1.87782,0.406476	8.9151e-05	8.9151e-05
3	chr5:75953674:C:T	75953674	T,T	C,C	1,1	-inf,-inf	inf,inf	0.823911,1.7608	8.9002e-05	8.9002e-05
3	chr5:77832282:T:C	77832282	NA,C	NA,T	NA,1	NA,inf	NA,inf	NA,1.22825	8.88568e-05	8.88568e-05
3	chr5:75028612:G:A	75028612	A,A	G,G	1,1	-inf,inf	inf,inf	2.33934,0.621806	8.88097e-05	8.88097e-05
3	chr5:76586613:T:TA	76586613	TA,NA	T,NA	1,NA	inf,NA	inf,NA	13.1078,NA	8.87008e-05	8.9221e-05
3	chr5:78762603:G:T	78762603	NA,T	NA,G	NA,1	NA,-inf	NA,inf	NA,1.11173	8.86838e-05	8.86838e-05
3	chr5:75346583:G:A	75346583	NA,A	NA,G	NA,1	NA,-inf	NA,inf	NA,1.18381	8.86376e-05	8.86376e-05
3	chr5:77781747:A:G	77781747	G,G	A,A	1,1	-inf,-inf	inf,inf	2.09243,0.0851319	8.8581e-05	8.8581e-05
3	chr5:76559434:G:A	76559434	A,A	G,G	1,1	inf,-inf	inf,inf	5.44901,0.54047	8.85203e-05	8.85203e-05
3	chr5:75098359:T:C	75098359	NA,C	NA,T	NA,1	NA,inf	NA,inf	NA,1.21667	8.83645e-05	8.83645e-05
3	chr5:77112911:T:G	77112911	NA,G	NA,T	NA,1	NA,inf	NA,inf	NA,1.18806	8.80681e-05	8.80681e-05
3	chr5:77182593:C:T	77182593	NA,T	NA,C	NA,1	NA,inf	NA,inf	NA,1.20183	8.80556e-05	8.80556e-05
3	chr5:74657002:T:C	74657002	NA,C	NA,T	NA,1	NA,-inf	NA,inf	NA,1.20961	8.80407e-05	8.80407e-05
3	chr5:74687907:G:T	74687907	NA,T	NA,G	NA,1	NA,inf	NA,inf	NA,1.20387	8.75716e-05	8.75716e-05
3	chr5:75041314:A:T	75041314	T,T	A,A	1,1	-inf,-inf	inf,inf	2.34953,0.151019	8.7499e-05	8.7499e-05
3	chr5:75977462:C:T	75977462	NA,T	NA,C	NA,1	NA,inf	NA,inf	NA,1.18073	8.74945e-05	8.74945e-05
3	chr5:76608455:C:T	76608455	T,T	C,C	1,1	inf,-inf	inf,inf	5.01561,0.782953	8.74766e-05	8.74766e-05
3	chr5:76057957:G:A	76057957	NA,A	NA,G	NA,1	NA,-inf	NA,inf	NA,1.18634	8.73946e-05	8.73946e-05
3	chr5:76407222:T:C	76407222	C,C	T,T	1,1	inf,-inf	inf,inf	1.87655,1.2253	8.73603e-05	8.73603e-05
3	chr5:74963874:G:A	74963874	A,A	G,G	1,1	-inf,-inf	inf,inf	2.29353,0.039501	8.73527e-05	8.73527e-05
3	chr5:77502375:A:G	77502375	NA,G	NA,A	NA,1	NA,inf	NA,inf	NA,1.20302	8.73417e-05	8.73417e-05
3	chr5:76646800:C:A	76646800	NA,A	NA,C	NA,1	NA,inf	NA,inf	NA,1.17847	8.72809e-05	8.72809e-05
3	chr5:75238547:A:G	75238547	G,G	A,A	1,1	-inf,inf	inf,inf	2.49141,0.240947	8.72133e-05	8.72133e-05
3	chr5:78323705:C:A	78323705	NA,A	NA,C	NA,1	NA,inf	NA,inf	NA,1.13275	8.71368e-05	8.71368e-05
3	chr5:78679151:G:A	78679151	NA,A	NA,G	NA,1	NA,inf	NA,inf	NA,1.15024	8.70666e-05	8.70666e-05
3	chr5:76787965:G:A	76787965	NA,A	NA,G	NA,1	NA,-inf	NA,inf	NA,1.23035	8.70257e-05	8.70257e-05
3	chr5:76528140:C:T	76528140	T,T	C,C	1,1	-inf,-inf	inf,inf	1.8602,1.67578	8.69735e-05	8.69735e-05
3	chr5:75746287:C:A	75746287	NA,A	NA,C	NA,1	NA,-inf	NA,inf	NA,1.19254	8.69592e-05	8.69592e-05
3	chr5:76645074:C:T	76645074	NA,T	NA,C	NA,1	NA,inf	NA,inf	NA,1.17576	8.68072e-05	8.68072e-05
3	chr5:76639471:A:G	76639471	NA,G	NA,A	NA,1	NA,inf	NA,inf	NA,1.17576	8.68072e-05	8.68072e-05
3	chr5:76787131:A:G	76787131	G,G	A,A	1,1	-inf,-inf	inf,inf	7.24602,0.703107	8.67738e-05	8.67738e-05
3	chr5:78690012:GATATGGTTTGGCTCTGTGTCCCCACCCAA:G	78690012	NA,G	NA,GATATGGTTTGGCTCTGTGTCCCCACCCAA	NA,1	NA,-inf	NA,inf	NA,1.05834	8.6751e-05	8.6751e-05
3	chr5:75648376:C:T	75648376	NA,T	NA,C	NA,1	NA,inf	NA,inf	NA,1.19238	8.6721e-05	8.6721e-05
3	chr5:77143971:C:T	77143971	T,T	C,C	1,1	inf,inf	inf,inf	0.498086,1.83823	8.65876e-05	8.65876e-05
3	chr5:75112166:C:T	75112166	T,T	C,C	1,1	-inf,-inf	inf,inf	2.01958,0.659095	8.65531e-05	8.65531e-05
3	chr5:76554536:A:C	76554536	C,C	A,A	1,1	inf,-inf	inf,inf	5.51255,0.518828	8.65017e-05	8.65017e-05
3	chr5:78165742:A:G	78165742	G,G	A,A	1,1	-inf,-inf	inf,inf	2.7766,0.845775	8.64648e-05	8.64648e-05
3	chr5:75457986:G:A	75457986	NA,A	NA,G	NA,1	NA,-inf	NA,inf	NA,1.19024	8.63579e-05	8.63579e-05
3	chr5:76581368:C:G	76581368	G,NA	C,NA	1,NA	inf,NA	inf,NA	13.0841,NA	8.63467e-05	8.68387e-05
3	chr5:78239336:T:C	78239336	C,C	T,T	1,1	-inf,-inf	inf,inf	3.65143,0.5131	8.61934e-05	8.61935e-05
3	chr5:77555035:C:T	77555035	T,NA	C,NA	1,NA	-inf,NA	inf,NA	1.36356,NA	8.6095e-05	8.6095e-05
3	chr5:78488719:C:T	78488719	T,T	C,C	1,1	-inf,-inf	inf,inf	8.17025,0.773298	8.60231e-05	8.90615e-05
3	chr5:78683002:A:G	78683002	NA,G	NA,A	NA,1	NA,inf	NA,inf	NA,1.16324	8.59819e-05	8.59819e-05
3	chr5:75819175:A:G	75819175	NA,G	NA,A	NA,1	NA,-inf	NA,inf	NA,1.16429	8.59677e-05	8.59677e-05
3	chr5:75241781:A:G	75241781	G,G	A,A	1,1	-inf,inf	inf,inf	2.4502,0.295581	8.5901e-05	8.5901e-05
3	chr5:78562978:T:C	78562978	C,NA	T,NA	1,NA	-inf,NA	inf,NA	2.04589,NA	8.58688e-05	8.58688e-05
3	chr5:77993924:A:G	77993924	G,G	A,A	1,1	-inf,-inf	inf,inf	4.41575,0.26413	8.57939e-05	8.5794e-05
3	chr5:75705891:A:G	75705891	NA,G	NA,A	NA,1	NA,inf	NA,inf	NA,1.19127	8.56483e-05	8.56483e-05
3	chr5:76549383:A:G	76549383	G,G	A,A	1,1	inf,-inf	inf,inf	5.29848,0.678441	8.5608e-05	8.5608e-05
3	chr5:76789448:A:C	76789448	NA,C	NA,A	NA,1	NA,-inf	NA,inf	NA,1.15193	8.55186e-05	8.55186e-05
3	chr5:75287052:T:C	75287052	NA,C	NA,T	NA,1	NA,inf	NA,inf	NA,1.19643	8.54931e-05	8.54931e-05
3	chr5:78237807:T:C	78237807	C,C	T,T	1,1	-inf,-inf	inf,inf	3.62904,0.541845	8.54535e-05	8.54536e-05
3	chr5:75954393:C:T	75954393	NA,T	NA,C	NA,1	NA,inf	NA,inf	NA,1.16688	8.54008e-05	8.54008e-05
3	chr5:76580742:G:A	76580742	A,NA	G,NA	1,NA	inf,NA	inf,NA	13.0559,NA	8.52207e-05	8.56857e-05
3	chr5:78851992:A:G	78851992	NA,G	NA,A	NA,1	NA,inf	NA,inf	NA,1.23034	8.51657e-05	8.51657e-05
3	chr5:75326521:C:T	75326521	NA,T	NA,C	NA,1	NA,-inf	NA,inf	NA,1.16719	8.51333e-05	8.51333e-05
3	chr5:76761716:C:G	76761716	G,G	C,C	1,1	-inf,-inf	inf,inf	3.09735,0.571266	8.51221e-05	8.51221e-05
3	chr5:78754099:A:G	78754099	NA,G	NA,A	NA,1	NA,-inf	NA,inf	NA,1.16421	8.50337e-05	8.50337e-05
3	chr5:78839418:C:T	78839418	T,T	C,C	1,1	-inf,inf	inf,inf	0.841893,1.82553	8.49841e-05	8.49841e-05
3	chr5:76604078:A:C	76604078	C,C	A,A	1,1	inf,-inf	inf,inf	5.03208,0.723671	8.49663e-05	8.49663e-05
3	chr5:77839240:C:T	77839240	NA,T	NA,C	NA,1	NA,-inf	NA,inf	NA,1.24535	8.49526e-05	8.49526e-05
3	chr5:76607486:A:G	76607486	G,G	A,A	1,1	inf,-inf	inf,inf	5.19117,0.624701	8.49427e-05	8.49427e-05
3	chr5:75912973:T:C	75912973	NA,C	NA,T	NA,1	NA,-inf	NA,inf	NA,1.17226	8.47385e-05	8.47385e-05
3	chr5:75909382:C:T	75909382	NA,T	NA,C	NA,1	NA,-inf	NA,inf	NA,1.17149	8.46606e-05	8.46606e-05
3	chr5:77955172:G:A	77955172	NA,A	NA,G	NA,1	NA,-inf	NA,inf	NA,1.19317	8.45975e-05	8.45975e-05
3	chr5:75963124:C:G	75963124	G,G	C,C	1,1	-inf,-inf	inf,inf	0.83659,1.71797	8.45401e-05	8.45401e-05
3	chr5:74577057:A:T	74577057	NA,T	NA,A	NA,1	NA,-inf	NA,inf	NA,1.20429	8.45034e-05	8.45034e-05
3	chr5:75343353:A:G	75343353	G,G	A,A	1,1	-inf,inf	inf,inf	1.81032,1.02776	8.44389e-05	8.44389e-05
3	chr5:78392886:C:T	78392886	T,NA	C,NA	1,NA	-inf,NA	inf,NA	2.1418,NA	8.44273e-05	8.44273e-05
3	chr5:75912972:G:A	75912972	NA,A	NA,G	NA,1	NA,-inf	NA,inf	NA,1.16941	8.43089e-05	8.43089e-05
3	chr5:76832542:G:A	76832542	A,A	G,G	1,1	-inf,-inf	inf,inf	2.96309,0.551221	8.42933e-05	8.42933e-05
3	chr5:76675657:C:T	76675657	NA,T	NA,C	NA,1	NA,inf	NA,inf	NA,1.21638	8.42576e-05	8.42576e-05
3	chr5:76410428:TTTCA:T	76410428	NA,T	NA,TTTCA	NA,1	NA,-inf	NA,inf	NA,1.18807	8.41976e-05	8.41976e-05
3	chr5:76057343:A:AG	76057343	NA,AG	NA,A	NA,1	NA,-inf	NA,inf	NA,1.16623	8.41973e-05	8.41973e-05
3	chr5:75157419:G:T	75157419	NA,T	NA,G	NA,1	NA,inf	NA,inf	NA,1.1944	8.40944e-05	8.40944e-05
3	chr5:78757951:A:T	78757951	NA,T	NA,A	NA,1	NA,inf	NA,inf	NA,1.19131	8.40331e-05	8.40331e-05
3	chr5:75880356:A:G	75880356	NA,G	NA,A	NA,1	NA,-inf	NA,inf	NA,1.15811	8.39447e-05	8.39447e-05
3	chr5:76630023:A:G	76630023	G,NA	A,NA	1,NA	inf,NA	inf,NA	1.4704,NA	8.37942e-05	8.37942e-05
3	chr5:75680087:A:G	75680087	G,G	A,A	1,1	inf,inf	inf,inf	2.34306,0.0243128	8.36985e-05	8.36985e-05
3	chr5:76201072:T:C	76201072	NA,C	NA,T	NA,1	NA,-inf	NA,inf	NA,1.1743	8.35592e-05	8.35592e-05
3	chr5:75151340:C:T	75151340	NA,T	NA,C	NA,1	NA,inf	NA,inf	NA,1.18987	8.34223e-05	8.34223e-05
3	chr5:77100365:C:G	77100365	NA,G	NA,C	NA,1	NA,-inf	NA,inf	NA,1.16424	8.3375e-05	8.3375e-05
3	chr5:75104041:T:C	75104041	C,C	T,T	1,1	-inf,-inf	inf,inf	2.3037,0.0672015	8.33621e-05	8.33621e-05
3	chr5:78821650:T:A	78821650	A,A	T,T	1,1	-inf,inf	inf,inf	0.841824,1.71293	8.33103e-05	8.33103e-05
3	chr5:75097057:C:T	75097057	T,T	C,C	1,1	-inf,-inf	inf,inf	1.92761,0.743084	8.32596e-05	8.32596e-05
3	chr5:78820433:C:T	78820433	NA,T	NA,C	NA,1	NA,-inf	NA,inf	NA,1.15637	8.31814e-05	8.31814e-05
3	chr5:77061952:A:G	77061952	NA,G	NA,A	NA,1	NA,inf	NA,inf	NA,1.15305	8.30812e-05	8.30812e-05
3	chr5:78502609:C:T	78502609	T,T	C,C	1,1	inf,inf	inf,inf	0.115182,1.35479	8.28663e-05	8.28663e-05
3	chr5:77478979:C:G	77478979	NA,G	NA,C	NA,1	NA,-inf	NA,inf	NA,1.17737	8.26674e-05	8.26674e-05
3	chr5:76348412:A:G	76348412	NA,G	NA,A	NA,1	NA,-inf	NA,inf	NA,1.16028	8.26411e-05	8.26411e-05
3	chr5:77104121:A:C	77104121	NA,C	NA,A	NA,1	NA,-inf	NA,inf	NA,1.18151	8.25337e-05	8.25337e-05
3	chr5:76396335:A:G	76396335	G,G	A,A	1,1	inf,inf	inf,inf	2.06028,0.758049	8.2332e-05	8.2332e-05
3	chr5:75183413:T:C	75183413	C,C	T,T	1,1	-inf,-inf	inf,inf	2.47859,0.0679826	8.2281e-05	8.2281e-05
3	chr5:76985419:C:G	76985419	NA,G	NA,C	NA,1	NA,inf	NA,inf	NA,1.14807	8.22624e-05	8.22624e-05
3	chr5:75181024:A:C	75181024	C,C	A,A	1,1	-inf,inf	inf,inf	2.23225,0.585239	8.22503e-05	8.22503e-05
3	chr5:75911726:A:G	75911726	NA,G	NA,A	NA,1	NA,-inf	NA,inf	NA,1.15549	8.22412e-05	8.22412e-05
3	chr5:76796792:C:A	76796792	A,A	C,C	1,1	-inf,-inf	inf,inf	3.34039,0.250035	8.22025e-05	8.22025e-05
3	chr5:74996994:A:T	74996994	NA,T	NA,A	NA,1	NA,inf	NA,inf	NA,1.14996	8.20364e-05	8.20364e-05
3	chr5:78848561:G:C	78848561	NA,C	NA,G	NA,1	NA,-inf	NA,inf	NA,1.13421	8.20145e-05	8.20145e-05
3	chr5:75955126:A:G	75955126	G,G	A,A	1,1	-inf,-inf	inf,inf	0.869868,1.67604	8.19215e-05	8.19215e-05
3	chr5:75076316:T:C	75076316	C,C	T,T	1,1	-inf,-inf	inf,inf	2.05071,0.588497	8.18612e-05	8.18612e-05
3	chr5:75912216:C:T	75912216	NA,T	NA,C	NA,1	NA,-inf	NA,inf	NA,1.15251	8.1844e-05	8.1844e-05
3	chr5:77108552:G:A	77108552	NA,A	NA,G	NA,1	NA,-inf	NA,inf	NA,1.13285	8.16324e-05	8.16324e-05
3	chr5:76481033:C:A	76481033	NA,A	NA,C	NA,1	NA,inf	NA,inf	NA,1.14877	8.15925e-05	8.15925e-05
3	chr5:76709249:G:A	76709249	A,NA	G,NA	1,NA	inf,NA	inf,NA	1.19278,NA	8.15273e-05	8.15273e-05
3	chr5:76600086:T:A	76600086	A,A	T,T	1,1	inf,-inf	inf,inf	5.09902,0.64967	8.14881e-05	8.14881e-05
3	chr5:75809835:C:T	75809835	NA,T	NA,C	NA,1	NA,-inf	NA,inf	NA,1.15472	8.13842e-05	8.13842e-05
3	chr5:75961381:A:G	75961381	G,G	A,A	1,1	-inf,-inf	inf,inf	0.763442,1.77139	8.13598e-05	8.13598e-05
3	chr5:77468485:A:G	77468485	G,G	A,A	1,1	inf,-inf	inf,inf	1.84197,0.207735	8.12962e-05	8.12962e-05
3	chr5:78110761:TTCATGTATATATACGTATATATATACGTATATGAGACAGGGTC:T	78110761	T,NA	TTCATGTATATATACGTATATATATACGTATATGAGACAGGGTC,NA	1,NA	inf,NA	inf,NA	0.970809,NA	8.11398e-05	8.11398e-05
3	chr5:76359231:T:C	76359231	NA,C	NA,T	NA,1	NA,-inf	NA,inf	NA,1.15568	8.11257e-05	8.11257e-05
3	chr5:75681632:A:T	75681632	T,T	A,A	1,1	inf,inf	inf,inf	2.19723,0.353456	8.08848e-05	8.08848e-05
3	chr5:77679447:T:C	77679447	NA,C	NA,T	NA,1	NA,inf	NA,inf	NA,1.10483	8.06494e-05	8.06494e-05
3	chr5:75284345:A:G	75284345	NA,G	NA,A	NA,1	NA,-inf	NA,inf	NA,1.14116	8.06436e-05	8.06436e-05
3	chr5:78489564:T:C	78489564	C,C	T,T	1,1	-inf,inf	inf,inf	0.0987287,0.354319	8.02495e-05	8.02495e-05
3	chr5:75139499:A:G	75139499	G,G	A,A	1,1	-inf,-inf	inf,inf	2.46429,0.0724656	8.02145e-05	8.02145e-05
3	chr5:76374883:A:AT	76374883	NA,AT	NA,A	NA,1	NA,inf	NA,inf	NA,1.14086	8.00891e-05	8.00891e-05
3	chr5:75701216:C:T	75701216	NA,T	NA,C	NA,1	NA,-inf	NA,inf	NA,1.12474	8.007e-05	8.007e-05
3	chr5:78434626:A:T	78434626	T,T	A,A	1,1	-inf,inf	inf,inf	0.0781901,0.139383	8.00188e-05	8.00188e-05
3	chr5:75910859:T:C	75910859	NA,C	NA,T	NA,1	NA,-inf	NA,inf	NA,1.14004	8.0012e-05	8.0012e-05
3	chr5:75654042:G:T	75654042	NA,T	NA,G	NA,1	NA,-inf	NA,inf	NA,1.15966	7.98389e-05	7.98389e-05
3	chr5:77129124:G:A	77129124	A,A	G,G	1,1	inf,inf	inf,inf	1.57914,1.64523	7.97349e-05	7.97349e-05
3	chr5:75816787:A:C	75816787	NA,C	NA,A	NA,1	NA,inf	NA,inf	NA,1.12372	7.96598e-05	7.96598e-05
3	chr5:78434732:A:G	78434732	G,G	A,A	1,1	-inf,inf	inf,inf	0.0803995,0.13271	7.96191e-05	7.96191e-05
3	chr5:76429625:T:TA	76429625	TA,NA	T,NA	1,NA	-inf,NA	inf,NA	1.55185,NA	7.9596e-05	7.9596e-05
3	chr5:77608948:C:T	77608948	NA,T	NA,C	NA,1	NA,inf	NA,inf	NA,1.1128	7.9455e-05	7.9455e-05
3	chr5:76603862:G:A	76603862	A,NA	G,NA	1,NA	inf,NA	inf,NA	1.40599,NA	7.93472e-05	7.93472e-05
3	chr5:75983696:G:T	75983696	NA,T	NA,G	NA,1	NA,inf	NA,inf	NA,1.12476	7.92473e-05	7.92473e-05
3	chr5:78450453:A:G	78450453	G,G	A,A	1,1	-inf,-inf	inf,inf	9.01146,1.22583	7.91957e-05	0.000113674
3	chr5:77118028:A:G	77118028	G,G	A,A	1,1	inf,inf	inf,inf	2.06721,1.22231	7.91614e-05	7.91614e-05
3	chr5:76375839:C:T	76375839	NA,T	NA,C	NA,1	NA,inf	NA,inf	NA,1.1342	7.91388e-05	7.91388e-05
3	chr5:75910272:T:TA	75910272	NA,TA	NA,T	NA,1	NA,-inf	NA,inf	NA,1.13375	7.91172e-05	7.91172e-05
3	chr5:75160652:C:A	75160652	A,A	C,C	1,1	-inf,-inf	inf,inf	2.46323,0.0488195	7.90769e-05	7.90769e-05
3	chr5:75339703:C:T	75339703	NA,T	NA,C	NA,1	NA,inf	NA,inf	NA,1.1335	7.90704e-05	7.90704e-05
3	chr5:76654368:A:G	76654368	G,G	A,A	1,1	-inf,-inf	inf,inf	0.280244,1.3972	7.89624e-05	7.89624e-05
3	chr5:75240830:G:A	75240830	A,A	G,G	1,1	-inf,inf	inf,inf	2.43758,0.239639	7.89517e-05	7.89517e-05
3	chr5:78533775:T:G	78533775	G,NA	T,NA	1,NA	inf,NA	inf,NA	1.12507,NA	7.88906e-05	7.88906e-05
3	chr5:76976164:T:G	76976164	NA,G	NA,T	NA,1	NA,inf	NA,inf	NA,1.12026	7.88685e-05	7.88685e-05
3	chr5:75277908:T:C	75277908	NA,C	NA,T	NA,1	NA,inf	NA,inf	NA,1.1279	7.8804e-05	7.8804e-05
3	chr5:75882190:T:C	75882190	C,C	T,T	1,1	-inf,-inf	inf,inf	2.14591,0.510419	7.87684e-05	7.87684e-05
3	chr5:76198940:T:C	76198940	C,C	T,T	1,1	-inf,inf	inf,inf	1.15192,1.50861	7.86982e-05	7.86982e-05
3	chr5:76412252:A:G	76412252	NA,G	NA,A	NA,1	NA,-inf	NA,inf	NA,1.14982	7.86691e-05	7.86691e-05
3	chr5:74992898:C:T	74992898	NA,T	NA,C	NA,1	NA,inf	NA,inf	NA,1.11569	7.85908e-05	7.85908e-05
3	chr5:75912077:A:G	75912077	NA,G	NA,A	NA,1	NA,-inf	NA,inf	NA,1.12969	7.85495e-05	7.85495e-05
3	chr5:77040228:C:T	77040228	NA,T	NA,C	NA,1	NA,inf	NA,inf	NA,1.1198	7.84926e-05	7.84926e-05
3	chr5:76790772:C:T	76790772	T,T	C,C	1,1	inf,inf	inf,inf	7.16501,0.688243	7.84905e-05	7.84905e-05
3	chr5:78109875:G:A	78109875	NA,A	NA,G	NA,1	NA,-inf	NA,inf	NA,1.2511	7.84589e-05	7.84589e-05
3	chr5:76361340:C:T	76361340	T,T	C,C	1,1	inf,inf	inf,inf	1.65081,0.427688	7.84455e-05	7.84455e-05
3	chr5:75909892:C:T	75909892	NA,T	NA,C	NA,1	NA,-inf	NA,inf	NA,1.12885	7.8432e-05	7.8432e-05
3	chr5:77091498:C:T	77091498	NA,T	NA,C	NA,1	NA,-inf	NA,inf	NA,1.11839	7.83944e-05	7.83944e-05
3	chr5:75911734:G:C	75911734	NA,C	NA,G	NA,1	NA,-inf	NA,inf	NA,1.12789	7.83055e-05	7.83055e-05
3	chr5:77886063:A:G	77886063	NA,G	NA,A	NA,1	NA,inf	NA,inf	NA,1.03264	7.8278e-05	7.8278e-05
3	chr5:76058394:A:G	76058394	NA,G	NA,A	NA,1	NA,-inf	NA,inf	NA,1.12472	7.82099e-05	7.82099e-05
3	chr5:76936222:T:C	76936222	C,C	T,T	1,1	-inf,-inf	inf,inf	2.18135,0.846293	7.81877e-05	7.81877e-05
3	chr5:74991820:C:T	74991820	NA,T	NA,C	NA,1	NA,inf	NA,inf	NA,1.11217	7.80764e-05	7.80764e-05
3	chr5:76404778:T:C	76404778	NA,C	NA,T	NA,1	NA,-inf	NA,inf	NA,1.13846	7.79968e-05	7.79968e-05
3	chr5:76560411:C:T	76560411	T,T	C,C	1,1	inf,-inf	inf,inf	5.6908,0.24716	7.79705e-05	7.79705e-05
3	chr5:76260841:T:C	76260841	NA,C	NA,T	NA,1	NA,-inf	NA,inf	NA,1.11385	7.78321e-05	7.78321e-05
3	chr5:78023839:G:A	78023839	NA,A	NA,G	NA,1	NA,inf	NA,inf	NA,1.09348	7.76444e-05	7.76444e-05
3	chr5:75912749:A:C	75912749	NA,C	NA,A	NA,1	NA,-inf	NA,inf	NA,1.12249	7.75813e-05	7.75813e-05
3	chr5:78255465:TA:T	78255465	T,T	TA,TA	1,1	-inf,-inf	inf,inf	2.18439,2.17545	7.75809e-05	7.75809e-05
3	chr5:75667452:G:C	75667452	C,C	G,G	1,1	inf,-inf	inf,inf	1.81857,0.846144	7.75206e-05	7.75206e-05
3	chr5:76461935:C:T	76461935	NA,T	NA,C	NA,1	NA,-inf	NA,inf	NA,1.11003	7.74272e-05	7.74272e-05
3	chr5:76654630:A:C	76654630	C,C	A,A	1,1	-inf,-inf	inf,inf	0.29362,1.35865	7.7324e-05	7.7324e-05
3	chr5:76653980:T:A	76653980	A,A	T,T	1,1	-inf,-inf	inf,inf	0.219167,1.4893	7.72947e-05	7.72947e-05
3	chr5:76424254:T:C	76424254	C,NA	T,NA	1,NA	inf,NA	inf,NA	1.69954,NA	7.72885e-05	7.72885e-05
3	chr5:78229481:C:T	78229481	NA,T	NA,C	NA,1	NA,-inf	NA,inf	NA,1.15015	7.72421e-05	7.72421e-05
3	chr5:76339700:T:C	76339700	NA,C	NA,T	NA,1	NA,-inf	NA,inf	NA,1.14227	7.72247e-05	7.72247e-05
3	chr5:78625293:G:A	78625293	NA,A	NA,G	NA,1	NA,-inf	NA,inf	NA,1.32456	7.71823e-05	7.71823e-05
3	chr5:75910906:C:T	75910906	NA,T	NA,C	NA,1	NA,-inf	NA,inf	NA,1.11933	7.71319e-05	7.71319e-05
3	chr5:78060661:G:A	78060661	NA,A	NA,G	NA,1	NA,inf	NA,inf	NA,1.16513	7.70894e-05	7.70894e-05
3	chr5:75048488:A:G	75048488	G,G	A,A	1,1	-inf,-inf	inf,inf	1.97645,0.558533	7.70324e-05	7.70324e-05
3	chr5:78434752:G:A	78434752	A,A	G,G	1,1	-inf,inf	inf,inf	0.0709722,0.124936	7.69759e-05	7.69759e-05
3	chr5:78189356:T:C	78189356	NA,C	NA,T	NA,1	NA,-inf	NA,inf	NA,1.2168	7.69115e-05	7.69115e-05
3	chr5:75333513:G:A	75333513	NA,A	NA,G	NA,1	NA,inf	NA,inf	NA,1.13653	7.68611e-05	7.68611e-05
3	chr5:77525615:T:C	77525615	NA,C	NA,T	NA,1	NA,-inf	NA,inf	NA,1.1306	7.67593e-05	7.67593e-05
3	chr5:75910487:T:C	75910487	NA,C	NA,T	NA,1	NA,-inf	NA,inf	NA,1.11672	7.67587e-05	7.67587e-05
3	chr5:75885502:C:A	75885502	NA,A	NA,C	NA,1	NA,-inf	NA,inf	NA,1.10606	7.66843e-05	7.66843e-05
3	chr5:77166310:C:T	77166310	NA,T	NA,C	NA,1	NA,inf	NA,inf	NA,1.13262	7.65293e-05	7.65293e-05
3	chr5:75189352:T:C	75189352	NA,C	NA,T	NA,1	NA,inf	NA,inf	NA,1.13906	7.64156e-05	7.64156e-05
3	chr5:78832294:G:A	78832294	NA,A	NA,G	NA,1	NA,-inf	NA,inf	NA,1.0642	7.63691e-05	7.63691e-05
3	chr5:78730878:G:A	78730878	NA,A	NA,G	NA,1	NA,-inf	NA,inf	NA,1.16947	7.62972e-05	7.62972e-05
3	chr5:78196584:A:AT	78196584	NA,AT	NA,A	NA,1	NA,-inf	NA,inf	NA,1.21201	7.62953e-05	7.62953e-05
3	chr5:78729828:G:A	78729828	NA,A	NA,G	NA,1	NA,inf	NA,inf	NA,1.13464	7.62698e-05	7.62698e-05
3	chr5:76599808:G:A	76599808	A,A	G,G	1,1	inf,-inf	inf,inf	5.12366,0.586981	7.61837e-05	7.61837e-05
3	chr5:77162636:T:C	77162636	C,C	T,T	1,1	inf,-inf	inf,inf	0.223104,2.14019	7.60652e-05	7.60652e-05
3	chr5:75104691:G:C	75104691	C,C	G,G	1,1	-inf,-inf	inf,inf	1.86612,0.753854	7.59372e-05	7.59372e-05
3	chr5:75189055:T:C	75189055	NA,C	NA,T	NA,1	NA,inf	NA,inf	NA,1.13485	7.5858e-05	7.5858e-05
3	chr5:78645286:T:G	78645286	NA,G	NA,T	NA,1	NA,inf	NA,inf	NA,0.973784	7.57805e-05	7.57805e-05
3	chr5:77077766:G:A	77077766	NA,A	NA,G	NA,1	NA,inf	NA,inf	NA,1.08847	7.56799e-05	7.56799e-05
3	chr5:77847627:A:G	77847627	NA,G	NA,A	NA,1	NA,-inf	NA,inf	NA,1.08084	7.5657e-05	7.5657e-05
3	chr5:77683038:G:A	77683038	A,A	G,G	1,1	-inf,inf	inf,inf	2.00838,0.27912	7.56394e-05	7.56394e-05
3	chr5:75513575:A:G	75513575	NA,G	NA,A	NA,1	NA,-inf	NA,inf	NA,1.09963	7.52641e-05	7.52641e-05
3	chr5:78519392:A:G	78519392	NA,G	NA,A	NA,1	NA,-inf	NA,inf	NA,1.39156	7.52352e-05	7.52352e-05
3	chr5:78131900:A:G	78131900	NA,G	NA,A	NA,1	NA,-inf	NA,inf	NA,1.2208	7.51894e-05	7.51894e-05
3	chr5:76476065:G:A	76476065	NA,A	NA,G	NA,1	NA,-inf	NA,inf	NA,1.08053	7.51787e-05	7.51787e-05
3	chr5:77181746:T:C	77181746	NA,C	NA,T	NA,1	NA,inf	NA,inf	NA,1.09464	7.51515e-05	7.51515e-05
3	chr5:77741410:A:C	77741410	NA,C	NA,A	NA,1	NA,inf	NA,inf	NA,1.11119	7.50115e-05	7.50115e-05
3	chr5:76654558:A:G	76654558	G,G	A,A	1,1	-inf,-inf	inf,inf	0.284049,1.36046	7.48426e-05	7.48426e-05
3	chr5:77648336:T:C	77648336	NA,C	NA,T	NA,1	NA,-inf	NA,inf	NA,1.08303	7.48143e-05	7.48143e-05
3	chr5:75191176:T:A	75191176	NA,A	NA,T	NA,1	NA,inf	NA,inf	NA,1.12652	7.47473e-05	7.47473e-05
3	chr5:75881023:G:C	75881023	NA,C	NA,G	NA,1	NA,-inf	NA,inf	NA,1.09074	7.46276e-05	7.46276e-05
3	chr5:75162776:C:T	75162776	NA,T	NA,C	NA,1	NA,inf	NA,inf	NA,1.12544	7.46094e-05	7.46094e-05
3	chr5:75185821:A:G	75185821	NA,G	NA,A	NA,1	NA,inf	NA,inf	NA,1.12542	7.46044e-05	7.46044e-05
3	chr5:75260864:C:T	75260864	NA,T	NA,C	NA,1	NA,inf	NA,inf	NA,1.12203	7.45475e-05	7.45475e-05
3	chr5:77824825:A:G	77824825	NA,G	NA,A	NA,1	NA,-inf	NA,inf	NA,1.1316	7.45349e-05	7.45349e-05
3	chr5:78553603:AG:A	78553603	NA,A	NA,AG	NA,1	NA,inf	NA,inf	NA,1.01241	7.44631e-05	7.44631e-05
3	chr5:76764105:A:T	76764105	NA,T	NA,A	NA,1	NA,-inf	NA,inf	NA,1.13954	7.43862e-05	7.43862e-05
3	chr5:78310924:T:C	78310924	NA,C	NA,T	NA,1	NA,-inf	NA,inf	NA,0.772059	7.43633e-05	7.43633e-05
3	chr5:77101789:G:T	77101789	NA,T	NA,G	NA,1	NA,-inf	NA,inf	NA,1.11181	7.4343e-05	7.4343e-05
3	chr5:78347212:A:G	78347212	NA,G	NA,A	NA,1	NA,-inf	NA,inf	NA,1.36044	7.41394e-05	7.41394e-05
3	chr5:76601283:C:T	76601283	T,T	C,C	1,1	inf,-inf	inf,inf	5.13584,0.569414	7.40641e-05	7.40641e-05
3	chr5:75277540:T:C	75277540	NA,C	NA,T	NA,1	NA,inf	NA,inf	NA,1.09366	7.40125e-05	7.40125e-05
3	chr5:75726869:C:T	75726869	T,T	C,C	1,1	-inf,-inf	inf,inf	2.39854,0.00704699	7.40054e-05	7.40054e-05
3	chr5:75912871:G:A	75912871	NA,A	NA,G	NA,1	NA,-inf	NA,inf	NA,1.09589	7.39981e-05	7.39981e-05
3	chr5:76839452:T:C	76839452	C,C	T,T	1,1	inf,inf	inf,inf	5.83269,0.580188	7.39979e-05	7.39979e-05
3	chr5:75911803:G:C	75911803	NA,C	NA,G	NA,1	NA,-inf	NA,inf	NA,1.09553	7.39324e-05	7.39324e-05
3	chr5:76451063:A:C	76451063	NA,C	NA,A	NA,1	NA,-inf	NA,inf	NA,1.09318	7.38541e-05	7.38541e-05
3	chr5:74799717:T:C	74799717	C,C	T,T	1,1	-inf,-inf	inf,inf	1.64744,0.850191	7.38173e-05	7.38173e-05
3	chr5:75341744:GGAATTTTTTT:G	75341744	NA,G	NA,GGAATTTTTTT	NA,1	NA,inf	NA,inf	NA,1.11342	7.37884e-05	7.37884e-05
3	chr5:78751017:G:A	78751017	A,A	G,G	1,1	-inf,-inf	inf,inf	0.203615,2.02889	7.37691e-05	7.37691e-05
3	chr5:76606891:G:A	76606891	A,A	G,G	1,1	inf,-inf	inf,inf	5.02643,0.64751	7.3674e-05	7.3674e-05
3	chr5:78198937:T:C	78198937	NA,C	NA,T	NA,1	NA,-inf	NA,inf	NA,1.19238	7.36401e-05	7.36401e-05
3	chr5:78461721:G:T	78461721	T,T	G,G	1,1	-inf,-inf	inf,inf	9.01926,1.16933	7.36157e-05	0.000105011
3	chr5:77104715:T:C	77104715	NA,C	NA,T	NA,1	NA,-inf	NA,inf	NA,1.11134	7.3561e-05	7.3561e-05
3	chr5:76599038:C:T	76599038	T,T	C,C	1,1	inf,-inf	inf,inf	5.0836,0.591429	7.35204e-05	7.35204e-05
3	chr5:75885572:G:A	75885572	NA,A	NA,G	NA,1	NA,-inf	NA,inf	NA,1.08224	7.35176e-05	7.35176e-05
3	chr5:78210861:C:T	78210861	NA,T	NA,C	NA,1	NA,-inf	NA,inf	NA,1.18914	7.34961e-05	7.34961e-05
3	chr5:76538448:A:G	76538448	NA,G	NA,A	NA,1	NA,inf	NA,inf	NA,1.09661	7.33954e-05	7.33954e-05
3	chr5:75266548:G:A	75266548	A,NA	G,NA	1,NA	-inf,NA	inf,NA	1.54669,NA	7.32988e-05	7.32988e-05
3	chr5:74608905:G:A	74608905	NA,A	NA,G	NA,1	NA,inf	NA,inf	NA,1.11028	7.32271e-05	7.32271e-05
3	chr5:77073073:G:T	77073073	T,T	G,G	1,1	-inf,-inf	inf,inf	1.90013,0.783451	7.32042e-05	7.32042e-05
3	chr5:74682377:A:T	74682377	NA,T	NA,A	NA,1	NA,inf	NA,inf	NA,1.10182	7.31806e-05	7.31806e-05
3	chr5:78189249:A:T	78189249	T,T	A,A	1,1	-inf,-inf	inf,inf	2.43396,1.07002	7.31552e-05	7.31552e-05
3	chr5:78494840:C:T	78494840	T,T	C,C	1,1	-inf,-inf	inf,inf	8.15977,0.756338	7.28872e-05	7.45967e-05
3	chr5:77135850:G:A	77135850	NA,A	NA,G	NA,1	NA,-inf	NA,inf	NA,1.07559	7.28723e-05	7.28723e-05
3	chr5:78769810:C:T	78769810	T,T	C,C	1,1	inf,inf	inf,inf	1.53679,0.545237	7.28564e-05	7.28564e-05
3	chr5:78739815:C:T	78739815	NA,T	NA,C	NA,1	NA,inf	NA,inf	NA,1.05847	7.28353e-05	7.28353e-05
3	chr5:77137217:G:T	77137217	NA,T	NA,G	NA,1	NA,inf	NA,inf	NA,1.06604	7.25501e-05	7.25501e-05
3	chr5:78101916:A:C	78101916	NA,C	NA,A	NA,1	NA,inf	NA,inf	NA,1.13112	7.25194e-05	7.25194e-05
3	chr5:75255968:G:A	75255968	NA,A	NA,G	NA,1	NA,inf	NA,inf	NA,1.1061	7.25149e-05	7.25149e-05
3	chr5:78750459:G:A	78750459	A,A	G,G	1,1	-inf,-inf	inf,inf	0.174895,2.0417	7.24199e-05	7.24199e-05
3	chr5:78503335:C:T	78503335	T,T	C,C	1,1	-inf,inf	inf,inf	0.104938,0.198473	7.23918e-05	7.23918e-05
3	chr5:76498022:C:A	76498022	NA,A	NA,C	NA,1	NA,inf	NA,inf	NA,1.0924	7.22392e-05	7.22392e-05
3	chr5:75463750:A:G	75463750	NA,G	NA,A	NA,1	NA,-inf	NA,inf	NA,1.06196	7.21264e-05	7.21264e-05
3	chr5:78483210:G:A	78483210	A,A	G,G	1,1	-inf,inf	inf,inf	0.0161407,0.0883116	7.21259e-05	7.21259e-05
3	chr5:78698785:T:A	78698785	NA,A	NA,T	NA,1	NA,-inf	NA,inf	NA,0.953385	7.20597e-05	7.20597e-05
3	chr5:77870747:T:C	77870747	NA,C	NA,T	NA,1	NA,-inf	NA,inf	NA,1.08138	7.20508e-05	7.20508e-05
3	chr5:75246570:G:A	75246570	NA,A	NA,G	NA,1	NA,inf	NA,inf	NA,1.10262	7.20262e-05	7.20262e-05
3	chr5:77634824:A:G	77634824	NA,G	NA,A	NA,1	NA,-inf	NA,inf	NA,1.1036	7.20071e-05	7.20071e-05
3	chr5:75322056:T:C	75322056	NA,C	NA,T	NA,1	NA,-inf	NA,inf	NA,1.06846	7.19648e-05	7.19648e-05
3	chr5:74577798:T:C	74577798	NA,C	NA,T	NA,1	NA,inf	NA,inf	NA,1.07859	7.19132e-05	7.19132e-05
3	chr5:75962235:C:T	75962235	NA,T	NA,C	NA,1	NA,-inf	NA,inf	NA,1.06111	7.18952e-05	7.18952e-05
3	chr5:75618833:C:T	75618833	NA,T	NA,C	NA,1	NA,-inf	NA,inf	NA,1.07368	7.1894e-05	7.1894e-05
3	chr5:75699088:T:C	75699088	C,C	T,T	1,1	-inf,inf	inf,inf	2.16756,0.353443	7.18527e-05	7.18527e-05
3	chr5:75881418:A:G	75881418	NA,G	NA,A	NA,1	NA,-inf	NA,inf	NA,1.06843	7.17794e-05	7.17794e-05
3	chr5:78560846:T:G	78560846	NA,G	NA,T	NA,1	NA,-inf	NA,inf	NA,1.26225	7.17669e-05	7.17669e-05
3	chr5:76863600:G:A	76863600	NA,A	NA,G	NA,1	NA,-inf	NA,inf	NA,1.11639	7.17515e-05	7.17515e-05
3	chr5:78100244:C:G	78100244	NA,G	NA,C	NA,1	NA,inf	NA,inf	NA,1.12556	7.1718e-05	7.1718e-05
3	chr5:76236373:G:T	76236373	NA,T	NA,G	NA,1	NA,-inf	NA,inf	NA,1.06594	7.1659e-05	7.1659e-05
3	chr5:75889769:A:G	75889769	NA,G	NA,A	NA,1	NA,-inf	NA,inf	NA,1.07034	7.16158e-05	7.16158e-05
3	chr5:77896202:A:G	77896202	NA,G	NA,A	NA,1	NA,inf	NA,inf	NA,1.04159	7.15902e-05	7.15902e-05
3	chr5:76934985:A:T	76934985	NA,T	NA,A	NA,1	NA,-inf	NA,inf	NA,1.09701	7.15638e-05	7.15638e-05
3	chr5:76926589:C:A	76926589	NA,A	NA,C	NA,1	NA,inf	NA,inf	NA,1.0954	7.15605e-05	7.15605e-05
3	chr5:78605948:C:T	78605948	NA,T	NA,C	NA,1	NA,inf	NA,inf	NA,0.999236	7.15052e-05	7.15052e-05
3	chr5:75260307:C:T	75260307	NA,T	NA,C	NA,1	NA,inf	NA,inf	NA,1.09698	7.13967e-05	7.13967e-05
3	chr5:78180102:C:G	78180102	NA,G	NA,C	NA,1	NA,-inf	NA,inf	NA,1.17199	7.13142e-05	7.13142e-05
3	chr5:77791708:A:G	77791708	NA,G	NA,A	NA,1	NA,inf	NA,inf	NA,1.05348	7.12785e-05	7.12785e-05
3	chr5:75243818:T:C	75243818	C,C	T,T	1,1	-inf,inf	inf,inf	2.3724,0.212857	7.12594e-05	7.12594e-05
3	chr5:75948139:T:G	75948139	NA,G	NA,T	NA,1	NA,-inf	NA,inf	NA,1.06386	7.12037e-05	7.12037e-05
3	chr5:76767729:G:A	76767729	NA,A	NA,G	NA,1	NA,-inf	NA,inf	NA,1.11275	7.10299e-05	7.10299e-05
3	chr5:77787811:G:A	77787811	NA,A	NA,G	NA,1	NA,inf	NA,inf	NA,1.11054	7.10277e-05	7.10277e-05
3	chr5:77605908:A:G	77605908	NA,G	NA,A	NA,1	NA,inf	NA,inf	NA,1.14128	7.09639e-05	7.09639e-05
3	chr5:75281188:T:C	75281188	NA,C	NA,T	NA,1	NA,inf	NA,inf	NA,1.06734	7.0888e-05	7.0888e-05
3	chr5:77105006:A:G	77105006	NA,G	NA,A	NA,1	NA,-inf	NA,inf	NA,1.07203	7.08308e-05	7.08309e-05
3	chr5:75638184:A:T	75638184	T,T	A,A	1,1	inf,-inf	inf,inf	2.17813,0.49187	7.08275e-05	7.08275e-05
3	chr5:76741353:G:A	76741353	A,A	G,G	1,1	-inf,-inf	inf,inf	4.21296,0.240399	7.08219e-05	7.08219e-05
3	chr5:77474217:T:C	77474217	NA,C	NA,T	NA,1	NA,-inf	NA,inf	NA,1.08745	7.08011e-05	7.08011e-05
3	chr5:76592147:C:T	76592147	T,T	C,C	1,1	inf,-inf	inf,inf	5.60635,0.0592253	7.06806e-05	7.06806e-05
3	chr5:78156424:A:G	78156424	NA,G	NA,A	NA,1	NA,-inf	NA,inf	NA,1.16707	7.06422e-05	7.06422e-05
3	chr5:78464038:C:T	78464038	T,T	C,C	1,1	-inf,-inf	inf,inf	8.94722,1.2163	7.05678e-05	9.92016e-05
3	chr5:78652924:T:A	78652924	NA,A	NA,T	NA,1	NA,inf	NA,inf	NA,1.07183	7.05601e-05	7.05601e-05
3	chr5:78429223:T:C	78429223	NA,C	NA,T	NA,1	NA,inf	NA,inf	NA,0.844245	7.04876e-05	7.04876e-05
3	chr5:78304225:A:G	78304225	G,NA	A,NA	1,NA	-inf,NA	inf,NA	0.627925,NA	7.04735e-05	7.04735e-05
3	chr5:77622503:C:T	77622503	T,NA	C,NA	1,NA	inf,NA	inf,NA	1.40379,NA	7.04322e-05	7.04322e-05
3	chr5:74653936:T:C	74653936	NA,C	NA,T	NA,1	NA,inf	NA,inf	NA,1.059	7.04226e-05	7.04226e-05
3	chr5:76382242:T:C	76382242	C,C	T,T	1,1	inf,-inf	inf,inf	1.76937,0.321669	7.04143e-05	7.04143e-05
3	chr5:78215952:T:C	78215952	NA,C	NA,T	NA,1	NA,inf	NA,inf	NA,0.916009	7.03159e-05	7.03159e-05
3	chr5:75155868:T:A	75155868	A,A	T,T	1,1	-inf,inf	inf,inf	2.28956,0.314131	7.03097e-05	7.03097e-05
3	chr5:76863006:C:T	76863006	NA,T	NA,C	NA,1	NA,inf	NA,inf	NA,1.05206	7.02254e-05	7.02254e-05
3	chr5:77814220:G:C	77814220	NA,C	NA,G	NA,1	NA,inf	NA,inf	NA,1.07923	7.0156e-05	7.0156e-05
3	chr5:78620855:T:C	78620855	NA,C	NA,T	NA,1	NA,inf	NA,inf	NA,0.980255	7.01298e-05	7.01298e-05
3	chr5:77933758:T:TAC	77933758	NA,TAC	NA,T	NA,1	NA,-inf	NA,inf	NA,1.19271	7.0036e-05	7.0036e-05
3	chr5:78124646:A:G	78124646	NA,G	NA,A	NA,1	NA,-inf	NA,inf	NA,1.1733	6.98916e-05	6.98916e-05
3	chr5:77603520:A:G	77603520	NA,G	NA,A	NA,1	NA,-inf	NA,inf	NA,1.02335	6.98872e-05	6.98872e-05
3	chr5:77964306:TA:T	77964306	NA,T	NA,TA	NA,1	NA,inf	NA,inf	NA,0.99077	6.98614e-05	6.98614e-05
3	chr5:76113750:G:A	76113750	A,NA	G,NA	1,NA	inf,NA	inf,NA	1.52761,NA	6.98076e-05	6.98076e-05
3	chr5:76769974:G:A	76769974	NA,A	NA,G	NA,1	NA,-inf	NA,inf	NA,1.10356	6.97571e-05	6.97571e-05
3	chr5:75641710:T:C	75641710	NA,C	NA,T	NA,1	NA,inf	NA,inf	NA,1.06905	6.97121e-05	6.97121e-05
3	chr5:76242953:G:A	76242953	NA,A	NA,G	NA,1	NA,inf	NA,inf	NA,1.08008	6.9669e-05	6.9669e-05
3	chr5:74698508:C:T	74698508	NA,T	NA,C	NA,1	NA,-inf	NA,inf	NA,1.05907	6.96625e-05	6.96625e-05
3	chr5:76876614:GC:G	76876614	NA,G	NA,GC	NA,1	NA,-inf	NA,inf	NA,1.07137	6.96168e-05	6.96168e-05
3	chr5:76693512:T:C	76693512	NA,C	NA,T	NA,1	NA,-inf	NA,inf	NA,1.08247	6.95921e-05	6.95921e-05
3	chr5:75277606:G:A	75277606	NA,A	NA,G	NA,1	NA,inf	NA,inf	NA,1.05885	6.95654e-05	6.95654e-05
3	chr5:75487971:C:T	75487971	NA,T	NA,C	NA,1	NA,inf	NA,inf	NA,1.08499	6.94999e-05	6.94999e-05
3	chr5:78229748:A:T	78229748	T,T	A,A	1,1	-inf,-inf	inf,inf	3.51776,0.512626	6.94928e-05	6.94928e-05
3	chr5:75218098:G:A	75218098	NA,A	NA,G	NA,1	NA,inf	NA,inf	NA,1.07194	6.94507e-05	6.94507e-05
3	chr5:77944267:G:A	77944267	NA,A	NA,G	NA,1	NA,inf	NA,inf	NA,1.30382	6.9284e-05	6.9284e-05
3	chr5:75463516:AT:A	75463516	NA,A	NA,AT	NA,1	NA,-inf	NA,inf	NA,1.05013	6.92354e-05	6.92354e-05
3	chr5:74681699:G:A	74681699	A,A	G,G	1,1	inf,-inf	inf,inf	0.301534,2.12158	6.92013e-05	6.92013e-05
3	chr5:75170009:T:C	75170009	NA,C	NA,T	NA,1	NA,inf	NA,inf	NA,1.08083	6.91136e-05	6.91136e-05
3	chr5:78578881:T:C	78578881	NA,C	NA,T	NA,1	NA,-inf	NA,inf	NA,1.25826	6.91019e-05	6.91019e-05
3	chr5:76458625:A:G	76458625	G,G	A,A	1,1	inf,inf	inf,inf	1.94225,0.966364	6.90511e-05	6.90511e-05
3	chr5:74854942:T:C	74854942	NA,C	NA,T	NA,1	NA,inf	NA,inf	NA,1.06186	6.89936e-05	6.89936e-05
3	chr5:77090554:T:A	77090554	NA,A	NA,T	NA,1	NA,-inf	NA,inf	NA,1.03002	6.89055e-05	6.89055e-05
3	chr5:77379180:C:T	77379180	NA,T	NA,C	NA,1	NA,inf	NA,inf	NA,1.09148	6.88856e-05	6.88856e-05
3	chr5:77099724:C:T	77099724	NA,T	NA,C	NA,1	NA,-inf	NA,inf	NA,1.05386	6.88146e-05	6.88146e-05
3	chr5:76271906:T:C	76271906	NA,C	NA,T	NA,1	NA,-inf	NA,inf	NA,1.06617	6.87773e-05	6.87773e-05
3	chr5:78125307:C:G	78125307	NA,G	NA,C	NA,1	NA,-inf	NA,inf	NA,1.16347	6.87245e-05	6.87245e-05
3	chr5:77131175:A:G	77131175	G,G	A,A	1,1	-inf,inf	inf,inf	0.0463716,2.25439	6.85758e-05	6.85758e-05
3	chr5:78714933:G:C	78714933	C,C	G,G	1,1	-inf,-inf	inf,inf	1.91259,0.741088	6.8526e-05	6.8526e-05
3	chr5:78773563:TCTC:T	78773563	T,T	TCTC,TCTC	1,1	-inf,-inf	inf,inf	1.22188,1.17792	6.84721e-05	6.84721e-05
3	chr5:78182157:C:T	78182157	T,T	C,C	1,1	-inf,-inf	inf,inf	2.56329,0.899176	6.84672e-05	6.84672e-05
3	chr5:75545926:C:A	75545926	NA,A	NA,C	NA,1	NA,-inf	NA,inf	NA,1.0396	6.84503e-05	6.84503e-05
3	chr5:74574453:C:T	74574453	NA,T	NA,C	NA,1	NA,inf	NA,inf	NA,1.04608	6.84392e-05	6.84392e-05
3	chr5:77841210:G:A	77841210	NA,A	NA,G	NA,1	NA,-inf	NA,inf	NA,1.01044	6.84297e-05	6.84297e-05
3	chr5:77940883:C:T	77940883	NA,T	NA,C	NA,1	NA,inf	NA,inf	NA,1.29594	6.83217e-05	6.83217e-05
3	chr5:76246795:C:T	76246795	T,T	C,C	1,1	-inf,-inf	inf,inf	0.491933,1.9749	6.82999e-05	6.82999e-05
3	chr5:77921355:A:G	77921355	NA,G	NA,A	NA,1	NA,-inf	NA,inf	NA,1.0881	6.82611e-05	6.82611e-05
3	chr5:76877306:A:G	76877306	G,G	A,A	1,1	inf,inf	inf,inf	1.76457,0.387349	6.82353e-05	6.82353e-05
3	chr5:77104791:A:T	77104791	NA,T	NA,A	NA,1	NA,inf	NA,inf	NA,1.03638	6.81913e-05	6.81913e-05
3	chr5:78463697:A:G	78463697	G,G	A,A	1,1	-inf,-inf	inf,inf	8.92666,1.19613	6.81393e-05	9.45071e-05
3	chr5:76620729:AG:A	76620729	A,NA	AG,NA	1,NA	-inf,NA	inf,NA	1.58443,NA	6.81162e-05	6.81162e-05
3	chr5:78634564:T:G	78634564	NA,G	NA,T	NA,1	NA,inf	NA,inf	NA,1.081	6.80347e-05	6.80347e-05
3	chr5:76573632:G:A	76573632	A,A	G,G	1,1	inf,-inf	inf,inf	5.45651,0.342643	6.80291e-05	6.80291e-05
3	chr5:75844910:C:T	75844910	NA,T	NA,C	NA,1	NA,inf	NA,inf	NA,1.06752	6.79951e-05	6.79951e-05
3	chr5:75845364:A:T	75845364	NA,T	NA,A	NA,1	NA,inf	NA,inf	NA,1.06682	6.79111e-05	6.79111e-05
3	chr5:76479028:G:A	76479028	NA,A	NA,G	NA,1	NA,inf	NA,inf	NA,1.06108	6.77832e-05	6.77832e-05
3	chr5:75183252:T:C	75183252	C,NA	T,NA	1,NA	-inf,NA	inf,NA	1.43025,NA	6.77416e-05	6.77416e-05
3	chr5:76623336:T:C	76623336	NA,C	NA,T	NA,1	NA,inf	NA,inf	NA,1.04756	6.76485e-05	6.76485e-05
3	chr5:75969515:A:G	75969515	G,G	A,A	1,1	-inf,-inf	inf,inf	0.781911,1.65638	6.76404e-05	6.76404e-05
3	chr5:77645824:C:T	77645824	NA,T	NA,C	NA,1	NA,-inf	NA,inf	NA,1.0138	6.76343e-05	6.76343e-05
3	chr5:76359453:G:C	76359453	C,NA	G,NA	1,NA	inf,NA	inf,NA	1.58992,NA	6.756e-05	6.756e-05
3	chr5:75953974:G:C	75953974	NA,C	NA,G	NA,1	NA,-inf	NA,inf	NA,1.07153	6.75544e-05	6.75544e-05
3	chr5:75968750:T:C	75968750	NA,C	NA,T	NA,1	NA,inf	NA,inf	NA,1.0392	6.74803e-05	6.74803e-05
3	chr5:77124949:T:G	77124949	NA,G	NA,T	NA,1	NA,inf	NA,inf	NA,1.0266	6.74044e-05	6.74044e-05
3	chr5:76141635:C:G	76141635	NA,G	NA,C	NA,1	NA,-inf	NA,inf	NA,1.02632	6.73733e-05	6.73733e-05
3	chr5:75135120:C:A	75135120	NA,A	NA,C	NA,1	NA,inf	NA,inf	NA,1.06587	6.73206e-05	6.73206e-05
3	chr5:75248903:G:A	75248903	NA,A	NA,G	NA,1	NA,inf	NA,inf	NA,1.0662	6.73036e-05	6.73036e-05
3	chr5:75696756:C:T	75696756	NA,T	NA,C	NA,1	NA,inf	NA,inf	NA,1.05326	6.72827e-05	6.72827e-05
3	chr5:77612968:A:G	77612968	NA,G	NA,A	NA,1	NA,inf	NA,inf	NA,1.01829	6.72572e-05	6.72572e-05
3	chr5:76887812:T:C	76887812	NA,C	NA,T	NA,1	NA,-inf	NA,inf	NA,1.06135	6.72023e-05	6.72023e-05
3	chr5:74584718:C:T	74584718	NA,T	NA,C	NA,1	NA,inf	NA,inf	NA,1.04989	6.71859e-05	6.71859e-05
3	chr5:76956686:T:C	76956686	NA,C	NA,T	NA,1	NA,inf	NA,inf	NA,1.01098	6.71639e-05	6.71639e-05
3	chr5:78209165:C:T	78209165	NA,T	NA,C	NA,1	NA,-inf	NA,inf	NA,1.06951	6.7135e-05	6.7135e-05
3	chr5:78356443:G:A	78356443	NA,A	NA,G	NA,1	NA,-inf	NA,inf	NA,1.32789	6.71247e-05	6.71247e-05
3	chr5:78184550:TG:T	78184550	NA,T	NA,TG	NA,1	NA,-inf	NA,inf	NA,1.069	6.70974e-05	6.70974e-05
3	chr5:78164750:C:T	78164750	NA,T	NA,C	NA,1	NA,-inf	NA,inf	NA,1.13534	6.70871e-05	6.70871e-05
3	chr5:78400871:A:T	78400871	NA,T	NA,A	NA,1	NA,-inf	NA,inf	NA,1.31737	6.70571e-05	6.70571e-05
3	chr5:77969974:G:A	77969974	A,A	G,G	1,1	-inf,-inf	inf,inf	2.68864,0.291847	6.7035e-05	6.7035e-05
3	chr5:76551512:G:GCC	76551512	GCC,GCC	G,G	1,1	inf,-inf	inf,inf	5.2534,0.547198	6.70315e-05	6.70315e-05
3	chr5:77953929:G:A	77953929	NA,A	NA,G	NA,1	NA,inf	NA,inf	NA,0.980006	6.70031e-05	6.70031e-05
3	chr5:78850034:C:G	78850034	NA,G	NA,C	NA,1	NA,inf	NA,inf	NA,1.09841	6.69752e-05	6.69752e-05
3	chr5:75270003:C:T	75270003	NA,T	NA,C	NA,1	NA,inf	NA,inf	NA,1.05002	6.69191e-05	6.69191e-05
3	chr5:78855415:G:A	78855415	NA,A	NA,G	NA,1	NA,inf	NA,inf	NA,1.09767	6.68946e-05	6.68946e-05
3	chr5:75042765:G:A	75042765	A,A	G,G	1,1	-inf,-inf	inf,inf	1.91323,0.542689	6.68434e-05	6.68434e-05
3	chr5:78817555:T:C	78817555	C,C	T,T	1,1	-inf,inf	inf,inf	1.43611,0.914237	6.68281e-05	6.68281e-05
3	chr5:75064732:T:A	75064732	NA,A	NA,T	NA,1	NA,-inf	NA,inf	NA,1.03407	6.68029e-05	6.68029e-05
3	chr5:75470025:T:C	75470025	NA,C	NA,T	NA,1	NA,-inf	NA,inf	NA,1.02938	6.66984e-05	6.66984e-05
3	chr5:78066039:G:T	78066039	NA,T	NA,G	NA,1	NA,inf	NA,inf	NA,1.08189	6.66107e-05	6.66107e-05
3	chr5:75924799:AAAAAT:A	75924799	NA,A	NA,AAAAAT	NA,1	NA,-inf	NA,inf	NA,1.04903	6.65739e-05	6.65739e-05
3	chr5:77625192:T:C	77625192	C,C	T,T	1,1	-inf,-inf	inf,inf	0.811451,1.81507	6.6569e-05	6.6569e-05
3	chr5:75729389:T:G	75729389	NA,G	NA,T	NA,1	NA,inf	NA,inf	NA,1.05028	6.65014e-05	6.65014e-05
3	chr5:78583378:C:T	78583378	NA,T	NA,C	NA,1	NA,inf	NA,inf	NA,0.949557	6.64824e-05	6.64824e-05
3	chr5:74672125:T:G	74672125	NA,G	NA,T	NA,1	NA,-inf	NA,inf	NA,1.03441	6.64781e-05	6.64781e-05
3	chr5:77768379:C:T	77768379	T,T	C,C	1,1	-inf,inf	inf,inf	2.06351,0.039806	6.64169e-05	6.64169e-05
3	chr5:76221231:G:A	76221231	NA,A	NA,G	NA,1	NA,-inf	NA,inf	NA,1.05543	6.63784e-05	6.63784e-05
3	chr5:75177977:T:C	75177977	NA,C	NA,T	NA,1	NA,-inf	NA,inf	NA,1.03037	6.63752e-05	6.63752e-05
3	chr5:77106525:T:G	77106525	NA,G	NA,T	NA,1	NA,inf	NA,inf	NA,1.02297	6.63362e-05	6.63362e-05
3	chr5:75018078:T:C	75018078	NA,C	NA,T	NA,1	NA,inf	NA,inf	NA,1.02068	6.63301e-05	6.63301e-05
3	chr5:76048864:A:G	76048864	NA,G	NA,A	NA,1	NA,-inf	NA,inf	NA,1.02767	6.62668e-05	6.62668e-05
3	chr5:77157939:A:C	77157939	C,C	A,A	1,1	inf,inf	inf,inf	2.85848,0.0939914	6.6243e-05	6.6243e-05
3	chr5:78070219:C:T	78070219	NA,T	NA,C	NA,1	NA,inf	NA,inf	NA,1.07799	6.6213e-05	6.6213e-05
3	chr5:74652242:T:C	74652242	C,C	T,T	1,1	inf,inf	inf,inf	1.84632,0.161656	6.62048e-05	6.62048e-05
3	chr5:74828119:T:C	74828119	C,NA	T,NA	1,NA	-inf,NA	inf,NA	1.28752,NA	6.61456e-05	6.61456e-05
3	chr5:78496884:T:C	78496884	C,C	T,T	1,1	-inf,inf	inf,inf	0.00437037,0.941754	6.60955e-05	6.60955e-05
3	chr5:76574439:G:A	76574439	NA,A	NA,G	NA,1	NA,-inf	NA,inf	NA,1.02799	6.60952e-05	6.60952e-05
3	chr5:78118258:C:T	78118258	NA,T	NA,C	NA,1	NA,inf	NA,inf	NA,1.07935	6.60446e-05	6.60446e-05
3	chr5:75739086:C:T	75739086	NA,T	NA,C	NA,1	NA,inf	NA,inf	NA,1.03917	6.59452e-05	6.59452e-05
3	chr5:75864191:C:T	75864191	NA,T	NA,C	NA,1	NA,-inf	NA,inf	NA,1.02783	6.58528e-05	6.58528e-05
3	chr5:78608479:A:G	78608479	NA,G	NA,A	NA,1	NA,inf	NA,inf	NA,0.895476	6.58279e-05	6.58279e-05
3	chr5:75429203:T:A	75429203	A,A	T,T	1,1	-inf,inf	inf,inf	1.95917,0.387209	6.568e-05	6.568e-05
3	chr5:78453400:A:G	78453400	G,G	A,A	1,1	-inf,-inf	inf,inf	9.03685,0.680953	6.56549e-05	8.02462e-05
3	chr5:75572572:A:G	75572572	NA,G	NA,A	NA,1	NA,-inf	NA,inf	NA,1.01646	6.56351e-05	6.56351e-05
3	chr5:75247422:A:T	75247422	NA,T	NA,A	NA,1	NA,inf	NA,inf	NA,1.02098	6.55786e-05	6.55786e-05
3	chr5:78818954:G:A	78818954	NA,A	NA,G	NA,1	NA,inf	NA,inf	NA,1.02355	6.55074e-05	6.55074e-05
3	chr5:75397474:G:A	75397474	NA,A	NA,G	NA,1	NA,inf	NA,inf	NA,1.04873	6.54948e-05	6.54948e-05
3	chr5:78586815:A:G	78586815	NA,G	NA,A	NA,1	NA,-inf	NA,inf	NA,1.17526	6.53675e-05	6.53675e-05
3	chr5:77127392:A:C	77127392	C,C	A,A	1,1	-inf,-inf	inf,inf	0.822904,1.72242	6.52482e-05	6.52482e-05
3	chr5:74944746:T:TA	74944746	NA,TA	NA,T	NA,1	NA,-inf	NA,inf	NA,1.02861	6.51998e-05	6.51998e-05
3	chr5:75124895:T:C	75124895	C,NA	T,NA	1,NA	inf,NA	inf,NA	0.921057,NA	6.51096e-05	6.51096e-05
3	chr5:77226525:A:G	77226525	G,NA	A,NA	1,NA	-inf,NA	inf,NA	1.46473,NA	6.5109e-05	6.5109e-05
3	chr5:76717741:G:A	76717741	NA,A	NA,G	NA,1	NA,inf	NA,inf	NA,1.03264	6.51042e-05	6.51042e-05
3	chr5:77536280:C:T	77536280	T,T	C,C	1,1	inf,-inf	inf,inf	1.82666,0.0975987	6.51015e-05	6.51015e-05
3	chr5:78138842:T:C	78138842	NA,C	NA,T	NA,1	NA,-inf	NA,inf	NA,1.0524	6.50939e-05	6.50939e-05
3	chr5:75893677:T:C	75893677	NA,C	NA,T	NA,1	NA,inf	NA,inf	NA,1.0344	6.50187e-05	6.50187e-05
3	chr5:75072817:G:T	75072817	T,T	G,G	1,1	-inf,inf	inf,inf	2.3626,0.180386	6.49999e-05	6.49999e-05
3	chr5:75288207:T:C	75288207	C,C	T,T	1,1	-inf,inf	inf,inf	1.82143,0.767761	6.49849e-05	6.49849e-05
3	chr5:74961602:G:A	74961602	NA,A	NA,G	NA,1	NA,inf	NA,inf	NA,1.03824	6.49522e-05	6.49522e-05
3	chr5:75902581:A:G	75902581	NA,G	NA,A	NA,1	NA,inf	NA,inf	NA,1.0338	6.49522e-05	6.49522e-05
3	chr5:76932617:G:A	76932617	A,A	G,G	1,1	-inf,-inf	inf,inf	2.53445,0.209141	6.49286e-05	6.49286e-05
3	chr5:75901693:G:T	75901693	NA,T	NA,G	NA,1	NA,inf	NA,inf	NA,1.03348	6.49166e-05	6.49166e-05
3	chr5:75902206:G:A	75902206	NA,A	NA,G	NA,1	NA,inf	NA,inf	NA,1.03348	6.49166e-05	6.49166e-05
3	chr5:78483302:A:G	78483302	G,G	A,A	1,1	-inf,inf	inf,inf	0.069663,0.324325	6.48995e-05	6.48995e-05
3	chr5:76599454:T:C	76599454	C,C	T,T	1,1	inf,-inf	inf,inf	4.98092,0.588917	6.48964e-05	6.48964e-05
3	chr5:78144580:G:GT	78144580	NA,GT	NA,G	NA,1	NA,-inf	NA,inf	NA,1.11439	6.48379e-05	6.48379e-05
3	chr5:78145527:G:C	78145527	NA,C	NA,G	NA,1	NA,-inf	NA,inf	NA,1.11439	6.48379e-05	6.48379e-05
3	chr5:76683497:TAAAG:T	76683497	NA,T	NA,TAAAG	NA,1	NA,-inf	NA,inf	NA,0.988534	6.48029e-05	6.48029e-05
3	chr5:76872232:G:A	76872232	NA,A	NA,G	NA,1	NA,inf	NA,inf	NA,1.02247	6.48024e-05	6.48024e-05
3	chr5:77400386:A:G	77400386	NA,G	NA,A	NA,1	NA,inf	NA,inf	NA,1.069	6.47794e-05	6.47794e-05
3	chr5:75894698:G:C	75894698	NA,C	NA,G	NA,1	NA,inf	NA,inf	NA,1.03225	6.47782e-05	6.47782e-05
3	chr5:78818135:A:T	78818135	T,T	A,A	1,1	-inf,inf	inf,inf	1.62104,0.53228	6.47437e-05	6.47437e-05
3	chr5:75873104:A:G	75873104	NA,G	NA,A	NA,1	NA,-inf	NA,inf	NA,1.01576	6.4721e-05	6.4721e-05
3	chr5:78614480:T:C	78614480	NA,C	NA,T	NA,1	NA,inf	NA,inf	NA,0.886352	6.47103e-05	6.47103e-05
3	chr5:75207920:TA:T	75207920	T,T	TA,TA	1,1	-inf,inf	inf,inf	1.97028,0.244985	6.46105e-05	6.46105e-05
3	chr5:76495345:T:C	76495345	NA,C	NA,T	NA,1	NA,inf	NA,inf	NA,1.03271	6.4607e-05	6.4607e-05
3	chr5:77727747:C:T	77727747	T,T	C,C	1,1	-inf,inf	inf,inf	2.05085,0.0575678	6.45771e-05	6.45771e-05
3	chr5:76145097:A:G	76145097	NA,G	NA,A	NA,1	NA,-inf	NA,inf	NA,1.00474	6.45761e-05	6.45761e-05
3	chr5:75851338:TAC:T	75851338	NA,T	NA,TAC	NA,1	NA,inf	NA,inf	NA,1.00052	6.44873e-05	6.44873e-05
3	chr5:77759890:A:G	77759890	G,G	A,A	1,1	-inf,inf	inf,inf	2.05032,0.072763	6.44558e-05	6.44558e-05
3	chr5:77106465:T:G	77106465	NA,G	NA,T	NA,1	NA,-inf	NA,inf	NA,1.03869	6.44537e-05	6.44537e-05
3	chr5:78307240:G:A	78307240	NA,A	NA,G	NA,1	NA,inf	NA,inf	NA,0.858486	6.4447e-05	6.4447e-05
3	chr5:75214516:C:T	75214516	T,T	C,C	1,1	-inf,inf	inf,inf	2.40708,0.0793224	6.43479e-05	6.43479e-05
3	chr5:78442358:C:T	78442358	NA,T	NA,C	NA,1	NA,-inf	NA,inf	NA,1.25676	6.43095e-05	6.43095e-05
3	chr5:76719435:C:A	76719435	NA,A	NA,C	NA,1	NA,-inf	NA,inf	NA,1.04555	6.42764e-05	6.42764e-05
3	chr5:76986411:G:T	76986411	NA,T	NA,G	NA,1	NA,inf	NA,inf	NA,1.00876	6.426e-05	6.426e-05
3	chr5:76289680:T:G	76289680	NA,G	NA,T	NA,1	NA,-inf	NA,inf	NA,1.00204	6.42599e-05	6.42599e-05
3	chr5:76437333:G:A	76437333	NA,A	NA,G	NA,1	NA,-inf	NA,inf	NA,1.03801	6.42025e-05	6.42025e-05
3	chr5:77942666:G:A	77942666	NA,A	NA,G	NA,1	NA,inf	NA,inf	NA,1.25543	6.41896e-05	6.41896e-05
3	chr5:78526846:C:T	78526846	T,NA	C,NA	1,NA	-inf,NA	inf,NA	1.90782,NA	6.41876e-05	6.41876e-05
3	chr5:77388965:C:T	77388965	T,T	C,C	1,1	inf,inf	inf,inf	1.36061,0.778725	6.41526e-05	6.41526e-05
3	chr5:75066032:C:A	75066032	A,A	C,C	1,1	-inf,inf	inf,inf	2.36011,0.16	6.41288e-05	6.41288e-05
3	chr5:74674166:A:T	74674166	NA,T	NA,A	NA,1	NA,-inf	NA,inf	NA,1.01736	6.40572e-05	6.40572e-05
3	chr5:77964158:C:T	77964158	NA,T	NA,C	NA,1	NA,inf	NA,inf	NA,0.968489	6.39983e-05	6.39983e-05
3	chr5:77988568:A:G	77988568	NA,G	NA,A	NA,1	NA,-inf	NA,inf	NA,0.738764	6.39954e-05	6.39954e-05
3	chr5:75008777:A:G	75008777	NA,G	NA,A	NA,1	NA,inf	NA,inf	NA,0.998891	6.386e-05	6.386e-05
3	chr5:78484440:C:T	78484440	T,T	C,C	1,1	inf,inf	inf,inf	0.0414105,0.556566	6.36887e-05	6.36887e-05
3	chr5:76599667:T:A	76599667	A,A	T,T	1,1	inf,-inf	inf,inf	4.98151,0.57535	6.35949e-05	6.35949e-05
3	chr5:75857143:G:C	75857143	NA,C	NA,G	NA,1	NA,-inf	NA,inf	NA,1.00501	6.35162e-05	6.35162e-05
3	chr5:76342271:C:T	76342271	NA,T	NA,C	NA,1	NA,-inf	NA,inf	NA,1.01516	6.34757e-05	6.34757e-05
3	chr5:78431014:G:A	78431014	A,A	G,G	1,1	-inf,-inf	inf,inf	8.86257,1.08266	6.34593e-05	8.26056e-05
3	chr5:78857676:G:A	78857676	A,A	G,G	1,1	-inf,inf	inf,inf	0.748453,1.76799	6.3433e-05	6.3433e-05
3	chr5:75092674:A:G	75092674	NA,G	NA,A	NA,1	NA,inf	NA,inf	NA,0.977184	6.3406e-05	6.3406e-05
3	chr5:75225840:T:G	75225840	NA,G	NA,T	NA,1	NA,-inf	NA,inf	NA,0.99849	6.33949e-05	6.33949e-05
3	chr5:78534604:C:T	78534604	T,NA	C,NA	1,NA	-inf,NA	inf,NA	1.8965,NA	6.33571e-05	6.33571e-05
3	chr5:78751716:C:T	78751716	T,T	C,C	1,1	-inf,-inf	inf,inf	0.200987,1.95262	6.3343e-05	6.3343e-05
3	chr5:78014214:A:G	78014214	NA,G	NA,A	NA,1	NA,inf	NA,inf	NA,1.02059	6.32422e-05	6.32422e-05
3	chr5:74688353:A:T	74688353	NA,T	NA,A	NA,1	NA,-inf	NA,inf	NA,1.00658	6.32245e-05	6.32245e-05
3	chr5:75904291:C:T	75904291	NA,T	NA,C	NA,1	NA,inf	NA,inf	NA,1.00425	6.32032e-05	6.32032e-05
3	chr5:76600026:T:C	76600026	C,C	T,T	1,1	inf,-inf	inf,inf	4.92785,0.609888	6.31406e-05	6.31406e-05
3	chr5:75278305:A:G	75278305	NA,G	NA,A	NA,1	NA,-inf	NA,inf	NA,1.01715	6.31388e-05	6.31388e-05
3	chr5:75661489:A:G	75661489	NA,G	NA,A	NA,1	NA,inf	NA,inf	NA,0.997255	6.31273e-05	6.31273e-05
3	chr5:78233885:G:A	78233885	NA,A	NA,G	NA,1	NA,-inf	NA,inf	NA,1.03794	6.30567e-05	6.30567e-05
3	chr5:78429049:A:T	78429049	T,T	A,A	1,1	-inf,-inf	inf,inf	8.92522,1.01657	6.3005e-05	8.24332e-05
3	chr5:75244362:G:A	75244362	A,A	G,G	1,1	-inf,inf	inf,inf	2.3165,0.199466	6.29949e-05	6.29949e-05
3	chr5:78817921:G:A	78817921	A,A	G,G	1,1	-inf,inf	inf,inf	1.59593,0.553437	6.29925e-05	6.29925e-05
3	chr5:78126023:G:A	78126023	NA,A	NA,G	NA,1	NA,-inf	NA,inf	NA,1.0935	6.29868e-05	6.29868e-05
3	chr5:76270359:G:A	76270359	NA,A	NA,G	NA,1	NA,-inf	NA,inf	NA,1.03162	6.29569e-05	6.29569e-05
3	chr5:78618333:A:T	78618333	NA,T	NA,A	NA,1	NA,inf	NA,inf	NA,0.870668	6.29415e-05	6.29415e-05
3	chr5:75859454:T:G	75859454	NA,G	NA,T	NA,1	NA,-inf	NA,inf	NA,0.998181	6.2922e-05	6.2922e-05
3	chr5:75501364:A:G	75501364	NA,G	NA,A	NA,1	NA,-inf	NA,inf	NA,0.99092	6.28025e-05	6.28025e-05
3	chr5:75902188:G:A	75902188	NA,A	NA,G	NA,1	NA,inf	NA,inf	NA,1.00322	6.27796e-05	6.27796e-05
3	chr5:77000169:A:T	77000169	NA,T	NA,A	NA,1	NA,inf	NA,inf	NA,0.972443	6.27718e-05	6.27718e-05
3	chr5:76707657:A:G	76707657	G,G	A,A	1,1	-inf,-inf	inf,inf	3.399,0.0384288	6.276e-05	6.276e-05
3	chr5:78500020:A:G	78500020	G,G	A,A	1,1	inf,inf	inf,inf	0.000401658,0.916744	6.2743e-05	6.2743e-05
3	chr5:77534483:G:T	77534483	T,NA	G,NA	1,NA	inf,NA	inf,NA	0.953098,NA	6.27229e-05	6.27229e-05
3	chr5:76127790:G:A	76127790	NA,A	NA,G	NA,1	NA,inf	NA,inf	NA,0.999681	6.27038e-05	6.27038e-05
3	chr5:77422967:A:T	77422967	NA,T	NA,A	NA,1	NA,-inf	NA,inf	NA,1.01473	6.26996e-05	6.26996e-05
3	chr5:78571427:AC:A	78571427	NA,A	NA,AC	NA,1	NA,-inf	NA,inf	NA,1.19371	6.26978e-05	6.26978e-05
3	chr5:75133143:A:G	75133143	NA,G	NA,A	NA,1	NA,inf	NA,inf	NA,1.02343	6.26293e-05	6.26293e-05
3	chr5:75255641:C:T	75255641	NA,T	NA,C	NA,1	NA,-inf	NA,inf	NA,0.991003	6.26266e-05	6.26266e-05
3	chr5:77133247:C:T	77133247	NA,T	NA,C	NA,1	NA,inf	NA,inf	NA,0.969705	6.25743e-05	6.25743e-05
3	chr5:75067406:T:C	75067406	NA,C	NA,T	NA,1	NA,-inf	NA,inf	NA,0.990899	6.25567e-05	6.25567e-05
3	chr5:78354111:T:C	78354111	NA,C	NA,T	NA,1	NA,-inf	NA,inf	NA,1.28237	6.25454e-05	6.25454e-05
3	chr5:75853835:T:C	75853835	NA,C	NA,T	NA,1	NA,-inf	NA,inf	NA,0.995389	6.2543e-05	6.2543e-05
3	chr5:78468068:T:C	78468068	C,C	T,T	1,1	-inf,-inf	inf,inf	8.85305,1.15915	6.24946e-05	8.36109e-05
3	chr5:75709790:T:C	75709790	NA,C	NA,T	NA,1	NA,inf	NA,inf	NA,1.01003	6.24462e-05	6.24462e-05
3	chr5:76204648:A:G	76204648	G,NA	A,NA	1,NA	-inf,NA	inf,NA	1.35251,NA	6.23435e-05	6.23435e-05
3	chr5:75069766:C:G	75069766	G,G	C,C	1,1	-inf,inf	inf,inf	2.34514,0.174181	6.23435e-05	6.23435e-05
3	chr5:76535308:A:T	76535308	NA,T	NA,A	NA,1	NA,inf	NA,inf	NA,1.00299	6.22571e-05	6.22571e-05
3	chr5:74609522:C:T	74609522	NA,T	NA,C	NA,1	NA,inf	NA,inf	NA,1.00754	6.21109e-05	6.21109e-05
3	chr5:78649082:G:T	78649082	NA,T	NA,G	NA,1	NA,-inf	NA,inf	NA,0.826072	6.20276e-05	6.20276e-05
3	chr5:74631869:T:C	74631869	NA,C	NA,T	NA,1	NA,inf	NA,inf	NA,0.982997	6.19801e-05	6.19801e-05
3	chr5:77826247:C:T	77826247	NA,T	NA,C	NA,1	NA,inf	NA,inf	NA,0.99369	6.19307e-05	6.19307e-05
3	chr5:78263832:G:A	78263832	NA,A	NA,G	NA,1	NA,inf	NA,inf	NA,1.04577	6.19062e-05	6.19062e-05
3	chr5:78631757:G:A	78631757	NA,A	NA,G	NA,1	NA,inf	NA,inf	NA,1.02882	6.18778e-05	6.18778e-05
3	chr5:77422647:A:G	77422647	NA,G	NA,A	NA,1	NA,-inf	NA,inf	NA,0.990984	6.18668e-05	6.18668e-05
3	chr5:77770523:C:T	77770523	T,T	C,C	1,1	-inf,inf	inf,inf	2.01222,0.168976	6.18363e-05	6.18363e-05
3	chr5:76630084:C:T	76630084	NA,T	NA,C	NA,1	NA,inf	NA,inf	NA,0.997921	6.18288e-05	6.18288e-05
3	chr5:77752377:G:A	77752377	NA,A	NA,G	NA,1	NA,-inf	NA,inf	NA,1.02323	6.18022e-05	6.18022e-05
3	chr5:77757697:G:A	77757697	A,A	G,G	1,1	-inf,inf	inf,inf	2.03069,0.0642568	6.17597e-05	6.17597e-05
3	chr5:78471754:C:T	78471754	T,T	C,C	1,1	-inf,-inf	inf,inf	8.79631,1.18378	6.17069e-05	8.05148e-05
3	chr5:78351331:T:G	78351331	NA,G	NA,T	NA,1	NA,-inf	NA,inf	NA,1.2442	6.17043e-05	6.17043e-05
3	chr5:75860475:G:A	75860475	A,NA	G,NA	1,NA	inf,NA	inf,NA	1.39064,NA	6.17007e-05	6.17007e-05
3	chr5:77929804:T:C	77929804	NA,C	NA,T	NA,1	NA,-inf	NA,inf	NA,1.04825	6.16845e-05	6.16845e-05
3	chr5:77728553:A:T	77728553	T,T	A,A	1,1	-inf,inf	inf,inf	2.02794,0.0615883	6.16575e-05	6.16575e-05
3	chr5:77181995:A:G	77181995	NA,G	NA,A	NA,1	NA,inf	NA,inf	NA,1.00208	6.14529e-05	6.14529e-05
3	chr5:75794382:T:C	75794382	NA,C	NA,T	NA,1	NA,-inf	NA,inf	NA,0.975766	6.14366e-05	6.14366e-05
3	chr5:77991305:G:A	77991305	NA,A	NA,G	NA,1	NA,inf	NA,inf	NA,0.940727	6.13024e-05	6.13024e-05
3	chr5:78757293:A:G	78757293	NA,G	NA,A	NA,1	NA,inf	NA,inf	NA,0.969351	6.12931e-05	6.12931e-05
3	chr5:77267255:C:T	77267255	NA,T	NA,C	NA,1	NA,inf	NA,inf	NA,0.983412	6.12508e-05	6.12508e-05
3	chr5:75297180:A:G	75297180	NA,G	NA,A	NA,1	NA,inf	NA,inf	NA,0.98361	6.12428e-05	6.12428e-05
3	chr5:76491738:C:T	76491738	NA,T	NA,C	NA,1	NA,-inf	NA,inf	NA,0.989324	6.11795e-05	6.11795e-05
3	chr5:77119841:T:C	77119841	C,C	T,T	1,1	inf,inf	inf,inf	1.87846,1.23284	6.11782e-05	6.11783e-05
3	chr5:78235712:G:A	78235712	NA,A	NA,G	NA,1	NA,-inf	NA,inf	NA,1.02026	6.11642e-05	6.11642e-05
3	chr5:76986721:A:T	76986721	NA,T	NA,A	NA,1	NA,inf	NA,inf	NA,0.981071	6.10573e-05	6.10573e-05
3	chr5:78118002:C:T	78118002	NA,T	NA,C	NA,1	NA,inf	NA,inf	NA,1.03163	6.10448e-05	6.10448e-05
3	chr5:78118155:G:C	78118155	NA,C	NA,G	NA,1	NA,inf	NA,inf	NA,1.03163	6.10448e-05	6.10448e-05
3	chr5:77730341:G:A	77730341	A,A	G,G	1,1	-inf,inf	inf,inf	2.02385,0.0508156	6.09968e-05	6.09968e-05
3	chr5:78665734:T:G	78665734	NA,G	NA,T	NA,1	NA,-inf	NA,inf	NA,1.0446	6.09797e-05	6.09797e-05
3	chr5:78167660:T:C	78167660	NA,C	NA,T	NA,1	NA,-inf	NA,inf	NA,1.07725	6.09003e-05	6.09003e-05
3	chr5:74561913:A:C	74561913	NA,C	NA,A	NA,1	NA,inf	NA,inf	NA,0.975529	6.08781e-05	6.08781e-05
3	chr5:76844257:G:A	76844257	NA,A	NA,G	NA,1	NA,-inf	NA,inf	NA,1.01443	6.07846e-05	6.07846e-05
3	chr5:76602400:T:C	76602400	C,C	T,T	1,1	inf,-inf	inf,inf	5.31861,0.150229	6.07818e-05	6.07818e-05
3	chr5:78019637:T:C	78019637	NA,C	NA,T	NA,1	NA,inf	NA,inf	NA,0.992671	6.07581e-05	6.07581e-05
3	chr5:78244213:C:T	78244213	NA,T	NA,C	NA,1	NA,-inf	NA,inf	NA,0.783087	6.0751e-05	6.0751e-05
3	chr5:78122380:T:C	78122380	NA,C	NA,T	NA,1	NA,inf	NA,inf	NA,1.028	6.07294e-05	6.07294e-05
3	chr5:76183250:C:G	76183250	NA,G	NA,C	NA,1	NA,-inf	NA,inf	NA,0.98206	6.0723e-05	6.0723e-05
3	chr5:77001342:A:G	77001342	NA,G	NA,A	NA,1	NA,-inf	NA,inf	NA,0.984764	6.07187e-05	6.07187e-05
3	chr5:76957038:T:C	76957038	NA,C	NA,T	NA,1	NA,inf	NA,inf	NA,0.969817	6.06711e-05	6.06711e-05
3	chr5:76483382:G:C	76483382	NA,C	NA,G	NA,1	NA,-inf	NA,inf	NA,0.965021	6.06491e-05	6.06491e-05
3	chr5:75080746:C:T	75080746	T,T	C,C	1,1	-inf,inf	inf,inf	2.32991,0.176053	6.06223e-05	6.06223e-05
3	chr5:75808423:G:A	75808423	NA,A	NA,G	NA,1	NA,-inf	NA,inf	NA,0.999071	6.05148e-05	6.05148e-05
3	chr5:75974815:G:A	75974815	A,A	G,G	1,1	-inf,-inf	inf,inf	0.637906,1.73413	6.05096e-05	6.05096e-05
3	chr5:76599427:A:G	76599427	G,G	A,A	1,1	inf,-inf	inf,inf	4.91663,0.594017	6.05057e-05	6.05057e-05
3	chr5:75927854:T:A	75927854	NA,A	NA,T	NA,1	NA,-inf	NA,inf	NA,0.994008	6.04876e-05	6.04876e-05
3	chr5:76144146:T:C	76144146	NA,C	NA,T	NA,1	NA,-inf	NA,inf	NA,0.965987	6.04479e-05	6.04479e-05
3	chr5:78473120:T:C	78473120	C,C	T,T	1,1	inf,inf	inf,inf	0.04253,0.230998	6.04176e-05	6.04176e-05
3	chr5:75068475:G:A	75068475	A,A	G,G	1,1	-inf,inf	inf,inf	2.33037,0.169076	6.04169e-05	6.04169e-05
3	chr5:75083800:A:T	75083800	T,T	A,A	1,1	-inf,inf	inf,inf	2.32198,0.185574	6.03757e-05	6.03757e-05
3	chr5:78003354:T:G	78003354	G,NA	T,NA	1,NA	-inf,NA	inf,NA	2.24118,NA	6.03368e-05	6.03368e-05
3	chr5:78611360:T:C	78611360	NA,C	NA,T	NA,1	NA,-inf	NA,inf	NA,1.11922	6.03083e-05	6.03083e-05
3	chr5:78600848:T:G	78600848	NA,G	NA,T	NA,1	NA,-inf	NA,inf	NA,1.11922	6.03083e-05	6.03083e-05
3	chr5:75641265:C:CAAAG	75641265	NA,CAAAG	NA,C	NA,1	NA,inf	NA,inf	NA,0.985735	6.03e-05	6.03e-05
3	chr5:78122125:G:A	78122125	NA,A	NA,G	NA,1	NA,-inf	NA,inf	NA,1.02829	6.02641e-05	6.02641e-05
3	chr5:78350107:A:G	78350107	NA,G	NA,A	NA,1	NA,-inf	NA,inf	NA,1.22852	6.02175e-05	6.02175e-05
3	chr5:78131070:T:C	78131070	NA,C	NA,T	NA,1	NA,-inf	NA,inf	NA,1.00463	5.99754e-05	5.99754e-05
3	chr5:76757906:G:A	76757906	A,A	G,G	1,1	-inf,-inf	inf,inf	2.51242,0.906837	5.99658e-05	5.99658e-05
3	chr5:78645628:A:G	78645628	NA,G	NA,A	NA,1	NA,inf	NA,inf	NA,0.847378	5.99527e-05	5.99527e-05
3	chr5:76619788:G:T	76619788	NA,T	NA,G	NA,1	NA,inf	NA,inf	NA,0.962628	5.99469e-05	5.99469e-05
3	chr5:74566625:G:A	74566625	A,NA	G,NA	1,NA	-inf,NA	inf,NA	1.23969,NA	5.98581e-05	5.98581e-05
3	chr5:78597376:C:T	78597376	NA,T	NA,C	NA,1	NA,-inf	NA,inf	NA,1.17075	5.98181e-05	5.98181e-05
3	chr5:77272912:T:C	77272912	NA,C	NA,T	NA,1	NA,-inf	NA,inf	NA,0.962467	5.97994e-05	5.97994e-05
3	chr5:78563388:C:T	78563388	NA,T	NA,C	NA,1	NA,-inf	NA,inf	NA,1.14969	5.97938e-05	5.97938e-05
3	chr5:74566027:T:A	74566027	NA,A	NA,T	NA,1	NA,inf	NA,inf	NA,1.02009	5.97831e-05	5.97831e-05
3	chr5:75902139:G:A	75902139	NA,A	NA,G	NA,1	NA,inf	NA,inf	NA,0.98867	5.97765e-05	5.97765e-05
3	chr5:75836904:C:A	75836904	NA,A	NA,C	NA,1	NA,-inf	NA,inf	NA,0.979273	5.97701e-05	5.97701e-05
3	chr5:75279985:A:C	75279985	NA,C	NA,A	NA,1	NA,inf	NA,inf	NA,0.966595	5.9741e-05	5.9741e-05
3	chr5:78478675:T:A	78478675	A,A	T,T	1,1	-inf,inf	inf,inf	0.0525079,0.325219	5.96787e-05	5.96787e-05
3	chr5:78448776:A:G	78448776	G,G	A,A	1,1	inf,inf	inf,inf	0.0428571,0.170911	5.96554e-05	5.96554e-05
3	chr5:76864619:G:A	76864619	NA,A	NA,G	NA,1	NA,inf	NA,inf	NA,0.990811	5.96497e-05	5.96497e-05
3	chr5:77645937:G:A	77645937	NA,A	NA,G	NA,1	NA,-inf	NA,inf	NA,0.942232	5.96362e-05	5.96362e-05
3	chr5:75321221:T:C	75321221	C,NA	T,NA	1,NA	-inf,NA	inf,NA	1.3956,NA	5.96339e-05	5.96339e-05
3	chr5:78663013:A:G	78663013	NA,G	NA,A	NA,1	NA,-inf	NA,inf	NA,0.87468	5.95967e-05	5.95967e-05
3	chr5:77213722:T:C	77213722	NA,C	NA,T	NA,1	NA,inf	NA,inf	NA,0.990677	5.95961e-05	5.95961e-05
3	chr5:78482473:A:G	78482473	G,G	A,A	1,1	inf,-inf	inf,inf	0.0260662,0.310517	5.95949e-05	5.9595e-05
3	chr5:74651717:T:A	74651717	NA,A	NA,T	NA,1	NA,inf	NA,inf	NA,0.956249	5.9562e-05	5.9562e-05
3	chr5:75245261:G:T	75245261	NA,T	NA,G	NA,1	NA,-inf	NA,inf	NA,0.96726	5.95359e-05	5.95359e-05
3	chr5:78593470:C:T	78593470	NA,T	NA,C	NA,1	NA,-inf	NA,inf	NA,1.16766	5.95067e-05	5.95067e-05
3	chr5:74991862:G:A	74991862	NA,A	NA,G	NA,1	NA,inf	NA,inf	NA,0.957903	5.95025e-05	5.95025e-05
3	chr5:76425137:T:A	76425137	NA,A	NA,T	NA,1	NA,inf	NA,inf	NA,0.97297	5.9452e-05	5.9452e-05
3	chr5:77123740:C:T	77123740	NA,T	NA,C	NA,1	NA,inf	NA,inf	NA,0.976044	5.94145e-05	5.94145e-05
3	chr5:75181115:C:A	75181115	NA,A	NA,C	NA,1	NA,inf	NA,inf	NA,0.992769	5.94094e-05	5.94094e-05
3	chr5:77180422:A:G	77180422	G,G	A,A	1,1	inf,-inf	inf,inf	0.189247,2.0446	5.94047e-05	5.94047e-05
3	chr5:75241642:C:A	75241642	NA,A	NA,C	NA,1	NA,inf	NA,inf	NA,0.975315	5.94042e-05	5.94042e-05
3	chr5:75688737:A:G	75688737	NA,G	NA,A	NA,1	NA,inf	NA,inf	NA,0.980718	5.93126e-05	5.93126e-05
3	chr5:75684097:C:G	75684097	NA,G	NA,C	NA,1	NA,inf	NA,inf	NA,0.980475	5.92931e-05	5.92931e-05
3	chr5:75155986:A:C	75155986	C,C	A,A	1,1	-inf,inf	inf,inf	1.92017,0.256016	5.92322e-05	5.92322e-05
3	chr5:78678394:A:G	78678394	NA,G	NA,A	NA,1	NA,-inf	NA,inf	NA,0.924326	5.9215e-05	5.9215e-05
3	chr5:78671295:ACT:A	78671295	NA,A	NA,ACT	NA,1	NA,-inf	NA,inf	NA,0.875123	5.91738e-05	5.91738e-05
3	chr5:78028063:T:C	78028063	C,NA	T,NA	1,NA	-inf,NA	inf,NA	2.30871,NA	5.91525e-05	5.91525e-05
3	chr5:78459520:A:G	78459520	G,G	A,A	1,1	-inf,inf	inf,inf	0.0141245,0.661368	5.91295e-05	5.91295e-05
3	chr5:75232951:G:A	75232951	A,A	G,G	1,1	-inf,inf	inf,inf	2.30981,0.199407	5.91279e-05	5.91279e-05
3	chr5:74573545:T:C	74573545	NA,C	NA,T	NA,1	NA,inf	NA,inf	NA,0.964595	5.91046e-05	5.91046e-05
3	chr5:75971497:G:T	75971497	NA,T	NA,G	NA,1	NA,-inf	NA,inf	NA,0.991112	5.90983e-05	5.90983e-05
3	chr5:76613881:C:T	76613881	NA,T	NA,C	NA,1	NA,inf	NA,inf	NA,0.991103	5.90881e-05	5.90881e-05
3	chr5:77733284:G:A	77733284	A,A	G,G	1,1	-inf,inf	inf,inf	2.00793,0.0630681	5.90819e-05	5.90819e-05
3	chr5:77626941:T:C	77626941	NA,C	NA,T	NA,1	NA,-inf	NA,inf	NA,0.966412	5.90718e-05	5.90718e-05
3	chr5:76339452:C:T	76339452	NA,T	NA,C	NA,1	NA,-inf	NA,inf	NA,0.986786	5.90699e-05	5.90699e-05
3	chr5:78451820:A:G	78451820	G,G	A,A	1,1	-inf,-inf	inf,inf	8.53261,0.0813451	5.90347e-05	6.14427e-05
3	chr5:75878497:G:T	75878497	NA,T	NA,G	NA,1	NA,-inf	NA,inf	NA,0.961884	5.89595e-05	5.89595e-05
3	chr5:76210860:G:A	76210860	NA,A	NA,G	NA,1	NA,inf	NA,inf	NA,0.968054	5.892e-05	5.892e-05
3	chr5:77675169:G:A	77675169	A,A	G,G	1,1	-inf,inf	inf,inf	1.77537,0.428648	5.88758e-05	5.88758e-05
3	chr5:78393249:T:C	78393249	C,C	T,T	1,1	-inf,-inf	inf,inf	8.72062,1.35669	5.88705e-05	8.06694e-05
3	chr5:76199527:A:T	76199527	T,NA	A,NA	1,NA	-inf,NA	inf,NA	1.3207,NA	5.87754e-05	5.87754e-05
3	chr5:74575618:C:T	74575618	NA,T	NA,C	NA,1	NA,inf	NA,inf	NA,0.95641	5.87584e-05	5.87584e-05
3	chr5:77765569:T:C	77765569	C,C	T,T	1,1	-inf,inf	inf,inf	2.00581,0.0672985	5.87226e-05	5.87226e-05
3	chr5:76500068:A:G	76500068	NA,G	NA,A	NA,1	NA,-inf	NA,inf	NA,0.968734	5.86953e-05	5.86953e-05
3	chr5:78682069:T:C	78682069	NA,C	NA,T	NA,1	NA,-inf	NA,inf	NA,0.919147	5.8682e-05	5.8682e-05
3	chr5:77160616:A:G	77160616	G,G	A,A	1,1	inf,-inf	inf,inf	0.249441,1.9856	5.86494e-05	5.86494e-05
3	chr5:77762756:C:T	77762756	T,T	C,C	1,1	-inf,inf	inf,inf	2.00481,0.0643798	5.86464e-05	5.86464e-05
3	chr5:77791117:T:C	77791117	C,NA	T,NA	1,NA	inf,NA	inf,NA	1.54593,NA	5.86305e-05	5.86305e-05
3	chr5:75223786:G:A	75223786	NA,A	NA,G	NA,1	NA,-inf	NA,inf	NA,0.956538	5.86144e-05	5.86144e-05
3	chr5:74559035:C:A	74559035	NA,A	NA,C	NA,1	NA,-inf	NA,inf	NA,0.937418	5.8613e-05	5.8613e-05
3	chr5:77752492:T:C	77752492	NA,C	NA,T	NA,1	NA,-inf	NA,inf	NA,0.997694	5.85675e-05	5.85675e-05
3	chr5:77686746:TTTC:T	77686746	T,T	TTTC,TTTC	1,1	-inf,inf	inf,inf	1.99936,0.0189032	5.85605e-05	5.85605e-05
3	chr5:76889392:T:G	76889392	NA,G	NA,T	NA,1	NA,inf	NA,inf	NA,0.956635	5.84859e-05	5.84859e-05
3	chr5:75935881:A:G	75935881	NA,G	NA,A	NA,1	NA,-inf	NA,inf	NA,0.967179	5.84559e-05	5.84559e-05
3	chr5:78205733:T:C	78205733	C,C	T,T	1,1	-inf,-inf	inf,inf	2.68648,2.06921	5.84362e-05	5.84363e-05
3	chr5:77597819:G:C	77597819	NA,C	NA,G	NA,1	NA,inf	NA,inf	NA,0.952996	5.8397e-05	5.8397e-05
3	chr5:75080484:A:C	75080484	C,C	A,A	1,1	-inf,inf	inf,inf	2.31284,0.168762	5.83898e-05	5.83898e-05
3	chr5:77143953:T:C	77143953	C,C	T,T	1,1	inf,inf	inf,inf	0.595317,1.57128	5.83868e-05	5.83868e-05
3	chr5:77332620:C:G	77332620	G,NA	C,NA	1,NA	-inf,NA	inf,NA	1.37869,NA	5.8375e-05	5.8375e-05
3	chr5:77141430:C:T	77141430	NA,T	NA,C	NA,1	NA,-inf	NA,inf	NA,0.943693	5.83527e-05	5.83527e-05
3	chr5:75882480:T:C	75882480	NA,C	NA,T	NA,1	NA,inf	NA,inf	NA,0.978514	5.82587e-05	5.82587e-05
3	chr5:75032818:A:G	75032818	G,G	A,A	1,1	-inf,-inf	inf,inf	2.05824,0.0257714	5.8082e-05	5.8082e-05
3	chr5:76865002:C:T	76865002	NA,T	NA,C	NA,1	NA,-inf	NA,inf	NA,0.988543	5.80399e-05	5.80399e-05
3	chr5:75819667:G:A	75819667	NA,A	NA,G	NA,1	NA,-inf	NA,inf	NA,0.941838	5.79835e-05	5.79835e-05
3	chr5:75943203:T:A	75943203	NA,A	NA,T	NA,1	NA,-inf	NA,inf	NA,0.960356	5.79797e-05	5.79797e-05
3	chr5:75010142:A:G	75010142	G,G	A,A	1,1	-inf,inf	inf,inf	2.12923,0.608897	5.79653e-05	5.79653e-05
3	chr5:78125792:T:C	78125792	NA,C	NA,T	NA,1	NA,-inf	NA,inf	NA,1.00662	5.7945e-05	5.7945e-05
3	chr5:76195848:A:G	76195848	NA,G	NA,A	NA,1	NA,inf	NA,inf	NA,0.951946	5.79288e-05	5.79288e-05
3	chr5:75069228:T:C	75069228	C,C	T,T	1,1	-inf,inf	inf,inf	2.30197,0.182491	5.79047e-05	5.79047e-05
3	chr5:78151004:C:T	78151004	NA,T	NA,C	NA,1	NA,-inf	NA,inf	NA,1.04571	5.78948e-05	5.78948e-05
3	chr5:75127514:A:G	75127514	G,G	A,A	1,1	-inf,inf	inf,inf	2.34589,0.0863827	5.78329e-05	5.78329e-05
3	chr5:74575973:G:A	74575973	NA,A	NA,G	NA,1	NA,inf	NA,inf	NA,0.946415	5.76789e-05	5.76789e-05
3	chr5:75145875:G:A	75145875	A,A	G,G	1,1	-inf,inf	inf,inf	2.35247,0.055701	5.76786e-05	5.76786e-05
3	chr5:75869732:A:G	75869732	NA,G	NA,A	NA,1	NA,inf	NA,inf	NA,0.965181	5.76764e-05	5.76764e-05
3	chr5:74591103:C:A	74591103	A,NA	C,NA	1,NA	-inf,NA	inf,NA	1.18245,NA	5.76657e-05	5.76657e-05
3	chr5:75886395:C:T	75886395	NA,T	NA,C	NA,1	NA,inf	NA,inf	NA,0.965045	5.76617e-05	5.76617e-05
3	chr5:77366229:T:C	77366229	C,NA	T,NA	1,NA	inf,NA	inf,NA	1.40816,NA	5.76355e-05	5.76355e-05
3	chr5:78118961:T:G	78118961	NA,G	NA,T	NA,1	NA,-inf	NA,inf	NA,1.0026	5.75558e-05	5.75558e-05
3	chr5:77859625:G:A	77859625	NA,A	NA,G	NA,1	NA,-inf	NA,inf	NA,0.926404	5.75534e-05	5.75534e-05
3	chr5:75888214:T:A	75888214	NA,A	NA,T	NA,1	NA,inf	NA,inf	NA,0.963818	5.75385e-05	5.75385e-05
3	chr5:78076376:G:A	78076376	NA,A	NA,G	NA,1	NA,-inf	NA,inf	NA,1.05806	5.74986e-05	5.74986e-05
3	chr5:75873673:G:A	75873673	NA,A	NA,G	NA,1	NA,inf	NA,inf	NA,0.963191	5.74811e-05	5.74811e-05
3	chr5:77717199:G:T	77717199	NA,T	NA,G	NA,1	NA,-inf	NA,inf	NA,0.985704	5.74532e-05	5.74532e-05
3	chr5:78465971:G:A	78465971	A,A	G,G	1,1	inf,inf	inf,inf	0.0510769,0.186688	5.74241e-05	5.74241e-05
3	chr5:75569920:T:C	75569920	NA,C	NA,T	NA,1	NA,inf	NA,inf	NA,0.965263	5.73881e-05	5.73881e-05
3	chr5:76261507:CCTTGT:C	76261507	NA,C	NA,CCTTGT	NA,1	NA,-inf	NA,inf	NA,0.965699	5.73807e-05	5.73807e-05
3	chr5:75960165:A:G	75960165	G,G	A,A	1,1	-inf,-inf	inf,inf	0.684692,1.65802	5.73793e-05	5.73793e-05
3	chr5:78402338:C:T	78402338	NA,T	NA,C	NA,1	NA,inf	NA,inf	NA,1.30116	5.7316e-05	5.7316e-05
3	chr5:75663123:C:G	75663123	NA,G	NA,C	NA,1	NA,inf	NA,inf	NA,0.961557	5.729e-05	5.729e-05
3	chr5:77213932:G:T	77213932	T,T	G,G	1,1	inf,inf	inf,inf	0.642835,1.86825	5.72503e-05	5.72503e-05
3	chr5:75033151:C:T	75033151	NA,T	NA,C	NA,1	NA,-inf	NA,inf	NA,0.967	5.71166e-05	5.71166e-05
3	chr5:75082917:C:T	75082917	T,T	C,C	1,1	-inf,inf	inf,inf	2.29342,0.181077	5.70953e-05	5.70953e-05
3	chr5:74651438:T:C	74651438	C,C	T,T	1,1	inf,-inf	inf,inf	0.494084,1.88293	5.70745e-05	5.70745e-05
3	chr5:75734209:G:A	75734209	A,A	G,G	1,1	-inf,inf	inf,inf	2.23272,0.0295342	5.70653e-05	5.70653e-05
3	chr5:76000659:G:A	76000659	NA,A	NA,G	NA,1	NA,-inf	NA,inf	NA,0.92671	5.70276e-05	5.70276e-05
3	chr5:76886831:AG:A	76886831	A,NA	AG,NA	1,NA	-inf,NA	inf,NA	1.4778,NA	5.6986e-05	5.6986e-05
3	chr5:76223187:A:G	76223187	G,NA	A,NA	1,NA	inf,NA	inf,NA	0.89881,NA	5.69858e-05	5.69858e-05
3	chr5:77826000:A:C	77826000	NA,C	NA,A	NA,1	NA,-inf	NA,inf	NA,0.940648	5.69117e-05	5.69117e-05
3	chr5:76339450:C:T	76339450	NA,T	NA,C	NA,1	NA,-inf	NA,inf	NA,0.961806	5.68926e-05	5.68926e-05
3	chr5:75194393:T:TG	75194393	TG,TG	T,T	1,1	-inf,inf	inf,inf	2.28502,0.209358	5.6892e-05	5.6892e-05
3	chr5:75010614:G:A	75010614	NA,A	NA,G	NA,1	NA,inf	NA,inf	NA,0.943547	5.6848e-05	5.6848e-05
3	chr5:75945558:A:G	75945558	NA,G	NA,A	NA,1	NA,inf	NA,inf	NA,0.932177	5.68404e-05	5.68404e-05
3	chr5:75174525:G:A	75174525	A,A	G,G	1,1	-inf,inf	inf,inf	2.2837,0.208654	5.68318e-05	5.68318e-05
3	chr5:77734952:T:C	77734952	C,C	T,T	1,1	-inf,inf	inf,inf	1.98959,0.0554607	5.67678e-05	5.67678e-05
3	chr5:75662609:T:C	75662609	NA,C	NA,T	NA,1	NA,-inf	NA,inf	NA,0.929501	5.67013e-05	5.67013e-05
3	chr5:75710828:C:T	75710828	NA,T	NA,C	NA,1	NA,inf	NA,inf	NA,0.953689	5.66779e-05	5.66779e-05
3	chr5:74582455:C:T	74582455	NA,T	NA,C	NA,1	NA,-inf	NA,inf	NA,0.967919	5.66454e-05	5.66454e-05
3	chr5:77521520:T:C	77521520	C,NA	T,NA	1,NA	inf,NA	inf,NA	1.34086,NA	5.66332e-05	5.66332e-05
3	chr5:76284541:G:A	76284541	NA,A	NA,G	NA,1	NA,-inf	NA,inf	NA,0.939317	5.66039e-05	5.66039e-05
3	chr5:77114515:G:T	77114515	NA,T	NA,G	NA,1	NA,-inf	NA,inf	NA,0.956931	5.66019e-05	5.66019e-05
3	chr5:75091492:C:G	75091492	G,G	C,C	1,1	-inf,inf	inf,inf	2.28271,0.200152	5.65911e-05	5.65911e-05
3	chr5:75038412:C:T	75038412	NA,T	NA,C	NA,1	NA,inf	NA,inf	NA,0.941639	5.65566e-05	5.65566e-05
3	chr5:75021215:T:C	75021215	NA,C	NA,T	NA,1	NA,inf	NA,inf	NA,0.952782	5.65299e-05	5.65299e-05
3	chr5:77095034:C:T	77095034	T,T	C,C	1,1	-inf,-inf	inf,inf	0.43546,1.98548	5.65077e-05	5.65077e-05
3	chr5:77910863:T:C	77910863	NA,C	NA,T	NA,1	NA,-inf	NA,inf	NA,0.973595	5.64984e-05	5.64984e-05
3	chr5:77203717:C:T	77203717	T,T	C,C	1,1	inf,inf	inf,inf	1.96407,0.302928	5.64981e-05	5.64981e-05
3	chr5:74953448:C:CGG	74953448	NA,CGG	NA,C	NA,1	NA,inf	NA,inf	NA,0.945127	5.64338e-05	5.64338e-05
3	chr5:75935776:C:T	75935776	NA,T	NA,C	NA,1	NA,-inf	NA,inf	NA,0.945985	5.6417e-05	5.6417e-05
3	chr5:75971717:G:A	75971717	NA,A	NA,G	NA,1	NA,-inf	NA,inf	NA,0.892222	5.63915e-05	5.63915e-05
3	chr5:78254416:A:G	78254416	NA,G	NA,A	NA,1	NA,-inf	NA,inf	NA,1.06779	5.63785e-05	5.63785e-05
3	chr5:77530969:C:G	77530969	G,G	C,C	1,1	inf,-inf	inf,inf	2.50229,0.0443446	5.6356e-05	5.6356e-05
3	chr5:75069201:C:T	75069201	T,T	C,C	1,1	-inf,inf	inf,inf	2.30876,0.110411	5.63073e-05	5.63073e-05
3	chr5:77910546:T:A	77910546	NA,A	NA,T	NA,1	NA,-inf	NA,inf	NA,0.970443	5.63039e-05	5.63039e-05
3	chr5:76603061:G:A	76603061	NA,A	NA,G	NA,1	NA,-inf	NA,inf	NA,0.943354	5.62628e-05	5.62628e-05
3	chr5:75179420:A:G	75179420	NA,G	NA,A	NA,1	NA,inf	NA,inf	NA,0.947247	5.62421e-05	5.62421e-05
3	chr5:75077559:AT:A	75077559	A,A	AT,AT	1,1	-inf,inf	inf,inf	2.29621,0.165081	5.61921e-05	5.61921e-05
3	chr5:78740321:G:T	78740321	T,T	G,G	1,1	inf,-inf	inf,inf	0.0668124,2.11269	5.61867e-05	5.61867e-05
3	chr5:74939643:G:GA	74939643	NA,GA	NA,G	NA,1	NA,inf	NA,inf	NA,0.925863	5.61584e-05	5.61584e-05
3	chr5:76174236:G:A	76174236	NA,A	NA,G	NA,1	NA,-inf	NA,inf	NA,0.934916	5.61491e-05	5.61491e-05
3	chr5:75970366:A:C	75970366	NA,C	NA,A	NA,1	NA,-inf	NA,inf	NA,0.960787	5.61317e-05	5.61317e-05
3	chr5:75980468:A:C	75980468	NA,C	NA,A	NA,1	NA,-inf	NA,inf	NA,0.916888	5.60584e-05	5.60584e-05
3	chr5:75195890:TTCA:T	75195890	T,T	TTCA,TTCA	1,1	-inf,inf	inf,inf	2.29988,0.145215	5.60092e-05	5.60092e-05
3	chr5:78611944:A:G	78611944	NA,G	NA,A	NA,1	NA,inf	NA,inf	NA,1.08274	5.60018e-05	5.60018e-05
3	chr5:75053405:G:A	75053405	A,A	G,G	1,1	inf,-inf	inf,inf	1.26942,0.462977	5.58849e-05	5.58849e-05
3	chr5:76210613:T:A	76210613	NA,A	NA,T	NA,1	NA,inf	NA,inf	NA,0.931881	5.58788e-05	5.58788e-05
3	chr5:78066701:C:A	78066701	A,NA	C,NA	1,NA	-inf,NA	inf,NA	1.74301,NA	5.58284e-05	5.58285e-05
3	chr5:75630138:G:T	75630138	NA,T	NA,G	NA,1	NA,inf	NA,inf	NA,0.920889	5.58146e-05	5.58146e-05
3	chr5:78064990:C:T	78064990	NA,T	NA,C	NA,1	NA,inf	NA,inf	NA,0.975875	5.57717e-05	5.57717e-05
3	chr5:78554538:A:G	78554538	NA,G	NA,A	NA,1	NA,-inf	NA,inf	NA,1.10828	5.57658e-05	5.57658e-05
3	chr5:77825970:T:C	77825970	NA,C	NA,T	NA,1	NA,-inf	NA,inf	NA,0.928428	5.57609e-05	5.57609e-05
3	chr5:78422657:T:C	78422657	NA,C	NA,T	NA,1	NA,-inf	NA,inf	NA,1.21037	5.57348e-05	5.57348e-05
3	chr5:75212587:G:T	75212587	T,T	G,G	1,1	-inf,inf	inf,inf	2.27179,0.209995	5.57324e-05	5.57324e-05
3	chr5:74626474:G:A	74626474	NA,A	NA,G	NA,1	NA,-inf	NA,inf	NA,0.943922	5.57044e-05	5.57044e-05
3	chr5:75784340:C:T	75784340	T,NA	C,NA	1,NA	-inf,NA	inf,NA	1.33927,NA	5.56661e-05	5.56661e-05
3	chr5:76435042:T:C	76435042	NA,C	NA,T	NA,1	NA,inf	NA,inf	NA,0.983313	5.56651e-05	5.56651e-05
3	chr5:75970864:A:G	75970864	NA,G	NA,A	NA,1	NA,-inf	NA,inf	NA,0.955903	5.56279e-05	5.56279e-05
3	chr5:74937293:C:T	74937293	NA,T	NA,C	NA,1	NA,inf	NA,inf	NA,0.917575	5.55562e-05	5.55562e-05
3	chr5:75287065:C:T	75287065	NA,T	NA,C	NA,1	NA,inf	NA,inf	NA,0.943986	5.54589e-05	5.54589e-05
3	chr5:78403484:TTTCTC:T	78403484	T,T	TTTCTC,TTTCTC	1,1	-inf,-inf	inf,inf	8.79482,1.03201	5.54163e-05	7.02301e-05
3	chr5:75118437:A:G	75118437	NA,G	NA,A	NA,1	NA,-inf	NA,inf	NA,0.927088	5.53717e-05	5.53717e-05
3	chr5:75360766:T:C	75360766	NA,C	NA,T	NA,1	NA,-inf	NA,inf	NA,0.915114	5.53631e-05	5.53631e-05
3	chr5:77036153:A:G	77036153	NA,G	NA,A	NA,1	NA,inf	NA,inf	NA,0.934154	5.53293e-05	5.53293e-05
3	chr5:78341036:G:A	78341036	NA,A	NA,G	NA,1	NA,-inf	NA,inf	NA,1.18039	5.52981e-05	5.52981e-05
3	chr5:76893342:A:G	76893342	NA,G	NA,A	NA,1	NA,-inf	NA,inf	NA,0.94126	5.52502e-05	5.52502e-05
3	chr5:77751134:C:T	77751134	T,T	C,C	1,1	-inf,-inf	inf,inf	1.96456,0.051718	5.51828e-05	5.51828e-05
3	chr5:77991735:A:G	77991735	NA,G	NA,A	NA,1	NA,inf	NA,inf	NA,0.919389	5.51681e-05	5.51681e-05
3	chr5:76709831:T:C	76709831	NA,C	NA,T	NA,1	NA,inf	NA,inf	NA,0.937834	5.51363e-05	5.51363e-05
3	chr5:75935930:T:C	75935930	NA,C	NA,T	NA,1	NA,-inf	NA,inf	NA,0.931514	5.50761e-05	5.50761e-05
3	chr5:74630749:T:G	74630749	NA,G	NA,T	NA,1	NA,inf	NA,inf	NA,0.911633	5.50694e-05	5.50694e-05
3	chr5:75880252:A:G	75880252	NA,G	NA,A	NA,1	NA,-inf	NA,inf	NA,0.935427	5.50549e-05	5.50549e-05
3	chr5:75233033:G:T	75233033	T,T	G,G	1,1	-inf,inf	inf,inf	2.28834,0.154891	5.505e-05	5.505e-05
3	chr5:78096802:C:T	78096802	NA,T	NA,C	NA,1	NA,-inf	NA,inf	NA,1.03461	5.49859e-05	5.49859e-05
3	chr5:75428416:C:T	75428416	NA,T	NA,C	NA,1	NA,inf	NA,inf	NA,0.916288	5.49517e-05	5.49517e-05
3	chr5:76712516:G:A	76712516	A,A	G,G	1,1	-inf,inf	inf,inf	3.38515,0.0240584	5.49134e-05	5.49134e-05
3	chr5:75893448:A:T	75893448	NA,T	NA,A	NA,1	NA,-inf	NA,inf	NA,0.930462	5.49083e-05	5.49083e-05
3	chr5:76871298:G:C	76871298	NA,C	NA,G	NA,1	NA,inf	NA,inf	NA,0.904031	5.48964e-05	5.48964e-05
3	chr5:75945457:G:A	75945457	NA,A	NA,G	NA,1	NA,inf	NA,inf	NA,0.911943	5.48727e-05	5.48727e-05
3	chr5:78498927:A:G	78498927	G,G	A,A	1,1	inf,inf	inf,inf	0.0106675,0.865721	5.48418e-05	5.48418e-05
3	chr5:75851168:A:G	75851168	NA,G	NA,A	NA,1	NA,-inf	NA,inf	NA,0.920805	5.48238e-05	5.48238e-05
3	chr5:78738709:T:A	78738709	NA,A	NA,T	NA,1	NA,-inf	NA,inf	NA,0.962444	5.48215e-05	5.48215e-05
3	chr5:78124498:C:A	78124498	NA,A	NA,C	NA,1	NA,-inf	NA,inf	NA,0.970871	5.48032e-05	5.48032e-05
3	chr5:76483057:C:T	76483057	NA,T	NA,C	NA,1	NA,inf	NA,inf	NA,0.927785	5.47579e-05	5.47579e-05
3	chr5:77131067:C:T	77131067	NA,T	NA,C	NA,1	NA,-inf	NA,inf	NA,0.913664	5.46543e-05	5.46543e-05
3	chr5:75196986:T:C	75196986	C,C	T,T	1,1	-inf,inf	inf,inf	2.26978,0.195143	5.45996e-05	5.45996e-05
3	chr5:76459730:C:G	76459730	NA,G	NA,C	NA,1	NA,-inf	NA,inf	NA,0.904777	5.45908e-05	5.45908e-05
3	chr5:75894203:G:A	75894203	NA,A	NA,G	NA,1	NA,-inf	NA,inf	NA,0.934855	5.45905e-05	5.45905e-05
3	chr5:75083456:T:C	75083456	C,C	T,T	1,1	-inf,inf	inf,inf	2.26369,0.198997	5.45811e-05	5.45811e-05
3	chr5:75167987:T:C	75167987	NA,C	NA,T	NA,1	NA,inf	NA,inf	NA,0.929519	5.45768e-05	5.45768e-05
3	chr5:76625514:T:C	76625514	NA,C	NA,T	NA,1	NA,inf	NA,inf	NA,0.926334	5.45669e-05	5.45669e-05
3	chr5:78338366:C:T	78338366	NA,T	NA,C	NA,1	NA,-inf	NA,inf	NA,1.21292	5.45369e-05	5.45369e-05
3	chr5:76914635:C:A	76914635	NA,A	NA,C	NA,1	NA,inf	NA,inf	NA,0.920459	5.45311e-05	5.45311e-05
3	chr5:75214692:T:G	75214692	G,G	T,T	1,1	-inf,inf	inf,inf	2.27195,0.186861	5.45268e-05	5.45268e-05
3	chr5:74656593:G:C	74656593	NA,C	NA,G	NA,1	NA,inf	NA,inf	NA,0.933616	5.45213e-05	5.45213e-05
3	chr5:78507883:A:G	78507883	NA,G	NA,A	NA,1	NA,-inf	NA,inf	NA,1.16177	5.44881e-05	5.44881e-05
3	chr5:75866551:G:T	75866551	NA,T	NA,G	NA,1	NA,inf	NA,inf	NA,0.941122	5.44871e-05	5.44871e-05
3	chr5:75862482:G:T	75862482	NA,T	NA,G	NA,1	NA,inf	NA,inf	NA,0.938071	5.44811e-05	5.44811e-05
3	chr5:75070161:C:T	75070161	T,T	C,C	1,1	-inf,inf	inf,inf	2.26698,0.188069	5.44462e-05	5.44462e-05
3	chr5:75211182:C:A	75211182	A,A	C,C	1,1	-inf,inf	inf,inf	2.28493,0.149209	5.44252e-05	5.44252e-05
3	chr5:78224378:A:G	78224378	NA,G	NA,A	NA,1	NA,-inf	NA,inf	NA,0.748103	5.44164e-05	5.44164e-05
3	chr5:75202339:C:A	75202339	A,A	C,C	1,1	-inf,inf	inf,inf	2.26949,0.19296	5.43805e-05	5.43805e-05
3	chr5:77880112:C:T	77880112	NA,T	NA,C	NA,1	NA,-inf	NA,inf	NA,0.870064	5.43286e-05	5.43286e-05
3	chr5:75051486:CT:C	75051486	C,C	CT,CT	1,1	inf,inf	inf,inf	1.41168,0.0227983	5.43203e-05	5.43203e-05
3	chr5:78180488:A:C	78180488	NA,C	NA,A	NA,1	NA,-inf	NA,inf	NA,1.0595	5.43073e-05	5.43073e-05
3	chr5:77734401:G:A	77734401	A,A	G,G	1,1	-inf,inf	inf,inf	1.96574,0.0812259	5.42863e-05	5.42863e-05
3	chr5:75081176:T:C	75081176	C,C	T,T	1,1	-inf,inf	inf,inf	2.30628,0.0331553	5.42227e-05	5.42227e-05
3	chr5:76956663:G:T	76956663	T,T	G,G	1,1	inf,-inf	inf,inf	0.999012,0.989542	5.42173e-05	5.42173e-05
3	chr5:77569409:T:A	77569409	A,A	T,T	1,1	inf,-inf	inf,inf	1.53389,0.536836	5.42062e-05	5.42062e-05
3	chr5:77649625:C:T	77649625	NA,T	NA,C	NA,1	NA,-inf	NA,inf	NA,0.901467	5.4189e-05	5.4189e-05
3	chr5:75856402:A:G	75856402	NA,G	NA,A	NA,1	NA,-inf	NA,inf	NA,0.91176	5.413e-05	5.413e-05
3	chr5:77131486:G:A	77131486	A,A	G,G	1,1	inf,inf	inf,inf	1.23092,1.68915	5.41219e-05	5.41219e-05
3	chr5:78450376:C:T	78450376	T,T	C,C	1,1	inf,inf	inf,inf	0.0519634,0.237744	5.41113e-05	5.41113e-05
3	chr5:78413243:T:C	78413243	C,C	T,T	1,1	-inf,-inf	inf,inf	8.72268,1.04841	5.40838e-05	6.71189e-05
3	chr5:75036110:G:A	75036110	NA,A	NA,G	NA,1	NA,-inf	NA,inf	NA,0.932116	5.40582e-05	5.40582e-05
3	chr5:76610245:A:G	76610245	G,G	A,A	1,1	inf,-inf	inf,inf	4.43786,0.891737	5.40559e-05	5.40559e-05
3	chr5:78566245:G:T	78566245	NA,T	NA,G	NA,1	NA,-inf	NA,inf	NA,1.08552	5.40142e-05	5.40142e-05
3	chr5:78619749:T:C	78619749	NA,C	NA,T	NA,1	NA,inf	NA,inf	NA,0.833192	5.40061e-05	5.40061e-05
3	chr5:78646004:A:C	78646004	NA,C	NA,A	NA,1	NA,inf	NA,inf	NA,0.789406	5.395e-05	5.395e-05
3	chr5:76457815:A:G	76457815	NA,G	NA,A	NA,1	NA,inf	NA,inf	NA,0.918273	5.39294e-05	5.39294e-05
3	chr5:78616752:CTT:C	78616752	NA,C	NA,CTT	NA,1	NA,-inf	NA,inf	NA,0.635209	5.39205e-05	5.39205e-05
3	chr5:77858444:C:T	77858444	NA,T	NA,C	NA,1	NA,inf	NA,inf	NA,0.999672	5.39194e-05	5.39194e-05
3	chr5:77735976:C:T	77735976	NA,T	NA,C	NA,1	NA,-inf	NA,inf	NA,0.917006	5.39136e-05	5.39136e-05
3	chr5:75157993:C:G	75157993	G,G	C,C	1,1	-inf,inf	inf,inf	2.25777,0.204956	5.38923e-05	5.38923e-05
3	chr5:77345634:C:T	77345634	NA,T	NA,C	NA,1	NA,inf	NA,inf	NA,0.954119	5.38754e-05	5.38754e-05
3	chr5:76311779:G:A	76311779	NA,A	NA,G	NA,1	NA,inf	NA,inf	NA,0.914575	5.38602e-05	5.38602e-05
3	chr5:75471199:C:T	75471199	NA,T	NA,C	NA,1	NA,inf	NA,inf	NA,0.904432	5.38534e-05	5.38534e-05
3	chr5:78031347:C:T	78031347	NA,T	NA,C	NA,1	NA,inf	NA,inf	NA,0.931205	5.38353e-05	5.38353e-05
3	chr5:78441337:G:A	78441337	NA,A	NA,G	NA,1	NA,-inf	NA,inf	NA,1.18722	5.3809e-05	5.3809e-05
3	chr5:75858389:A:T	75858389	NA,T	NA,A	NA,1	NA,inf	NA,inf	NA,0.923826	5.38089e-05	5.38089e-05
3	chr5:77737572:C:G	77737572	G,G	C,C	1,1	-inf,inf	inf,inf	1.9623,0.0542995	5.37775e-05	5.37775e-05
3	chr5:75186850:A:T	75186850	T,T	A,A	1,1	-inf,inf	inf,inf	2.26911,0.180243	5.37427e-05	5.37427e-05
3	chr5:78164612:G:T	78164612	NA,T	NA,G	NA,1	NA,inf	NA,inf	NA,0.954526	5.37389e-05	5.37389e-05
3	chr5:77213729:T:A	77213729	NA,A	NA,T	NA,1	NA,-inf	NA,inf	NA,0.901499	5.37305e-05	5.37305e-05
3	chr5:76494051:G:A	76494051	NA,A	NA,G	NA,1	NA,-inf	NA,inf	NA,0.913414	5.37059e-05	5.37059e-05
3	chr5:77098291:T:A	77098291	NA,A	NA,T	NA,1	NA,-inf	NA,inf	NA,0.90013	5.36703e-05	5.36703e-05
3	chr5:77161162:A:T	77161162	T,T	A,A	1,1	inf,inf	inf,inf	1.72617,1.58485	5.36512e-05	5.36512e-05
3	chr5:75217162:A:G	75217162	G,G	A,A	1,1	-inf,inf	inf,inf	2.25422,0.212995	5.36425e-05	5.36425e-05
3	chr5:76147661:T:C	76147661	NA,C	NA,T	NA,1	NA,-inf	NA,inf	NA,0.893898	5.36202e-05	5.36202e-05
3	chr5:78512008:G:A	78512008	NA,A	NA,G	NA,1	NA,-inf	NA,inf	NA,1.1519	5.35702e-05	5.35702e-05
3	chr5:75287059:A:G	75287059	NA,G	NA,A	NA,1	NA,inf	NA,inf	NA,0.922427	5.35552e-05	5.35552e-05
3	chr5:76440126:A:G	76440126	NA,G	NA,A	NA,1	NA,inf	NA,inf	NA,0.959263	5.3547e-05	5.3547e-05
3	chr5:76207480:G:A	76207480	NA,A	NA,G	NA,1	NA,inf	NA,inf	NA,0.916536	5.35274e-05	5.35274e-05
3	chr5:77111365:AT:A	77111365	NA,A	NA,AT	NA,1	NA,-inf	NA,inf	NA,0.924244	5.35127e-05	5.35127e-05
3	chr5:76180283:G:A	76180283	NA,A	NA,G	NA,1	NA,-inf	NA,inf	NA,0.90703	5.35093e-05	5.35093e-05
3	chr5:76405134:G:A	76405134	NA,A	NA,G	NA,1	NA,-inf	NA,inf	NA,0.919492	5.34322e-05	5.34322e-05
3	chr5:75882592:A:G	75882592	NA,G	NA,A	NA,1	NA,-inf	NA,inf	NA,0.915941	5.34218e-05	5.34218e-05
3	chr5:75115804:C:G	75115804	G,G	C,C	1,1	-inf,inf	inf,inf	2.26733,0.168229	5.34061e-05	5.34061e-05
3	chr5:77622832:C:T	77622832	NA,T	NA,C	NA,1	NA,-inf	NA,inf	NA,0.906709	5.33972e-05	5.33972e-05
3	chr5:77641734:T:C	77641734	NA,C	NA,T	NA,1	NA,-inf	NA,inf	NA,0.918766	5.33808e-05	5.33808e-05
3	chr5:75099143:A:G	75099143	G,G	A,A	1,1	-inf,inf	inf,inf	2.30264,0.088419	5.33601e-05	5.33601e-05
3	chr5:75903731:G:T	75903731	NA,T	NA,G	NA,1	NA,inf	NA,inf	NA,0.908118	5.33573e-05	5.33573e-05
3	chr5:75152669:C:T	75152669	T,T	C,C	1,1	-inf,inf	inf,inf	2.24681,0.216573	5.331e-05	5.331e-05
3	chr5:75389358:A:G	75389358	NA,G	NA,A	NA,1	NA,inf	NA,inf	NA,0.91214	5.32045e-05	5.32045e-05
3	chr5:76586192:G:A	76586192	A,A	G,G	1,1	inf,-inf	inf,inf	5.27492,0.332211	5.3177e-05	5.3177e-05
3	chr5:78472265:T:A	78472265	A,A	T,T	1,1	-inf,inf	inf,inf	0.0303739,0.367018	5.31747e-05	5.31747e-05
3	chr5:75864422:C:T	75864422	NA,T	NA,C	NA,1	NA,inf	NA,inf	NA,0.916723	5.31351e-05	5.31351e-05
3	chr5:77698993:T:G	77698993	G,NA	T,NA	1,NA	inf,NA	inf,NA	1.17825,NA	5.31339e-05	5.31339e-05
3	chr5:77663538:A:G	77663538	NA,G	NA,A	NA,1	NA,inf	NA,inf	NA,0.91639	5.31058e-05	5.31058e-05
3	chr5:75806472:A:G	75806472	NA,G	NA,A	NA,1	NA,-inf	NA,inf	NA,0.890412	5.30891e-05	5.30891e-05
3	chr5:75662358:G:A	75662358	NA,A	NA,G	NA,1	NA,inf	NA,inf	NA,0.916035	5.3046e-05	5.3046e-05
3	chr5:76596320:C:G	76596320	G,NA	C,NA	1,NA	-inf,NA	inf,NA	1.43696,NA	5.30161e-05	5.30161e-05
3	chr5:75047944:G:A	75047944	A,A	G,G	1,1	-inf,inf	inf,inf	2.08156,0.0973485	5.29568e-05	5.29568e-05
3	chr5:78437918:G:C	78437918	C,C	G,G	1,1	-inf,-inf	inf,inf	8.92279,1.02516	5.29487e-05	7.10551e-05
3	chr5:75211565:C:A	75211565	A,A	C,C	1,1	-inf,inf	inf,inf	2.26918,0.146689	5.29247e-05	5.29247e-05
3	chr5:77186829:A:G	77186829	G,G	A,A	1,1	inf,inf	inf,inf	1.92768,0.0613802	5.29148e-05	5.29148e-05
3	chr5:77970617:G:A	77970617	A,A	G,G	1,1	-inf,-inf	inf,inf	2.58046,0.249419	5.2907e-05	5.2907e-05
3	chr5:75743327:C:T	75743327	NA,T	NA,C	NA,1	NA,-inf	NA,inf	NA,0.885009	5.28924e-05	5.28924e-05
3	chr5:78830552:C:T	78830552	T,T	C,C	1,1	inf,inf	inf,inf	0.0840936,2.14842	5.28899e-05	5.28899e-05
3	chr5:76552093:G:A	76552093	NA,A	NA,G	NA,1	NA,-inf	NA,inf	NA,0.917625	5.28699e-05	5.28699e-05
3	chr5:77974086:A:G	77974086	NA,G	NA,A	NA,1	NA,inf	NA,inf	NA,0.850607	5.28659e-05	5.28659e-05
3	chr5:77997842:G:A	77997842	NA,A	NA,G	NA,1	NA,inf	NA,inf	NA,0.909023	5.28551e-05	5.28551e-05
3	chr5:78170520:T:C	78170520	NA,C	NA,T	NA,1	NA,inf	NA,inf	NA,0.94599	5.28065e-05	5.28065e-05
3	chr5:75197153:C:T	75197153	T,T	C,C	1,1	-inf,inf	inf,inf	2.27061,0.14492	5.27873e-05	5.27873e-05
3	chr5:76990079:G:A	76990079	NA,A	NA,G	NA,1	NA,inf	NA,inf	NA,0.90119	5.2783e-05	5.2783e-05
3	chr5:74967551:A:AAATC	74967551	NA,AAATC	NA,A	NA,1	NA,inf	NA,inf	NA,0.900171	5.27744e-05	5.27744e-05
3	chr5:76977373:A:C	76977373	NA,C	NA,A	NA,1	NA,inf	NA,inf	NA,0.886374	5.27735e-05	5.27735e-05
3	chr5:77809961:T:C	77809961	C,NA	T,NA	1,NA	inf,NA	inf,NA	1.48797,NA	5.27619e-05	5.27619e-05
3	chr5:74967604:T:C	74967604	NA,C	NA,T	NA,1	NA,inf	NA,inf	NA,0.899653	5.27306e-05	5.27306e-05
3	chr5:74647528:T:C	74647528	C,C	T,T	1,1	inf,-inf	inf,inf	0.512966,1.83942	5.27191e-05	5.27191e-05
3	chr5:78010991:G:A	78010991	A,NA	G,NA	1,NA	-inf,NA	inf,NA	2.1581,NA	5.2682e-05	5.2682e-05
3	chr5:75596952:C:T	75596952	NA,T	NA,C	NA,1	NA,inf	NA,inf	NA,0.889547	5.26734e-05	5.26734e-05
3	chr5:77141393:CA:C	77141393	NA,C	NA,CA	NA,1	NA,inf	NA,inf	NA,0.906213	5.2667e-05	5.2667e-05
3	chr5:75155353:G:C	75155353	C,C	G,G	1,1	-inf,inf	inf,inf	2.24951,0.195885	5.2662e-05	5.2662e-05
3	chr5:75285051:A:G	75285051	G,NA	A,NA	1,NA	-inf,NA	inf,NA	1.35902,NA	5.26605e-05	5.26605e-05
3	chr5:76359757:C:T	76359757	NA,T	NA,C	NA,1	NA,-inf	NA,inf	NA,0.87703	5.26368e-05	5.26368e-05
3	chr5:75083600:T:C	75083600	C,C	T,T	1,1	-inf,inf	inf,inf	2.25505,0.17582	5.26287e-05	5.26287e-05
3	chr5:77166147:C:T	77166147	NA,T	NA,C	NA,1	NA,-inf	NA,inf	NA,0.914481	5.26001e-05	5.26001e-05
3	chr5:77899186:T:C	77899186	NA,C	NA,T	NA,1	NA,-inf	NA,inf	NA,0.962614	5.25973e-05	5.25973e-05
3	chr5:75204930:G:A	75204930	A,A	G,G	1,1	-inf,inf	inf,inf	2.26988,0.137495	5.25321e-05	5.25321e-05
3	chr5:78256716:A:G	78256716	NA,G	NA,A	NA,1	NA,inf	NA,inf	NA,0.755088	5.25122e-05	5.25122e-05
3	chr5:75684385:G:A	75684385	A,A	G,G	1,1	-inf,-inf	inf,inf	2.13911,0.0184422	5.25038e-05	5.25038e-05
3	chr5:78599480:T:C	78599480	NA,C	NA,T	NA,1	NA,inf	NA,inf	NA,0.641495	5.25015e-05	5.25015e-05
3	chr5:76441864:G:A	76441864	NA,A	NA,G	NA,1	NA,inf	NA,inf	NA,0.947177	5.24921e-05	5.24921e-05
3	chr5:75077535:C:T	75077535	T,T	C,C	1,1	-inf,inf	inf,inf	2.27482,0.113143	5.24912e-05	5.24912e-05
3	chr5:76618927:A:G	76618927	NA,G	NA,A	NA,1	NA,-inf	NA,inf	NA,0.897071	5.24646e-05	5.24646e-05
3	chr5:76891516:C:T	76891516	NA,T	NA,C	NA,1	NA,-inf	NA,inf	NA,0.909753	5.24296e-05	5.24296e-05
3	chr5:76450169:T:G	76450169	NA,G	NA,T	NA,1	NA,inf	NA,inf	NA,0.943654	5.23906e-05	5.23906e-05
3	chr5:75161013:A:G	75161013	G,G	A,A	1,1	-inf,inf	inf,inf	2.24171,0.207992	5.23708e-05	5.23708e-05
3	chr5:76425357:A:C	76425357	NA,C	NA,A	NA,1	NA,-inf	NA,inf	NA,0.898874	5.23348e-05	5.23348e-05
3	chr5:78772481:G:T	78772481	NA,T	NA,G	NA,1	NA,inf	NA,inf	NA,0.910604	5.23269e-05	5.23269e-05
3	chr5:76938179:A:C	76938179	C,C	A,A	1,1	-inf,inf	inf,inf	0.878632,1.05476	5.22738e-05	5.22738e-05
3	chr5:78832868:G:C	78832868	NA,C	NA,G	NA,1	NA,inf	NA,inf	NA,0.851138	5.22734e-05	5.22734e-05
3	chr5:76319281:C:T	76319281	NA,T	NA,C	NA,1	NA,-inf	NA,inf	NA,0.911181	5.2235e-05	5.2235e-05
3	chr5:75177114:G:A	75177114	A,A	G,G	1,1	-inf,inf	inf,inf	2.24437,0.198606	5.22245e-05	5.22245e-05
3	chr5:76656940:C:A	76656940	A,A	C,C	1,1	-inf,-inf	inf,inf	0.190362,1.32403	5.22228e-05	5.22228e-05
3	chr5:78093258:T:C	78093258	NA,C	NA,T	NA,1	NA,-inf	NA,inf	NA,0.993215	5.22228e-05	5.22228e-05
3	chr5:75262848:A:G	75262848	NA,G	NA,A	NA,1	NA,inf	NA,inf	NA,0.913458	5.22036e-05	5.22036e-05
3	chr5:78815534:G:A	78815534	NA,A	NA,G	NA,1	NA,inf	NA,inf	NA,0.897655	5.21501e-05	5.21501e-05
3	chr5:78399216:A:G	78399216	G,G	A,A	1,1	-inf,-inf	inf,inf	8.73158,1.0303	5.21358e-05	6.47775e-05
3	chr5:76534384:A:G	76534384	G,NA	A,NA	1,NA	-inf,NA	inf,NA	1.44985,NA	5.21334e-05	5.21334e-05
3	chr5:78439854:A:G	78439854	G,G	A,A	1,1	-inf,-inf	inf,inf	8.79048,0.882188	5.21274e-05	6.34438e-05
3	chr5:75700470:A:C	75700470	NA,C	NA,A	NA,1	NA,-inf	NA,inf	NA,0.876221	5.21262e-05	5.21262e-05
3	chr5:77085867:G:A	77085867	NA,A	NA,G	NA,1	NA,-inf	NA,inf	NA,0.872814	5.21212e-05	5.21212e-05
3	chr5:77070748:T:C	77070748	NA,C	NA,T	NA,1	NA,-inf	NA,inf	NA,0.887154	5.21128e-05	5.21128e-05
3	chr5:78404539:C:T	78404539	T,T	C,C	1,1	inf,inf	inf,inf	0.0596579,0.222924	5.21111e-05	5.21111e-05
3	chr5:77695800:T:C	77695800	NA,C	NA,T	NA,1	NA,-inf	NA,inf	NA,0.90602	5.21104e-05	5.21104e-05
3	chr5:77718309:T:C	77718309	NA,C	NA,T	NA,1	NA,-inf	NA,inf	NA,0.905919	5.21018e-05	5.21018e-05
3	chr5:75202017:A:C	75202017	C,C	A,A	1,1	-inf,inf	inf,inf	2.24839,0.191045	5.21006e-05	5.21006e-05
3	chr5:76610643:A:T	76610643	NA,T	NA,A	NA,1	NA,inf	NA,inf	NA,0.918212	5.20641e-05	5.20641e-05
3	chr5:75194173:G:A	75194173	A,A	G,G	1,1	-inf,inf	inf,inf	2.253,0.163399	5.20107e-05	5.20107e-05
3	chr5:76124413:A:G	76124413	NA,G	NA,A	NA,1	NA,inf	NA,inf	NA,0.87793	5.20078e-05	5.20078e-05
3	chr5:77083094:A:G	77083094	NA,G	NA,A	NA,1	NA,-inf	NA,inf	NA,0.884305	5.19958e-05	5.19958e-05
3	chr5:75536886:C:T	75536886	NA,T	NA,C	NA,1	NA,-inf	NA,inf	NA,0.882023	5.19752e-05	5.19752e-05
3	chr5:75202159:T:C	75202159	C,C	T,T	1,1	-inf,inf	inf,inf	2.24868,0.185636	5.19655e-05	5.19655e-05
3	chr5:78130333:C:A	78130333	NA,A	NA,C	NA,1	NA,-inf	NA,inf	NA,0.926688	5.1962e-05	5.1962e-05
3	chr5:75208327:G:A	75208327	A,A	G,G	1,1	-inf,inf	inf,inf	2.25561,0.159792	5.1924e-05	5.1924e-05
3	chr5:78587437:C:G	78587437	NA,G	NA,C	NA,1	NA,-inf	NA,inf	NA,1.07677	5.19112e-05	5.19112e-05
3	chr5:76926137:A:G	76926137	G,G	A,A	1,1	inf,-inf	inf,inf	1.4539,0.303442	5.18874e-05	5.18874e-05
3	chr5:75075378:T:G	75075378	G,G	T,T	1,1	-inf,inf	inf,inf	2.28106,0.0425205	5.18023e-05	5.18023e-05
3	chr5:76441083:A:G	76441083	NA,G	NA,A	NA,1	NA,inf	NA,inf	NA,0.939038	5.17964e-05	5.17964e-05
3	chr5:76669969:C:T	76669969	NA,T	NA,C	NA,1	NA,-inf	NA,inf	NA,0.880958	5.17887e-05	5.17887e-05
3	chr5:78367612:C:A	78367612	A,A	C,C	1,1	-inf,-inf	inf,inf	8.66353,1.05599	5.17872e-05	6.30836e-05
3	chr5:76708189:C:A	76708189	A,A	C,C	1,1	-inf,-inf	inf,inf	3.59385,0.472437	5.17745e-05	5.17745e-05
3	chr5:75202890:C:T	75202890	T,T	C,C	1,1	-inf,inf	inf,inf	2.25755,0.148555	5.17109e-05	5.17109e-05
3	chr5:75629870:G:A	75629870	NA,A	NA,G	NA,1	NA,-inf	NA,inf	NA,0.877736	5.17039e-05	5.17039e-05
3	chr5:78729936:G:A	78729936	NA,A	NA,G	NA,1	NA,inf	NA,inf	NA,0.911352	5.16916e-05	5.16916e-05
3	chr5:75696701:C:A	75696701	NA,A	NA,C	NA,1	NA,inf	NA,inf	NA,0.899743	5.16687e-05	5.16687e-05
3	chr5:78060052:C:G	78060052	NA,G	NA,C	NA,1	NA,-inf	NA,inf	NA,1.10662	5.16558e-05	5.16558e-05
3	chr5:75161448:C:T	75161448	T,T	C,C	1,1	-inf,inf	inf,inf	2.24041,0.196874	5.16552e-05	5.16552e-05
3	chr5:76303649:A:G	76303649	NA,G	NA,A	NA,1	NA,-inf	NA,inf	NA,0.908199	5.16026e-05	5.16026e-05
3	chr5:75678812:T:C	75678812	NA,C	NA,T	NA,1	NA,inf	NA,inf	NA,0.898589	5.15223e-05	5.15223e-05
3	chr5:75112169:T:C	75112169	C,C	T,T	1,1	-inf,inf	inf,inf	2.24497,0.175462	5.15211e-05	5.15211e-05
3	chr5:76445069:A:C	76445069	NA,C	NA,A	NA,1	NA,inf	NA,inf	NA,0.935719	5.14977e-05	5.14977e-05
3	chr5:75224450:T:A	75224450	A,A	T,T	1,1	-inf,inf	inf,inf	2.29151,0.0789675	5.1489e-05	5.1489e-05
3	chr5:78458445:G:T	78458445	T,T	G,G	1,1	inf,inf	inf,inf	0.0639833,0.252747	5.14823e-05	5.14823e-05
3	chr5:76605265:T:C	76605265	NA,C	NA,T	NA,1	NA,-inf	NA,inf	NA,0.889822	5.14744e-05	5.14744e-05
3	chr5:78646306:G:C	78646306	NA,C	NA,G	NA,1	NA,inf	NA,inf	NA,0.762578	5.14371e-05	5.14371e-05
3	chr5:78325552:A:G	78325552	NA,G	NA,A	NA,1	NA,-inf	NA,inf	NA,1.04393	5.13968e-05	5.13968e-05
3	chr5:77611120:C:T	77611120	T,T	C,C	1,1	-inf,-inf	inf,inf	0.915072,1.76217	5.13862e-05	5.13862e-05
3	chr5:75972633:T:C	75972633	NA,C	NA,T	NA,1	NA,inf	NA,inf	NA,0.892251	5.13478e-05	5.13478e-05
3	chr5:74698485:G:A	74698485	NA,A	NA,G	NA,1	NA,inf	NA,inf	NA,0.863109	5.13152e-05	5.13152e-05
3	chr5:75527514:C:T	75527514	NA,T	NA,C	NA,1	NA,inf	NA,inf	NA,0.899732	5.12912e-05	5.12912e-05
3	chr5:74677958:T:C	74677958	NA,C	NA,T	NA,1	NA,-inf	NA,inf	NA,0.864467	5.12768e-05	5.12768e-05
3	chr5:75229340:G:A	75229340	A,A	G,G	1,1	-inf,inf	inf,inf	2.23466,0.202348	5.12424e-05	5.12424e-05
3	chr5:75617937:G:C	75617937	NA,C	NA,G	NA,1	NA,inf	NA,inf	NA,0.89596	5.12292e-05	5.12292e-05
3	chr5:75874514:C:G	75874514	NA,G	NA,C	NA,1	NA,inf	NA,inf	NA,0.90327	5.12276e-05	5.12276e-05
3	chr5:75201259:G:A	75201259	A,A	G,G	1,1	-inf,inf	inf,inf	2.23767,0.19363	5.11513e-05	5.11513e-05
3	chr5:75902157:G:A	75902157	NA,A	NA,G	NA,1	NA,inf	NA,inf	NA,0.883505	5.11488e-05	5.11488e-05
3	chr5:78784004:T:TA	78784004	NA,TA	NA,T	NA,1	NA,inf	NA,inf	NA,0.842047	5.11376e-05	5.11376e-05
3	chr5:77992617:C:T	77992617	NA,T	NA,C	NA,1	NA,inf	NA,inf	NA,0.844224	5.11122e-05	5.11122e-05
3	chr5:77981536:G:T	77981536	NA,T	NA,G	NA,1	NA,-inf	NA,inf	NA,0.799014	5.10583e-05	5.10583e-05
3	chr5:75770504:C:T	75770504	NA,T	NA,C	NA,1	NA,inf	NA,inf	NA,0.882399	5.10469e-05	5.10469e-05
3	chr5:76407474:A:G	76407474	NA,G	NA,A	NA,1	NA,-inf	NA,inf	NA,0.888697	5.10244e-05	5.10244e-05
3	chr5:75176400:T:C	75176400	C,C	T,T	1,1	-inf,inf	inf,inf	2.225,0.215279	5.1015e-05	5.1015e-05
3	chr5:76127860:C:T	76127860	T,T	C,C	1,1	inf,inf	inf,inf	1.38935,0.538779	5.10123e-05	5.10123e-05
3	chr5:77164428:T:A	77164428	NA,A	NA,T	NA,1	NA,inf	NA,inf	NA,0.875074	5.10062e-05	5.10062e-05
3	chr5:74927277:GAGA:G	74927277	NA,G	NA,GAGA	NA,1	NA,inf	NA,inf	NA,0.869805	5.09855e-05	5.09855e-05
3	chr5:75070198:A:G	75070198	G,G	A,A	1,1	-inf,inf	inf,inf	2.27326,0.0355851	5.09481e-05	5.09481e-05
3	chr5:75163395:A:G	75163395	G,G	A,A	1,1	-inf,inf	inf,inf	2.23004,0.199238	5.0911e-05	5.0911e-05
3	chr5:75093974:G:A	75093974	A,A	G,G	1,1	-inf,inf	inf,inf	2.24095,0.158178	5.08194e-05	5.08194e-05
3	chr5:77897057:G:A	77897057	NA,A	NA,G	NA,1	NA,inf	NA,inf	NA,0.835018	5.07619e-05	5.07619e-05
3	chr5:78192168:A:G	78192168	G,G	A,A	1,1	-inf,-inf	inf,inf	2.98831,0.0232203	5.07597e-05	5.07597e-05
3	chr5:77690028:A:G	77690028	G,G	A,A	1,1	-inf,inf	inf,inf	1.93245,0.0563702	5.07206e-05	5.07206e-05
3	chr5:75840368:A:G	75840368	NA,G	NA,A	NA,1	NA,-inf	NA,inf	NA,0.866627	5.07119e-05	5.07119e-05
3	chr5:78711746:A:G	78711746	NA,G	NA,A	NA,1	NA,inf	NA,inf	NA,0.820891	5.07096e-05	5.07096e-05
3	chr5:78353309:C:T	78353309	NA,T	NA,C	NA,1	NA,inf	NA,inf	NA,0.730965	5.06535e-05	5.06535e-05
3	chr5:78095343:G:GA	78095343	NA,GA	NA,G	NA,1	NA,-inf	NA,inf	NA,0.906519	5.06518e-05	5.06518e-05
3	chr5:75020395:G:A	75020395	NA,A	NA,G	NA,1	NA,inf	NA,inf	NA,0.877105	5.06479e-05	5.06479e-05
3	chr5:77917669:G:A	77917669	NA,A	NA,G	NA,1	NA,inf	NA,inf	NA,0.844566	5.06411e-05	5.06411e-05
3	chr5:75174938:T:A	75174938	A,A	T,T	1,1	-inf,inf	inf,inf	2.22869,0.198022	5.062e-05	5.062e-05
3	chr5:75934734:A:T	75934734	NA,T	NA,A	NA,1	NA,inf	NA,inf	NA,0.866111	5.05639e-05	5.05639e-05
3	chr5:78645618:T:C	78645618	NA,C	NA,T	NA,1	NA,inf	NA,inf	NA,0.753093	5.05578e-05	5.05578e-05
3	chr5:76951489:C:G	76951489	G,NA	C,NA	1,NA	-inf,NA	inf,NA	1.4111,NA	5.05535e-05	5.05535e-05
3	chr5:75324360:C:A	75324360	NA,A	NA,C	NA,1	NA,inf	NA,inf	NA,0.86337	5.05283e-05	5.05283e-05
3	chr5:75223224:G:A	75223224	A,A	G,G	1,1	-inf,inf	inf,inf	2.23134,0.194628	5.05191e-05	5.05191e-05
3	chr5:76147663:A:G	76147663	NA,G	NA,A	NA,1	NA,-inf	NA,inf	NA,0.858243	5.04662e-05	5.04662e-05
3	chr5:76156818:CAAAAG:C	76156818	NA,C	NA,CAAAAG	NA,1	NA,-inf	NA,inf	NA,0.873469	5.04504e-05	5.04504e-05
3	chr5:77532064:T:G	77532064	G,G	T,T	1,1	inf,-inf	inf,inf	1.65223,0.277954	5.04477e-05	5.04477e-05
3	chr5:75164220:A:G	75164220	G,G	A,A	1,1	-inf,inf	inf,inf	2.22616,0.200371	5.04446e-05	5.04446e-05
3	chr5:78196286:T:C	78196286	C,C	T,T	1,1	-inf,-inf	inf,inf	2.99956,0.00345088	5.0428e-05	5.0428e-05
3	chr5:77098244:T:G	77098244	NA,G	NA,T	NA,1	NA,-inf	NA,inf	NA,0.864433	5.04173e-05	5.04173e-05
3	chr5:76754293:T:C	76754293	C,C	T,T	1,1	-inf,-inf	inf,inf	3.06656,0.748469	5.03938e-05	5.03938e-05
3	chr5:75266318:T:A	75266318	NA,A	NA,T	NA,1	NA,-inf	NA,inf	NA,0.874349	5.03795e-05	5.03795e-05
3	chr5:78412377:T:C	78412377	C,C	T,T	1,1	-inf,-inf	inf,inf	8.70485,1.00159	5.03768e-05	6.18062e-05
3	chr5:78402666:T:C	78402666	C,C	T,T	1,1	-inf,-inf	inf,inf	8.68477,1.04709	5.03667e-05	6.21713e-05
3	chr5:77834563:G:A	77834563	NA,A	NA,G	NA,1	NA,-inf	NA,inf	NA,0.840006	5.03662e-05	5.03662e-05
3	chr5:75780562:G:A	75780562	NA,A	NA,G	NA,1	NA,-inf	NA,inf	NA,0.889262	5.03474e-05	5.03474e-05
3	chr5:75083850:T:A	75083850	A,A	T,T	1,1	-inf,inf	inf,inf	1.97634,0.457823	5.03472e-05	5.03472e-05
3	chr5:78459212:T:C	78459212	C,C	T,T	1,1	-inf,inf	inf,inf	0.0232605,0.374633	5.03349e-05	5.03349e-05
3	chr5:75728424:T:C	75728424	NA,C	NA,T	NA,1	NA,inf	NA,inf	NA,0.866006	5.03051e-05	5.03051e-05
3	chr5:76597239:T:C	76597239	NA,C	NA,T	NA,1	NA,inf	NA,inf	NA,0.874347	5.02975e-05	5.02975e-05
3	chr5:75409767:T:TC	75409767	NA,TC	NA,T	NA,1	NA,inf	NA,inf	NA,0.886014	5.02946e-05	5.02946e-05
3	chr5:74962263:A:G	74962263	NA,G	NA,A	NA,1	NA,-inf	NA,inf	NA,0.866708	5.02866e-05	5.02866e-05
3	chr5:76215383:A:G	76215383	NA,G	NA,A	NA,1	NA,-inf	NA,inf	NA,0.885862	5.02678e-05	5.02678e-05
3	chr5:77704970:A:G	77704970	G,G	A,A	1,1	-inf,-inf	inf,inf	1.91373,0.0695616	5.02602e-05	5.02602e-05
3	chr5:75874081:A:G	75874081	NA,G	NA,A	NA,1	NA,inf	NA,inf	NA,0.891544	5.02459e-05	5.02459e-05
3	chr5:76869580:C:T	76869580	NA,T	NA,C	NA,1	NA,inf	NA,inf	NA,0.851496	5.02273e-05	5.02273e-05
3	chr5:75146585:G:A	75146585	A,A	G,G	1,1	-inf,inf	inf,inf	2.23344,0.176112	5.02226e-05	5.02226e-05
3	chr5:77203377:C:G	77203377	NA,G	NA,C	NA,1	NA,inf	NA,inf	NA,0.877795	5.02106e-05	5.02106e-05
3	chr5:76535327:A:G	76535327	NA,G	NA,A	NA,1	NA,-inf	NA,inf	NA,0.868883	5.02088e-05	5.02088e-05
3	chr5:76619764:C:T	76619764	NA,T	NA,C	NA,1	NA,inf	NA,inf	NA,0.858442	5.02078e-05	5.02078e-05
3	chr5:78661366:G:A	78661366	NA,A	NA,G	NA,1	NA,-inf	NA,inf	NA,0.785674	5.02035e-05	5.02035e-05
3	chr5:76411740:A:G	76411740	NA,G	NA,A	NA,1	NA,inf	NA,inf	NA,0.875818	5.01797e-05	5.01797e-05
3	chr5:76475357:G:A	76475357	NA,A	NA,G	NA,1	NA,inf	NA,inf	NA,0.884675	5.01784e-05	5.01784e-05
3	chr5:75188450:C:T	75188450	T,T	C,C	1,1	-inf,inf	inf,inf	2.23866,0.149742	5.01465e-05	5.01465e-05
3	chr5:76278370:G:A	76278370	NA,A	NA,G	NA,1	NA,-inf	NA,inf	NA,0.856357	5.01187e-05	5.01187e-05
3	chr5:76158319:A:G	76158319	NA,G	NA,A	NA,1	NA,-inf	NA,inf	NA,0.868535	5.01109e-05	5.01109e-05
3	chr5:75230117:C:T	75230117	T,T	C,C	1,1	-inf,inf	inf,inf	2.2386,0.154159	5.0095e-05	5.0095e-05
3	chr5:76483163:T:C	76483163	NA,C	NA,T	NA,1	NA,inf	NA,inf	NA,0.858826	5.00924e-05	5.00924e-05
3	chr5:75070708:C:T	75070708	T,T	C,C	1,1	-inf,inf	inf,inf	2.24974,0.110281	5.00362e-05	5.00362e-05
3	chr5:75175201:G:A	75175201	A,A	G,G	1,1	-inf,inf	inf,inf	2.23936,0.146078	4.99906e-05	4.99906e-05
3	chr5:76758168:C:T	76758168	T,T	C,C	1,1	-inf,-inf	inf,inf	2.51438,0.794423	4.99872e-05	4.99872e-05
3	chr5:75748860:A:C	75748860	C,C	A,A	1,1	inf,inf	inf,inf	0.574576,1.74435	4.99635e-05	4.99635e-05
3	chr5:75850353:T:G	75850353	NA,G	NA,T	NA,1	NA,-inf	NA,inf	NA,0.89675	4.99581e-05	4.99581e-05
3	chr5:77893225:C:T	77893225	NA,T	NA,C	NA,1	NA,-inf	NA,inf	NA,0.929821	4.99488e-05	4.99488e-05
3	chr5:76768391:C:T	76768391	T,NA	C,NA	1,NA	-inf,NA	inf,NA	1.76963,NA	4.99429e-05	4.99429e-05
3	chr5:76938263:G:C	76938263	C,C	G,G	1,1	-inf,inf	inf,inf	0.850364,1.06387	4.99428e-05	4.99428e-05
3	chr5:75221805:AAT:A	75221805	A,A	AAT,AAT	1,1	-inf,inf	inf,inf	2.2356,0.15088	4.99002e-05	4.99002e-05
3	chr5:78437975:T:C	78437975	C,C	T,T	1,1	-inf,inf	inf,inf	0.0182817,0.4094	4.98005e-05	4.98005e-05
3	chr5:75229012:A:G	75229012	G,G	A,A	1,1	-inf,inf	inf,inf	2.23674,0.14976	4.97788e-05	4.97788e-05
3	chr5:76593181:A:G	76593181	G,G	A,A	1,1	inf,inf	inf,inf	5.26645,0.04772	4.97776e-05	4.97776e-05
3	chr5:75179993:C:T	75179993	T,T	C,C	1,1	-inf,inf	inf,inf	2.23779,0.142125	4.97767e-05	4.97767e-05
3	chr5:75886730:G:A	75886730	NA,A	NA,G	NA,1	NA,inf	NA,inf	NA,0.885715	4.97587e-05	4.97587e-05
3	chr5:75875249:C:A	75875249	NA,A	NA,C	NA,1	NA,inf	NA,inf	NA,0.885654	4.97544e-05	4.97544e-05
3	chr5:75173799:T:C	75173799	NA,C	NA,T	NA,1	NA,inf	NA,inf	NA,0.870141	4.97387e-05	4.97387e-05
3	chr5:78616101:T:C	78616101	NA,C	NA,T	NA,1	NA,inf	NA,inf	NA,1.02004	4.97185e-05	4.97185e-05
3	chr5:78612965:C:T	78612965	NA,T	NA,C	NA,1	NA,inf	NA,inf	NA,1.01927	4.96847e-05	4.96847e-05
3	chr5:78339167:T:G	78339167	NA,G	NA,T	NA,1	NA,inf	NA,inf	NA,0.724033	4.96051e-05	4.96051e-05
3	chr5:75888067:T:C	75888067	NA,C	NA,T	NA,1	NA,-inf	NA,inf	NA,0.872308	4.96001e-05	4.96001e-05
3	chr5:75681324:A:G	75681324	G,G	A,A	1,1	inf,-inf	inf,inf	2.11594,0.0236775	4.95997e-05	4.95997e-05
3	chr5:78790534:C:G	78790534	G,NA	C,NA	1,NA	inf,NA	inf,NA	1.18981,NA	4.95973e-05	4.95973e-05
3	chr5:75130543:A:G	75130543	G,G	A,A	1,1	-inf,inf	inf,inf	2.2145,0.199549	4.95769e-05	4.95769e-05
3	chr5:75688444:C:T	75688444	T,T	C,C	1,1	-inf,inf	inf,inf	2.11421,0.0370818	4.95506e-05	4.95506e-05
3	chr5:75123968:G:A	75123968	A,A	G,G	1,1	-inf,inf	inf,inf	2.21117,0.203796	4.95495e-05	4.95495e-05
3	chr5:75206748:G:A	75206748	A,A	G,G	1,1	-inf,inf	inf,inf	2.22275,0.186993	4.95322e-05	4.95322e-05
3	chr5:78186476:G:A	78186476	A,A	G,G	1,1	-inf,inf	inf,inf	2.96442,0.000633401	4.95156e-05	4.95156e-05
3	chr5:75037218:T:C	75037218	NA,C	NA,T	NA,1	NA,inf	NA,inf	NA,0.850342	4.94883e-05	4.94883e-05
3	chr5:77743221:T:C	77743221	C,C	T,T	1,1	-inf,inf	inf,inf	1.92331,0.0632003	4.9461e-05	4.9461e-05
3	chr5:75227730:C:T	75227730	T,T	C,C	1,1	-inf,inf	inf,inf	2.23176,0.152843	4.94526e-05	4.94526e-05
3	chr5:78518374:C:T	78518374	T,T	C,C	1,1	inf,-inf	inf,inf	0.359273,0.65906	4.94416e-05	4.94416e-05
3	chr5:75229408:G:A	75229408	NA,A	NA,G	NA,1	NA,inf	NA,inf	NA,0.864951	4.94222e-05	4.94222e-05
3	chr5:75974636:C:A	75974636	A,A	C,C	1,1	-inf,-inf	inf,inf	0.617931,1.64608	4.94116e-05	4.94116e-05
3	chr5:75203392:G:A	75203392	NA,A	NA,G	NA,1	NA,inf	NA,inf	NA,0.866106	4.93956e-05	4.93956e-05
3	chr5:77116160:T:C	77116160	NA,C	NA,T	NA,1	NA,-inf	NA,inf	NA,0.879653	4.93834e-05	4.93834e-05
3	chr5:78625571:C:A	78625571	A,A	C,C	1,1	-inf,-inf	inf,inf	1.05208,0.134372	4.93803e-05	4.93803e-05
3	chr5:78288443:C:T	78288443	NA,T	NA,C	NA,1	NA,inf	NA,inf	NA,0.71576	4.93773e-05	4.93773e-05
3	chr5:76154548:A:G	76154548	G,G	A,A	1,1	inf,-inf	inf,inf	0.957864,1.41648	4.93593e-05	4.93593e-05
3	chr5:76445957:G:A	76445957	NA,A	NA,G	NA,1	NA,inf	NA,inf	NA,0.909162	4.93099e-05	4.93099e-05
3	chr5:75167562:C:A	75167562	NA,A	NA,C	NA,1	NA,inf	NA,inf	NA,0.8688	4.93037e-05	4.93037e-05
3	chr5:77932590:A:G	77932590	NA,G	NA,A	NA,1	NA,-inf	NA,inf	NA,0.918891	4.92974e-05	4.92974e-05
3	chr5:77179946:A:T	77179946	T,T	A,A	1,1	inf,-inf	inf,inf	1.65076,0.156926	4.92677e-05	4.92677e-05
3	chr5:76583562:A:G	76583562	G,NA	A,NA	1,NA	-inf,NA	inf,NA	1.3252,NA	4.92672e-05	4.92672e-05
3	chr5:75127418:A:T	75127418	T,T	A,A	1,1	-inf,inf	inf,inf	2.21397,0.19213	4.92632e-05	4.92632e-05
3	chr5:78087491:TC:T	78087491	NA,T	NA,TC	NA,1	NA,-inf	NA,inf	NA,0.956513	4.92624e-05	4.92624e-05
3	chr5:77541006:T:C	77541006	NA,C	NA,T	NA,1	NA,-inf	NA,inf	NA,0.864699	4.9258e-05	4.9258e-05
3	chr5:77928198:T:C	77928198	NA,C	NA,T	NA,1	NA,inf	NA,inf	NA,0.869484	4.92444e-05	4.92444e-05
3	chr5:75699063:G:A	75699063	A,A	G,G	1,1	-inf,inf	inf,inf	2.10974,0.0272891	4.92377e-05	4.92377e-05
3	chr5:77881944:G:A	77881944	NA,A	NA,G	NA,1	NA,inf	NA,inf	NA,0.848499	4.91846e-05	4.91846e-05
3	chr5:75665788:GTTC:G	75665788	NA,G	NA,GTTC	NA,1	NA,inf	NA,inf	NA,0.875593	4.91844e-05	4.91844e-05
3	chr5:78625376:T:C	78625376	C,C	T,T	1,1	-inf,-inf	inf,inf	1.07098,0.085825	4.91776e-05	4.91776e-05
3	chr5:75197012:TG:T	75197012	NA,T	NA,TG	NA,1	NA,inf	NA,inf	NA,0.863471	4.91584e-05	4.91584e-05
3	chr5:78441705:G:A	78441705	A,A	G,G	1,1	inf,inf	inf,inf	0.0143684,0.681463	4.91511e-05	4.91511e-05
3	chr5:78773327:G:A	78773327	A,A	G,G	1,1	inf,inf	inf,inf	2.1456,0.287954	4.91483e-05	4.91483e-05
3	chr5:75698530:A:T	75698530	T,T	A,A	1,1	-inf,inf	inf,inf	2.10863,0.0279068	4.9135e-05	4.9135e-05
3	chr5:75158881:C:T	75158881	T,T	C,C	1,1	-inf,inf	inf,inf	2.21545,0.192862	4.91221e-05	4.91221e-05
3	chr5:78503370:C:T	78503370	T,T	C,C	1,1	inf,inf	inf,inf	0.000281758,0.720843	4.91049e-05	4.91049e-05
3	chr5:75131884:T:C	75131884	C,C	T,T	1,1	-inf,inf	inf,inf	2.21011,0.196769	4.90895e-05	4.90895e-05
3	chr5:78477820:T:C	78477820	NA,C	NA,T	NA,1	NA,-inf	NA,inf	NA,1.12483	4.9087e-05	4.9087e-05
3	chr5:74579095:G:A	74579095	NA,A	NA,G	NA,1	NA,inf	NA,inf	NA,0.860079	4.9084e-05	4.9084e-05
3	chr5:75109080:C:T	75109080	T,T	C,C	1,1	-inf,inf	inf,inf	2.23758,0.117949	4.90674e-05	4.90674e-05
3	chr5:78593299:T:C	78593299	NA,C	NA,T	NA,1	NA,-inf	NA,inf	NA,0.989798	4.90668e-05	4.90668e-05
3	chr5:74998277:T:A	74998277	A,A	T,T	1,1	inf,inf	inf,inf	0.932277,1.36281	4.90422e-05	4.90422e-05
3	chr5:75910503:G:A	75910503	NA,A	NA,G	NA,1	NA,inf	NA,inf	NA,0.867002	4.90265e-05	4.90265e-05
3	chr5:77442621:G:A	77442621	NA,A	NA,G	NA,1	NA,inf	NA,inf	NA,0.909698	4.90097e-05	4.90097e-05
3	chr5:78755441:C:T	78755441	NA,T	NA,C	NA,1	NA,-inf	NA,inf	NA,0.882168	4.89961e-05	4.89961e-05
3	chr5:77987271:T:C	77987271	NA,C	NA,T	NA,1	NA,inf	NA,inf	NA,0.738049	4.89729e-05	4.89729e-05
3	chr5:76033219:T:A	76033219	NA,A	NA,T	NA,1	NA,-inf	NA,inf	NA,0.873903	4.8959e-05	4.8959e-05
3	chr5:76445653:T:C	76445653	NA,C	NA,T	NA,1	NA,inf	NA,inf	NA,0.904745	4.8937e-05	4.8937e-05
3	chr5:74923307:C:T	74923307	T,NA	C,NA	1,NA	inf,NA	inf,NA	1.27133,NA	4.89242e-05	4.89242e-05
3	chr5:76667591:A:G	76667591	NA,G	NA,A	NA,1	NA,inf	NA,inf	NA,0.873595	4.89135e-05	4.89135e-05
3	chr5:75202060:T:C	75202060	C,C	T,T	1,1	-inf,inf	inf,inf	2.22863,0.143651	4.89048e-05	4.89048e-05
3	chr5:78839322:A:G	78839322	NA,G	NA,A	NA,1	NA,inf	NA,inf	NA,0.909845	4.89024e-05	4.89024e-05
3	chr5:77078219:T:C	77078219	NA,C	NA,T	NA,1	NA,inf	NA,inf	NA,0.852647	4.89004e-05	4.89004e-05
3	chr5:75110491:T:C	75110491	C,C	T,T	1,1	-inf,inf	inf,inf	2.22176,0.16184	4.88987e-05	4.88987e-05
3	chr5:75619046:A:G	75619046	NA,G	NA,A	NA,1	NA,inf	NA,inf	NA,0.848385	4.88877e-05	4.88877e-05
3	chr5:75165850:C:T	75165850	T,T	C,C	1,1	-inf,inf	inf,inf	2.20989,0.202504	4.88816e-05	4.88816e-05
3	chr5:75104680:C:T	75104680	NA,T	NA,C	NA,1	NA,inf	NA,inf	NA,0.860148	4.88749e-05	4.88749e-05
3	chr5:78637071:A:G	78637071	NA,G	NA,A	NA,1	NA,-inf	NA,inf	NA,0.920533	4.88697e-05	4.88697e-05
3	chr5:75053856:G:C	75053856	NA,C	NA,G	NA,1	NA,inf	NA,inf	NA,0.845745	4.8833e-05	4.8833e-05
3	chr5:75186358:C:T	75186358	T,T	C,C	1,1	-inf,inf	inf,inf	2.21155,0.190897	4.88284e-05	4.88284e-05
3	chr5:76670286:C:T	76670286	NA,T	NA,C	NA,1	NA,-inf	NA,inf	NA,0.87479	4.88229e-05	4.88229e-05
3	chr5:75705607:A:G	75705607	G,G	A,A	1,1	-inf,inf	inf,inf	1.97858,0.377022	4.88129e-05	4.88129e-05
3	chr5:75167360:T:G	75167360	G,G	T,T	1,1	-inf,inf	inf,inf	2.21346,0.186415	4.8808e-05	4.8808e-05
3	chr5:77525143:G:A	77525143	A,A	G,G	1,1	inf,-inf	inf,inf	1.64322,0.267027	4.88041e-05	4.88041e-05
3	chr5:78042057:C:A	78042057	NA,A	NA,C	NA,1	NA,-inf	NA,inf	NA,0.604755	4.87923e-05	4.87923e-05
3	chr5:78065463:G:A	78065463	A,NA	G,NA	1,NA	-inf,NA	inf,NA	2.20013,NA	4.8747e-05	4.8747e-05
3	chr5:75363386:C:G	75363386	NA,G	NA,C	NA,1	NA,-inf	NA,inf	NA,0.842561	4.87314e-05	4.87314e-05
3	chr5:78800972:C:CAAGAA	78800972	NA,CAAGAA	NA,C	NA,1	NA,inf	NA,inf	NA,0.80973	4.87292e-05	4.87292e-05
3	chr5:75097626:C:T	75097626	T,T	C,C	1,1	-inf,inf	inf,inf	2.20759,0.19649	4.87262e-05	4.87262e-05
3	chr5:75036981:A:G	75036981	NA,G	NA,A	NA,1	NA,inf	NA,inf	NA,0.853736	4.87165e-05	4.87165e-05
3	chr5:77946775:T:C	77946775	NA,C	NA,T	NA,1	NA,inf	NA,inf	NA,0.761632	4.87072e-05	4.87072e-05
3	chr5:76874130:A:G	76874130	G,G	A,A	1,1	-inf,-inf	inf,inf	2.82345,1.33362	4.87034e-05	4.87034e-05
3	chr5:77946660:T:C	77946660	NA,C	NA,T	NA,1	NA,-inf	NA,inf	NA,0.990747	4.86963e-05	4.86963e-05
3	chr5:78189263:A:T	78189263	T,T	A,A	1,1	-inf,inf	inf,inf	2.95012,0.0158814	4.86233e-05	4.86233e-05
3	chr5:78090867:AGCGGT:A	78090867	NA,A	NA,AGCGGT	NA,1	NA,-inf	NA,inf	NA,0.870374	4.86193e-05	4.86193e-05
3	chr5:76870484:G:C	76870484	NA,C	NA,G	NA,1	NA,inf	NA,inf	NA,0.831848	4.85921e-05	4.85921e-05
3	chr5:76057747:T:C	76057747	NA,C	NA,T	NA,1	NA,inf	NA,inf	NA,0.859164	4.85899e-05	4.85899e-05
3	chr5:74960043:G:A	74960043	NA,A	NA,G	NA,1	NA,inf	NA,inf	NA,0.859102	4.85866e-05	4.85866e-05
3	chr5:75915257:G:T	75915257	NA,T	NA,G	NA,1	NA,-inf	NA,inf	NA,0.858184	4.85691e-05	4.85691e-05
3	chr5:78773020:A:C	78773020	C,C	A,A	1,1	-inf,-inf	inf,inf	1.10355,1.10058	4.85594e-05	4.85594e-05
3	chr5:75329435:A:C	75329435	NA,C	NA,A	NA,1	NA,inf	NA,inf	NA,0.842145	4.85561e-05	4.85561e-05
3	chr5:75858574:T:G	75858574	NA,G	NA,T	NA,1	NA,inf	NA,inf	NA,0.868891	4.85401e-05	4.85401e-05
3	chr5:76586688:G:C	76586688	C,C	G,G	1,1	inf,-inf	inf,inf	5.22659,0.302662	4.85321e-05	4.85321e-05
3	chr5:74637590:C:T	74637590	NA,T	NA,C	NA,1	NA,inf	NA,inf	NA,0.864193	4.85144e-05	4.85144e-05
3	chr5:78465315:C:T	78465315	NA,T	NA,C	NA,1	NA,-inf	NA,inf	NA,1.11706	4.85101e-05	4.85101e-05
3	chr5:78714066:A:C	78714066	C,C	A,A	1,1	inf,inf	inf,inf	0.259189,1.59702	4.84774e-05	4.84774e-05
3	chr5:76225894:T:G	76225894	NA,G	NA,T	NA,1	NA,-inf	NA,inf	NA,0.844468	4.84759e-05	4.84759e-05
3	chr5:74834848:A:G	74834848	NA,G	NA,A	NA,1	NA,inf	NA,inf	NA,0.857653	4.84633e-05	4.84633e-05
3	chr5:78472997:G:A	78472997	A,A	G,G	1,1	-inf,inf	inf,inf	0.0180262,0.348342	4.84596e-05	4.84596e-05
3	chr5:75170912:C:T	75170912	T,T	C,C	1,1	-inf,inf	inf,inf	2.20204,0.206758	4.84557e-05	4.84557e-05
3	chr5:74928872:C:G	74928872	NA,G	NA,C	NA,1	NA,inf	NA,inf	NA,0.854704	4.84519e-05	4.84519e-05
3	chr5:76403606:C:T	76403606	NA,T	NA,C	NA,1	NA,-inf	NA,inf	NA,0.859851	4.84425e-05	4.84425e-05
3	chr5:75186012:T:C	75186012	C,C	T,T	1,1	-inf,inf	inf,inf	2.20141,0.203504	4.84202e-05	4.84202e-05
3	chr5:75947448:G:A	75947448	NA,A	NA,G	NA,1	NA,inf	NA,inf	NA,0.827771	4.84181e-05	4.84181e-05
3	chr5:75094076:A:C	75094076	C,C	A,A	1,1	-inf,inf	inf,inf	2.22489,0.132227	4.83961e-05	4.83961e-05
3	chr5:75860177:A:T	75860177	NA,T	NA,A	NA,1	NA,inf	NA,inf	NA,0.86725	4.83762e-05	4.83762e-05
3	chr5:76586690:TA:T	76586690	T,T	TA,TA	1,1	inf,-inf	inf,inf	5.21838,0.308062	4.83628e-05	4.83628e-05
3	chr5:78738870:G:C	78738870	NA,C	NA,G	NA,1	NA,inf	NA,inf	NA,0.863877	4.83446e-05	4.83446e-05
3	chr5:76669425:C:A	76669425	NA,A	NA,C	NA,1	NA,-inf	NA,inf	NA,0.839506	4.83296e-05	4.83296e-05
3	chr5:76811036:C:T	76811036	T,NA	C,NA	1,NA	-inf,NA	inf,NA	1.56227,NA	4.83123e-05	4.83123e-05
3	chr5:78488441:G:A	78488441	NA,A	NA,G	NA,1	NA,-inf	NA,inf	NA,0.974299	4.83111e-05	4.83111e-05
3	chr5:75695853:A:G	75695853	G,G	A,A	1,1	-inf,inf	inf,inf	2.09774,0.0505562	4.82982e-05	4.82982e-05
3	chr5:78195959:G:A	78195959	A,A	G,G	1,1	-inf,-inf	inf,inf	2.95022,0.0120798	4.82778e-05	4.82778e-05
3	chr5:75790792:T:A	75790792	NA,A	NA,T	NA,1	NA,-inf	NA,inf	NA,0.826383	4.82757e-05	4.82757e-05
3	chr5:78246735:G:A	78246735	A,A	G,G	1,1	-inf,-inf	inf,inf	2.24362,1.83203	4.8266e-05	4.8266e-05
3	chr5:75495432:C:T	75495432	NA,T	NA,C	NA,1	NA,-inf	NA,inf	NA,0.83719	4.82645e-05	4.82645e-05
3	chr5:75795723:T:C	75795723	NA,C	NA,T	NA,1	NA,-inf	NA,inf	NA,0.849451	4.82597e-05	4.82597e-05
3	chr5:75698536:C:T	75698536	T,T	C,C	1,1	-inf,inf	inf,inf	2.09992,0.0207076	4.82147e-05	4.82147e-05
3	chr5:78501430:G:A	78501430	NA,A	NA,G	NA,1	NA,-inf	NA,inf	NA,1.08605	4.82089e-05	4.82089e-05
3	chr5:75231309:A:G	75231309	G,G	A,A	1,1	-inf,inf	inf,inf	2.20096,0.2046	4.81996e-05	4.81996e-05
3	chr5:76937964:C:T	76937964	T,T	C,C	1,1	-inf,inf	inf,inf	0.852022,1.04113	4.81986e-05	4.81986e-05
3	chr5:78377817:T:C	78377817	C,C	T,T	1,1	-inf,-inf	inf,inf	8.64432,1.01585	4.81933e-05	5.83788e-05
3	chr5:75702170:A:G	75702170	G,G	A,A	1,1	-inf,inf	inf,inf	2.09854,0.0260632	4.81667e-05	4.81667e-05
3	chr5:75053733:C:T	75053733	T,T	C,C	1,1	inf,-inf	inf,inf	1.31709,0.180513	4.81162e-05	4.81162e-05
3	chr5:75011687:G:A	75011687	NA,A	NA,G	NA,1	NA,inf	NA,inf	NA,0.836928	4.81162e-05	4.81162e-05
3	chr5:76058123:C:T	76058123	NA,T	NA,C	NA,1	NA,inf	NA,inf	NA,0.850847	4.81083e-05	4.81083e-05
3	chr5:75854471:A:T	75854471	NA,T	NA,A	NA,1	NA,inf	NA,inf	NA,0.863438	4.80747e-05	4.80747e-05
3	chr5:75857882:G:T	75857882	NA,T	NA,G	NA,1	NA,inf	NA,inf	NA,0.863438	4.80747e-05	4.80747e-05
3	chr5:75041253:C:A	75041253	NA,A	NA,C	NA,1	NA,inf	NA,inf	NA,0.853044	4.80741e-05	4.80741e-05
3	chr5:75306874:C:A	75306874	A,A	C,C	1,1	-inf,inf	inf,inf	2.01328,0.221975	4.8069e-05	4.8069e-05
3	chr5:75865565:T:G	75865565	NA,G	NA,T	NA,1	NA,inf	NA,inf	NA,0.861565	4.8058e-05	4.8058e-05
3	chr5:75177527:T:C	75177527	C,C	T,T	1,1	-inf,inf	inf,inf	2.21137,0.167316	4.80562e-05	4.80562e-05
3	chr5:78554901:A:C	78554901	NA,C	NA,A	NA,1	NA,-inf	NA,inf	NA,1.01642	4.79583e-05	4.79583e-05
3	chr5:75109272:A:G	75109272	G,G	A,A	1,1	-inf,inf	inf,inf	2.20349,0.183564	4.79346e-05	4.79346e-05
3	chr5:75129950:G:A	75129950	A,A	G,G	1,1	-inf,inf	inf,inf	2.22485,0.121323	4.79306e-05	4.79306e-05
3	chr5:76436687:T:C	76436687	NA,C	NA,T	NA,1	NA,inf	NA,inf	NA,0.891015	4.78857e-05	4.78857e-05
3	chr5:75141403:C:A	75141403	A,A	C,C	1,1	-inf,inf	inf,inf	2.2094,0.170558	4.7883e-05	4.7883e-05
3	chr5:76869134:C:G	76869134	NA,G	NA,C	NA,1	NA,inf	NA,inf	NA,0.828721	4.78632e-05	4.78632e-05
3	chr5:74566034:C:T	74566034	NA,T	NA,C	NA,1	NA,inf	NA,inf	NA,0.827368	4.78484e-05	4.78484e-05
3	chr5:75115502:C:A	75115502	A,A	C,C	1,1	-inf,inf	inf,inf	2.21803,0.131889	4.7847e-05	4.7847e-05
3	chr5:76547752:G:A	76547752	NA,A	NA,G	NA,1	NA,-inf	NA,inf	NA,0.828904	4.7845e-05	4.7845e-05
3	chr5:75100107:T:A	75100107	A,A	T,T	1,1	-inf,inf	inf,inf	2.19239,0.205545	4.78299e-05	4.78299e-05
3	chr5:76612836:A:G	76612836	NA,G	NA,A	NA,1	NA,-inf	NA,inf	NA,0.842479	4.77957e-05	4.77957e-05
3	chr5:75683806:C:T	75683806	T,T	C,C	1,1	-inf,inf	inf,inf	2.09607,0.00854101	4.77714e-05	4.77714e-05
3	chr5:76985729:C:CA	76985729	NA,CA	NA,C	NA,1	NA,inf	NA,inf	NA,0.834718	4.77642e-05	4.77642e-05
3	chr5:74898223:A:G	74898223	NA,G	NA,A	NA,1	NA,-inf	NA,inf	NA,0.839212	4.77376e-05	4.77376e-05
3	chr5:75137433:G:A	75137433	A,A	G,G	1,1	-inf,inf	inf,inf	2.20517,0.174896	4.77346e-05	4.77346e-05
3	chr5:75033510:C:T	75033510	NA,T	NA,C	NA,1	NA,-inf	NA,inf	NA,0.833677	4.77316e-05	4.77316e-05
3	chr5:75717253:A:G	75717253	NA,G	NA,A	NA,1	NA,-inf	NA,inf	NA,0.82427	4.77304e-05	4.77304e-05
3	chr5:75147095:A:G	75147095	G,G	A,A	1,1	-inf,inf	inf,inf	2.19657,0.200138	4.7724e-05	4.7724e-05
3	chr5:75183720:C:T	75183720	T,T	C,C	1,1	-inf,inf	inf,inf	2.20117,0.188867	4.7718e-05	4.7718e-05
3	chr5:76676407:C:G	76676407	NA,G	NA,C	NA,1	NA,-inf	NA,inf	NA,0.815197	4.77108e-05	4.77108e-05
3	chr5:75834170:A:G	75834170	NA,G	NA,A	NA,1	NA,inf	NA,inf	NA,0.856831	4.77108e-05	4.77108e-05
3	chr5:75725521:C:T	75725521	NA,T	NA,C	NA,1	NA,inf	NA,inf	NA,0.861182	4.76904e-05	4.76904e-05
3	chr5:76335508:A:G	76335508	NA,G	NA,A	NA,1	NA,-inf	NA,inf	NA,0.844184	4.76896e-05	4.76896e-05
3	chr5:76636160:C:T	76636160	NA,T	NA,C	NA,1	NA,-inf	NA,inf	NA,0.817945	4.76249e-05	4.76249e-05
3	chr5:78135005:T:G	78135005	NA,G	NA,T	NA,1	NA,-inf	NA,inf	NA,0.876875	4.76162e-05	4.76162e-05
3	chr5:75135348:C:A	75135348	A,A	C,C	1,1	-inf,inf	inf,inf	2.23694,0.0618113	4.76101e-05	4.76101e-05
3	chr5:78379549:T:C	78379549	C,C	T,T	1,1	-inf,-inf	inf,inf	8.63472,1.03479	4.76002e-05	5.77854e-05
3	chr5:76936036:C:T	76936036	T,T	C,C	1,1	-inf,-inf	inf,inf	2.45493,0.000721301	4.7596e-05	4.7596e-05
3	chr5:78446952:A:G	78446952	G,G	A,A	1,1	inf,inf	inf,inf	0.076721,0.243072	4.75949e-05	4.75949e-05
3	chr5:74637618:G:A	74637618	NA,A	NA,G	NA,1	NA,inf	NA,inf	NA,0.852484	4.75857e-05	4.75857e-05
3	chr5:76486081:A:G	76486081	NA,G	NA,A	NA,1	NA,-inf	NA,inf	NA,0.822566	4.7579e-05	4.7579e-05
3	chr5:77503389:A:C	77503389	NA,C	NA,A	NA,1	NA,inf	NA,inf	NA,0.854449	4.75407e-05	4.75407e-05
3	chr5:76446914:G:A	76446914	NA,A	NA,G	NA,1	NA,inf	NA,inf	NA,0.885718	4.74779e-05	4.74779e-05
3	chr5:75125572:A:G	75125572	G,G	A,A	1,1	-inf,inf	inf,inf	2.23703,0.0445408	4.74501e-05	4.74501e-05
3	chr5:75463711:T:C	75463711	NA,C	NA,T	NA,1	NA,inf	NA,inf	NA,0.81413	4.74287e-05	4.74287e-05
3	chr5:78447274:G:A	78447274	A,A	G,G	1,1	inf,inf	inf,inf	0.0771428,0.256229	4.73979e-05	4.73979e-05
3	chr5:76006883:T:C	76006883	NA,C	NA,T	NA,1	NA,-inf	NA,inf	NA,0.830877	4.73945e-05	4.73945e-05
3	chr5:76074346:A:T	76074346	NA,T	NA,A	NA,1	NA,inf	NA,inf	NA,0.842552	4.73805e-05	4.73805e-05
3	chr5:75342143:T:C	75342143	NA,C	NA,T	NA,1	NA,inf	NA,inf	NA,0.82993	4.73637e-05	4.73637e-05
3	chr5:75364994:A:C	75364994	NA,C	NA,A	NA,1	NA,inf	NA,inf	NA,0.856962	4.73533e-05	4.73533e-05
3	chr5:77400491:C:T	77400491	NA,T	NA,C	NA,1	NA,-inf	NA,inf	NA,0.81211	4.73468e-05	4.73468e-05
3	chr5:78445258:G:A	78445258	A,A	G,G	1,1	inf,inf	inf,inf	0.0806234,0.220634	4.73378e-05	4.73378e-05
3	chr5:77127796:A:C	77127796	C,C	A,A	1,1	inf,inf	inf,inf	0.359149,1.89014	4.73059e-05	4.73059e-05
3	chr5:75061650:G:A	75061650	A,A	G,G	1,1	-inf,inf	inf,inf	2.21252,0.132083	4.72975e-05	4.72975e-05
3	chr5:76610517:A:G	76610517	NA,G	NA,A	NA,1	NA,inf	NA,inf	NA,0.843263	4.72909e-05	4.72909e-05
3	chr5:78595186:G:A	78595186	NA,A	NA,G	NA,1	NA,-inf	NA,inf	NA,0.966305	4.7282e-05	4.7282e-05
3	chr5:76447013:C:T	76447013	NA,T	NA,C	NA,1	NA,inf	NA,inf	NA,0.882887	4.72625e-05	4.72625e-05
3	chr5:75963463:A:T	75963463	NA,T	NA,A	NA,1	NA,inf	NA,inf	NA,0.858445	4.72424e-05	4.72424e-05
3	chr5:75166025:T:G	75166025	G,G	T,T	1,1	-inf,inf	inf,inf	2.19682,0.189193	4.72256e-05	4.72256e-05
3	chr5:75098823:A:G	75098823	G,G	A,A	1,1	-inf,inf	inf,inf	2.18949,0.1974	4.72119e-05	4.72119e-05
3	chr5:77648878:C:T	77648878	NA,T	NA,C	NA,1	NA,inf	NA,inf	NA,0.810588	4.72101e-05	4.72101e-05
3	chr5:78438199:A:G	78438199	G,G	A,A	1,1	inf,inf	inf,inf	0.0782588,0.261562	4.72083e-05	4.72083e-05
3	chr5:78767357:G:A	78767357	NA,A	NA,G	NA,1	NA,inf	NA,inf	NA,0.939465	4.72052e-05	4.72052e-05
3	chr5:75975909:A:G	75975909	NA,G	NA,A	NA,1	NA,inf	NA,inf	NA,0.857997	4.7205e-05	4.7205e-05
3	chr5:78465249:G:A	78465249	NA,A	NA,G	NA,1	NA,-inf	NA,inf	NA,1.0986	4.71999e-05	4.71999e-05
3	chr5:75101559:A:G	75101559	G,G	A,A	1,1	-inf,inf	inf,inf	2.20524,0.150387	4.71936e-05	4.71936e-05
3	chr5:77966581:G:A	77966581	A,A	G,G	1,1	-inf,-inf	inf,inf	2.57166,0.152599	4.71843e-05	4.71843e-05
3	chr5:75698926:A:G	75698926	G,G	A,A	1,1	-inf,inf	inf,inf	2.08481,0.0475072	4.71292e-05	4.71292e-05
3	chr5:76042951:T:C	76042951	NA,C	NA,T	NA,1	NA,inf	NA,inf	NA,0.840111	4.71121e-05	4.71121e-05
3	chr5:75683032:G:A	75683032	A,A	G,G	1,1	inf,-inf	inf,inf	2.08925,0.0260754	4.71113e-05	4.71113e-05
3	chr5:78851893:T:C	78851893	C,C	T,T	1,1	inf,inf	inf,inf	2.04898,0.141485	4.71059e-05	4.71059e-05
3	chr5:78532298:G:A	78532298	NA,A	NA,G	NA,1	NA,-inf	NA,inf	NA,1.03951	4.70637e-05	4.70637e-05
3	chr5:75230664:GT:G	75230664	G,G	GT,GT	1,1	-inf,inf	inf,inf	2.20968,0.141438	4.70616e-05	4.70616e-05
3	chr5:75164999:G:A	75164999	NA,A	NA,G	NA,1	NA,inf	NA,inf	NA,0.856273	4.70535e-05	4.70535e-05
3	chr5:74728973:C:G	74728973	NA,G	NA,C	NA,1	NA,-inf	NA,inf	NA,0.813765	4.70422e-05	4.70422e-05
3	chr5:77124128:C:G	77124128	NA,G	NA,C	NA,1	NA,inf	NA,inf	NA,0.824009	4.70391e-05	4.70391e-05
3	chr5:77850910:A:C	77850910	NA,C	NA,A	NA,1	NA,inf	NA,inf	NA,0.911679	4.69767e-05	4.69767e-05
3	chr5:77761043:G:A	77761043	A,A	G,G	1,1	-inf,-inf	inf,inf	1.51245,0.495464	4.69594e-05	4.69594e-05
3	chr5:75697740:G:A	75697740	NA,A	NA,G	NA,1	NA,-inf	NA,inf	NA,0.813516	4.69274e-05	4.69274e-05
3	chr5:75668757:A:G	75668757	G,G	A,A	1,1	inf,-inf	inf,inf	1.81891,0.473988	4.6926e-05	4.6926e-05
3	chr5:76972297:C:T	76972297	NA,T	NA,C	NA,1	NA,inf	NA,inf	NA,0.823255	4.69111e-05	4.69111e-05
3	chr5:75131912:A:C	75131912	C,C	A,A	1,1	-inf,inf	inf,inf	2.19326,0.180261	4.69086e-05	4.69086e-05
3	chr5:78294890:C:T	78294890	NA,T	NA,C	NA,1	NA,inf	NA,inf	NA,0.68416	4.68449e-05	4.68449e-05
3	chr5:75203594:T:C	75203594	C,C	T,T	1,1	-inf,inf	inf,inf	2.19036,0.197334	4.68416e-05	4.68416e-05
3	chr5:78463539:A:G	78463539	G,G	A,A	1,1	-inf,inf	inf,inf	0.0147027,0.351186	4.68373e-05	4.68373e-05
3	chr5:75126385:T:C	75126385	C,C	T,T	1,1	-inf,inf	inf,inf	2.22713,0.0499242	4.68353e-05	4.68353e-05
3	chr5:78329086:T:C	78329086	C,C	T,T	1,1	inf,inf	inf,inf	2.61152,0.26043	4.68347e-05	4.68347e-05
3	chr5:75668402:AG:A	75668402	NA,A	NA,AG	NA,1	NA,inf	NA,inf	NA,0.840921	4.6831e-05	4.6831e-05
3	chr5:77178243:T:C	77178243	C,C	T,T	1,1	inf,inf	inf,inf	1.78912,1.34484	4.68023e-05	4.68023e-05
3	chr5:76935829:T:A	76935829	A,A	T,T	1,1	-inf,-inf	inf,inf	2.43277,0.0933804	4.67929e-05	4.67929e-05
3	chr5:74884907:C:T	74884907	NA,T	NA,C	NA,1	NA,-inf	NA,inf	NA,0.838378	4.67783e-05	4.67783e-05
3	chr5:76406475:T:C	76406475	NA,C	NA,T	NA,1	NA,inf	NA,inf	NA,0.821325	4.67769e-05	4.67769e-05
3	chr5:77190925:C:A	77190925	NA,A	NA,C	NA,1	NA,inf	NA,inf	NA,0.813643	4.67406e-05	4.67406e-05
3	chr5:76191151:C:T	76191151	NA,T	NA,C	NA,1	NA,-inf	NA,inf	NA,0.831453	4.67264e-05	4.67264e-05
3	chr5:75172023:C:T	75172023	NA,T	NA,C	NA,1	NA,inf	NA,inf	NA,0.83277	4.67107e-05	4.67107e-05
3	chr5:76775704:G:A	76775704	NA,A	NA,G	NA,1	NA,-inf	NA,inf	NA,0.841177	4.67002e-05	4.67002e-05
3	chr5:75023500:C:A	75023500	A,A	C,C	1,1	-inf,-inf	inf,inf	1.51217,0.819533	4.6695e-05	4.6695e-05
3	chr5:78415056:T:C	78415056	C,C	T,T	1,1	inf,inf	inf,inf	0.0790427,0.210656	4.66711e-05	4.66711e-05
3	chr5:75336669:C:T	75336669	NA,T	NA,C	NA,1	NA,inf	NA,inf	NA,0.818196	4.66653e-05	4.66653e-05
3	chr5:77969116:G:A	77969116	NA,A	NA,G	NA,1	NA,inf	NA,inf	NA,0.767321	4.6653e-05	4.6653e-05
3	chr5:76640308:G:A	76640308	NA,A	NA,G	NA,1	NA,inf	NA,inf	NA,0.81926	4.66446e-05	4.66446e-05
3	chr5:77894222:A:G	77894222	NA,G	NA,A	NA,1	NA,-inf	NA,inf	NA,0.672838	4.66396e-05	4.66396e-05
3	chr5:77898787:G:A	77898787	NA,A	NA,G	NA,1	NA,inf	NA,inf	NA,0.76803	4.66141e-05	4.66141e-05
3	chr5:75872454:T:C	75872454	NA,C	NA,T	NA,1	NA,inf	NA,inf	NA,0.823748	4.65661e-05	4.65661e-05
3	chr5:76758169:G:A	76758169	A,A	G,G	1,1	-inf,inf	inf,inf	2.67319,0.0057652	4.65635e-05	4.65635e-05
3	chr5:74884883:G:A	74884883	NA,A	NA,G	NA,1	NA,-inf	NA,inf	NA,0.835245	4.65356e-05	4.65356e-05
3	chr5:78190159:T:G	78190159	G,G	T,T	1,1	-inf,-inf	inf,inf	2.92728,0.00689701	4.6523e-05	4.6523e-05
3	chr5:76235826:C:T	76235826	T,T	C,C	1,1	-inf,inf	inf,inf	0.429435,1.8775	4.65005e-05	4.65005e-05
3	chr5:76018027:C:G	76018027	NA,G	NA,C	NA,1	NA,inf	NA,inf	NA,0.820879	4.64734e-05	4.64734e-05
3	chr5:75511063:G:C	75511063	NA,C	NA,G	NA,1	NA,inf	NA,inf	NA,0.817542	4.64663e-05	4.64663e-05
3	chr5:77930294:T:C	77930294	NA,C	NA,T	NA,1	NA,-inf	NA,inf	NA,0.891424	4.64589e-05	4.64589e-05
3	chr5:78164451:G:A	78164451	A,NA	G,NA	1,NA	-inf,NA	inf,NA	0.475678,NA	4.64356e-05	4.64356e-05
3	chr5:77531851:A:G	77531851	G,G	A,A	1,1	inf,-inf	inf,inf	1.6015,0.302738	4.64199e-05	4.64199e-05
3	chr5:76186254:G:A	76186254	NA,A	NA,G	NA,1	NA,inf	NA,inf	NA,0.845064	4.64038e-05	4.64038e-05
3	chr5:75147307:C:T	75147307	T,T	C,C	1,1	-inf,inf	inf,inf	2.18182,0.195208	4.63947e-05	4.63947e-05
3	chr5:75346607:T:C	75346607	NA,C	NA,T	NA,1	NA,inf	NA,inf	NA,0.816859	4.63801e-05	4.63801e-05
3	chr5:78423011:C:T	78423011	T,T	C,C	1,1	inf,inf	inf,inf	0.0892443,0.119457	4.63542e-05	4.63542e-05
3	chr5:75634602:G:A	75634602	NA,A	NA,G	NA,1	NA,inf	NA,inf	NA,0.811122	4.63236e-05	4.63236e-05
3	chr5:78612639:C:T	78612639	NA,T	NA,C	NA,1	NA,inf	NA,inf	NA,1.13116	4.63116e-05	4.63116e-05
3	chr5:78445960:C:T	78445960	T,T	C,C	1,1	inf,inf	inf,inf	0.0838593,0.220263	4.6297e-05	4.6297e-05
3	chr5:76615910:A:T	76615910	T,T	A,A	1,1	-inf,-inf	inf,inf	0.984966,1.46995	4.62749e-05	4.62749e-05
3	chr5:75701911:T:C	75701911	C,C	T,T	1,1	-inf,inf	inf,inf	2.07801,0.0153024	4.62475e-05	4.62475e-05
3	chr5:75695904:T:C	75695904	C,C	T,T	1,1	-inf,inf	inf,inf	2.07728,0.0367427	4.62388e-05	4.62388e-05
3	chr5:75684449:T:TC	75684449	TC,TC	T,T	1,1	-inf,-inf	inf,inf	2.07992,0.00668493	4.62274e-05	4.62274e-05
3	chr5:75340203:T:C	75340203	NA,C	NA,T	NA,1	NA,inf	NA,inf	NA,0.814744	4.62069e-05	4.62069e-05
3	chr5:75134719:A:G	75134719	NA,G	NA,A	NA,1	NA,inf	NA,inf	NA,0.845206	4.61961e-05	4.61961e-05
3	chr5:78623667:A:G	78623667	NA,G	NA,A	NA,1	NA,-inf	NA,inf	NA,0.887398	4.61943e-05	4.61943e-05
3	chr5:78615126:A:G	78615126	NA,G	NA,A	NA,1	NA,inf	NA,inf	NA,1.12931	4.61917e-05	4.61917e-05
3	chr5:77114543:A:G	77114543	NA,G	NA,A	NA,1	NA,inf	NA,inf	NA,0.82233	4.61885e-05	4.61885e-05
3	chr5:78746608:C:G	78746608	NA,G	NA,C	NA,1	NA,-inf	NA,inf	NA,0.855115	4.61683e-05	4.61683e-05
3	chr5:78612777:C:T	78612777	NA,T	NA,C	NA,1	NA,inf	NA,inf	NA,1.12833	4.6127e-05	4.6127e-05
3	chr5:75361459:T:A	75361459	NA,A	NA,T	NA,1	NA,inf	NA,inf	NA,0.81353	4.61265e-05	4.61265e-05
3	chr5:78816334:C:A	78816334	A,A	C,C	1,1	-inf,inf	inf,inf	0.620361,1.49576	4.61081e-05	4.61081e-05
3	chr5:77964376:C:A	77964376	NA,A	NA,C	NA,1	NA,-inf	NA,inf	NA,0.847406	4.61016e-05	4.61016e-05
3	chr5:74698108:G:A	74698108	NA,A	NA,G	NA,1	NA,inf	NA,inf	NA,0.798176	4.6065e-05	4.6065e-05
3	chr5:75307654:G:A	75307654	A,A	G,G	1,1	-inf,inf	inf,inf	1.95174,0.406335	4.60614e-05	4.60614e-05
3	chr5:75779727:T:C	75779727	NA,C	NA,T	NA,1	NA,-inf	NA,inf	NA,0.83321	4.60476e-05	4.60476e-05
3	chr5:75528213:C:T	75528213	NA,T	NA,C	NA,1	NA,inf	NA,inf	NA,0.840565	4.60442e-05	4.60442e-05
3	chr5:75715028:C:T	75715028	NA,T	NA,C	NA,1	NA,-inf	NA,inf	NA,0.8023	4.60232e-05	4.60232e-05
3	chr5:76334021:T:A	76334021	NA,A	NA,T	NA,1	NA,-inf	NA,inf	NA,0.82211	4.59989e-05	4.59989e-05
3	chr5:76960701:C:T	76960701	NA,T	NA,C	NA,1	NA,inf	NA,inf	NA,0.810534	4.59857e-05	4.59857e-05
3	chr5:78233722:A:G	78233722	NA,G	NA,A	NA,1	NA,-inf	NA,inf	NA,0.836943	4.59722e-05	4.59722e-05
3	chr5:76884263:T:C	76884263	C,C	T,T	1,1	-inf,-inf	inf,inf	2.07323,1.79813	4.59456e-05	4.59456e-05
3	chr5:77231300:G:A	77231300	NA,A	NA,G	NA,1	NA,inf	NA,inf	NA,0.821169	4.59428e-05	4.59428e-05
3	chr5:78440818:G:A	78440818	A,A	G,G	1,1	inf,inf	inf,inf	0.0228773,0.667567	4.59335e-05	4.59335e-05
3	chr5:75758191:A:G	75758191	NA,G	NA,A	NA,1	NA,-inf	NA,inf	NA,0.790394	4.59302e-05	4.59302e-05
3	chr5:77015687:G:T	77015687	NA,T	NA,G	NA,1	NA,-inf	NA,inf	NA,0.815283	4.59034e-05	4.59034e-05
3	chr5:75141328:G:A	75141328	A,A	G,G	1,1	-inf,inf	inf,inf	2.18697,0.172832	4.59014e-05	4.59014e-05
3	chr5:76865987:C:T	76865987	NA,T	NA,C	NA,1	NA,inf	NA,inf	NA,0.799173	4.59004e-05	4.59004e-05
3	chr5:77968672:C:A	77968672	A,A	C,C	1,1	-inf,-inf	inf,inf	2.5449,0.178202	4.5876e-05	4.5876e-05
3	chr5:75715067:CT:C	75715067	NA,C	NA,CT	NA,1	NA,-inf	NA,inf	NA,0.800242	4.5848e-05	4.5848e-05
3	chr5:75337891:G:A	75337891	NA,A	NA,G	NA,1	NA,inf	NA,inf	NA,0.80775	4.58404e-05	4.58404e-05
3	chr5:77845199:GCCTGCA:G	77845199	NA,G	NA,GCCTGCA	NA,1	NA,-inf	NA,inf	NA,0.79391	4.58301e-05	4.58301e-05
3	chr5:77075892:G:A	77075892	NA,A	NA,G	NA,1	NA,-inf	NA,inf	NA,0.803313	4.58003e-05	4.58003e-05
3	chr5:76400342:A:G	76400342	NA,G	NA,A	NA,1	NA,inf	NA,inf	NA,0.804148	4.5795e-05	4.5795e-05
3	chr5:78171514:A:G	78171514	NA,G	NA,A	NA,1	NA,inf	NA,inf	NA,0.869299	4.57778e-05	4.57778e-05
3	chr5:76031736:C:T	76031736	T,T	C,C	1,1	-inf,inf	inf,inf	0.279273,1.93527	4.57754e-05	4.57754e-05
3	chr5:75007441:A:C	75007441	NA,C	NA,A	NA,1	NA,-inf	NA,inf	NA,0.805847	4.57558e-05	4.57558e-05
3	chr5:75302354:C:T	75302354	NA,T	NA,C	NA,1	NA,-inf	NA,inf	NA,0.800642	4.57391e-05	4.57391e-05
3	chr5:78171724:C:T	78171724	T,T	C,C	1,1	-inf,-inf	inf,inf	2.92374,0.0361267	4.57171e-05	4.57171e-05
3	chr5:75337901:C:T	75337901	NA,T	NA,C	NA,1	NA,inf	NA,inf	NA,0.805791	4.56916e-05	4.56916e-05
3	chr5:76431992:A:G	76431992	NA,G	NA,A	NA,1	NA,-inf	NA,inf	NA,0.835027	4.56851e-05	4.56851e-05
3	chr5:75114888:A:G	75114888	NA,G	NA,A	NA,1	NA,inf	NA,inf	NA,0.81971	4.56622e-05	4.56622e-05
3	chr5:78733499:T:C	78733499	NA,C	NA,T	NA,1	NA,inf	NA,inf	NA,0.873358	4.56353e-05	4.56353e-05
3	chr5:78439644:T:A	78439644	A,A	T,T	1,1	inf,inf	inf,inf	0.0834746,0.249756	4.5602e-05	4.5602e-05
3	chr5:77792319:G:A	77792319	NA,A	NA,G	NA,1	NA,-inf	NA,inf	NA,0.787048	4.56019e-05	4.56019e-05
3	chr5:75743076:T:A	75743076	A,A	T,T	1,1	inf,-inf	inf,inf	2.07325,0.0484107	4.55359e-05	4.55359e-05
3	chr5:74877580:C:G	74877580	NA,G	NA,C	NA,1	NA,inf	NA,inf	NA,0.820446	4.55261e-05	4.55261e-05
3	chr5:76334374:A:G	76334374	NA,G	NA,A	NA,1	NA,-inf	NA,inf	NA,0.815165	4.5505e-05	4.5505e-05
3	chr5:75343719:CTTGTA:C	75343719	C,C	CTTGTA,CTTGTA	1,1	-inf,inf	inf,inf	2.04278,0.169256	4.54509e-05	4.54509e-05
3	chr5:76505217:T:C	76505217	NA,C	NA,T	NA,1	NA,inf	NA,inf	NA,0.787413	4.54028e-05	4.54028e-05
3	chr5:76134334:G:T	76134334	NA,T	NA,G	NA,1	NA,-inf	NA,inf	NA,0.791602	4.53626e-05	4.53626e-05
3	chr5:76318830:AGAAG:A	76318830	NA,A	NA,AGAAG	NA,1	NA,inf	NA,inf	NA,0.79352	4.53617e-05	4.53617e-05
3	chr5:77423464:CTAATT:C	77423464	NA,C	NA,CTAATT	NA,1	NA,inf	NA,inf	NA,0.856234	4.53377e-05	4.53377e-05
3	chr5:76848867:T:C	76848867	NA,C	NA,T	NA,1	NA,inf	NA,inf	NA,0.811782	4.53078e-05	4.53078e-05
3	chr5:75760224:C:T	75760224	NA,T	NA,C	NA,1	NA,-inf	NA,inf	NA,0.8386	4.52994e-05	4.52994e-05
3	chr5:76760052:C:T	76760052	NA,T	NA,C	NA,1	NA,-inf	NA,inf	NA,0.786094	4.52211e-05	4.52211e-05
3	chr5:76080481:C:T	76080481	NA,T	NA,C	NA,1	NA,-inf	NA,inf	NA,0.817791	4.52e-05	4.52e-05
3	chr5:77180179:A:C	77180179	C,C	A,A	1,1	inf,-inf	inf,inf	1.59489,0.223489	4.51653e-05	4.51653e-05
3	chr5:76937567:A:G	76937567	G,G	A,A	1,1	-inf,inf	inf,inf	0.815481,1.05622	4.5164e-05	4.5164e-05
3	chr5:74646903:G:A	74646903	A,A	G,G	1,1	inf,-inf	inf,inf	0.569273,1.73571	4.51355e-05	4.51355e-05
3	chr5:76963548:G:T	76963548	NA,T	NA,G	NA,1	NA,inf	NA,inf	NA,0.799723	4.51196e-05	4.51196e-05
3	chr5:78364442:G:A	78364442	NA,A	NA,G	NA,1	NA,inf	NA,inf	NA,0.686891	4.51129e-05	4.51129e-05
3	chr5:78396301:A:G	78396301	G,G	A,A	1,1	-inf,-inf	inf,inf	8.5854,1.0227	4.51022e-05	5.40219e-05
3	chr5:75241000:G:A	75241000	NA,A	NA,G	NA,1	NA,inf	NA,inf	NA,0.808613	4.50899e-05	4.50899e-05
3	chr5:77501397:C:T	77501397	NA,T	NA,C	NA,1	NA,inf	NA,inf	NA,0.782794	4.50826e-05	4.50826e-05
3	chr5:75132853:G:A	75132853	A,A	G,G	1,1	-inf,inf	inf,inf	2.19034,0.127252	4.50637e-05	4.50637e-05
3	chr5:78755792:T:G	78755792	NA,G	NA,T	NA,1	NA,-inf	NA,inf	NA,0.848794	4.50305e-05	4.50305e-05
3	chr5:78530717:G:C	78530717	NA,C	NA,G	NA,1	NA,inf	NA,inf	NA,0.568445	4.50231e-05	4.50231e-05
3	chr5:76024684:C:T	76024684	NA,T	NA,C	NA,1	NA,-inf	NA,inf	NA,0.821481	4.50086e-05	4.50086e-05
3	chr5:75134309:A:G	75134309	G,G	A,A	1,1	-inf,inf	inf,inf	2.18116,0.157412	4.50082e-05	4.50082e-05
3	chr5:77615236:A:G	77615236	NA,G	NA,A	NA,1	NA,inf	NA,inf	NA,0.799091	4.49799e-05	4.49799e-05
3	chr5:75137535:T:C	75137535	C,C	T,T	1,1	-inf,inf	inf,inf	2.20868,0.0267064	4.49765e-05	4.49765e-05
3	chr5:78582050:A:T	78582050	NA,T	NA,A	NA,1	NA,-inf	NA,inf	NA,0.935413	4.49724e-05	4.49724e-05
3	chr5:78442811:T:A	78442811	A,A	T,T	1,1	inf,inf	inf,inf	0.0211056,0.63299	4.49386e-05	4.49386e-05
3	chr5:78386595:A:G	78386595	G,G	A,A	1,1	-inf,-inf	inf,inf	8.56985,1.03496	4.48935e-05	5.36791e-05
3	chr5:74961093:G:A	74961093	NA,A	NA,G	NA,1	NA,inf	NA,inf	NA,0.811077	4.48675e-05	4.48675e-05
3	chr5:76080602:T:A	76080602	NA,A	NA,T	NA,1	NA,-inf	NA,inf	NA,0.80015	4.48669e-05	4.48669e-05
3	chr5:75085507:C:T	75085507	NA,T	NA,C	NA,1	NA,-inf	NA,inf	NA,0.794489	4.48657e-05	4.48657e-05
3	chr5:74611567:G:A	74611567	NA,A	NA,G	NA,1	NA,-inf	NA,inf	NA,0.780147	4.48621e-05	4.48621e-05
3	chr5:76408465:G:A	76408465	NA,A	NA,G	NA,1	NA,-inf	NA,inf	NA,0.813376	4.48439e-05	4.48439e-05
3	chr5:75271689:A:C	75271689	NA,C	NA,A	NA,1	NA,inf	NA,inf	NA,0.797055	4.48051e-05	4.48051e-05
3	chr5:77637694:T:C	77637694	NA,C	NA,T	NA,1	NA,inf	NA,inf	NA,0.850686	4.47959e-05	4.47959e-05
3	chr5:75970879:A:T	75970879	NA,T	NA,A	NA,1	NA,-inf	NA,inf	NA,0.785635	4.47827e-05	4.47827e-05
3	chr5:78813895:C:T	78813895	T,T	C,C	1,1	inf,-inf	inf,inf	1.4726,0.533133	4.47814e-05	4.47814e-05
3	chr5:75782243:G:A	75782243	A,NA	G,NA	1,NA	inf,NA	inf,NA	0.763587,NA	4.47538e-05	4.47538e-05
3	chr5:77856587:A:T	77856587	NA,T	NA,A	NA,1	NA,inf	NA,inf	NA,0.735284	4.47475e-05	4.47475e-05
3	chr5:77505604:G:C	77505604	NA,C	NA,G	NA,1	NA,inf	NA,inf	NA,0.817337	4.4743e-05	4.4743e-05
3	chr5:75687192:G:A	75687192	A,A	G,G	1,1	-inf,inf	inf,inf	2.06607,0.00869444	4.47338e-05	4.47338e-05
3	chr5:78857382:T:C	78857382	C,C	T,T	1,1	inf,inf	inf,inf	2.02947,0.123421	4.47126e-05	4.47126e-05
3	chr5:75697159:T:C	75697159	C,C	T,T	1,1	-inf,inf	inf,inf	2.05985,0.0374696	4.46954e-05	4.46954e-05
3	chr5:76228787:G:A	76228787	A,NA	G,NA	1,NA	-inf,NA	inf,NA	1.24226,NA	4.46893e-05	4.46893e-05
3	chr5:76333993:T:C	76333993	NA,C	NA,T	NA,1	NA,-inf	NA,inf	NA,0.804114	4.46835e-05	4.46835e-05
3	chr5:77187793:G:A	77187793	NA,A	NA,G	NA,1	NA,inf	NA,inf	NA,0.789018	4.46815e-05	4.46815e-05
3	chr5:75352156:C:G	75352156	NA,G	NA,C	NA,1	NA,inf	NA,inf	NA,0.794438	4.46813e-05	4.46813e-05
3	chr5:75863122:T:C	75863122	NA,C	NA,T	NA,1	NA,inf	NA,inf	NA,0.798972	4.46773e-05	4.46773e-05
3	chr5:76480323:A:G	76480323	NA,G	NA,A	NA,1	NA,inf	NA,inf	NA,0.80553	4.46659e-05	4.46659e-05
3	chr5:75696418:C:T	75696418	T,T	C,C	1,1	-inf,inf	inf,inf	2.06039,0.0279519	4.46351e-05	4.46351e-05
3	chr5:75031800:G:A	75031800	NA,A	NA,G	NA,1	NA,inf	NA,inf	NA,0.813712	4.46227e-05	4.46227e-05
3	chr5:78148269:G:A	78148269	A,A	G,G	1,1	-inf,-inf	inf,inf	2.71501,0.426313	4.46067e-05	4.46067e-05
3	chr5:76374562:T:C	76374562	NA,C	NA,T	NA,1	NA,inf	NA,inf	NA,0.811379	4.45772e-05	4.45772e-05
3	chr5:76021348:A:G	76021348	NA,G	NA,A	NA,1	NA,-inf	NA,inf	NA,0.79701	4.45696e-05	4.45696e-05
3	chr5:77199510:T:G	77199510	NA,G	NA,T	NA,1	NA,inf	NA,inf	NA,0.779575	4.45395e-05	4.45395e-05
3	chr5:78595943:A:G	78595943	NA,G	NA,A	NA,1	NA,-inf	NA,inf	NA,0.978789	4.45341e-05	4.45341e-05
3	chr5:77764167:G:A	77764167	A,A	G,G	1,1	inf,inf	inf,inf	1.77229,0.299177	4.44955e-05	4.44955e-05
3	chr5:78272255:C:T	78272255	NA,T	NA,C	NA,1	NA,inf	NA,inf	NA,0.840136	4.44925e-05	4.44925e-05
3	chr5:75905800:A:G	75905800	NA,G	NA,A	NA,1	NA,-inf	NA,inf	NA,0.794	4.44843e-05	4.44843e-05
3	chr5:78558297:C:T	78558297	NA,T	NA,C	NA,1	NA,-inf	NA,inf	NA,0.966101	4.44492e-05	4.44492e-05
3	chr5:78828980:A:C	78828980	C,C	A,A	1,1	-inf,inf	inf,inf	1.75473,0.0888878	4.44432e-05	4.44432e-05
3	chr5:78797069:G:A	78797069	A,NA	G,NA	1,NA	-inf,NA	inf,NA	1.13131,NA	4.44065e-05	4.44065e-05
3	chr5:75126782:C:T	75126782	T,T	C,C	1,1	-inf,inf	inf,inf	2.19984,0.0492171	4.43948e-05	4.43948e-05
3	chr5:76458888:A:G	76458888	NA,G	NA,A	NA,1	NA,inf	NA,inf	NA,0.80189	4.4382e-05	4.4382e-05
3	chr5:76189834:C:T	76189834	NA,T	NA,C	NA,1	NA,inf	NA,inf	NA,0.816843	4.43503e-05	4.43503e-05
3	chr5:77024283:T:C	77024283	NA,C	NA,T	NA,1	NA,inf	NA,inf	NA,0.789994	4.43261e-05	4.43261e-05
3	chr5:75663395:A:G	75663395	NA,G	NA,A	NA,1	NA,inf	NA,inf	NA,0.789237	4.4319e-05	4.4319e-05
3	chr5:78266054:T:C	78266054	NA,C	NA,T	NA,1	NA,inf	NA,inf	NA,0.837342	4.42929e-05	4.42929e-05
3	chr5:75880221:C:A	75880221	NA,A	NA,C	NA,1	NA,inf	NA,inf	NA,0.793234	4.42794e-05	4.42794e-05
3	chr5:78242278:G:A	78242278	A,NA	G,NA	1,NA	-inf,NA	inf,NA	0.674221,NA	4.42674e-05	4.42674e-05
3	chr5:75159238:A:G	75159238	G,G	A,A	1,1	-inf,inf	inf,inf	2.16217,0.189372	4.42541e-05	4.42541e-05
3	chr5:75690042:T:C	75690042	C,C	T,T	1,1	-inf,inf	inf,inf	2.05493,0.0429604	4.4251e-05	4.4251e-05
3	chr5:77095142:T:C	77095142	C,C	T,T	1,1	-inf,-inf	inf,inf	1.50878,1.28919	4.42219e-05	4.42219e-05
3	chr5:78595653:A:G	78595653	NA,G	NA,A	NA,1	NA,inf	NA,inf	NA,1.09732	4.42077e-05	4.42077e-05
3	chr5:76504124:A:G	76504124	NA,G	NA,A	NA,1	NA,inf	NA,inf	NA,0.82295	4.41882e-05	4.41882e-05
3	chr5:76912354:G:A	76912354	NA,A	NA,G	NA,1	NA,-inf	NA,inf	NA,0.808681	4.4179e-05	4.4179e-05
3	chr5:77396845:C:T	77396845	NA,T	NA,C	NA,1	NA,-inf	NA,inf	NA,0.757598	4.41701e-05	4.41701e-05
3	chr5:76907788:A:G	76907788	G,G	A,A	1,1	inf,inf	inf,inf	1.55601,0.281818	4.41699e-05	4.41699e-05
3	chr5:75905713:C:A	75905713	NA,A	NA,C	NA,1	NA,-inf	NA,inf	NA,0.789522	4.41588e-05	4.41588e-05
3	chr5:75761605:A:C	75761605	NA,C	NA,A	NA,1	NA,inf	NA,inf	NA,0.818156	4.4153e-05	4.4153e-05
3	chr5:76715356:A:G	76715356	G,G	A,A	1,1	-inf,inf	inf,inf	2.05928,0.556991	4.41525e-05	4.41525e-05
3	chr5:75905209:CA:C	75905209	NA,C	NA,CA	NA,1	NA,-inf	NA,inf	NA,0.789317	4.41429e-05	4.41429e-05
3	chr5:75165578:C:T	75165578	NA,T	NA,C	NA,1	NA,inf	NA,inf	NA,0.798988	4.41403e-05	4.41403e-05
3	chr5:75697663:T:C	75697663	C,C	T,T	1,1	-inf,inf	inf,inf	2.0532,0.0379168	4.41099e-05	4.41099e-05
3	chr5:76620649:A:G	76620649	NA,G	NA,A	NA,1	NA,-inf	NA,inf	NA,0.786219	4.40826e-05	4.40826e-05
3	chr5:75696238:G:A	75696238	A,A	G,G	1,1	-inf,inf	inf,inf	2.05251,0.0341098	4.40798e-05	4.40798e-05
3	chr5:76339886:G:A	76339886	NA,A	NA,G	NA,1	NA,inf	NA,inf	NA,0.786921	4.40557e-05	4.40557e-05
3	chr5:75061032:T:C	75061032	C,C	T,T	1,1	-inf,-inf	inf,inf	2.19424,0.00205	4.40502e-05	4.40502e-05
3	chr5:78269348:T:C	78269348	NA,C	NA,T	NA,1	NA,-inf	NA,inf	NA,0.910153	4.40175e-05	4.40175e-05
3	chr5:77754877:A:G	77754877	NA,G	NA,A	NA,1	NA,inf	NA,inf	NA,0.769418	4.40126e-05	4.40126e-05
3	chr5:76579280:G:A	76579280	NA,A	NA,G	NA,1	NA,inf	NA,inf	NA,0.771387	4.39763e-05	4.39763e-05
3	chr5:78712180:T:C	78712180	NA,C	NA,T	NA,1	NA,-inf	NA,inf	NA,0.827913	4.39737e-05	4.39737e-05
3	chr5:76514783:C:T	76514783	NA,T	NA,C	NA,1	NA,inf	NA,inf	NA,0.808769	4.39547e-05	4.39547e-05
3	chr5:77080295:T:G	77080295	NA,G	NA,T	NA,1	NA,inf	NA,inf	NA,0.790843	4.39305e-05	4.39305e-05
3	chr5:77234845:T:G	77234845	NA,G	NA,T	NA,1	NA,inf	NA,inf	NA,0.783835	4.39159e-05	4.39159e-05
3	chr5:75894082:A:G	75894082	NA,G	NA,A	NA,1	NA,-inf	NA,inf	NA,0.797555	4.39135e-05	4.39135e-05
3	chr5:74914489:T:A	74914489	A,NA	T,NA	1,NA	inf,NA	inf,NA	1.20241,NA	4.39064e-05	4.39064e-05
3	chr5:75231647:C:T	75231647	T,T	C,C	1,1	-inf,inf	inf,inf	2.17623,0.132586	4.39038e-05	4.39038e-05
3	chr5:77130871:C:G	77130871	G,G	C,C	1,1	-inf,inf	inf,inf	0.00812968,2.02639	4.39003e-05	4.39003e-05
3	chr5:77610367:C:G	77610367	NA,G	NA,C	NA,1	NA,-inf	NA,inf	NA,0.78327	4.38963e-05	4.38963e-05
3	chr5:75829300:C:G	75829300	G,NA	C,NA	1,NA	inf,NA	inf,NA	1.19191,NA	4.38906e-05	4.38906e-05
3	chr5:75862603:G:A	75862603	NA,A	NA,G	NA,1	NA,inf	NA,inf	NA,0.786741	4.3888e-05	4.3888e-05
3	chr5:75695618:G:A	75695618	A,A	G,G	1,1	-inf,inf	inf,inf	2.05162,0.0269166	4.38862e-05	4.38862e-05
3	chr5:78489380:AAAT:A	78489380	A,A	AAAT,AAAT	1,1	-inf,-inf	inf,inf	8.03182,0.336443	4.3883e-05	4.50001e-05
3	chr5:78361326:G:A	78361326	NA,A	NA,G	NA,1	NA,-inf	NA,inf	NA,0.9547	4.38358e-05	4.38358e-05
3	chr5:78594988:A:G	78594988	NA,G	NA,A	NA,1	NA,inf	NA,inf	NA,0.675123	4.38096e-05	4.38096e-05
3	chr5:76165951:G:C	76165951	C,C	G,G	1,1	inf,-inf	inf,inf	1.04639,1.27095	4.38049e-05	4.38049e-05
3	chr5:77182510:A:G	77182510	NA,G	NA,A	NA,1	NA,-inf	NA,inf	NA,0.808271	4.37808e-05	4.37808e-05
3	chr5:78255486:A:G	78255486	G,NA	A,NA	1,NA	inf,NA	inf,NA	0.81933,NA	4.37548e-05	4.37548e-05
3	chr5:76592269:C:T	76592269	NA,T	NA,C	NA,1	NA,inf	NA,inf	NA,0.816705	4.37527e-05	4.37527e-05
3	chr5:77184601:T:C	77184601	NA,C	NA,T	NA,1	NA,-inf	NA,inf	NA,0.808967	4.3751e-05	4.3751e-05
3	chr5:78433396:T:G	78433396	G,G	T,T	1,1	-inf,inf	inf,inf	0.000107577,0.410695	4.37484e-05	4.37484e-05
3	chr5:77848402:G:C	77848402	NA,C	NA,G	NA,1	NA,-inf	NA,inf	NA,0.768408	4.37212e-05	4.37212e-05
3	chr5:76596211:G:A	76596211	NA,A	NA,G	NA,1	NA,inf	NA,inf	NA,0.814779	4.37156e-05	4.37156e-05
3	chr5:76400221:TCGATG:T	76400221	NA,T	NA,TCGATG	NA,1	NA,inf	NA,inf	NA,0.77557	4.36985e-05	4.36985e-05
3	chr5:75359901:C:T	75359901	T,T	C,C	1,1	-inf,inf	inf,inf	1.75755,0.52759	4.36937e-05	4.36937e-05
3	chr5:78189634:C:T	78189634	T,T	C,C	1,1	-inf,inf	inf,inf	2.88627,0.00670744	4.36734e-05	4.36734e-05
3	chr5:76496141:G:A	76496141	NA,A	NA,G	NA,1	NA,inf	NA,inf	NA,0.778275	4.36523e-05	4.36523e-05
3	chr5:76337522:A:G	76337522	G,G	A,A	1,1	inf,-inf	inf,inf	0.341516,1.87672	4.36456e-05	4.36456e-05
3	chr5:78575202:G:T	78575202	NA,T	NA,G	NA,1	NA,-inf	NA,inf	NA,0.901277	4.36292e-05	4.36292e-05
3	chr5:76039612:C:T	76039612	NA,T	NA,C	NA,1	NA,-inf	NA,inf	NA,0.796174	4.36215e-05	4.36215e-05
3	chr5:76180261:G:A	76180261	NA,A	NA,G	NA,1	NA,inf	NA,inf	NA,0.801441	4.36072e-05	4.36072e-05
3	chr5:76450305:G:A	76450305	NA,A	NA,G	NA,1	NA,inf	NA,inf	NA,0.830297	4.35873e-05	4.35873e-05
3	chr5:78164888:G:A	78164888	A,NA	G,NA	1,NA	-inf,NA	inf,NA	1.94563,NA	4.35598e-05	4.35598e-05
3	chr5:78149424:G:A	78149424	NA,A	NA,G	NA,1	NA,inf	NA,inf	NA,0.835321	4.35408e-05	4.35408e-05
3	chr5:76394645:G:A	76394645	NA,A	NA,G	NA,1	NA,inf	NA,inf	NA,0.777447	4.34886e-05	4.34886e-05
3	chr5:77164180:C:T	77164180	NA,T	NA,C	NA,1	NA,inf	NA,inf	NA,0.80248	4.34462e-05	4.34462e-05
3	chr5:76936278:A:G	76936278	G,G	A,A	1,1	-inf,inf	inf,inf	2.3693,0.0181827	4.34365e-05	4.34365e-05
3	chr5:76590924:GAAAATA:G	76590924	G,G	GAAAATA,GAAAATA	1,1	inf,-inf	inf,inf	5.15733,0.309452	4.34336e-05	4.34336e-05
3	chr5:76484298:A:C	76484298	NA,C	NA,A	NA,1	NA,-inf	NA,inf	NA,0.749923	4.34112e-05	4.34112e-05
3	chr5:77555267:G:A	77555267	A,NA	G,NA	1,NA	inf,NA	inf,NA	1.18955,NA	4.34082e-05	4.34082e-05
3	chr5:78399553:C:T	78399553	NA,T	NA,C	NA,1	NA,inf	NA,inf	NA,0.662084	4.33969e-05	4.33969e-05
3	chr5:75873614:T:C	75873614	NA,C	NA,T	NA,1	NA,-inf	NA,inf	NA,0.791075	4.33384e-05	4.33384e-05
3	chr5:76277131:G:A	76277131	A,A	G,G	1,1	-inf,inf	inf,inf	2.24352,0.310328	4.33376e-05	4.33376e-05
3	chr5:78255896:A:G	78255896	G,G	A,A	1,1	-inf,-inf	inf,inf	2.19644,1.80876	4.33303e-05	4.33304e-05
3	chr5:75315749:G:T	75315749	T,T	G,G	1,1	-inf,inf	inf,inf	1.65159,0.787035	4.32703e-05	4.32703e-05
3	chr5:75697291:A:G	75697291	G,G	A,A	1,1	-inf,inf	inf,inf	2.04518,0.0195674	4.3263e-05	4.3263e-05
3	chr5:75892794:T:C	75892794	NA,C	NA,T	NA,1	NA,inf	NA,inf	NA,0.800039	4.314e-05	4.314e-05
3	chr5:75430650:T:A	75430650	NA,A	NA,T	NA,1	NA,inf	NA,inf	NA,0.757256	4.31384e-05	4.31384e-05
3	chr5:76963243:G:A	76963243	NA,A	NA,G	NA,1	NA,inf	NA,inf	NA,0.772305	4.31245e-05	4.31245e-05
3	chr5:78440596:G:A	78440596	NA,A	NA,G	NA,1	NA,-inf	NA,inf	NA,1.0021	4.31218e-05	4.31218e-05
3	chr5:75337715:G:A	75337715	NA,A	NA,G	NA,1	NA,inf	NA,inf	NA,0.770248	4.31208e-05	4.31208e-05
3	chr5:76529742:A:G	76529742	G,G	A,A	1,1	-inf,-inf	inf,inf	1.73424,1.40216	4.3099e-05	4.3099e-05
3	chr5:75202105:A:C	75202105	NA,C	NA,A	NA,1	NA,inf	NA,inf	NA,0.784726	4.3076e-05	4.3076e-05
3	chr5:74879357:G:A	74879357	NA,A	NA,G	NA,1	NA,-inf	NA,inf	NA,0.774761	4.30734e-05	4.30734e-05
3	chr5:78420797:G:A	78420797	A,A	G,G	1,1	-inf,inf	inf,inf	0.00689008,0.286556	4.30635e-05	4.30635e-05
3	chr5:75864877:T:G	75864877	NA,G	NA,T	NA,1	NA,inf	NA,inf	NA,0.776327	4.3031e-05	4.3031e-05
3	chr5:77966758:G:A	77966758	A,A	G,G	1,1	-inf,-inf	inf,inf	2.47642,0.22552	4.30233e-05	4.30233e-05
3	chr5:75323307:C:T	75323307	T,T	C,C	1,1	-inf,inf	inf,inf	2.11812,0.0549582	4.3022e-05	4.3022e-05
3	chr5:77631129:T:C	77631129	C,C	T,T	1,1	-inf,-inf	inf,inf	0.471236,1.92145	4.30165e-05	4.30165e-05
3	chr5:78313336:G:A	78313336	NA,A	NA,G	NA,1	NA,-inf	NA,inf	NA,0.866519	4.30094e-05	4.30094e-05
3	chr5:74929184:G:A	74929184	NA,A	NA,G	NA,1	NA,-inf	NA,inf	NA,0.776121	4.29747e-05	4.29747e-05
3	chr5:77032135:A:G	77032135	NA,G	NA,A	NA,1	NA,inf	NA,inf	NA,0.761263	4.29672e-05	4.29672e-05
3	chr5:75238791:A:G	75238791	NA,G	NA,A	NA,1	NA,inf	NA,inf	NA,0.7795	4.29551e-05	4.29551e-05
3	chr5:76629033:C:T	76629033	NA,T	NA,C	NA,1	NA,-inf	NA,inf	NA,0.768299	4.29477e-05	4.29477e-05
3	chr5:75171059:A:C	75171059	C,C	A,A	1,1	-inf,inf	inf,inf	2.14667,0.177056	4.29471e-05	4.29471e-05
3	chr5:75006244:AC:A	75006244	NA,A	NA,AC	NA,1	NA,inf	NA,inf	NA,0.793365	4.29417e-05	4.29417e-05
3	chr5:77635923:AAC:A	77635923	NA,A	NA,AAC	NA,1	NA,-inf	NA,inf	NA,0.755236	4.29275e-05	4.29275e-05
3	chr5:77260043:A:G	77260043	NA,G	NA,A	NA,1	NA,inf	NA,inf	NA,0.773081	4.2926e-05	4.2926e-05
3	chr5:75913918:A:T	75913918	T,NA	A,NA	1,NA	-inf,NA	inf,NA	1.22362,NA	4.29188e-05	4.29188e-05
3	chr5:76665260:T:G	76665260	NA,G	NA,T	NA,1	NA,-inf	NA,inf	NA,0.801407	4.29177e-05	4.29177e-05
3	chr5:77929029:C:T	77929029	NA,T	NA,C	NA,1	NA,-inf	NA,inf	NA,0.837324	4.28956e-05	4.28956e-05
3	chr5:76165758:G:T	76165758	T,T	G,G	1,1	inf,-inf	inf,inf	1.02741,1.26823	4.28831e-05	4.28831e-05
3	chr5:78144821:T:C	78144821	C,C	T,T	1,1	-inf,-inf	inf,inf	2.81273,0.292362	4.28551e-05	4.28551e-05
3	chr5:74647432:T:C	74647432	C,C	T,T	1,1	inf,-inf	inf,inf	0.503178,1.7398	4.28518e-05	4.28518e-05
3	chr5:77748169:G:GA	77748169	NA,GA	NA,G	NA,1	NA,-inf	NA,inf	NA,0.784899	4.28487e-05	4.28487e-05
3	chr5:76139012:A:G	76139012	NA,G	NA,A	NA,1	NA,inf	NA,inf	NA,0.759075	4.2841e-05	4.2841e-05
3	chr5:78425607:T:C	78425607	C,C	T,T	1,1	-inf,inf	inf,inf	0.0070749,0.247388	4.28361e-05	4.28361e-05
3	chr5:76411531:C:T	76411531	NA,T	NA,C	NA,1	NA,inf	NA,inf	NA,0.763033	4.28345e-05	4.28345e-05
3	chr5:74929285:G:A	74929285	NA,A	NA,G	NA,1	NA,-inf	NA,inf	NA,0.773988	4.28311e-05	4.28311e-05
3	chr5:75364186:T:C	75364186	NA,C	NA,T	NA,1	NA,inf	NA,inf	NA,0.768188	4.28301e-05	4.28301e-05
3	chr5:76575525:A:G	76575525	G,G	A,A	1,1	inf,-inf	inf,inf	5.06837,0.34935	4.28255e-05	4.28255e-05
3	chr5:77594685:C:G	77594685	NA,G	NA,C	NA,1	NA,-inf	NA,inf	NA,0.786497	4.28188e-05	4.28188e-05
3	chr5:76749124:C:T	76749124	NA,T	NA,C	NA,1	NA,-inf	NA,inf	NA,0.803907	4.27873e-05	4.27873e-05
3	chr5:74818807:A:C	74818807	C,NA	A,NA	1,NA	inf,NA	inf,NA	1.21358,NA	4.27716e-05	4.27716e-05
3	chr5:75868695:A:G	75868695	NA,G	NA,A	NA,1	NA,-inf	NA,inf	NA,0.782875	4.27708e-05	4.27708e-05
3	chr5:75886373:C:T	75886373	NA,T	NA,C	NA,1	NA,-inf	NA,inf	NA,0.782664	4.27548e-05	4.27548e-05
3	chr5:78502957:C:T	78502957	NA,T	NA,C	NA,1	NA,-inf	NA,inf	NA,0.999005	4.27039e-05	4.27039e-05
3	chr5:76632448:T:C	76632448	NA,C	NA,T	NA,1	NA,inf	NA,inf	NA,0.757187	4.26694e-05	4.26694e-05
3	chr5:78414469:G:A	78414469	A,A	G,G	1,1	inf,-inf	inf,inf	0.00274335,0.342222	4.26468e-05	4.26468e-05
3	chr5:75690751:G:A	75690751	A,A	G,G	1,1	-inf,inf	inf,inf	2.03469,0.0498255	4.26233e-05	4.26233e-05
3	chr5:78149431:G:A	78149431	A,NA	G,NA	1,NA	inf,NA	inf,NA	1.41682,NA	4.26131e-05	4.26131e-05
3	chr5:77065770:A:T	77065770	T,NA	A,NA	1,NA	inf,NA	inf,NA	1.03144,NA	4.25985e-05	4.25985e-05
3	chr5:75866761:TA:T	75866761	NA,T	NA,TA	NA,1	NA,inf	NA,inf	NA,0.785058	4.25969e-05	4.25969e-05
3	chr5:76501843:A:G	76501843	NA,G	NA,A	NA,1	NA,inf	NA,inf	NA,0.774801	4.25966e-05	4.25966e-05
3	chr5:78464374:C:T	78464374	NA,T	NA,C	NA,1	NA,inf	NA,inf	NA,0.650651	4.25688e-05	4.25688e-05
3	chr5:78268212:CTT:C	78268212	NA,C	NA,CTT	NA,1	NA,inf	NA,inf	NA,0.812239	4.25516e-05	4.25516e-05
3	chr5:77078248:TTAA:T	77078248	NA,T	NA,TTAA	NA,1	NA,-inf	NA,inf	NA,0.750082	4.25381e-05	4.25381e-05
3	chr5:78136424:T:C	78136424	C,NA	T,NA	1,NA	inf,NA	inf,NA	1.85302,NA	4.25304e-05	4.25304e-05
3	chr5:76629457:T:C	76629457	NA,C	NA,T	NA,1	NA,-inf	NA,inf	NA,0.76164	4.24906e-05	4.24906e-05
3	chr5:75833021:G:T	75833021	NA,T	NA,G	NA,1	NA,inf	NA,inf	NA,0.759352	4.24277e-05	4.24277e-05
3	chr5:77594338:A:G	77594338	G,G	A,A	1,1	-inf,inf	inf,inf	1.48245,0.177697	4.24186e-05	4.24186e-05
3	chr5:76665352:C:A	76665352	NA,A	NA,C	NA,1	NA,-inf	NA,inf	NA,0.793768	4.24086e-05	4.24086e-05
3	chr5:74651367:A:G	74651367	G,G	A,A	1,1	inf,-inf	inf,inf	0.470938,1.74885	4.23845e-05	4.23845e-05
3	chr5:76141649:C:A	76141649	NA,A	NA,C	NA,1	NA,-inf	NA,inf	NA,0.767391	4.23784e-05	4.23784e-05
3	chr5:78628573:G:C	78628573	NA,C	NA,G	NA,1	NA,inf	NA,inf	NA,1.06564	4.23775e-05	4.23775e-05
3	chr5:74669201:T:C	74669201	NA,C	NA,T	NA,1	NA,inf	NA,inf	NA,0.762711	4.23757e-05	4.23757e-05
3	chr5:77609125:C:T	77609125	NA,T	NA,C	NA,1	NA,inf	NA,inf	NA,0.765137	4.23526e-05	4.23526e-05
3	chr5:76468899:TC:T	76468899	NA,T	NA,TC	NA,1	NA,inf	NA,inf	NA,0.772574	4.23231e-05	4.23231e-05
3	chr5:76362736:T:C	76362736	C,NA	T,NA	1,NA	inf,NA	inf,NA	1.16631,NA	4.23198e-05	4.23198e-05
3	chr5:76071053:G:A	76071053	NA,A	NA,G	NA,1	NA,inf	NA,inf	NA,0.761472	4.23138e-05	4.23138e-05
3	chr5:77530391:A:C	77530391	C,C	A,A	1,1	inf,-inf	inf,inf	1.57502,0.279506	4.22963e-05	4.22963e-05
3	chr5:75495953:A:T	75495953	NA,T	NA,A	NA,1	NA,-inf	NA,inf	NA,0.784458	4.22958e-05	4.22958e-05
3	chr5:78202174:C:T	78202174	T,T	C,C	1,1	-inf,inf	inf,inf	2.70559,0.327616	4.22957e-05	4.22958e-05
3	chr5:78443330:T:C	78443330	C,C	T,T	1,1	inf,inf	inf,inf	0.00963083,0.460329	4.22873e-05	4.22873e-05
3	chr5:76601205:G:A	76601205	NA,A	NA,G	NA,1	NA,inf	NA,inf	NA,0.794847	4.22788e-05	4.22788e-05
3	chr5:75126294:T:C	75126294	C,C	T,T	1,1	-inf,inf	inf,inf	2.16879,0.0555183	4.22764e-05	4.22764e-05
3	chr5:78470835:G:A	78470835	A,A	G,G	1,1	-inf,-inf	inf,inf	8.16033,0.269317	4.22625e-05	4.36381e-05
3	chr5:78488409:C:T	78488409	NA,T	NA,C	NA,1	NA,-inf	NA,inf	NA,0.9951	4.22376e-05	4.22376e-05
3	chr5:78314196:G:A	78314196	NA,A	NA,G	NA,1	NA,inf	NA,inf	NA,0.631562	4.22087e-05	4.22087e-05
3	chr5:77150278:A:G	77150278	G,G	A,A	1,1	inf,inf	inf,inf	2.57924,0.399495	4.21785e-05	4.21785e-05
3	chr5:76018396:A:G	76018396	NA,G	NA,A	NA,1	NA,inf	NA,inf	NA,0.782804	4.21725e-05	4.21725e-05
3	chr5:75927788:A:G	75927788	NA,G	NA,A	NA,1	NA,inf	NA,inf	NA,0.772744	4.21685e-05	4.21685e-05
3	chr5:75126137:A:G	75126137	G,G	A,A	1,1	-inf,inf	inf,inf	2.17416,0.046314	4.21612e-05	4.21612e-05
3	chr5:78531926:A:G	78531926	NA,G	NA,A	NA,1	NA,-inf	NA,inf	NA,0.964131	4.21432e-05	4.21432e-05
3	chr5:77551744:G:A	77551744	NA,A	NA,G	NA,1	NA,-inf	NA,inf	NA,0.773526	4.21372e-05	4.21372e-05
3	chr5:75589878:A:G	75589878	NA,G	NA,A	NA,1	NA,-inf	NA,inf	NA,0.757613	4.21362e-05	4.21362e-05
3	chr5:77704646:C:T	77704646	NA,T	NA,C	NA,1	NA,-inf	NA,inf	NA,0.781641	4.21341e-05	4.21341e-05
3	chr5:78159741:C:T	78159741	T,T	C,C	1,1	-inf,-inf	inf,inf	2.87048,0.0484233	4.2126e-05	4.2126e-05
3	chr5:76544214:T:C	76544214	C,C	T,T	1,1	inf,-inf	inf,inf	4.96797,0.428445	4.20944e-05	4.20944e-05
3	chr5:76338988:G:GCACACCTCACAGCCC	76338988	NA,GCACACCTCACAGCCC	NA,G	NA,1	NA,-inf	NA,inf	NA,0.769278	4.20627e-05	4.20627e-05
3	chr5:77799640:T:C	77799640	NA,C	NA,T	NA,1	NA,inf	NA,inf	NA,0.750837	4.19782e-05	4.19782e-05
3	chr5:78411054:T:C	78411054	C,C	T,T	1,1	inf,inf	inf,inf	0.103466,0.174279	4.19686e-05	4.19686e-05
3	chr5:78276723:G:A	78276723	NA,A	NA,G	NA,1	NA,-inf	NA,inf	NA,0.852614	4.19676e-05	4.19676e-05
3	chr5:76891482:C:T	76891482	NA,T	NA,C	NA,1	NA,inf	NA,inf	NA,0.766627	4.19636e-05	4.19636e-05
3	chr5:76338717:A:G	76338717	NA,G	NA,A	NA,1	NA,-inf	NA,inf	NA,0.767637	4.19573e-05	4.19573e-05
3	chr5:78483907:G:A	78483907	NA,A	NA,G	NA,1	NA,-inf	NA,inf	NA,0.994908	4.19271e-05	4.19271e-05
3	chr5:75733959:T:C	75733959	C,C	T,T	1,1	-inf,inf	inf,inf	2.07487,0.0528366	4.1896e-05	4.1896e-05
3	chr5:75245460:G:A	75245460	NA,A	NA,G	NA,1	NA,inf	NA,inf	NA,0.764681	4.18587e-05	4.18587e-05
3	chr5:76990617:T:G	76990617	NA,G	NA,T	NA,1	NA,inf	NA,inf	NA,0.752837	4.1844e-05	4.1844e-05
3	chr5:76396802:T:C	76396802	NA,C	NA,T	NA,1	NA,inf	NA,inf	NA,0.746518	4.18276e-05	4.18276e-05
3	chr5:78817403:A:G	78817403	G,G	A,A	1,1	-inf,inf	inf,inf	1.22831,1.11008	4.18039e-05	4.1804e-05
3	chr5:76629149:A:T	76629149	NA,T	NA,A	NA,1	NA,-inf	NA,inf	NA,0.751493	4.17716e-05	4.17716e-05
3	chr5:76700014:C:T	76700014	T,T	C,C	1,1	-inf,inf	inf,inf	6.76602,0.0361833	4.17623e-05	4.17623e-05
3	chr5:75915232:A:G	75915232	NA,G	NA,A	NA,1	NA,-inf	NA,inf	NA,0.765744	4.17576e-05	4.17576e-05
3	chr5:77075055:G:A	77075055	NA,A	NA,G	NA,1	NA,-inf	NA,inf	NA,0.751163	4.17495e-05	4.17495e-05
3	chr5:74902684:C:T	74902684	NA,T	NA,C	NA,1	NA,-inf	NA,inf	NA,0.740435	4.17267e-05	4.17267e-05
3	chr5:76204951:A:C	76204951	NA,C	NA,A	NA,1	NA,inf	NA,inf	NA,0.765115	4.17257e-05	4.17257e-05
3	chr5:77459199:A:G	77459199	NA,G	NA,A	NA,1	NA,inf	NA,inf	NA,0.717818	4.16825e-05	4.16825e-05
3	chr5:78206965:T:C	78206965	NA,C	NA,T	NA,1	NA,-inf	NA,inf	NA,0.777207	4.16733e-05	4.16733e-05
3	chr5:76415806:A:G	76415806	NA,G	NA,A	NA,1	NA,inf	NA,inf	NA,0.763597	4.16723e-05	4.16723e-05
3	chr5:77131044:C:A	77131044	A,A	C,C	1,1	inf,inf	inf,inf	0.00894647,1.99735	4.16668e-05	4.16668e-05
3	chr5:78630534:A:T	78630534	NA,T	NA,A	NA,1	NA,-inf	NA,inf	NA,0.818345	4.16413e-05	4.16413e-05
3	chr5:77820911:C:T	77820911	NA,T	NA,C	NA,1	NA,-inf	NA,inf	NA,0.774125	4.1641e-05	4.1641e-05
3	chr5:77966739:T:C	77966739	C,C	T,T	1,1	-inf,-inf	inf,inf	2.46558,0.213434	4.16228e-05	4.16228e-05
3	chr5:78510767:G:A	78510767	A,A	G,G	1,1	inf,-inf	inf,inf	0.29072,0.700733	4.1615e-05	4.1615e-05
3	chr5:76559034:G:A	76559034	NA,A	NA,G	NA,1	NA,inf	NA,inf	NA,0.736505	4.16129e-05	4.16129e-05
3	chr5:75277658:C:T	75277658	NA,T	NA,C	NA,1	NA,inf	NA,inf	NA,0.768787	4.15929e-05	4.15929e-05
3	chr5:78632419:T:C	78632419	NA,C	NA,T	NA,1	NA,inf	NA,inf	NA,1.05212	4.15314e-05	4.15314e-05
3	chr5:76136880:T:G	76136880	NA,G	NA,T	NA,1	NA,-inf	NA,inf	NA,0.754954	4.15291e-05	4.15291e-05
3	chr5:77643075:G:A	77643075	NA,A	NA,G	NA,1	NA,inf	NA,inf	NA,0.735738	4.15241e-05	4.15241e-05
3	chr5:76121581:A:C	76121581	NA,C	NA,A	NA,1	NA,-inf	NA,inf	NA,0.756622	4.1501e-05	4.1501e-05
3	chr5:77033325:T:C	77033325	C,NA	T,NA	1,NA	inf,NA	inf,NA	0.607386,NA	4.14669e-05	4.14669e-05
3	chr5:76333391:A:C	76333391	NA,C	NA,A	NA,1	NA,-inf	NA,inf	NA,0.758064	4.14406e-05	4.14406e-05
3	chr5:74948622:C:T	74948622	NA,T	NA,C	NA,1	NA,inf	NA,inf	NA,0.760589	4.14164e-05	4.14164e-05
3	chr5:74948618:G:T	74948618	NA,T	NA,G	NA,1	NA,inf	NA,inf	NA,0.760589	4.14164e-05	4.14164e-05
3	chr5:76358977:T:C	76358977	NA,C	NA,T	NA,1	NA,inf	NA,inf	NA,0.746221	4.13907e-05	4.13907e-05
3	chr5:77678321:C:T	77678321	NA,T	NA,C	NA,1	NA,-inf	NA,inf	NA,0.773064	4.13891e-05	4.13891e-05
3	chr5:75047772:T:C	75047772	NA,C	NA,T	NA,1	NA,-inf	NA,inf	NA,0.75228	4.13559e-05	4.13559e-05
3	chr5:75840272:G:C	75840272	NA,C	NA,G	NA,1	NA,inf	NA,inf	NA,0.73654	4.12967e-05	4.12967e-05
3	chr5:75665281:A:G	75665281	NA,G	NA,A	NA,1	NA,-inf	NA,inf	NA,0.740665	4.12901e-05	4.12901e-05
3	chr5:78811454:A:G	78811454	NA,G	NA,A	NA,1	NA,inf	NA,inf	NA,0.767924	4.12588e-05	4.12588e-05
3	chr5:75820552:T:G	75820552	NA,G	NA,T	NA,1	NA,inf	NA,inf	NA,0.777715	4.12416e-05	4.12416e-05
3	chr5:75268483:G:A	75268483	NA,A	NA,G	NA,1	NA,inf	NA,inf	NA,0.745336	4.12404e-05	4.12404e-05
3	chr5:78464418:A:G	78464418	G,G	A,A	1,1	inf,inf	inf,inf	0.00394022,0.359105	4.12243e-05	4.12243e-05
3	chr5:74945047:A:G	74945047	NA,G	NA,A	NA,1	NA,-inf	NA,inf	NA,0.758991	4.12133e-05	4.12133e-05
3	chr5:76417006:T:A	76417006	A,A	T,T	1,1	inf,inf	inf,inf	0.96713,0.966752	4.12128e-05	4.12128e-05
3	chr5:76516622:G:A	76516622	NA,A	NA,G	NA,1	NA,inf	NA,inf	NA,0.753772	4.11848e-05	4.11848e-05
3	chr5:78209717:T:C	78209717	C,C	T,T	1,1	-inf,inf	inf,inf	2.72153,0.296478	4.11732e-05	4.11732e-05
3	chr5:75727633:C:CAAACT	75727633	CAAACT,CAAACT	C,C	1,1	-inf,inf	inf,inf	2.0883,0.0194987	4.11684e-05	4.11684e-05
3	chr5:76954120:C:G	76954120	NA,G	NA,C	NA,1	NA,-inf	NA,inf	NA,0.762148	4.11598e-05	4.11598e-05
3	chr5:74935359:T:C	74935359	NA,C	NA,T	NA,1	NA,inf	NA,inf	NA,0.753229	4.11444e-05	4.11444e-05
3	chr5:78451800:G:A	78451800	A,A	G,G	1,1	-inf,-inf	inf,inf	8.11446,0.408975	4.1129e-05	4.26161e-05
3	chr5:77609507:G:A	77609507	NA,A	NA,G	NA,1	NA,inf	NA,inf	NA,0.812238	4.11255e-05	4.11255e-05
3	chr5:78375150:A:G	78375150	NA,G	NA,A	NA,1	NA,-inf	NA,inf	NA,0.986524	4.10902e-05	4.10902e-05
3	chr5:76963991:C:T	76963991	T,T	C,C	1,1	-inf,-inf	inf,inf	2.37378,0.298748	4.10776e-05	4.10776e-05
3	chr5:78566041:A:G	78566041	NA,G	NA,A	NA,1	NA,inf	NA,inf	NA,0.660306	4.10737e-05	4.10737e-05
3	chr5:76333273:T:TC	76333273	NA,TC	NA,T	NA,1	NA,-inf	NA,inf	NA,0.752428	4.10721e-05	4.10721e-05
3	chr5:78189734:G:A	78189734	A,A	G,G	1,1	-inf,-inf	inf,inf	2.85067,0.00265872	4.10657e-05	4.10657e-05
3	chr5:78228993:C:A	78228993	NA,A	NA,C	NA,1	NA,-inf	NA,inf	NA,0.862625	4.10588e-05	4.10589e-05
3	chr5:77907273:T:A	77907273	NA,A	NA,T	NA,1	NA,inf	NA,inf	NA,0.736248	4.10398e-05	4.10398e-05
3	chr5:75777123:C:G	75777123	NA,G	NA,C	NA,1	NA,-inf	NA,inf	NA,0.761868	4.10311e-05	4.10311e-05
3	chr5:78621687:C:T	78621687	NA,T	NA,C	NA,1	NA,inf	NA,inf	NA,0.653721	4.10286e-05	4.10286e-05
3	chr5:78402398:G:A	78402398	A,A	G,G	1,1	inf,inf	inf,inf	0.10272,0.202575	4.10273e-05	4.10273e-05
3	chr5:78066947:T:C	78066947	NA,C	NA,T	NA,1	NA,inf	NA,inf	NA,0.709727	4.10156e-05	4.10156e-05
3	chr5:76690478:T:C	76690478	NA,C	NA,T	NA,1	NA,-inf	NA,inf	NA,0.754898	4.1003e-05	4.1003e-05
3	chr5:77148109:A:G	77148109	NA,G	NA,A	NA,1	NA,-inf	NA,inf	NA,0.732533	4.09824e-05	4.09824e-05
3	chr5:75833194:A:G	75833194	G,G	A,A	1,1	-inf,inf	inf,inf	1.07939,1.05878	4.09611e-05	4.09611e-05
3	chr5:76431684:G:A	76431684	NA,A	NA,G	NA,1	NA,inf	NA,inf	NA,0.7325	4.09608e-05	4.09608e-05
3	chr5:76582833:T:C	76582833	C,C	T,T	1,1	inf,-inf	inf,inf	5.10385,0.275593	4.09362e-05	4.09362e-05
3	chr5:75055701:C:T	75055701	NA,T	NA,C	NA,1	NA,inf	NA,inf	NA,0.737455	4.09202e-05	4.09202e-05
3	chr5:77385090:A:C	77385090	NA,C	NA,A	NA,1	NA,inf	NA,inf	NA,0.766876	4.09048e-05	4.09048e-05
3	chr5:76216908:T:C	76216908	C,NA	T,NA	1,NA	-inf,NA	inf,NA	1.17603,NA	4.08732e-05	4.08732e-05
3	chr5:76986211:G:C	76986211	NA,C	NA,G	NA,1	NA,inf	NA,inf	NA,0.738127	4.08707e-05	4.08707e-05
3	chr5:76645095:C:T	76645095	NA,T	NA,C	NA,1	NA,inf	NA,inf	NA,0.751378	4.08609e-05	4.08609e-05
3	chr5:75880284:C:T	75880284	NA,T	NA,C	NA,1	NA,-inf	NA,inf	NA,0.740315	4.08356e-05	4.08356e-05
3	chr5:75902050:C:A	75902050	NA,A	NA,C	NA,1	NA,-inf	NA,inf	NA,0.750664	4.08264e-05	4.08264e-05
3	chr5:78630316:G:A	78630316	NA,A	NA,G	NA,1	NA,inf	NA,inf	NA,0.590043	4.08127e-05	4.08127e-05
3	chr5:75796461:T:C	75796461	NA,C	NA,T	NA,1	NA,-inf	NA,inf	NA,0.759695	4.0785e-05	4.0785e-05
3	chr5:78716659:C:T	78716659	NA,T	NA,C	NA,1	NA,inf	NA,inf	NA,0.732523	4.07786e-05	4.07786e-05
3	chr5:75710288:T:A	75710288	A,A	T,T	1,1	-inf,inf	inf,inf	1.92739,0.31126	4.0773e-05	4.0773e-05
3	chr5:78427673:T:A	78427673	A,A	T,T	1,1	-inf,-inf	inf,inf	8.14497,0.200715	4.07718e-05	4.20491e-05
3	chr5:78140576:C:T	78140576	T,NA	C,NA	1,NA	-inf,NA	inf,NA	1.90031,NA	4.07606e-05	4.07606e-05
3	chr5:76403898:A:G	76403898	NA,G	NA,A	NA,1	NA,inf	NA,inf	NA,0.73275	4.07544e-05	4.07544e-05
3	chr5:78136115:T:C	78136115	NA,C	NA,T	NA,1	NA,inf	NA,inf	NA,0.574973	4.0736e-05	4.0736e-05
3	chr5:77904152:T:C	77904152	NA,C	NA,T	NA,1	NA,-inf	NA,inf	NA,0.799346	4.07334e-05	4.07334e-05
3	chr5:76469950:G:A	76469950	NA,A	NA,G	NA,1	NA,-inf	NA,inf	NA,0.716085	4.07139e-05	4.07139e-05
3	chr5:76661801:C:T	76661801	NA,T	NA,C	NA,1	NA,inf	NA,inf	NA,0.752136	4.07138e-05	4.07138e-05
3	chr5:76668646:A:AT	76668646	NA,AT	NA,A	NA,1	NA,-inf	NA,inf	NA,0.727708	4.07083e-05	4.07083e-05
3	chr5:75697313:C:T	75697313	T,T	C,C	1,1	-inf,inf	inf,inf	2.01294,0.0224674	4.06723e-05	4.06723e-05
3	chr5:75902230:G:T	75902230	NA,T	NA,G	NA,1	NA,-inf	NA,inf	NA,0.715373	4.06566e-05	4.06566e-05
3	chr5:78435785:C:T	78435785	NA,T	NA,C	NA,1	NA,-inf	NA,inf	NA,1.17888	4.06263e-05	4.06263e-05
3	chr5:76563341:A:G	76563341	NA,G	NA,A	NA,1	NA,-inf	NA,inf	NA,0.745495	4.06143e-05	4.06143e-05
3	chr5:78734129:G:C	78734129	NA,C	NA,G	NA,1	NA,-inf	NA,inf	NA,0.745767	4.06072e-05	4.06072e-05
3	chr5:76962484:G:GA	76962484	NA,GA	NA,G	NA,1	NA,inf	NA,inf	NA,0.734608	4.06057e-05	4.06057e-05
3	chr5:78445116:A:G	78445116	G,G	A,A	1,1	inf,-inf	inf,inf	0.362517,0.490288	4.05904e-05	4.05904e-05
3	chr5:77612172:T:C	77612172	NA,C	NA,T	NA,1	NA,inf	NA,inf	NA,0.738501	4.05636e-05	4.05636e-05
3	chr5:76188318:A:C	76188318	NA,C	NA,A	NA,1	NA,inf	NA,inf	NA,0.759143	4.05391e-05	4.05391e-05
3	chr5:76452116:G:A	76452116	NA,A	NA,G	NA,1	NA,-inf	NA,inf	NA,0.758909	4.05282e-05	4.05282e-05
3	chr5:77063638:G:A	77063638	NA,A	NA,G	NA,1	NA,-inf	NA,inf	NA,0.743092	4.05267e-05	4.05267e-05
3	chr5:76032171:T:A	76032171	NA,A	NA,T	NA,1	NA,inf	NA,inf	NA,0.752424	4.05227e-05	4.05227e-05
3	chr5:77659620:C:T	77659620	NA,T	NA,C	NA,1	NA,-inf	NA,inf	NA,0.757172	4.05215e-05	4.05215e-05
3	chr5:75029870:T:C	75029870	NA,C	NA,T	NA,1	NA,-inf	NA,inf	NA,0.760861	4.05208e-05	4.05208e-05
3	chr5:75829198:G:C	75829198	NA,C	NA,G	NA,1	NA,inf	NA,inf	NA,0.729965	4.05203e-05	4.05203e-05
3	chr5:77045844:C:T	77045844	NA,T	NA,C	NA,1	NA,-inf	NA,inf	NA,0.751143	4.05148e-05	4.05148e-05
3	chr5:77190148:A:T	77190148	NA,T	NA,A	NA,1	NA,inf	NA,inf	NA,0.72763	4.04761e-05	4.04761e-05
3	chr5:76625047:C:T	76625047	NA,T	NA,C	NA,1	NA,inf	NA,inf	NA,0.755968	4.04734e-05	4.04734e-05
3	chr5:77526509:G:A	77526509	A,A	G,G	1,1	inf,-inf	inf,inf	1.55511,0.272058	4.04656e-05	4.04656e-05
3	chr5:76332348:G:C	76332348	NA,C	NA,G	NA,1	NA,-inf	NA,inf	NA,0.743762	4.04536e-05	4.04536e-05
3	chr5:75687155:T:C	75687155	C,C	T,T	1,1	-inf,inf	inf,inf	2.00745,0.0369435	4.04193e-05	4.04193e-05
3	chr5:76939595:C:T	76939595	T,T	C,C	1,1	-inf,inf	inf,inf	0.723752,1.10966	4.04164e-05	4.04164e-05
3	chr5:76189535:G:A	76189535	NA,A	NA,G	NA,1	NA,-inf	NA,inf	NA,0.740182	4.04036e-05	4.04036e-05
3	chr5:77507494:A:T	77507494	NA,T	NA,A	NA,1	NA,inf	NA,inf	NA,0.717948	4.03715e-05	4.03715e-05
3	chr5:78213181:G:A	78213181	A,NA	G,NA	1,NA	-inf,NA	inf,NA	1.91428,NA	4.03389e-05	4.03389e-05
3	chr5:76219355:T:C	76219355	C,NA	T,NA	1,NA	-inf,NA	inf,NA	1.18656,NA	4.03183e-05	4.03183e-05
3	chr5:78458315:C:T	78458315	T,T	C,C	1,1	-inf,-inf	inf,inf	8.13355,0.249021	4.02983e-05	4.15878e-05
3	chr5:75031587:T:C	75031587	NA,C	NA,T	NA,1	NA,-inf	NA,inf	NA,0.757297	4.02889e-05	4.02889e-05
3	chr5:76759898:G:A	76759898	A,A	G,G	1,1	-inf,-inf	inf,inf	2.58964,0.00459635	4.02886e-05	4.02886e-05
3	chr5:78203924:T:C	78203924	C,NA	T,NA	1,NA	-inf,NA	inf,NA	1.60576,NA	4.02863e-05	4.02863e-05
3	chr5:76419242:A:G	76419242	NA,G	NA,A	NA,1	NA,inf	NA,inf	NA,0.725227	4.02577e-05	4.02577e-05
3	chr5:75029852:A:G	75029852	NA,G	NA,A	NA,1	NA,-inf	NA,inf	NA,0.756775	4.02569e-05	4.02569e-05
3	chr5:78163278:C:A	78163278	A,A	C,C	1,1	-inf,inf	inf,inf	2.75757,0.188044	4.02528e-05	4.02528e-05
3	chr5:75989237:G:T	75989237	NA,T	NA,G	NA,1	NA,inf	NA,inf	NA,0.73828	4.02435e-05	4.02435e-05
3	chr5:77118787:T:C	77118787	C,C	T,T	1,1	inf,inf	inf,inf	1.8996,0.990867	4.02323e-05	4.02323e-05
3	chr5:78309370:G:A	78309370	NA,A	NA,G	NA,1	NA,-inf	NA,inf	NA,0.84899	4.02256e-05	4.02256e-05
3	chr5:78618664:C:G	78618664	NA,G	NA,C	NA,1	NA,-inf	NA,inf	NA,0.944146	4.02038e-05	4.02038e-05
3	chr5:76547146:A:G	76547146	NA,G	NA,A	NA,1	NA,-inf	NA,inf	NA,0.735149	4.01853e-05	4.01853e-05
3	chr5:78220926:A:G	78220926	NA,G	NA,A	NA,1	NA,-inf	NA,inf	NA,0.500595	4.01723e-05	4.01723e-05
3	chr5:74983003:T:C	74983003	NA,C	NA,T	NA,1	NA,inf	NA,inf	NA,0.749876	4.01644e-05	4.01644e-05
3	chr5:78434185:G:A	78434185	NA,A	NA,G	NA,1	NA,-inf	NA,inf	NA,1.16978	4.01461e-05	4.01461e-05
3	chr5:77481077:A:C	77481077	NA,C	NA,A	NA,1	NA,inf	NA,inf	NA,0.75012	4.01358e-05	4.01358e-05
3	chr5:75734370:G:A	75734370	NA,A	NA,G	NA,1	NA,-inf	NA,inf	NA,0.725849	4.01099e-05	4.01099e-05
3	chr5:75098838:T:C	75098838	C,C	T,T	1,1	-inf,inf	inf,inf	2.10186,0.20054	4.01058e-05	4.01058e-05
3	chr5:76033103:T:C	76033103	NA,C	NA,T	NA,1	NA,-inf	NA,inf	NA,0.746196	4.0096e-05	4.0096e-05
3	chr5:78750611:C:T	78750611	T,T	C,C	1,1	-inf,-inf	inf,inf	0.184948,1.73933	4.00806e-05	4.00806e-05
3	chr5:78436342:T:C	78436342	C,C	T,T	1,1	-inf,-inf	inf,inf	8.11381,0.173813	4.00669e-05	4.12289e-05
3	chr5:77073177:C:T	77073177	NA,T	NA,C	NA,1	NA,-inf	NA,inf	NA,0.728732	4.00567e-05	4.00567e-05
3	chr5:75907875:C:T	75907875	NA,T	NA,C	NA,1	NA,-inf	NA,inf	NA,0.739407	4.00491e-05	4.00491e-05
3	chr5:78165924:C:T	78165924	NA,T	NA,C	NA,1	NA,-inf	NA,inf	NA,0.811048	4.00441e-05	4.00441e-05
3	chr5:78437365:T:C	78437365	NA,C	NA,T	NA,1	NA,-inf	NA,inf	NA,1.16717	4.00023e-05	4.00023e-05
3	chr5:76332382:T:C	76332382	NA,C	NA,T	NA,1	NA,-inf	NA,inf	NA,0.736594	3.9991e-05	3.9991e-05
3	chr5:75009930:T:C	75009930	NA,C	NA,T	NA,1	NA,inf	NA,inf	NA,0.743227	3.99857e-05	3.99857e-05
3	chr5:75133340:A:C	75133340	C,C	A,A	1,1	-inf,inf	inf,inf	2.1259,0.136627	3.99811e-05	3.99811e-05
3	chr5:76274019:A:C	76274019	C,C	A,A	1,1	-inf,inf	inf,inf	2.06313,0.488608	3.9967e-05	3.9967e-05
3	chr5:76032866:G:T	76032866	NA,T	NA,G	NA,1	NA,-inf	NA,inf	NA,0.741091	3.9875e-05	3.9875e-05
3	chr5:78259732:C:T	78259732	NA,T	NA,C	NA,1	NA,inf	NA,inf	NA,0.717748	3.98642e-05	3.98642e-05
3	chr5:75972519:A:G	75972519	G,G	A,A	1,1	-inf,-inf	inf,inf	0.638358,1.50448	3.98634e-05	3.98634e-05
3	chr5:75906670:C:T	75906670	NA,T	NA,C	NA,1	NA,-inf	NA,inf	NA,0.713258	3.98628e-05	3.98628e-05
3	chr5:75836345:A:G	75836345	NA,G	NA,A	NA,1	NA,inf	NA,inf	NA,0.720856	3.98563e-05	3.98563e-05
3	chr5:75914475:GTTGTGT:G	75914475	NA,G	NA,GTTGTGT	NA,1	NA,inf	NA,inf	NA,0.747363	3.9842e-05	3.9842e-05
3	chr5:76015636:A:G	76015636	NA,G	NA,A	NA,1	NA,-inf	NA,inf	NA,0.742144	3.98299e-05	3.98299e-05
3	chr5:78467247:A:G	78467247	NA,G	NA,A	NA,1	NA,inf	NA,inf	NA,0.612057	3.98067e-05	3.98067e-05
3	chr5:78401535:G:A	78401535	A,A	G,G	1,1	-inf,-inf	inf,inf	8.25673,0.236317	3.97191e-05	4.11873e-05
3	chr5:78780553:T:C	78780553	NA,C	NA,T	NA,1	NA,inf	NA,inf	NA,0.681183	3.97101e-05	3.97101e-05
3	chr5:78133974:A:G	78133974	NA,G	NA,A	NA,1	NA,inf	NA,inf	NA,1.11551	3.96915e-05	3.96915e-05
3	chr5:77904559:C:T	77904559	NA,T	NA,C	NA,1	NA,inf	NA,inf	NA,0.718117	3.96655e-05	3.96655e-05
3	chr5:76506599:T:C	76506599	NA,C	NA,T	NA,1	NA,-inf	NA,inf	NA,0.739719	3.96157e-05	3.96157e-05
3	chr5:77748607:A:G	77748607	G,G	A,A	1,1	-inf,-inf	inf,inf	1.43115,0.498142	3.96012e-05	3.96012e-05
3	chr5:78429067:T:G	78429067	G,G	T,T	1,1	-inf,-inf	inf,inf	8.12178,0.236512	3.96001e-05	4.08424e-05
3	chr5:77039489:A:G	77039489	NA,G	NA,A	NA,1	NA,inf	NA,inf	NA,0.710217	3.95888e-05	3.95888e-05
3	chr5:76275741:A:T	76275741	NA,T	NA,A	NA,1	NA,inf	NA,inf	NA,0.733547	3.95833e-05	3.95833e-05
3	chr5:76718551:G:A	76718551	NA,A	NA,G	NA,1	NA,-inf	NA,inf	NA,0.753602	3.95798e-05	3.95798e-05
3	chr5:76930920:G:A	76930920	A,A	G,G	1,1	-inf,-inf	inf,inf	2.33688,0.0486227	3.95719e-05	3.95719e-05
3	chr5:77099990:A:C	77099990	C,C	A,A	1,1	-inf,-inf	inf,inf	1.75368,1.03647	3.95592e-05	3.95592e-05
3	chr5:78480878:C:T	78480878	NA,T	NA,C	NA,1	NA,-inf	NA,inf	NA,0.883438	3.95498e-05	3.95498e-05
3	chr5:75893083:T:C	75893083	NA,C	NA,T	NA,1	NA,inf	NA,inf	NA,0.744825	3.95439e-05	3.95439e-05
3	chr5:75008334:G:A	75008334	NA,A	NA,G	NA,1	NA,inf	NA,inf	NA,0.747898	3.95315e-05	3.95315e-05
3	chr5:74893466:G:C	74893466	NA,C	NA,G	NA,1	NA,-inf	NA,inf	NA,0.719815	3.95029e-05	3.95029e-05
3	chr5:78465871:T:A	78465871	NA,A	NA,T	NA,1	NA,-inf	NA,inf	NA,0.949925	3.95029e-05	3.95029e-05
3	chr5:78285118:G:A	78285118	NA,A	NA,G	NA,1	NA,inf	NA,inf	NA,0.766262	3.94951e-05	3.94951e-05
3	chr5:76274018:A:T	76274018	T,T	A,A	1,1	-inf,inf	inf,inf	2.05924,0.484946	3.94907e-05	3.94907e-05
3	chr5:75739402:C:T	75739402	NA,T	NA,C	NA,1	NA,inf	NA,inf	NA,0.718903	3.94706e-05	3.94706e-05
3	chr5:77991002:C:T	77991002	T,T	C,C	1,1	-inf,inf	inf,inf	0.731024,1.77758	3.94659e-05	3.94659e-05
3	chr5:77727268:T:C	77727268	NA,C	NA,T	NA,1	NA,-inf	NA,inf	NA,0.75734	3.94366e-05	3.94366e-05
3	chr5:78828871:T:G	78828871	NA,G	NA,T	NA,1	NA,-inf	NA,inf	NA,0.713754	3.94172e-05	3.94172e-05
3	chr5:76940439:A:G	76940439	G,G	A,A	1,1	-inf,inf	inf,inf	0.720682,1.10079	3.9413e-05	3.9413e-05
3	chr5:78476246:C:T	78476246	NA,T	NA,C	NA,1	NA,-inf	NA,inf	NA,0.950877	3.94034e-05	3.94034e-05
3	chr5:77155758:G:A	77155758	NA,A	NA,G	NA,1	NA,-inf	NA,inf	NA,0.708934	3.93878e-05	3.93878e-05
3	chr5:76429225:A:G	76429225	NA,G	NA,A	NA,1	NA,inf	NA,inf	NA,0.728687	3.93731e-05	3.93731e-05
3	chr5:75047919:AC:A	75047919	NA,A	NA,AC	NA,1	NA,-inf	NA,inf	NA,0.722118	3.93537e-05	3.93537e-05
3	chr5:77033120:A:G	77033120	NA,G	NA,A	NA,1	NA,-inf	NA,inf	NA,0.705513	3.93517e-05	3.93517e-05
3	chr5:78226035:T:C	78226035	NA,C	NA,T	NA,1	NA,-inf	NA,inf	NA,0.498427	3.93314e-05	3.93314e-05
3	chr5:78335002:C:T	78335002	NA,T	NA,C	NA,1	NA,-inf	NA,inf	NA,0.838904	3.93237e-05	3.93237e-05
3	chr5:76953807:AG:A	76953807	A,NA	AG,NA	1,NA	inf,NA	inf,NA	1.22782,NA	3.93053e-05	3.93053e-05
3	chr5:75905543:T:G	75905543	NA,G	NA,T	NA,1	NA,-inf	NA,inf	NA,0.713318	3.92963e-05	3.92963e-05
3	chr5:78721637:G:A	78721637	NA,A	NA,G	NA,1	NA,-inf	NA,inf	NA,0.753918	3.92679e-05	3.92679e-05
3	chr5:76445381:T:G	76445381	NA,G	NA,T	NA,1	NA,inf	NA,inf	NA,0.716117	3.92626e-05	3.92626e-05
3	chr5:74892229:G:A	74892229	NA,A	NA,G	NA,1	NA,inf	NA,inf	NA,0.724435	3.92381e-05	3.92381e-05
3	chr5:77121000:T:C	77121000	NA,C	NA,T	NA,1	NA,-inf	NA,inf	NA,0.700183	3.92371e-05	3.92371e-05
3	chr5:75920727:G:A	75920727	NA,A	NA,G	NA,1	NA,inf	NA,inf	NA,0.692122	3.92289e-05	3.92289e-05
3	chr5:75814787:G:A	75814787	NA,A	NA,G	NA,1	NA,-inf	NA,inf	NA,0.735383	3.92156e-05	3.92156e-05
3	chr5:76649411:A:G	76649411	NA,G	NA,A	NA,1	NA,inf	NA,inf	NA,0.740692	3.92038e-05	3.92038e-05
3	chr5:76067935:T:C	76067935	NA,C	NA,T	NA,1	NA,-inf	NA,inf	NA,0.729479	3.92016e-05	3.92016e-05
3	chr5:76770712:C:T	76770712	NA,T	NA,C	NA,1	NA,-inf	NA,inf	NA,0.688864	3.91977e-05	3.91977e-05
3	chr5:77597491:A:C	77597491	NA,C	NA,A	NA,1	NA,-inf	NA,inf	NA,0.707121	3.91964e-05	3.91964e-05
3	chr5:78634215:C:T	78634215	T,T	C,C	1,1	-inf,-inf	inf,inf	1.08911,0.239133	3.91656e-05	3.91656e-05
3	chr5:78064651:CA:C	78064651	C,NA	CA,NA	1,NA	-inf,NA	inf,NA	2.04958,NA	3.91412e-05	3.91412e-05
3	chr5:76311910:C:T	76311910	NA,T	NA,C	NA,1	NA,inf	NA,inf	NA,0.714083	3.91359e-05	3.91359e-05
3	chr5:78740025:C:T	78740025	NA,T	NA,C	NA,1	NA,-inf	NA,inf	NA,0.75915	3.91045e-05	3.91045e-05
3	chr5:77106922:T:C	77106922	NA,C	NA,T	NA,1	NA,-inf	NA,inf	NA,0.727397	3.90788e-05	3.90788e-05
3	chr5:78813309:C:T	78813309	NA,T	NA,C	NA,1	NA,-inf	NA,inf	NA,0.696694	3.90784e-05	3.90784e-05
3	chr5:78537901:A:T	78537901	NA,T	NA,A	NA,1	NA,-inf	NA,inf	NA,0.850676	3.90612e-05	3.90612e-05
3	chr5:75796463:G:T	75796463	NA,T	NA,G	NA,1	NA,-inf	NA,inf	NA,0.732917	3.9056e-05	3.9056e-05
3	chr5:74920515:A:G	74920515	NA,G	NA,A	NA,1	NA,-inf	NA,inf	NA,0.712614	3.90554e-05	3.90554e-05
3	chr5:75868154:T:C	75868154	NA,C	NA,T	NA,1	NA,-inf	NA,inf	NA,0.689844	3.90533e-05	3.90533e-05
3	chr5:76847870:G:A	76847870	NA,A	NA,G	NA,1	NA,-inf	NA,inf	NA,0.708736	3.90521e-05	3.90521e-05
3	chr5:76934427:A:G	76934427	G,G	A,A	1,1	inf,inf	inf,inf	0.100993,0.177483	3.90158e-05	3.90158e-05
3	chr5:77944615:A:G	77944615	NA,G	NA,A	NA,1	NA,-inf	NA,inf	NA,0.855692	3.90008e-05	3.90008e-05
3	chr5:76647726:G:A	76647726	A,A	G,G	1,1	-inf,-inf	inf,inf	0.180282,1.2238	3.89529e-05	3.89529e-05
3	chr5:76530581:T:G	76530581	NA,G	NA,T	NA,1	NA,-inf	NA,inf	NA,0.699093	3.89489e-05	3.89489e-05
3	chr5:77144258:C:T	77144258	T,T	C,C	1,1	inf,inf	inf,inf	2.4158,0.523945	3.89332e-05	3.89332e-05
3	chr5:75914456:GTGGGAACAGAAGTAAT:G	75914456	NA,G	NA,GTGGGAACAGAAGTAAT	NA,1	NA,inf	NA,inf	NA,0.732662	3.89261e-05	3.89261e-05
3	chr5:78458000:T:C	78458000	C,C	T,T	1,1	-inf,-inf	inf,inf	8.09669,0.244902	3.89254e-05	4.01098e-05
3	chr5:77969119:C:T	77969119	T,T	C,C	1,1	-inf,-inf	inf,inf	2.45833,0.246826	3.89136e-05	3.89136e-05
3	chr5:77580199:C:T	77580199	T,NA	C,NA	1,NA	inf,NA	inf,NA	1.26552,NA	3.89118e-05	3.89118e-05
3	chr5:77128896:A:C	77128896	C,NA	A,NA	1,NA	-inf,NA	inf,NA	1.13554,NA	3.88945e-05	3.88945e-05
3	chr5:76671175:C:T	76671175	NA,T	NA,C	NA,1	NA,-inf	NA,inf	NA,0.726681	3.88823e-05	3.88823e-05
3	chr5:76238470:T:C	76238470	C,C	T,T	1,1	-inf,inf	inf,inf	0.497195,1.74866	3.88737e-05	3.88737e-05
3	chr5:75828719:A:G	75828719	NA,G	NA,A	NA,1	NA,inf	NA,inf	NA,0.705402	3.88563e-05	3.88563e-05
3	chr5:78461540:T:C	78461540	NA,C	NA,T	NA,1	NA,-inf	NA,inf	NA,0.940879	3.884e-05	3.884e-05
3	chr5:76884997:C:T	76884997	NA,T	NA,C	NA,1	NA,-inf	NA,inf	NA,0.724326	3.88312e-05	3.88312e-05
3	chr5:76461165:G:A	76461165	NA,A	NA,G	NA,1	NA,-inf	NA,inf	NA,0.702694	3.88149e-05	3.88149e-05
3	chr5:76126294:C:A	76126294	NA,A	NA,C	NA,1	NA,-inf	NA,inf	NA,0.72582	3.88052e-05	3.88052e-05
3	chr5:77130478:T:C	77130478	C,C	T,T	1,1	-inf,inf	inf,inf	0.0154849,1.96084	3.88023e-05	3.88023e-05
3	chr5:76612204:C:T	76612204	NA,T	NA,C	NA,1	NA,-inf	NA,inf	NA,0.713541	3.87845e-05	3.87845e-05
3	chr5:76930319:G:T	76930319	NA,T	NA,G	NA,1	NA,inf	NA,inf	NA,0.726348	3.87692e-05	3.87692e-05
3	chr5:78792355:G:A	78792355	NA,A	NA,G	NA,1	NA,-inf	NA,inf	NA,0.694616	3.8762e-05	3.8762e-05
3	chr5:74648619:A:G	74648619	G,G	A,A	1,1	inf,-inf	inf,inf	0.444844,1.73021	3.87611e-05	3.87611e-05
3	chr5:77259868:A:C	77259868	NA,C	NA,A	NA,1	NA,inf	NA,inf	NA,0.714823	3.8751e-05	3.8751e-05
3	chr5:75828914:G:C	75828914	NA,C	NA,G	NA,1	NA,inf	NA,inf	NA,0.702158	3.8743e-05	3.8743e-05
3	chr5:77918666:C:T	77918666	NA,T	NA,C	NA,1	NA,-inf	NA,inf	NA,0.80263	3.87304e-05	3.87304e-05
3	chr5:78442552:C:T	78442552	NA,T	NA,C	NA,1	NA,-inf	NA,inf	NA,1.14245	3.87165e-05	3.87165e-05
3	chr5:75078866:G:A	75078866	NA,A	NA,G	NA,1	NA,-inf	NA,inf	NA,0.721326	3.87112e-05	3.87112e-05
3	chr5:78378591:A:G	78378591	NA,G	NA,A	NA,1	NA,-inf	NA,inf	NA,1.13683	3.87108e-05	3.87108e-05
3	chr5:74652397:C:T	74652397	NA,T	NA,C	NA,1	NA,inf	NA,inf	NA,0.73094	3.86981e-05	3.86981e-05
3	chr5:76438129:C:T	76438129	NA,T	NA,C	NA,1	NA,inf	NA,inf	NA,0.71473	3.86968e-05	3.86968e-05
3	chr5:78454299:G:T	78454299	T,T	G,G	1,1	-inf,-inf	inf,inf	8.0893,0.247387	3.86935e-05	3.98663e-05
3	chr5:76792242:C:G	76792242	NA,G	NA,C	NA,1	NA,-inf	NA,inf	NA,0.684423	3.86782e-05	3.86782e-05
3	chr5:77823250:C:T	77823250	NA,T	NA,C	NA,1	NA,inf	NA,inf	NA,0.759699	3.86722e-05	3.86722e-05
3	chr5:78213179:T:G	78213179	NA,G	NA,T	NA,1	NA,inf	NA,inf	NA,1.09689	3.86631e-05	3.86631e-05
3	chr5:76950594:C:T	76950594	NA,T	NA,C	NA,1	NA,inf	NA,inf	NA,0.73942	3.8638e-05	3.8638e-05
3	chr5:76927581:A:G	76927581	NA,G	NA,A	NA,1	NA,-inf	NA,inf	NA,0.719437	3.86278e-05	3.86278e-05
3	chr5:74593610:G:A	74593610	NA,A	NA,G	NA,1	NA,inf	NA,inf	NA,0.698791	3.86238e-05	3.86238e-05
3	chr5:77151609:C:T	77151609	NA,T	NA,C	NA,1	NA,-inf	NA,inf	NA,0.693872	3.86176e-05	3.86176e-05
3	chr5:78424479:C:CA	78424479	NA,CA	NA,C	NA,1	NA,-inf	NA,inf	NA,0.93309	3.86169e-05	3.86169e-05
3	chr5:75919521:A:G	75919521	NA,G	NA,A	NA,1	NA,-inf	NA,inf	NA,0.692416	3.8601e-05	3.8601e-05
3	chr5:78286868:C:T	78286868	NA,T	NA,C	NA,1	NA,inf	NA,inf	NA,0.75133	3.85949e-05	3.85949e-05
3	chr5:74902219:C:A	74902219	NA,A	NA,C	NA,1	NA,-inf	NA,inf	NA,0.713455	3.85915e-05	3.85915e-05
3	chr5:76939237:C:A	76939237	A,A	C,C	1,1	-inf,inf	inf,inf	0.737659,1.049	3.85539e-05	3.85539e-05
3	chr5:77618641:A:G	77618641	NA,G	NA,A	NA,1	NA,-inf	NA,inf	NA,0.68425	3.85488e-05	3.85488e-05
3	chr5:76145462:C:G	76145462	NA,G	NA,C	NA,1	NA,-inf	NA,inf	NA,0.700487	3.85396e-05	3.85396e-05
3	chr5:77151924:C:T	77151924	NA,T	NA,C	NA,1	NA,-inf	NA,inf	NA,0.694846	3.85394e-05	3.85394e-05
3	chr5:76944213:G:C	76944213	C,C	G,G	1,1	-inf,-inf	inf,inf	2.25118,0.0103274	3.85374e-05	3.85374e-05
3	chr5:76796731:G:A	76796731	NA,A	NA,G	NA,1	NA,inf	NA,inf	NA,0.729416	3.85319e-05	3.85319e-05
3	chr5:77533825:C:T	77533825	NA,T	NA,C	NA,1	NA,-inf	NA,inf	NA,0.733438	3.8521e-05	3.8521e-05
3	chr5:77659313:C:T	77659313	NA,T	NA,C	NA,1	NA,-inf	NA,inf	NA,0.72502	3.85126e-05	3.85126e-05
3	chr5:76650809:T:C	76650809	NA,C	NA,T	NA,1	NA,-inf	NA,inf	NA,0.682855	3.85122e-05	3.85122e-05
3	chr5:78226796:T:A	78226796	NA,A	NA,T	NA,1	NA,-inf	NA,inf	NA,0.817142	3.85059e-05	3.85059e-05
3	chr5:77662044:T:C	77662044	NA,C	NA,T	NA,1	NA,-inf	NA,inf	NA,0.723155	3.84967e-05	3.84967e-05
3	chr5:74987748:T:C	74987748	NA,C	NA,T	NA,1	NA,inf	NA,inf	NA,0.698256	3.84524e-05	3.84524e-05
3	chr5:75349298:G:A	75349298	NA,A	NA,G	NA,1	NA,inf	NA,inf	NA,0.721147	3.84425e-05	3.84425e-05
3	chr5:75099670:G:A	75099670	NA,A	NA,G	NA,1	NA,-inf	NA,inf	NA,0.702048	3.84397e-05	3.84397e-05
3	chr5:77117641:C:A	77117641	NA,A	NA,C	NA,1	NA,inf	NA,inf	NA,0.717358	3.84286e-05	3.84286e-05
3	chr5:74716915:C:T	74716915	T,NA	C,NA	1,NA	-inf,NA	inf,NA	1.00604,NA	3.84231e-05	3.84231e-05
3	chr5:76647724:T:C	76647724	C,C	T,T	1,1	-inf,-inf	inf,inf	0.182545,1.21016	3.83821e-05	3.83821e-05
3	chr5:76938354:A:C	76938354	C,C	A,A	1,1	-inf,inf	inf,inf	0.879736,0.875746	3.83776e-05	3.83776e-05
3	chr5:78438519:C:T	78438519	T,T	C,C	1,1	-inf,-inf	inf,inf	8.0747,0.183858	3.83736e-05	3.9443e-05
3	chr5:78439168:A:T	78439168	NA,T	NA,A	NA,1	NA,-inf	NA,inf	NA,1.13586	3.83734e-05	3.83734e-05
3	chr5:75660770:G:C	75660770	NA,C	NA,G	NA,1	NA,-inf	NA,inf	NA,0.691198	3.83675e-05	3.83675e-05
3	chr5:75946527:T:G	75946527	NA,G	NA,T	NA,1	NA,inf	NA,inf	NA,0.689377	3.83486e-05	3.83486e-05
3	chr5:78421174:C:T	78421174	T,T	C,C	1,1	-inf,-inf	inf,inf	8.07921,0.220222	3.83448e-05	3.94659e-05
3	chr5:75653218:T:C	75653218	NA,C	NA,T	NA,1	NA,inf	NA,inf	NA,0.714214	3.83397e-05	3.83397e-05
3	chr5:75444553:T:C	75444553	NA,C	NA,T	NA,1	NA,-inf	NA,inf	NA,0.691874	3.83383e-05	3.83383e-05
3	chr5:77103715:A:G	77103715	NA,G	NA,A	NA,1	NA,-inf	NA,inf	NA,0.717868	3.83344e-05	3.83344e-05
3	chr5:76940701:A:C	76940701	C,C	A,A	1,1	-inf,inf	inf,inf	0.719541,1.08704	3.83318e-05	3.83318e-05
3	chr5:77903799:AG:A	77903799	NA,A	NA,AG	NA,1	NA,-inf	NA,inf	NA,0.725223	3.83219e-05	3.83219e-05
3	chr5:75344665:C:T	75344665	T,T	C,C	1,1	-inf,inf	inf,inf	1.74036,0.458342	3.83077e-05	3.83077e-05
3	chr5:76219303:C:T	76219303	NA,T	NA,C	NA,1	NA,-inf	NA,inf	NA,0.70525	3.8304e-05	3.8304e-05
3	chr5:75878383:A:G	75878383	NA,G	NA,A	NA,1	NA,-inf	NA,inf	NA,0.713972	3.82952e-05	3.82952e-05
3	chr5:78722163:C:T	78722163	NA,T	NA,C	NA,1	NA,inf	NA,inf	NA,0.767555	3.82472e-05	3.82472e-05
3	chr5:75926066:T:C	75926066	NA,C	NA,T	NA,1	NA,-inf	NA,inf	NA,0.740045	3.82443e-05	3.82443e-05
3	chr5:75866764:G:A	75866764	NA,A	NA,G	NA,1	NA,-inf	NA,inf	NA,0.712003	3.82402e-05	3.82402e-05
3	chr5:76018795:A:G	76018795	NA,G	NA,A	NA,1	NA,inf	NA,inf	NA,0.707631	3.8215e-05	3.8215e-05
3	chr5:74894350:A:G	74894350	NA,G	NA,A	NA,1	NA,-inf	NA,inf	NA,0.703778	3.82022e-05	3.82022e-05
3	chr5:75002811:G:A	75002811	A,A	G,G	1,1	-inf,inf	inf,inf	1.88916,0.0951739	3.81967e-05	3.81967e-05
3	chr5:77640116:C:G	77640116	NA,G	NA,C	NA,1	NA,-inf	NA,inf	NA,0.669768	3.81903e-05	3.81903e-05
3	chr5:77088093:C:T	77088093	NA,T	NA,C	NA,1	NA,-inf	NA,inf	NA,0.690989	3.81825e-05	3.81825e-05
3	chr5:78048755:T:C	78048755	C,NA	T,NA	1,NA	-inf,NA	inf,NA	2.0319,NA	3.81572e-05	3.81572e-05
3	chr5:76451311:A:C	76451311	NA,C	NA,A	NA,1	NA,inf	NA,inf	NA,0.719241	3.81527e-05	3.81527e-05
3	chr5:74894373:T:C	74894373	NA,C	NA,T	NA,1	NA,-inf	NA,inf	NA,0.685873	3.81517e-05	3.81517e-05
3	chr5:75343434:T:G	75343434	G,G	T,T	1,1	-inf,inf	inf,inf	1.7407,0.453209	3.81175e-05	3.81175e-05
3	chr5:76483956:AT:A	76483956	NA,A	NA,AT	NA,1	NA,inf	NA,inf	NA,0.692787	3.81013e-05	3.81013e-05
3	chr5:78325466:G:A	78325466	NA,A	NA,G	NA,1	NA,inf	NA,inf	NA,0.825048	3.80971e-05	3.80971e-05
3	chr5:75828679:C:T	75828679	NA,T	NA,C	NA,1	NA,inf	NA,inf	NA,0.690905	3.80832e-05	3.80832e-05
3	chr5:77296837:T:C	77296837	NA,C	NA,T	NA,1	NA,-inf	NA,inf	NA,0.718971	3.80554e-05	3.80554e-05
3	chr5:78472419:A:T	78472419	T,T	A,A	1,1	inf,inf	inf,inf	0.13427,0.110496	3.80355e-05	3.80355e-05
3	chr5:76940486:A:G	76940486	G,G	A,A	1,1	-inf,inf	inf,inf	0.729617,1.07153	3.80343e-05	3.80343e-05
3	chr5:77044588:A:G	77044588	NA,G	NA,A	NA,1	NA,inf	NA,inf	NA,0.685294	3.80306e-05	3.80306e-05
3	chr5:75833528:G:C	75833528	C,C	G,G	1,1	-inf,inf	inf,inf	1.07307,1.02211	3.80083e-05	3.80083e-05
3	chr5:76875427:A:C	76875427	C,C	A,A	1,1	-inf,-inf	inf,inf	2.61219,1.39776	3.80076e-05	3.80076e-05
3	chr5:75892816:A:G	75892816	NA,G	NA,A	NA,1	NA,-inf	NA,inf	NA,0.696594	3.79979e-05	3.79979e-05
3	chr5:77479927:G:A	77479927	NA,A	NA,G	NA,1	NA,inf	NA,inf	NA,0.662763	3.79931e-05	3.79931e-05
3	chr5:76334363:A:G	76334363	G,G	A,A	1,1	inf,-inf	inf,inf	0.314017,1.81727	3.79398e-05	3.79398e-05
3	chr5:75859988:G:A	75859988	NA,A	NA,G	NA,1	NA,-inf	NA,inf	NA,0.682701	3.79143e-05	3.79143e-05
3	chr5:77240183:T:TC	77240183	NA,TC	NA,T	NA,1	NA,inf	NA,inf	NA,0.690133	3.78886e-05	3.78886e-05
3	chr5:75678328:C:T	75678328	NA,T	NA,C	NA,1	NA,-inf	NA,inf	NA,0.682486	3.78761e-05	3.78761e-05
3	chr5:78290444:A:C	78290444	NA,C	NA,A	NA,1	NA,inf	NA,inf	NA,0.738909	3.78621e-05	3.78621e-05
3	chr5:78160030:T:C	78160030	C,C	T,T	1,1	-inf,-inf	inf,inf	2.80865,0.0251469	3.78406e-05	3.78406e-05
3	chr5:75892142:C:A	75892142	NA,A	NA,C	NA,1	NA,-inf	NA,inf	NA,0.693738	3.78269e-05	3.78269e-05
3	chr5:75650741:C:T	75650741	NA,T	NA,C	NA,1	NA,inf	NA,inf	NA,0.705606	3.78117e-05	3.78117e-05
3	chr5:77888791:A:G	77888791	NA,G	NA,A	NA,1	NA,-inf	NA,inf	NA,0.56269	3.78068e-05	3.78068e-05
3	chr5:75915632:C:T	75915632	NA,T	NA,C	NA,1	NA,-inf	NA,inf	NA,0.683548	3.77732e-05	3.77732e-05
3	chr5:76278617:G:C	76278617	NA,C	NA,G	NA,1	NA,-inf	NA,inf	NA,0.674766	3.77615e-05	3.77615e-05
3	chr5:75834223:G:A	75834223	A,A	G,G	1,1	-inf,inf	inf,inf	1.04869,1.04592	3.77568e-05	3.77568e-05
3	chr5:75743413:G:C	75743413	NA,C	NA,G	NA,1	NA,inf	NA,inf	NA,0.707387	3.77518e-05	3.77518e-05
3	chr5:75652158:T:A	75652158	NA,A	NA,T	NA,1	NA,inf	NA,inf	NA,0.704647	3.7745e-05	3.7745e-05
3	chr5:75650532:A:T	75650532	NA,T	NA,A	NA,1	NA,inf	NA,inf	NA,0.70434	3.77388e-05	3.77389e-05
3	chr5:78444390:A:T	78444390	T,T	A,A	1,1	-inf,-inf	inf,inf	8.03031,0.27721	3.77354e-05	3.87607e-05
3	chr5:78714030:CAA:C	78714030	NA,C	NA,CAA	NA,1	NA,inf	NA,inf	NA,0.886159	3.77184e-05	3.77184e-05
3	chr5:78098844:G:A	78098844	NA,A	NA,G	NA,1	NA,inf	NA,inf	NA,1.06818	3.77064e-05	3.77064e-05
3	chr5:78242532:G:A	78242532	NA,A	NA,G	NA,1	NA,-inf	NA,inf	NA,0.80515	3.77001e-05	3.77001e-05
3	chr5:78470910:T:C	78470910	NA,C	NA,T	NA,1	NA,-inf	NA,inf	NA,0.920195	3.76958e-05	3.76958e-05
3	chr5:78628268:T:C	78628268	NA,C	NA,T	NA,1	NA,inf	NA,inf	NA,0.861753	3.76957e-05	3.76957e-05
3	chr5:75863449:A:C	75863449	NA,C	NA,A	NA,1	NA,inf	NA,inf	NA,0.706723	3.76911e-05	3.76911e-05
3	chr5:78317293:T:A	78317293	NA,A	NA,T	NA,1	NA,-inf	NA,inf	NA,0.781596	3.7683e-05	3.7683e-05
3	chr5:76336200:T:C	76336200	NA,C	NA,T	NA,1	NA,-inf	NA,inf	NA,0.698673	3.76634e-05	3.76634e-05
3	chr5:77381941:T:C	77381941	C,C	T,T	1,1	inf,-inf	inf,inf	0.339881,1.72824	3.76256e-05	3.76256e-05
3	chr5:75990694:T:C	75990694	NA,C	NA,T	NA,1	NA,-inf	NA,inf	NA,0.652834	3.76232e-05	3.76232e-05
3	chr5:78321390:A:C	78321390	NA,C	NA,A	NA,1	NA,-inf	NA,inf	NA,0.801615	3.75738e-05	3.75738e-05
3	chr5:78425819:C:T	78425819	T,T	C,C	1,1	inf,inf	inf,inf	0.0126444,0.219287	3.75638e-05	3.75638e-05
3	chr5:75863677:C:G	75863677	NA,G	NA,C	NA,1	NA,inf	NA,inf	NA,0.704218	3.7554e-05	3.7554e-05
3	chr5:77886944:C:T	77886944	NA,T	NA,C	NA,1	NA,inf	NA,inf	NA,0.727338	3.75423e-05	3.75423e-05
3	chr5:74980435:AATCCTG:A	74980435	NA,A	NA,AATCCTG	NA,1	NA,inf	NA,inf	NA,0.702579	3.75399e-05	3.75399e-05
3	chr5:76611358:G:A	76611358	NA,A	NA,G	NA,1	NA,-inf	NA,inf	NA,0.701327	3.75288e-05	3.75288e-05
3	chr5:75673680:G:A	75673680	A,NA	G,NA	1,NA	inf,NA	inf,NA	1.22349,NA	3.75036e-05	3.75036e-05
3	chr5:76630576:C:T	76630576	NA,T	NA,C	NA,1	NA,-inf	NA,inf	NA,0.683661	3.74988e-05	3.74988e-05
3	chr5:77953100:C:T	77953100	NA,T	NA,C	NA,1	NA,inf	NA,inf	NA,0.847623	3.74811e-05	3.74811e-05
3	chr5:74801467:G:C	74801467	C,NA	G,NA	1,NA	inf,NA	inf,NA	1.28142,NA	3.74742e-05	3.74742e-05
3	chr5:75906859:A:G	75906859	NA,G	NA,A	NA,1	NA,inf	NA,inf	NA,0.710282	3.7472e-05	3.7472e-05
3	chr5:78142044:T:C	78142044	C,C	T,T	1,1	-inf,-inf	inf,inf	2.79568,0.0371021	3.74391e-05	3.74391e-05
3	chr5:76612077:T:C	76612077	C,C	T,T	1,1	-inf,-inf	inf,inf	0.854569,1.46707	3.7437e-05	3.7437e-05
3	chr5:77119702:T:C	77119702	C,NA	T,NA	1,NA	inf,NA	inf,NA	0.935146,NA	3.74356e-05	3.74356e-05
3	chr5:75890948:T:C	75890948	NA,C	NA,T	NA,1	NA,-inf	NA,inf	NA,0.686086	3.74295e-05	3.74295e-05
3	chr5:78218349:C:A	78218349	A,A	C,C	1,1	-inf,-inf	inf,inf	2.30437,1.97187	3.74228e-05	3.74228e-05
3	chr5:78520955:G:C	78520955	NA,C	NA,G	NA,1	NA,inf	NA,inf	NA,0.421552	3.74123e-05	3.74123e-05
3	chr5:75944893:A:C	75944893	NA,C	NA,A	NA,1	NA,inf	NA,inf	NA,0.674715	3.73979e-05	3.73979e-05
3	chr5:77969800:T:C	77969800	NA,C	NA,T	NA,1	NA,-inf	NA,inf	NA,0.749336	3.73942e-05	3.73942e-05
3	chr5:75916119:C:G	75916119	NA,G	NA,C	NA,1	NA,-inf	NA,inf	NA,0.696731	3.73921e-05	3.73921e-05
3	chr5:75273506:C:G	75273506	NA,G	NA,C	NA,1	NA,-inf	NA,inf	NA,0.683873	3.73878e-05	3.73878e-05
3	chr5:75269164:C:T	75269164	NA,T	NA,C	NA,1	NA,-inf	NA,inf	NA,0.683873	3.73878e-05	3.73878e-05
3	chr5:75746988:T:G	75746988	NA,G	NA,T	NA,1	NA,inf	NA,inf	NA,0.690828	3.73802e-05	3.73802e-05
3	chr5:76501042:G:A	76501042	NA,A	NA,G	NA,1	NA,inf	NA,inf	NA,0.714547	3.73602e-05	3.73602e-05
3	chr5:77762750:C:T	77762750	NA,T	NA,C	NA,1	NA,-inf	NA,inf	NA,0.702235	3.73587e-05	3.73587e-05
3	chr5:75648299:A:G	75648299	NA,G	NA,A	NA,1	NA,inf	NA,inf	NA,0.693609	3.73514e-05	3.73514e-05
3	chr5:74987140:G:A	74987140	NA,A	NA,G	NA,1	NA,-inf	NA,inf	NA,0.653195	3.73198e-05	3.73198e-05
3	chr5:75903308:T:G	75903308	NA,G	NA,T	NA,1	NA,-inf	NA,inf	NA,0.680731	3.73143e-05	3.73143e-05
3	chr5:77195372:C:T	77195372	NA,T	NA,C	NA,1	NA,-inf	NA,inf	NA,0.641074	3.72942e-05	3.72942e-05
3	chr5:78436119:A:T	78436119	NA,T	NA,A	NA,1	NA,-inf	NA,inf	NA,0.910521	3.72706e-05	3.72706e-05
3	chr5:76563267:A:G	76563267	NA,G	NA,A	NA,1	NA,-inf	NA,inf	NA,0.691202	3.72685e-05	3.72685e-05
3	chr5:74932005:T:A	74932005	NA,A	NA,T	NA,1	NA,-inf	NA,inf	NA,0.686587	3.72449e-05	3.72449e-05
3	chr5:77615397:C:T	77615397	NA,T	NA,C	NA,1	NA,-inf	NA,inf	NA,0.680457	3.72403e-05	3.72403e-05
3	chr5:75832621:C:T	75832621	T,T	C,C	1,1	-inf,inf	inf,inf	1.03625,1.05036	3.72272e-05	3.72272e-05
3	chr5:76497069:C:G	76497069	NA,G	NA,C	NA,1	NA,inf	NA,inf	NA,0.691912	3.72258e-05	3.72258e-05
3	chr5:77828657:A:T	77828657	NA,T	NA,A	NA,1	NA,inf	NA,inf	NA,0.646979	3.72177e-05	3.72177e-05
3	chr5:78566135:A:T	78566135	NA,T	NA,A	NA,1	NA,inf	NA,inf	NA,0.603233	3.71975e-05	3.71975e-05
3	chr5:74912796:T:G	74912796	NA,G	NA,T	NA,1	NA,-inf	NA,inf	NA,0.684958	3.71758e-05	3.71758e-05
3	chr5:75906981:T:C	75906981	NA,C	NA,T	NA,1	NA,-inf	NA,inf	NA,0.677881	3.71489e-05	3.71489e-05
3	chr5:77087225:G:T	77087225	NA,T	NA,G	NA,1	NA,inf	NA,inf	NA,0.705218	3.71474e-05	3.71474e-05
3	chr5:78734855:A:G	78734855	NA,G	NA,A	NA,1	NA,inf	NA,inf	NA,0.760928	3.71434e-05	3.71434e-05
3	chr5:75853901:C:T	75853901	NA,T	NA,C	NA,1	NA,-inf	NA,inf	NA,0.694255	3.71371e-05	3.71371e-05
3	chr5:74698395:TA:T	74698395	NA,T	NA,TA	NA,1	NA,inf	NA,inf	NA,0.672113	3.71258e-05	3.71258e-05
3	chr5:74964713:T:C	74964713	NA,C	NA,T	NA,1	NA,inf	NA,inf	NA,0.690903	3.71076e-05	3.71076e-05
3	chr5:75653552:G:A	75653552	NA,A	NA,G	NA,1	NA,inf	NA,inf	NA,0.693363	3.71074e-05	3.71074e-05
3	chr5:75887381:C:T	75887381	NA,T	NA,C	NA,1	NA,-inf	NA,inf	NA,0.692994	3.70983e-05	3.70983e-05
3	chr5:75832784:G:A	75832784	A,A	G,G	1,1	-inf,inf	inf,inf	1.05072,1.03194	3.70748e-05	3.70748e-05
3	chr5:77278532:C:T	77278532	NA,T	NA,C	NA,1	NA,inf	NA,inf	NA,0.672877	3.7071e-05	3.7071e-05
3	chr5:76417866:A:G	76417866	G,G	A,A	1,1	inf,inf	inf,inf	1.39586,1.0253	3.70574e-05	3.70574e-05
3	chr5:77617690:C:T	77617690	NA,T	NA,C	NA,1	NA,-inf	NA,inf	NA,0.637843	3.70532e-05	3.70532e-05
3	chr5:77161405:A:G	77161405	NA,G	NA,A	NA,1	NA,-inf	NA,inf	NA,0.693902	3.70502e-05	3.70502e-05
3	chr5:76562390:C:T	76562390	NA,T	NA,C	NA,1	NA,-inf	NA,inf	NA,0.679905	3.70371e-05	3.70371e-05
3	chr5:76640948:G:C	76640948	NA,C	NA,G	NA,1	NA,-inf	NA,inf	NA,0.687273	3.70314e-05	3.70314e-05
3	chr5:78213731:C:T	78213731	T,NA	C,NA	1,NA	-inf,NA	inf,NA	1.49314,NA	3.70265e-05	3.70265e-05
3	chr5:75641832:A:C	75641832	NA,C	NA,A	NA,1	NA,inf	NA,inf	NA,0.692353	3.70229e-05	3.70229e-05
3	chr5:77970465:A:G	77970465	G,G	A,A	1,1	-inf,-inf	inf,inf	2.40431,0.285668	3.70145e-05	3.70145e-05
3	chr5:75907461:G:A	75907461	NA,A	NA,G	NA,1	NA,-inf	NA,inf	NA,0.674651	3.69604e-05	3.69604e-05
3	chr5:75947610:G:A	75947610	NA,A	NA,G	NA,1	NA,inf	NA,inf	NA,0.666244	3.69514e-05	3.69514e-05
3	chr5:75355731:C:G	75355731	NA,G	NA,C	NA,1	NA,inf	NA,inf	NA,0.704392	3.6947e-05	3.6947e-05
3	chr5:75651364:A:G	75651364	NA,G	NA,A	NA,1	NA,inf	NA,inf	NA,0.690949	3.69389e-05	3.69389e-05
3	chr5:78723163:G:A	78723163	NA,A	NA,G	NA,1	NA,-inf	NA,inf	NA,0.69608	3.69371e-05	3.69371e-05
3	chr5:74589227:T:C	74589227	NA,C	NA,T	NA,1	NA,inf	NA,inf	NA,0.673452	3.69353e-05	3.69353e-05
3	chr5:75287319:G:A	75287319	NA,A	NA,G	NA,1	NA,-inf	NA,inf	NA,0.693725	3.69289e-05	3.69289e-05
3	chr5:75985583:C:T	75985583	T,T	C,C	1,1	inf,inf	inf,inf	1.10859,1.02216	3.69126e-05	3.69126e-05
3	chr5:75745548:A:T	75745548	NA,T	NA,A	NA,1	NA,inf	NA,inf	NA,0.682065	3.68679e-05	3.68679e-05
3	chr5:75907407:T:G	75907407	NA,G	NA,T	NA,1	NA,-inf	NA,inf	NA,0.67271	3.68487e-05	3.68487e-05
3	chr5:76417093:G:A	76417093	NA,A	NA,G	NA,1	NA,inf	NA,inf	NA,0.682038	3.68436e-05	3.68436e-05
3	chr5:76374699:A:G	76374699	NA,G	NA,A	NA,1	NA,inf	NA,inf	NA,0.671541	3.68409e-05	3.68409e-05
3	chr5:77462599:T:C	77462599	NA,C	NA,T	NA,1	NA,inf	NA,inf	NA,0.695755	3.68389e-05	3.68389e-05
3	chr5:74710038:A:G	74710038	NA,G	NA,A	NA,1	NA,-inf	NA,inf	NA,0.686327	3.68285e-05	3.68285e-05
3	chr5:75876521:CAT:C	75876521	NA,C	NA,CAT	NA,1	NA,inf	NA,inf	NA,0.687893	3.68076e-05	3.68076e-05
3	chr5:76643964:A:G	76643964	NA,G	NA,A	NA,1	NA,inf	NA,inf	NA,0.685754	3.67944e-05	3.67944e-05
3	chr5:76685551:C:T	76685551	NA,T	NA,C	NA,1	NA,-inf	NA,inf	NA,0.65261	3.67816e-05	3.67816e-05
3	chr5:75906776:A:T	75906776	NA,T	NA,A	NA,1	NA,-inf	NA,inf	NA,0.671527	3.67781e-05	3.67781e-05
3	chr5:75900269:A:T	75900269	NA,T	NA,A	NA,1	NA,-inf	NA,inf	NA,0.671429	3.67762e-05	3.67762e-05
3	chr5:75908178:T:C	75908178	NA,C	NA,T	NA,1	NA,-inf	NA,inf	NA,0.671418	3.67706e-05	3.67706e-05
3	chr5:77479080:A:C	77479080	NA,C	NA,A	NA,1	NA,inf	NA,inf	NA,0.642809	3.6769e-05	3.6769e-05
3	chr5:77763176:G:A	77763176	A,A	G,G	1,1	-inf,-inf	inf,inf	1.39454,0.497066	3.67598e-05	3.67598e-05
3	chr5:75905417:T:C	75905417	NA,C	NA,T	NA,1	NA,-inf	NA,inf	NA,0.67105	3.67502e-05	3.67502e-05
3	chr5:78053963:T:C	78053963	NA,C	NA,T	NA,1	NA,-inf	NA,inf	NA,0.725875	3.67472e-05	3.67472e-05
3	chr5:78395781:A:G	78395781	NA,G	NA,A	NA,1	NA,-inf	NA,inf	NA,1.09686	3.67454e-05	3.67454e-05
3	chr5:75906425:C:T	75906425	NA,T	NA,C	NA,1	NA,-inf	NA,inf	NA,0.671203	3.67377e-05	3.67377e-05
3	chr5:75895634:G:C	75895634	NA,C	NA,G	NA,1	NA,-inf	NA,inf	NA,0.675208	3.67337e-05	3.67337e-05
3	chr5:77967375:C:CT	77967375	CT,CT	C,C	1,1	-inf,-inf	inf,inf	2.40542,0.186623	3.6725e-05	3.6725e-05
3	chr5:74562957:TA:T	74562957	NA,T	NA,TA	NA,1	NA,-inf	NA,inf	NA,0.679205	3.67179e-05	3.67179e-05
3	chr5:75905442:G:GA	75905442	NA,GA	NA,G	NA,1	NA,-inf	NA,inf	NA,0.670408	3.67144e-05	3.67144e-05
3	chr5:75901814:T:C	75901814	NA,C	NA,T	NA,1	NA,-inf	NA,inf	NA,0.670116	3.66964e-05	3.66964e-05
3	chr5:75908303:C:T	75908303	NA,T	NA,C	NA,1	NA,-inf	NA,inf	NA,0.670116	3.66964e-05	3.66964e-05
3	chr5:75900174:G:A	75900174	NA,A	NA,G	NA,1	NA,-inf	NA,inf	NA,0.670116	3.66964e-05	3.66964e-05
3	chr5:75908384:G:A	75908384	NA,A	NA,G	NA,1	NA,-inf	NA,inf	NA,0.670116	3.66964e-05	3.66964e-05
3	chr5:76375260:C:T	76375260	NA,T	NA,C	NA,1	NA,inf	NA,inf	NA,0.668893	3.66874e-05	3.66874e-05
3	chr5:75900674:C:T	75900674	NA,T	NA,C	NA,1	NA,-inf	NA,inf	NA,0.669914	3.6684e-05	3.6684e-05
3	chr5:78147306:G:C	78147306	NA,C	NA,G	NA,1	NA,-inf	NA,inf	NA,0.710263	3.6653e-05	3.6653e-05
3	chr5:75312907:C:T	75312907	T,T	C,C	1,1	-inf,inf	inf,inf	1.62057,0.720606	3.66484e-05	3.66484e-05
3	chr5:77183319:C:T	77183319	NA,T	NA,C	NA,1	NA,-inf	NA,inf	NA,0.699089	3.66446e-05	3.66446e-05
3	chr5:78577646:C:G	78577646	NA,G	NA,C	NA,1	NA,inf	NA,inf	NA,0.630943	3.66438e-05	3.66438e-05
3	chr5:75902256:C:T	75902256	NA,T	NA,C	NA,1	NA,-inf	NA,inf	NA,0.66916	3.66383e-05	3.66383e-05
3	chr5:75832405:A:G	75832405	G,G	A,A	1,1	-inf,inf	inf,inf	1.07334,0.998658	3.66333e-05	3.66333e-05
3	chr5:75906828:C:A	75906828	NA,A	NA,C	NA,1	NA,-inf	NA,inf	NA,0.669021	3.66315e-05	3.66315e-05
3	chr5:78438755:G:T	78438755	T,T	G,G	1,1	-inf,-inf	inf,inf	8.0321,0.20592	3.66278e-05	3.7612e-05
3	chr5:76395671:A:C	76395671	C,NA	A,NA	1,NA	-inf,NA	inf,NA	1.11132,NA	3.66265e-05	3.66265e-05
3	chr5:77551209:A:C	77551209	NA,C	NA,A	NA,1	NA,-inf	NA,inf	NA,0.702466	3.66136e-05	3.66136e-05
3	chr5:76472429:T:C	76472429	NA,C	NA,T	NA,1	NA,inf	NA,inf	NA,0.683743	3.66085e-05	3.66085e-05
3	chr5:78581583:G:A	78581583	NA,A	NA,G	NA,1	NA,inf	NA,inf	NA,0.630607	3.65975e-05	3.65975e-05
3	chr5:78363033:C:T	78363033	NA,T	NA,C	NA,1	NA,-inf	NA,inf	NA,1.09372	3.6588e-05	3.6588e-05
3	chr5:76686299:T:G	76686299	G,NA	T,NA	1,NA	-inf,NA	inf,NA	1.44355,NA	3.65856e-05	3.65856e-05
3	chr5:78449352:A:C	78449352	C,C	A,A	1,1	-inf,-inf	inf,inf	8.02775,0.23989	3.65849e-05	3.75887e-05
3	chr5:76034801:T:A	76034801	NA,A	NA,T	NA,1	NA,-inf	NA,inf	NA,0.674573	3.6583e-05	3.6583e-05
3	chr5:74988149:G:A	74988149	NA,A	NA,G	NA,1	NA,inf	NA,inf	NA,0.69287	3.6565e-05	3.6565e-05
3	chr5:78851039:T:A	78851039	NA,A	NA,T	NA,1	NA,-inf	NA,inf	NA,0.632729	3.65608e-05	3.65608e-05
3	chr5:76776510:A:G	76776510	NA,G	NA,A	NA,1	NA,-inf	NA,inf	NA,0.64657	3.65608e-05	3.65608e-05
3	chr5:75747126:G:A	75747126	NA,A	NA,G	NA,1	NA,inf	NA,inf	NA,0.676662	3.65567e-05	3.65567e-05
3	chr5:76844512:T:G	76844512	G,G	T,T	1,1	inf,inf	inf,inf	3.80577,0.769103	3.65499e-05	3.65499e-05
3	chr5:76128868:C:T	76128868	T,T	C,C	1,1	-inf,-inf	inf,inf	1.71469,0.00439173	3.6542e-05	3.6542e-05
3	chr5:74632832:T:C	74632832	NA,C	NA,T	NA,1	NA,-inf	NA,inf	NA,0.679818	3.65394e-05	3.65394e-05
3	chr5:78497289:GTTAA:G	78497289	G,G	GTTAA,GTTAA	1,1	inf,inf	inf,inf	0.153503,0.921868	3.65321e-05	3.65321e-05
3	chr5:76221738:G:T	76221738	T,T	G,G	1,1	-inf,inf	inf,inf	0.27405,1.83629	3.65052e-05	3.65052e-05
3	chr5:76638248:G:A	76638248	NA,A	NA,G	NA,1	NA,-inf	NA,inf	NA,0.659217	3.64992e-05	3.64992e-05
3	chr5:78588505:T:C	78588505	NA,C	NA,T	NA,1	NA,inf	NA,inf	NA,0.625995	3.64824e-05	3.64824e-05
3	chr5:76789857:A:G	76789857	NA,G	NA,A	NA,1	NA,-inf	NA,inf	NA,0.667931	3.64758e-05	3.64758e-05
3	chr5:77936187:C:A	77936187	A,NA	C,NA	1,NA	-inf,NA	inf,NA	1.29245,NA	3.64465e-05	3.64465e-05
3	chr5:75297732:C:T	75297732	NA,T	NA,C	NA,1	NA,inf	NA,inf	NA,0.652376	3.64391e-05	3.64391e-05
3	chr5:77717543:C:A	77717543	NA,A	NA,C	NA,1	NA,inf	NA,inf	NA,0.648987	3.64278e-05	3.64278e-05
3	chr5:77178798:C:G	77178798	NA,G	NA,C	NA,1	NA,-inf	NA,inf	NA,0.693571	3.6425e-05	3.6425e-05
3	chr5:78584858:C:T	78584858	NA,T	NA,C	NA,1	NA,inf	NA,inf	NA,0.627891	3.64116e-05	3.64116e-05
3	chr5:76551434:C:T	76551434	NA,T	NA,C	NA,1	NA,-inf	NA,inf	NA,0.647485	3.64084e-05	3.64084e-05
3	chr5:74856412:T:C	74856412	C,C	T,T	1,1	inf,inf	inf,inf	1.82003,0.0784599	3.64072e-05	3.64072e-05
3	chr5:78392611:C:G	78392611	G,G	C,C	1,1	-inf,-inf	inf,inf	7.97358,0.478403	3.63922e-05	3.75635e-05
3	chr5:76376693:G:A	76376693	NA,A	NA,G	NA,1	NA,inf	NA,inf	NA,0.684211	3.63849e-05	3.63849e-05
3	chr5:76217477:C:T	76217477	T,NA	C,NA	1,NA	-inf,NA	inf,NA	1.09916,NA	3.63642e-05	3.63642e-05
3	chr5:75044361:T:C	75044361	NA,C	NA,T	NA,1	NA,inf	NA,inf	NA,0.67426	3.63559e-05	3.63559e-05
3	chr5:78629229:A:G	78629229	NA,G	NA,A	NA,1	NA,inf	NA,inf	NA,0.957452	3.63559e-05	3.63559e-05
3	chr5:75064350:T:G	75064350	NA,G	NA,T	NA,1	NA,-inf	NA,inf	NA,0.681434	3.6353e-05	3.6353e-05
3	chr5:74682814:G:C	74682814	NA,C	NA,G	NA,1	NA,inf	NA,inf	NA,0.656061	3.63452e-05	3.63452e-05
3	chr5:78565835:C:T	78565835	NA,T	NA,C	NA,1	NA,inf	NA,inf	NA,0.625717	3.63435e-05	3.63435e-05
3	chr5:78390132:T:C	78390132	NA,C	NA,T	NA,1	NA,-inf	NA,inf	NA,1.08778	3.63339e-05	3.63339e-05
3	chr5:78691719:C:T	78691719	NA,T	NA,C	NA,1	NA,-inf	NA,inf	NA,0.698675	3.63098e-05	3.63098e-05
3	chr5:78085939:G:A	78085939	NA,A	NA,G	NA,1	NA,inf	NA,inf	NA,1.03909	3.63025e-05	3.63025e-05
3	chr5:78299362:A:G	78299362	NA,G	NA,A	NA,1	NA,-inf	NA,inf	NA,0.779666	3.63014e-05	3.63014e-05
3	chr5:74562959:TTATTATTA:T	74562959	NA,T	NA,TTATTATTA	NA,1	NA,-inf	NA,inf	NA,0.671841	3.62978e-05	3.62978e-05
3	chr5:75724752:A:T	75724752	NA,T	NA,A	NA,1	NA,inf	NA,inf	NA,0.670029	3.62978e-05	3.62978e-05
3	chr5:78682964:T:C	78682964	C,NA	T,NA	1,NA	inf,NA	inf,NA	1.03574,NA	3.62882e-05	3.62882e-05
3	chr5:75746943:G:A	75746943	NA,A	NA,G	NA,1	NA,inf	NA,inf	NA,0.671906	3.62865e-05	3.62865e-05
3	chr5:75959381:C:T	75959381	T,T	C,C	1,1	-inf,-inf	inf,inf	0.463645,1.63294	3.62666e-05	3.62666e-05
3	chr5:78380102:A:G	78380102	NA,G	NA,A	NA,1	NA,-inf	NA,inf	NA,1.08526	3.62384e-05	3.62384e-05
3	chr5:78431142:C:G	78431142	NA,G	NA,C	NA,1	NA,-inf	NA,inf	NA,0.891326	3.6232e-05	3.62321e-05
3	chr5:78622573:C:T	78622573	NA,T	NA,C	NA,1	NA,inf	NA,inf	NA,0.621765	3.62268e-05	3.62268e-05
3	chr5:74891442:T:G	74891442	NA,G	NA,T	NA,1	NA,-inf	NA,inf	NA,0.661403	3.62196e-05	3.62196e-05
3	chr5:77544894:TC:T	77544894	NA,T	NA,TC	NA,1	NA,-inf	NA,inf	NA,0.694955	3.62136e-05	3.62136e-05
3	chr5:75751469:G:A	75751469	NA,A	NA,G	NA,1	NA,inf	NA,inf	NA,0.670867	3.62068e-05	3.62068e-05
3	chr5:75847527:C:T	75847527	NA,T	NA,C	NA,1	NA,inf	NA,inf	NA,0.664707	3.62032e-05	3.62032e-05
3	chr5:78131635:AT:A	78131635	A,NA	AT,NA	1,NA	-inf,NA	inf,NA	1.81489,NA	3.61973e-05	3.61973e-05
3	chr5:76278088:A:T	76278088	NA,T	NA,A	NA,1	NA,inf	NA,inf	NA,0.662034	3.61968e-05	3.61968e-05
3	chr5:74667936:C:T	74667936	T,NA	C,NA	1,NA	-inf,NA	inf,NA	1.12177,NA	3.61924e-05	3.61924e-05
3	chr5:75113137:C:T	75113137	T,NA	C,NA	1,NA	inf,NA	inf,NA	0.632945,NA	3.61811e-05	3.61811e-05
3	chr5:74648392:C:T	74648392	T,T	C,C	1,1	inf,-inf	inf,inf	0.450682,1.68873	3.61786e-05	3.61786e-05
3	chr5:78509422:A:G	78509422	NA,G	NA,A	NA,1	NA,inf	NA,inf	NA,0.311431	3.61746e-05	3.61746e-05
3	chr5:75092761:T:C	75092761	NA,C	NA,T	NA,1	NA,inf	NA,inf	NA,0.679169	3.61728e-05	3.61728e-05
3	chr5:78844950:C:G	78844950	G,G	C,C	1,1	inf,inf	inf,inf	1.90529,0.158083	3.61716e-05	3.61716e-05
3	chr5:75749134:A:G	75749134	NA,G	NA,A	NA,1	NA,inf	NA,inf	NA,0.670216	3.61617e-05	3.61617e-05
3	chr5:76790259:C:G	76790259	NA,G	NA,C	NA,1	NA,-inf	NA,inf	NA,0.66279	3.6161e-05	3.6161e-05
3	chr5:75865384:C:T	75865384	NA,T	NA,C	NA,1	NA,-inf	NA,inf	NA,0.663821	3.61578e-05	3.61578e-05
3	chr5:74708325:G:A	74708325	NA,A	NA,G	NA,1	NA,-inf	NA,inf	NA,0.674357	3.61552e-05	3.61552e-05
3	chr5:74992141:C:T	74992141	NA,T	NA,C	NA,1	NA,inf	NA,inf	NA,0.676919	3.61342e-05	3.61342e-05
3	chr5:78178084:G:A	78178084	NA,A	NA,G	NA,1	NA,-inf	NA,inf	NA,0.772189	3.61329e-05	3.61329e-05
3	chr5:78534580:G:A	78534580	NA,A	NA,G	NA,1	NA,-inf	NA,inf	NA,0.727723	3.61322e-05	3.61322e-05
3	chr5:77052262:A:AG	77052262	NA,AG	NA,A	NA,1	NA,-inf	NA,inf	NA,0.662337	3.61148e-05	3.61148e-05
3	chr5:78560278:T:C	78560278	NA,C	NA,T	NA,1	NA,inf	NA,inf	NA,1.06476	3.61086e-05	3.61086e-05
3	chr5:77686724:T:C	77686724	C,C	T,T	1,1	inf,inf	inf,inf	1.30049,0.647631	3.6107e-05	3.6107e-05
3	chr5:75750829:A:G	75750829	NA,G	NA,A	NA,1	NA,inf	NA,inf	NA,0.669074	3.6097e-05	3.6097e-05
3	chr5:77072746:T:C	77072746	NA,C	NA,T	NA,1	NA,inf	NA,inf	NA,0.643645	3.60948e-05	3.60948e-05
3	chr5:76620778:G:A	76620778	A,A	G,G	1,1	-inf,-inf	inf,inf	1.99622,0.251609	3.60839e-05	3.60839e-05
3	chr5:78337025:C:T	78337025	NA,T	NA,C	NA,1	NA,inf	NA,inf	NA,0.804993	3.608e-05	3.608e-05
3	chr5:77214519:A:G	77214519	NA,G	NA,A	NA,1	NA,inf	NA,inf	NA,0.673491	3.60681e-05	3.60681e-05
3	chr5:77321305:C:A	77321305	NA,A	NA,C	NA,1	NA,-inf	NA,inf	NA,0.661898	3.60587e-05	3.60587e-05
3	chr5:76562035:C:A	76562035	NA,A	NA,C	NA,1	NA,-inf	NA,inf	NA,0.662984	3.60585e-05	3.60585e-05
3	chr5:76493871:C:T	76493871	NA,T	NA,C	NA,1	NA,inf	NA,inf	NA,0.659883	3.60585e-05	3.60585e-05
3	chr5:75915825:T:C	75915825	NA,C	NA,T	NA,1	NA,-inf	NA,inf	NA,0.67374	3.60578e-05	3.60578e-05
3	chr5:75941320:C:T	75941320	NA,T	NA,C	NA,1	NA,-inf	NA,inf	NA,0.675097	3.60577e-05	3.60577e-05
3	chr5:78143912:A:C	78143912	C,C	A,A	1,1	-inf,-inf	inf,inf	2.77274,0.0572116	3.60433e-05	3.60433e-05
3	chr5:75901796:G:A	75901796	NA,A	NA,G	NA,1	NA,-inf	NA,inf	NA,0.67307	3.60415e-05	3.60415e-05
3	chr5:78205444:C:T	78205444	NA,T	NA,C	NA,1	NA,-inf	NA,inf	NA,0.70271	3.60366e-05	3.60366e-05
3	chr5:75311549:C:T	75311549	NA,T	NA,C	NA,1	NA,inf	NA,inf	NA,0.679943	3.60256e-05	3.60256e-05
3	chr5:76708860:G:A	76708860	A,A	G,G	1,1	-inf,-inf	inf,inf	3.35848,0.634474	3.60205e-05	3.60205e-05
3	chr5:77969403:A:G	77969403	G,G	A,A	1,1	-inf,-inf	inf,inf	2.45713,0.172708	3.60068e-05	3.60068e-05
3	chr5:78205891:T:C	78205891	C,C	T,T	1,1	-inf,inf	inf,inf	2.68751,0.222718	3.60019e-05	3.60019e-05
3	chr5:77930962:T:C	77930962	C,NA	T,NA	1,NA	-inf,NA	inf,NA	1.2846,NA	3.59926e-05	3.59926e-05
3	chr5:76020870:A:C	76020870	NA,C	NA,A	NA,1	NA,inf	NA,inf	NA,0.658814	3.59892e-05	3.59892e-05
3	chr5:78584552:T:C	78584552	NA,C	NA,T	NA,1	NA,inf	NA,inf	NA,1.05748	3.59813e-05	3.59813e-05
3	chr5:75837528:T:C	75837528	NA,C	NA,T	NA,1	NA,inf	NA,inf	NA,0.656628	3.59788e-05	3.59788e-05
3	chr5:74956195:C:T	74956195	NA,T	NA,C	NA,1	NA,inf	NA,inf	NA,0.672651	3.59788e-05	3.59788e-05
3	chr5:76403705:A:G	76403705	NA,G	NA,A	NA,1	NA,inf	NA,inf	NA,0.656554	3.59775e-05	3.59775e-05
3	chr5:75701475:A:G	75701475	NA,G	NA,A	NA,1	NA,inf	NA,inf	NA,0.675721	3.59701e-05	3.59701e-05
3	chr5:77761230:T:C	77761230	C,C	T,T	1,1	-inf,-inf	inf,inf	1.38521,0.495542	3.59694e-05	3.59694e-05
3	chr5:76512208:CA:C	76512208	NA,C	NA,CA	NA,1	NA,-inf	NA,inf	NA,0.671335	3.59634e-05	3.59634e-05
3	chr5:78013385:G:T	78013385	NA,T	NA,G	NA,1	NA,-inf	NA,inf	NA,0.743482	3.59554e-05	3.59554e-05
3	chr5:75135423:C:A	75135423	NA,A	NA,C	NA,1	NA,inf	NA,inf	NA,0.644904	3.595e-05	3.595e-05
3	chr5:78517542:A:G	78517542	G,G	A,A	1,1	inf,-inf	inf,inf	0.284358,0.643921	3.59479e-05	3.59479e-05
3	chr5:77898745:T:C	77898745	NA,C	NA,T	NA,1	NA,-inf	NA,inf	NA,0.723182	3.59416e-05	3.59416e-05
3	chr5:75855389:T:C	75855389	NA,C	NA,T	NA,1	NA,-inf	NA,inf	NA,0.673364	3.59374e-05	3.59374e-05
3	chr5:76611362:A:T	76611362	NA,T	NA,A	NA,1	NA,-inf	NA,inf	NA,0.673826	3.59259e-05	3.59259e-05
3	chr5:77924772:C:T	77924772	NA,T	NA,C	NA,1	NA,inf	NA,inf	NA,0.681523	3.59243e-05	3.59243e-05
3	chr5:75900577:A:G	75900577	NA,G	NA,A	NA,1	NA,-inf	NA,inf	NA,0.656789	3.59231e-05	3.59231e-05
3	chr5:75875268:A:G	75875268	G,G	A,A	1,1	-inf,-inf	inf,inf	1.78835,0.441253	3.59228e-05	3.59228e-05
3	chr5:77909784:C:T	77909784	NA,T	NA,C	NA,1	NA,-inf	NA,inf	NA,0.611392	3.59049e-05	3.59049e-05
3	chr5:76483626:G:A	76483626	NA,A	NA,G	NA,1	NA,-inf	NA,inf	NA,0.63574	3.58927e-05	3.58927e-05
3	chr5:74916232:T:C	74916232	C,C	T,T	1,1	inf,-inf	inf,inf	1.56768,0.218437	3.58897e-05	3.58897e-05
3	chr5:77024005:A:C	77024005	NA,C	NA,A	NA,1	NA,-inf	NA,inf	NA,0.657018	3.58843e-05	3.58843e-05
3	chr5:76926199:C:T	76926199	T,T	C,C	1,1	inf,-inf	inf,inf	0.535162,0.701704	3.58686e-05	3.58686e-05
3	chr5:78514205:ACTT:A	78514205	A,A	ACTT,ACTT	1,1	inf,-inf	inf,inf	0.306858,0.584347	3.58672e-05	3.58672e-05
3	chr5:77608968:G:A	77608968	NA,A	NA,G	NA,1	NA,inf	NA,inf	NA,0.722625	3.58662e-05	3.58662e-05
3	chr5:75911950:A:G	75911950	NA,G	NA,A	NA,1	NA,-inf	NA,inf	NA,0.672588	3.58651e-05	3.58651e-05
3	chr5:78261296:A:G	78261296	NA,G	NA,A	NA,1	NA,inf	NA,inf	NA,0.621663	3.58342e-05	3.58342e-05
3	chr5:78194772:G:T	78194772	T,T	G,G	1,1	-inf,inf	inf,inf	2.76134,0.0186159	3.58322e-05	3.58322e-05
3	chr5:77158237:G:C	77158237	C,NA	G,NA	1,NA	inf,NA	inf,NA	1.14818,NA	3.58286e-05	3.58286e-05
3	chr5:75947587:T:A	75947587	NA,A	NA,T	NA,1	NA,inf	NA,inf	NA,0.646816	3.58264e-05	3.58264e-05
3	chr5:75856680:A:G	75856680	NA,G	NA,A	NA,1	NA,-inf	NA,inf	NA,0.671774	3.58212e-05	3.58212e-05
3	chr5:75945115:A:G	75945115	NA,G	NA,A	NA,1	NA,inf	NA,inf	NA,0.646627	3.58165e-05	3.58165e-05
3	chr5:77352216:G:A	77352216	NA,A	NA,G	NA,1	NA,-inf	NA,inf	NA,0.650338	3.57799e-05	3.57799e-05
3	chr5:78645383:AAT:A	78645383	NA,A	NA,AAT	NA,1	NA,inf	NA,inf	NA,0.592825	3.57623e-05	3.57623e-05
3	chr5:74676714:T:C	74676714	C,C	T,T	1,1	inf,-inf	inf,inf	0.333054,1.72259	3.57621e-05	3.57621e-05
3	chr5:75993116:AG:A	75993116	NA,A	NA,AG	NA,1	NA,-inf	NA,inf	NA,0.659084	3.57509e-05	3.57509e-05
3	chr5:75900180:A:G	75900180	NA,G	NA,A	NA,1	NA,-inf	NA,inf	NA,0.653916	3.57408e-05	3.57408e-05
3	chr5:77731556:C:T	77731556	NA,T	NA,C	NA,1	NA,inf	NA,inf	NA,0.636515	3.57369e-05	3.57369e-05
3	chr5:75833372:GACC:G	75833372	G,G	GACC,GACC	1,1	-inf,inf	inf,inf	1.02504,1.0405	3.57365e-05	3.57365e-05
3	chr5:76679121:T:C	76679121	NA,C	NA,T	NA,1	NA,-inf	NA,inf	NA,0.634342	3.57241e-05	3.57241e-05
3	chr5:75830493:C:T	75830493	NA,T	NA,C	NA,1	NA,inf	NA,inf	NA,0.650046	3.5723e-05	3.5723e-05
3	chr5:78372860:A:G	78372860	NA,G	NA,A	NA,1	NA,-inf	NA,inf	NA,1.0743	3.57193e-05	3.57193e-05
3	chr5:78790194:C:A	78790194	NA,A	NA,C	NA,1	NA,-inf	NA,inf	NA,0.710418	3.57092e-05	3.57092e-05
3	chr5:76217998:C:T	76217998	NA,T	NA,C	NA,1	NA,inf	NA,inf	NA,0.657091	3.57047e-05	3.57047e-05
3	chr5:75828743:A:G	75828743	NA,G	NA,A	NA,1	NA,inf	NA,inf	NA,0.651439	3.56899e-05	3.56899e-05
3	chr5:75875003:T:C	75875003	C,C	T,T	1,1	-inf,-inf	inf,inf	1.79335,0.4307	3.5689e-05	3.5689e-05
3	chr5:77034948:A:G	77034948	NA,G	NA,A	NA,1	NA,inf	NA,inf	NA,0.669293	3.56807e-05	3.56807e-05
3	chr5:78363867:A:G	78363867	NA,G	NA,A	NA,1	NA,-inf	NA,inf	NA,1.07379	3.56802e-05	3.56802e-05
3	chr5:77784821:G:A	77784821	NA,A	NA,G	NA,1	NA,inf	NA,inf	NA,0.650515	3.56771e-05	3.56771e-05
3	chr5:75450482:G:A	75450482	NA,A	NA,G	NA,1	NA,-inf	NA,inf	NA,0.662455	3.56689e-05	3.56689e-05
3	chr5:76062642:G:GA	76062642	NA,GA	NA,G	NA,1	NA,-inf	NA,inf	NA,0.66955	3.56575e-05	3.56576e-05
3	chr5:75000546:T:C	75000546	NA,C	NA,T	NA,1	NA,inf	NA,inf	NA,0.652612	3.56562e-05	3.56562e-05
3	chr5:76629207:A:G	76629207	NA,G	NA,A	NA,1	NA,-inf	NA,inf	NA,0.669141	3.56548e-05	3.56548e-05
3	chr5:74862790:A:T	74862790	T,NA	A,NA	1,NA	-inf,NA	inf,NA	0.965111,NA	3.56508e-05	3.56508e-05
3	chr5:77553519:A:G	77553519	NA,G	NA,A	NA,1	NA,-inf	NA,inf	NA,0.676196	3.56372e-05	3.56372e-05
3	chr5:75211030:T:C	75211030	NA,C	NA,T	NA,1	NA,inf	NA,inf	NA,0.668526	3.56159e-05	3.56159e-05
3	chr5:75909764:C:T	75909764	NA,T	NA,C	NA,1	NA,-inf	NA,inf	NA,0.667883	3.56041e-05	3.56041e-05
3	chr5:77179741:T:C	77179741	NA,C	NA,T	NA,1	NA,inf	NA,inf	NA,0.663702	3.55834e-05	3.55834e-05
3	chr5:75099216:T:C	75099216	C,C	T,T	1,1	-inf,-inf	inf,inf	1.5422,0.68053	3.55784e-05	3.55784e-05
3	chr5:78458002:T:C	78458002	NA,C	NA,T	NA,1	NA,-inf	NA,inf	NA,1.07543	3.55742e-05	3.55742e-05
3	chr5:76217285:C:T	76217285	NA,T	NA,C	NA,1	NA,-inf	NA,inf	NA,0.664233	3.55663e-05	3.55663e-05
3	chr5:76117400:C:T	76117400	NA,T	NA,C	NA,1	NA,inf	NA,inf	NA,0.668216	3.55644e-05	3.55644e-05
3	chr5:77269091:C:T	77269091	NA,T	NA,C	NA,1	NA,-inf	NA,inf	NA,0.644101	3.55598e-05	3.55598e-05
3	chr5:77267182:G:A	77267182	NA,A	NA,G	NA,1	NA,-inf	NA,inf	NA,0.644101	3.55598e-05	3.55598e-05
3	chr5:76633524:G:A	76633524	NA,A	NA,G	NA,1	NA,-inf	NA,inf	NA,0.64191	3.55594e-05	3.55594e-05
3	chr5:76118096:C:G	76118096	NA,G	NA,C	NA,1	NA,-inf	NA,inf	NA,0.659262	3.55564e-05	3.55564e-05
3	chr5:76394423:A:C	76394423	NA,C	NA,A	NA,1	NA,-inf	NA,inf	NA,0.647955	3.55432e-05	3.55432e-05
3	chr5:77982544:T:C	77982544	NA,C	NA,T	NA,1	NA,-inf	NA,inf	NA,0.473256	3.55391e-05	3.55391e-05
3	chr5:75660888:G:A	75660888	NA,A	NA,G	NA,1	NA,-inf	NA,inf	NA,0.641005	3.55138e-05	3.55138e-05
3	chr5:78175279:A:G	78175279	G,G	A,A	1,1	-inf,-inf	inf,inf	2.76687,0.00702202	3.55119e-05	3.55119e-05
3	chr5:75947154:A:G	75947154	NA,G	NA,A	NA,1	NA,inf	NA,inf	NA,0.640736	3.54886e-05	3.54886e-05
3	chr5:76904384:A:G	76904384	NA,G	NA,A	NA,1	NA,-inf	NA,inf	NA,0.661817	3.54861e-05	3.54861e-05
3	chr5:76398806:G:A	76398806	NA,A	NA,G	NA,1	NA,-inf	NA,inf	NA,0.680585	3.54851e-05	3.54851e-05
3	chr5:76660951:A:G	76660951	NA,G	NA,A	NA,1	NA,inf	NA,inf	NA,0.661419	3.54843e-05	3.54843e-05
3	chr5:77079897:T:C	77079897	C,C	T,T	1,1	-inf,inf	inf,inf	0.134005,1.33511	3.54843e-05	3.54843e-05
3	chr5:76610466:G:T	76610466	NA,T	NA,G	NA,1	NA,inf	NA,inf	NA,0.639939	3.54635e-05	3.54635e-05
3	chr5:76177364:C:T	76177364	NA,T	NA,C	NA,1	NA,inf	NA,inf	NA,0.647815	3.54309e-05	3.54309e-05
3	chr5:77926566:T:A	77926566	NA,A	NA,T	NA,1	NA,-inf	NA,inf	NA,0.594075	3.54299e-05	3.54299e-05
3	chr5:77103703:TGAGCAACCAG:T	77103703	NA,T	NA,TGAGCAACCAG	NA,1	NA,-inf	NA,inf	NA,0.652762	3.54215e-05	3.54215e-05
3	chr5:75209952:C:G	75209952	NA,G	NA,C	NA,1	NA,inf	NA,inf	NA,0.664993	3.54201e-05	3.54201e-05
3	chr5:75225201:A:G	75225201	NA,G	NA,A	NA,1	NA,-inf	NA,inf	NA,0.639847	3.5419e-05	3.5419e-05
3	chr5:75870844:C:A	75870844	NA,A	NA,C	NA,1	NA,-inf	NA,inf	NA,0.649811	3.54075e-05	3.54075e-05
3	chr5:78687454:T:G	78687454	NA,G	NA,T	NA,1	NA,inf	NA,inf	NA,0.694502	3.54044e-05	3.54044e-05
3	chr5:75740734:C:T	75740734	NA,T	NA,C	NA,1	NA,inf	NA,inf	NA,0.651698	3.53892e-05	3.53892e-05
3	chr5:78197190:T:C	78197190	NA,C	NA,T	NA,1	NA,-inf	NA,inf	NA,0.690936	3.53876e-05	3.53876e-05
3	chr5:77402600:ATG:A	77402600	NA,A	NA,ATG	NA,1	NA,-inf	NA,inf	NA,0.64148	3.53719e-05	3.53719e-05
3	chr5:75869935:A:G	75869935	G,G	A,A	1,1	-inf,-inf	inf,inf	1.78338,0.440684	3.53705e-05	3.53705e-05
3	chr5:75882672:G:A	75882672	NA,A	NA,G	NA,1	NA,-inf	NA,inf	NA,0.636052	3.53383e-05	3.53383e-05
3	chr5:77544919:C:T	77544919	NA,T	NA,C	NA,1	NA,-inf	NA,inf	NA,0.67896	3.53349e-05	3.53349e-05
3	chr5:75830583:C:G	75830583	NA,G	NA,C	NA,1	NA,inf	NA,inf	NA,0.645207	3.53235e-05	3.53235e-05
3	chr5:76317386:T:C	76317386	NA,C	NA,T	NA,1	NA,-inf	NA,inf	NA,0.664898	3.53133e-05	3.53133e-05
3	chr5:77533639:G:T	77533639	NA,T	NA,G	NA,1	NA,-inf	NA,inf	NA,0.67658	3.53086e-05	3.53086e-05
3	chr5:76564148:T:C	76564148	NA,C	NA,T	NA,1	NA,-inf	NA,inf	NA,0.649242	3.53059e-05	3.53059e-05
3	chr5:77739800:C:T	77739800	NA,T	NA,C	NA,1	NA,-inf	NA,inf	NA,0.668767	3.53057e-05	3.53057e-05
3	chr5:77299690:G:A	77299690	NA,A	NA,G	NA,1	NA,inf	NA,inf	NA,0.62965	3.53049e-05	3.53049e-05
3	chr5:75136580:T:G	75136580	NA,G	NA,T	NA,1	NA,-inf	NA,inf	NA,0.663186	3.52957e-05	3.52957e-05
3	chr5:78181810:C:G	78181810	NA,G	NA,C	NA,1	NA,-inf	NA,inf	NA,0.68929	3.52811e-05	3.52811e-05
3	chr5:78185707:A:T	78185707	T,NA	A,NA	1,NA	inf,NA	inf,NA	0.736099,NA	3.52798e-05	3.52798e-05
3	chr5:75664533:A:G	75664533	NA,G	NA,A	NA,1	NA,inf	NA,inf	NA,0.646728	3.52551e-05	3.52551e-05
3	chr5:78194161:G:A	78194161	NA,A	NA,G	NA,1	NA,-inf	NA,inf	NA,0.688712	3.52496e-05	3.52496e-05
3	chr5:77652214:T:C	77652214	NA,C	NA,T	NA,1	NA,inf	NA,inf	NA,0.676021	3.5249e-05	3.5249e-05
3	chr5:78592149:A:G	78592149	NA,G	NA,A	NA,1	NA,inf	NA,inf	NA,0.607293	3.52489e-05	3.52489e-05
3	chr5:78219497:T:A	78219497	NA,A	NA,T	NA,1	NA,-inf	NA,inf	NA,0.688053	3.52475e-05	3.52475e-05
3	chr5:76911359:T:G	76911359	NA,G	NA,T	NA,1	NA,-inf	NA,inf	NA,0.664334	3.5246e-05	3.5246e-05
3	chr5:77165207:G:A	77165207	NA,A	NA,G	NA,1	NA,inf	NA,inf	NA,0.647719	3.52406e-05	3.52406e-05
3	chr5:78129651:C:T	78129651	T,NA	C,NA	1,NA	-inf,NA	inf,NA	1.79642,NA	3.52394e-05	3.52394e-05
3	chr5:76812914:T:G	76812914	NA,G	NA,T	NA,1	NA,inf	NA,inf	NA,0.662448	3.52384e-05	3.52384e-05
3	chr5:78148434:T:G	78148434	G,G	T,T	1,1	-inf,-inf	inf,inf	2.75851,0.061809	3.52347e-05	3.52347e-05
3	chr5:77046163:G:T	77046163	NA,T	NA,G	NA,1	NA,inf	NA,inf	NA,0.659895	3.52344e-05	3.52344e-05
3	chr5:75311606:C:A	75311606	NA,A	NA,C	NA,1	NA,inf	NA,inf	NA,0.648622	3.52341e-05	3.52341e-05
3	chr5:77049149:A:G	77049149	NA,G	NA,A	NA,1	NA,inf	NA,inf	NA,0.628612	3.52334e-05	3.52334e-05
3	chr5:78142799:A:G	78142799	NA,G	NA,A	NA,1	NA,-inf	NA,inf	NA,0.688327	3.52304e-05	3.52304e-05
3	chr5:77052162:G:C	77052162	NA,C	NA,G	NA,1	NA,-inf	NA,inf	NA,0.643567	3.52246e-05	3.52246e-05
3	chr5:75662995:C:T	75662995	NA,T	NA,C	NA,1	NA,inf	NA,inf	NA,0.647014	3.52224e-05	3.52224e-05
3	chr5:77521711:C:T	77521711	NA,T	NA,C	NA,1	NA,-inf	NA,inf	NA,0.671289	3.52019e-05	3.52019e-05
3	chr5:78175506:C:T	78175506	NA,T	NA,C	NA,1	NA,-inf	NA,inf	NA,0.687719	3.51978e-05	3.51978e-05
3	chr5:78136700:G:A	78136700	A,A	G,G	1,1	-inf,-inf	inf,inf	2.75404,0.098341	3.51925e-05	3.51925e-05
3	chr5:77806060:C:G	77806060	NA,G	NA,C	NA,1	NA,-inf	NA,inf	NA,0.684956	3.51844e-05	3.51844e-05
3	chr5:78213632:C:T	78213632	NA,T	NA,C	NA,1	NA,-inf	NA,inf	NA,0.686794	3.51829e-05	3.51829e-05
3	chr5:77750713:T:A	77750713	A,A	T,T	1,1	-inf,-inf	inf,inf	1.39649,0.46659	3.51719e-05	3.51719e-05
3	chr5:78217339:T:C	78217339	NA,C	NA,T	NA,1	NA,-inf	NA,inf	NA,0.686517	3.51674e-05	3.51674e-05
3	chr5:75913346:C:T	75913346	NA,T	NA,C	NA,1	NA,-inf	NA,inf	NA,0.661705	3.51585e-05	3.51585e-05
3	chr5:78213721:C:T	78213721	NA,T	NA,C	NA,1	NA,-inf	NA,inf	NA,0.686307	3.51584e-05	3.51584e-05
3	chr5:78069823:C:T	78069823	T,NA	C,NA	1,NA	inf,NA	inf,NA	0.890562,NA	3.51505e-05	3.51505e-05
3	chr5:78168137:A:G	78168137	NA,G	NA,A	NA,1	NA,-inf	NA,inf	NA,0.686507	3.51289e-05	3.51289e-05
3	chr5:75915085:A:G	75915085	NA,G	NA,A	NA,1	NA,-inf	NA,inf	NA,0.656493	3.51241e-05	3.51241e-05
3	chr5:75272410:G:A	75272410	A,A	G,G	1,1	-inf,inf	inf,inf	1.81371,0.376438	3.50998e-05	3.50998e-05
3	chr5:78212594:G:T	78212594	NA,T	NA,G	NA,1	NA,-inf	NA,inf	NA,0.68537	3.50974e-05	3.50974e-05
3	chr5:78822420:T:C	78822420	NA,C	NA,T	NA,1	NA,inf	NA,inf	NA,0.635456	3.50856e-05	3.50856e-05
3	chr5:76775509:C:T	76775509	NA,T	NA,C	NA,1	NA,-inf	NA,inf	NA,0.621013	3.5085e-05	3.5085e-05
3	chr5:76401016:T:C	76401016	NA,C	NA,T	NA,1	NA,-inf	NA,inf	NA,0.638354	3.50832e-05	3.50832e-05
3	chr5:78087088:T:C	78087088	C,NA	T,NA	1,NA	inf,NA	inf,NA	0.747169,NA	3.50788e-05	3.50788e-05
3	chr5:75848688:T:C	75848688	NA,C	NA,T	NA,1	NA,inf	NA,inf	NA,0.644905	3.50739e-05	3.50739e-05
3	chr5:75369099:A:G	75369099	NA,G	NA,A	NA,1	NA,-inf	NA,inf	NA,0.634462	3.50726e-05	3.50726e-05
3	chr5:78200955:T:C	78200955	NA,C	NA,T	NA,1	NA,-inf	NA,inf	NA,0.68437	3.50442e-05	3.50442e-05
3	chr5:78607268:A:G	78607268	NA,G	NA,A	NA,1	NA,inf	NA,inf	NA,0.599051	3.5042e-05	3.5042e-05
3	chr5:78314486:T:G	78314486	NA,G	NA,T	NA,1	NA,-inf	NA,inf	NA,0.730818	3.50349e-05	3.50349e-05
3	chr5:74657737:T:G	74657737	NA,G	NA,T	NA,1	NA,inf	NA,inf	NA,0.66052	3.50278e-05	3.50278e-05
3	chr5:77930246:T:C	77930246	C,NA	T,NA	1,NA	-inf,NA	inf,NA	1.27015,NA	3.5017e-05	3.5017e-05
3	chr5:77053062:T:C	77053062	NA,C	NA,T	NA,1	NA,-inf	NA,inf	NA,0.639636	3.5009e-05	3.5009e-05
3	chr5:75770490:G:C	75770490	NA,C	NA,G	NA,1	NA,-inf	NA,inf	NA,0.673334	3.49709e-05	3.49709e-05
3	chr5:77444334:G:T	77444334	NA,T	NA,G	NA,1	NA,inf	NA,inf	NA,0.645248	3.49593e-05	3.49593e-05
3	chr5:75870635:A:G	75870635	G,G	A,A	1,1	-inf,-inf	inf,inf	1.74426,0.48361	3.49446e-05	3.49446e-05
3	chr5:76375480:T:C	76375480	NA,C	NA,T	NA,1	NA,inf	NA,inf	NA,0.636523	3.49327e-05	3.49327e-05
3	chr5:75842412:A:G	75842412	NA,G	NA,A	NA,1	NA,inf	NA,inf	NA,0.641206	3.4901e-05	3.4901e-05
3	chr5:76208253:G:T	76208253	NA,T	NA,G	NA,1	NA,-inf	NA,inf	NA,0.651891	3.48989e-05	3.48989e-05
3	chr5:74643178:C:T	74643178	NA,T	NA,C	NA,1	NA,-inf	NA,inf	NA,0.621019	3.48983e-05	3.48983e-05
3	chr5:78413267:T:G	78413267	NA,G	NA,T	NA,1	NA,-inf	NA,inf	NA,1.05595	3.48976e-05	3.48976e-05
3	chr5:75310689:G:A	75310689	NA,A	NA,G	NA,1	NA,inf	NA,inf	NA,0.642368	3.48932e-05	3.48932e-05
3	chr5:75045242:G:T	75045242	T,T	G,G	1,1	-inf,-inf	inf,inf	1.86257,0.0591128	3.48828e-05	3.48828e-05
3	chr5:76451289:T:G	76451289	NA,G	NA,T	NA,1	NA,inf	NA,inf	NA,0.640037	3.48792e-05	3.48792e-05
3	chr5:76519247:C:T	76519247	NA,T	NA,C	NA,1	NA,-inf	NA,inf	NA,0.649383	3.48692e-05	3.48692e-05
3	chr5:78387475:G:A	78387475	A,A	G,G	1,1	-inf,-inf	inf,inf	8.25295,1.02391	3.48607e-05	3.90227e-05
3	chr5:77774209:T:C	77774209	C,C	T,T	1,1	-inf,-inf	inf,inf	1.4662,0.365589	3.48522e-05	3.48522e-05
3	chr5:75827331:G:A	75827331	NA,A	NA,G	NA,1	NA,-inf	NA,inf	NA,0.658546	3.48416e-05	3.48416e-05
3	chr5:78089838:A:G	78089838	NA,G	NA,A	NA,1	NA,-inf	NA,inf	NA,0.755373	3.48087e-05	3.48087e-05
3	chr5:78069502:T:C	78069502	C,NA	T,NA	1,NA	-inf,NA	inf,NA	1.9667,NA	3.48063e-05	3.48063e-05
3	chr5:77704517:T:C	77704517	NA,C	NA,T	NA,1	NA,-inf	NA,inf	NA,0.568615	3.47897e-05	3.47897e-05
3	chr5:77056969:AAAG:A	77056969	NA,A	NA,AAAG	NA,1	NA,inf	NA,inf	NA,0.620406	3.47802e-05	3.47802e-05
3	chr5:75640571:G:A	75640571	NA,A	NA,G	NA,1	NA,inf	NA,inf	NA,0.636623	3.47668e-05	3.47668e-05
3	chr5:75870913:C:T	75870913	T,T	C,C	1,1	-inf,-inf	inf,inf	1.76421,0.454704	3.47667e-05	3.47667e-05
3	chr5:78867330:C:A	78867330	NA,A	NA,C	NA,1	NA,-inf	NA,inf	NA,0.608905	3.47648e-05	3.47648e-05
3	chr5:74888830:C:T	74888830	NA,T	NA,C	NA,1	NA,-inf	NA,inf	NA,0.639117	3.47608e-05	3.47608e-05
3	chr5:78077905:G:A	78077905	NA,A	NA,G	NA,1	NA,inf	NA,inf	NA,0.934127	3.47605e-05	3.47605e-05
3	chr5:76043314:T:G	76043314	NA,G	NA,T	NA,1	NA,-inf	NA,inf	NA,0.641579	3.47519e-05	3.47519e-05
3	chr5:78183857:A:C	78183857	C,C	A,A	1,1	-inf,inf	inf,inf	2.75342,0.00505987	3.47498e-05	3.47498e-05
3	chr5:78274217:A:T	78274217	NA,T	NA,A	NA,1	NA,-inf	NA,inf	NA,0.7294	3.47413e-05	3.47413e-05
3	chr5:78441820:G:A	78441820	A,A	G,G	1,1	-inf,-inf	inf,inf	7.97919,0.234374	3.47405e-05	3.56369e-05
3	chr5:77380456:C:G	77380456	NA,G	NA,C	NA,1	NA,inf	NA,inf	NA,0.664382	3.47381e-05	3.47381e-05
3	chr5:77384022:A:G	77384022	NA,G	NA,A	NA,1	NA,inf	NA,inf	NA,0.664382	3.47381e-05	3.47381e-05
3	chr5:75841992:G:T	75841992	NA,T	NA,G	NA,1	NA,inf	NA,inf	NA,0.650442	3.4733e-05	3.4733e-05
3	chr5:78216744:T:C	78216744	NA,C	NA,T	NA,1	NA,-inf	NA,inf	NA,0.678936	3.47103e-05	3.47103e-05
3	chr5:75947286:C:G	75947286	NA,G	NA,C	NA,1	NA,inf	NA,inf	NA,0.626136	3.47011e-05	3.47011e-05
3	chr5:75918046:G:A	75918046	NA,A	NA,G	NA,1	NA,inf	NA,inf	NA,0.65111	3.46281e-05	3.46281e-05
3	chr5:78216899:A:G	78216899	NA,G	NA,A	NA,1	NA,-inf	NA,inf	NA,0.67726	3.46222e-05	3.46222e-05
3	chr5:78257066:T:A	78257066	A,A	T,T	1,1	-inf,-inf	inf,inf	2.71477,0.5362	3.45962e-05	3.45962e-05
3	chr5:77231104:T:C	77231104	NA,C	NA,T	NA,1	NA,-inf	NA,inf	NA,0.625931	3.45957e-05	3.45957e-05
3	chr5:76411092:A:G	76411092	G,G	A,A	1,1	inf,-inf	inf,inf	2.07087,0.140543	3.45858e-05	3.45858e-05
3	chr5:76776807:C:T	76776807	NA,T	NA,C	NA,1	NA,-inf	NA,inf	NA,0.611605	3.45848e-05	3.45848e-05
3	chr5:75862181:T:C	75862181	NA,C	NA,T	NA,1	NA,inf	NA,inf	NA,0.647739	3.45836e-05	3.45836e-05
3	chr5:75882522:A:G	75882522	NA,G	NA,A	NA,1	NA,inf	NA,inf	NA,0.651923	3.45787e-05	3.45787e-05
3	chr5:78615914:C:T	78615914	NA,T	NA,C	NA,1	NA,inf	NA,inf	NA,0.59034	3.4565e-05	3.4565e-05
3	chr5:75987194:G:A	75987194	NA,A	NA,G	NA,1	NA,inf	NA,inf	NA,0.650292	3.45626e-05	3.45626e-05
3	chr5:78580059:T:C	78580059	NA,C	NA,T	NA,1	NA,inf	NA,inf	NA,1.02778	3.45594e-05	3.45594e-05
3	chr5:76822929:AAAATT:A	76822929	NA,A	NA,AAAATT	NA,1	NA,-inf	NA,inf	NA,0.642503	3.45484e-05	3.45484e-05
3	chr5:78792296:T:C	78792296	NA,C	NA,T	NA,1	NA,-inf	NA,inf	NA,0.619456	3.45374e-05	3.45374e-05
3	chr5:76458549:C:A	76458549	NA,A	NA,C	NA,1	NA,-inf	NA,inf	NA,0.652991	3.45167e-05	3.45167e-05
3	chr5:75739544:C:G	75739544	NA,G	NA,C	NA,1	NA,inf	NA,inf	NA,0.631594	3.45151e-05	3.45151e-05
3	chr5:77094864:T:C	77094864	NA,C	NA,T	NA,1	NA,inf	NA,inf	NA,0.656094	3.45151e-05	3.45151e-05
3	chr5:77023255:G:T	77023255	T,T	G,G	1,1	-inf,-inf	inf,inf	1.26004,1.02264	3.45106e-05	3.45106e-05
3	chr5:77256500:T:G	77256500	NA,G	NA,T	NA,1	NA,-inf	NA,inf	NA,0.624019	3.45089e-05	3.45089e-05
3	chr5:77844275:C:T	77844275	NA,T	NA,C	NA,1	NA,-inf	NA,inf	NA,0.61702	3.45087e-05	3.45087e-05
3	chr5:76414546:T:C	76414546	C,C	T,T	1,1	inf,inf	inf,inf	0.563952,1.33961	3.44954e-05	3.44954e-05
3	chr5:75868474:G:A	75868474	NA,A	NA,G	NA,1	NA,-inf	NA,inf	NA,0.633364	3.44904e-05	3.44904e-05
3	chr5:74892942:A:C	74892942	NA,C	NA,A	NA,1	NA,inf	NA,inf	NA,0.648345	3.44848e-05	3.44848e-05
3	chr5:75848389:A:C	75848389	NA,C	NA,A	NA,1	NA,inf	NA,inf	NA,0.645733	3.44814e-05	3.44814e-05
3	chr5:77054987:C:T	77054987	NA,T	NA,C	NA,1	NA,-inf	NA,inf	NA,0.631765	3.44775e-05	3.44775e-05
3	chr5:78596137:A:G	78596137	NA,G	NA,A	NA,1	NA,inf	NA,inf	NA,0.531699	3.44734e-05	3.44734e-05
3	chr5:76948822:C:T	76948822	NA,T	NA,C	NA,1	NA,-inf	NA,inf	NA,0.639933	3.44629e-05	3.44629e-05
3	chr5:77101783:G:T	77101783	NA,T	NA,G	NA,1	NA,-inf	NA,inf	NA,0.649494	3.44606e-05	3.44606e-05
3	chr5:78140300:G:A	78140300	A,A	G,G	1,1	-inf,-inf	inf,inf	2.74594,0.0471794	3.44106e-05	3.44106e-05
3	chr5:78855641:T:C	78855641	NA,C	NA,T	NA,1	NA,-inf	NA,inf	NA,0.595892	3.43945e-05	3.43945e-05
3	chr5:75748873:A:G	75748873	NA,G	NA,A	NA,1	NA,inf	NA,inf	NA,0.637623	3.43762e-05	3.43762e-05
3	chr5:76153778:G:T	76153778	NA,T	NA,G	NA,1	NA,inf	NA,inf	NA,0.65153	3.43702e-05	3.43702e-05
3	chr5:78058627:A:C	78058627	C,NA	A,NA	1,NA	-inf,NA	inf,NA	1.94568,NA	3.43671e-05	3.43671e-05
3	chr5:76179837:G:T	76179837	T,NA	G,NA	1,NA	inf,NA	inf,NA	0.623637,NA	3.43607e-05	3.43607e-05
3	chr5:77539977:G:A	77539977	NA,A	NA,G	NA,1	NA,-inf	NA,inf	NA,0.659643	3.43394e-05	3.43394e-05
3	chr5:76880841:G:A	76880841	NA,A	NA,G	NA,1	NA,-inf	NA,inf	NA,0.644251	3.43205e-05	3.43205e-05
3	chr5:74642443:G:C	74642443	NA,C	NA,G	NA,1	NA,-inf	NA,inf	NA,0.610621	3.43192e-05	3.43192e-05
3	chr5:76584567:AGCAGAACTATATG:A	76584567	A,A	AGCAGAACTATATG,AGCAGAACTATATG	1,1	inf,-inf	inf,inf	4.90214,0.167357	3.4313e-05	3.4313e-05
3	chr5:78327023:A:C	78327023	NA,C	NA,A	NA,1	NA,inf	NA,inf	NA,0.688282	3.43106e-05	3.43106e-05
3	chr5:76628447:C:G	76628447	NA,G	NA,C	NA,1	NA,-inf	NA,inf	NA,0.644134	3.42977e-05	3.42977e-05
3	chr5:77270356:G:T	77270356	NA,T	NA,G	NA,1	NA,-inf	NA,inf	NA,0.657728	3.42762e-05	3.42762e-05
3	chr5:77899961:C:T	77899961	NA,T	NA,C	NA,1	NA,-inf	NA,inf	NA,0.652031	3.42568e-05	3.42568e-05
3	chr5:75989997:A:G	75989997	NA,G	NA,A	NA,1	NA,-inf	NA,inf	NA,0.613091	3.42564e-05	3.42564e-05
3	chr5:75833510:A:G	75833510	G,G	A,A	1,1	-inf,inf	inf,inf	1.04087,0.999852	3.42419e-05	3.42419e-05
3	chr5:76139240:CT:C	76139240	NA,C	NA,CT	NA,1	NA,inf	NA,inf	NA,0.633105	3.42258e-05	3.42258e-05
3	chr5:75849299:G:A	75849299	NA,A	NA,G	NA,1	NA,inf	NA,inf	NA,0.628826	3.42211e-05	3.42211e-05
3	chr5:75746450:C:T	75746450	NA,T	NA,C	NA,1	NA,inf	NA,inf	NA,0.632819	3.4192e-05	3.4192e-05
3	chr5:77200327:C:T	77200327	T,T	C,C	1,1	inf,inf	inf,inf	0.389269,1.5981	3.41905e-05	3.41905e-05
3	chr5:75916086:A:G	75916086	NA,G	NA,A	NA,1	NA,-inf	NA,inf	NA,0.639068	3.41853e-05	3.41853e-05
3	chr5:76413620:TGG:T	76413620	T,T	TGG,TGG	1,1	inf,-inf	inf,inf	1.76953,0.79345	3.41608e-05	3.41608e-05
3	chr5:78143777:G:A	78143777	A,A	G,G	1,1	-inf,-inf	inf,inf	2.74012,0.0452278	3.41531e-05	3.41531e-05
3	chr5:77669476:G:T	77669476	NA,T	NA,G	NA,1	NA,-inf	NA,inf	NA,0.662556	3.41512e-05	3.41512e-05
3	chr5:77148868:G:A	77148868	A,A	G,G	1,1	inf,inf	inf,inf	2.47745,0.347313	3.41436e-05	3.41436e-05
3	chr5:76660143:G:A	76660143	NA,A	NA,G	NA,1	NA,inf	NA,inf	NA,0.653578	3.41334e-05	3.41334e-05
3	chr5:77910884:C:A	77910884	NA,A	NA,C	NA,1	NA,inf	NA,inf	NA,0.573053	3.41308e-05	3.41308e-05
3	chr5:75550361:C:T	75550361	NA,T	NA,C	NA,1	NA,inf	NA,inf	NA,0.639625	3.41267e-05	3.41267e-05
3	chr5:76864899:G:A	76864899	NA,A	NA,G	NA,1	NA,inf	NA,inf	NA,0.660044	3.41129e-05	3.41129e-05
3	chr5:78439337:T:TTGCAGTGGCTGGTACTGGTTGTTTTTTTCCATGTTTAG	78439337	NA,TTGCAGTGGCTGGTACTGGTTGTTTTTTTCCATGTTTAG	NA,T	NA,1	NA,-inf	NA,inf	NA,0.847442	3.41061e-05	3.41061e-05
3	chr5:78654686:A:T	78654686	NA,T	NA,A	NA,1	NA,inf	NA,inf	NA,0.774984	3.41004e-05	3.41004e-05
3	chr5:77075607:A:G	77075607	NA,G	NA,A	NA,1	NA,-inf	NA,inf	NA,0.627373	3.40978e-05	3.40978e-05
3	chr5:78722812:C:T	78722812	NA,T	NA,C	NA,1	NA,-inf	NA,inf	NA,0.646836	3.40972e-05	3.40972e-05
3	chr5:76879992:C:T	76879992	NA,T	NA,C	NA,1	NA,inf	NA,inf	NA,0.656676	3.40964e-05	3.40964e-05
3	chr5:78491738:AATTG:A	78491738	NA,A	NA,AATTG	NA,1	NA,-inf	NA,inf	NA,0.841355	3.40833e-05	3.40833e-05
3	chr5:78145623:T:C	78145623	C,C	T,T	1,1	-inf,-inf	inf,inf	2.73933,0.0424167	3.40771e-05	3.40771e-05
3	chr5:77698646:G:T	77698646	NA,T	NA,G	NA,1	NA,-inf	NA,inf	NA,0.643733	3.40743e-05	3.40743e-05
3	chr5:75899789:C:A	75899789	NA,A	NA,C	NA,1	NA,-inf	NA,inf	NA,0.622701	3.40728e-05	3.40728e-05
3	chr5:77052345:C:CCTGT	77052345	NA,CCTGT	NA,C	NA,1	NA,-inf	NA,inf	NA,0.622117	3.40692e-05	3.40692e-05
3	chr5:78498985:A:G	78498985	NA,G	NA,A	NA,1	NA,-inf	NA,inf	NA,0.748236	3.40508e-05	3.40508e-05
3	chr5:76671351:A:G	76671351	G,NA	A,NA	1,NA	-inf,NA	inf,NA	1.35951,NA	3.40294e-05	3.40294e-05
3	chr5:77301507:G:T	77301507	NA,T	NA,G	NA,1	NA,inf	NA,inf	NA,0.597097	3.40282e-05	3.40282e-05
3	chr5:75088290:A:G	75088290	G,G	A,A	1,1	-inf,inf	inf,inf	1.85634,0.208543	3.40171e-05	3.40171e-05
3	chr5:74648553:C:CTAT	74648553	CTAT,CTAT	C,C	1,1	inf,-inf	inf,inf	0.425209,1.67523	3.40073e-05	3.40073e-05
3	chr5:77384520:G:A	77384520	NA,A	NA,G	NA,1	NA,inf	NA,inf	NA,0.650849	3.40066e-05	3.40066e-05
3	chr5:75879466:T:TGC	75879466	NA,TGC	NA,T	NA,1	NA,-inf	NA,inf	NA,0.636024	3.40058e-05	3.40058e-05
3	chr5:74717414:C:T	74717414	NA,T	NA,C	NA,1	NA,-inf	NA,inf	NA,0.635144	3.39997e-05	3.39997e-05
3	chr5:75117888:T:C	75117888	C,C	T,T	1,1	-inf,-inf	inf,inf	1.53445,0.661776	3.39906e-05	3.39906e-05
3	chr5:74594435:T:C	74594435	NA,C	NA,T	NA,1	NA,inf	NA,inf	NA,0.657053	3.39753e-05	3.39753e-05
3	chr5:75129923:C:T	75129923	NA,T	NA,C	NA,1	NA,inf	NA,inf	NA,0.620722	3.39694e-05	3.39694e-05
3	chr5:77203424:G:T	77203424	T,T	G,G	1,1	inf,inf	inf,inf	1.41281,0.344081	3.39666e-05	3.39666e-05
3	chr5:76502825:T:C	76502825	NA,C	NA,T	NA,1	NA,inf	NA,inf	NA,0.62619	3.39625e-05	3.39625e-05
3	chr5:77686541:G:T	77686541	T,T	G,G	1,1	inf,inf	inf,inf	1.30727,0.602286	3.39588e-05	3.39588e-05
3	chr5:77113239:C:G	77113239	NA,G	NA,C	NA,1	NA,-inf	NA,inf	NA,0.637933	3.39524e-05	3.39524e-05
3	chr5:75080377:G:C	75080377	NA,C	NA,G	NA,1	NA,-inf	NA,inf	NA,0.638131	3.39515e-05	3.39515e-05
3	chr5:74833292:A:G	74833292	NA,G	NA,A	NA,1	NA,inf	NA,inf	NA,0.623224	3.39511e-05	3.39511e-05
3	chr5:77752317:T:C	77752317	NA,C	NA,T	NA,1	NA,-inf	NA,inf	NA,0.641161	3.39393e-05	3.39393e-05
3	chr5:78183792:A:C	78183792	NA,C	NA,A	NA,1	NA,-inf	NA,inf	NA,0.468539	3.39225e-05	3.39225e-05
3	chr5:78140145:C:T	78140145	T,T	C,C	1,1	-inf,-inf	inf,inf	2.73632,0.0565063	3.39174e-05	3.39174e-05
3	chr5:77062752:A:G	77062752	NA,G	NA,A	NA,1	NA,inf	NA,inf	NA,0.634922	3.39161e-05	3.39161e-05
3	chr5:76021149:A:T	76021149	NA,T	NA,A	NA,1	NA,-inf	NA,inf	NA,0.642448	3.39074e-05	3.39074e-05
3	chr5:75828586:T:C	75828586	NA,C	NA,T	NA,1	NA,inf	NA,inf	NA,0.617294	3.38811e-05	3.38811e-05
3	chr5:78707782:A:G	78707782	NA,G	NA,A	NA,1	NA,-inf	NA,inf	NA,0.670001	3.3878e-05	3.3878e-05
3	chr5:78233413:T:G	78233413	NA,G	NA,T	NA,1	NA,-inf	NA,inf	NA,0.448349	3.38701e-05	3.38701e-05
3	chr5:78782006:A:G	78782006	NA,G	NA,A	NA,1	NA,inf	NA,inf	NA,0.68945	3.38584e-05	3.38584e-05
3	chr5:74977603:C:T	74977603	NA,T	NA,C	NA,1	NA,inf	NA,inf	NA,0.639797	3.38539e-05	3.38539e-05
3	chr5:78816731:T:C	78816731	NA,C	NA,T	NA,1	NA,inf	NA,inf	NA,0.681155	3.38466e-05	3.38466e-05
3	chr5:75973011:T:A	75973011	NA,A	NA,T	NA,1	NA,-inf	NA,inf	NA,0.617724	3.38461e-05	3.38461e-05
3	chr5:77274508:C:T	77274508	NA,T	NA,C	NA,1	NA,inf	NA,inf	NA,0.609978	3.38315e-05	3.38315e-05
3	chr5:77800671:C:G	77800671	NA,G	NA,C	NA,1	NA,-inf	NA,inf	NA,0.659157	3.38204e-05	3.38204e-05
3	chr5:74895867:G:T	74895867	NA,T	NA,G	NA,1	NA,-inf	NA,inf	NA,0.624891	3.38051e-05	3.38051e-05
3	chr5:78166337:T:C	78166337	NA,C	NA,T	NA,1	NA,-inf	NA,inf	NA,0.832077	3.38025e-05	3.38025e-05
3	chr5:77995753:T:C	77995753	NA,C	NA,T	NA,1	NA,inf	NA,inf	NA,0.845834	3.38011e-05	3.38011e-05
3	chr5:78538070:C:A	78538070	NA,A	NA,C	NA,1	NA,-inf	NA,inf	NA,0.805522	3.37988e-05	3.37988e-05
3	chr5:76020227:G:A	76020227	NA,A	NA,G	NA,1	NA,inf	NA,inf	NA,0.634446	3.37979e-05	3.37979e-05
3	chr5:74712372:T:G	74712372	NA,G	NA,T	NA,1	NA,inf	NA,inf	NA,0.650003	3.37978e-05	3.37978e-05
3	chr5:76632264:T:C	76632264	NA,C	NA,T	NA,1	NA,-inf	NA,inf	NA,0.634135	3.37977e-05	3.37977e-05
3	chr5:76912473:G:A	76912473	NA,A	NA,G	NA,1	NA,-inf	NA,inf	NA,0.632626	3.37937e-05	3.37937e-05
3	chr5:77844830:C:T	77844830	T,T	C,C	1,1	-inf,inf	inf,inf	1.30149,1.05418	3.37911e-05	3.37911e-05
3	chr5:74585443:A:G	74585443	NA,G	NA,A	NA,1	NA,inf	NA,inf	NA,0.632709	3.37818e-05	3.37818e-05
3	chr5:78261813:A:G	78261813	G,G	A,A	1,1	-inf,-inf	inf,inf	1.40978,1.73119	3.37764e-05	3.37764e-05
3	chr5:76376642:C:T	76376642	NA,T	NA,C	NA,1	NA,inf	NA,inf	NA,0.614317	3.37717e-05	3.37717e-05
3	chr5:75778530:T:C	75778530	NA,C	NA,T	NA,1	NA,inf	NA,inf	NA,0.617117	3.37689e-05	3.37689e-05
3	chr5:77158950:G:T	77158950	NA,T	NA,G	NA,1	NA,-inf	NA,inf	NA,0.641656	3.3764e-05	3.3764e-05
3	chr5:78599376:T:C	78599376	NA,C	NA,T	NA,1	NA,inf	NA,inf	NA,0.576279	3.37627e-05	3.37627e-05
3	chr5:78602849:C:T	78602849	NA,T	NA,C	NA,1	NA,inf	NA,inf	NA,0.576209	3.3757e-05	3.3757e-05
3	chr5:77625460:C:T	77625460	NA,T	NA,C	NA,1	NA,-inf	NA,inf	NA,0.602081	3.37487e-05	3.37487e-05
3	chr5:74653880:A:AT	74653880	NA,AT	NA,A	NA,1	NA,-inf	NA,inf	NA,0.625742	3.37456e-05	3.37456e-05
3	chr5:76108625:G:A	76108625	NA,A	NA,G	NA,1	NA,-inf	NA,inf	NA,0.642843	3.37386e-05	3.37386e-05
3	chr5:78607418:A:G	78607418	NA,G	NA,A	NA,1	NA,inf	NA,inf	NA,0.575836	3.37375e-05	3.37375e-05
3	chr5:77387643:TCTC:T	77387643	T,T	TCTC,TCTC	1,1	inf,-inf	inf,inf	0.211937,1.75172	3.37306e-05	3.37306e-05
3	chr5:78117700:T:C	78117700	NA,C	NA,T	NA,1	NA,-inf	NA,inf	NA,0.715946	3.37287e-05	3.37287e-05
3	chr5:76404929:CA:C	76404929	NA,C	NA,CA	NA,1	NA,inf	NA,inf	NA,0.634864	3.3723e-05	3.3723e-05
3	chr5:78604819:A:G	78604819	NA,G	NA,A	NA,1	NA,inf	NA,inf	NA,0.575524	3.3721e-05	3.3721e-05
3	chr5:78297397:T:A	78297397	NA,A	NA,T	NA,1	NA,-inf	NA,inf	NA,0.731545	3.37205e-05	3.37205e-05
3	chr5:74696574:A:G	74696574	NA,G	NA,A	NA,1	NA,inf	NA,inf	NA,0.607805	3.37183e-05	3.37183e-05
3	chr5:76544851:C:T	76544851	T,T	C,C	1,1	inf,-inf	inf,inf	4.2473,0.784465	3.37168e-05	3.37168e-05
3	chr5:75739436:C:T	75739436	NA,T	NA,C	NA,1	NA,inf	NA,inf	NA,0.616549	3.37159e-05	3.37159e-05
3	chr5:78135443:T:C	78135443	NA,C	NA,T	NA,1	NA,-inf	NA,inf	NA,0.728684	3.37132e-05	3.37132e-05
3	chr5:78143986:C:T	78143986	T,T	C,C	1,1	-inf,-inf	inf,inf	2.73091,0.0598748	3.37036e-05	3.37036e-05
3	chr5:74561447:T:C	74561447	NA,C	NA,T	NA,1	NA,-inf	NA,inf	NA,0.627168	3.36992e-05	3.36992e-05
3	chr5:77126008:C:T	77126008	NA,T	NA,C	NA,1	NA,inf	NA,inf	NA,0.604955	3.36921e-05	3.36921e-05
3	chr5:78712710:A:T	78712710	NA,T	NA,A	NA,1	NA,inf	NA,inf	NA,0.67333	3.36832e-05	3.36832e-05
3	chr5:75995491:G:A	75995491	NA,A	NA,G	NA,1	NA,inf	NA,inf	NA,0.612373	3.36824e-05	3.36824e-05
3	chr5:76914670:A:T	76914670	NA,T	NA,A	NA,1	NA,-inf	NA,inf	NA,0.617475	3.36729e-05	3.36729e-05
3	chr5:78499980:T:A	78499980	A,A	T,T	1,1	-inf,-inf	inf,inf	7.53397,0.116569	3.36709e-05	3.39305e-05
3	chr5:76707433:C:T	76707433	T,T	C,C	1,1	-inf,-inf	inf,inf	3.43019,0.530353	3.36659e-05	3.36659e-05
3	chr5:75951962:T:G	75951962	NA,G	NA,T	NA,1	NA,inf	NA,inf	NA,0.632651	3.36531e-05	3.36531e-05
3	chr5:77642368:T:C	77642368	NA,C	NA,T	NA,1	NA,-inf	NA,inf	NA,0.641469	3.36434e-05	3.36434e-05
3	chr5:75883959:C:T	75883959	T,T	C,C	1,1	-inf,-inf	inf,inf	1.72583,0.483515	3.36179e-05	3.36179e-05
3	chr5:78782734:C:T	78782734	NA,T	NA,C	NA,1	NA,inf	NA,inf	NA,0.703491	3.36117e-05	3.36117e-05
3	chr5:75727164:T:C	75727164	NA,C	NA,T	NA,1	NA,-inf	NA,inf	NA,0.623528	3.35987e-05	3.35987e-05
3	chr5:77728919:G:A	77728919	NA,A	NA,G	NA,1	NA,-inf	NA,inf	NA,0.631963	3.35978e-05	3.35978e-05
3	chr5:76522798:A:C	76522798	NA,C	NA,A	NA,1	NA,-inf	NA,inf	NA,0.62389	3.35955e-05	3.35955e-05
3	chr5:76072835:T:C	76072835	NA,C	NA,T	NA,1	NA,-inf	NA,inf	NA,0.617351	3.35947e-05	3.35947e-05
3	chr5:76012446:C:T	76012446	NA,T	NA,C	NA,1	NA,-inf	NA,inf	NA,0.625376	3.35681e-05	3.35681e-05
3	chr5:78364749:T:G	78364749	G,G	T,T	1,1	-inf,-inf	inf,inf	7.92572,0.380751	3.35537e-05	3.44452e-05
3	chr5:78640244:TATCA:T	78640244	NA,T	NA,TATCA	NA,1	NA,-inf	NA,inf	NA,0.458678	3.35508e-05	3.35508e-05
3	chr5:77927385:C:G	77927385	NA,G	NA,C	NA,1	NA,inf	NA,inf	NA,0.629742	3.35379e-05	3.35379e-05
3	chr5:78570614:T:C	78570614	NA,C	NA,T	NA,1	NA,-inf	NA,inf	NA,0.75499	3.35149e-05	3.35149e-05
3	chr5:74935347:G:A	74935347	NA,A	NA,G	NA,1	NA,-inf	NA,inf	NA,0.616426	3.35021e-05	3.35021e-05
3	chr5:78618105:G:A	78618105	NA,A	NA,G	NA,1	NA,inf	NA,inf	NA,0.572715	3.34921e-05	3.34921e-05
3	chr5:78345098:G:A	78345098	NA,A	NA,G	NA,1	NA,inf	NA,inf	NA,0.779198	3.34883e-05	3.34883e-05
3	chr5:77530911:T:C	77530911	NA,C	NA,T	NA,1	NA,-inf	NA,inf	NA,0.638339	3.34758e-05	3.34758e-05
3	chr5:75888008:A:G	75888008	NA,G	NA,A	NA,1	NA,-inf	NA,inf	NA,0.624512	3.34632e-05	3.34632e-05
3	chr5:78614754:A:G	78614754	NA,G	NA,A	NA,1	NA,inf	NA,inf	NA,0.571843	3.34619e-05	3.34619e-05
3	chr5:78614119:G:A	78614119	NA,A	NA,G	NA,1	NA,inf	NA,inf	NA,0.571791	3.3459e-05	3.3459e-05
3	chr5:78848464:T:C	78848464	C,C	T,T	1,1	inf,inf	inf,inf	1.89047,0.0940808	3.34364e-05	3.34364e-05
3	chr5:78149191:A:T	78149191	T,NA	A,NA	1,NA	inf,NA	inf,NA	1.7921,NA	3.34356e-05	3.34356e-05
3	chr5:74913220:C:T	74913220	NA,T	NA,C	NA,1	NA,-inf	NA,inf	NA,0.623463	3.34241e-05	3.34241e-05
3	chr5:77965815:C:T	77965815	NA,T	NA,C	NA,1	NA,inf	NA,inf	NA,0.563066	3.34181e-05	3.34181e-05
3	chr5:76414647:T:C	76414647	C,C	T,T	1,1	inf,inf	inf,inf	0.541938,1.34477	3.34127e-05	3.34127e-05
3	chr5:74696784:G:A	74696784	A,A	G,G	1,1	-inf,inf	inf,inf	0.876268,1.05739	3.3405e-05	3.3405e-05
3	chr5:77153633:G:C	77153633	C,C	G,G	1,1	-inf,-inf	inf,inf	1.53099,0.666316	3.34048e-05	3.34048e-05
3	chr5:77700399:G:C	77700399	NA,C	NA,G	NA,1	NA,-inf	NA,inf	NA,0.630484	3.34042e-05	3.34042e-05
3	chr5:78610891:T:C	78610891	NA,C	NA,T	NA,1	NA,inf	NA,inf	NA,0.56838	3.33827e-05	3.33827e-05
3	chr5:78096795:T:C	78096795	C,NA	T,NA	1,NA	-inf,NA	inf,NA	0.357265,NA	3.33782e-05	3.33782e-05
3	chr5:75852256:A:G	75852256	NA,G	NA,A	NA,1	NA,inf	NA,inf	NA,0.613879	3.33781e-05	3.33781e-05
3	chr5:74586667:C:T	74586667	NA,T	NA,C	NA,1	NA,inf	NA,inf	NA,0.643751	3.33693e-05	3.33693e-05
3	chr5:74956702:T:C	74956702	NA,C	NA,T	NA,1	NA,inf	NA,inf	NA,0.608132	3.33599e-05	3.33599e-05
3	chr5:75759487:T:C	75759487	NA,C	NA,T	NA,1	NA,inf	NA,inf	NA,0.608026	3.33521e-05	3.33521e-05
3	chr5:78243174:C:A	78243174	NA,A	NA,C	NA,1	NA,-inf	NA,inf	NA,0.63289	3.33489e-05	3.33489e-05
3	chr5:76578792:G:A	76578792	NA,A	NA,G	NA,1	NA,-inf	NA,inf	NA,0.616914	3.33483e-05	3.33483e-05
3	chr5:78148457:G:A	78148457	A,A	G,G	1,1	-inf,-inf	inf,inf	2.72455,0.0611153	3.33482e-05	3.33482e-05
3	chr5:76419476:G:A	76419476	A,A	G,G	1,1	inf,inf	inf,inf	1.95852,0.187843	3.33454e-05	3.33454e-05
3	chr5:75883989:C:T	75883989	T,T	C,C	1,1	-inf,-inf	inf,inf	1.74025,0.45739	3.33427e-05	3.33427e-05
3	chr5:78064025:C:T	78064025	T,NA	C,NA	1,NA	-inf,NA	inf,NA	1.92829,NA	3.33414e-05	3.33414e-05
3	chr5:78621804:G:A	78621804	NA,A	NA,G	NA,1	NA,inf	NA,inf	NA,0.570156	3.33347e-05	3.33347e-05
3	chr5:76142527:A:G	76142527	NA,G	NA,A	NA,1	NA,-inf	NA,inf	NA,0.608696	3.33318e-05	3.33318e-05
3	chr5:75879074:C:T	75879074	T,T	C,C	1,1	-inf,-inf	inf,inf	1.76414,0.428105	3.33275e-05	3.33275e-05
3	chr5:76707182:T:C	76707182	NA,C	NA,T	NA,1	NA,-inf	NA,inf	NA,0.641874	3.33084e-05	3.33084e-05
3	chr5:74603289:A:C	74603289	NA,C	NA,A	NA,1	NA,inf	NA,inf	NA,0.64286	3.32798e-05	3.32798e-05
3	chr5:76338234:A:C	76338234	NA,C	NA,A	NA,1	NA,-inf	NA,inf	NA,0.613422	3.32794e-05	3.32794e-05
3	chr5:76997052:T:A	76997052	NA,A	NA,T	NA,1	NA,-inf	NA,inf	NA,0.623688	3.32789e-05	3.32789e-05
3	chr5:74871589:G:T	74871589	NA,T	NA,G	NA,1	NA,inf	NA,inf	NA,0.627852	3.32715e-05	3.32715e-05
3	chr5:78617083:C:A	78617083	NA,A	NA,C	NA,1	NA,inf	NA,inf	NA,0.892328	3.3271e-05	3.3271e-05
3	chr5:77907179:G:A	77907179	NA,A	NA,G	NA,1	NA,-inf	NA,inf	NA,0.632545	3.32606e-05	3.32606e-05
3	chr5:78153083:T:C	78153083	NA,C	NA,T	NA,1	NA,-inf	NA,inf	NA,0.820289	3.32565e-05	3.32565e-05
3	chr5:76368804:C:A	76368804	NA,A	NA,C	NA,1	NA,inf	NA,inf	NA,0.602792	3.32243e-05	3.32243e-05
3	chr5:78349960:T:C	78349960	C,C	T,T	1,1	inf,inf	inf,inf	0.304371,1.16796	3.32164e-05	3.32164e-05
3	chr5:76327028:TA:T	76327028	NA,T	NA,TA	NA,1	NA,-inf	NA,inf	NA,0.60093	3.32135e-05	3.32135e-05
3	chr5:77618120:G:T	77618120	NA,T	NA,G	NA,1	NA,-inf	NA,inf	NA,0.578259	3.31973e-05	3.31973e-05
3	chr5:78497571:T:G	78497571	NA,G	NA,T	NA,1	NA,-inf	NA,inf	NA,0.791318	3.31812e-05	3.31812e-05
3	chr5:76151519:T:G	76151519	NA,G	NA,T	NA,1	NA,inf	NA,inf	NA,0.628762	3.31749e-05	3.31749e-05
3	chr5:78228370:A:C	78228370	C,C	A,A	1,1	-inf,inf	inf,inf	2.72031,0.0387813	3.31741e-05	3.31741e-05
3	chr5:77927021:G:C	77927021	NA,C	NA,G	NA,1	NA,-inf	NA,inf	NA,0.551658	3.31696e-05	3.31696e-05
3	chr5:75748812:G:A	75748812	NA,A	NA,G	NA,1	NA,inf	NA,inf	NA,0.613067	3.31463e-05	3.31463e-05
3	chr5:77556800:C:G	77556800	NA,G	NA,C	NA,1	NA,-inf	NA,inf	NA,0.627137	3.31437e-05	3.31437e-05
3	chr5:76472499:G:A	76472499	NA,A	NA,G	NA,1	NA,inf	NA,inf	NA,0.616814	3.31365e-05	3.31365e-05
3	chr5:78248992:T:A	78248992	A,NA	T,NA	1,NA	inf,NA	inf,NA	0.813136,NA	3.31351e-05	3.31352e-05
3	chr5:77997237:G:A	77997237	NA,A	NA,G	NA,1	NA,-inf	NA,inf	NA,0.675496	3.30814e-05	3.30814e-05
3	chr5:77194134:C:T	77194134	NA,T	NA,C	NA,1	NA,inf	NA,inf	NA,0.599546	3.30778e-05	3.30778e-05
3	chr5:76200076:C:T	76200076	NA,T	NA,C	NA,1	NA,inf	NA,inf	NA,0.617496	3.30704e-05	3.30704e-05
3	chr5:77305089:A:C	77305089	NA,C	NA,A	NA,1	NA,inf	NA,inf	NA,0.581374	3.30641e-05	3.30641e-05
3	chr5:77533719:A:C	77533719	NA,C	NA,A	NA,1	NA,-inf	NA,inf	NA,0.627148	3.3057e-05	3.3057e-05
3	chr5:76912530:G:A	76912530	NA,A	NA,G	NA,1	NA,inf	NA,inf	NA,0.615335	3.30544e-05	3.30544e-05
3	chr5:75826147:C:T	75826147	NA,T	NA,C	NA,1	NA,-inf	NA,inf	NA,0.623843	3.305e-05	3.305e-05
3	chr5:75297296:A:T	75297296	T,T	A,A	1,1	-inf,inf	inf,inf	1.71365,0.0662306	3.30476e-05	3.30476e-05
3	chr5:75474092:C:T	75474092	NA,T	NA,C	NA,1	NA,inf	NA,inf	NA,0.622675	3.30355e-05	3.30355e-05
3	chr5:76396661:T:C	76396661	C,NA	T,NA	1,NA	-inf,NA	inf,NA	1.08967,NA	3.30259e-05	3.30259e-05
3	chr5:78348712:G:A	78348712	NA,A	NA,G	NA,1	NA,-inf	NA,inf	NA,0.756965	3.30023e-05	3.30023e-05
3	chr5:78402758:G:T	78402758	T,T	G,G	1,1	-inf,-inf	inf,inf	7.93157,0.298327	3.29965e-05	3.38544e-05
3	chr5:78832332:C:T	78832332	NA,T	NA,C	NA,1	NA,-inf	NA,inf	NA,0.557686	3.2996e-05	3.2996e-05
3	chr5:77025395:G:A	77025395	NA,A	NA,G	NA,1	NA,-inf	NA,inf	NA,0.602247	3.2996e-05	3.2996e-05
3	chr5:78611735:A:C	78611735	NA,C	NA,A	NA,1	NA,inf	NA,inf	NA,0.561472	3.29949e-05	3.29949e-05
3	chr5:76939388:G:A	76939388	A,A	G,G	1,1	-inf,inf	inf,inf	0.658829,1.07776	3.29943e-05	3.29943e-05
3	chr5:74590428:A:G	74590428	NA,G	NA,A	NA,1	NA,inf	NA,inf	NA,0.602413	3.29827e-05	3.29827e-05
3	chr5:75871451:T:C	75871451	C,C	T,T	1,1	-inf,-inf	inf,inf	1.75847,0.419121	3.29819e-05	3.29819e-05
3	chr5:78027101:A:T	78027101	NA,T	NA,A	NA,1	NA,inf	NA,inf	NA,0.490146	3.2978e-05	3.2978e-05
3	chr5:76066736:A:G	76066736	NA,G	NA,A	NA,1	NA,-inf	NA,inf	NA,0.607749	3.29756e-05	3.29756e-05
3	chr5:76547973:T:C	76547973	NA,C	NA,T	NA,1	NA,inf	NA,inf	NA,0.606593	3.29725e-05	3.29725e-05
3	chr5:77315366:C:T	77315366	T,NA	C,NA	1,NA	inf,NA	inf,NA	1.01523,NA	3.29694e-05	3.29694e-05
3	chr5:78139855:G:A	78139855	NA,A	NA,G	NA,1	NA,-inf	NA,inf	NA,0.712622	3.29656e-05	3.29656e-05
3	chr5:78134028:G:A	78134028	NA,A	NA,G	NA,1	NA,-inf	NA,inf	NA,0.712886	3.29656e-05	3.29656e-05
3	chr5:77861895:T:C	77861895	NA,C	NA,T	NA,1	NA,-inf	NA,inf	NA,0.636476	3.29493e-05	3.29493e-05
3	chr5:77090749:A:G	77090749	NA,G	NA,A	NA,1	NA,-inf	NA,inf	NA,0.607169	3.2948e-05	3.2948e-05
3	chr5:77927150:G:A	77927150	NA,A	NA,G	NA,1	NA,-inf	NA,inf	NA,0.548589	3.29445e-05	3.29445e-05
3	chr5:77643970:T:C	77643970	C,NA	T,NA	1,NA	-inf,NA	inf,NA	1.24637,NA	3.29445e-05	3.29445e-05
3	chr5:78594680:A:G	78594680	NA,G	NA,A	NA,1	NA,inf	NA,inf	NA,0.56043	3.29418e-05	3.29418e-05
3	chr5:76655911:G:A	76655911	A,A	G,G	1,1	-inf,-inf	inf,inf	0.114066,1.22146	3.29188e-05	3.29188e-05
3	chr5:78618504:A:G	78618504	NA,G	NA,A	NA,1	NA,inf	NA,inf	NA,0.562049	3.29185e-05	3.29185e-05
3	chr5:78313147:C:T	78313147	NA,T	NA,C	NA,1	NA,-inf	NA,inf	NA,0.685774	3.28901e-05	3.28901e-05
3	chr5:75869803:A:G	75869803	G,G	A,A	1,1	-inf,-inf	inf,inf	1.75064,0.433189	3.28847e-05	3.28847e-05
3	chr5:75007294:A:G	75007294	G,G	A,A	1,1	-inf,inf	inf,inf	1.59724,0.438603	3.28727e-05	3.28727e-05
3	chr5:74698146:C:T	74698146	NA,T	NA,C	NA,1	NA,inf	NA,inf	NA,0.616111	3.2871e-05	3.2871e-05
3	chr5:76625900:CAT:C	76625900	NA,C	NA,CAT	NA,1	NA,-inf	NA,inf	NA,0.595614	3.28626e-05	3.28626e-05
3	chr5:78602012:G:A	78602012	NA,A	NA,G	NA,1	NA,inf	NA,inf	NA,0.54301	3.28548e-05	3.28548e-05
3	chr5:74929713:C:T	74929713	NA,T	NA,C	NA,1	NA,inf	NA,inf	NA,0.597269	3.28382e-05	3.28382e-05
3	chr5:75436003:G:C	75436003	NA,C	NA,G	NA,1	NA,inf	NA,inf	NA,0.619312	3.28206e-05	3.28206e-05
3	chr5:77981617:G:A	77981617	NA,A	NA,G	NA,1	NA,-inf	NA,inf	NA,0.589028	3.28176e-05	3.28176e-05
3	chr5:78713651:A:G	78713651	G,NA	A,NA	1,NA	inf,NA	inf,NA	0.539543,NA	3.28098e-05	3.28098e-05
3	chr5:76555187:G:A	76555187	NA,A	NA,G	NA,1	NA,inf	NA,inf	NA,0.608302	3.28035e-05	3.28035e-05
3	chr5:78587287:G:A	78587287	NA,A	NA,G	NA,1	NA,inf	NA,inf	NA,0.983188	3.27992e-05	3.27992e-05
3	chr5:78246819:T:C	78246819	NA,C	NA,T	NA,1	NA,-inf	NA,inf	NA,0.710618	3.2799e-05	3.2799e-05
3	chr5:77686716:T:C	77686716	C,C	T,T	1,1	inf,inf	inf,inf	1.27804,0.616586	3.27983e-05	3.27983e-05
3	chr5:78175529:G:A	78175529	NA,A	NA,G	NA,1	NA,-inf	NA,inf	NA,0.635855	3.27974e-05	3.27974e-05
3	chr5:75431722:C:A	75431722	NA,A	NA,C	NA,1	NA,inf	NA,inf	NA,0.61878	3.27683e-05	3.27683e-05
3	chr5:76041977:G:A	76041977	NA,A	NA,G	NA,1	NA,-inf	NA,inf	NA,0.623493	3.2762e-05	3.2762e-05
3	chr5:77046021:G:A	77046021	NA,A	NA,G	NA,1	NA,-inf	NA,inf	NA,0.597447	3.27564e-05	3.27564e-05
3	chr5:77771657:G:C	77771657	C,C	G,G	1,1	-inf,-inf	inf,inf	1.36295,0.528824	3.27525e-05	3.27525e-05
3	chr5:78094928:G:A	78094928	A,NA	G,NA	1,NA	-inf,NA	inf,NA	1.26059,NA	3.27464e-05	3.27464e-05
3	chr5:76873421:C:T	76873421	NA,T	NA,C	NA,1	NA,inf	NA,inf	NA,0.634833	3.27441e-05	3.27441e-05
3	chr5:76019607:C:G	76019607	NA,G	NA,C	NA,1	NA,inf	NA,inf	NA,0.61405	3.2732e-05	3.2732e-05
3	chr5:78720054:A:G	78720054	NA,G	NA,A	NA,1	NA,-inf	NA,inf	NA,0.633128	3.26954e-05	3.26954e-05
3	chr5:78363094:G:A	78363094	NA,A	NA,G	NA,1	NA,-inf	NA,inf	NA,0.750299	3.26811e-05	3.26811e-05
3	chr5:78016813:T:C	78016813	NA,C	NA,T	NA,1	NA,-inf	NA,inf	NA,0.591092	3.26779e-05	3.26779e-05
3	chr5:77029055:G:A	77029055	NA,A	NA,G	NA,1	NA,-inf	NA,inf	NA,0.595824	3.26714e-05	3.26714e-05
3	chr5:78053413:G:A	78053413	A,NA	G,NA	1,NA	-inf,NA	inf,NA	1.91996,NA	3.26695e-05	3.26695e-05
3	chr5:76839686:A:G	76839686	NA,G	NA,A	NA,1	NA,inf	NA,inf	NA,0.607903	3.26692e-05	3.26692e-05
3	chr5:76769698:C:G	76769698	NA,G	NA,C	NA,1	NA,-inf	NA,inf	NA,0.576131	3.26537e-05	3.26537e-05
3	chr5:76191140:G:A	76191140	NA,A	NA,G	NA,1	NA,inf	NA,inf	NA,0.591878	3.26477e-05	3.26477e-05
3	chr5:77687400:C:T	77687400	T,T	C,C	1,1	inf,inf	inf,inf	1.35956,0.51739	3.26455e-05	3.26455e-05
3	chr5:77601554:A:C	77601554	NA,C	NA,A	NA,1	NA,inf	NA,inf	NA,0.587351	3.263e-05	3.263e-05
3	chr5:76919884:G:A	76919884	NA,A	NA,G	NA,1	NA,-inf	NA,inf	NA,0.612492	3.26174e-05	3.26174e-05
3	chr5:76986410:A:G	76986410	NA,G	NA,A	NA,1	NA,inf	NA,inf	NA,0.619984	3.26102e-05	3.26102e-05
3	chr5:76153736:G:C	76153736	C,C	G,G	1,1	inf,-inf	inf,inf	0.254405,1.86134	3.25955e-05	3.25955e-05
3	chr5:76449231:G:A	76449231	NA,A	NA,G	NA,1	NA,inf	NA,inf	NA,0.595944	3.25941e-05	3.25941e-05
3	chr5:78256100:G:A	78256100	NA,A	NA,G	NA,1	NA,-inf	NA,inf	NA,0.618887	3.25896e-05	3.25896e-05
3	chr5:78528592:C:T	78528592	NA,T	NA,C	NA,1	NA,inf	NA,inf	NA,0.402945	3.25859e-05	3.25859e-05
3	chr5:75465957:G:A	75465957	NA,A	NA,G	NA,1	NA,inf	NA,inf	NA,0.614995	3.25724e-05	3.25724e-05
3	chr5:74925654:T:C	74925654	NA,C	NA,T	NA,1	NA,-inf	NA,inf	NA,0.592874	3.25642e-05	3.25642e-05
3	chr5:75878565:C:T	75878565	T,T	C,C	1,1	-inf,-inf	inf,inf	1.72017,0.466941	3.25613e-05	3.25613e-05
3	chr5:78148751:T:C	78148751	C,C	T,T	1,1	-inf,-inf	inf,inf	2.71076,0.0487178	3.25586e-05	3.25586e-05
3	chr5:76625387:G:A	76625387	NA,A	NA,G	NA,1	NA,-inf	NA,inf	NA,0.603323	3.25558e-05	3.25558e-05
3	chr5:76546669:G:A	76546669	A,A	G,G	1,1	inf,-inf	inf,inf	5.06709,0.106551	3.2546e-05	3.2546e-05
3	chr5:78046841:T:C	78046841	C,NA	T,NA	1,NA	-inf,NA	inf,NA	1.90773,NA	3.2533e-05	3.2533e-05
3	chr5:75321437:G:A	75321437	A,A	G,G	1,1	-inf,inf	inf,inf	1.83261,0.211846	3.25329e-05	3.25329e-05
3	chr5:77258457:G:A	77258457	NA,A	NA,G	NA,1	NA,-inf	NA,inf	NA,0.58536	3.25276e-05	3.25276e-05
3	chr5:76141502:A:G	76141502	G,NA	A,NA	1,NA	-inf,NA	inf,NA	1.06108,NA	3.25228e-05	3.25228e-05
3	chr5:76775883:C:T	76775883	NA,T	NA,C	NA,1	NA,-inf	NA,inf	NA,0.604256	3.25209e-05	3.25209e-05
3	chr5:78615293:A:G	78615293	NA,G	NA,A	NA,1	NA,inf	NA,inf	NA,0.496374	3.2515e-05	3.2515e-05
3	chr5:77417159:C:T	77417159	NA,T	NA,C	NA,1	NA,-inf	NA,inf	NA,0.617899	3.25142e-05	3.25142e-05
3	chr5:75527426:G:A	75527426	NA,A	NA,G	NA,1	NA,inf	NA,inf	NA,0.611252	3.2513e-05	3.2513e-05
3	chr5:74745481:A:G	74745481	NA,G	NA,A	NA,1	NA,-inf	NA,inf	NA,0.604024	3.25086e-05	3.25086e-05
3	chr5:74774148:C:A	74774148	NA,A	NA,C	NA,1	NA,-inf	NA,inf	NA,0.604024	3.25086e-05	3.25086e-05
3	chr5:75751156:A:G	75751156	NA,G	NA,A	NA,1	NA,inf	NA,inf	NA,0.60096	3.25045e-05	3.25045e-05
3	chr5:78301121:T:C	78301121	NA,C	NA,T	NA,1	NA,-inf	NA,inf	NA,0.678818	3.25045e-05	3.25045e-05
3	chr5:77831187:G:A	77831187	NA,A	NA,G	NA,1	NA,-inf	NA,inf	NA,0.618356	3.2501e-05	3.2501e-05
3	chr5:78756440:G:A	78756440	NA,A	NA,G	NA,1	NA,inf	NA,inf	NA,0.591956	3.24975e-05	3.24975e-05
3	chr5:78168900:G:A	78168900	NA,A	NA,G	NA,1	NA,-inf	NA,inf	NA,0.802947	3.24968e-05	3.24968e-05
3	chr5:77148863:C:G	77148863	G,G	C,C	1,1	inf,inf	inf,inf	2.45947,0.330785	3.24914e-05	3.24914e-05
3	chr5:75926282:G:T	75926282	NA,T	NA,G	NA,1	NA,-inf	NA,inf	NA,0.573757	3.24845e-05	3.24845e-05
3	chr5:76394757:C:G	76394757	NA,G	NA,C	NA,1	NA,-inf	NA,inf	NA,0.6134	3.24802e-05	3.24802e-05
3	chr5:78712684:A:G	78712684	G,G	A,A	1,1	-inf,inf	inf,inf	0.192229,1.73485	3.2476e-05	3.2476e-05
3	chr5:74784717:G:C	74784717	NA,C	NA,G	NA,1	NA,inf	NA,inf	NA,0.604646	3.2474e-05	3.2474e-05
3	chr5:77942646:G:A	77942646	A,NA	G,NA	1,NA	-inf,NA	inf,NA	1.22597,NA	3.24608e-05	3.24608e-05
3	chr5:78256190:T:C	78256190	NA,C	NA,T	NA,1	NA,-inf	NA,inf	NA,0.61613	3.24548e-05	3.24548e-05
3	chr5:77749696:G:A	77749696	A,NA	G,NA	1,NA	inf,NA	inf,NA	0.99304,NA	3.24512e-05	3.24512e-05
3	chr5:78335030:G:A	78335030	A,A	G,G	1,1	-inf,-inf	inf,inf	2.05761,0.170878	3.24368e-05	3.24368e-05
3	chr5:78274766:T:A	78274766	NA,A	NA,T	NA,1	NA,-inf	NA,inf	NA,0.676997	3.2431e-05	3.2431e-05
3	chr5:75875508:T:G	75875508	G,G	T,T	1,1	-inf,-inf	inf,inf	1.73506,0.440603	3.24231e-05	3.24231e-05
3	chr5:75541026:A:G	75541026	NA,G	NA,A	NA,1	NA,-inf	NA,inf	NA,0.599545	3.24028e-05	3.24028e-05
3	chr5:78230656:ACCAAGTTCCACTTCC:A	78230656	A,A	ACCAAGTTCCACTTCC,ACCAAGTTCCACTTCC	1,1	-inf,inf	inf,inf	2.70944,0.030123	3.24028e-05	3.24028e-05
3	chr5:78630801:C:T	78630801	NA,T	NA,C	NA,1	NA,-inf	NA,inf	NA,0.70305	3.23891e-05	3.23891e-05
3	chr5:77174272:C:G	77174272	NA,G	NA,C	NA,1	NA,inf	NA,inf	NA,0.609817	3.23765e-05	3.23765e-05
3	chr5:78048121:G:T	78048121	T,NA	G,NA	1,NA	-inf,NA	inf,NA	1.90751,NA	3.2367e-05	3.2367e-05
3	chr5:75528089:G:A	75528089	NA,A	NA,G	NA,1	NA,inf	NA,inf	NA,0.607809	3.23622e-05	3.23622e-05
3	chr5:74606167:G:A	74606167	NA,A	NA,G	NA,1	NA,inf	NA,inf	NA,0.592076	3.23583e-05	3.23583e-05
3	chr5:75878754:T:G	75878754	NA,G	NA,T	NA,1	NA,inf	NA,inf	NA,0.609637	3.23525e-05	3.23525e-05
3	chr5:76149427:A:G	76149427	NA,G	NA,A	NA,1	NA,inf	NA,inf	NA,0.61387	3.23355e-05	3.23355e-05
3	chr5:76940333:T:C	76940333	C,C	T,T	1,1	-inf,inf	inf,inf	0.652609,1.07666	3.23221e-05	3.23221e-05
3	chr5:76423601:A:G	76423601	G,G	A,A	1,1	inf,-inf	inf,inf	1.1153,1.43993	3.23173e-05	3.23173e-05
3	chr5:78398644:A:G	78398644	G,G	A,A	1,1	-inf,-inf	inf,inf	8.22746,0.945123	3.23126e-05	3.56328e-05
3	chr5:77733169:T:C	77733169	NA,C	NA,T	NA,1	NA,-inf	NA,inf	NA,0.608477	3.23044e-05	3.23044e-05
3	chr5:75774751:T:C	75774751	NA,C	NA,T	NA,1	NA,-inf	NA,inf	NA,0.618321	3.22916e-05	3.22916e-05
3	chr5:78399949:T:C	78399949	NA,C	NA,T	NA,1	NA,-inf	NA,inf	NA,0.796387	3.22891e-05	3.22891e-05
3	chr5:78787366:C:T	78787366	NA,T	NA,C	NA,1	NA,inf	NA,inf	NA,0.695991	3.2285e-05	3.2285e-05
3	chr5:77602713:T:C	77602713	NA,C	NA,T	NA,1	NA,inf	NA,inf	NA,0.664726	3.22835e-05	3.22835e-05
3	chr5:76698877:T:C	76698877	NA,C	NA,T	NA,1	NA,-inf	NA,inf	NA,0.617059	3.22799e-05	3.22799e-05
3	chr5:77035442:A:G	77035442	NA,G	NA,A	NA,1	NA,inf	NA,inf	NA,0.603912	3.2277e-05	3.2277e-05
3	chr5:78327928:G:A	78327928	NA,A	NA,G	NA,1	NA,-inf	NA,inf	NA,0.703663	3.22761e-05	3.22761e-05
3	chr5:76744114:C:T	76744114	NA,T	NA,C	NA,1	NA,-inf	NA,inf	NA,0.604479	3.22716e-05	3.22716e-05
3	chr5:78231969:A:C	78231969	NA,C	NA,A	NA,1	NA,-inf	NA,inf	NA,0.4048	3.22663e-05	3.22663e-05
3	chr5:78809193:C:T	78809193	NA,T	NA,C	NA,1	NA,-inf	NA,inf	NA,0.581992	3.22584e-05	3.22584e-05
3	chr5:77194481:A:G	77194481	NA,G	NA,A	NA,1	NA,inf	NA,inf	NA,0.582708	3.22553e-05	3.22553e-05
3	chr5:78283089:T:C	78283089	NA,C	NA,T	NA,1	NA,inf	NA,inf	NA,0.643125	3.22552e-05	3.22552e-05
3	chr5:75939246:C:T	75939246	NA,T	NA,C	NA,1	NA,-inf	NA,inf	NA,0.583862	3.22454e-05	3.22454e-05
3	chr5:78791032:T:C	78791032	NA,C	NA,T	NA,1	NA,inf	NA,inf	NA,0.614769	3.22427e-05	3.22427e-05
3	chr5:76408374:G:A	76408374	A,A	G,G	1,1	inf,-inf	inf,inf	1.56824,0.944591	3.22254e-05	3.22254e-05
3	chr5:76514709:T:G	76514709	NA,G	NA,T	NA,1	NA,inf	NA,inf	NA,0.595709	3.22066e-05	3.22066e-05
3	chr5:78610425:G:A	78610425	NA,A	NA,G	NA,1	NA,inf	NA,inf	NA,0.962432	3.22013e-05	3.22013e-05
3	chr5:75842168:A:G	75842168	NA,G	NA,A	NA,1	NA,inf	NA,inf	NA,0.589104	3.21956e-05	3.21956e-05
3	chr5:74867485:G:C	74867485	NA,C	NA,G	NA,1	NA,inf	NA,inf	NA,0.597804	3.21837e-05	3.21837e-05
3	chr5:76371747:T:C	76371747	NA,C	NA,T	NA,1	NA,inf	NA,inf	NA,0.582576	3.21834e-05	3.21834e-05
3	chr5:78460921:T:C	78460921	NA,C	NA,T	NA,1	NA,inf	NA,inf	NA,0.493207	3.21765e-05	3.21765e-05
3	chr5:77548322:A:T	77548322	NA,T	NA,A	NA,1	NA,-inf	NA,inf	NA,0.609209	3.21638e-05	3.21638e-05
3	chr5:77271441:G:A	77271441	NA,A	NA,G	NA,1	NA,-inf	NA,inf	NA,0.576431	3.2161e-05	3.2161e-05
3	chr5:78635042:C:T	78635042	NA,T	NA,C	NA,1	NA,inf	NA,inf	NA,0.503955	3.2144e-05	3.2144e-05
3	chr5:76402936:G:T	76402936	T,T	G,G	1,1	inf,-inf	inf,inf	1.41057,1.09068	3.21439e-05	3.21439e-05
3	chr5:77733170:A:G	77733170	NA,G	NA,A	NA,1	NA,-inf	NA,inf	NA,0.605007	3.21367e-05	3.21367e-05
3	chr5:78804584:C:A	78804584	A,NA	C,NA	1,NA	inf,NA	inf,NA	0.964544,NA	3.21305e-05	3.21305e-05
3	chr5:77103753:TC:T	77103753	NA,T	NA,TC	NA,1	NA,-inf	NA,inf	NA,0.593861	3.21249e-05	3.21249e-05
3	chr5:78286847:T:A	78286847	NA,A	NA,T	NA,1	NA,-inf	NA,inf	NA,0.696817	3.2124e-05	3.2124e-05
3	chr5:77817499:T:C	77817499	NA,C	NA,T	NA,1	NA,inf	NA,inf	NA,0.671813	3.21186e-05	3.21186e-05
3	chr5:75843432:G:A	75843432	NA,A	NA,G	NA,1	NA,inf	NA,inf	NA,0.586805	3.21061e-05	3.21061e-05
3	chr5:75892586:C:T	75892586	NA,T	NA,C	NA,1	NA,-inf	NA,inf	NA,0.583732	3.21023e-05	3.21023e-05
3	chr5:74629951:G:A	74629951	NA,A	NA,G	NA,1	NA,inf	NA,inf	NA,0.587319	3.21011e-05	3.21011e-05
3	chr5:76845756:A:C	76845756	NA,C	NA,A	NA,1	NA,inf	NA,inf	NA,0.597031	3.20968e-05	3.20968e-05
3	chr5:78646681:T:C	78646681	NA,C	NA,T	NA,1	NA,-inf	NA,inf	NA,0.558506	3.20964e-05	3.20964e-05
3	chr5:75902787:G:A	75902787	NA,A	NA,G	NA,1	NA,inf	NA,inf	NA,0.615611	3.20913e-05	3.20913e-05
3	chr5:75753428:C:A	75753428	NA,A	NA,C	NA,1	NA,inf	NA,inf	NA,0.591951	3.20905e-05	3.20905e-05
3	chr5:76659844:A:G	76659844	NA,G	NA,A	NA,1	NA,inf	NA,inf	NA,0.612597	3.20771e-05	3.20771e-05
3	chr5:74641581:CCTT:C	74641581	NA,C	NA,CCTT	NA,1	NA,-inf	NA,inf	NA,0.567091	3.20741e-05	3.20741e-05
3	chr5:75940123:T:C	75940123	NA,C	NA,T	NA,1	NA,-inf	NA,inf	NA,0.580321	3.20666e-05	3.20666e-05
3	chr5:75681836:T:C	75681836	C,C	T,T	1,1	inf,-inf	inf,inf	1.817,0.299684	3.20663e-05	3.20663e-05
3	chr5:77619541:C:T	77619541	NA,T	NA,C	NA,1	NA,inf	NA,inf	NA,0.602367	3.20651e-05	3.20651e-05
3	chr5:75410915:T:C	75410915	NA,C	NA,T	NA,1	NA,inf	NA,inf	NA,0.611479	3.20608e-05	3.20608e-05
3	chr5:75892516:C:T	75892516	NA,T	NA,C	NA,1	NA,-inf	NA,inf	NA,0.582824	3.20543e-05	3.20543e-05
3	chr5:76578830:T:C	76578830	NA,C	NA,T	NA,1	NA,-inf	NA,inf	NA,0.590464	3.20538e-05	3.20538e-05
3	chr5:75892856:G:A	75892856	NA,A	NA,G	NA,1	NA,-inf	NA,inf	NA,0.582542	3.20438e-05	3.20438e-05
3	chr5:75894307:T:C	75894307	NA,C	NA,T	NA,1	NA,-inf	NA,inf	NA,0.582537	3.20424e-05	3.20424e-05
3	chr5:74561512:G:A	74561512	A,NA	G,NA	1,NA	inf,NA	inf,NA	1.062,NA	3.20406e-05	3.20406e-05
3	chr5:75590894:T:C	75590894	NA,C	NA,T	NA,1	NA,-inf	NA,inf	NA,0.591756	3.20238e-05	3.20238e-05
3	chr5:75551334:T:C	75551334	NA,C	NA,T	NA,1	NA,inf	NA,inf	NA,0.601133	3.20195e-05	3.20195e-05
3	chr5:75841717:G:A	75841717	NA,A	NA,G	NA,1	NA,-inf	NA,inf	NA,0.576904	3.19986e-05	3.19986e-05
3	chr5:77225857:C:CACACACACACAT	77225857	NA,CACACACACACAT	NA,C	NA,1	NA,-inf	NA,inf	NA,0.598611	3.19972e-05	3.19972e-05
3	chr5:76950784:C:T	76950784	NA,T	NA,C	NA,1	NA,-inf	NA,inf	NA,0.579985	3.1979e-05	3.1979e-05
3	chr5:78683616:C:A	78683616	NA,A	NA,C	NA,1	NA,inf	NA,inf	NA,0.625236	3.19715e-05	3.19715e-05
3	chr5:76770301:A:G	76770301	NA,G	NA,A	NA,1	NA,-inf	NA,inf	NA,0.598663	3.19653e-05	3.19653e-05
3	chr5:74899307:C:T	74899307	NA,T	NA,C	NA,1	NA,-inf	NA,inf	NA,0.573411	3.19643e-05	3.19643e-05
3	chr5:77011439:G:C	77011439	NA,C	NA,G	NA,1	NA,inf	NA,inf	NA,0.594	3.19608e-05	3.19608e-05
3	chr5:74681058:C:T	74681058	T,T	C,C	1,1	inf,-inf	inf,inf	0.296588,1.70451	3.19505e-05	3.19505e-05
3	chr5:77525945:C:T	77525945	NA,T	NA,C	NA,1	NA,-inf	NA,inf	NA,0.606488	3.194e-05	3.194e-05
3	chr5:78168593:T:C	78168593	NA,C	NA,T	NA,1	NA,-inf	NA,inf	NA,0.690298	3.19245e-05	3.19245e-05
3	chr5:78744592:A:C	78744592	NA,C	NA,A	NA,1	NA,inf	NA,inf	NA,0.56486	3.19233e-05	3.19233e-05
3	chr5:77035156:C:A	77035156	NA,A	NA,C	NA,1	NA,inf	NA,inf	NA,0.596469	3.19176e-05	3.19176e-05
3	chr5:75763047:T:A	75763047	NA,A	NA,T	NA,1	NA,-inf	NA,inf	NA,0.611907	3.19129e-05	3.19129e-05
3	chr5:74996539:A:G	74996539	NA,G	NA,A	NA,1	NA,inf	NA,inf	NA,0.575893	3.18724e-05	3.18724e-05
3	chr5:78429156:T:C	78429156	C,NA	T,NA	1,NA	inf,NA	inf,NA	0.499182,NA	3.18638e-05	3.18638e-05
3	chr5:76020145:C:A	76020145	NA,A	NA,C	NA,1	NA,inf	NA,inf	NA,0.595712	3.18612e-05	3.18612e-05
3	chr5:76241713:C:T	76241713	NA,T	NA,C	NA,1	NA,-inf	NA,inf	NA,0.586815	3.18579e-05	3.18579e-05
3	chr5:78852955:C:T	78852955	NA,T	NA,C	NA,1	NA,-inf	NA,inf	NA,0.609188	3.18572e-05	3.18572e-05
3	chr5:75895018:A:G	75895018	NA,G	NA,A	NA,1	NA,-inf	NA,inf	NA,0.578619	3.18539e-05	3.18539e-05
3	chr5:76501331:A:G	76501331	NA,G	NA,A	NA,1	NA,inf	NA,inf	NA,0.582322	3.18455e-05	3.18455e-05
3	chr5:77742731:T:C	77742731	NA,C	NA,T	NA,1	NA,inf	NA,inf	NA,0.630811	3.18399e-05	3.18399e-05
3	chr5:75008041:T:C	75008041	C,C	T,T	1,1	-inf,inf	inf,inf	1.57005,0.45379	3.18361e-05	3.18361e-05
3	chr5:76949287:G:A	76949287	NA,A	NA,G	NA,1	NA,-inf	NA,inf	NA,0.577087	3.18356e-05	3.18356e-05
3	chr5:77910324:T:A	77910324	NA,A	NA,T	NA,1	NA,-inf	NA,inf	NA,0.532059	3.18344e-05	3.18344e-05
3	chr5:75837555:C:T	75837555	NA,T	NA,C	NA,1	NA,inf	NA,inf	NA,0.577498	3.18277e-05	3.18277e-05
3	chr5:78070867:T:C	78070867	C,NA	T,NA	1,NA	-inf,NA	inf,NA	1.90179,NA	3.18079e-05	3.1808e-05
3	chr5:76243975:C:T	76243975	T,T	C,C	1,1	-inf,inf	inf,inf	0.339603,1.74294	3.18079e-05	3.18079e-05
3	chr5:77945433:G:A	77945433	A,NA	G,NA	1,NA	-inf,NA	inf,NA	1.21593,NA	3.18062e-05	3.18062e-05
3	chr5:77916822:T:C	77916822	NA,C	NA,T	NA,1	NA,-inf	NA,inf	NA,0.637958	3.18034e-05	3.18034e-05
3	chr5:75895072:C:T	75895072	NA,T	NA,C	NA,1	NA,-inf	NA,inf	NA,0.577374	3.17929e-05	3.17929e-05
3	chr5:77527334:T:A	77527334	A,A	T,T	1,1	inf,-inf	inf,inf	1.46958,0.208578	3.17893e-05	3.17893e-05
3	chr5:77681785:T:C	77681785	NA,C	NA,T	NA,1	NA,-inf	NA,inf	NA,0.598181	3.17834e-05	3.17834e-05
3	chr5:74642539:G:A	74642539	NA,A	NA,G	NA,1	NA,-inf	NA,inf	NA,0.561132	3.17826e-05	3.17826e-05
3	chr5:75737896:A:G	75737896	NA,G	NA,A	NA,1	NA,inf	NA,inf	NA,0.575902	3.17774e-05	3.17774e-05
3	chr5:76144523:C:T	76144523	NA,T	NA,C	NA,1	NA,-inf	NA,inf	NA,0.585422	3.17767e-05	3.17767e-05
3	chr5:78052062:C:A	78052062	A,NA	C,NA	1,NA	-inf,NA	inf,NA	1.89273,NA	3.17724e-05	3.17724e-05
3	chr5:75878077:C:A	75878077	A,A	C,C	1,1	-inf,-inf	inf,inf	1.71588,0.454432	3.17654e-05	3.17654e-05
3	chr5:77146573:C:A	77146573	NA,A	NA,C	NA,1	NA,inf	NA,inf	NA,0.577718	3.17622e-05	3.17622e-05
3	chr5:75832902:G:A	75832902	NA,A	NA,G	NA,1	NA,-inf	NA,inf	NA,0.578392	3.17611e-05	3.17611e-05
3	chr5:76608290:A:G	76608290	NA,G	NA,A	NA,1	NA,inf	NA,inf	NA,0.567575	3.17602e-05	3.17602e-05
3	chr5:75036633:CCT:C	75036633	NA,C	NA,CCT	NA,1	NA,inf	NA,inf	NA,0.593673	3.1759e-05	3.1759e-05
3	chr5:75168039:TA:T	75168039	NA,T	NA,TA	NA,1	NA,inf	NA,inf	NA,0.56498	3.17526e-05	3.17526e-05
3	chr5:78624360:T:C	78624360	C,C	T,T	1,1	-inf,-inf	inf,inf	0.922638,0.105174	3.17522e-05	3.17522e-05
3	chr5:76980373:T:C	76980373	NA,C	NA,T	NA,1	NA,inf	NA,inf	NA,0.604146	3.17472e-05	3.17472e-05
3	chr5:78391088:A:G	78391088	NA,G	NA,A	NA,1	NA,-inf	NA,inf	NA,1.07219	3.17441e-05	3.17441e-05
3	chr5:75986078:A:G	75986078	NA,G	NA,A	NA,1	NA,-inf	NA,inf	NA,0.589452	3.17388e-05	3.17388e-05
3	chr5:76331434:G:C	76331434	NA,C	NA,G	NA,1	NA,-inf	NA,inf	NA,0.574792	3.17233e-05	3.17233e-05
3	chr5:78420166:G:A	78420166	NA,A	NA,G	NA,1	NA,-inf	NA,inf	NA,0.729404	3.17085e-05	3.17085e-05
3	chr5:74606722:T:A	74606722	NA,A	NA,T	NA,1	NA,inf	NA,inf	NA,0.608683	3.17023e-05	3.17023e-05
3	chr5:76873560:C:T	76873560	NA,T	NA,C	NA,1	NA,inf	NA,inf	NA,0.588401	3.16923e-05	3.16923e-05
3	chr5:77544384:T:C	77544384	NA,C	NA,T	NA,1	NA,-inf	NA,inf	NA,0.598712	3.16881e-05	3.16881e-05
3	chr5:77172213:A:C	77172213	NA,C	NA,A	NA,1	NA,inf	NA,inf	NA,0.613968	3.16849e-05	3.16849e-05
3	chr5:77164400:C:A	77164400	A,NA	C,NA	1,NA	inf,NA	inf,NA	0.87042,NA	3.16833e-05	3.16833e-05
3	chr5:76462627:G:C	76462627	NA,C	NA,G	NA,1	NA,-inf	NA,inf	NA,0.555839	3.16774e-05	3.16774e-05
3	chr5:77954857:C:A	77954857	NA,A	NA,C	NA,1	NA,inf	NA,inf	NA,0.689308	3.16766e-05	3.16766e-05
3	chr5:78710738:G:A	78710738	NA,A	NA,G	NA,1	NA,inf	NA,inf	NA,0.632858	3.1659e-05	3.1659e-05
3	chr5:76512625:A:G	76512625	NA,G	NA,A	NA,1	NA,-inf	NA,inf	NA,0.588484	3.1647e-05	3.1647e-05
3	chr5:75036579:G:A	75036579	NA,A	NA,G	NA,1	NA,inf	NA,inf	NA,0.591276	3.16456e-05	3.16456e-05
3	chr5:78324934:G:A	78324934	A,NA	G,NA	1,NA	inf,NA	inf,NA	1.72407,NA	3.16383e-05	3.16383e-05
3	chr5:77673204:C:T	77673204	NA,T	NA,C	NA,1	NA,inf	NA,inf	NA,0.570871	3.16274e-05	3.16274e-05
3	chr5:75325846:A:G	75325846	G,G	A,A	1,1	-inf,inf	inf,inf	1.80448,0.238063	3.16271e-05	3.16271e-05
3	chr5:78204139:C:T	78204139	NA,T	NA,C	NA,1	NA,-inf	NA,inf	NA,0.684043	3.16201e-05	3.16201e-05
3	chr5:78707994:G:A	78707994	NA,A	NA,G	NA,1	NA,-inf	NA,inf	NA,0.622955	3.15971e-05	3.15971e-05
3	chr5:75490054:G:T	75490054	NA,T	NA,G	NA,1	NA,-inf	NA,inf	NA,0.580135	3.15895e-05	3.15895e-05
3	chr5:75870016:A:G	75870016	G,G	A,A	1,1	-inf,-inf	inf,inf	1.73518,0.42292	3.1585e-05	3.1585e-05
3	chr5:78738857:T:C	78738857	NA,C	NA,T	NA,1	NA,inf	NA,inf	NA,0.554488	3.15713e-05	3.15713e-05
3	chr5:78627006:G:A	78627006	NA,A	NA,G	NA,1	NA,-inf	NA,inf	NA,0.763334	3.1566e-05	3.1566e-05
3	chr5:77609472:G:A	77609472	NA,A	NA,G	NA,1	NA,-inf	NA,inf	NA,0.602642	3.15591e-05	3.15591e-05
3	chr5:74607997:T:A	74607997	NA,A	NA,T	NA,1	NA,inf	NA,inf	NA,0.605543	3.15575e-05	3.15575e-05
3	chr5:78259135:C:T	78259135	NA,T	NA,C	NA,1	NA,-inf	NA,inf	NA,0.602506	3.15545e-05	3.15545e-05
3	chr5:75907268:G:C	75907268	NA,C	NA,G	NA,1	NA,inf	NA,inf	NA,0.605764	3.1542e-05	3.1542e-05
3	chr5:77611791:CA:C	77611791	NA,C	NA,CA	NA,1	NA,-inf	NA,inf	NA,0.603789	3.15418e-05	3.15418e-05
3	chr5:74747958:C:T	74747958	NA,T	NA,C	NA,1	NA,-inf	NA,inf	NA,0.584126	3.15379e-05	3.15379e-05
3	chr5:77192233:A:G	77192233	G,G	A,A	1,1	inf,inf	inf,inf	1.58474,0.360336	3.15324e-05	3.15324e-05
3	chr5:77530618:T:C	77530618	NA,C	NA,T	NA,1	NA,-inf	NA,inf	NA,0.598526	3.15269e-05	3.15269e-05
3	chr5:78866336:G:A	78866336	NA,A	NA,G	NA,1	NA,inf	NA,inf	NA,0.622526	3.15143e-05	3.15143e-05
3	chr5:77758656:C:G	77758656	NA,G	NA,C	NA,1	NA,inf	NA,inf	NA,0.566732	3.15099e-05	3.15099e-05
3	chr5:75880304:C:CT	75880304	CT,CT	C,C	1,1	-inf,-inf	inf,inf	1.71784,0.448792	3.14995e-05	3.14995e-05
3	chr5:75053805:G:A	75053805	A,A	G,G	1,1	inf,-inf	inf,inf	1.17975,0.110758	3.14984e-05	3.14984e-05
3	chr5:77910303:T:C	77910303	C,NA	T,NA	1,NA	inf,NA	inf,NA	1.45636,NA	3.14921e-05	3.14921e-05
3	chr5:75941413:A:G	75941413	NA,G	NA,A	NA,1	NA,-inf	NA,inf	NA,0.564896	3.14844e-05	3.14844e-05
3	chr5:78839303:C:T	78839303	NA,T	NA,C	NA,1	NA,-inf	NA,inf	NA,0.587699	3.14839e-05	3.14839e-05
3	chr5:76080403:C:T	76080403	NA,T	NA,C	NA,1	NA,inf	NA,inf	NA,0.58341	3.14824e-05	3.14824e-05
3	chr5:78594037:C:T	78594037	NA,T	NA,C	NA,1	NA,inf	NA,inf	NA,0.848725	3.14809e-05	3.14809e-05
3	chr5:77866808:G:A	77866808	A,NA	G,NA	1,NA	inf,NA	inf,NA	0.950363,NA	3.14769e-05	3.14769e-05
3	chr5:78584864:C:T	78584864	NA,T	NA,C	NA,1	NA,inf	NA,inf	NA,0.501221	3.14744e-05	3.14744e-05
3	chr5:78709223:T:C	78709223	C,C	T,T	1,1	-inf,inf	inf,inf	1.76383,0.396954	3.14686e-05	3.14686e-05
3	chr5:78147553:T:A	78147553	A,A	T,T	1,1	-inf,-inf	inf,inf	2.68385,0.0693651	3.14621e-05	3.14621e-05
3	chr5:77890569:A:G	77890569	NA,G	NA,A	NA,1	NA,-inf	NA,inf	NA,0.58115	3.14539e-05	3.14539e-05
3	chr5:77802084:T:A	77802084	A,NA	T,NA	1,NA	-inf,NA	inf,NA	1.05157,NA	3.14517e-05	3.14517e-05
3	chr5:75807356:G:A	75807356	NA,A	NA,G	NA,1	NA,-inf	NA,inf	NA,0.60281	3.14379e-05	3.1438e-05
3	chr5:76749235:G:A	76749235	NA,A	NA,G	NA,1	NA,-inf	NA,inf	NA,0.587998	3.14354e-05	3.14354e-05
3	chr5:75882375:C:T	75882375	NA,T	NA,C	NA,1	NA,-inf	NA,inf	NA,0.570095	3.14333e-05	3.14333e-05
3	chr5:78709639:C:A	78709639	NA,A	NA,C	NA,1	NA,inf	NA,inf	NA,0.571101	3.14153e-05	3.14153e-05
3	chr5:77034526:T:C	77034526	NA,C	NA,T	NA,1	NA,-inf	NA,inf	NA,0.600584	3.14152e-05	3.14152e-05
3	chr5:74921513:C:T	74921513	NA,T	NA,C	NA,1	NA,-inf	NA,inf	NA,0.572774	3.14069e-05	3.14069e-05
3	chr5:76505959:T:C	76505959	NA,C	NA,T	NA,1	NA,-inf	NA,inf	NA,0.580065	3.14035e-05	3.14035e-05
3	chr5:75873248:G:A	75873248	A,A	G,G	1,1	-inf,-inf	inf,inf	1.71177,0.449531	3.14027e-05	3.14027e-05
3	chr5:78653860:T:C	78653860	NA,C	NA,T	NA,1	NA,-inf	NA,inf	NA,0.510393	3.1402e-05	3.1402e-05
3	chr5:77625035:G:A	77625035	NA,A	NA,G	NA,1	NA,-inf	NA,inf	NA,0.586236	3.13762e-05	3.13762e-05
3	chr5:74569935:T:C	74569935	NA,C	NA,T	NA,1	NA,-inf	NA,inf	NA,0.58028	3.13674e-05	3.13674e-05
3	chr5:77204340:G:A	77204340	NA,A	NA,G	NA,1	NA,inf	NA,inf	NA,0.584816	3.13588e-05	3.13588e-05
3	chr5:78517354:C:G	78517354	NA,G	NA,C	NA,1	NA,inf	NA,inf	NA,0.276792	3.13488e-05	3.13488e-05
3	chr5:75595064:A:C	75595064	NA,C	NA,A	NA,1	NA,inf	NA,inf	NA,0.586825	3.13443e-05	3.13443e-05
3	chr5:75872220:A:G	75872220	NA,G	NA,A	NA,1	NA,inf	NA,inf	NA,0.592331	3.13262e-05	3.13262e-05
3	chr5:75904290:G:A	75904290	NA,A	NA,G	NA,1	NA,-inf	NA,inf	NA,0.568197	3.13226e-05	3.13226e-05
3	chr5:75432744:T:C	75432744	NA,C	NA,T	NA,1	NA,inf	NA,inf	NA,0.58817	3.13197e-05	3.13197e-05
3	chr5:77900093:C:T	77900093	NA,T	NA,C	NA,1	NA,inf	NA,inf	NA,0.566918	3.12998e-05	3.12998e-05
3	chr5:77280026:C:T	77280026	NA,T	NA,C	NA,1	NA,-inf	NA,inf	NA,0.537509	3.12993e-05	3.12993e-05
3	chr5:78647897:G:T	78647897	NA,T	NA,G	NA,1	NA,inf	NA,inf	NA,0.496286	3.12991e-05	3.12991e-05
3	chr5:77184272:T:C	77184272	NA,C	NA,T	NA,1	NA,inf	NA,inf	NA,0.568382	3.12858e-05	3.12858e-05
3	chr5:77158734:C:T	77158734	T,T	C,C	1,1	inf,-inf	inf,inf	2.53434,0.0457459	3.12804e-05	3.12804e-05
3	chr5:78232775:C:T	78232775	NA,T	NA,C	NA,1	NA,inf	NA,inf	NA,0.536256	3.1274e-05	3.1274e-05
3	chr5:75401788:A:G	75401788	NA,G	NA,A	NA,1	NA,inf	NA,inf	NA,0.586131	3.12733e-05	3.12733e-05
3	chr5:77619859:C:T	77619859	NA,T	NA,C	NA,1	NA,inf	NA,inf	NA,0.586785	3.12548e-05	3.12548e-05
3	chr5:75972312:C:A	75972312	NA,A	NA,C	NA,1	NA,inf	NA,inf	NA,0.572863	3.1252e-05	3.1252e-05
3	chr5:78197754:A:G	78197754	NA,G	NA,A	NA,1	NA,-inf	NA,inf	NA,0.675621	3.12479e-05	3.12479e-05
3	chr5:76835926:G:A	76835926	NA,A	NA,G	NA,1	NA,inf	NA,inf	NA,0.56806	3.12457e-05	3.12457e-05
3	chr5:78372904:A:G	78372904	NA,G	NA,A	NA,1	NA,inf	NA,inf	NA,0.471051	3.1241e-05	3.1241e-05
3	chr5:78607852:A:C	78607852	NA,C	NA,A	NA,1	NA,inf	NA,inf	NA,0.938584	3.12342e-05	3.12342e-05
3	chr5:78607851:C:T	78607851	NA,T	NA,C	NA,1	NA,inf	NA,inf	NA,0.938584	3.12342e-05	3.12342e-05
3	chr5:75830400:T:C	75830400	NA,C	NA,T	NA,1	NA,-inf	NA,inf	NA,0.597877	3.12256e-05	3.12256e-05
3	chr5:77167357:C:G	77167357	NA,G	NA,C	NA,1	NA,inf	NA,inf	NA,0.573833	3.12205e-05	3.12205e-05
3	chr5:77693990:T:C	77693990	C,C	T,T	1,1	inf,inf	inf,inf	1.33152,0.504512	3.12122e-05	3.12122e-05
3	chr5:77920947:A:C	77920947	NA,C	NA,A	NA,1	NA,-inf	NA,inf	NA,0.655704	3.11908e-05	3.11908e-05
3	chr5:77900751:T:G	77900751	NA,G	NA,T	NA,1	NA,-inf	NA,inf	NA,0.592087	3.11881e-05	3.11881e-05
3	chr5:75892452:G:T	75892452	NA,T	NA,G	NA,1	NA,inf	NA,inf	NA,0.584198	3.11698e-05	3.11698e-05
3	chr5:75575302:C:T	75575302	NA,T	NA,C	NA,1	NA,inf	NA,inf	NA,0.582802	3.1168e-05	3.1168e-05
3	chr5:75056355:A:G	75056355	G,G	A,A	1,1	-inf,inf	inf,inf	2.17865,0.0468524	3.11487e-05	3.11487e-05
3	chr5:78627261:C:T	78627261	NA,T	NA,C	NA,1	NA,-inf	NA,inf	NA,0.752741	3.11479e-05	3.11479e-05
3	chr5:78491164:C:G	78491164	NA,G	NA,C	NA,1	NA,-inf	NA,inf	NA,0.782893	3.11456e-05	3.11457e-05
3	chr5:76708421:A:G	76708421	G,G	A,A	1,1	-inf,-inf	inf,inf	3.40239,0.501769	3.11447e-05	3.11447e-05
3	chr5:74559876:ATG:A	74559876	NA,A	NA,ATG	NA,1	NA,-inf	NA,inf	NA,0.573962	3.11375e-05	3.11375e-05
3	chr5:75816630:C:T	75816630	NA,T	NA,C	NA,1	NA,-inf	NA,inf	NA,0.596127	3.11366e-05	3.11366e-05
3	chr5:76495951:G:A	76495951	NA,A	NA,G	NA,1	NA,inf	NA,inf	NA,0.594397	3.11266e-05	3.11266e-05
3	chr5:78218256:A:G	78218256	NA,G	NA,A	NA,1	NA,-inf	NA,inf	NA,0.417993	3.11208e-05	3.11208e-05
3	chr5:76229961:G:A	76229961	A,A	G,G	1,1	-inf,inf	inf,inf	0.381845,1.69408	3.11197e-05	3.11197e-05
3	chr5:77757606:G:A	77757606	A,A	G,G	1,1	-inf,-inf	inf,inf	1.35056,0.492148	3.11158e-05	3.11158e-05
3	chr5:76599204:C:T	76599204	NA,T	NA,C	NA,1	NA,inf	NA,inf	NA,0.542082	3.11022e-05	3.11022e-05
3	chr5:75496549:T:A	75496549	NA,A	NA,T	NA,1	NA,inf	NA,inf	NA,0.5826	3.10953e-05	3.10953e-05
3	chr5:75982815:G:A	75982815	NA,A	NA,G	NA,1	NA,inf	NA,inf	NA,0.573011	3.10931e-05	3.10931e-05
3	chr5:75101228:T:C	75101228	NA,C	NA,T	NA,1	NA,-inf	NA,inf	NA,0.576452	3.10907e-05	3.10907e-05
3	chr5:76568162:C:T	76568162	NA,T	NA,C	NA,1	NA,-inf	NA,inf	NA,0.567467	3.1085e-05	3.1085e-05
3	chr5:78474964:C:A	78474964	A,A	C,C	1,1	-inf,-inf	inf,inf	7.85333,0.243361	3.10761e-05	3.17512e-05
3	chr5:77226767:G:A	77226767	NA,A	NA,G	NA,1	NA,inf	NA,inf	NA,0.565833	3.10755e-05	3.10755e-05
3	chr5:75640505:G:A	75640505	NA,A	NA,G	NA,1	NA,inf	NA,inf	NA,0.577327	3.1073e-05	3.1073e-05
3	chr5:78862582:C:T	78862582	NA,T	NA,C	NA,1	NA,-inf	NA,inf	NA,0.587707	3.10702e-05	3.10702e-05
3	chr5:74911967:A:G	74911967	NA,G	NA,A	NA,1	NA,-inf	NA,inf	NA,0.567869	3.10699e-05	3.10699e-05
3	chr5:78081225:C:T	78081225	T,NA	C,NA	1,NA	-inf,NA	inf,NA	1.88461,NA	3.1065e-05	3.1065e-05
3	chr5:75727751:C:T	75727751	NA,T	NA,C	NA,1	NA,inf	NA,inf	NA,0.562699	3.10639e-05	3.10639e-05
3	chr5:77274467:G:C	77274467	NA,C	NA,G	NA,1	NA,-inf	NA,inf	NA,0.573826	3.10588e-05	3.10588e-05
3	chr5:75600045:T:C	75600045	NA,C	NA,T	NA,1	NA,inf	NA,inf	NA,0.580797	3.10489e-05	3.10489e-05
3	chr5:75895724:T:G	75895724	NA,G	NA,T	NA,1	NA,-inf	NA,inf	NA,0.561439	3.10391e-05	3.10391e-05
3	chr5:74611221:C:A	74611221	NA,A	NA,C	NA,1	NA,inf	NA,inf	NA,0.594617	3.10342e-05	3.10342e-05
3	chr5:75546113:A:G	75546113	NA,G	NA,A	NA,1	NA,inf	NA,inf	NA,0.579806	3.10297e-05	3.10297e-05
3	chr5:76358439:T:C	76358439	NA,C	NA,T	NA,1	NA,inf	NA,inf	NA,0.557077	3.10156e-05	3.10156e-05
3	chr5:75726918:T:C	75726918	NA,C	NA,T	NA,1	NA,inf	NA,inf	NA,0.561512	3.10074e-05	3.10074e-05
3	chr5:78374722:G:A	78374722	NA,A	NA,G	NA,1	NA,inf	NA,inf	NA,0.467883	3.09925e-05	3.09925e-05
3	chr5:78344337:T:C	78344337	NA,C	NA,T	NA,1	NA,inf	NA,inf	NA,0.72173	3.09883e-05	3.09883e-05
3	chr5:77994405:G:C	77994405	C,NA	G,NA	1,NA	inf,NA	inf,NA	1.31496,NA	3.09803e-05	3.09803e-05
3	chr5:75028178:G:A	75028178	NA,A	NA,G	NA,1	NA,inf	NA,inf	NA,0.576243	3.09776e-05	3.09776e-05
3	chr5:75527176:T:C	75527176	NA,C	NA,T	NA,1	NA,inf	NA,inf	NA,0.578439	3.09638e-05	3.09638e-05
3	chr5:75737403:G:A	75737403	NA,A	NA,G	NA,1	NA,inf	NA,inf	NA,0.56071	3.09566e-05	3.09566e-05
3	chr5:78423990:A:G	78423990	NA,G	NA,A	NA,1	NA,inf	NA,inf	NA,0.467053	3.0951e-05	3.0951e-05
3	chr5:77802513:C:T	77802513	NA,T	NA,C	NA,1	NA,inf	NA,inf	NA,0.561757	3.09473e-05	3.09473e-05
3	chr5:76139735:A:G	76139735	NA,G	NA,A	NA,1	NA,inf	NA,inf	NA,0.557973	3.09465e-05	3.09465e-05
3	chr5:78418145:A:G	78418145	NA,G	NA,A	NA,1	NA,inf	NA,inf	NA,0.466547	3.09424e-05	3.09424e-05
3	chr5:75879667:T:C	75879667	C,C	T,T	1,1	-inf,-inf	inf,inf	1.7056,0.452341	3.09369e-05	3.09369e-05
3	chr5:78447298:A:C	78447298	NA,C	NA,A	NA,1	NA,inf	NA,inf	NA,0.466697	3.09329e-05	3.09329e-05
3	chr5:76586672:G:A	76586672	NA,A	NA,G	NA,1	NA,-inf	NA,inf	NA,0.579267	3.09295e-05	3.09295e-05
3	chr5:78458460:A:G	78458460	NA,G	NA,A	NA,1	NA,inf	NA,inf	NA,0.466594	3.09274e-05	3.09274e-05
3	chr5:75834161:G:A	75834161	A,A	G,G	1,1	-inf,inf	inf,inf	1.47799,0.567245	3.09269e-05	3.09269e-05
3	chr5:78252847:C:T	78252847	T,NA	C,NA	1,NA	inf,NA	inf,NA	1.66857,NA	3.09223e-05	3.09223e-05
3	chr5:76397961:G:C	76397961	NA,C	NA,G	NA,1	NA,inf	NA,inf	NA,0.566869	3.09219e-05	3.09219e-05
3	chr5:78443348:A:G	78443348	NA,G	NA,A	NA,1	NA,inf	NA,inf	NA,0.466462	3.09209e-05	3.09209e-05
3	chr5:77215998:G:A	77215998	NA,A	NA,G	NA,1	NA,inf	NA,inf	NA,0.563065	3.09181e-05	3.09181e-05
3	chr5:75591807:T:G	75591807	NA,G	NA,T	NA,1	NA,inf	NA,inf	NA,0.577277	3.09144e-05	3.09144e-05
3	chr5:78366371:T:C	78366371	NA,C	NA,T	NA,1	NA,inf	NA,inf	NA,0.466189	3.09068e-05	3.09068e-05
3	chr5:75563506:T:G	75563506	NA,G	NA,T	NA,1	NA,inf	NA,inf	NA,0.576979	3.09018e-05	3.09018e-05
3	chr5:75586163:G:A	75586163	NA,A	NA,G	NA,1	NA,inf	NA,inf	NA,0.576979	3.09018e-05	3.09018e-05
3	chr5:77884176:T:C	77884176	NA,C	NA,T	NA,1	NA,inf	NA,inf	NA,0.502122	3.09012e-05	3.09012e-05
3	chr5:78073426:G:A	78073426	A,NA	G,NA	1,NA	-inf,NA	inf,NA	1.87222,NA	3.08987e-05	3.08987e-05
3	chr5:76934871:T:C	76934871	C,C	T,T	1,1	inf,inf	inf,inf	0.146797,0.0944376	3.08864e-05	3.08864e-05
3	chr5:76545035:A:G	76545035	G,G	A,A	1,1	inf,-inf	inf,inf	4.21403,0.751167	3.08815e-05	3.08815e-05
3	chr5:78495423:G:A	78495423	NA,A	NA,G	NA,1	NA,-inf	NA,inf	NA,0.696016	3.08738e-05	3.08738e-05
3	chr5:77142822:T:C	77142822	NA,C	NA,T	NA,1	NA,inf	NA,inf	NA,0.569569	3.08722e-05	3.08722e-05
3	chr5:75820287:C:A	75820287	NA,A	NA,C	NA,1	NA,-inf	NA,inf	NA,0.55178	3.08685e-05	3.08685e-05
3	chr5:76193155:A:T	76193155	T,NA	A,NA	1,NA	-inf,NA	inf,NA	1.01951,NA	3.08674e-05	3.08674e-05
3	chr5:76627230:G:A	76627230	NA,A	NA,G	NA,1	NA,-inf	NA,inf	NA,0.569798	3.08666e-05	3.08666e-05
3	chr5:78390010:T:C	78390010	C,C	T,T	1,1	-inf,-inf	inf,inf	7.86748,0.261923	3.08606e-05	3.15647e-05
3	chr5:75773712:G:A	75773712	NA,A	NA,G	NA,1	NA,inf	NA,inf	NA,0.556557	3.08373e-05	3.08373e-05
3	chr5:75967442:C:T	75967442	NA,T	NA,C	NA,1	NA,-inf	NA,inf	NA,0.555847	3.08317e-05	3.08317e-05
3	chr5:78392720:C:T	78392720	NA,T	NA,C	NA,1	NA,-inf	NA,inf	NA,0.707378	3.08212e-05	3.08212e-05
3	chr5:75327458:A:T	75327458	NA,T	NA,A	NA,1	NA,inf	NA,inf	NA,0.579314	3.08199e-05	3.08199e-05
3	chr5:74862003:CTG:C	74862003	NA,C	NA,CTG	NA,1	NA,-inf	NA,inf	NA,0.567174	3.08077e-05	3.08077e-05
3	chr5:75406006:T:C	75406006	NA,C	NA,T	NA,1	NA,inf	NA,inf	NA,0.574124	3.08051e-05	3.08051e-05
3	chr5:75896934:A:C	75896934	NA,C	NA,A	NA,1	NA,inf	NA,inf	NA,0.569289	3.07964e-05	3.07964e-05
3	chr5:76944160:C:T	76944160	NA,T	NA,C	NA,1	NA,-inf	NA,inf	NA,0.566667	3.07954e-05	3.07954e-05
3	chr5:74916930:A:G	74916930	G,G	A,A	1,1	inf,-inf	inf,inf	1.49593,0.214645	3.0795e-05	3.0795e-05
3	chr5:77892118:C:T	77892118	NA,T	NA,C	NA,1	NA,-inf	NA,inf	NA,0.433802	3.07927e-05	3.07927e-05
3	chr5:76926436:T:C	76926436	NA,C	NA,T	NA,1	NA,-inf	NA,inf	NA,0.590501	3.07876e-05	3.07876e-05
3	chr5:78849374:G:C	78849374	NA,C	NA,G	NA,1	NA,-inf	NA,inf	NA,0.585867	3.077e-05	3.077e-05
3	chr5:76221590:C:G	76221590	G,G	C,C	1,1	-inf,inf	inf,inf	0.324386,1.71852	3.07662e-05	3.07662e-05
3	chr5:75876458:G:A	75876458	A,A	G,G	1,1	-inf,-inf	inf,inf	1.6916,0.462755	3.07658e-05	3.07658e-05
3	chr5:75897389:G:A	75897389	NA,A	NA,G	NA,1	NA,-inf	NA,inf	NA,0.572586	3.07648e-05	3.07648e-05
3	chr5:75896361:A:G	75896361	NA,G	NA,A	NA,1	NA,-inf	NA,inf	NA,0.556263	3.07601e-05	3.07601e-05
3	chr5:76220707:A:T	76220707	T,T	A,A	1,1	-inf,inf	inf,inf	0.333395,1.71396	3.07423e-05	3.07423e-05
3	chr5:76608613:T:C	76608613	NA,C	NA,T	NA,1	NA,inf	NA,inf	NA,0.586693	3.07415e-05	3.07415e-05
3	chr5:75876621:G:A	75876621	A,A	G,G	1,1	-inf,-inf	inf,inf	1.73721,0.399256	3.07372e-05	3.07372e-05
3	chr5:78714239:G:C	78714239	NA,C	NA,G	NA,1	NA,-inf	NA,inf	NA,0.600953	3.07353e-05	3.07353e-05
3	chr5:75873677:G:C	75873677	C,C	G,G	1,1	-inf,-inf	inf,inf	1.69058,0.464599	3.07294e-05	3.07294e-05
3	chr5:78713728:A:G	78713728	NA,G	NA,A	NA,1	NA,-inf	NA,inf	NA,0.586514	3.07129e-05	3.07129e-05
3	chr5:74857475:G:A	74857475	NA,A	NA,G	NA,1	NA,inf	NA,inf	NA,0.541319	3.07117e-05	3.07117e-05
3	chr5:76880499:C:G	76880499	NA,G	NA,C	NA,1	NA,-inf	NA,inf	NA,0.553712	3.07017e-05	3.07017e-05
3	chr5:75877393:C:A	75877393	A,A	C,C	1,1	-inf,-inf	inf,inf	1.69691,0.454199	3.0689e-05	3.0689e-05
3	chr5:77175275:C:CAG	77175275	CAG,CAG	C,C	1,1	inf,-inf	inf,inf	2.73156,0.799901	3.06779e-05	3.06779e-05
3	chr5:76635087:A:C	76635087	NA,C	NA,A	NA,1	NA,-inf	NA,inf	NA,0.563493	3.06596e-05	3.06596e-05
3	chr5:76939374:A:G	76939374	G,G	A,A	1,1	-inf,inf	inf,inf	0.682994,1.00826	3.06593e-05	3.06593e-05
3	chr5:77689393:C:G	77689393	NA,G	NA,C	NA,1	NA,inf	NA,inf	NA,0.615978	3.06576e-05	3.06576e-05
3	chr5:77902334:G:A	77902334	NA,A	NA,G	NA,1	NA,inf	NA,inf	NA,0.552243	3.06549e-05	3.06549e-05
3	chr5:76801588:G:A	76801588	NA,A	NA,G	NA,1	NA,-inf	NA,inf	NA,0.572107	3.06463e-05	3.06463e-05
3	chr5:78866490:C:T	78866490	NA,T	NA,C	NA,1	NA,-inf	NA,inf	NA,0.583637	3.0639e-05	3.0639e-05
3	chr5:76162794:T:C	76162794	NA,C	NA,T	NA,1	NA,inf	NA,inf	NA,0.549221	3.06298e-05	3.06298e-05
3	chr5:74785815:C:T	74785815	NA,T	NA,C	NA,1	NA,-inf	NA,inf	NA,0.564284	3.06275e-05	3.06275e-05
3	chr5:78745055:G:A	78745055	NA,A	NA,G	NA,1	NA,inf	NA,inf	NA,0.589491	3.06217e-05	3.06217e-05
3	chr5:76585799:C:T	76585799	NA,T	NA,C	NA,1	NA,-inf	NA,inf	NA,0.558355	3.06187e-05	3.06187e-05
3	chr5:75580147:A:T	75580147	NA,T	NA,A	NA,1	NA,inf	NA,inf	NA,0.570443	3.06056e-05	3.06056e-05
3	chr5:78406089:A:G	78406089	G,G	A,A	1,1	-inf,-inf	inf,inf	0.040643,0.266526	3.06024e-05	3.06024e-05
3	chr5:76759897:C:T	76759897	NA,T	NA,C	NA,1	NA,inf	NA,inf	NA,0.569113	3.05917e-05	3.05917e-05
3	chr5:76568319:C:T	76568319	NA,T	NA,C	NA,1	NA,-inf	NA,inf	NA,0.555369	3.05646e-05	3.05646e-05
3	chr5:78332667:G:A	78332667	NA,A	NA,G	NA,1	NA,inf	NA,inf	NA,0.496022	3.0564e-05	3.0564e-05
3	chr5:74911609:C:T	74911609	NA,T	NA,C	NA,1	NA,inf	NA,inf	NA,0.566594	3.05472e-05	3.05472e-05
3	chr5:75404796:G:T	75404796	NA,T	NA,G	NA,1	NA,inf	NA,inf	NA,0.578315	3.0543e-05	3.0543e-05
3	chr5:75979012:G:A	75979012	NA,A	NA,G	NA,1	NA,-inf	NA,inf	NA,0.566283	3.05408e-05	3.05408e-05
3	chr5:76034156:A:G	76034156	NA,G	NA,A	NA,1	NA,inf	NA,inf	NA,0.56585	3.05341e-05	3.05341e-05
3	chr5:76798470:G:C	76798470	NA,C	NA,G	NA,1	NA,-inf	NA,inf	NA,0.588208	3.0524e-05	3.0524e-05
3	chr5:78341073:T:C	78341073	NA,C	NA,T	NA,1	NA,inf	NA,inf	NA,0.234734	3.05212e-05	3.05212e-05
3	chr5:76558755:T:A	76558755	NA,A	NA,T	NA,1	NA,inf	NA,inf	NA,0.561486	3.052e-05	3.052e-05
3	chr5:78208603:T:C	78208603	C,C	T,T	1,1	-inf,-inf	inf,inf	2.83145,1.54704	3.05198e-05	3.05198e-05
3	chr5:75831817:C:T	75831817	NA,T	NA,C	NA,1	NA,-inf	NA,inf	NA,0.582195	3.05187e-05	3.05187e-05
3	chr5:74900004:T:A	74900004	NA,A	NA,T	NA,1	NA,-inf	NA,inf	NA,0.561461	3.0517e-05	3.0517e-05
3	chr5:78731973:C:T	78731973	NA,T	NA,C	NA,1	NA,-inf	NA,inf	NA,0.57653	3.05035e-05	3.05035e-05
3	chr5:75571299:C:T	75571299	NA,T	NA,C	NA,1	NA,inf	NA,inf	NA,0.567675	3.04984e-05	3.04984e-05
3	chr5:78732867:ACTC:A	78732867	NA,A	NA,ACTC	NA,1	NA,-inf	NA,inf	NA,0.576768	3.04947e-05	3.04947e-05
3	chr5:74780555:G:C	74780555	NA,C	NA,G	NA,1	NA,inf	NA,inf	NA,0.558512	3.04871e-05	3.04871e-05
3	chr5:76134067:T:C	76134067	C,C	T,T	1,1	inf,inf	inf,inf	0.445854,1.5881	3.04851e-05	3.04851e-05
3	chr5:75334509:A:G	75334509	NA,G	NA,A	NA,1	NA,inf	NA,inf	NA,0.578007	3.04701e-05	3.04701e-05
3	chr5:76655570:T:C	76655570	C,C	T,T	1,1	-inf,-inf	inf,inf	0.150755,1.11585	3.04496e-05	3.04496e-05
3	chr5:78524255:G:A	78524255	NA,A	NA,G	NA,1	NA,-inf	NA,inf	NA,0.758538	3.04453e-05	3.04453e-05
3	chr5:77707568:G:C	77707568	NA,C	NA,G	NA,1	NA,inf	NA,inf	NA,0.610975	3.04444e-05	3.04444e-05
3	chr5:75871402:T:A	75871402	A,A	T,T	1,1	-inf,-inf	inf,inf	1.70828,0.428962	3.04092e-05	3.04092e-05
3	chr5:76625868:A:G	76625868	NA,G	NA,A	NA,1	NA,-inf	NA,inf	NA,0.557762	3.03991e-05	3.03991e-05
3	chr5:74813701:A:T	74813701	NA,T	NA,A	NA,1	NA,inf	NA,inf	NA,0.57868	3.03886e-05	3.03886e-05
3	chr5:78732004:ACT:A	78732004	NA,A	NA,ACT	NA,1	NA,-inf	NA,inf	NA,0.573923	3.03877e-05	3.03877e-05
3	chr5:78395334:C:T	78395334	T,T	C,C	1,1	-inf,-inf	inf,inf	0.0418936,0.219397	3.03869e-05	3.03869e-05
3	chr5:74902431:G:A	74902431	NA,A	NA,G	NA,1	NA,-inf	NA,inf	NA,0.54766	3.03789e-05	3.03789e-05
3	chr5:74721983:T:C	74721983	NA,C	NA,T	NA,1	NA,-inf	NA,inf	NA,0.558954	3.03772e-05	3.03772e-05
3	chr5:75328657:T:C	75328657	C,C	T,T	1,1	-inf,inf	inf,inf	1.78721,0.19822	3.03721e-05	3.03721e-05
3	chr5:77081273:C:G	77081273	NA,G	NA,C	NA,1	NA,inf	NA,inf	NA,0.532394	3.03691e-05	3.03691e-05
3	chr5:78396603:C:T	78396603	NA,T	NA,C	NA,1	NA,-inf	NA,inf	NA,0.697174	3.03681e-05	3.03681e-05
3	chr5:78396306:G:A	78396306	NA,A	NA,G	NA,1	NA,-inf	NA,inf	NA,0.697174	3.03681e-05	3.03681e-05
3	chr5:78362583:T:C	78362583	NA,C	NA,T	NA,1	NA,-inf	NA,inf	NA,0.697174	3.03681e-05	3.03681e-05
3	chr5:77236905:T:C	77236905	NA,C	NA,T	NA,1	NA,inf	NA,inf	NA,0.576928	3.03639e-05	3.03639e-05
3	chr5:76010000:T:G	76010000	NA,G	NA,T	NA,1	NA,inf	NA,inf	NA,0.560107	3.03405e-05	3.03405e-05
3	chr5:76808970:C:T	76808970	NA,T	NA,C	NA,1	NA,-inf	NA,inf	NA,0.557917	3.03395e-05	3.03395e-05
3	chr5:78661522:G:C	78661522	NA,C	NA,G	NA,1	NA,-inf	NA,inf	NA,0.477804	3.03364e-05	3.03364e-05
3	chr5:78714738:A:T	78714738	NA,T	NA,A	NA,1	NA,-inf	NA,inf	NA,0.607039	3.03348e-05	3.03348e-05
3	chr5:76231395:A:G	76231395	G,G	A,A	1,1	-inf,inf	inf,inf	0.458373,1.62967	3.03204e-05	3.03204e-05
3	chr5:75751333:G:A	75751333	A,NA	G,NA	1,NA	inf,NA	inf,NA	1.03182,NA	3.03202e-05	3.03202e-05
3	chr5:76154030:G:A	76154030	NA,A	NA,G	NA,1	NA,inf	NA,inf	NA,0.545807	3.03179e-05	3.03179e-05
3	chr5:78558951:G:GCAC	78558951	NA,GCAC	NA,G	NA,1	NA,inf	NA,inf	NA,0.502575	3.03159e-05	3.03159e-05
3	chr5:77684308:G:A	77684308	NA,A	NA,G	NA,1	NA,-inf	NA,inf	NA,0.565929	3.03127e-05	3.03127e-05
3	chr5:77192473:T:A	77192473	NA,A	NA,T	NA,1	NA,inf	NA,inf	NA,0.540092	3.03109e-05	3.03109e-05
3	chr5:76473433:T:C	76473433	NA,C	NA,T	NA,1	NA,inf	NA,inf	NA,0.570899	3.0305e-05	3.0305e-05
3	chr5:78105244:T:C	78105244	NA,C	NA,T	NA,1	NA,inf	NA,inf	NA,0.410444	3.03008e-05	3.03008e-05
3	chr5:77125793:G:A	77125793	NA,A	NA,G	NA,1	NA,-inf	NA,inf	NA,0.532765	3.02938e-05	3.02938e-05
3	chr5:75935856:A:G	75935856	NA,G	NA,A	NA,1	NA,-inf	NA,inf	NA,0.532729	3.02913e-05	3.02913e-05
3	chr5:76579047:G:A	76579047	NA,A	NA,G	NA,1	NA,-inf	NA,inf	NA,0.549883	3.02888e-05	3.02888e-05
3	chr5:75839093:T:C	75839093	NA,C	NA,T	NA,1	NA,inf	NA,inf	NA,0.548491	3.02835e-05	3.02835e-05
3	chr5:75305089:C:T	75305089	NA,T	NA,C	NA,1	NA,inf	NA,inf	NA,0.569341	3.02778e-05	3.02778e-05
3	chr5:77470971:A:G	77470971	G,G	A,A	1,1	inf,-inf	inf,inf	1.46806,0.186401	3.02732e-05	3.02732e-05
3	chr5:75879063:A:G	75879063	G,G	A,A	1,1	-inf,-inf	inf,inf	1.70151,0.4423	3.02721e-05	3.02721e-05
3	chr5:75870485:A:T	75870485	T,T	A,A	1,1	-inf,-inf	inf,inf	1.6306,0.535497	3.02662e-05	3.02662e-05
3	chr5:77211519:A:G	77211519	NA,G	NA,A	NA,1	NA,inf	NA,inf	NA,0.54805	3.02503e-05	3.02503e-05
3	chr5:77230187:C:G	77230187	NA,G	NA,C	NA,1	NA,-inf	NA,inf	NA,0.56008	3.02484e-05	3.02484e-05
3	chr5:78714915:A:G	78714915	G,G	A,A	1,1	inf,-inf	inf,inf	1.40382,0.43749	3.02445e-05	3.02445e-05
3	chr5:75879037:A:G	75879037	G,G	A,A	1,1	-inf,-inf	inf,inf	1.70237,0.4399	3.02426e-05	3.02426e-05
3	chr5:77136263:T:C	77136263	NA,C	NA,T	NA,1	NA,inf	NA,inf	NA,0.542868	3.02419e-05	3.02419e-05
3	chr5:76669946:C:G	76669946	NA,G	NA,C	NA,1	NA,-inf	NA,inf	NA,0.535523	3.02368e-05	3.02368e-05
3	chr5:78520083:C:T	78520083	T,T	C,C	1,1	-inf,inf	inf,inf	6.17444,0.320761	3.02309e-05	3.02426e-05
3	chr5:76780384:G:A	76780384	NA,A	NA,G	NA,1	NA,inf	NA,inf	NA,0.594456	3.02255e-05	3.02255e-05
3	chr5:78188995:C:T	78188995	NA,T	NA,C	NA,1	NA,-inf	NA,inf	NA,0.357318	3.02232e-05	3.02232e-05
3	chr5:77305225:T:C	77305225	NA,C	NA,T	NA,1	NA,inf	NA,inf	NA,0.529273	3.02209e-05	3.02209e-05
3	chr5:78318606:A:T	78318606	NA,T	NA,A	NA,1	NA,inf	NA,inf	NA,0.658072	3.02181e-05	3.02181e-05
3	chr5:77639170:C:T	77639170	NA,T	NA,C	NA,1	NA,-inf	NA,inf	NA,0.503819	3.02072e-05	3.02072e-05
3	chr5:77639169:C:A	77639169	NA,A	NA,C	NA,1	NA,-inf	NA,inf	NA,0.503819	3.02072e-05	3.02072e-05
3	chr5:75879003:G:A	75879003	A,A	G,G	1,1	-inf,-inf	inf,inf	1.70587,0.4345	3.02066e-05	3.02066e-05
```
