## Supplementary material for "Characterization of shared and ancestry-specific signals driving complex traits using multi-ancestry fine-mapping": susiex_nc3.cs80.snp (part 1 of 3)

```
BP	SNP	PIP(CS1)	LogBF(CS1,Pop1)	LogBF(CS1,Pop2)	PIP(CS2)	LogBF(CS2,Pop1)	LogBF(CS2,Pop2)	PIP(CS3)	LogBF(CS3,Pop1)	LogBF(CS3,Pop2)
74559035	chr5:74559035:C:A	4.99237e-18	-4.25965e-10	-0.203311	6.25855e-13	-4.25965e-10	-0.250086	5.8613e-05	-4.25965e-10	-0.205131
74559339	chr5:74559339:C:A	1.55653e-18	-0.468791	-0.899974	2.35746e-13	-0.347433	-0.879015	2.61848e-05	-0.123994	-0.886914
74559541	chr5:74559541:T:C	1.50626e-18	-4.25965e-10	-1.40159	1.9751e-13	-4.25965e-10	-1.40341	1.77204e-05	-4.25965e-10	-1.40137
74559606	chr5:74559606:T:C	1.62558e-18	-4.25965e-10	-1.32536	2.14269e-13	-4.25965e-10	-1.32197	1.92071e-05	-4.25965e-10	-1.32081
74559825	chr5:74559825:A:G	2.60076e-19	-2.0607	-1.0973	3.48622e-14	-2.01949	-1.11831	3.01447e-06	-2.07515	-1.09751
74559876	chr5:74559876:ATG:A	2.65271e-18	-4.25965e-10	-0.835639	3.48742e-13	-4.25965e-10	-0.834871	3.11375e-05	-4.25965e-10	-0.837673
74560118	chr5:74560118:A:T	1.32182e-18	-1.53221	-4.01506e-10	1.53663e-13	-1.65444	-4.01506e-10	1.42289e-05	-1.62081	-4.01506e-10
74560184	chr5:74560184:T:C	2.33502e-19	-2.00232	-1.26347	3.13629e-14	-1.9771	-1.26647	2.67655e-06	-2.03159	-1.25997
74560382	chr5:74560382:A:G	2.57095e-19	-2.07074	-1.09879	3.48137e-14	-2.03075	-1.10844	2.97786e-06	-2.08615	-1.09873
74560727	chr5:74560727:G:A	1.55921e-18	-4.25965e-10	-1.36704	2.06116e-13	-4.25965e-10	-1.36076	1.83497e-05	-4.25965e-10	-1.36648
74560776	chr5:74560776:C:T	1.86946e-19	-2.17075	-1.31741	2.54419e-14	-2.14056	-1.31225	2.18731e-06	-2.17704	-1.31638
74561150	chr5:74561150:G:A	1.6696e-18	-4.25965e-10	-1.29864	2.23263e-13	-4.25965e-10	-1.28085	1.96844e-05	-4.25965e-10	-1.29626
74561447	chr5:74561447:T:C	2.87092e-18	-4.25965e-10	-0.756591	3.77948e-13	-4.25965e-10	-0.754446	3.36992e-05	-4.25965e-10	-0.758612
74561512	chr5:74561512:G:A	3.0201e-18	-0.705931	-4.01506e-10	3.28843e-13	-0.893623	-4.01506e-10	3.20406e-05	-0.809085	-4.01506e-10
74561536	chr5:74561536:A:G	2.13643e-19	-1.93751	-1.41716	3.05053e-14	-1.85414	-1.41717	2.50678e-06	-1.94003	-1.41706
74561730	chr5:74561730:G:A	3.29824e-19	-2.08321	-0.837206	4.40708e-14	-2.04838	-0.855026	3.80339e-06	-2.10337	-0.836827
74561913	chr5:74561913:A:C	5.13297e-18	-4.25965e-10	-0.175538	6.61346e-13	-4.25965e-10	-0.194927	6.08781e-05	-4.25965e-10	-0.167213
74562309	chr5:74562309:G:A	8.75453e-19	-1.94424	-4.01506e-10	1.23142e-13	-1.87587	-4.01506e-10	1.09434e-05	-1.88335	-4.01506e-10
74562573	chr5:74562573:A:G	1.49917e-18	-4.25965e-10	-1.40631	1.96629e-13	-4.25965e-10	-1.40789	1.76363e-05	-4.25965e-10	-1.40613
74562639	chr5:74562639:T:G	3.28422e-19	-2.01552	-0.909159	4.34112e-14	-2.00407	-0.914421	3.74024e-06	-2.05594	-0.900995
74562957	chr5:74562957:TA:T	3.11978e-18	-4.25965e-10	-0.67346	4.08631e-13	-4.25965e-10	-0.676392	3.67179e-05	-4.25965e-10	-0.672824
74562959	chr5:74562959:TTATTATTA:T	3.0839e-18	-4.25965e-10	-0.685027	4.03919e-13	-4.25965e-10	-0.687988	3.62978e-05	-4.25965e-10	-0.684331
74563160	chr5:74563160:T:C	2.13517e-18	-1.05268	-4.01506e-10	2.23332e-13	-1.28054	-4.01506e-10	1.9911e-05	-1.28482	-4.01506e-10
74563290	chr5:74563290:A:G	2.05759e-19	-2.05493	-1.33734	2.76192e-14	-2.02852	-1.34217	2.35612e-06	-2.08213	-1.33694
74563731	chr5:74563731:C:T	1.56784e-18	-4.25965e-10	-1.36152	2.06534e-13	-4.25965e-10	-1.35874	1.84496e-05	-4.25965e-10	-1.36104
74563952	chr5:74563952:T:G	1.63669e-18	-4.25965e-10	-1.31854	2.14129e-13	-4.25965e-10	-1.32262	1.92676e-05	-4.25965e-10	-1.31766
74564225	chr5:74564225:C:G	1.7376e-18	-4.25965e-10	-1.25872	2.26827e-13	-4.25965e-10	-1.26502	2.04697e-05	-4.25965e-10	-1.25714
74564556	chr5:74564556:A:T	2.24941e-18	-4.25965e-10	-1.00055	2.96856e-13	-4.25965e-10	-0.995956	2.6359e-05	-4.25965e-10	-1.00428
74564951	chr5:74564951:T:C	1.48335e-18	-4.25965e-10	-1.41692	1.94927e-13	-4.25965e-10	-1.41658	1.74488e-05	-4.25965e-10	-1.41682
74565173	chr5:74565173:C:T	8.51259e-19	-1.97226	-4.01506e-10	1.05645e-13	-2.02912	-4.01506e-10	9.63707e-06	-2.01047	-4.01506e-10
74565380	chr5:74565380:A:G	1.66099e-18	-4.25965e-10	-1.30381	2.16584e-13	-4.25965e-10	-1.31122	1.95665e-05	-4.25965e-10	-1.30227
74565453	chr5:74565453:G:A	7.17909e-19	-1.49782	-0.644816	9.51202e-14	-1.469	-0.665065	1.04155e-05	-1.28559	-0.647205
74565470	chr5:74565470:C:T	1.51628e-18	-4.25965e-10	-1.39497	1.98895e-13	-4.25965e-10	-1.39642	1.78052e-05	-4.25965e-10	-1.39659
74565712	chr5:74565712:C:G	1.82777e-18	-4.25965e-10	-1.20813	2.41474e-13	-4.25965e-10	-1.20244	2.14622e-05	-4.25965e-10	-1.2098
74565792	chr5:74565792:A:C	1.83372e-18	-4.25965e-10	-1.20487	2.39209e-13	-4.25965e-10	-1.21187	2.16014e-05	-4.25965e-10	-1.20333
74565894	chr5:74565894:C:T	1.83171e-18	-4.25965e-10	-1.20597	2.3895e-13	-4.25965e-10	-1.21295	2.15784e-05	-4.25965e-10	-1.2044
74566027	chr5:74566027:T:A	5.03539e-18	-4.25965e-10	-0.194731	7.13239e-13	-4.25965e-10	-0.119387	5.97831e-05	-4.25965e-10	-0.185364
74566034	chr5:74566034:C:T	4.06043e-18	-4.25965e-10	-0.409933	5.18355e-13	-4.25965e-10	-0.438544	4.78484e-05	-4.25965e-10	-0.40805
74566625	chr5:74566625:G:A	3.81194e-18	-0.473083	-4.01506e-10	6.06919e-13	-0.280809	-4.01506e-10	5.98581e-05	-0.18411	-4.01506e-10
74566676	chr5:74566676:A:G	1.78293e-18	-4.25965e-10	-1.23296	2.3262e-13	-4.25965e-10	-1.2398	2.10004e-05	-4.25965e-10	-1.23154
74566979	chr5:74566979:C:T	2.44037e-19	-1.84402	-1.37764	4.07203e-14	-1.60276	-1.37971	3.56284e-06	-1.63137	-1.37416
74567254	chr5:74567254:G:T	4.42341e-19	-2.02881	-0.598082	6.15598e-14	-1.95636	-0.612833	5.59613e-06	-1.96358	-0.590432
74567257	chr5:74567257:A:G	1.50084e-18	-4.25965e-10	-1.4052	1.97288e-13	-4.25965e-10	-1.40454	1.76547e-05	-4.25965e-10	-1.40509
74567316	chr5:74567316:T:C	1.60734e-18	-4.25965e-10	-1.33664	2.1178e-13	-4.25965e-10	-1.33365	1.89549e-05	-4.25965e-10	-1.33402
74567601	chr5:74567601:A:G	1.77106e-18	-4.25965e-10	-1.23964	2.28916e-13	-4.25965e-10	-1.25585	2.08081e-05	-4.25965e-10	-1.24075
74567644	chr5:74567644:C:T	1.82583e-18	-4.25965e-10	-1.20919	2.35288e-13	-4.25965e-10	-1.22839	2.14333e-05	-4.25965e-10	-1.21114
74567958	chr5:74567958:T:TC	1.6137e-18	-4.25965e-10	-1.33269	2.09971e-13	-4.25965e-10	-1.34223	1.89694e-05	-4.25965e-10	-1.33326
74568160	chr5:74568160:A:G	1.48571e-18	-4.25965e-10	-1.41533	1.95602e-13	-4.25965e-10	-1.41312	1.74733e-05	-4.25965e-10	-1.41542
74568293	chr5:74568293:G:T	1.74871e-18	-4.25965e-10	-1.25235	2.29214e-13	-4.25965e-10	-1.25455	2.06491e-05	-4.25965e-10	-1.24841
74568846	chr5:74568846:C:T	1.59995e-18	-4.25965e-10	-1.34125	2.10858e-13	-4.25965e-10	-1.33802	1.88656e-05	-4.25965e-10	-1.33875
74569518	chr5:74569518:TA:T	1.77703e-18	-4.25965e-10	-1.23628	2.31179e-13	-4.25965e-10	-1.24601	2.08017e-05	-4.25965e-10	-1.24105
74569537	chr5:74569537:G:A	1.49191e-18	-4.25965e-10	-1.41117	1.96022e-13	-4.25965e-10	-1.41098	1.75337e-05	-4.25965e-10	-1.41196
74569611	chr5:74569611:A:G	1.59485e-18	-4.25965e-10	-1.34444	2.07652e-13	-4.25965e-10	-1.35334	1.87482e-05	-4.25965e-10	-1.34499
74569732	chr5:74569732:C:T	1.572e-18	-4.25965e-10	-1.35888	2.06985e-13	-4.25965e-10	-1.35656	1.85329e-05	-4.25965e-10	-1.35654
74569740	chr5:74569740:C:T	1.49336e-18	-4.25965e-10	-1.41019	1.96872e-13	-4.25965e-10	-1.40665	1.75661e-05	-4.25965e-10	-1.41012
74569935	chr5:74569935:T:C	2.67226e-18	-4.25965e-10	-0.828296	3.52044e-13	-4.25965e-10	-0.825448	3.13674e-05	-4.25965e-10	-0.830317
74570099	chr5:74570099:T:C	1.64288e-18	-4.25965e-10	-1.31477	2.13612e-13	-4.25965e-10	-1.32504	1.93115e-05	-4.25965e-10	-1.31539
74570241	chr5:74570241:G:C	1.50048e-18	-4.25965e-10	-1.40544	1.96949e-13	-4.25965e-10	-1.40626	1.76273e-05	-4.25965e-10	-1.40664
74571142	chr5:74571142:T:C	1.49597e-18	-4.25965e-10	-1.40845	1.96627e-13	-4.25965e-10	-1.40789	1.75807e-05	-4.25965e-10	-1.40929
74571851	chr5:74571851:G:C	1.48857e-18	-4.25965e-10	-1.41341	1.96062e-13	-4.25965e-10	-1.41077	1.75113e-05	-4.25965e-10	-1.41324
74571946	chr5:74571946:G:A	6.8031e-19	-2.19643	-4.01506e-10	9.16259e-14	-2.17149	-4.01506e-10	8.24643e-06	-2.16631	-4.01506e-10
74572223	chr5:74572223:T:C	6.63078e-19	-2.22208	-4.01506e-10	8.80373e-14	-2.21144	-4.01506e-10	7.97633e-06	-2.19961	-4.01506e-10
74572519	chr5:74572519:A:C	1.73577e-18	-4.25965e-10	-1.25977	2.27484e-13	-4.25965e-10	-1.26212	2.03909e-05	-4.25965e-10	-1.261
74572675	chr5:74572675:C:T	1.49751e-18	-4.25965e-10	-1.40742	1.9736e-13	-4.25965e-10	-1.40417	1.76165e-05	-4.25965e-10	-1.40725
74573545	chr5:74573545:T:C	5.02085e-18	-4.25965e-10	-0.197622	6.53885e-13	-4.25965e-10	-0.206272	5.91046e-05	-4.25965e-10	-0.196779
74573937	chr5:74573937:T:C	1.50964e-18	-4.25965e-10	-1.39935	1.97962e-13	-4.25965e-10	-1.40113	1.77486e-05	-4.25965e-10	-1.39978
74574175	chr5:74574175:C:T	1.67433e-18	-4.25965e-10	-1.29581	2.19775e-13	-4.25965e-10	-1.2966	1.97511e-05	-4.25965e-10	-1.29288
74574284	chr5:74574284:C:T	1.82672e-18	-4.25965e-10	-1.2087	2.39517e-13	-4.25965e-10	-1.21058	2.13765e-05	-4.25965e-10	-1.2138
74574453	chr5:74574453:C:T	5.81203e-18	-4.25965e-10	-0.0512929	7.52602e-13	-4.25965e-10	-0.0656677	6.84392e-05	-4.25965e-10	-0.0501411
74574489	chr5:74574489:T:A	1.60989e-18	-4.25965e-10	-1.33506	2.09587e-13	-4.25965e-10	-1.34406	1.89254e-05	-4.25965e-10	-1.33558
74574522	chr5:74574522:G:A	1.70799e-18	-4.25965e-10	-1.2759	2.24063e-13	-4.25965e-10	-1.27728	2.00048e-05	-4.25965e-10	-1.28012
74574666	chr5:74574666:C:T	1.87863e-18	-4.25965e-10	-1.18068	2.46312e-13	-4.25965e-10	-1.1826	2.19766e-05	-4.25965e-10	-1.18611
74574728	chr5:74574728:G:A	1.83456e-18	-4.25965e-10	-1.20442	2.41982e-13	-4.25965e-10	-1.20034	2.16664e-05	-4.25965e-10	-1.20032
74574894	chr5:74574894:CA:C	1.75606e-18	-4.25965e-10	-1.24815	2.27106e-13	-4.25965e-10	-1.26379	2.06339e-05	-4.25965e-10	-1.24915
74575209	chr5:74575209:C:T	1.70535e-18	-4.25965e-10	-1.27745	2.23275e-13	-4.25965e-10	-1.2808	1.99717e-05	-4.25965e-10	-1.28177
74575327	chr5:74575327:C:CTGGGCAACATG	1.48372e-18	-4.25965e-10	-1.41667	1.95099e-13	-4.25965e-10	-1.4157	1.74522e-05	-4.25965e-10	-1.41662
74575339	chr5:74575339:GT:G	1.85831e-18	-4.25965e-10	-1.19156	2.43349e-13	-4.25965e-10	-1.19471	2.17393e-05	-4.25965e-10	-1.19696
74575618	chr5:74575618:C:T	4.98295e-18	-4.25965e-10	-0.2052	6.43696e-13	-4.25965e-10	-0.221978	5.87584e-05	-4.25965e-10	-0.202653
74575973	chr5:74575973:G:A	4.89943e-18	-4.25965e-10	-0.222103	6.33825e-13	-4.25965e-10	-0.23743	5.76789e-05	-4.25965e-10	-0.221196
74576083	chr5:74576083:G:A	3.31381e-19	-2.20791	-0.707802	4.28118e-14	-2.22214	-0.710254	3.90977e-06	-2.22212	-0.690486
74576494	chr5:74576494:T:G	1.53603e-18	-4.25965e-10	-1.38202	2.00517e-13	-4.25965e-10	-1.38831	1.80862e-05	-4.25965e-10	-1.38094
74576607	chr5:74576607:G:A	1.80659e-19	-2.22202	-1.30034	2.40639e-14	-2.21226	-1.29623	2.14394e-06	-2.21216	-1.30128
74577057	chr5:74577057:A:T	7.2556e-18	-4.25965e-10	0.170552	1.00676e-12	-4.25965e-10	0.225294	8.45034e-05	-4.25965e-10	0.160704
74577798	chr5:74577798:T:C	6.10015e-18	-4.25965e-10	-0.00290839	7.95729e-13	-4.25965e-10	-0.00994471	7.19132e-05	-4.25965e-10	-0.000627887
74577803	chr5:74577803:C:T	1.56512e-18	-4.25965e-10	-1.36326	2.06598e-13	-4.25965e-10	-1.35843	1.84099e-05	-4.25965e-10	-1.3632
74578892	chr5:74578892:C:T	1.49875e-18	-4.25965e-10	-1.40659	1.97065e-13	-4.25965e-10	-1.40567	1.76516e-05	-4.25965e-10	-1.40526
74578893	chr5:74578893:G:A	1.48845e-18	-4.25965e-10	-1.41348	1.95779e-13	-4.25965e-10	-1.41222	1.75059e-05	-4.25965e-10	-1.41355
74578946	chr5:74578946:C:T	1.70052e-18	-4.25965e-10	-1.28029	2.20624e-13	-4.25965e-10	-1.29274	2.00061e-05	-4.25965e-10	-1.28005
74579035	chr5:74579035:A:C	1.49467e-18	-4.25965e-10	-1.40932	1.96581e-13	-4.25965e-10	-1.40813	1.75745e-05	-4.25965e-10	-1.40964
74579095	chr5:74579095:G:A	4.15632e-18	-4.25965e-10	-0.386592	5.4612e-13	-4.25965e-10	-0.386364	4.9084e-05	-4.25965e-10	-0.382554
74579294	chr5:74579294:C:T	1.56596e-18	-4.25965e-10	-1.36272	2.05831e-13	-4.25965e-10	-1.36215	1.84073e-05	-4.25965e-10	-1.36334
74579614	chr5:74579614:A:G	2.44083e-18	-4.25965e-10	-0.918884	3.28582e-13	-4.25965e-10	-0.894417	2.89125e-05	-4.25965e-10	-0.911815
74579897	chr5:74579897:G:A	1.60206e-18	-4.25965e-10	-1.33993	2.10963e-13	-4.25965e-10	-1.33752	1.8907e-05	-4.25965e-10	-1.33656
74580245	chr5:74580245:C:T	1.68924e-18	-4.25965e-10	-1.28694	2.19235e-13	-4.25965e-10	-1.29906	1.98769e-05	-4.25965e-10	-1.28653
74581132	chr5:74581132:T:C	1.73089e-18	-4.25965e-10	-1.26259	2.2439e-13	-4.25965e-10	-1.27582	2.03671e-05	-4.25965e-10	-1.26217
74581373	chr5:74581373:G:A	1.03202e-18	-1.7797	-4.01506e-10	1.4387e-13	-1.72029	-4.01506e-10	1.26193e-05	-1.74086	-4.01506e-10
74581718	chr5:74581718:A:G	1.95543e-18	-4.25965e-10	-1.14061	2.53958e-13	-4.25965e-10	-1.15204	2.30029e-05	-4.25965e-10	-1.14047
74582219	chr5:74582219:G:A	2.35105e-18	-4.25965e-10	-0.95636	3.07788e-13	-4.25965e-10	-0.959792	2.76983e-05	-4.25965e-10	-0.954714
74582455	chr5:74582455:C:T	4.8445e-18	-4.25965e-10	-0.233379	6.62133e-13	-4.25965e-10	-0.193737	5.66454e-05	-4.25965e-10	-0.239277
74582656	chr5:74582656:G:A	1.49164e-18	-4.25965e-10	-1.41135	1.96031e-13	-4.25965e-10	-1.41093	1.75303e-05	-4.25965e-10	-1.41216
74582710	chr5:74582710:T:A	1.68631e-18	-4.25965e-10	-1.28868	2.18839e-13	-4.25965e-10	-1.30087	1.98423e-05	-4.25965e-10	-1.28827
74582726	chr5:74582726:A:G	1.57366e-18	-4.25965e-10	-1.35782	2.07927e-13	-4.25965e-10	-1.35202	1.8506e-05	-4.25965e-10	-1.35799
74583250	chr5:74583250:G:A	1.48456e-18	-4.25965e-10	-1.4161	1.95225e-13	-4.25965e-10	-1.41505	1.74635e-05	-4.25965e-10	-1.41597
74583357	chr5:74583357:A:G	1.53375e-18	-4.25965e-10	-1.38351	2.03592e-13	-4.25965e-10	-1.37309	1.80347e-05	-4.25965e-10	-1.38379
74583399	chr5:74583399:T:C	1.77523e-18	-4.25965e-10	-1.23729	2.3147e-13	-4.25965e-10	-1.24475	2.08806e-05	-4.25965e-10	-1.23727
74583493	chr5:74583493:G:A	1.7051e-18	-4.25965e-10	-1.2776	2.21199e-13	-4.25965e-10	-1.29014	2.00626e-05	-4.25965e-10	-1.27723
74583517	chr5:74583517:C:T	2.76992e-19	-1.71788	-1.37711	4.5686e-14	-1.49254	-1.37487	4.32857e-06	-1.43505	-1.3758
74583683	chr5:74583683:G:A	1.80475e-19	-2.10849	-1.4149	2.5658e-14	-2.02988	-1.41446	2.3919e-06	-1.98921	-1.41479
74584223	chr5:74584223:C:A	1.53485e-18	-4.25965e-10	-1.38279	2.03806e-13	-4.25965e-10	-1.37204	1.80481e-05	-4.25965e-10	-1.38305
74584300	chr5:74584300:G:A	1.53125e-18	-4.25965e-10	-1.38514	1.99856e-13	-4.25965e-10	-1.3916	1.80236e-05	-4.25965e-10	-1.3844
74584718	chr5:74584718:C:T	5.61795e-18	-4.25965e-10	-0.0852554	7.45929e-13	-4.25965e-10	-0.0745735	6.71859e-05	-4.25965e-10	-0.0686233
74584748	chr5:74584748:C:G	1.80864e-19	-2.17818	-1.34306	2.44337e-14	-2.1482	-1.34504	2.10906e-06	-2.18833	-1.34151
74584926	chr5:74584926:C:T	1.49154e-18	-4.25965e-10	-1.41141	1.96045e-13	-4.25965e-10	-1.41086	1.75294e-05	-4.25965e-10	-1.41221
74585064	chr5:74585064:A:G	1.65776e-18	-4.25965e-10	-1.30575	2.15284e-13	-4.25965e-10	-1.31724	1.95051e-05	-4.25965e-10	-1.30541
74585442	chr5:74585442:C:T	9.05029e-19	-1.33051	-0.580503	1.2605e-13	-1.29972	-0.552806	1.30562e-05	-1.14528	-0.56155
74585443	chr5:74585443:A:G	2.87034e-18	-4.25965e-10	-0.756791	3.80166e-13	-4.25965e-10	-0.748596	3.37818e-05	-4.25965e-10	-0.756166
74585532	chr5:74585532:G:A	2.30108e-18	-4.25965e-10	-0.977844	3.12417e-13	-4.25965e-10	-0.944863	2.73293e-05	-4.25965e-10	-0.968129
74585793	chr5:74585793:C:T	4.07358e-19	-1.63374	-1.07554	6.86326e-14	-1.38472	-1.07571	6.59535e-06	-1.31928	-1.07044
74586667	chr5:74586667:C:T	2.80345e-18	-4.25965e-10	-0.780371	3.82216e-13	-4.25965e-10	-0.743218	3.33693e-05	-4.25965e-10	-0.76845
74586790	chr5:74586790:AG:A	2.37866e-18	-4.25965e-10	-0.944683	3.13536e-13	-4.25965e-10	-0.94129	2.79287e-05	-4.25965e-10	-0.946431
74586881	chr5:74586881:T:C	1.00048e-17	-4.25965e-10	0.491844	1.33893e-12	-4.25965e-10	0.510425	0.000119268	-4.25965e-10	0.505289
74587254	chr5:74587254:G:A	2.65803e-19	-1.83149	-1.30473	3.39888e-14	-1.85378	-1.30939	2.88221e-06	-1.91109	-1.30644
74588062	chr5:74588062:A:G	2.39505e-19	-1.95663	-1.28378	3.43561e-14	-1.88036	-1.27206	3.26428e-06	-1.81134	-1.28171
74588091	chr5:74588091:G:GGAA	1.91983e-18	-4.25965e-10	-1.15899	2.55187e-13	-4.25965e-10	-1.14721	2.27476e-05	-4.25965e-10	-1.15163
74588326	chr5:74588326:TAA:T	1.64609e-19	-2.19941	-1.41599	2.11766e-14	-2.21916	-1.41715	1.89744e-06	-2.21944	-1.41614
74588808	chr5:74588808:A:G	1.80661e-18	-4.25965e-10	-1.21977	2.39474e-13	-4.25965e-10	-1.21076	2.13843e-05	-4.25965e-10	-1.21343
74588968	chr5:74588968:A:C	1.88615e-18	-4.25965e-10	-1.17668	2.50268e-13	-4.25965e-10	-1.16667	2.23394e-05	-4.25965e-10	-1.16974
74589227	chr5:74589227:T:C	3.124e-18	-4.25965e-10	-0.672109	4.03148e-13	-4.25965e-10	-0.689899	3.69353e-05	-4.25965e-10	-0.66692
74589721	chr5:74589721:T:C	1.90639e-18	-4.25965e-10	-1.16601	2.52955e-13	-4.25965e-10	-1.15599	2.25841e-05	-4.25965e-10	-1.15884
74590318	chr5:74590318:T:C	2.05918e-18	-4.25965e-10	-1.08892	2.67916e-13	-4.25965e-10	-1.09853	2.42067e-05	-4.25965e-10	-1.08946
74590428	chr5:74590428:A:G	2.79047e-18	-4.25965e-10	-0.785014	3.61469e-13	-4.25965e-10	-0.799027	3.29827e-05	-4.25965e-10	-0.780103
74590754	chr5:74590754:A:G	2.7741e-19	-1.76754	-1.32594	4.03227e-14	-1.67714	-1.31514	3.88824e-06	-1.59504	-1.32309
74590866	chr5:74590866:G:A	2.23265e-19	-1.91717	-1.39345	3.07278e-14	-1.87546	-1.38857	2.89626e-06	-1.8205	-1.39217
74590948	chr5:74590948:A:T	2.10982e-18	-4.25965e-10	-1.06462	2.76342e-13	-4.25965e-10	-1.06757	2.48866e-05	-4.25965e-10	-1.06176
74591048	chr5:74591048:A:C	1.59129e-18	-4.25965e-10	-1.34668	2.07898e-13	-4.25965e-10	-1.35215	1.87383e-05	-4.25965e-10	-1.34552
74591103	chr5:74591103:C:A	3.63724e-18	-0.519998	-4.01506e-10	6.0429e-13	-0.285149	-4.01506e-10	5.76657e-05	-0.221425	-4.01506e-10
74591380	chr5:74591380:G:A	1.62405e-18	-4.25965e-10	-1.3263	2.12396e-13	-4.25965e-10	-1.33075	1.91014e-05	-4.25965e-10	-1.32632
74591483	chr5:74591483:C:T	2.82139e-19	-1.90601	-1.17057	4.45339e-14	-1.72038	-1.17257	4.19983e-06	-1.67417	-1.16688
74591740	chr5:74591740:C:T	1.61843e-18	-4.25965e-10	-1.32977	2.12323e-13	-4.25965e-10	-1.3311	1.90232e-05	-4.25965e-10	-1.33043
74592325	chr5:74592325:G:A	1.87789e-19	-2.11818	-1.36548	2.31662e-14	-2.17098	-1.37553	2.09181e-06	-2.17134	-1.36672
74592368	chr5:74592368:G:A	2.20419e-18	-4.25965e-10	-1.02086	2.8952e-13	-4.25965e-10	-1.02098	2.59692e-05	-4.25965e-10	-1.01918
74592792	chr5:74592792:C:A	2.49375e-19	-1.84676	-1.35326	3.85167e-14	-1.67707	-1.36104	3.66127e-06	-1.6237	-1.35458
74593361	chr5:74593361:C:T	2.2558e-19	-2.06712	-1.23319	2.75018e-14	-2.14553	-1.22942	2.47876e-06	-2.14306	-1.22527
74593379	chr5:74593379:G:A	2.48446e-19	-1.8818	-1.32195	3.05606e-14	-1.93843	-1.33106	2.8898e-06	-1.89365	-1.32125
74593381	chr5:74593381:G:A	1.80477e-18	-4.25965e-10	-1.22079	2.37916e-13	-4.25965e-10	-1.21729	2.12749e-05	-4.25965e-10	-1.21856
74593424	chr5:74593424:C:T	2.05372e-19	-2.08425	-1.30991	2.83595e-14	-2.04594	-1.2983	2.60469e-06	-2.01206	-1.30672
74593548	chr5:74593548:G:A	1.78063e-18	-4.25965e-10	-1.23425	2.34692e-13	-4.25965e-10	-1.23093	2.09888e-05	-4.25965e-10	-1.2321
74593610	chr5:74593610:G:A	3.26277e-18	-4.25965e-10	-0.628645	4.19041e-13	-4.25965e-10	-0.651234	3.86238e-05	-4.25965e-10	-0.622218
74593676	chr5:74593676:C:T	2.01948e-18	-4.25965e-10	-1.10838	2.6852e-13	-4.25965e-10	-1.09628	2.39708e-05	-4.25965e-10	-1.09925
74594435	chr5:74594435:T:C	2.86622e-18	-4.25965e-10	-0.758229	3.91838e-13	-4.25965e-10	-0.718355	3.39753e-05	-4.25965e-10	-0.750452
74594530	chr5:74594530:C:T	1.87129e-18	-4.25965e-10	-1.18459	2.47563e-13	-4.25965e-10	-1.17754	2.19378e-05	-4.25965e-10	-1.18788
74594614	chr5:74594614:A:G	9.1763e-18	0.405402	-4.01506e-10	9.44663e-13	0.161625	-4.01506e-10	9.3627e-05	0.263231	-4.01506e-10
74594647	chr5:74594647:T:C	1.78186e-18	-4.25965e-10	-1.23356	2.34829e-13	-4.25965e-10	-1.23034	2.10039e-05	-4.25965e-10	-1.23138
74594739	chr5:74594739:G:T	1.36293e-18	-1.50159	-4.01506e-10	1.85925e-13	-1.46386	-4.01506e-10	1.69725e-05	-1.44449	-4.01506e-10
74595515	chr5:74595515:G:A	1.5254e-18	-4.25965e-10	-1.38896	1.99371e-13	-4.25965e-10	-1.39404	1.796e-05	-4.25965e-10	-1.38794
74595898	chr5:74595898:T:G	2.13161e-18	-4.25965e-10	-1.05435	2.84069e-13	-4.25965e-10	-1.03999	2.53138e-05	-4.25965e-10	-1.04474
74595899	chr5:74595899:C:T	2.15574e-18	-4.25965e-10	-1.04309	2.87319e-13	-4.25965e-10	-1.02861	2.5606e-05	-4.25965e-10	-1.03326
74596156	chr5:74596156:G:A	1.59333e-18	-4.25965e-10	-1.3454	2.06942e-13	-4.25965e-10	-1.35677	1.87425e-05	-4.25965e-10	-1.34529
74596160	chr5:74596160:C:T	2.11761e-18	-4.25965e-10	-1.06093	2.81808e-13	-4.25965e-10	-1.04798	2.51506e-05	-4.25965e-10	-1.0512
74596161	chr5:74596161:G:A	4.01284e-19	-1.4809	-1.24341	4.82739e-14	-1.57512	-1.23719	4.55753e-06	-1.51699	-1.24231
74596288	chr5:74596288:C:T	1.89017e-18	-4.25965e-10	-1.17456	2.51055e-13	-4.25965e-10	-1.16353	2.24093e-05	-4.25965e-10	-1.16661
74596323	chr5:74596323:G:A	2.2284e-18	-4.25965e-10	-1.00994	2.97305e-13	-4.25965e-10	-0.994447	2.64797e-05	-4.25965e-10	-0.999708
74596804	chr5:74596804:G:A	2.09461e-18	-4.25965e-10	-1.07185	2.79077e-13	-4.25965e-10	-1.05772	2.48699e-05	-4.25965e-10	-1.06243
74597446	chr5:74597446:C:T	1.62364e-18	-4.25965e-10	-1.32655	2.14486e-13	-4.25965e-10	-1.32096	1.90565e-05	-4.25965e-10	-1.32868
74597840	chr5:74597840:A:G	1.50345e-18	-4.25965e-10	-1.40346	1.97624e-13	-4.25965e-10	-1.40284	1.76765e-05	-4.25965e-10	-1.40385
74597866	chr5:74597866:A:G	2.41466e-19	-1.93724	-1.29501	3.54844e-14	-1.84148	-1.27863	3.25159e-06	-1.80629	-1.29065
74598020	chr5:74598020:C:G	1.48407e-18	-4.25965e-10	-1.41643	1.94962e-13	-4.25965e-10	-1.4164	1.74509e-05	-4.25965e-10	-1.4167
74598088	chr5:74598088:G:A	1.90888e-19	-2.20562	-1.26167	2.453e-14	-2.21303	-1.27628	2.24942e-06	-2.2053	-1.26012
74598484	chr5:74598484:A:T	1.75681e-18	-4.25965e-10	-1.24772	2.31162e-13	-4.25965e-10	-1.24608	2.07095e-05	-4.25965e-10	-1.24549
74599104	chr5:74599104:A:C	2.12072e-18	-4.25965e-10	-1.05947	2.82443e-13	-4.25965e-10	-1.04573	2.51802e-05	-4.25965e-10	-1.05003
74600044	chr5:74600044:G:A	2.14238e-18	-4.25965e-10	-1.04931	2.85648e-13	-4.25965e-10	-1.03444	2.54425e-05	-4.25965e-10	-1.03967
74600408	chr5:74600408:G:A	2.31557e-18	-4.25965e-10	-0.971567	3.14895e-13	-4.25965e-10	-0.936964	2.74127e-05	-4.25965e-10	-0.96508
74600429	chr5:74600429:G:A	1.66088e-18	-4.25965e-10	-1.30387	2.15134e-13	-4.25965e-10	-1.31794	1.95363e-05	-4.25965e-10	-1.30381
74600529	chr5:74600529:C:CA	2.13396e-19	-1.94089	-1.41494	3.23206e-14	-1.79741	-1.41609	3.04232e-06	-1.74826	-1.41521
74600629	chr5:74600629:GA:G	2.18452e-18	-4.25965e-10	-1.02983	2.91416e-13	-4.25965e-10	-1.01445	2.59494e-05	-4.25965e-10	-1.01994
74600944	chr5:74600944:T:C	2.03588e-19	-2.03083	-1.37205	3.10669e-14	-1.88353	-1.36953	2.88356e-06	-1.8463	-1.37076
74600988	chr5:74600988:G:A	1.74976e-18	-4.25965e-10	-1.25174	2.25808e-13	-4.25965e-10	-1.26952	2.05828e-05	-4.25965e-10	-1.25163
74601155	chr5:74601155:T:C	2.34108e-19	-1.85404	-1.40915	3.61238e-14	-1.69109	-1.41116	3.42094e-06	-1.63657	-1.4096
74601390	chr5:74601390:G:T	1.67544e-18	-4.25965e-10	-1.29515	2.21063e-13	-4.25965e-10	-1.29075	1.97238e-05	-4.25965e-10	-1.29426
74601569	chr5:74601569:T:C	1.6685e-18	-4.25965e-10	-1.2993	2.19517e-13	-4.25965e-10	-1.29777	1.95921e-05	-4.25965e-10	-1.30096
74601837	chr5:74601837:G:A	2.44848e-18	-4.25965e-10	-0.915753	3.32683e-13	-4.25965e-10	-0.882012	2.89905e-05	-4.25965e-10	-0.90912
74602094	chr5:74602094:C:T	2.15819e-18	-4.25965e-10	-1.04195	2.87799e-13	-4.25965e-10	-1.02694	2.56332e-05	-4.25965e-10	-1.0322
74602266	chr5:74602266:G:A	2.16994e-18	-4.25965e-10	-1.03652	2.89437e-13	-4.25965e-10	-1.02127	2.57743e-05	-4.25965e-10	-1.02671
74602374	chr5:74602374:T:C	1.72893e-18	-4.25965e-10	-1.26372	2.26676e-13	-4.25965e-10	-1.26568	2.03327e-05	-4.25965e-10	-1.26386
74602433	chr5:74602433:G:A	2.16624e-18	-4.25965e-10	-1.03823	2.88908e-13	-4.25965e-10	-1.0231	2.573e-05	-4.25965e-10	-1.02843
74602743	chr5:74602743:A:G	2.16265e-19	-2.10938	-1.2331	2.64092e-14	-2.16352	-1.25197	2.40444e-06	-2.16363	-1.23514
74602853	chr5:74602853:G:A	2.48258e-19	-1.93667	-1.26784	3.67108e-14	-1.83645	-1.24968	3.35358e-06	-1.80354	-1.26251
74602921	chr5:74602921:T:C	2.23385e-18	-4.25965e-10	-1.0075	2.98079e-13	-4.25965e-10	-0.991846	2.65443e-05	-4.25965e-10	-0.997272
74603128	chr5:74603128:C:T	8.37085e-19	-1.98905	-4.01506e-10	1.14214e-13	-1.95113	-4.01506e-10	1.02099e-05	-1.95273	-4.01506e-10
74603188	chr5:74603188:T:C	1.88911e-19	-2.08926	-1.38844	2.79704e-14	-1.96755	-1.39051	2.59104e-06	-1.93513	-1.3889
74603289	chr5:74603289:A:C	2.808e-18	-4.25965e-10	-0.778749	3.83383e-13	-4.25965e-10	-0.740169	3.32798e-05	-4.25965e-10	-0.771138
74603606	chr5:74603606:G:A	2.14701e-19	-2.1054	-1.24433	2.61864e-14	-2.16106	-1.2629	2.38408e-06	-2.16102	-1.24626
74603658	chr5:74603658:A:T	1.68222e-18	-4.25965e-10	-1.29111	2.17678e-13	-4.25965e-10	-1.30618	1.97866e-05	-4.25965e-10	-1.29108
74603681	chr5:74603681:G:A	1.6768e-18	-4.25965e-10	-1.29433	2.19017e-13	-4.25965e-10	-1.30006	1.97266e-05	-4.25965e-10	-1.29412
74603914	chr5:74603914:A:G	1.52461e-18	-4.25965e-10	-1.38949	1.99906e-13	-4.25965e-10	-1.39136	1.79681e-05	-4.25965e-10	-1.38749
74604001	chr5:74604001:CAT:C	2.18534e-18	-4.25965e-10	-1.02945	2.84709e-13	-4.25965e-10	-1.03774	2.58037e-05	-4.25965e-10	-1.02557
74604243	chr5:74604243:G:C	1.68591e-18	-4.25965e-10	-1.28892	2.18124e-13	-4.25965e-10	-1.30414	1.98306e-05	-4.25965e-10	-1.28886
74604929	chr5:74604929:T:C	1.50736e-18	-4.25965e-10	-1.40086	1.97745e-13	-4.25965e-10	-1.40223	1.77576e-05	-4.25965e-10	-1.39928
74605096	chr5:74605096:C:T	1.77549e-18	-4.25965e-10	-1.23715	2.28774e-13	-4.25965e-10	-1.25647	2.08772e-05	-4.25965e-10	-1.23743
74605133	chr5:74605133:C:T	1.5118e-18	-4.25965e-10	-1.39792	2.00231e-13	-4.25965e-10	-1.38973	1.77777e-05	-4.25965e-10	-1.39814
74605311	chr5:74605311:G:A	2.44711e-19	-2.13247	-1.08643	2.97803e-14	-2.18045	-1.11491	2.73583e-06	-2.18042	-1.08923
74605822	chr5:74605822:C:T	1.51213e-18	-4.25965e-10	-1.39771	2.00342e-13	-4.25965e-10	-1.38918	1.77814e-05	-4.25965e-10	-1.39793
74605835	chr5:74605835:C:A	2.14861e-18	-4.25965e-10	-1.0464	2.86232e-13	-4.25965e-10	-1.0324	2.55247e-05	-4.25965e-10	-1.03644
74606140	chr5:74606140:T:C	1.49327e-18	-4.25965e-10	-1.41026	1.95973e-13	-4.25965e-10	-1.41123	1.75822e-05	-4.25965e-10	-1.4092
74606153	chr5:74606153:A:G	1.49354e-18	-4.25965e-10	-1.41007	1.96012e-13	-4.25965e-10	-1.41103	1.75856e-05	-4.25965e-10	-1.40901
74606167	chr5:74606167:G:A	2.73572e-18	-4.25965e-10	-0.804826	3.55621e-13	-4.25965e-10	-0.815338	3.23583e-05	-4.25965e-10	-0.799216
74606197	chr5:74606197:G:A	1.57285e-18	-4.25965e-10	-1.35833	2.04741e-13	-4.25965e-10	-1.36746	1.84997e-05	-4.25965e-10	-1.35833
74606580	chr5:74606580:C:T	1.78764e-19	-2.13539	-1.39752	2.60122e-14	-2.03115	-1.39949	2.39816e-06	-2.00328	-1.3981
74606585	chr5:74606585:G:A	1.5017e-18	-4.25965e-10	-1.40463	1.97053e-13	-4.25965e-10	-1.40573	1.76873e-05	-4.25965e-10	-1.40324
74606667	chr5:74606667:G:A	1.48588e-18	-4.25965e-10	-1.41521	1.95102e-13	-4.25965e-10	-1.41568	1.74868e-05	-4.25965e-10	-1.41464
74606693	chr5:74606693:A:G	1.785e-18	-4.25965e-10	-1.2318	2.34131e-13	-4.25965e-10	-1.23332	2.09734e-05	-4.25965e-10	-1.23283
74606722	chr5:74606722:T:A	2.67525e-18	-4.25965e-10	-0.82718	3.63885e-13	-4.25965e-10	-0.792366	3.17023e-05	-4.25965e-10	-0.819698
74607302	chr5:74607302:G:T	1.69e-18	-4.25965e-10	-1.28649	2.24332e-13	-4.25965e-10	-1.27607	1.98498e-05	-4.25965e-10	-1.28789
74607353	chr5:74607353:A:G	2.10054e-18	-4.25965e-10	-1.06903	2.79706e-13	-4.25965e-10	-1.05546	2.49448e-05	-4.25965e-10	-1.05942
74607462	chr5:74607462:A:G	1.48649e-18	-4.25965e-10	-1.4148	1.95167e-13	-4.25965e-10	-1.41535	1.7495e-05	-4.25965e-10	-1.41417
74607964	chr5:74607964:C:CA	1.48534e-18	-4.25965e-10	-1.41558	1.95035e-13	-4.25965e-10	-1.41603	1.74796e-05	-4.25965e-10	-1.41505
74607997	chr5:74607997:T:A	2.66316e-18	-4.25965e-10	-0.83171	3.62174e-13	-4.25965e-10	-0.79708	3.15575e-05	-4.25965e-10	-0.824277
74608086	chr5:74608086:G:A	1.49376e-18	-4.25965e-10	-1.40993	1.96043e-13	-4.25965e-10	-1.41087	1.75882e-05	-4.25965e-10	-1.40886
74608467	chr5:74608467:T:G	1.77824e-18	-4.25965e-10	-1.2356	2.31853e-13	-4.25965e-10	-1.2431	2.09054e-05	-4.25965e-10	-1.23608
74608639	chr5:74608639:T:C	7.91673e-19	-2.04483	-4.01506e-10	1.07635e-13	-2.01045	-4.01506e-10	9.80622e-06	-1.99307	-4.01506e-10
74608905	chr5:74608905:G:A	6.13459e-18	-4.25965e-10	0.00272035	8.30796e-13	-4.25965e-10	0.0331801	7.32271e-05	-4.25965e-10	0.0174782
74608909	chr5:74608909:G:A	1.76622e-19	-2.21436	-1.33061	2.31026e-14	-2.22097	-1.32829	2.09308e-06	-2.20742	-1.33003
74609522	chr5:74609522:C:T	5.21092e-18	-4.25965e-10	-0.160466	6.95309e-13	-4.25965e-10	-0.144847	6.21109e-05	-4.25965e-10	-0.147166
74609731	chr5:74609731:G:C	1.75768e-19	-2.14695	-1.40286	2.52601e-14	-2.05557	-1.40441	2.33241e-06	-2.02579	-1.4034
74610547	chr5:74610547:T:C	2.15717e-19	-1.92815	-1.41686	3.27197e-14	-1.78504	-1.41618	3.09047e-06	-1.731	-1.41676
74610702	chr5:74610702:A:G	1.83874e-18	-4.25965e-10	-1.20214	2.40684e-13	-4.25965e-10	-1.20572	2.16286e-05	-4.25965e-10	-1.20207
74610946	chr5:74610946:C:T	1.9589e-18	-4.25965e-10	-1.13884	2.56089e-13	-4.25965e-10	-1.14368	2.30832e-05	-4.25965e-10	-1.13698
74611221	chr5:74611221:C:A	2.61863e-18	-4.25965e-10	-0.84857	3.56187e-13	-4.25965e-10	-0.813746	3.10342e-05	-4.25965e-10	-0.840998
74611567	chr5:74611567:G:A	3.81534e-18	-4.25965e-10	-0.472192	4.80718e-13	-4.25965e-10	-0.513923	4.48621e-05	-4.25965e-10	-0.472495
74612008	chr5:74612008:G:A	2.16192e-19	-1.93295	-1.40986	3.40326e-14	-1.75471	-1.40718	3.146e-06	-1.72041	-1.40955
74612028	chr5:74612028:T:C	8.85197e-18	-4.25965e-10	0.369418	1.20377e-12	-4.25965e-10	0.404013	0.000105837	-4.25965e-10	0.385817
74612054	chr5:74612054:A:G	1.6292e-18	-4.25965e-10	-1.32313	2.14783e-13	-4.25965e-10	-1.31957	1.90857e-05	-4.25965e-10	-1.32715
74612058	chr5:74612058:CAAA:C	2.28712e-19	-2.03302	-1.2535	2.73278e-14	-2.10822	-1.27308	2.48933e-06	-2.10943	-1.25464
74612103	chr5:74612103:G:GTTATT	1.58482e-18	-4.25965e-10	-1.35075	2.08967e-13	-4.25965e-10	-1.34703	1.85797e-05	-4.25965e-10	-1.35402
74612341	chr5:74612341:A:G	1.578e-18	-4.25965e-10	-1.35506	2.08029e-13	-4.25965e-10	-1.35153	1.85021e-05	-4.25965e-10	-1.35821
74612415	chr5:74612415:G:A	8.0212e-18	-4.25965e-10	0.270865	1.0894e-12	-4.25965e-10	0.304179	9.58568e-05	-4.25965e-10	0.286769
74615014	chr5:74615014:G:C	2.18131e-19	-2.03228	-1.3016	3.13006e-14	-1.95127	-1.29429	2.92607e-06	-1.9031	-1.29932
74615168	chr5:74615168:G:T	1.50907e-18	-4.25965e-10	-1.39973	1.98054e-13	-4.25965e-10	-1.40067	1.7753e-05	-4.25965e-10	-1.39953
74615362	chr5:74615362:G:A	2.17642e-19	-2.08796	-1.24816	3.04675e-14	-2.03631	-1.23624	2.77765e-06	-2.01051	-1.24397
74616308	chr5:74616308:A:G	1.66553e-18	-4.25965e-10	-1.30108	2.20814e-13	-4.25965e-10	-1.29188	1.96862e-05	-4.25965e-10	-1.29617
74617057	chr5:74617057:T:A	1.67868e-18	-4.25965e-10	-1.29321	2.21757e-13	-4.25965e-10	-1.28762	1.96536e-05	-4.25965e-10	-1.29783
74617377	chr5:74617377:G:T	1.58949e-18	-4.25965e-10	-1.34781	2.07255e-13	-4.25965e-10	-1.35525	1.87276e-05	-4.25965e-10	-1.34609
74617496	chr5:74617496:T:C	1.49917e-18	-4.25965e-10	-1.40631	1.97726e-13	-4.25965e-10	-1.40232	1.76605e-05	-4.25965e-10	-1.40476
74617566	chr5:74617566:C:T	2.35629e-18	-4.25965e-10	-0.954135	3.11816e-13	-4.25965e-10	-0.946789	2.75826e-05	-4.25965e-10	-0.958903
74617863	chr5:74617863:A:G	2.56615e-18	-4.25965e-10	-0.868816	3.38558e-13	-4.25965e-10	-0.864508	3.00686e-05	-4.25965e-10	-0.872605
74618438	chr5:74618438:C:T	1.48451e-18	-4.25965e-10	-1.41614	1.94962e-13	-4.25965e-10	-1.4164	1.74673e-05	-4.25965e-10	-1.41575
74618639	chr5:74618639:G:A	1.10766e-18	-1.70897	-4.01506e-10	1.55354e-13	-1.6435	-4.01506e-10	1.51543e-05	-1.5578	-4.01506e-10
74619385	chr5:74619385:C:T	1.56958e-18	-4.25965e-10	-1.36041	2.08039e-13	-4.25965e-10	-1.35148	1.85033e-05	-4.25965e-10	-1.35814
74619811	chr5:74619811:A:G	2.29895e-18	-4.25965e-10	-0.978772	3.03542e-13	-4.25965e-10	-0.973684	2.6949e-05	-4.25965e-10	-0.98214
74620281	chr5:74620281:T:C	2.29772e-18	-4.25965e-10	-0.979304	3.03374e-13	-4.25965e-10	-0.974237	2.69348e-05	-4.25965e-10	-0.982668
74620386	chr5:74620386:A:G	1.50925e-18	-4.25965e-10	-1.39961	1.99918e-13	-4.25965e-10	-1.3913	1.77509e-05	-4.25965e-10	-1.39965
74620780	chr5:74620780:G:A	1.77246e-18	-4.25965e-10	-1.23885	2.34364e-13	-4.25965e-10	-1.23233	2.07858e-05	-4.25965e-10	-1.24182
74620888	chr5:74620888:G:C	1.50617e-18	-4.25965e-10	-1.40165	1.99194e-13	-4.25965e-10	-1.39493	1.77287e-05	-4.25965e-10	-1.4009
74621032	chr5:74621032:C:T	1.63479e-18	-4.25965e-10	-1.31971	2.17259e-13	-4.25965e-10	-1.30811	1.92654e-05	-4.25965e-10	-1.31777
74621304	chr5:74621304:C:T	8.86715e-19	-1.93145	-4.01506e-10	1.23746e-13	-1.87097	-4.01506e-10	1.09741e-05	-1.88055	-4.01506e-10
74622008	chr5:74622008:G:A	6.74982e-19	-2.20429	-4.01506e-10	9.00137e-14	-2.18924	-4.01506e-10	8.06481e-06	-2.18858	-4.01506e-10
74622114	chr5:74622114:T:C	2.03971e-18	-4.25965e-10	-1.09841	2.66115e-13	-4.25965e-10	-1.10527	2.39881e-05	-4.25965e-10	-1.09853
74622327	chr5:74622327:A:G	1.99791e-18	-4.25965e-10	-1.11912	2.62694e-13	-4.25965e-10	-1.11822	2.34941e-05	-4.25965e-10	-1.11934
74622352	chr5:74622352:C:T	1.74245e-18	-4.25965e-10	-1.25593	2.26177e-13	-4.25965e-10	-1.26789	2.04932e-05	-4.25965e-10	-1.25599
74622791	chr5:74622791:A:G	2.15632e-18	-1.84862	0.8058	2.42717e-13	-1.96279	0.765477	2.29351e-05	-1.96407	0.820652
74622952	chr5:74622952:C:T	1.5595e-18	-4.25965e-10	-1.36686	2.06641e-13	-4.25965e-10	-1.35822	1.83924e-05	-4.25965e-10	-1.36415
74623623	chr5:74623623:C:T	1.97205e-19	-2.21496	-1.21977	2.70697e-14	-2.19133	-1.19946	2.37918e-06	-2.19353	-1.2158
74624145	chr5:74624145:A:G	1.60853e-18	-4.25965e-10	-1.3359	2.08463e-13	-4.25965e-10	-1.34944	1.89197e-05	-4.25965e-10	-1.33588
74624152	chr5:74624152:G:A	2.18662e-19	-2.19271	-1.13875	2.84682e-14	-2.21105	-1.12937	2.5436e-06	-2.20285	-1.13966
74624616	chr5:74624616:A:AC	2.16564e-18	-4.25965e-10	-1.03851	2.84847e-13	-4.25965e-10	-1.03725	2.54796e-05	-4.25965e-10	-1.03821
74625114	chr5:74625114:T:A	1.80375e-19	-2.18845	-1.33548	2.44735e-14	-2.15007	-1.34155	2.28118e-06	-2.116	-1.3354
74625199	chr5:74625199:A:G	2.05329e-18	-4.25965e-10	-1.09178	2.67644e-13	-4.25965e-10	-1.09955	2.41388e-05	-4.25965e-10	-1.09226
74625383	chr5:74625383:G:A	1.54581e-18	-4.25965e-10	-1.37567	2.04579e-13	-4.25965e-10	-1.36825	1.82195e-05	-4.25965e-10	-1.37359
74625722	chr5:74625722:G:A	1.65221e-18	-4.25965e-10	-1.30911	2.16903e-13	-4.25965e-10	-1.30975	1.94429e-05	-4.25965e-10	-1.3086
74625938	chr5:74625938:T:C	2.10463e-18	-4.25965e-10	-1.06708	2.75091e-13	-4.25965e-10	-1.0721	2.47211e-05	-4.25965e-10	-1.06843
74625979	chr5:74625979:GTT:G	1.81018e-19	-2.20689	-1.31349	2.44833e-14	-2.16566	-1.32556	2.25239e-06	-2.14909	-1.315
74626474	chr5:74626474:G:A	4.74433e-18	-4.25965e-10	-0.254272	6.32821e-13	-4.25965e-10	-0.239015	5.57044e-05	-4.25965e-10	-0.256029
74627151	chr5:74627151:T:C	1.53817e-18	-4.25965e-10	-1.38063	2.02609e-13	-4.25965e-10	-1.37792	1.81307e-05	-4.25965e-10	-1.37848
74627675	chr5:74627675:G:A	2.35159e-18	-4.25965e-10	-0.95613	3.10313e-13	-4.25965e-10	-0.951622	2.7654e-05	-4.25965e-10	-0.956318
74627997	chr5:74627997:A:G	1.49169e-18	-4.25965e-10	-1.41131	1.96116e-13	-4.25965e-10	-1.4105	1.75292e-05	-4.25965e-10	-1.41222
74628362	chr5:74628362:T:C	1.57451e-18	-4.25965e-10	-1.35728	2.07442e-13	-4.25965e-10	-1.35435	1.85784e-05	-4.25965e-10	-1.35409
74628444	chr5:74628444:C:T	6.637e-19	-2.22115	-4.01506e-10	8.88096e-14	-2.20271	-4.01506e-10	7.91764e-06	-2.20699	-4.01506e-10
74629480	chr5:74629480:C:G	1.6548e-18	-4.25965e-10	-1.30754	2.16392e-13	-4.25965e-10	-1.31211	1.94859e-05	-4.25965e-10	-1.3064
74629951	chr5:74629951:G:A	2.71578e-18	-4.25965e-10	-0.812144	3.53319e-13	-4.25965e-10	-0.821831	3.21011e-05	-4.25965e-10	-0.807198
74629978	chr5:74629978:G:A	1.67441e-18	-4.25965e-10	-1.29576	2.16911e-13	-4.25965e-10	-1.30971	1.97099e-05	-4.25965e-10	-1.29497
74630749	chr5:74630749:T:G	4.65548e-18	-4.25965e-10	-0.273178	5.94629e-13	-4.25965e-10	-0.301266	5.50694e-05	-4.25965e-10	-0.267494
74631048	chr5:74631048:CA:C	6.98923e-19	-1.87651	-0.292929	8.28674e-14	-1.95002	-0.32194	7.6602e-06	-1.95508	-0.284964
74631300	chr5:74631300:C:T	1.65516e-18	-4.25965e-10	-1.30732	2.16437e-13	-4.25965e-10	-1.3119	1.94901e-05	-4.25965e-10	-1.30618
74631455	chr5:74631455:C:T	2.03241e-19	-2.19825	-1.20633	2.83531e-14	-2.14072	-1.20374	2.39636e-06	-2.18794	-1.2142
74631711	chr5:74631711:TG:T	1.8134e-18	-1.85695	0.640934	2.10279e-13	-1.93319	0.592428	1.99277e-05	-1.93807	0.654088
74631869	chr5:74631869:T:C	5.24028e-18	-4.25965e-10	-0.154847	6.71733e-13	-4.25965e-10	-0.179343	6.19801e-05	-4.25965e-10	-0.149274
74631925	chr5:74631925:C:T	2.53721e-19	-2.09943	-1.08331	3.47268e-14	-2.04349	-1.0982	3.0788e-06	-2.06256	-1.08899
74631927	chr5:74631927:C:T	6.26725e-19	-1.67125	-0.607218	7.80773e-14	-1.69591	-0.635593	7.15603e-06	-1.68998	-0.618154
74631945	chr5:74631945:G:C	8.86518e-19	-1.88539	-0.0462892	1.0507e-13	-1.95682	-0.0777567	9.7477e-06	-1.96183	-0.0372254
74632109	chr5:74632109:C:T	1.55331e-18	-1.37084	-4.01506e-10	2.24676e-13	-1.27455	-4.01506e-10	2.21625e-05	-1.17769	-4.01506e-10
74632400	chr5:74632400:C:T	1.49216e-18	-4.25965e-10	-1.411	1.95698e-13	-4.25965e-10	-1.41263	1.75573e-05	-4.25965e-10	-1.41062
74632524	chr5:74632524:G:A	1.48872e-18	-4.25965e-10	-1.41331	1.95259e-13	-4.25965e-10	-1.41488	1.75081e-05	-4.25965e-10	-1.41342
74632832	chr5:74632832:T:C	3.11122e-18	-4.25965e-10	-0.676206	4.09895e-13	-4.25965e-10	-0.673302	3.65394e-05	-4.25965e-10	-0.677696
74633522	chr5:74633522:C:T	1.68186e-18	-4.25965e-10	-1.29132	2.17666e-13	-4.25965e-10	-1.30624	1.97804e-05	-4.25965e-10	-1.2914
74633769	chr5:74633769:G:C	2.37231e-18	-4.25965e-10	-0.947357	3.12879e-13	-4.25965e-10	-0.943387	2.77737e-05	-4.25965e-10	-0.951999
74633792	chr5:74633792:C:CCAGCTCCACCTCTTAA	1.69105e-18	-4.25965e-10	-1.28587	2.19237e-13	-4.25965e-10	-1.29905	1.98859e-05	-4.25965e-10	-1.28608
74634016	chr5:74634016:T:C	2.46087e-19	-1.93816	-1.27513	3.08035e-14	-1.97192	-1.28966	2.79117e-06	-1.9717	-1.27792
74634597	chr5:74634597:C:T	1.80934e-18	-4.25965e-10	-1.21826	2.33607e-13	-4.25965e-10	-1.23556	2.12719e-05	-4.25965e-10	-1.2187
74634600	chr5:74634600:T:G	9.06108e-19	-1.90982	-4.01506e-10	1.10253e-13	-1.98643	-4.01506e-10	1.0161e-05	-1.95753	-4.01506e-10
74634617	chr5:74634617:C:T	1.9808e-19	-2.18359	-1.24672	2.60782e-14	-2.16922	-1.25888	2.29868e-06	-2.19718	-1.24657
74634881	chr5:74634881:G:A	1.66997e-18	-4.25965e-10	-1.29842	2.16133e-13	-4.25965e-10	-1.31331	1.96416e-05	-4.25965e-10	-1.29844
74634926	chr5:74634926:C:T	2.01406e-19	-2.16987	-1.24379	2.65592e-14	-2.15335	-1.25647	2.33158e-06	-2.18593	-1.24362
74635421	chr5:74635421:T:C	1.79662e-19	-2.21654	-1.31136	2.34079e-14	-2.22214	-1.31399	2.11661e-06	-2.21572	-1.31055
74636490	chr5:74636490:T:C	3.3883e-19	-2.16441	-0.729074	4.34292e-14	-2.16146	-0.75661	3.90496e-06	-2.18465	-0.729189
74636635	chr5:74636635:A:G	1.62463e-18	-4.25965e-10	-1.32594	2.11002e-13	-4.25965e-10	-1.33734	1.91074e-05	-4.25965e-10	-1.32601
74636654	chr5:74636654:G:T	1.74702e-18	-4.25965e-10	-1.25331	2.26736e-13	-4.25965e-10	-1.26542	2.06082e-05	-4.25965e-10	-1.2504
74636709	chr5:74636709:T:G	3.28893e-19	-2.13401	-0.789237	4.42642e-14	-2.09582	-0.80321	4.12366e-06	-2.06897	-0.79038
74636938	chr5:74636938:A:C	3.40634e-19	-2.039	-0.849169	4.20911e-14	-2.08955	-0.859822	3.80464e-06	-2.09238	-0.84748
74637349	chr5:74637349:A:C	1.87176e-19	-2.17526	-1.31167	2.40268e-14	-2.20486	-1.30517	2.15486e-06	-2.19647	-1.31189
74637590	chr5:74637590:C:T	4.06858e-18	-4.25965e-10	-0.407929	5.44529e-13	-4.25965e-10	-0.389282	4.85144e-05	-4.25965e-10	-0.394226
74637618	chr5:74637618:G:A	3.99119e-18	-4.25965e-10	-0.427133	5.3406e-13	-4.25965e-10	-0.408695	4.75857e-05	-4.25965e-10	-0.413556
74637753	chr5:74637753:T:C	3.60229e-19	-2.1592	-0.673042	4.66166e-14	-2.15451	-0.692737	4.15008e-06	-2.17971	-0.673246
74637803	chr5:74637803:G:C	1.88094e-19	-2.14468	-1.33736	2.3584e-14	-2.18364	-1.345	2.202e-06	-2.14884	-1.33788
74638399	chr5:74638399:A:G	1.85448e-19	-2.17407	-1.32213	2.36052e-14	-2.19655	-1.33119	2.17933e-06	-2.1743	-1.32277
74638417	chr5:74638417:T:G	1.51989e-18	-4.25965e-10	-1.39258	2.00555e-13	-4.25965e-10	-1.38812	1.78962e-05	-4.25965e-10	-1.3915
74638428	chr5:74638428:G:T	1.7538e-19	-2.18873	-1.36329	2.24622e-14	-2.20699	-1.37038	2.06127e-06	-2.1891	-1.36367
74638449	chr5:74638449:A:G	3.20362e-19	-2.00133	-0.948191	3.93807e-14	-2.05778	-0.95815	3.55132e-06	-2.06212	-0.946645
74638930	chr5:74638930:A:T	1.31182e-18	-1.53981	-4.01506e-10	1.73915e-13	-1.53063	-4.01506e-10	1.5468e-05	-1.53732	-4.01506e-10
74639101	chr5:74639101:C:T	1.82819e-19	-2.16094	-1.34954	2.33745e-14	-2.19206	-1.34549	2.17571e-06	-2.15436	-1.34437
74639380	chr5:74639380:A:G	1.51267e-18	-4.25965e-10	-1.39735	1.99045e-13	-4.25965e-10	-1.39567	1.78146e-05	-4.25965e-10	-1.39607
74639581	chr5:74639581:T:C	2.04129e-19	-2.11313	-1.2871	2.5276e-14	-2.16189	-1.29746	2.38569e-06	-2.11867	-1.28793
74639733	chr5:74639733:CT:C	3.86368e-19	-2.22205	-0.540134	4.91724e-14	-2.22129	-0.572579	4.55533e-06	-2.21993	-0.539863
74640104	chr5:74640104:G:T	1.48778e-18	-4.25965e-10	-1.41394	1.96005e-13	-4.25965e-10	-1.41106	1.74991e-05	-4.25965e-10	-1.41394
74641581	chr5:74641581:CCTT:C	2.72555e-18	-4.25965e-10	-0.808552	3.44324e-13	-4.25965e-10	-0.847622	3.20741e-05	-4.25965e-10	-0.808038
74641625	chr5:74641625:A:G	1.52737e-18	-4.25965e-10	-1.38768	1.99691e-13	-4.25965e-10	-1.39243	1.79396e-05	-4.25965e-10	-1.38908
74642029	chr5:74642029:A:T	7.4948e-19	-1.79977	-0.299825	8.94136e-14	-1.87959	-0.316338	8.05417e-06	-1.89129	-0.298606
74642044	chr5:74642044:G:A	1.52316e-18	-4.25965e-10	-1.39044	2.00604e-13	-4.25965e-10	-1.38787	1.79379e-05	-4.25965e-10	-1.38917
74642328	chr5:74642328:T:C	1.56521e-18	-4.25965e-10	-1.3632	2.05621e-13	-4.25965e-10	-1.36317	1.84262e-05	-4.25965e-10	-1.36231
74642443	chr5:74642443:G:C	2.91546e-18	-4.25965e-10	-0.741195	3.67488e-13	-4.25965e-10	-0.782512	3.43192e-05	-4.25965e-10	-0.740382
74642539	chr5:74642539:G:A	2.70079e-18	-4.25965e-10	-0.817678	3.41298e-13	-4.25965e-10	-0.856449	3.17826e-05	-4.25965e-10	-0.817168
74642627	chr5:74642627:G:A	1.53194e-18	-4.25965e-10	-1.38469	2.01666e-13	-4.25965e-10	-1.38259	1.79904e-05	-4.25965e-10	-1.38625
74643000	chr5:74643000:G:A	2.13204e-18	-4.25965e-10	-1.05414	2.73346e-13	-4.25965e-10	-1.07847	2.50742e-05	-4.25965e-10	-1.05425
74643178	chr5:74643178:C:T	2.96509e-18	-4.25965e-10	-0.724313	3.73412e-13	-4.25965e-10	-0.766522	3.48983e-05	-4.25965e-10	-0.723649
74643275	chr5:74643275:G:A	1.51116e-18	-4.25965e-10	-1.39834	1.98903e-13	-4.25965e-10	-1.39639	1.77949e-05	-4.25965e-10	-1.39718
74643309	chr5:74643309:C:T	1.55865e-18	-4.25965e-10	-1.3674	2.05427e-13	-4.25965e-10	-1.36412	1.83694e-05	-4.25965e-10	-1.3654
74643394	chr5:74643394:C:T	1.49622e-18	-4.25965e-10	-1.40828	1.96585e-13	-4.25965e-10	-1.40811	1.75862e-05	-4.25965e-10	-1.40898
74643440	chr5:74643440:T:C	4.41336e-19	-1.8894	-0.739776	5.30622e-14	-1.95973	-0.758006	4.79052e-06	-1.96983	-0.739619
74644144	chr5:74644144:G:A	2.4862e-18	-4.25965e-10	-0.900467	3.14674e-13	-4.25965e-10	-0.937667	2.92596e-05	-4.25965e-10	-0.899881
74644474	chr5:74644474:A:T	1.43251e-18	-2.22131	0.769516	1.86882e-13	-2.22069	0.76196	1.71599e-05	-2.22207	0.788555
74644605	chr5:74644605:A:T	1.86022e-19	-2.19065	-1.30246	2.43773e-14	-2.19852	-1.29703	2.22066e-06	-2.18202	-1.29626
74645101	chr5:74645101:G:A	1.60642e-18	-4.25965e-10	-1.33722	2.12373e-13	-4.25965e-10	-1.33086	1.88774e-05	-4.25965e-10	-1.33812
74645170	chr5:74645170:A:AT	2.79028e-19	-2.22063	-0.867038	3.54563e-14	-2.2205	-0.900404	3.27443e-06	-2.2221	-0.867845
74645974	chr5:74645974:G:A	2.27576e-18	-4.25965e-10	-0.988908	3.00091e-13	-4.25965e-10	-0.985119	2.69174e-05	-4.25965e-10	-0.983313
74646057	chr5:74646057:C:T	1.64238e-18	-4.25965e-10	-1.31507	2.12526e-13	-4.25965e-10	-1.33014	1.92988e-05	-4.25965e-10	-1.31605
74646317	chr5:74646317:C:T	1.48824e-18	-4.25965e-10	-1.41363	1.95028e-13	-4.25965e-10	-1.41606	1.75019e-05	-4.25965e-10	-1.41378
74646677	chr5:74646677:C:T	2.00869e-18	-1.61109	0.497349	2.37929e-13	-1.68951	0.472279	2.14827e-05	-1.70172	0.492878
74646775	chr5:74646775:G:A	1.51042e-18	-4.25965e-10	-1.39884	1.97952e-13	-4.25965e-10	-1.40118	1.77605e-05	-4.25965e-10	-1.39911
74646903	chr5:74646903:G:A	4.22685e-18	-1.6022	1.23243	4.98614e-13	-1.68143	1.20406	4.51355e-05	-1.69288	1.22646
74647288	chr5:74647288:G:A	1.9322e-18	-4.25965e-10	-1.15256	2.46705e-13	-4.25965e-10	-1.18101	2.27077e-05	-4.25965e-10	-1.15338
74647432	chr5:74647432:T:C	3.92923e-18	-1.71199	1.26921	4.6808e-13	-1.75906	1.21849	4.28518e-05	-1.77482	1.25648
74647528	chr5:74647528:T:C	4.84849e-18	-1.69631	1.46375	5.74566e-13	-1.74538	1.40979	5.27191e-05	-1.76045	1.44934
74647606	chr5:74647606:A:G	3.5252e-19	-1.96124	-0.892633	4.27461e-14	-2.0479	-0.886029	3.87542e-06	-2.04174	-0.879694
74648016	chr5:74648016:A:G	2.73855e-18	-1.80094	0.997142	3.36048e-13	-1.84558	0.973631	3.00105e-05	-1.86055	0.986015
74648352	chr5:74648352:A:G	6.65104e-19	-2.21903	-4.01506e-10	8.72136e-14	-2.22084	-4.01506e-10	7.80135e-06	-2.22179	-4.01506e-10
74648392	chr5:74648392:C:T	3.29025e-18	-1.79458	1.17432	3.96124e-13	-1.8291	1.12162	3.61786e-05	-1.84937	1.16175
74648471	chr5:74648471:A:C	1.94323e-19	-2.13132	-1.31814	2.51977e-14	-2.14732	-1.31513	2.32425e-06	-2.11981	-1.31288
74648553	chr5:74648553:C:CTAT	3.08302e-18	-1.83086	1.14555	3.72974e-13	-1.86364	1.09595	3.40073e-05	-1.88269	1.13318
74648593	chr5:74648593:G:T	7.10586e-19	-2.15289	-4.01506e-10	9.57133e-14	-2.12785	-4.01506e-10	8.62221e-06	-2.12175	-4.01506e-10
74648619	chr5:74648619:A:G	3.51921e-18	-1.80397	1.25099	4.2537e-13	-1.83641	1.20016	3.87611e-05	-1.85706	1.23839
74648655	chr5:74648655:A:G	1.96394e-18	-4.25965e-10	-1.13627	2.50538e-13	-4.25965e-10	-1.16559	2.30801e-05	-4.25965e-10	-1.13712
74648989	chr5:74648989:C:T	1.62116e-19	-2.21443	-1.41624	2.11354e-14	-2.22211	-1.41614	1.89319e-06	-2.22206	-1.41576
74649172	chr5:74649172:G:A	6.9363e-19	-1.92928	-0.24776	8.76513e-14	-1.94125	-0.274585	7.82943e-06	-1.95815	-0.260049
74649226	chr5:74649226:A:G	2.05174e-18	-4.25965e-10	-1.09253	2.72945e-13	-4.25965e-10	-1.07993	2.42015e-05	-4.25965e-10	-1.08967
74649608	chr5:74649608:A:G	2.52785e-18	-1.76818	0.884331	3.05044e-13	-1.80381	0.835066	2.78167e-05	-1.82434	0.873891
74649770	chr5:74649770:C:T	1.72774e-18	-4.25965e-10	-1.26441	2.25779e-13	-4.25965e-10	-1.26964	2.03568e-05	-4.25965e-10	-1.26267
74649913	chr5:74649913:T:A	2.30483e-18	-1.6607	0.684485	2.77762e-13	-1.725	0.662559	2.49452e-05	-1.73509	0.675681
74650188	chr5:74650188:G:A	9.46305e-18	-4.25965e-10	0.436172	1.21873e-12	-4.25965e-10	0.416358	0.000111883	-4.25965e-10	0.441364
74650273	chr5:74650273:G:A	1.87416e-19	-2.11621	-1.36943	2.36751e-14	-2.15465	-1.37013	2.22551e-06	-2.11094	-1.36516
74650661	chr5:74650661:C:G	2.76966e-18	-1.61549	0.822996	3.332e-13	-1.67984	0.799376	3.0003e-05	-1.68557	0.810781
74650782	chr5:74650782:T:C	2.71563e-18	-1.70842	0.896225	3.33542e-13	-1.7395	0.860063	2.98743e-05	-1.7568	0.877715
74650791	chr5:74650791:T:G	1.50298e-18	-4.25965e-10	-1.40377	1.97157e-13	-4.25965e-10	-1.4052	1.76623e-05	-4.25965e-10	-1.40465
74650874	chr5:74650874:T:C	1.54514e-18	-4.25965e-10	-1.37611	2.03642e-13	-4.25965e-10	-1.37284	1.82034e-05	-4.25965e-10	-1.37448
74650876	chr5:74650876:G:A	1.49034e-18	-4.25965e-10	-1.41222	1.96004e-13	-4.25965e-10	-1.41107	1.7539e-05	-4.25965e-10	-1.41166
74650889	chr5:74650889:G:A	1.49539e-18	-4.25965e-10	-1.40884	1.96709e-13	-4.25965e-10	-1.40748	1.76016e-05	-4.25965e-10	-1.4081
74651367	chr5:74651367:A:G	3.79436e-18	-1.75751	1.2798	4.54441e-13	-1.79298	1.22284	4.23845e-05	-1.80931	1.28001
74651438	chr5:74651438:T:C	5.13723e-18	-1.72836	1.55366	6.12553e-13	-1.75653	1.48497	5.70745e-05	-1.77909	1.54736
74651697	chr5:74651697:T:C	2.33284e-18	-4.25965e-10	-0.964134	3.05088e-13	-4.25965e-10	-0.968603	2.75654e-05	-4.25965e-10	-0.959524
74651717	chr5:74651717:T:A	4.98117e-18	-4.25965e-10	-0.205557	6.3473e-13	-4.25965e-10	-0.236004	5.9562e-05	-4.25965e-10	-0.189069
74651766	chr5:74651766:A:G	2.40797e-19	-1.84867	-1.38636	3.49662e-14	-1.74822	-1.38661	3.25904e-06	-1.70811	-1.38655
74651990	chr5:74651990:C:G	1.5609e-18	-4.25965e-10	-1.36596	2.04022e-13	-4.25965e-10	-1.37097	1.83707e-05	-4.25965e-10	-1.36533
74652242	chr5:74652242:T:C	3.63997e-18	0.832155	-1.3514	6.73199e-13	1.1711	-1.34826	6.62048e-05	1.26189	-1.34522
74652272	chr5:74652272:G:A	2.04983e-19	-2.17895	-1.2171	2.66405e-14	-2.19122	-1.21556	2.36956e-06	-2.19673	-1.21666
74652330	chr5:74652330:T:C	1.68696e-18	-4.25965e-10	-1.28829	2.21388e-13	-4.25965e-10	-1.28929	1.98737e-05	-4.25965e-10	-1.28669
74652360	chr5:74652360:G:A	1.58677e-18	-4.25965e-10	-1.34952	2.07144e-13	-4.25965e-10	-1.35579	1.86333e-05	-4.25965e-10	-1.35114
74652374	chr5:74652374:C:T	1.77289e-18	-4.25965e-10	-1.23861	2.34931e-13	-4.25965e-10	-1.22991	2.08693e-05	-4.25965e-10	-1.23781
74652397	chr5:74652397:C:T	3.27056e-18	-4.25965e-10	-0.626261	4.41163e-13	-4.25965e-10	-0.59979	3.86981e-05	-4.25965e-10	-0.620296
74652407	chr5:74652407:A:G	7.06324e-19	-2.1589	-4.01506e-10	9.12716e-14	-2.17536	-4.01506e-10	8.20689e-06	-2.17111	-4.01506e-10
74652425	chr5:74652425:T:C	1.5721e-18	-4.25965e-10	-1.35881	2.0499e-13	-4.25965e-10	-1.36624	1.85024e-05	-4.25965e-10	-1.35819
74652426	chr5:74652426:G:A	2.33573e-19	-2.1912	-1.07428	3.02796e-14	-2.21354	-1.06519	2.73619e-06	-2.20585	-1.06367
74652432	chr5:74652432:G:T	1.52763e-18	-2.1698	0.782293	1.84425e-13	-2.2085	0.736538	1.76623e-05	-2.20098	0.796329
74652610	chr5:74652610:T:A	1.48888e-18	-4.25965e-10	-1.4132	1.9532e-13	-4.25965e-10	-1.41456	1.75302e-05	-4.25965e-10	-1.41216
74652791	chr5:74652791:C:T	1.48624e-18	-4.25965e-10	-1.41497	1.95344e-13	-4.25965e-10	-1.41444	1.74708e-05	-4.25965e-10	-1.41556
74653184	chr5:74653184:G:A	5.07502e-19	-1.98855	-0.500924	6.88351e-14	-1.97478	-0.482709	6.03952e-06	-1.9852	-0.492562
74653624	chr5:74653624:T:C	3.96598e-19	-2.11522	-0.620837	5.09939e-14	-2.11764	-0.639861	4.91225e-06	-2.0714	-0.612952
74653735	chr5:74653735:C:T	1.65498e-19	-2.19721	-1.41281	2.17548e-14	-2.19526	-1.41411	2.14781e-06	-2.09847	-1.41317
74653880	chr5:74653880:A:AT	2.88962e-18	-4.25965e-10	-0.750098	3.79055e-13	-4.25965e-10	-0.751523	3.37456e-05	-4.25965e-10	-0.757236
74653936	chr5:74653936:T:C	5.87981e-18	-4.25965e-10	-0.039697	7.56902e-13	-4.25965e-10	-0.0599696	7.04226e-05	-4.25965e-10	-0.021573
74653999	chr5:74653999:A:G	1.69148e-19	-2.17227	-1.41594	2.24695e-14	-2.16257	-1.41447	2.26468e-06	-2.04296	-1.4157
74654035	chr5:74654035:G:A	3.84422e-19	-2.21979	-0.547452	5.07441e-14	-2.22061	-0.541797	4.72804e-06	-2.19447	-0.528107
74654051	chr5:74654051:G:A	1.63277e-19	-2.20671	-1.41682	2.1503e-14	-2.20391	-1.4171	2.09057e-06	-2.12174	-1.41691
74654218	chr5:74654218:T:TTTACA	3.79752e-19	-2.10932	-0.670144	4.88477e-14	-2.1098	-0.690696	4.70789e-06	-2.0643	-0.662545
74654488	chr5:74654488:C:T	1.67402e-19	-2.18242	-1.41616	2.22148e-14	-2.17318	-1.41526	2.23416e-06	-2.05626	-1.41596
74654678	chr5:74654678:C:T	2.61402e-19	-2.1234	-1.02951	3.81482e-14	-1.98298	-1.06475	3.45601e-06	-1.99646	-1.03951
74654812	chr5:74654812:G:C	2.07353e-18	-4.25965e-10	-1.08197	2.71575e-13	-4.25965e-10	-1.08497	2.42764e-05	-4.25965e-10	-1.08658
74654815	chr5:74654815:G:A	1.68291e-19	-2.18012	-1.41316	2.22958e-14	-2.17353	-1.41127	2.22833e-06	-2.06202	-1.41281
74654833	chr5:74654833:T:C	1.68716e-19	-2.17788	-1.41288	2.23671e-14	-2.17065	-1.41096	2.23961e-06	-2.05729	-1.4125
74654868	chr5:74654868:C:T	2.68161e-19	-2.21739	-0.909997	3.51501e-14	-2.2176	-0.911976	3.19411e-06	-2.20814	-0.906638
74655003	chr5:74655003:G:A	1.52044e-18	-4.25965e-10	-1.39222	1.98968e-13	-4.25965e-10	-1.39606	1.79336e-05	-4.25965e-10	-1.38941
74655112	chr5:74655112:AG:A	2.53266e-19	-2.20775	-0.976792	3.30184e-14	-2.20838	-0.983762	2.95992e-06	-2.21798	-0.972941
74655408	chr5:74655408:A:C	2.47424e-19	-2.2151	-0.992774	3.22527e-14	-2.21558	-1.00002	2.92821e-06	-2.21209	-0.989609
74655642	chr5:74655642:C:A	2.17202e-19	-2.20848	-1.12967	2.81873e-14	-2.2081	-1.14223	2.5337e-06	-2.21809	-1.12832
74655796	chr5:74655796:A:G	5.19555e-19	-2.22145	-0.244552	6.96313e-14	-2.22189	-0.224103	6.41984e-06	-2.20108	-0.215611
74655908	chr5:74655908:A:G	3.45099e-19	-2.17896	-0.696186	4.41606e-14	-2.17665	-0.724722	4.22307e-06	-2.14737	-0.688158
74656593	chr5:74656593:G:C	4.53252e-18	-4.25965e-10	-0.299944	6.06816e-13	-4.25965e-10	-0.280977	5.45213e-05	-4.25965e-10	-0.277496
74656940	chr5:74656940:A:G	2.82818e-19	-2.21781	-0.856365	3.65844e-14	-2.21881	-0.870772	3.36955e-06	-2.20704	-0.854267
74656979	chr5:74656979:G:C	3.24824e-19	-2.2055	-0.730191	4.39124e-14	-2.19801	-0.709003	4.11809e-06	-2.15128	-0.70942
74657002	chr5:74657002:T:C	7.55695e-18	-4.25965e-10	0.211246	1.016e-12	-4.25965e-10	0.234425	8.80407e-05	-4.25965e-10	0.201712
74657598	chr5:74657598:G:A	6.69897e-19	-2.21185	-4.01506e-10	8.81635e-14	-2.21001	-4.01506e-10	7.89886e-06	-2.20937	-4.01506e-10
74657737	chr5:74657737:T:G	2.9325e-18	-4.25965e-10	-0.735367	3.90981e-13	-4.25965e-10	-0.720544	3.50278e-05	-4.25965e-10	-0.719945
74658344	chr5:74658344:G:A	1.54534e-18	-4.25965e-10	-1.37598	2.0212e-13	-4.25965e-10	-1.38034	1.82419e-05	-4.25965e-10	-1.37237
74658927	chr5:74658927:T:C	1.66285e-19	-2.22096	-1.38431	2.18037e-14	-2.22079	-1.38633	2.00353e-06	-2.19973	-1.38145
74659261	chr5:74659261:C:T	1.48453e-18	-4.25965e-10	-1.41612	1.94959e-13	-4.25965e-10	-1.41641	1.74597e-05	-4.25965e-10	-1.41619
74659463	chr5:74659463:C:G	1.99408e-18	-4.25965e-10	-1.12104	2.67816e-13	-4.25965e-10	-1.0989	2.34706e-05	-4.25965e-10	-1.12034
74659507	chr5:74659507:A:T	1.85595e-18	-4.25965e-10	-1.19283	2.48368e-13	-4.25965e-10	-1.17429	2.1843e-05	-4.25965e-10	-1.19221
74659555	chr5:74659555:T:G	1.95533e-18	-4.25965e-10	-1.14066	2.62396e-13	-4.25965e-10	-1.11935	2.30134e-05	-4.25965e-10	-1.14001
74659947	chr5:74659947:G:A	1.71524e-18	-1.27167	-4.01506e-10	2.20419e-13	-1.29368	-4.01506e-10	1.9755e-05	-1.29268	-4.01506e-10
74659948	chr5:74659948:G:A	3.36312e-19	-2.21241	-0.688529	4.51453e-14	-2.20773	-0.671588	4.23207e-06	-2.16773	-0.665669
74660064	chr5:74660064:C:CT	7.5033e-19	-2.09847	-4.01506e-10	1.00092e-13	-2.08311	-4.01506e-10	9.99882e-06	-1.97362	-4.01506e-10
74660756	chr5:74660756:G:A	8.44848e-18	-4.25965e-10	0.322765	1.12774e-12	-4.25965e-10	0.338769	0.000100923	-4.25965e-10	0.338267
74661030	chr5:74661030:G:T	7.09111e-19	-0.882489	-1.27248	9.32345e-14	-0.875231	-1.27885	8.59187e-06	-0.859256	-1.26601
74661115	chr5:74661115:C:T	1.80334e-19	-2.21711	-1.30706	2.37485e-14	-2.21958	-1.3021	2.20058e-06	-2.18215	-1.30522
74661316	chr5:74661316:A:G	1.72209e-19	-2.21386	-1.35641	2.25688e-14	-2.2105	-1.36213	2.01069e-06	-2.22206	-1.35555
74661799	chr5:74661799:A:G	3.51931e-19	-1.45239	-1.40316	3.915e-14	-1.61765	-1.40415	3.76438e-06	-1.5491	-1.40141
74661905	chr5:74661905:T:C	1.66686e-18	-4.25965e-10	-1.30028	2.21595e-13	-4.25965e-10	-1.28835	1.96236e-05	-4.25965e-10	-1.29935
74661983	chr5:74661983:AC:A	6.68997e-19	-2.2132	-4.01506e-10	8.71916e-14	-2.2211	-4.01506e-10	7.87968e-06	-2.2118	-4.01506e-10
74662141	chr5:74662141:G:A	1.67387e-19	-2.18243	-1.41623	2.12853e-14	-2.21666	-1.41453	1.91992e-06	-2.20761	-1.41619
74662381	chr5:74662381:G:C	3.65488e-19	-2.22042	-0.59732	4.78042e-14	-2.2219	-0.600191	4.32965e-06	-2.2192	-0.591399
74662420	chr5:74662420:T:C	3.52957e-19	-2.22214	-0.630492	4.65621e-14	-2.21922	-0.629201	4.17798e-06	-2.2132	-0.633058
74662508	chr5:74662508:CT:C	7.28039e-19	-2.21998	0.0913579	9.85817e-14	-2.21443	0.116115	8.76258e-06	-2.20505	0.099453
74662837	chr5:74662837:A:C	1.96814e-18	-4.25965e-10	-1.13414	2.5925e-13	-4.25965e-10	-1.13141	2.30995e-05	-4.25965e-10	-1.13628
74662903	chr5:74662903:A:C	2.13365e-19	-2.06545	-1.29052	2.91173e-14	-2.04019	-1.27768	2.39739e-06	-2.119	-1.2827
74663107	chr5:74663107:A:G	1.92524e-18	-4.25965e-10	-1.15617	2.57396e-13	-4.25965e-10	-1.13859	2.26669e-05	-4.25965e-10	-1.15518
74663113	chr5:74663113:G:A	1.24134e-18	-1.59503	-4.01506e-10	1.57851e-13	-1.62756	-4.01506e-10	1.46104e-05	-1.59436	-4.01506e-10
74663202	chr5:74663202:A:G	1.71126e-19	-2.16237	-1.4142	2.26128e-14	-2.15544	-1.41525	1.90497e-06	-2.21708	-1.41454
74663357	chr5:74663357:ATT:A	1.86172e-18	-4.25965e-10	-1.18972	2.42959e-13	-4.25965e-10	-1.19631	2.20639e-05	-4.25965e-10	-1.18215
74663372	chr5:74663372:G:A	6.86422e-19	-2.18749	-4.01506e-10	9.1116e-14	-2.17707	-4.01506e-10	8.12114e-06	-2.18162	-4.01506e-10
74663433	chr5:74663433:C:T	1.6284e-19	-2.21982	-1.40639	2.14241e-14	-2.22205	-1.40264	1.92739e-06	-2.21316	-1.40676
74663434	chr5:74663434:A:G	1.42394e-18	-2.19862	0.740824	1.87671e-13	-2.21442	0.759905	1.74389e-05	-2.18654	0.769158
74663701	chr5:74663701:A:G	2.02945e-19	-1.98911	-1.41694	2.65657e-14	-1.99359	-1.41599	2.16687e-06	-2.08583	-1.41698
74663948	chr5:74663948:G:A	1.99151e-19	-2.03185	-1.39306	2.59785e-14	-2.03559	-1.39634	2.1588e-06	-2.11418	-1.39235
74664219	chr5:74664219:A:G	2.07061e-19	-1.98807	-1.3979	2.70304e-14	-1.9915	-1.40074	2.22193e-06	-2.08046	-1.39725
74664317	chr5:74664317:T:C	2.09231e-19	-1.98967	-1.38587	2.72656e-14	-1.99388	-1.3897	2.24457e-06	-2.08256	-1.38501
74664367	chr5:74664367:A:G	2.06241e-19	-1.97299	-1.41694	2.69477e-14	-1.97813	-1.41718	2.2007e-06	-2.07046	-1.41685
74664483	chr5:74664483:C:T	7.29356e-19	-1.57614	-0.550674	9.52498e-14	-1.58366	-0.549036	9.83841e-06	-1.45743	-0.53236
74664673	chr5:74664673:A:G	1.93218e-19	-2.03801	-1.41714	2.52454e-14	-2.04352	-1.41704	2.09162e-06	-2.12105	-1.4171
74664900	chr5:74664900:C:T	1.85958e-19	-2.08136	-1.4121	2.41485e-14	-2.0969	-1.40807	2.02921e-06	-2.15606	-1.41238
74664905	chr5:74664905:T:C	1.6026e-18	-4.25965e-10	-1.3396	2.11699e-13	-4.25965e-10	-1.33404	1.88672e-05	-4.25965e-10	-1.33866
74665010	chr5:74665010:T:C	2.0512e-19	-2.00428	-1.3911	2.67839e-14	-2.01717	-1.38423	2.8682e-06	-1.83098	-1.39143
74665116	chr5:74665116:G:A	1.77655e-18	-4.25965e-10	-1.23655	2.31792e-13	-4.25965e-10	-1.24336	2.08826e-05	-4.25965e-10	-1.23717
74665879	chr5:74665879:C:T	1.83909e-19	-2.09384	-1.41069	2.37678e-14	-2.10779	-1.41309	2.01918e-06	-2.16314	-1.41025
74666323	chr5:74666323:G:A	1.48979e-18	-4.25965e-10	-1.41259	1.96047e-13	-4.25965e-10	-1.41085	1.75302e-05	-4.25965e-10	-1.41216
74666350	chr5:74666350:CA:C	1.87526e-19	-2.0811	-1.40396	2.41293e-14	-2.09827	-1.4075	2.04899e-06	-2.15544	-1.4033
74666435	chr5:74666435:G:T	1.67064e-18	-4.25965e-10	-1.29801	2.19656e-13	-4.25965e-10	-1.29714	1.96968e-05	-4.25965e-10	-1.29563
74666624	chr5:74666624:G:A	2.20479e-18	-4.25965e-10	-1.02059	2.88769e-13	-4.25965e-10	-1.02358	2.61935e-05	-4.25965e-10	-1.01058
74666681	chr5:74666681:C:T	3.15058e-19	-1.65792	-1.3083	3.97996e-14	-1.70089	-1.30446	3.99777e-06	-1.58302	-1.30733
74667010	chr5:74667010:A:G	6.94797e-19	-2.17536	-4.01506e-10	9.22304e-14	-2.16491	-4.01506e-10	8.47443e-06	-2.13903	-4.01506e-10
74667130	chr5:74667130:A:G	1.69689e-19	-2.16784	-1.41717	2.21159e-14	-2.17615	-1.41676	1.92022e-06	-2.20647	-1.41718
74667169	chr5:74667169:C:T	1.80291e-18	-4.25965e-10	-1.22182	2.35756e-13	-4.25965e-10	-1.22641	2.13534e-05	-4.25965e-10	-1.21487
74667186	chr5:74667186:A:G	7.88347e-19	-1.62305	-0.425984	1.02986e-13	-1.62704	-0.427571	1.06625e-05	-1.50349	-0.405862
74667205	chr5:74667205:G:A	1.90574e-18	-4.25965e-10	-1.16635	2.54353e-13	-4.25965e-10	-1.15048	2.23325e-05	-4.25965e-10	-1.17004
74667677	chr5:74667677:A:G	1.70505e-19	-2.17385	-1.40637	2.23756e-14	-2.18144	-1.39979	1.93302e-06	-2.21006	-1.40694
74667936	chr5:74667936:C:T	3.21435e-18	-0.643598	-4.01506e-10	4.08129e-13	-0.67762	-4.01506e-10	3.61924e-05	-0.687237	-4.01506e-10
74667977	chr5:74667977:A:G	1.49678e-18	-4.25965e-10	-1.40791	1.96507e-13	-4.25965e-10	-1.4085	1.76093e-05	-4.25965e-10	-1.40766
74668293	chr5:74668293:T:C	2.02961e-19	-2.03606	-1.3699	2.56583e-14	-2.08652	-1.35781	2.54929e-06	-1.96716	-1.37312
74668294	chr5:74668294:G:A	1.8921e-19	-2.07632	-1.3998	2.43238e-14	-2.10709	-1.39066	2.39272e-06	-2.00183	-1.40183
74668562	chr5:74668562:A:T	1.63406e-18	-4.25965e-10	-1.32015	2.16392e-13	-4.25965e-10	-1.31211	1.91665e-05	-4.25965e-10	-1.32293
74668775	chr5:74668775:T:C	2.64673e-19	-1.79632	-1.34416	3.23802e-14	-1.87027	-1.34139	3.51234e-06	-1.67747	-1.34234
74668835	chr5:74668835:A:G	2.20874e-19	-2.08209	-1.23929	2.92609e-14	-2.09284	-1.22011	2.42332e-06	-2.15119	-1.23976
74669020	chr5:74669020:A:G	8.56455e-19	-1.65782	-0.308351	1.0864e-13	-1.68533	-0.315834	1.06245e-05	-1.62056	-0.292359
74669201	chr5:74669201:T:C	3.52313e-18	-4.25965e-10	-0.551873	4.56899e-13	-4.25965e-10	-0.564742	4.23757e-05	-4.25965e-10	-0.529513
74669546	chr5:74669546:C:G	2.24248e-19	-1.90901	-1.39722	2.85029e-14	-1.94588	-1.39332	2.69836e-06	-1.88815	-1.39529
74669548	chr5:74669548:G:A	1.8963e-18	-4.25965e-10	-1.17132	2.4757e-13	-4.25965e-10	-1.17751	2.24515e-05	-4.25965e-10	-1.16473
74669549	chr5:74669549:T:C	1.8693e-18	-4.25965e-10	-1.18566	2.44077e-13	-4.25965e-10	-1.19172	2.21278e-05	-4.25965e-10	-1.17925
74669685	chr5:74669685:A:G	2.23257e-19	-1.99463	-1.31602	2.8014e-14	-2.03943	-1.31707	2.59624e-06	-2.00201	-1.32001
74670345	chr5:74670345:C:T	1.13234e-17	-4.25965e-10	0.615651	1.45627e-12	-4.25965e-10	0.594433	0.00013484	-4.25965e-10	0.627999
74670388	chr5:74670388:A:G	2.34856e-18	-4.25965e-10	-0.95742	3.11489e-13	-4.25965e-10	-0.947839	2.74669e-05	-4.25965e-10	-0.963105
74670530	chr5:74670530:G:A	1.7898e-17	-4.25965e-10	1.07347	2.36788e-12	-4.25965e-10	1.08055	0.000217282	-4.25965e-10	1.10511
74670664	chr5:74670664:G:A	1.49199e-18	-4.25965e-10	-1.41111	1.96371e-13	-4.25965e-10	-1.4092	1.75563e-05	-4.25965e-10	-1.41067
74670700	chr5:74670700:T:C	1.60272e-18	-4.25965e-10	-1.33952	2.09519e-13	-4.25965e-10	-1.34439	1.88099e-05	-4.25965e-10	-1.3417
74670732	chr5:74670732:C:T	1.95409e-19	-2.20615	-1.23773	2.52664e-14	-2.21548	-1.24425	2.27341e-06	-2.21697	-1.23784
74670862	chr5:74670862:C:T	2.09701e-19	-2.0242	-1.34909	2.81896e-14	-2.0084	-1.34185	2.58871e-06	-1.97225	-1.35268
74670914	chr5:74670914:C:T	1.53563e-18	-1.38228	-4.01506e-10	2.46731e-13	-1.18091	-4.01506e-10	2.06143e-05	-1.2501	-4.01506e-10
74671171	chr5:74671171:G:A	1.50821e-18	-4.25965e-10	-1.4003	1.98352e-13	-4.25965e-10	-1.39916	1.77851e-05	-4.25965e-10	-1.39773
74671554	chr5:74671554:G:A	1.49266e-18	-4.25965e-10	-1.41066	1.96351e-13	-4.25965e-10	-1.4093	1.75678e-05	-4.25965e-10	-1.41002
74671755	chr5:74671755:A:G	1.1262e-17	-4.25965e-10	0.61021	1.47214e-12	-4.25965e-10	0.605269	0.000132332	-4.25965e-10	0.60923
74672125	chr5:74672125:T:G	5.671e-18	-4.25965e-10	-0.0758566	7.40779e-13	-4.25965e-10	-0.0815019	6.64781e-05	-4.25965e-10	-0.0792145
74672139	chr5:74672139:C:T	2.41141e-19	-1.8173	-1.41629	3.27685e-14	-1.78306	-1.41668	3.54229e-06	-1.59612	-1.4152
74672480	chr5:74672480:C:T	1.67411e-18	-4.25965e-10	-1.29594	2.21005e-13	-4.25965e-10	-1.29102	1.96648e-05	-4.25965e-10	-1.29726
74672514	chr5:74672514:C:T	1.48733e-18	-4.25965e-10	-1.41424	1.95425e-13	-4.25965e-10	-1.41403	1.74821e-05	-4.25965e-10	-1.41491
74672644	chr5:74672644:C:T	3.08239e-19	-2.0761	-0.912003	3.82246e-14	-2.1123	-0.933422	3.31809e-06	-2.18304	-0.893661
74672906	chr5:74672906:A:G	2.29761e-18	-4.25965e-10	-0.979352	2.97299e-13	-4.25965e-10	-0.994467	2.71165e-05	-4.25965e-10	-0.975945
74673233	chr5:74673233:A:C	2.73178e-19	-1.99516	-1.11369	3.75623e-14	-1.93788	-1.12533	3.34735e-06	-1.9534	-1.11451
74673338	chr5:74673338:G:A	1.86903e-18	-4.25965e-10	-1.1858	2.44316e-13	-4.25965e-10	-1.19074	2.18447e-05	-4.25965e-10	-1.19213
74673828	chr5:74673828:A:G	9.41125e-18	-2.11274	2.54342	1.22675e-12	-2.10736	2.53027	0.000113991	-2.10366	2.56369
74674166	chr5:74674166:A:T	5.4682e-18	-4.25965e-10	-0.112272	7.19659e-13	-4.25965e-10	-0.110426	6.40572e-05	-4.25965e-10	-0.11631
74674991	chr5:74674991:A:C	2.54741e-19	-1.77608	-1.40265	3.36811e-14	-1.77224	-1.40003	3.04395e-06	-1.75806	-1.40487
74675282	chr5:74675282:A:G	1.45814e-17	-1.81487	2.6834	1.77942e-12	-1.83195	2.62679	0.000156235	-1.96879	2.74407
74675732	chr5:74675732:G:C	2.25672e-18	-4.25965e-10	-0.997312	2.98797e-13	-4.25965e-10	-0.98944	2.67029e-05	-4.25965e-10	-0.991316
74675952	chr5:74675952:A:G	9.06205e-19	-1.11257	-0.797147	1.22942e-13	-1.08509	-0.792404	1.24482e-05	-0.970348	-0.784167
74676027	chr5:74676027:A:C	1.53471e-18	-4.25965e-10	-1.38288	2.01137e-13	-4.25965e-10	-1.38522	1.79986e-05	-4.25965e-10	-1.38579
74676043	chr5:74676043:G:T	1.64897e-18	-4.25965e-10	-1.31107	2.17182e-13	-4.25965e-10	-1.30847	1.93727e-05	-4.25965e-10	-1.31222
74676618	chr5:74676618:T:C	6.63157e-19	-2.22197	-4.01506e-10	8.76029e-14	-2.21639	-4.01506e-10	7.82607e-06	-2.21863	-4.01506e-10
74676632	chr5:74676632:G:A	2.65792e-19	-1.95766	-1.1786	3.74793e-14	-1.88667	-1.17874	3.85742e-06	-1.73614	-1.18995
74676638	chr5:74676638:T:C	2.55525e-19	-1.80139	-1.37426	3.37788e-14	-1.78947	-1.3799	3.07915e-06	-1.77892	-1.37251
74676698	chr5:74676698:G:A	1.48956e-18	-4.25965e-10	-1.41274	1.95904e-13	-4.25965e-10	-1.41158	1.75069e-05	-4.25965e-10	-1.41349
74676714	chr5:74676714:T:C	2.88264e-18	-1.95187	1.19935	3.66948e-13	-1.93166	1.14768	3.57621e-05	-1.92437	1.22517
74676764	chr5:74676764:A:G	1.76757e-18	-4.25965e-10	-1.24162	2.2968e-13	-4.25965e-10	-1.25252	2.06563e-05	-4.25965e-10	-1.24807
74676909	chr5:74676909:C:T	2.35487e-19	-2.02564	-1.23168	3.28191e-14	-1.9659	-1.23229	3.32607e-06	-1.83246	-1.24183
74677100	chr5:74677100:T:C	2.46979e-19	-1.84124	-1.36843	3.25583e-14	-1.83177	-1.37441	2.97211e-06	-1.82023	-1.36659
74677166	chr5:74677166:T:C	2.5573e-19	-1.81167	-1.36319	3.36949e-14	-1.80239	-1.36947	3.07827e-06	-1.79047	-1.36125
74677184	chr5:74677184:G:A	1.61145e-18	-4.25965e-10	-1.33409	2.1301e-13	-4.25965e-10	-1.32787	1.89344e-05	-4.25965e-10	-1.33511
74677826	chr5:74677826:C:A	2.63679e-19	-1.79647	-1.34778	3.46985e-14	-1.78758	-1.35493	3.16827e-06	-1.77732	-1.34558
74677958	chr5:74677958:T:C	4.42546e-18	-4.25965e-10	-0.323849	5.6057e-13	-4.25965e-10	-0.36025	5.12768e-05	-4.25965e-10	-0.338848
74678000	chr5:74678000:C:T	6.85884e-19	-1.97313	-0.215143	9.14766e-14	-1.93692	-0.236204	8.37016e-06	-1.94391	-0.207507
74678140	chr5:74678140:T:C	1.2485e-17	-4.25965e-10	0.713302	1.66892e-12	-4.25965e-10	0.73073	0.000146972	-4.25965e-10	0.714156
74678159	chr5:74678159:A:G	1.66211e-18	-4.25965e-10	-1.30313	2.20076e-13	-4.25965e-10	-1.29523	1.9527e-05	-4.25965e-10	-1.30429
74678349	chr5:74678349:A:G	1.67497e-19	-2.22183	-1.37618	2.20874e-14	-2.22113	-1.37306	1.96889e-06	-2.22209	-1.37652
74678450	chr5:74678450:A:G	2.65306e-19	-1.77668	-1.36141	3.49467e-14	-1.76762	-1.36776	3.19081e-06	-1.75639	-1.35943
74678662	chr5:74678662:C:T	4.64201e-19	-1.33232	-1.24634	5.652e-14	-1.40838	-1.24622	5.26099e-06	-1.36364	-1.25212
74678739	chr5:74678739:A:G	2.72371e-19	-1.75585	-1.35596	3.58475e-14	-1.74728	-1.36265	3.2777e-06	-1.73506	-1.35388
74678743	chr5:74678743:A:T	6.66408e-19	-1.86707	-0.350001	8.66504e-14	-1.88649	-0.340832	8.0798e-06	-1.86168	-0.325044
74679006	chr5:74679006:A:G	1.51401e-18	-4.25965e-10	-1.39646	1.98431e-13	-4.25965e-10	-1.39876	1.78124e-05	-4.25965e-10	-1.39619
74679266	chr5:74679266:A:G	1.02944e-17	-4.25965e-10	0.520379	1.35702e-12	-4.25965e-10	0.523845	0.000121406	-4.25965e-10	0.523053
74679269	chr5:74679269:G:A	9.36383e-19	-1.89983	0.0228762	1.22489e-13	-1.88069	-0.000491655	1.14136e-05	-1.87351	0.0322222
74679315	chr5:74679315:G:A	8.0318e-19	-1.86407	-0.166329	1.05415e-13	-1.84252	-0.188775	9.81201e-06	-1.83508	-0.157403
74679525	chr5:74679525:G:A	1.66463e-18	-4.25965e-10	-1.30162	2.20427e-13	-4.25965e-10	-1.29364	1.95564e-05	-4.25965e-10	-1.30278
74679762	chr5:74679762:C:T	1.83648e-18	-1.53296	0.329589	2.5384e-13	-1.46979	0.317293	2.28161e-05	-1.47488	0.326259
74680005	chr5:74680005:C:T	1.66574e-19	-2.22179	-1.38175	2.19587e-14	-2.22121	-1.37882	1.958e-06	-2.22206	-1.38211
74680080	chr5:74680080:G:A	9.27183e-18	-4.25965e-10	0.415759	1.23749e-12	-4.25965e-10	0.431639	0.000110688	-4.25965e-10	0.430628
74680672	chr5:74680672:G:A	1.62717e-18	-4.25965e-10	-1.32438	2.13157e-13	-4.25965e-10	-1.32717	1.90626e-05	-4.25965e-10	-1.32836
74681058	chr5:74681058:C:T	2.63776e-18	-1.97317	1.13188	3.49758e-13	-1.9597	1.12773	3.19505e-05	-1.95507	1.14317
74681177	chr5:74681177:C:T	1.80751e-18	-4.25965e-10	-1.21927	2.41124e-13	-4.25965e-10	-1.20389	2.1233e-05	-4.25965e-10	-1.22053
74681182	chr5:74681182:T:A	1.28587e-18	-1.55979	-4.01506e-10	1.74302e-13	-1.52841	-4.01506e-10	1.54891e-05	-1.53595	-4.01506e-10
74681347	chr5:74681347:C:T	1.48853e-18	-4.25965e-10	-1.41343	1.95654e-13	-4.25965e-10	-1.41286	1.75089e-05	-4.25965e-10	-1.41338
74681348	chr5:74681348:G:A	8.77159e-18	-1.99918	2.35947	1.15137e-12	-1.99951	2.35902	0.000106222	-1.98274	2.37218
74681465	chr5:74681465:C:T	9.29378e-18	-4.25965e-10	0.418123	1.23786e-12	-4.25965e-10	0.431934	0.000110974	-4.25965e-10	0.433207
74681560	chr5:74681560:A:G	1.9391e-18	-4.25965e-10	-1.149	2.53459e-13	-4.25965e-10	-1.154	2.2763e-05	-4.25965e-10	-1.15095
74681643	chr5:74681643:G:A	1.35571e-17	-4.25965e-10	0.795686	1.77602e-12	-4.25965e-10	0.792926	0.000157979	-4.25965e-10	0.786375
74681699	chr5:74681699:G:A	5.72721e-18	-1.98358	1.91758	7.62812e-13	-1.98045	1.92826	6.92013e-05	-1.96759	1.92852
74681820	chr5:74681820:T:C	5.6028e-19	-1.95293	-0.437616	7.36747e-14	-1.96436	-0.425184	6.75427e-06	-1.94922	-0.416687
74682065	chr5:74682065:T:C	1.4834e-18	-4.25965e-10	-1.41688	1.95117e-13	-4.25965e-10	-1.4156	1.74511e-05	-4.25965e-10	-1.41668
74682377	chr5:74682377:A:T	6.20718e-18	-4.25965e-10	0.014484	8.28834e-13	-4.25965e-10	0.0308162	7.31806e-05	-4.25965e-10	0.0168426
74682392	chr5:74682392:C:T	1.70481e-18	-4.25965e-10	-1.27777	2.26969e-13	-4.25965e-10	-1.26439	2.0062e-05	-4.25965e-10	-1.27726
74682649	chr5:74682649:T:C	1.48638e-18	-4.25965e-10	-1.41488	1.95767e-13	-4.25965e-10	-1.41228	1.74913e-05	-4.25965e-10	-1.41438
74682814	chr5:74682814:G:C	3.04039e-18	-4.25965e-10	-0.699238	3.88163e-13	-4.25965e-10	-0.727777	3.63452e-05	-4.25965e-10	-0.683026
74682876	chr5:74682876:G:A	2.88782e-19	-2.03495	-1.01835	3.97343e-14	-2.01508	-0.99191	3.9571e-06	-1.87189	-1.02868
74683305	chr5:74683305:T:C	2.66939e-19	-2.09701	-1.03495	3.67395e-14	-2.0743	-1.01105	3.57703e-06	-1.95623	-1.04532
74683317	chr5:74683317:T:G	1.66526e-17	-4.25965e-10	1.00134	2.18305e-12	-4.25965e-10	0.999274	0.000196318	-4.25965e-10	1.00365
74683403	chr5:74683403:A:G	2.08751e-18	-4.25965e-10	-1.07525	2.69897e-13	-4.25965e-10	-1.09116	2.45089e-05	-4.25965e-10	-1.07705
74683643	chr5:74683643:T:G	1.48824e-18	-4.25965e-10	-1.41363	1.96136e-13	-4.25965e-10	-1.4104	1.75152e-05	-4.25965e-10	-1.41302
74683934	chr5:74683934:C:A	9.07531e-19	-1.90825	-4.01506e-10	1.10641e-13	-1.98292	-4.01506e-10	1.01687e-05	-1.95678	-4.01506e-10
74683970	chr5:74683970:G:A	9.59882e-18	-4.25965e-10	0.450418	1.18538e-12	-4.25965e-10	0.388618	0.000116753	-4.25965e-10	0.483974
74683982	chr5:74683982:A:G	2.69679e-19	-2.13679	-0.984953	3.69979e-14	-2.1224	-0.955946	3.5319e-06	-2.01857	-0.99568
74684240	chr5:74684240:C:T	2.71931e-19	-2.06334	-1.05009	3.73784e-14	-2.0445	-1.02362	3.68204e-06	-1.91243	-1.06019
74684286	chr5:74684286:C:T	2.74768e-19	-2.05696	-1.04609	3.77593e-14	-2.03861	-1.01936	3.72716e-06	-1.90424	-1.0562
74684357	chr5:74684357:A:G	5.96171e-19	-1.99162	-0.336827	7.846e-14	-2.00233	-0.324285	7.19529e-06	-1.98786	-0.314797
74684372	chr5:74684372:T:C	1.63182e-19	-2.22162	-1.4025	2.16189e-14	-2.21901	-1.39662	1.98498e-06	-2.18558	-1.4049
74684389	chr5:74684389:C:T	2.68751e-19	-2.06926	-1.05593	3.66847e-14	-2.05701	-1.02984	3.62225e-06	-1.92304	-1.06595
74684681	chr5:74684681:T:C	1.91799e-18	-4.25965e-10	-1.15994	2.50453e-13	-4.25965e-10	-1.16593	2.25137e-05	-4.25965e-10	-1.16196
74684821	chr5:74684821:G:A	6.6307e-19	-2.2221	-4.01506e-10	8.71191e-14	-2.22193	-4.01506e-10	7.80856e-06	-2.22087	-4.01506e-10
74684879	chr5:74684879:T:G	4.60376e-19	-2.07594	-0.510995	6.35082e-14	-2.05697	-0.481066	6.20585e-06	-1.92985	-0.520742
74685086	chr5:74685086:G:A	1.61063e-18	-4.25965e-10	-1.3346	2.11073e-13	-4.25965e-10	-1.337	1.88717e-05	-4.25965e-10	-1.33842
74685138	chr5:74685138:GC:G	2.03967e-19	-1.99767	-1.40334	2.72058e-14	-1.98615	-1.39962	2.82768e-06	-1.83196	-1.40467
74685634	chr5:74685634:C:A	1.35174e-17	-4.25965e-10	0.792752	1.78097e-12	-4.25965e-10	0.79571	0.000159621	-4.25965e-10	0.796712
74685837	chr5:74685837:G:A	2.18449e-19	-2.21811	-1.11432	2.9298e-14	-2.21211	-1.09958	2.67873e-06	-2.16671	-1.12403
74686133	chr5:74686133:G:GTCAGTGGT	5.31545e-19	-1.85683	-0.586358	7.04694e-14	-1.86151	-0.572514	6.45659e-06	-1.84579	-0.565195
74686500	chr5:74686500:C:A	1.61255e-19	-2.22213	-1.41386	2.12774e-14	-2.22086	-1.4107	1.95092e-06	-2.19287	-1.41492
74686524	chr5:74686524:C:A	1.6141e-19	-2.21799	-1.41704	2.11304e-14	-2.22139	-1.4171	1.91283e-06	-2.21083	-1.41668
74686550	chr5:74686550:C:T	1.72225e-18	-4.25965e-10	-1.26759	2.23463e-13	-4.25965e-10	-1.27996	2.00982e-05	-4.25965e-10	-1.27546
74686751	chr5:74686751:T:C	6.83276e-19	-2.19208	-4.01506e-10	8.84348e-14	-2.20694	-4.01506e-10	7.92859e-06	-2.20561	-4.01506e-10
74686964	chr5:74686964:G:A	1.61474e-19	-2.22023	-1.4144	2.11357e-14	-2.2221	-1.41615	1.92865e-06	-2.20612	-1.41315
74687140	chr5:74687140:T:C	2.8654e-19	-2.21004	-0.851057	3.67366e-14	-2.20481	-0.880622	3.64206e-06	-2.14952	-0.834018
74687907	chr5:74687907:G:T	7.35028e-18	-4.25965e-10	0.183516	9.83192e-13	-4.25965e-10	0.201601	8.75716e-05	-4.25965e-10	0.196369
74688353	chr5:74688353:A:T	5.38949e-18	-4.25965e-10	-0.126772	7.05347e-13	-4.25965e-10	-0.130514	6.32245e-05	-4.25965e-10	-0.129395
74688363	chr5:74688363:G:A	1.62553e-19	-2.22065	-1.40732	2.15534e-14	-2.21675	-1.40192	1.99001e-06	-2.17875	-1.4092
74688421	chr5:74688421:A:G	1.62436e-19	-2.22205	-1.40664	2.14982e-14	-2.22005	-1.40118	1.96955e-06	-2.1897	-1.40858
74688439	chr5:74688439:G:A	2.89502e-19	-2.20809	-0.842722	3.71191e-14	-2.20194	-0.873135	3.69283e-06	-2.14393	-0.825769
74688589	chr5:74688589:C:T	1.50743e-18	-0.658606	-0.742212	1.84464e-13	-0.716283	-0.755468	1.75101e-05	-0.661037	-0.752274
74688635	chr5:74688635:A:G	3.73583e-19	-1.47163	-1.32421	4.34549e-14	-1.58038	-1.3371	3.57486e-06	-1.68271	-1.31945
74688785	chr5:74688785:C:T	3.18729e-19	-1.59973	-1.35491	3.77792e-14	-1.6909	-1.36655	3.12078e-06	-1.78668	-1.35132
74689088	chr5:74689088:A:G	3.04342e-19	-1.64558	-1.35524	3.61644e-14	-1.73428	-1.36685	3.00052e-06	-1.82564	-1.35166
74689296	chr5:74689296:C:T	3.07237e-19	-1.63952	-1.35184	3.65805e-14	-1.72583	-1.36386	3.02958e-06	-1.81949	-1.34818
74689390	chr5:74689390:A:G	8.45124e-19	-1.81934	-0.160157	9.84498e-14	-1.87839	-0.221267	8.81259e-06	-1.95952	-0.140383
74689709	chr5:74689709:T:C	9.84624e-19	-0.730775	-1.09594	1.21569e-13	-0.793108	-1.09561	1.4428e-05	-0.505142	-1.10178
74690010	chr5:74690010:CT:C	8.57558e-19	-0.78227	-1.18262	1.05836e-13	-0.844219	-1.1831	1.25576e-05	-0.558141	-1.18762
74690085	chr5:74690085:A:G	2.9789e-19	-1.66412	-1.35813	3.55483e-14	-1.74899	-1.36932	2.94919e-06	-1.83991	-1.35465
74690364	chr5:74690364:T:C	3.02909e-19	-1.6679	-1.33764	3.60818e-14	-1.7525	-1.35091	3.0021e-06	-1.84314	-1.33363
74690375	chr5:74690375:C:T	2.80147e-19	-1.74907	-1.3346	3.3515e-14	-1.82905	-1.34816	2.80993e-06	-1.9124	-1.33053
74690381	chr5:74690381:G:A	3.01813e-19	-1.65982	-1.34936	3.59752e-14	-1.74485	-1.36152	2.98696e-06	-1.83617	-1.34566
74690471	chr5:74690471:GA:G	9.76244e-19	-1.82635	-0.00891738	1.14487e-13	-1.88131	-0.0674328	1.02455e-05	-1.96124	0.0119835
74690602	chr5:74690602:C:T	9.55877e-19	-1.85635	-4.01506e-10	1.16604e-13	-1.93042	-4.01506e-10	9.63187e-06	-2.01101	-4.01506e-10
74690823	chr5:74690823:A:G	3.20132e-19	-1.58935	-1.36089	4.0672e-14	-1.61352	-1.37014	4.11029e-06	-1.50044	-1.36216
74691001	chr5:74691001:T:C	1.61857e-18	-1.72949	0.399807	1.87996e-13	-1.79432	0.341543	1.67315e-05	-1.88402	0.425229
74691223	chr5:74691223:C:T	3.1415e-19	-1.63915	-1.32996	4.6854e-14	-1.51496	-1.32721	5.09203e-06	-1.31212	-1.33629
74691310	chr5:74691310:C:T	1.63983e-18	-1.69772	0.381093	1.90094e-13	-1.76489	0.323209	1.68608e-05	-1.85737	0.406273
74691721	chr5:74691721:A:G	3.4411e-19	-1.55747	-1.32054	4.04294e-14	-1.65555	-1.3341	3.34166e-06	-1.75395	-1.31566
74691950	chr5:74691950:A:G	2.57079e-19	-2.2164	-0.953192	3.47166e-14	-2.2034	-0.938587	3.10645e-06	-2.18027	-0.962335
74692082	chr5:74692082:G:A	1.71011e-18	-4.25965e-10	-1.27466	2.22399e-13	-4.25965e-10	-1.28473	2.00012e-05	-4.25965e-10	-1.28029
74692323	chr5:74692323:C:T	1.57575e-18	-4.25965e-10	-1.35649	2.07744e-13	-4.25965e-10	-1.35289	1.85514e-05	-4.25965e-10	-1.35554
74692667	chr5:74692667:T:C	1.51575e-17	-4.25965e-10	0.90727	1.97889e-12	-4.25965e-10	0.901088	0.00017928	-4.25965e-10	0.91286
74692721	chr5:74692721:G:A	1.40368e-18	-1.73136	0.259237	1.63749e-13	-1.79521	0.204338	1.44994e-05	-1.8856	0.283621
74693302	chr5:74693302:A:G	3.34217e-19	-1.56837	-1.33882	3.93832e-14	-1.66511	-1.35075	3.25015e-06	-1.76298	-1.3344
74693642	chr5:74693642:C:A	1.67848e-18	-4.25965e-10	-1.29334	2.21968e-13	-4.25965e-10	-1.28667	1.97762e-05	-4.25965e-10	-1.29161
74693731	chr5:74693731:C:T	2.36476e-18	-4.25965e-10	-0.950547	3.12283e-13	-4.25965e-10	-0.945294	2.81393e-05	-4.25965e-10	-0.938919
74693876	chr5:74693876:G:A	2.57086e-18	-4.25965e-10	-0.866982	3.37104e-13	-4.25965e-10	-0.868811	2.99753e-05	-4.25965e-10	-0.875712
74693980	chr5:74693980:G:A	1.6204e-18	-4.25965e-10	-1.32855	2.11282e-13	-4.25965e-10	-1.33601	1.89732e-05	-4.25965e-10	-1.33306
74694187	chr5:74694187:A:G	3.29296e-19	-1.60973	-1.31229	3.90166e-14	-1.69996	-1.32525	3.23533e-06	-1.79492	-1.30703
74694959	chr5:74694959:A:G	1.6187e-19	-2.21763	-1.41456	2.1757e-14	-2.19415	-1.41511	1.98175e-06	-2.17828	-1.41382
74695180	chr5:74695180:G:A	1.7124e-17	-4.25965e-10	1.02926	2.24357e-12	-4.25965e-10	1.02662	0.000202536	-4.25965e-10	1.03483
74695418	chr5:74695418:T:G	1.62475e-18	-4.25965e-10	-1.32587	2.14104e-13	-4.25965e-10	-1.32274	1.91741e-05	-4.25965e-10	-1.32253
74695898	chr5:74695898:G:A	1.86967e-17	-4.25965e-10	1.11712	2.43935e-12	-4.25965e-10	1.11028	0.000221181	-4.25965e-10	1.1229
74696204	chr5:74696204:A:C	1.7261e-18	-1.26536	-4.01506e-10	2.21871e-13	-1.28711	-4.01506e-10	2.09022e-05	-1.23623	-4.01506e-10
74696574	chr5:74696574:A:G	2.82214e-18	-4.25965e-10	-0.773726	3.60634e-13	-4.25965e-10	-0.801341	3.37183e-05	-4.25965e-10	-0.758047
74696784	chr5:74696784:G:A	2.27175e-18	-0.9766	-0.0140726	2.82919e-13	-1.0011	-0.042938	3.3405e-05	-0.751449	-0.0159318
74697056	chr5:74697056:A:G	5.66625e-19	-1.89545	-0.483828	7.52952e-14	-1.8983	-0.469488	6.88131e-06	-1.88576	-0.46152
74697387	chr5:74697387:C:T	1.8157e-18	-4.25965e-10	-1.21475	2.42667e-13	-4.25965e-10	-1.19751	2.13423e-05	-4.25965e-10	-1.2154
74697594	chr5:74697594:C:T	6.63996e-19	-2.2207	-4.01506e-10	8.71877e-14	-2.22114	-4.01506e-10	7.79946e-06	-2.22203	-4.01506e-10
74697595	chr5:74697595:G:A	6.17529e-19	-1.93185	-0.361402	8.20018e-14	-1.93606	-0.346404	7.50767e-06	-1.9224	-0.337759
74697868	chr5:74697868:T:G	1.87295e-17	-4.25965e-10	1.11888	2.42896e-12	-4.25965e-10	1.10602	0.000222	-4.25965e-10	1.12659
74698055	chr5:74698055:A:G	1.50628e-18	-4.25965e-10	-1.40158	1.97519e-13	-4.25965e-10	-1.40337	1.77441e-05	-4.25965e-10	-1.40003
74698108	chr5:74698108:G:A	3.81554e-18	-4.25965e-10	-0.47214	4.82447e-13	-4.25965e-10	-0.510332	4.6065e-05	-4.25965e-10	-0.446033
74698146	chr5:74698146:C:T	2.76821e-18	-4.25965e-10	-0.793022	3.6732e-13	-4.25965e-10	-0.78297	3.2871e-05	-4.25965e-10	-0.783496
74698218	chr5:74698218:C:T	1.62386e-18	-4.25965e-10	-1.32642	2.17185e-13	-4.25965e-10	-1.30845	1.90661e-05	-4.25965e-10	-1.32817
74698395	chr5:74698395:TA:T	3.08678e-18	-4.25965e-10	-0.684093	3.95597e-13	-4.25965e-10	-0.708807	3.71258e-05	-4.25965e-10	-0.661776
74698485	chr5:74698485:G:A	4.24579e-18	-4.25965e-10	-0.365294	5.36596e-13	-4.25965e-10	-0.403959	5.13152e-05	-4.25965e-10	-0.338099
74698508	chr5:74698508:C:T	5.93641e-18	-4.25965e-10	-0.0301171	7.72512e-13	-4.25965e-10	-0.039556	6.96625e-05	-4.25965e-10	-0.0324245
74698633	chr5:74698633:G:A	6.7365e-19	-2.20627	-4.01506e-10	8.7462e-14	-2.218	-4.01506e-10	7.84479e-06	-2.21624	-4.01506e-10
74698641	chr5:74698641:C:T	4.97915e-19	-2.21079	-0.297762	6.72582e-14	-2.19893	-0.281734	5.8458e-06	-2.21194	-0.298427
74698868	chr5:74698868:T:G	1.0507e-18	-1.01251	-0.749258	1.17352e-13	-1.17533	-0.748694	1.21363e-05	-1.02863	-0.751257
74699516	chr5:74699516:T:C	1.63159e-18	-4.25965e-10	-1.32167	2.1595e-13	-4.25965e-10	-1.31415	1.93295e-05	-4.25965e-10	-1.31445
74699552	chr5:74699552:G:A	1.4943e-18	-4.25965e-10	-1.40956	1.96786e-13	-4.25965e-10	-1.40709	1.76123e-05	-4.25965e-10	-1.40749
74699794	chr5:74699794:A:G	3.85472e-19	-1.82092	-0.943585	5.13384e-14	-1.80592	-0.944846	4.75675e-06	-1.78103	-0.935491
74700285	chr5:74700285:G:T	2.36181e-18	-4.25965e-10	-0.951793	3.11035e-13	-4.25965e-10	-0.949298	2.76364e-05	-4.25965e-10	-0.956952
74700582	chr5:74700582:G:C	7.85692e-19	-0.764922	-1.28749	1.06647e-13	-0.730272	-1.2894	1.24389e-05	-0.472792	-1.28246
74700723	chr5:74700723:T:C	2.45892e-18	-4.25965e-10	-0.9115	3.20754e-13	-4.25965e-10	-0.91853	2.88074e-05	-4.25965e-10	-0.915457
74701120	chr5:74701120:C:T	1.57883e-18	-4.25965e-10	-1.35454	2.08063e-13	-4.25965e-10	-1.35136	1.86793e-05	-4.25965e-10	-1.34867
74701699	chr5:74701699:A:T	2.03037e-19	-2.18301	-1.22259	2.76408e-14	-2.14859	-1.22132	2.4364e-06	-2.16303	-1.22254
74701904	chr5:74701904:G:C	1.68925e-18	-4.25965e-10	-1.28694	2.24446e-13	-4.25965e-10	-1.27557	1.99257e-05	-4.25965e-10	-1.28408
74702078	chr5:74702078:T:C	7.14552e-19	-2.14732	-4.01506e-10	9.15121e-14	-2.17273	-4.01506e-10	8.29064e-06	-2.16096	-4.01506e-10
74702239	chr5:74702239:T:C	1.71647e-19	-2.18044	-1.3931	2.2749e-14	-2.16927	-1.39541	2.14193e-06	-2.12283	-1.39156
74702325	chr5:74702325:G:A	2.16064e-19	-2.20235	-1.14105	2.91445e-14	-2.17575	-1.14119	2.57688e-06	-2.18747	-1.14204
74703077	chr5:74703077:T:G	1.8423e-18	-4.25965e-10	-1.20021	2.41705e-13	-4.25965e-10	-1.20149	2.15859e-05	-4.25965e-10	-1.20405
74703149	chr5:74703149:C:T	2.07407e-18	0.332419	-1.41413	2.54131e-13	0.262782	-1.41414	2.697e-05	0.431888	-1.41325
74703380	chr5:74703380:T:C	1.8178e-19	-2.13631	-1.37987	2.37572e-14	-2.1377	-1.38362	2.27333e-06	-2.07356	-1.38129
74703401	chr5:74703401:C:T	7.76199e-19	-2.06457	-4.01506e-10	9.82503e-14	-2.10169	-4.01506e-10	8.62567e-06	-2.12134	-4.01506e-10
74703614	chr5:74703614:C:T	1.75393e-19	-2.1392	-1.41275	2.33893e-14	-2.12305	-1.41387	2.22999e-06	-2.06201	-1.41208
74703616	chr5:74703616:A:T	1.75332e-19	-2.13919	-1.41311	2.33901e-14	-2.12273	-1.41416	2.22937e-06	-2.06191	-1.41246
74703817	chr5:74703817:G:A	1.75719e-18	-4.25965e-10	-1.24751	2.30427e-13	-4.25965e-10	-1.24927	2.05995e-05	-4.25965e-10	-1.25082
74703957	chr5:74703957:A:G	1.75334e-19	-2.139	-1.41328	2.33903e-14	-2.12255	-1.41433	2.22958e-06	-2.06162	-1.41265
74703969	chr5:74703969:G:A	1.61675e-18	-4.25965e-10	-1.3308	2.13241e-13	-4.25965e-10	-1.32678	1.91475e-05	-4.25965e-10	-1.32391
74704006	chr5:74704006:G:C	1.73772e-19	-2.14854	-1.41269	2.31595e-14	-2.13297	-1.41383	2.20126e-06	-2.07503	-1.41202
74704009	chr5:74704009:C:T	8.32427e-19	-1.99463	-4.01506e-10	1.11126e-13	-1.97854	-4.01506e-10	9.66353e-06	-2.00773	-4.01506e-10
74704042	chr5:74704042:A:G	1.57913e-18	-4.25965e-10	-1.35435	2.08219e-13	-4.25965e-10	-1.35062	1.86846e-05	-4.25965e-10	-1.34839
74704259	chr5:74704259:C:T	4.0199e-19	-1.33106	-1.3915	5.86005e-14	-1.22384	-1.39462	4.63816e-06	-1.34583	-1.39594
74704529	chr5:74704529:C:T	1.86208e-18	-4.25965e-10	-1.18953	2.43998e-13	-4.25965e-10	-1.19204	2.19738e-05	-4.25965e-10	-1.18624
74704574	chr5:74704574:G:A	1.94899e-19	-2.03109	-1.4154	2.55212e-14	-2.03516	-1.41454	2.50546e-06	-1.94273	-1.41489
74704945	chr5:74704945:A:T	1.51574e-18	-4.25965e-10	-1.39532	1.99118e-13	-4.25965e-10	-1.39531	1.77855e-05	-4.25965e-10	-1.39771
74705535	chr5:74705535:A:C	6.88096e-19	-2.18505	-4.01506e-10	8.79684e-14	-2.21223	-4.01506e-10	7.82407e-06	-2.21888	-4.01506e-10
74705656	chr5:74705656:C:A	6.63041e-19	-2.22214	-4.01506e-10	8.7148e-14	-2.2216	-4.01506e-10	8.25031e-06	-2.16584	-4.01506e-10
74705757	chr5:74705757:A:G	1.50943e-18	-4.25965e-10	-1.39949	1.98665e-13	-4.25965e-10	-1.39758	1.7793e-05	-4.25965e-10	-1.39728
74705792	chr5:74705792:T:C	5.88824e-19	-2.18411	-0.156736	7.70062e-14	-2.21131	-0.134003	6.7053e-06	-2.21353	-0.159656
74705874	chr5:74705874:G:T	1.49468e-18	-4.25965e-10	-1.40931	1.96374e-13	-4.25965e-10	-1.40918	1.75553e-05	-4.25965e-10	-1.41073
74706152	chr5:74706152:G:A	1.72693e-19	-2.17313	-1.39433	2.29186e-14	-2.16045	-1.3968	2.16433e-06	-2.11101	-1.39296
74706447	chr5:74706447:G:A	2.18162e-18	-4.25965e-10	-1.03115	2.83299e-13	-4.25965e-10	-1.0427	2.55413e-05	-4.25965e-10	-1.03579
74706479	chr5:74706479:G:A	1.50948e-18	-4.25965e-10	-1.39946	1.99404e-13	-4.25965e-10	-1.39387	1.77086e-05	-4.25965e-10	-1.40204
74706489	chr5:74706489:G:C	1.56882e-18	-4.25965e-10	-1.3609	2.06822e-13	-4.25965e-10	-1.35734	1.85571e-05	-4.25965e-10	-1.35524
74706506	chr5:74706506:G:A	1.63335e-19	-2.21583	-1.40734	2.14358e-14	-2.21729	-1.40685	1.96256e-06	-2.19837	-1.40347
74706569	chr5:74706569:G:A	2.71692e-19	-1.73554	-1.37877	3.85528e-14	-1.66034	-1.37684	3.93375e-06	-1.53316	-1.37333
74706578	chr5:74706578:G:A	1.621e-18	-4.25965e-10	-1.32818	2.13864e-13	-4.25965e-10	-1.32386	1.92004e-05	-4.25965e-10	-1.32116
74706613	chr5:74706613:G:A	1.77796e-19	-2.13825	-1.40008	2.41128e-14	-2.10507	-1.40139	2.1214e-06	-2.12168	-1.40233
74706689	chr5:74706689:G:C	2.12858e-19	-2.04419	-1.31416	2.95671e-14	-1.98769	-1.31485	2.57535e-06	-2.01426	-1.31584
74706832	chr5:74706832:G:A	1.67391e-19	-2.18515	-1.4135	2.19312e-14	-2.18716	-1.41413	2.03846e-06	-2.14865	-1.41525
74707454	chr5:74707454:T:C	1.65439e-19	-2.20775	-1.40262	2.20475e-14	-2.19224	-1.40376	1.95431e-06	-2.20133	-1.40472
74707838	chr5:74707838:C:T	1.58387e-18	-4.25965e-10	-1.35135	2.0682e-13	-4.25965e-10	-1.35736	1.87092e-05	-4.25965e-10	-1.34707
74707863	chr5:74707863:T:G	1.84139e-18	-4.25965e-10	-1.2007	2.40487e-13	-4.25965e-10	-1.20654	2.16058e-05	-4.25965e-10	-1.20312
74708325	chr5:74708325:G:A	3.0946e-18	-4.25965e-10	-0.681565	4.08533e-13	-4.25965e-10	-0.67663	3.61552e-05	-4.25965e-10	-0.688268
74708526	chr5:74708526:G:A	1.60874e-19	-2.22117	-1.41718	2.11256e-14	-2.22156	-1.41716	1.89199e-06	-2.22132	-1.41714
74708532	chr5:74708532:G:T	1.77712e-19	-2.13405	-1.40477	2.36627e-14	-2.11873	-1.40657	2.26438e-06	-2.05503	-1.40375
74708689	chr5:74708689:CAAAG:C	1.48442e-18	-4.25965e-10	-1.4162	1.94836e-13	-4.25965e-10	-1.41705	1.74725e-05	-4.25965e-10	-1.41546
74708915	chr5:74708915:T:C	2.38908e-18	-4.25965e-10	-0.940313	3.1836e-13	-4.25965e-10	-0.926021	2.81455e-05	-4.25965e-10	-0.938698
74709002	chr5:74709002:C:T	1.53015e-18	-4.25965e-10	-1.38586	2.02516e-13	-4.25965e-10	-1.37838	1.79351e-05	-4.25965e-10	-1.38933
74709153	chr5:74709153:C:T	1.63508e-19	-2.20684	-1.41528	2.1378e-14	-2.21174	-1.4151	1.96168e-06	-2.18609	-1.4162
74709481	chr5:74709481:T:G	2.50196e-18	-4.25965e-10	-0.894146	3.3685e-13	-4.25965e-10	-0.869566	2.94619e-05	-4.25965e-10	-0.89299
74709533	chr5:74709533:G:T	1.05941e-18	-1.75351	-4.01506e-10	1.3798e-13	-1.76209	-4.01506e-10	1.28457e-05	-1.72307	-4.01506e-10
74709654	chr5:74709654:C:T	1.62501e-19	-2.21863	-1.40966	2.15667e-14	-2.20926	-1.40879	1.92915e-06	-2.20823	-1.41078
74709862	chr5:74709862:G:T	2.00283e-18	-4.25965e-10	-1.11666	2.67901e-13	-4.25965e-10	-1.09859	2.36573e-05	-4.25965e-10	-1.11242
74710038	chr5:74710038:A:G	3.15205e-18	-4.25965e-10	-0.663169	4.16259e-13	-4.25965e-10	-0.657897	3.68285e-05	-4.25965e-10	-0.669815
74710122	chr5:74710122:C:G	1.64508e-19	-2.20316	-1.41286	2.15551e-14	-2.20609	-1.4125	1.99207e-06	-2.17673	-1.41018
74710136	chr5:74710136:C:T	7.3719e-19	-2.18686	0.0707246	9.6455e-14	-2.21205	0.0919247	8.40585e-06	-2.21457	0.0674085
74710298	chr5:74710298:A:G	1.68474e-19	-2.17862	-1.41358	2.23201e-14	-2.16919	-1.41453	2.10346e-06	-2.11954	-1.41297
74710319	chr5:74710319:C:A	1.6446e-19	-2.20257	-1.41374	2.15435e-14	-2.20575	-1.41338	1.99145e-06	-2.17591	-1.41131
74710341	chr5:74710341:G:T	1.76082e-19	-2.14314	-1.40489	2.40565e-14	-2.10316	-1.40564	2.11236e-06	-2.12353	-1.40475
74710420	chr5:74710420:G:A	1.89463e-19	-2.06273	-1.41205	2.48147e-14	-2.06733	-1.41043	2.41839e-06	-1.98182	-1.41116
74710518	chr5:74710518:T:C	1.49739e-18	-4.25965e-10	-1.4075	1.96714e-13	-4.25965e-10	-1.40745	1.75845e-05	-4.25965e-10	-1.40907
74710524	chr5:74710524:T:G	1.48522e-18	-4.25965e-10	-1.41566	1.95112e-13	-4.25965e-10	-1.41563	1.74588e-05	-4.25965e-10	-1.41624
74710636	chr5:74710636:C:T	1.61841e-19	-2.22121	-1.41115	2.14018e-14	-2.21538	-1.41035	1.91484e-06	-2.21431	-1.41214
74710788	chr5:74710788:T:C	2.32356e-19	-2.13631	-1.13439	3.18341e-14	-2.08979	-1.13887	2.80912e-06	-2.10842	-1.1348
74710860	chr5:74710860:C:G	1.53634e-18	-4.25965e-10	-1.38182	2.02172e-13	-4.25965e-10	-1.38009	1.80577e-05	-4.25965e-10	-1.38251
74711739	chr5:74711739:A:G	1.99513e-18	-4.25965e-10	-1.12051	2.61798e-13	-4.25965e-10	-1.12163	2.33655e-05	-4.25965e-10	-1.12483
74711750	chr5:74711750:T:G	1.93834e-19	-2.15206	-1.29991	2.6495e-14	-2.1136	-1.29865	2.33046e-06	-2.13047	-1.29955
74711799	chr5:74711799:G:A	1.49363e-18	-4.25965e-10	-1.41001	1.96237e-13	-4.25965e-10	-1.40988	1.75439e-05	-4.25965e-10	-1.41138
74712372	chr5:74712372:T:G	2.88144e-18	-4.25965e-10	-0.752934	3.91798e-13	-4.25965e-10	-0.718457	3.37978e-05	-4.25965e-10	-0.755691
74712601	chr5:74712601:T:C	1.64706e-19	-2.19993	-1.41488	2.1517e-14	-2.20572	-1.41464	1.9828e-06	-2.17567	-1.4159
74712691	chr5:74712691:C:T	2.04437e-18	-4.25965e-10	-1.09613	2.6429e-13	-4.25965e-10	-1.11216	2.41299e-05	-4.25965e-10	-1.09264
74712698	chr5:74712698:C:T	1.6443e-19	-2.20593	-1.41056	2.15089e-14	-2.21057	-1.41016	1.97256e-06	-2.18436	-1.4124
74712849	chr5:74712849:C:T	1.93201e-18	-4.25965e-10	-1.15266	2.50047e-13	-4.25965e-10	-1.16755	2.27941e-05	-4.25965e-10	-1.14958
74713196	chr5:74713196:G:A	1.54943e-18	-4.25965e-10	-1.37334	2.04184e-13	-4.25965e-10	-1.37018	1.82873e-05	-4.25965e-10	-1.36988
74713254	chr5:74713254:C:A	2.10242e-18	-4.25965e-10	-1.06813	2.75749e-13	-4.25965e-10	-1.06971	2.46126e-05	-4.25965e-10	-1.07283
74713374	chr5:74713374:T:G	7.80296e-19	-2.0593	-4.01506e-10	1.01218e-13	-2.07193	-4.01506e-10	9.13946e-06	-2.06349	-4.01506e-10
74713502	chr5:74713502:A:G	9.94453e-19	-1.89997	0.0831855	1.20662e-13	-1.99762	0.10141	1.0709e-05	-1.95881	0.0538093
74713988	chr5:74713988:C:T	1.50901e-18	-4.25965e-10	-1.39977	1.99424e-13	-4.25965e-10	-1.39377	1.77035e-05	-4.25965e-10	-1.40233
74714027	chr5:74714027:G:C	2.30834e-18	-4.25965e-10	-0.974694	3.10343e-13	-4.25965e-10	-0.951525	2.71799e-05	-4.25965e-10	-0.973608
74714244	chr5:74714244:A:T	1.50856e-18	-4.25965e-10	-1.40006	1.99355e-13	-4.25965e-10	-1.39412	1.76986e-05	-4.25965e-10	-1.4026
74714277	chr5:74714277:C:G	2.22439e-19	-2.16635	-1.14798	2.81182e-14	-2.21746	-1.13533	2.53026e-06	-2.20712	-1.14065
74714794	chr5:74714794:G:A	1.50856e-18	-4.25965e-10	-1.40006	1.99355e-13	-4.25965e-10	-1.39412	1.76986e-05	-4.25965e-10	-1.4026
74714934	chr5:74714934:C:T	2.15708e-18	-4.25965e-10	-1.04247	2.79217e-13	-4.25965e-10	-1.05721	2.54723e-05	-4.25965e-10	-1.0385
74715459	chr5:74715459:CT:C	1.7371e-19	-2.14446	-1.41712	2.31423e-14	-2.13036	-1.41718	2.20282e-06	-2.06932	-1.41702
74715991	chr5:74715991:T:G	1.60791e-18	-4.25965e-10	-1.33629	2.09882e-13	-4.25965e-10	-1.34266	1.88222e-05	-4.25965e-10	-1.34105
74716027	chr5:74716027:AAAAAAAAAAAAAAAT:A	1.57042e-18	-4.25965e-10	-1.35988	2.0593e-13	-4.25965e-10	-1.36167	1.84665e-05	-4.25965e-10	-1.36013
74716033	chr5:74716033:AAAAAAAAAT:A	8.3993e-19	-1.98566	-4.01506e-10	1.22468e-13	-1.88135	-4.01506e-10	1.04888e-05	-1.92577	-4.01506e-10
74716734	chr5:74716734:G:A	2.04289e-18	-4.25965e-10	-1.09686	2.67928e-13	-4.25965e-10	-1.09848	2.39231e-05	-4.25965e-10	-1.10124
74716762	chr5:74716762:T:A	1.49227e-18	-4.25965e-10	-1.41093	1.95626e-13	-4.25965e-10	-1.413	1.75368e-05	-4.25965e-10	-1.41179
74716915	chr5:74716915:C:T	2.33647e-18	-0.96258	-4.01506e-10	3.4422e-13	-0.847923	-4.01506e-10	3.84231e-05	-0.627429	-4.01506e-10
74716918	chr5:74716918:G:A	1.52282e-18	-4.25965e-10	-1.39066	2.02128e-13	-4.25965e-10	-1.3803	1.78862e-05	-4.25965e-10	-1.39206
74717414	chr5:74717414:C:T	2.90894e-18	-4.25965e-10	-0.743435	3.84256e-13	-4.25965e-10	-0.737896	3.39997e-05	-4.25965e-10	-0.749736
74717428	chr5:74717428:C:G	1.80529e-19	-2.14083	-1.38225	2.36471e-14	-2.13988	-1.38609	2.25996e-06	-2.07678	-1.38396
74717786	chr5:74717786:A:G	7.11576e-19	-0.737769	-1.41373	7.30309e-14	-0.983461	-1.41486	8.70629e-06	-0.697493	-1.41455
74718812	chr5:74718812:A:G	2.35511e-18	-4.25965e-10	-0.954633	3.07238e-13	-4.25965e-10	-0.961581	2.75981e-05	-4.25965e-10	-0.95834
74719200	chr5:74719200:T:C	1.8846e-19	-2.13083	-1.34927	2.47087e-14	-2.12925	-1.3528	2.36565e-06	-2.0638	-1.35124
74719409	chr5:74719409:A:T	1.88262e-19	-2.07817	-1.40297	2.47871e-14	-2.07827	-1.40062	2.40081e-06	-1.99872	-1.40156
74719525	chr5:74719525:A:C	4.00568e-19	-1.37003	-1.35606	5.9188e-14	-1.24752	-1.36097	4.67428e-06	-1.37115	-1.36287
74719622	chr5:74719622:C:T	2.15359e-18	-4.25965e-10	-1.04409	2.82337e-13	-4.25965e-10	-1.0461	2.52092e-05	-4.25965e-10	-1.04888
74719815	chr5:74719815:A:G	1.55587e-18	-4.25965e-10	-1.36919	2.05056e-13	-4.25965e-10	-1.36592	1.83973e-05	-4.25965e-10	-1.36389
74720235	chr5:74720235:T:A	2.38478e-18	-4.25965e-10	-0.942117	3.11081e-13	-4.25965e-10	-0.949151	2.79436e-05	-4.25965e-10	-0.945901
74721041	chr5:74721041:AATATCAATCTAAAATATCTTTATGAATG:A	1.50838e-18	-4.25965e-10	-1.40019	1.98684e-13	-4.25965e-10	-1.39749	1.77968e-05	-4.25965e-10	-1.39707
74721052	chr5:74721052:A:C	9.28593e-19	-1.88531	-4.01506e-10	1.21136e-13	-1.89229	-4.01506e-10	1.12162e-05	-1.85873	-4.01506e-10
74721215	chr5:74721215:A:C	1.50888e-18	-4.25965e-10	-1.39985	1.99404e-13	-4.25965e-10	-1.39387	1.7702e-05	-4.25965e-10	-1.40241
74721674	chr5:74721674:C:T	1.77592e-19	-2.16998	-1.36951	2.41696e-14	-2.13492	-1.36919	2.1304e-06	-2.1504	-1.36937
74721945	chr5:74721945:G:A	1.49477e-18	-4.25965e-10	-1.40925	1.97234e-13	-4.25965e-10	-1.40481	1.75516e-05	-4.25965e-10	-1.41094
74721983	chr5:74721983:T:C	2.59735e-18	-4.25965e-10	-0.856732	3.42307e-13	-4.25965e-10	-0.853497	3.03772e-05	-4.25965e-10	-0.862394
74723377	chr5:74723377:A:G	2.20408e-18	-4.25965e-10	-1.02091	2.88657e-13	-4.25965e-10	-1.02397	2.5795e-05	-4.25965e-10	-1.02591
74724204	chr5:74724204:C:T	1.70604e-19	-2.18883	-1.3908	2.26242e-14	-2.17856	-1.39163	2.12234e-06	-2.13445	-1.38912
74724410	chr5:74724410:G:A	1.89586e-19	-2.16818	-1.30595	2.39274e-14	-2.21729	-1.29689	2.15428e-06	-2.20758	-1.30105
74725234	chr5:74725234:CAA:C	2.05792e-18	-4.25965e-10	-1.08953	2.69461e-13	-4.25965e-10	-1.09278	2.40935e-05	-4.25965e-10	-1.09414
74725310	chr5:74725310:G:A	1.97211e-18	-4.25965e-10	-1.13212	2.58279e-13	-4.25965e-10	-1.13516	2.30962e-05	-4.25965e-10	-1.13642
74725376	chr5:74725376:T:C	1.34841e-18	-1.51229	-4.01506e-10	1.45724e-13	-1.70749	-4.01506e-10	1.35824e-05	-1.66731	-4.01506e-10
74725930	chr5:74725930:G:A	1.90666e-18	-4.25965e-10	-1.16587	2.49759e-13	-4.25965e-10	-1.16871	2.23345e-05	-4.25965e-10	-1.16996
74726021	chr5:74726021:TACTCAA:T	1.73025e-19	-2.16918	-1.39636	2.26348e-14	-2.17231	-1.3974	2.11286e-06	-2.12721	-1.40084
74726395	chr5:74726395:G:C	1.82741e-18	-1.20832	-4.01506e-10	2.58854e-13	-1.13294	-4.01506e-10	2.31884e-05	-1.13244	-4.01506e-10
74726841	chr5:74726841:C:T	1.4831e-18	-4.25965e-10	-1.41709	1.94886e-13	-4.25965e-10	-1.41679	1.74424e-05	-4.25965e-10	-1.41718
74727216	chr5:74727216:C:T	1.63795e-19	-2.20589	-1.41447	2.14644e-14	-2.20816	-1.41465	1.97957e-06	-2.18088	-1.41233
74728973	chr5:74728973:C:G	3.96668e-18	-4.25965e-10	-0.433294	5.03687e-13	-4.25965e-10	-0.467249	4.70422e-05	-4.25965e-10	-0.425042
74729044	chr5:74729044:A:G	2.06686e-19	-2.02856	-1.35922	2.87358e-14	-1.97203	-1.35903	2.50373e-06	-1.99811	-1.36019
74729048	chr5:74729048:G:A	1.73687e-19	-2.14477	-1.41696	2.31154e-14	-2.13157	-1.41714	2.20037e-06	-2.07067	-1.41679
74729129	chr5:74729129:G:A	1.85243e-18	-4.25965e-10	-1.19472	2.45659e-13	-4.25965e-10	-1.18526	2.18082e-05	-4.25965e-10	-1.1938
74729325	chr5:74729325:A:G	2.09227e-19	-2.02079	-1.35477	2.91205e-14	-1.96314	-1.35462	2.53483e-06	-1.9902	-1.35576
74729441	chr5:74729441:A:G	1.7461e-19	-2.16929	-1.38714	2.28429e-14	-2.17208	-1.38849	2.13133e-06	-2.1268	-1.39254
74729893	chr5:74729893:T:C	1.7999e-18	-4.25965e-10	-1.22349	2.38547e-13	-4.25965e-10	-1.21464	2.11885e-05	-4.25965e-10	-1.22263
74730050	chr5:74730050:T:TGGTC	2.08145e-18	-4.25965e-10	-1.07816	2.76385e-13	-4.25965e-10	-1.06741	2.45101e-05	-4.25965e-10	-1.077
74730551	chr5:74730551:T:C	2.52815e-18	-4.25965e-10	-0.883736	3.2732e-13	-4.25965e-10	-0.898266	2.99561e-05	-4.25965e-10	-0.876356
74730844	chr5:74730844:G:A	1.49901e-18	-4.25965e-10	-1.40642	1.97623e-13	-4.25965e-10	-1.40284	1.75963e-05	-4.25965e-10	-1.4084
74730845	chr5:74730845:C:T	1.70322e-18	-4.25965e-10	-1.2787	2.24105e-13	-4.25965e-10	-1.27709	2.02047e-05	-4.25965e-10	-1.27017
74731059	chr5:74731059:T:C	1.64161e-19	-2.21328	-1.40485	2.14222e-14	-2.21861	-1.40617	1.92302e-06	-2.21498	-1.40721
74731611	chr5:74731611:T:G	1.5059e-18	-4.25965e-10	-1.40183	1.98473e-13	-4.25965e-10	-1.39855	1.77653e-05	-4.25965e-10	-1.39884
74731872	chr5:74731872:C:T	1.52213e-18	-4.25965e-10	-1.39111	2.02024e-13	-4.25965e-10	-1.38082	1.78785e-05	-4.25965e-10	-1.39249
74732592	chr5:74732592:C:G	8.25819e-19	-2.0026	-4.01506e-10	1.14706e-13	-1.94683	-4.01506e-10	1.01926e-05	-1.95442	-4.01506e-10
74732602	chr5:74732602:T:C	2.3093e-18	-4.25965e-10	-0.974278	3.04076e-13	-4.25965e-10	-0.971925	2.70381e-05	-4.25965e-10	-0.978841
74733231	chr5:74733231:C:T	1.50054e-18	-4.25965e-10	-1.4054	1.97885e-13	-4.25965e-10	-1.40152	1.76129e-05	-4.25965e-10	-1.40745
74733727	chr5:74733727:T:C	2.06326e-18	-4.25965e-10	-1.08693	2.69325e-13	-4.25965e-10	-1.09329	2.43675e-05	-4.25965e-10	-1.08284
74733761	chr5:74733761:A:T	1.73548e-19	-2.14965	-1.41288	2.3292e-14	-2.12787	-1.41323	2.21474e-06	-2.06941	-1.41154
74734243	chr5:74734243:G:A	1.7275e-18	-4.25965e-10	-1.26455	2.2735e-13	-4.25965e-10	-1.26271	2.05013e-05	-4.25965e-10	-1.2556
74734256	chr5:74734256:T:C	1.70323e-19	-2.1641	-1.41718	2.26664e-14	-2.15119	-1.41713	2.1419e-06	-2.09724	-1.41715
74734513	chr5:74734513:G:A	2.5886e-18	-0.624575	-0.23553	3.01283e-13	-0.736807	-0.244345	2.61587e-05	-0.747321	-0.264585
74734540	chr5:74734540:TC:T	1.50141e-18	-4.25965e-10	-1.40482	1.97236e-13	-4.25965e-10	-1.4048	1.7629e-05	-4.25965e-10	-1.40654
74735316	chr5:74735316:T:C	2.49208e-18	-4.25965e-10	-0.898103	3.37901e-13	-4.25965e-10	-0.866451	2.95174e-05	-4.25965e-10	-0.891107
74735700	chr5:74735700:G:A	1.99707e-19	-2.05872	-1.36341	2.77098e-14	-2.00507	-1.36235	2.41832e-06	-2.02866	-1.36436
74735871	chr5:74735871:T:C	1.78732e-18	-4.25965e-10	-1.2305	2.34548e-13	-4.25965e-10	-1.23154	2.09476e-05	-4.25965e-10	-1.23406
74736191	chr5:74736191:A:T	8.89141e-19	-1.92872	-4.01506e-10	1.17574e-13	-1.92214	-4.01506e-10	1.07934e-05	-1.89715	-4.01506e-10
74736291	chr5:74736291:G:A	2.10398e-19	-2.03239	-1.33758	2.93092e-14	-1.97505	-1.33625	2.54872e-06	-2.00175	-1.33875
74737043	chr5:74737043:C:T	1.92547e-18	-4.25965e-10	-1.15605	2.57064e-13	-4.25965e-10	-1.13988	2.26575e-05	-4.25965e-10	-1.1556
74737072	chr5:74737072:T:C	2.0362e-19	-2.03495	-1.36777	2.82948e-14	-1.97887	-1.36766	2.46632e-06	-2.00469	-1.36867
74737484	chr5:74737484:T:C	1.82581e-19	-2.11381	-1.39797	2.3937e-14	-2.11358	-1.4002	2.30104e-06	-2.04341	-1.39932
74737833	chr5:74737833:A:G	7.10433e-19	-2.1531	-4.01506e-10	9.26879e-14	-2.15997	-4.01506e-10	8.34214e-06	-2.15477	-4.01506e-10
74737876	chr5:74737876:G:A	2.06718e-19	-2.04791	-1.33971	2.8718e-14	-1.99305	-1.33863	2.50126e-06	-2.01845	-1.34085
74738119	chr5:74738119:C:T	1.69932e-19	-2.17439	-1.40919	2.22391e-14	-2.1776	-1.40975	2.07424e-06	-2.13461	-1.41188
74738420	chr5:74738420:G:A	2.09765e-19	-2.03631	-1.33668	2.91784e-14	-1.97966	-1.33612	2.5421e-06	-2.00514	-1.33796
74738750	chr5:74738750:T:C	2.13689e-18	-4.25965e-10	-1.05187	2.77899e-13	-4.25965e-10	-1.06195	2.54119e-05	-4.25965e-10	-1.04087
74739155	chr5:74739155:T:TGC	1.84166e-18	-4.25965e-10	-1.20056	2.44194e-13	-4.25965e-10	-1.19124	2.16811e-05	-4.25965e-10	-1.19965
74739160	chr5:74739160:A:C	1.67813e-19	-2.21984	-1.37628	2.20371e-14	-2.22211	-1.37436	1.96408e-06	-2.22202	-1.37905
74740067	chr5:74740067:T:C	1.49117e-18	-4.25965e-10	-1.41166	1.96465e-13	-4.25965e-10	-1.40872	1.75149e-05	-4.25965e-10	-1.41303
74740204	chr5:74740204:G:T	2.23919e-18	-4.25965e-10	-1.00511	2.89108e-13	-4.25965e-10	-1.02241	2.64427e-05	-4.25965e-10	-1.00111
74740330	chr5:74740330:C:T	1.63139e-18	-4.25965e-10	-1.32179	2.13698e-13	-4.25965e-10	-1.32464	1.92195e-05	-4.25965e-10	-1.32016
74740338	chr5:74740338:T:C	7.16868e-19	-2.14409	-4.01506e-10	9.58428e-14	-2.12649	-4.01506e-10	7.89086e-06	-2.21038	-4.01506e-10
74740423	chr5:74740423:A:G	1.72932e-18	-4.25965e-10	-1.26349	2.27529e-13	-4.25965e-10	-1.26193	2.05226e-05	-4.25965e-10	-1.25456
74740948	chr5:74740948:A:T	1.84573e-18	-4.25965e-10	-1.19835	2.39033e-13	-4.25965e-10	-1.2126	2.18853e-05	-4.25965e-10	-1.19027
74740969	chr5:74740969:A:T	1.62037e-18	0.0157095	-1.34428	2.72266e-13	0.267302	-1.34972	2.54684e-05	0.301921	-1.34057
74741561	chr5:74741561:T:A	2.25846e-19	-2.1247	-1.17442	3.11099e-14	-2.07297	-1.17871	2.74046e-06	-2.0933	-1.17466
74741680	chr5:74741680:A:G	1.49939e-18	-4.25965e-10	-1.40617	1.96971e-13	-4.25965e-10	-1.40615	1.76069e-05	-4.25965e-10	-1.40779
74742021	chr5:74742021:C:T	1.50524e-18	-4.25965e-10	-1.40227	1.97739e-13	-4.25965e-10	-1.40225	1.76708e-05	-4.25965e-10	-1.40417
74742361	chr5:74742361:G:C	7.16743e-19	-2.14426	-4.01506e-10	9.33726e-14	-2.15261	-4.01506e-10	8.41049e-06	-2.14661	-4.01506e-10
74743141	chr5:74743141:A:T	1.49962e-18	-4.25965e-10	-1.40601	1.97002e-13	-4.25965e-10	-1.40599	1.76095e-05	-4.25965e-10	-1.40765
74743626	chr5:74743626:CCTT:C	1.85451e-18	-4.25965e-10	-1.1936	2.43239e-13	-4.25965e-10	-1.19516	2.17291e-05	-4.25965e-10	-1.19744
74744024	chr5:74744024:T:C	1.50344e-18	-4.25965e-10	-1.40346	1.98192e-13	-4.25965e-10	-1.39997	1.76446e-05	-4.25965e-10	-1.40566
74744183	chr5:74744183:TC:T	1.97544e-19	-2.0619	-1.37112	2.73698e-14	-2.00863	-1.37113	2.38956e-06	-2.03297	-1.37201
74744186	chr5:74744186:ATACAGCATGT:A	1.97595e-19	-2.06399	-1.36877	2.73727e-14	-2.01095	-1.3687	2.3897e-06	-2.03524	-1.36968
74744615	chr5:74744615:T:C	2.05288e-18	-4.25965e-10	-1.09198	2.7263e-13	-4.25965e-10	-1.08109	2.41752e-05	-4.25965e-10	-1.09076
74744782	chr5:74744782:T:C	1.76377e-18	-4.25965e-10	-1.24377	2.31465e-13	-4.25965e-10	-1.24477	2.06772e-05	-4.25965e-10	-1.24706
74744927	chr5:74744927:A:G	1.78464e-18	-4.25965e-10	-1.23201	2.34193e-13	-4.25965e-10	-1.23306	2.09164e-05	-4.25965e-10	-1.23555
74745057	chr5:74745057:G:A	1.79301e-18	0.188244	-1.41557	2.17264e-13	0.107328	-1.41542	2.27766e-05	0.265742	-1.4161
74745299	chr5:74745299:T:C	4.92806e-19	-1.19542	-1.32344	5.4137e-14	-1.38571	-1.31198	6.16088e-06	-1.14222	-1.31565
74745481	chr5:74745481:A:G	2.78024e-18	-4.25965e-10	-0.788684	3.66274e-13	-4.25965e-10	-0.785822	3.25086e-05	-4.25965e-10	-0.794582
74745504	chr5:74745504:C:G	1.97487e-19	-2.05062	-1.38268	2.73737e-14	-1.99768	-1.38194	2.38722e-06	-2.02249	-1.38347
74746624	chr5:74746624:T:C	1.63674e-18	-4.25965e-10	-1.31852	2.14831e-13	-4.25965e-10	-1.31935	1.92019e-05	-4.25965e-10	-1.32108
74746961	chr5:74746961:T:C	1.73497e-18	-4.25965e-10	-1.26023	2.28275e-13	-4.25965e-10	-1.25865	2.05916e-05	-4.25965e-10	-1.25121
74747958	chr5:74747958:C:T	2.69692e-18	-4.25965e-10	-0.819113	3.55416e-13	-4.25965e-10	-0.815914	3.15379e-05	-4.25965e-10	-0.824899
74748109	chr5:74748109:C:T	6.14115e-19	-0.904239	-1.39456	6.4512e-14	-1.13218	-1.39017	7.5854e-06	-0.858103	-1.39176
74748780	chr5:74748780:G:A	1.87467e-19	-2.12733	-1.35804	2.57925e-14	-2.08067	-1.35845	2.26502e-06	-2.10078	-1.35772
74748784	chr5:74748784:G:A	1.6436e-19	-2.20929	-1.40763	2.17287e-14	-2.20213	-1.40844	2.01122e-06	-2.17074	-1.40661
74749319	chr5:74749319:A:G	7.21405e-19	-2.13778	-4.01506e-10	9.78101e-14	-2.10618	-4.01506e-10	8.70318e-06	-2.1124	-4.01506e-10
74749731	chr5:74749731:C:T	1.71575e-18	-4.25965e-10	-1.27137	2.25764e-13	-4.25965e-10	-1.26971	2.03567e-05	-4.25965e-10	-1.26268
74749756	chr5:74749756:T:C	1.67003e-18	-4.25965e-10	-1.29838	2.19766e-13	-4.25965e-10	-1.29664	1.97977e-05	-4.25965e-10	-1.29052
74750398	chr5:74750398:C:A	8.65361e-18	0.346754	-4.01506e-10	1.17356e-12	0.378591	-4.01506e-10	0.000122866	0.535007	-4.01506e-10
74750639	chr5:74750639:C:T	1.69357e-19	-2.18495	-1.40202	2.25567e-14	-2.17202	-1.40115	2.11218e-06	-2.12685	-1.40151
74750831	chr5:74750831:A:G	2.01826e-19	-2.04419	-1.36739	2.8094e-14	-1.98788	-1.36577	2.44476e-06	-2.01385	-1.36829
74751611	chr5:74751611:G:A	1.8044e-19	-2.13698	-1.3866	2.47659e-14	-2.09275	-1.38698	2.17662e-06	-2.11197	-1.38634
74751867	chr5:74751867:C:T	1.68022e-19	-2.20013	-1.39475	2.22534e-14	-2.1911	-1.39561	2.07382e-06	-2.1535	-1.3932
74752138	chr5:74752138:T:G	2.14291e-19	-2.03005	-1.3216	2.98491e-14	-1.97204	-1.32101	2.59694e-06	-1.99875	-1.32301
74752424	chr5:74752424:C:T	1.71075e-18	-4.25965e-10	-1.27429	2.25101e-13	-4.25965e-10	-1.27265	2.02956e-05	-4.25965e-10	-1.26568
74752662	chr5:74752662:C:A	8.11164e-19	-2.09928	0.0787774	1.01702e-13	-2.15708	0.0899184	9.00303e-06	-2.12922	0.0506962
74753015	chr5:74753015:A:G	1.50593e-18	-4.25965e-10	-1.40181	1.98703e-13	-4.25965e-10	-1.39739	1.76709e-05	-4.25965e-10	-1.40417
74753371	chr5:74753371:G:A	1.78762e-18	0.125881	-1.35622	3.01736e-13	0.381545	-1.3612	2.83334e-05	0.420718	-1.35277
74754384	chr5:74754384:G:T	1.64703e-19	-2.20838	-1.40646	2.15985e-14	-2.20998	-1.4066	1.99212e-06	-2.18442	-1.40246
74754446	chr5:74754446:G:A	2.02995e-19	-2.04506	-1.36074	2.81619e-14	-1.98991	-1.36132	2.45716e-06	-2.0153	-1.36178
74754615	chr5:74754615:G:A	1.73122e-18	-4.25965e-10	-1.26239	2.27819e-13	-4.25965e-10	-1.26065	2.05454e-05	-4.25965e-10	-1.25345
74754927	chr5:74754927:C:T	1.74152e-19	-2.14279	-1.41626	2.34186e-14	-2.11935	-1.41632	2.22959e-06	-2.05868	-1.41559
74755020	chr5:74755020:C:T	1.85391e-18	-4.25965e-10	-1.19392	2.4316e-13	-4.25965e-10	-1.19548	2.17222e-05	-4.25965e-10	-1.19775
74755302	chr5:74755302:T:C	1.49352e-18	-4.25965e-10	-1.41009	1.96209e-13	-4.25965e-10	-1.41002	1.75439e-05	-4.25965e-10	-1.41138
74755407	chr5:74755407:T:A	1.73934e-19	-2.16847	-1.39183	2.27628e-14	-2.17059	-1.39349	2.12424e-06	-2.12583	-1.39684
74755604	chr5:74755604:C:T	1.5029e-18	-4.25965e-10	-1.40383	1.982e-13	-4.25965e-10	-1.39993	1.76377e-05	-4.25965e-10	-1.40605
74755760	chr5:74755760:T:A	2.2845e-18	-0.985074	-4.01506e-10	2.87886e-13	-1.02664	-4.01506e-10	2.74634e-05	-0.963231	-4.01506e-10
74755932	chr5:74755932:C:T	1.85224e-18	-4.25965e-10	-1.19483	2.42942e-13	-4.25965e-10	-1.19638	2.17026e-05	-4.25965e-10	-1.19865
74756031	chr5:74756031:C:T	2.32342e-19	-2.16197	-1.1088	3.02362e-14	-2.16718	-1.11298	2.72756e-06	-2.16315	-1.10953
74756595	chr5:74756595:G:A	7.15519e-19	-2.14597	-4.01506e-10	9.31028e-14	-2.1555	-4.01506e-10	8.39022e-06	-2.14902	-4.01506e-10
74756670	chr5:74756670:T:TAC	1.8685e-19	-2.161	-1.32767	2.44526e-14	-2.16014	-1.33233	2.31974e-06	-2.10458	-1.33006
74756808	chr5:74756808:AG:A	2.17933e-18	-4.25965e-10	-1.0322	2.81789e-13	-4.25965e-10	-1.04804	2.57331e-05	-4.25965e-10	-1.02831
74756844	chr5:74756844:T:C	1.49518e-18	-4.25965e-10	-1.40898	1.96425e-13	-4.25965e-10	-1.40892	1.75615e-05	-4.25965e-10	-1.41038
74757774	chr5:74757774:G:A	1.64016e-19	-2.21531	-1.4037	2.14545e-14	-2.22128	-1.40199	1.91458e-06	-2.2215	-1.40509
74757919	chr5:74757919:T:C	1.58665e-18	-4.25965e-10	-1.3496	2.07261e-13	-4.25965e-10	-1.35522	1.87477e-05	-4.25965e-10	-1.34502
74757939	chr5:74757939:A:G	1.73958e-19	-2.18871	-1.37145	2.27829e-14	-2.1908	-1.37239	2.10501e-06	-2.15361	-1.37816
74758269	chr5:74758269:T:C	1.85533e-18	-4.25965e-10	-1.19316	2.43351e-13	-4.25965e-10	-1.1947	2.17386e-05	-4.25965e-10	-1.197
74758770	chr5:74758770:A:G	1.692e-19	-2.17452	-1.41337	2.21818e-14	-2.17699	-1.41295	2.07729e-06	-2.13394	-1.41108
74759914	chr5:74759914:T:G	1.96492e-18	-4.25965e-10	-1.13577	2.57897e-13	-4.25965e-10	-1.13664	2.30143e-05	-4.25965e-10	-1.13997
74760688	chr5:74760688:T:C	1.71465e-19	-2.15942	-1.41518	2.33508e-14	-2.12358	-1.41499	2.05296e-06	-2.14144	-1.41537
74760850	chr5:74760850:A:G	1.51942e-18	-4.25965e-10	-1.3929	1.99095e-13	-4.25965e-10	-1.39542	1.78774e-05	-4.25965e-10	-1.39255
74761973	chr5:74761973:T:C	2.04746e-18	-4.25965e-10	-1.09462	2.7397e-13	-4.25965e-10	-1.07619	2.40977e-05	-4.25965e-10	-1.09397
74762258	chr5:74762258:C:T	1.70099e-19	-2.18352	-1.39908	2.22684e-14	-2.18539	-1.40065	2.06777e-06	-2.14635	-1.40327
74762393	chr5:74762393:T:C	1.24657e-18	-1.59082	-4.01506e-10	1.32882e-13	-1.79974	-4.01506e-10	1.23691e-05	-1.76088	-4.01506e-10
74762435	chr5:74762435:T:C	1.70425e-19	-2.18519	-1.39549	2.23076e-14	-2.18704	-1.39724	2.0696e-06	-2.14864	-1.40009
74762573	chr5:74762573:G:T	3.23928e-17	2.74543	-1.07872	3.38182e-12	2.50539	-1.06842	0.000484608	2.9753	-1.06805
74762788	chr5:74762788:A:G	1.71469e-19	-2.18264	-1.39194	2.24478e-14	-2.18455	-1.39346	2.08404e-06	-2.1449	-1.39688
74763022	chr5:74763022:TTAAAG:T	1.73963e-19	-2.15094	-1.4092	2.33605e-14	-2.12882	-1.40934	2.22107e-06	-2.07073	-1.40737
74763266	chr5:74763266:T:C	2.00063e-18	0.289655	-1.40741	2.477e-13	0.228461	-1.40545	2.60603e-05	0.392392	-1.40807
74763269	chr5:74763269:A:G	1.31636e-17	0.766234	-4.01506e-10	1.43202e-12	0.577636	-4.01506e-10	0.000140246	0.667308	-4.01506e-10
74763550	chr5:74763550:G:C	1.4936e-18	-4.25965e-10	-1.41003	1.96217e-13	-4.25965e-10	-1.40998	1.75447e-05	-4.25965e-10	-1.41134
74763883	chr5:74763883:T:C	1.92246e-19	-2.06212	-1.39809	2.66086e-14	-2.01016	-1.39781	2.32492e-06	-2.03368	-1.39872
74763990	chr5:74763990:GT:G	1.49301e-18	-4.25965e-10	-1.41043	1.96138e-13	-4.25965e-10	-1.41039	1.75384e-05	-4.25965e-10	-1.41169
74764001	chr5:74764001:G:A	1.92955e-18	-4.25965e-10	-1.15394	2.51835e-13	-4.25965e-10	-1.16043	2.26336e-05	-4.25965e-10	-1.15665
74764026	chr5:74764026:G:A	1.9982e-19	-2.04175	-1.37981	2.77534e-14	-1.98644	-1.3794	2.42051e-06	-2.01143	-1.38068
74764343	chr5:74764343:G:A	1.85355e-18	-4.25965e-10	-1.19412	2.43114e-13	-4.25965e-10	-1.19567	2.17179e-05	-4.25965e-10	-1.19795
74764632	chr5:74764632:GTTA:G	1.70032e-18	-4.25965e-10	-1.28041	2.23692e-13	-4.25965e-10	-1.27893	2.01686e-05	-4.25965e-10	-1.27196
74765175	chr5:74765175:CTTT:C	1.49432e-18	-4.25965e-10	-1.40955	1.96314e-13	-4.25965e-10	-1.40949	1.75524e-05	-4.25965e-10	-1.4109
74765256	chr5:74765256:T:G	1.89529e-18	0.223188	-1.39504	2.30031e-13	0.143196	-1.39418	2.40597e-05	0.301602	-1.39715
74765315	chr5:74765315:C:A	1.53734e-18	-4.25965e-10	-1.38117	2.03162e-13	-4.25965e-10	-1.3752	1.80156e-05	-4.25965e-10	-1.38485
74765371	chr5:74765371:A:T	9.18507e-19	-1.89623	-4.01506e-10	1.12951e-13	-1.96225	-4.01506e-10	1.02769e-05	-1.94619	-4.01506e-10
74765456	chr5:74765456:G:A	1.94213e-19	-2.06161	-1.38841	2.68806e-14	-2.00964	-1.38816	2.34817e-06	-2.03326	-1.38919
74766717	chr5:74766717:T:A	1.50197e-18	-4.25965e-10	-1.40445	1.98102e-13	-4.25965e-10	-1.40042	1.76283e-05	-4.25965e-10	-1.40658
74766774	chr5:74766774:T:C	1.48524e-18	-4.25965e-10	-1.41565	1.95311e-13	-4.25965e-10	-1.41461	1.7462e-05	-4.25965e-10	-1.41606
74767244	chr5:74767244:G:A	1.7619e-19	-2.19418	-1.35324	2.27983e-14	-2.21066	-1.35186	2.02858e-06	-2.21202	-1.35673
74767425	chr5:74767425:T:C	2.24741e-19	-2.14159	-1.16244	3.08092e-14	-2.09493	-1.16647	2.71695e-06	-2.1139	-1.16268
74767774	chr5:74767774:G:C	8.85695e-19	-1.93261	-4.01506e-10	1.22459e-13	-1.88143	-4.01506e-10	1.16021e-05	-1.8249	-4.01506e-10
74767848	chr5:74767848:T:TA	1.85451e-18	-4.25965e-10	-1.1936	2.43239e-13	-4.25965e-10	-1.19516	2.17291e-05	-4.25965e-10	-1.19744
74767953	chr5:74767953:G:A	1.49137e-18	-4.25965e-10	-1.41153	1.96459e-13	-4.25965e-10	-1.40875	1.75169e-05	-4.25965e-10	-1.41292
74768324	chr5:74768324:G:A	6.6305e-19	-2.22213	-4.01506e-10	8.72338e-14	-2.22061	-4.01506e-10	7.80358e-06	-2.2215	-4.01506e-10
74768489	chr5:74768489:T:C	1.67633e-19	-2.1819	-1.4153	2.19904e-14	-2.18294	-1.41565	2.04811e-06	-2.14272	-1.41645
74769047	chr5:74769047:G:A	1.62565e-18	-4.25965e-10	-1.32531	2.13488e-13	-4.25965e-10	-1.32562	1.91181e-05	-4.25965e-10	-1.32545
74769182	chr5:74769182:G:A	2.31781e-18	-4.25965e-10	-0.970599	3.04915e-13	-4.25965e-10	-0.969171	2.71356e-05	-4.25965e-10	-0.975241
74769352	chr5:74769352:A:G	1.73168e-18	-4.25965e-10	-1.26213	2.27634e-13	-4.25965e-10	-1.26146	2.04073e-05	-4.25965e-10	-1.26019
74769996	chr5:74769996:A:G	1.93005e-19	-2.06566	-1.3906	2.66912e-14	-2.0149	-1.38997	2.33184e-06	-2.03819	-1.39124
74770128	chr5:74770128:C:G	1.66751e-19	-2.19053	-1.41194	2.21778e-14	-2.17815	-1.41196	2.07553e-06	-2.13469	-1.41118
74770466	chr5:74770466:C:T	1.85458e-18	-4.25965e-10	-1.19356	2.43256e-13	-4.25965e-10	-1.19509	2.17299e-05	-4.25965e-10	-1.1974
74770561	chr5:74770561:A:G	6.63078e-19	-2.22208	-4.01506e-10	8.71007e-14	-2.22214	-4.01506e-10	7.80541e-06	-2.22127	-4.01506e-10
74770886	chr5:74770886:C:T	2.23925e-17	1.2975	-4.01506e-10	2.50031e-12	1.13496	-4.01506e-10	0.000249258	1.2424	-4.01506e-10
74771152	chr5:74771152:C:T	1.63561e-18	-4.25965e-10	-1.31921	2.13912e-13	-4.25965e-10	-1.32364	1.92988e-05	-4.25965e-10	-1.31605
74771902	chr5:74771902:G:A	2.11043e-19	-1.95399	-1.41293	2.77673e-14	-1.95258	-1.41277	2.75894e-06	-1.84786	-1.41338
74772017	chr5:74772017:CAA:C	2.30416e-18	-4.25965e-10	-0.976505	3.06091e-13	-4.25965e-10	-0.96532	2.71208e-05	-4.25965e-10	-0.975786
74772232	chr5:74772232:C:T	1.48414e-18	-4.25965e-10	-1.41639	1.94844e-13	-4.25965e-10	-1.417	1.74513e-05	-4.25965e-10	-1.41667
74772285	chr5:74772285:C:T	2.46651e-18	-4.25965e-10	-0.908418	3.24231e-13	-4.25965e-10	-0.907747	2.88597e-05	-4.25965e-10	-0.913641
74772414	chr5:74772414:C:T	2.18163e-18	-4.25965e-10	-1.03115	2.83492e-13	-4.25965e-10	-1.04202	2.55415e-05	-4.25965e-10	-1.03578
74772682	chr5:74772682:T:A	7.70794e-19	-2.07156	-4.01506e-10	9.62414e-14	-2.12234	-4.01506e-10	8.57346e-06	-2.12742	-4.01506e-10
74772949	chr5:74772949:C:T	1.89985e-19	-2.12219	-1.34985	2.6152e-14	-2.07426	-1.35102	2.29717e-06	-2.09491	-1.3495
74773100	chr5:74773100:G:A	1.49294e-18	-4.25965e-10	-1.41048	1.96658e-13	-4.25965e-10	-1.40774	1.75331e-05	-4.25965e-10	-1.41199
74773429	chr5:74773429:G:A	2.22326e-18	-4.25965e-10	-1.01225	2.93011e-13	-4.25965e-10	-1.00899	2.60493e-05	-4.25965e-10	-1.0161
74773510	chr5:74773510:C:T	1.51403e-18	-4.25965e-10	-1.39645	1.99602e-13	-4.25965e-10	-1.39288	1.78151e-05	-4.25965e-10	-1.39604
74774038	chr5:74774038:A:G	1.63105e-19	-2.20843	-1.41615	2.1404e-14	-2.2093	-1.41632	1.96605e-06	-2.18313	-1.41693
74774148	chr5:74774148:C:A	2.78024e-18	-4.25965e-10	-0.788684	3.66274e-13	-4.25965e-10	-0.785822	3.25086e-05	-4.25965e-10	-0.794582
74774228	chr5:74774228:T:A	1.81476e-19	-2.11659	-1.40126	2.48486e-14	-2.07526	-1.40115	2.18502e-06	-2.09264	-1.40182
74774309	chr5:74774309:T:G	1.83008e-19	-2.12658	-1.38287	2.50448e-14	-2.08642	-1.38212	2.20074e-06	-2.10362	-1.38368
74774432	chr5:74774432:C:T	1.63984e-19	-2.21088	-1.40833	2.15055e-14	-2.21181	-1.40908	1.96912e-06	-2.18732	-1.41118
74774570	chr5:74774570:C:T	2.12538e-18	-4.25965e-10	-1.05727	2.77519e-13	-4.25965e-10	-1.06331	2.51038e-05	-4.25965e-10	-1.05307
74774667	chr5:74774667:A:G	1.66969e-19	-2.1928	-1.40837	2.23061e-14	-2.17622	-1.40812	2.08795e-06	-2.13346	-1.40644
74774670	chr5:74774670:A:G	1.48885e-18	-4.25965e-10	-1.41322	1.95802e-13	-4.25965e-10	-1.4121	1.75099e-05	-4.25965e-10	-1.41332
74775312	chr5:74775312:G:A	1.60755e-18	-4.25965e-10	-1.33651	2.11138e-13	-4.25965e-10	-1.33669	1.89037e-05	-4.25965e-10	-1.33673
74775579	chr5:74775579:C:T	8.79257e-19	-1.9399	-4.01506e-10	1.28921e-13	-1.83	-4.01506e-10	1.10403e-05	-1.87454	-4.01506e-10
74775812	chr5:74775812:C:T	2.27987e-18	-4.25965e-10	-0.987104	3.00596e-13	-4.25965e-10	-0.983438	2.67036e-05	-4.25965e-10	-0.991288
74776070	chr5:74776070:G:A	1.56164e-18	-4.25965e-10	-1.36549	2.05951e-13	-4.25965e-10	-1.36156	1.84684e-05	-4.25965e-10	-1.36002
74776174	chr5:74776174:A:C	1.88906e-18	-4.25965e-10	-1.17514	2.44975e-13	-4.25965e-10	-1.18805	2.22865e-05	-4.25965e-10	-1.17211
74777522	chr5:74777522:T:C	1.52019e-18	-4.25965e-10	-1.39239	1.99671e-13	-4.25965e-10	-1.39253	1.79403e-05	-4.25965e-10	-1.38904
74777633	chr5:74777633:GATTA:G	7.66295e-19	-2.07741	-4.01506e-10	1.10666e-13	-1.98269	-4.01506e-10	1.03696e-05	-1.93721	-4.01506e-10
74777717	chr5:74777717:G:A	1.71496e-19	-2.19809	-1.37632	2.24784e-14	-2.19909	-1.37756	2.06767e-06	-2.16699	-1.38268
74779528	chr5:74779528:ACAGAG:A	1.85318e-18	-4.25965e-10	-1.19432	2.45826e-13	-4.25965e-10	-1.18458	2.18186e-05	-4.25965e-10	-1.19333
74779533	chr5:74779533:G:A	8.2587e-19	-0.633567	-1.36897	1.0224e-13	-0.689115	-1.37277	1.21815e-05	-0.400627	-1.37554
74780385	chr5:74780385:T:C	1.66702e-19	-2.22198	-1.38079	2.19456e-14	-2.22085	-1.37979	1.96518e-06	-2.21955	-1.38095
74780555	chr5:74780555:G:C	2.57816e-18	-4.25965e-10	-0.864147	3.38328e-13	-4.25965e-10	-0.865188	3.04871e-05	-4.25965e-10	-0.858782
74781649	chr5:74781649:C:T	1.86491e-19	-2.07347	-1.41712	2.31069e-14	-2.13195	-1.41712	2.06742e-06	-2.13262	-1.41717
74781942	chr5:74781942:C:T	6.71546e-19	-2.20939	-4.01506e-10	8.73813e-14	-2.21892	-4.01506e-10	7.83063e-06	-2.21804	-4.01506e-10
74782380	chr5:74782380:C:T	1.63717e-18	-1.31825	-4.01506e-10	1.98277e-13	-1.39954	-4.01506e-10	2.88718e-05	-0.913221	-4.01506e-10
74783469	chr5:74783469:G:T	1.6958e-19	-2.17219	-1.41346	2.22476e-14	-2.17414	-1.41283	2.0827e-06	-2.13127	-1.41115
74783904	chr5:74783904:G:A	2.50007e-18	-4.25965e-10	-0.894902	3.27374e-13	-4.25965e-10	-0.898099	2.9566e-05	-4.25965e-10	-0.889463
74784171	chr5:74784171:G:A	1.5844e-18	-4.25965e-10	-1.35102	2.06863e-13	-4.25965e-10	-1.35715	1.87201e-05	-4.25965e-10	-1.34649
74784717	chr5:74784717:G:C	2.76643e-18	-4.25965e-10	-0.793665	3.65185e-13	-4.25965e-10	-0.7888	3.2474e-05	-4.25965e-10	-0.795647
74785137	chr5:74785137:G:A	1.48374e-18	-4.25965e-10	-1.41665	1.95004e-13	-4.25965e-10	-1.41618	1.74528e-05	-4.25965e-10	-1.41659
74785737	chr5:74785737:G:T	2.04655e-19	-2.15802	-1.23963	2.57281e-14	-2.21405	-1.22757	2.31713e-06	-2.20218	-1.23358
74785815	chr5:74785815:C:T	2.61864e-18	-4.25965e-10	-0.848565	3.45003e-13	-4.25965e-10	-0.84565	3.06275e-05	-4.25965e-10	-0.854189
74785914	chr5:74785914:T:C	2.02289e-18	-4.25965e-10	-1.1067	2.60576e-13	-4.25965e-10	-1.12631	2.40433e-05	-4.25965e-10	-1.09623
74786537	chr5:74786537:G:A	8.72985e-19	-1.94706	-4.01506e-10	1.18802e-13	-1.91175	-4.01506e-10	1.06854e-05	-1.90721	-4.01506e-10
74786686	chr5:74786686:C:G	1.70586e-19	-2.21945	-1.36029	2.25794e-14	-2.21197	-1.36019	2.00089e-06	-2.22196	-1.36054
74786695	chr5:74786695:G:A	1.87651e-19	-2.10727	-1.37713	2.5833e-14	-2.0614	-1.37615	2.26717e-06	-2.08065	-1.3769
74786969	chr5:74786969:G:A	2.39076e-18	-4.25965e-10	-0.939612	3.13171e-13	-4.25965e-10	-0.942455	2.82745e-05	-4.25965e-10	-0.934128
74786979	chr5:74786979:G:A	1.50468e-18	-4.25965e-10	-1.40264	1.97665e-13	-4.25965e-10	-1.40263	1.76644e-05	-4.25965e-10	-1.40454
74787286	chr5:74787286:A:G	1.66803e-19	-2.22157	-1.38059	2.19156e-14	-2.22152	-1.38049	1.96783e-06	-2.21832	-1.38083
74787496	chr5:74787496:C:T	1.84794e-18	-4.25965e-10	-1.19715	2.40451e-13	-4.25965e-10	-1.20669	2.18042e-05	-4.25965e-10	-1.19398
74787892	chr5:74787892:G:A	1.67108e-19	-2.19571	-1.40462	2.19718e-14	-2.19592	-1.40352	2.04028e-06	-2.16237	-1.40063
74788232	chr5:74788232:G:A	3.09936e-19	-2.19305	-0.789563	4.12606e-14	-2.18932	-0.779976	3.80787e-06	-2.14932	-0.789699
74788474	chr5:74788474:G:A	1.73291e-18	-4.25965e-10	-1.26142	2.28007e-13	-4.25965e-10	-1.25983	2.05663e-05	-4.25965e-10	-1.25243
74788562	chr5:74788562:G:A	1.49786e-18	-4.25965e-10	-1.40719	1.96758e-13	-4.25965e-10	-1.40723	1.75904e-05	-4.25965e-10	-1.40873
74788992	chr5:74788992:G:A	1.49836e-18	-4.25965e-10	-1.40685	1.97502e-13	-4.25965e-10	-1.40346	1.75901e-05	-4.25965e-10	-1.40875
74789085	chr5:74789085:A:G	1.63479e-19	-2.20838	-1.41391	2.15387e-14	-2.2055	-1.41385	1.89839e-06	-2.22004	-1.41504
74789164	chr5:74789164:C:T	1.65979e-19	-2.22192	-1.3852	2.18282e-14	-2.22108	-1.38492	1.95658e-06	-2.21947	-1.38542
74789404	chr5:74789404:C:T	7.34942e-18	0.183398	-4.01506e-10	1.12643e-12	0.337603	-4.01506e-10	0.000126583	0.56481	-4.01506e-10
74789620	chr5:74789620:G:A	2.10523e-18	-4.25965e-10	-1.0668	2.797e-13	-4.25965e-10	-1.05549	2.47927e-05	-4.25965e-10	-1.06554
74789678	chr5:74789678:A:G	1.60167e-18	-4.25965e-10	-1.34017	2.11022e-13	-4.25965e-10	-1.33724	1.88491e-05	-4.25965e-10	-1.33962
74789758	chr5:74789758:G:C	1.72961e-18	-4.25965e-10	-1.26333	2.27367e-13	-4.25965e-10	-1.26264	2.03828e-05	-4.25965e-10	-1.26139
74789782	chr5:74789782:TGGCA:T	3.61685e-17	-4.25965e-10	1.77697	4.71106e-12	-4.25965e-10	1.76847	0.000425378	-4.25965e-10	1.77689
74790116	chr5:74790116:T:C	1.57225e-18	-4.25965e-10	-1.35872	2.07399e-13	-4.25965e-10	-1.35456	1.86008e-05	-4.25965e-10	-1.35288
74790545	chr5:74790545:C:A	1.68255e-19	-2.22131	-1.37219	2.22177e-14	-2.21641	-1.3719	1.977e-06	-2.22206	-1.37244
74790763	chr5:74790763:G:A	3.27431e-19	-2.19537	-0.732331	4.35785e-14	-2.19236	-0.72228	4.01603e-06	-2.15331	-0.732481
74790997	chr5:74790997:G:A	1.88395e-18	-4.25965e-10	-1.17785	2.49983e-13	-4.25965e-10	-1.16781	2.2182e-05	-4.25965e-10	-1.1768
74791035	chr5:74791035:T:C	6.87723e-19	-2.18559	-4.01506e-10	9.018e-14	-2.1874	-4.01506e-10	8.11301e-06	-2.18262	-4.01506e-10
74791057	chr5:74791057:C:T	1.69666e-19	-2.21888	-1.36627	2.24685e-14	-2.21117	-1.36592	1.98935e-06	-2.22173	-1.36654
74791077	chr5:74791077:G:A	2.14184e-19	-1.97601	-1.37613	2.64434e-14	-2.03772	-1.37648	2.3651e-06	-2.04205	-1.37321
74791121	chr5:74791121:C:T	9.40645e-19	-1.87241	-4.01506e-10	1.21088e-13	-1.89268	-4.01506e-10	1.12884e-05	-1.85231	-4.01506e-10
74791206	chr5:74791206:C:T	6.84653e-19	-2.19007	-4.01506e-10	8.96847e-14	-2.1929	-4.01506e-10	8.07033e-06	-2.18789	-4.01506e-10
74791461	chr5:74791461:CAAT:C	1.51455e-18	-4.25965e-10	-1.3961	1.99485e-13	-4.25965e-10	-1.39347	1.78325e-05	-4.25965e-10	-1.39507
74791540	chr5:74791540:G:A	1.95141e-19	-2.07427	-1.37098	2.44573e-14	-2.12093	-1.37134	2.18894e-06	-2.12479	-1.36788
74792949	chr5:74792949:A:G	2.11445e-18	-4.25965e-10	-1.06243	2.80945e-13	-4.25965e-10	-1.05104	2.49015e-05	-4.25965e-10	-1.06116
74793123	chr5:74793123:G:A	1.56488e-18	-4.25965e-10	-1.36341	2.04397e-13	-4.25965e-10	-1.36914	1.84802e-05	-4.25965e-10	-1.35939
74793519	chr5:74793519:G:A	2.29796e-18	-4.25965e-10	-0.979199	2.93618e-13	-4.25965e-10	-1.00692	2.73485e-05	-4.25965e-10	-0.967425
74793620	chr5:74793620:A:G	1.67663e-19	-2.20847	-1.38855	2.19942e-14	-2.2085	-1.38993	2.01305e-06	-2.18261	-1.39383
74793779	chr5:74793779:G:A	2.10745e-18	-4.25965e-10	-1.06575	2.79989e-13	-4.25965e-10	-1.05445	2.4819e-05	-4.25965e-10	-1.06448
74793952	chr5:74793952:G:A	2.02464e-18	-4.25965e-10	-1.10583	2.67014e-13	-4.25965e-10	-1.1019	2.36544e-05	-4.25965e-10	-1.11254
74794237	chr5:74794237:T:A	1.87155e-18	-4.25965e-10	-1.18446	2.44885e-13	-4.25965e-10	-1.18841	2.22329e-05	-4.25965e-10	-1.17451
74794414	chr5:74794414:C:T	1.48925e-18	-4.25965e-10	-1.41295	1.95602e-13	-4.25965e-10	-1.41312	1.75228e-05	-4.25965e-10	-1.41258
74794511	chr5:74794511:G:T	1.67814e-19	-2.22194	-1.37418	2.2071e-14	-2.22107	-1.37387	1.97894e-06	-2.21911	-1.37442
74794768	chr5:74794768:A:G	1.65779e-19	-2.20182	-1.4065	2.18574e-14	-2.1981	-1.40656	1.91605e-06	-2.21715	-1.40867
74794812	chr5:74794812:C:G	1.51651e-18	-4.25965e-10	-1.39481	1.99148e-13	-4.25965e-10	-1.39515	1.77945e-05	-4.25965e-10	-1.3972
74795224	chr5:74795224:C:T	1.88323e-18	-4.25965e-10	-1.17823	2.47104e-13	-4.25965e-10	-1.17939	2.20628e-05	-4.25965e-10	-1.18219
74795253	chr5:74795253:C:T	7.34221e-19	-2.12017	-4.01506e-10	9.72913e-14	-2.11149	-4.01506e-10	8.7903e-06	-2.10244	-4.01506e-10
74795432	chr5:74795432:T:C	1.86386e-18	-4.25965e-10	-1.18857	2.43385e-13	-4.25965e-10	-1.19456	2.18675e-05	-4.25965e-10	-1.19108
74795649	chr5:74795649:C:A	1.63385e-19	-2.20568	-1.41718	2.14595e-14	-2.20587	-1.41717	1.97624e-06	-2.17797	-1.41692
74795784	chr5:74795784:C:T	3.31292e-19	-2.15638	-0.759592	4.40352e-14	-2.15344	-0.750773	4.13721e-06	-2.09616	-0.759903
74795792	chr5:74795792:T:C	3.2769e-19	-2.16463	-0.76228	4.35542e-14	-2.16168	-0.75352	4.07935e-06	-2.10756	-0.762585
74796420	chr5:74796420:TTC:T	1.69591e-19	-2.22138	-1.36421	2.24024e-14	-2.21628	-1.36376	1.99285e-06	-2.22204	-1.36448
74796475	chr5:74796475:G:A	1.84652e-18	-4.25965e-10	-1.19792	2.39748e-13	-4.25965e-10	-1.20962	2.17853e-05	-4.25965e-10	-1.19485
74796582	chr5:74796582:T:A	9.41325e-19	-1.87169	-4.01506e-10	1.18817e-13	-1.91162	-4.01506e-10	1.05015e-05	-1.92457	-4.01506e-10
74797184	chr5:74797184:T:C	1.58287e-18	-4.25965e-10	-1.35198	2.07439e-13	-4.25965e-10	-1.35436	1.86128e-05	-4.25965e-10	-1.35224
74797208	chr5:74797208:CCT:C	1.85404e-18	-1.19386	-4.01506e-10	2.93398e-13	-1.00767	-4.01506e-10	2.57357e-05	-1.02821	-4.01506e-10
74797229	chr5:74797229:T:C	6.68934e-18	0.0892924	-4.01506e-10	1.00692e-12	0.225453	-4.01506e-10	0.00011224	0.444555	-4.01506e-10
74797388	chr5:74797388:G:A	1.49732e-18	-4.25965e-10	-1.40754	1.967e-13	-4.25965e-10	-1.40753	1.75847e-05	-4.25965e-10	-1.40906
74797434	chr5:74797434:C:T	1.87714e-18	0.147051	-1.32852	3.02856e-13	0.357955	-1.3339	2.87809e-05	0.4079	-1.32427
74797522	chr5:74797522:C:T	1.67383e-19	-2.22214	-1.37655	2.20531e-14	-2.21968	-1.37608	1.97094e-06	-2.22077	-1.3768
74797945	chr5:74797945:A:T	1.84743e-19	-2.08863	-1.41139	2.33086e-14	-2.12918	-1.4112	2.07721e-06	-2.13273	-1.41233
74797960	chr5:74797960:A:T	1.65207e-19	-2.22173	-1.39005	2.16707e-14	-2.22208	-1.39116	1.95277e-06	-2.21376	-1.39308
74799035	chr5:74799035:T:C	6.74925e-19	-2.20438	-4.01506e-10	8.8465e-14	-2.2066	-4.01506e-10	7.94627e-06	-2.20338	-4.01506e-10
74799626	chr5:74799626:C:T	2.34983e-18	0.445159	-1.40204	2.81441e-13	0.353282	-1.40256	2.97228e-05	0.519687	-1.40386
74799707	chr5:74799707:T:C	1.8894e-19	-2.2211	-1.25645	2.47479e-14	-2.22118	-1.25928	2.22233e-06	-2.22059	-1.25694
74799717	chr5:74799717:T:C	5.48211e-18	0.294181	-0.403914	7.85445e-13	0.384763	-0.407717	7.38173e-05	0.420498	-0.394992
74799754	chr5:74799754:T:A	1.66551e-19	-2.22136	-1.38232	2.19968e-14	-2.21627	-1.38204	1.95714e-06	-2.22205	-1.38255
74799814	chr5:74799814:C:T	2.07462e-18	0.334962	-1.41641	2.47521e-13	0.23865	-1.41636	2.61937e-05	0.406188	-1.41676
74799893	chr5:74799893:G:T	2.26368e-18	-4.25965e-10	-0.994232	2.97868e-13	-4.25965e-10	-0.992553	2.65045e-05	-4.25965e-10	-0.998774
74800458	chr5:74800458:T:C	2.97743e-19	-2.15987	-0.862874	3.9546e-14	-2.15647	-0.855274	3.71306e-06	-2.10115	-0.863077
74800608	chr5:74800608:T:G	2.07898e-19	-2.13395	-1.24799	2.79989e-14	-2.11369	-1.24335	2.50279e-06	-2.10599	-1.2527
74801467	chr5:74801467:G:C	4.1633e-18	-0.384914	-4.01506e-10	4.29431e-13	-0.626743	-4.01506e-10	3.74742e-05	-0.652435	-4.01506e-10
74801556	chr5:74801556:A:C	2.03353e-19	-2.19753	-1.20651	2.65882e-14	-2.20434	-1.2044	2.42009e-06	-2.19301	-1.19927
74801727	chr5:74801727:T:C	2.63902e-19	-2.19136	-0.952042	3.50481e-14	-2.18869	-0.943795	3.24553e-06	-2.14637	-0.952435
74802014	chr5:74802014:AGTG:A	1.89049e-19	-2.15538	-1.3216	2.58859e-14	-2.11501	-1.32049	2.27938e-06	-2.13102	-1.32116
74802696	chr5:74802696:A:G	1.70643e-18	-4.25965e-10	-1.27682	2.24499e-13	-4.25965e-10	-1.27533	2.0243e-05	-4.25965e-10	-1.26828
74803381	chr5:74803381:G:A	1.49961e-18	-4.25965e-10	-1.40602	1.96979e-13	-4.25965e-10	-1.40611	1.76093e-05	-4.25965e-10	-1.40766
74803530	chr5:74803530:G:C	1.49367e-18	-4.25965e-10	-1.40999	1.96771e-13	-4.25965e-10	-1.40716	1.75407e-05	-4.25965e-10	-1.41157
74803809	chr5:74803809:C:T	1.84062e-19	-2.17886	-1.32484	2.50566e-14	-2.14421	-1.32385	2.21119e-06	-2.15813	-1.32442
74803932	chr5:74803932:T:C	1.50403e-18	-4.25965e-10	-1.40307	1.97551e-13	-4.25965e-10	-1.40321	1.76575e-05	-4.25965e-10	-1.40493
74804018	chr5:74804018:T:C	1.88272e-18	-4.25965e-10	-1.1785	2.49815e-13	-4.25965e-10	-1.16848	2.21676e-05	-4.25965e-10	-1.17745
74805619	chr5:74805619:C:T	1.9745e-19	-2.10333	-1.33017	2.4673e-14	-2.15008	-1.33341	2.2268e-06	-2.14952	-1.32601
74805658	chr5:74805658:G:A	1.49725e-18	-4.25965e-10	-1.40759	1.9732e-13	-4.25965e-10	-1.40438	1.75782e-05	-4.25965e-10	-1.40943
74805752	chr5:74805752:A:C	1.8613e-18	-4.25965e-10	-1.18995	2.42951e-13	-4.25965e-10	-1.19635	2.18386e-05	-4.25965e-10	-1.19241
74806493	chr5:74806493:C:CA	1.67891e-19	-2.18442	-1.41124	2.20502e-14	-2.18383	-1.41205	2.04796e-06	-2.14571	-1.41353
74806591	chr5:74806591:T:C	2.04616e-18	-4.25965e-10	-1.09526	2.64109e-13	-4.25965e-10	-1.11284	2.41848e-05	-4.25965e-10	-1.09036
74806960	chr5:74806960:A:AG	1.49961e-18	-4.25965e-10	-1.40602	1.9697e-13	-4.25965e-10	-1.40615	1.76093e-05	-4.25965e-10	-1.40766
74807453	chr5:74807453:A:G	2.08043e-19	-2.02179	-1.35944	2.58772e-14	-2.07651	-1.35933	2.31354e-06	-2.08136	-1.35595
74808421	chr5:74808421:AT:A	1.98823e-19	-2.02297	-1.40359	2.43435e-14	-2.09322	-1.40372	2.18457e-06	-2.09386	-1.4008
74808426	chr5:74808426:C:G	1.99159e-19	-2.01724	-1.40764	2.43575e-14	-2.08863	-1.40774	2.18486e-06	-2.08925	-1.40528
74808577	chr5:74808577:CTG:C	1.35737e-18	-1.50567	-4.01506e-10	1.4663e-13	-1.70129	-4.01506e-10	1.36452e-05	-1.6627	-4.01506e-10
74808742	chr5:74808742:G:C	1.49555e-18	-4.25965e-10	-1.40873	1.97e-13	-4.25965e-10	-1.406	1.76256e-05	-4.25965e-10	-1.40673
74808777	chr5:74808777:C:CA	1.86405e-18	-4.25965e-10	-1.18847	2.44715e-13	-4.25965e-10	-1.18911	2.18376e-05	-4.25965e-10	-1.19245
74808984	chr5:74808984:T:A	2.0801e-18	-4.25965e-10	-1.07881	2.76431e-13	-4.25965e-10	-1.06724	2.44968e-05	-4.25965e-10	-1.07754
74809469	chr5:74809469:G:A	1.7932e-18	-4.25965e-10	-1.22722	2.35347e-13	-4.25965e-10	-1.22814	2.10159e-05	-4.25965e-10	-1.23081
74809501	chr5:74809501:CAGG:C	1.67095e-18	-4.25965e-10	-1.29783	2.19814e-13	-4.25965e-10	-1.29642	1.98088e-05	-4.25965e-10	-1.28996
74809512	chr5:74809512:C:T	2.87971e-19	-2.15026	-0.905854	3.82495e-14	-2.1463	-0.89877	3.6073e-06	-2.08715	-0.905974
74810415	chr5:74810415:A:G	1.88084e-18	-4.25965e-10	-1.1795	2.46786e-13	-4.25965e-10	-1.18068	2.2035e-05	-4.25965e-10	-1.18346
74812021	chr5:74812021:T:C	1.66464e-19	-2.2221	-1.38209	2.19208e-14	-2.22029	-1.38147	1.96096e-06	-2.22033	-1.38233
74812255	chr5:74812255:C:T	1.49131e-18	-4.25965e-10	-1.41157	1.95927e-13	-4.25965e-10	-1.41146	1.75206e-05	-4.25965e-10	-1.41271
74812565	chr5:74812565:C:A	1.52068e-18	-4.25965e-10	-1.39207	1.98935e-13	-4.25965e-10	-1.39623	1.78434e-05	-4.25965e-10	-1.39445
74813247	chr5:74813247:A:T	1.48923e-18	-4.25965e-10	-1.41296	1.95521e-13	-4.25965e-10	-1.41354	1.75181e-05	-4.25965e-10	-1.41285
74813249	chr5:74813249:A:T	1.48521e-18	-4.25965e-10	-1.41566	1.9504e-13	-4.25965e-10	-1.416	1.74701e-05	-4.25965e-10	-1.4156
74813289	chr5:74813289:A:C	1.53131e-18	-4.25965e-10	-1.3851	2.0053e-13	-4.25965e-10	-1.38824	1.80081e-05	-4.25965e-10	-1.38527
74813507	chr5:74813507:G:A	1.94041e-19	-2.17641	-1.2745	2.59646e-14	-2.16197	-1.2705	2.32083e-06	-2.15515	-1.27901
74813701	chr5:74813701:A:T	2.56516e-18	-4.25965e-10	-0.869203	3.47911e-13	-4.25965e-10	-0.837256	3.03886e-05	-4.25965e-10	-0.862018
74813807	chr5:74813807:C:A	8.22294e-19	-2.00688	-4.01506e-10	1.02015e-13	-2.06409	-4.01506e-10	9.07815e-06	-2.07022	-4.01506e-10
74814015	chr5:74814015:G:A	1.69893e-19	-2.1969	-1.38691	2.24438e-14	-2.19483	-1.38336	2.00431e-06	-2.19123	-1.38956
74814076	chr5:74814076:T:C	1.58902e-18	-4.25965e-10	-1.3481	2.09664e-13	-4.25965e-10	-1.3437	1.88085e-05	-4.25965e-10	-1.34178
74814584	chr5:74814584:T:C	1.67832e-19	-2.22109	-1.37492	2.2044e-14	-2.22182	-1.37435	1.98085e-06	-2.21738	-1.37518
74815026	chr5:74815026:C:A	1.48533e-18	-4.25965e-10	-1.41559	1.95132e-13	-4.25965e-10	-1.41553	1.74603e-05	-4.25965e-10	-1.41616
74815161	chr5:74815161:AATATACTTAGAT:A	1.85664e-18	-4.25965e-10	-1.19246	2.43085e-13	-4.25965e-10	-1.19579	2.19143e-05	-4.25965e-10	-1.18895
74815228	chr5:74815228:T:G	2.22606e-19	-2.17682	-1.13675	3.0246e-14	-2.13861	-1.14123	2.68091e-06	-2.15292	-1.13701
74815576	chr5:74815576:C:T	2.00491e-19	-2.17123	-1.24698	2.70503e-14	-2.14942	-1.24209	2.40222e-06	-2.14797	-1.25172
74815697	chr5:74815697:A:T	8.65089e-19	-1.95614	-4.01506e-10	1.09528e-13	-1.99303	-4.01506e-10	9.71191e-06	-2.00273	-4.01506e-10
74816147	chr5:74816147:T:C	1.8795e-19	-2.21078	-1.27203	2.47147e-14	-2.20771	-1.2741	2.21717e-06	-2.20745	-1.2724
74816271	chr5:74816271:T:A	1.9289e-18	-4.25965e-10	-1.15427	2.51697e-13	-4.25965e-10	-1.16098	2.26267e-05	-4.25965e-10	-1.15696
74816465	chr5:74816465:C:T	3.05863e-19	-2.15804	-0.837799	4.06857e-14	-2.15465	-0.828673	3.81876e-06	-2.09794	-0.838219
74817395	chr5:74817395:C:T	2.03968e-19	-2.12157	-1.27945	2.6149e-14	-2.13998	-1.28541	2.47209e-06	-2.08431	-1.28672
74817869	chr5:74817869:T:C	1.84477e-18	-4.25965e-10	-1.19887	2.40812e-13	-4.25965e-10	-1.20519	2.16457e-05	-4.25965e-10	-1.20128
74818704	chr5:74818704:A:G	1.94393e-18	-4.25965e-10	-1.14651	2.55046e-13	-4.25965e-10	-1.14776	2.27681e-05	-4.25965e-10	-1.15073
74818736	chr5:74818736:C:T	1.87879e-18	-4.25965e-10	-1.1806	2.46537e-13	-4.25965e-10	-1.18169	2.20106e-05	-4.25965e-10	-1.18456
74818807	chr5:74818807:A:C	3.46196e-18	-0.569386	-4.01506e-10	4.58393e-13	-0.561476	-4.01506e-10	4.27716e-05	-0.520212	-4.01506e-10
74818809	chr5:74818809:A:C	2.62163e-19	-1.73287	-1.41715	3.24268e-14	-1.79326	-1.41696	3.07328e-06	-1.73624	-1.4171
74818811	chr5:74818811:A:C	9.4462e-19	-1.8682	-4.01506e-10	1.22008e-13	-1.88512	-4.01506e-10	1.10218e-05	-1.87621	-4.01506e-10
74818947	chr5:74818947:C:T	1.52389e-18	-4.25965e-10	-1.38996	1.99326e-13	-4.25965e-10	-1.39426	1.78795e-05	-4.25965e-10	-1.39243
74818964	chr5:74818964:A:C	2.24512e-18	-4.25965e-10	-1.00246	2.97107e-13	-4.25965e-10	-0.995112	2.64344e-05	-4.25965e-10	-1.00142
74819513	chr5:74819513:G:A	6.8022e-19	-0.793703	-1.40286	8.55961e-14	-0.834556	-1.40501	1.00552e-05	-0.561589	-1.40641
74820059	chr5:74820059:G:A	1.86485e-18	-4.25965e-10	-1.18804	2.44663e-13	-4.25965e-10	-1.18932	2.18442e-05	-4.25965e-10	-1.19215
74820610	chr5:74820610:C:T	1.88024e-18	-4.25965e-10	-1.17982	2.46702e-13	-4.25965e-10	-1.18102	2.20281e-05	-4.25965e-10	-1.18377
74820951	chr5:74820951:G:C	1.51952e-18	-4.25965e-10	-1.39283	2.00512e-13	-4.25965e-10	-1.38833	1.79322e-05	-4.25965e-10	-1.38949
74821195	chr5:74821195:T:C	1.81358e-19	-2.14525	-1.37325	2.48679e-14	-2.10306	-1.37256	2.1866e-06	-2.12071	-1.37303
74821328	chr5:74821328:T:C	1.90903e-18	-4.25965e-10	-1.16463	2.50583e-13	-4.25965e-10	-1.16541	2.23603e-05	-4.25965e-10	-1.1688
74821671	chr5:74821671:A:G	1.54976e-18	-4.25965e-10	-1.37313	2.04183e-13	-4.25965e-10	-1.37019	1.83211e-05	-4.25965e-10	-1.36803
74821697	chr5:74821697:C:T	1.55142e-18	-4.25965e-10	-1.37205	2.04428e-13	-4.25965e-10	-1.36899	1.83424e-05	-4.25965e-10	-1.36687
74822812	chr5:74822812:ACTC:A	1.78572e-18	-4.25965e-10	-1.2314	2.32127e-13	-4.25965e-10	-1.24192	2.10633e-05	-4.25965e-10	-1.22855
74822970	chr5:74822970:T:C	1.4954e-18	-4.25965e-10	-1.40883	1.96423e-13	-4.25965e-10	-1.40893	1.7564e-05	-4.25965e-10	-1.41023
74823355	chr5:74823355:C:T	2.1032e-18	-4.25965e-10	-1.06776	2.79437e-13	-4.25965e-10	-1.05643	2.47688e-05	-4.25965e-10	-1.0665
74823477	chr5:74823477:G:A	1.96994e-19	-2.13727	-1.29853	2.52742e-14	-2.15524	-1.30418	2.38023e-06	-2.10362	-1.30527
74823661	chr5:74823661:G:A	1.69453e-19	-2.22144	-1.36497	2.23902e-14	-2.21609	-1.36449	1.9913e-06	-2.22204	-1.36526
74823901	chr5:74823901:C:G	1.65966e-19	-2.19431	-1.41288	2.24116e-14	-2.16551	-1.41411	2.07717e-06	-2.13137	-1.41371
74824141	chr5:74824141:C:T	1.70417e-19	-2.17323	-1.4075	2.2547e-14	-2.16632	-1.40729	1.9497e-06	-2.19888	-1.40953
74824402	chr5:74824402:C:T	1.86342e-18	-1.18881	-4.01506e-10	2.17588e-13	-1.3066	-4.01506e-10	2.123e-05	-1.22067	-4.01506e-10
74824677	chr5:74824677:GCT:G	1.51755e-18	-4.25965e-10	-1.39413	1.98545e-13	-4.25965e-10	-1.39819	1.78083e-05	-4.25965e-10	-1.39642
74825577	chr5:74825577:C:T	1.95982e-18	-0.774368	-0.364003	2.26217e-13	-0.89441	-0.373298	1.97066e-05	-0.903635	-0.391498
74825773	chr5:74825773:C:T	1.49906e-18	-4.25965e-10	-1.40639	1.96491e-13	-4.25965e-10	-1.40859	1.7653e-05	-4.25965e-10	-1.40518
74825815	chr5:74825815:T:C	2.44878e-18	-4.25965e-10	-0.915634	3.14835e-13	-4.25965e-10	-0.937155	2.89706e-05	-4.25965e-10	-0.909804
74825821	chr5:74825821:G:A	1.89004e-18	-0.786741	-0.387885	2.18688e-13	-0.905153	-0.396406	1.90895e-05	-0.911752	-0.415194
74826250	chr5:74826250:A:G	1.88199e-18	-4.25965e-10	-1.17889	2.46936e-13	-4.25965e-10	-1.18008	2.20484e-05	-4.25965e-10	-1.18285
74826503	chr5:74826503:G:A	1.8529e-19	-2.17589	-1.32117	2.38589e-14	-2.1913	-1.32575	2.22143e-06	-2.15335	-1.32458
74826658	chr5:74826658:T:C	1.96143e-19	-2.13513	-1.30501	2.70333e-14	-2.08761	-1.30452	2.37546e-06	-2.10632	-1.30458
74827302	chr5:74827302:G:A	1.6232e-19	-2.21669	-1.41272	2.12966e-14	-2.21729	-1.41336	1.9397e-06	-2.19888	-1.41467
74827706	chr5:74827706:A:T	1.49136e-18	-4.25965e-10	-1.41153	1.95919e-13	-4.25965e-10	-1.4115	1.75212e-05	-4.25965e-10	-1.41268
74827979	chr5:74827979:T:C	1.88008e-18	-4.25965e-10	-1.17991	2.46687e-13	-4.25965e-10	-1.18108	2.20262e-05	-4.25965e-10	-1.18385
74828021	chr5:74828021:A:G	1.91371e-18	-4.25965e-10	-1.16218	2.5109e-13	-4.25965e-10	-1.16339	2.24168e-05	-4.25965e-10	-1.16627
74828054	chr5:74828054:T:C	8.3095e-19	-1.99641	-4.01506e-10	1.03462e-13	-2.05	-4.01506e-10	9.31066e-06	-2.04493	-4.01506e-10
74828119	chr5:74828119:T:C	4.42472e-18	-0.324016	-4.01506e-10	7.61139e-13	-0.0543872	-4.01506e-10	6.61456e-05	-0.0842293	-4.01506e-10
74828501	chr5:74828501:C:T	1.6418e-19	-2.2016	-1.41641	2.16271e-14	-2.1989	-1.41636	1.90092e-06	-2.21685	-1.4169
74828715	chr5:74828715:C:T	1.66743e-19	-2.22212	-1.3804	2.19543e-14	-2.22009	-1.38015	1.9639e-06	-2.2205	-1.38066
74828780	chr5:74828780:G:A	2.56506e-18	-4.25965e-10	-0.86924	3.37751e-13	-4.25965e-10	-0.866895	3.01469e-05	-4.25965e-10	-0.870006
74829065	chr5:74829065:A:G	1.48305e-18	-4.25965e-10	-1.41712	1.94873e-13	-4.25965e-10	-1.41685	1.74425e-05	-4.25965e-10	-1.41718
74829437	chr5:74829437:A:T	4.25584e-19	-1.91499	-0.750528	5.39219e-14	-1.95444	-0.747227	4.85822e-06	-1.9233	-0.772118
74829475	chr5:74829475:A:T	1.84047e-19	-2.21322	-1.29056	2.41832e-14	-2.21049	-1.29306	2.16971e-06	-2.2105	-1.29099
74829680	chr5:74829680:T:C	1.64591e-19	-2.22164	-1.39387	2.16335e-14	-2.22134	-1.39362	1.94112e-06	-2.21876	-1.39406
74829684	chr5:74829684:A:C	1.51137e-18	-4.25965e-10	-1.3982	1.98542e-13	-4.25965e-10	-1.39821	1.77385e-05	-4.25965e-10	-1.40035
74829825	chr5:74829825:T:C	1.64185e-19	-2.22214	-1.39584	2.16354e-14	-2.21939	-1.39548	1.93306e-06	-2.22095	-1.39603
74830517	chr5:74830517:A:G	1.49465e-18	-4.25965e-10	-1.40933	1.96345e-13	-4.25965e-10	-1.40933	1.75563e-05	-4.25965e-10	-1.41067
74830539	chr5:74830539:A:C	1.50105e-18	-4.25965e-10	-1.40506	1.97657e-13	-4.25965e-10	-1.40267	1.77022e-05	-4.25965e-10	-1.4024
74831138	chr5:74831138:GA:G	1.30856e-18	-1.5423	-4.01506e-10	1.42082e-13	-1.7328	-4.01506e-10	1.32122e-05	-1.69494	-4.01506e-10
74831157	chr5:74831157:C:T	1.83277e-19	-2.18948	-1.3185	2.37996e-14	-2.20111	-1.31843	2.19375e-06	-2.16954	-1.32093
74832335	chr5:74832335:TCAGG:T	2.10455e-18	-4.25965e-10	-1.06712	2.79619e-13	-4.25965e-10	-1.05577	2.47842e-05	-4.25965e-10	-1.06588
74832675	chr5:74832675:A:G	1.95553e-18	-1.14056	-4.01506e-10	3.2189e-13	-0.914994	-4.01506e-10	2.79504e-05	-0.945655	-4.01506e-10
74833008	chr5:74833008:A:C	1.69841e-18	-4.25965e-10	-1.28153	2.21532e-13	-4.25965e-10	-1.28864	1.99486e-05	-4.25965e-10	-1.28293
74833139	chr5:74833139:A:G	1.67761e-19	-2.22208	-1.37435	2.21206e-14	-2.21887	-1.37382	1.97454e-06	-2.22117	-1.37458
74833285	chr5:74833285:AAAC:A	3.44333e-19	-2.16371	-0.71366	4.58348e-14	-2.16089	-0.703275	4.28873e-06	-2.10623	-0.713865
74833292	chr5:74833292:A:G	2.87081e-18	-4.25965e-10	-0.756629	3.72888e-13	-4.25965e-10	-0.767925	3.39511e-05	-4.25965e-10	-0.751166
74833966	chr5:74833966:G:C	1.50065e-18	-4.25965e-10	-1.40532	1.97825e-13	-4.25965e-10	-1.40182	1.76145e-05	-4.25965e-10	-1.40736
74834295	chr5:74834295:C:T	1.85425e-18	-4.25965e-10	-1.19374	2.43684e-13	-4.25965e-10	-1.19333	2.17273e-05	-4.25965e-10	-1.19752
74834359	chr5:74834359:T:C	8.21607e-19	-2.00772	-4.01506e-10	1.09232e-13	-1.99573	-4.01506e-10	9.87514e-06	-1.98607	-4.01506e-10
74834839	chr5:74834839:T:A	3.26462e-19	-2.16811	-0.762553	4.35057e-14	-2.16487	-0.751437	4.06188e-06	-2.11166	-0.762782
74834848	chr5:74834848:A:G	4.10526e-18	-4.25965e-10	-0.398953	5.44104e-13	-4.25965e-10	-0.390064	4.84633e-05	-4.25965e-10	-0.39528
74835041	chr5:74835041:C:T	1.5031e-18	-4.25965e-10	-1.40369	1.9746e-13	-4.25965e-10	-1.40367	1.76479e-05	-4.25965e-10	-1.40547
74835185	chr5:74835185:T:C	9.96675e-19	-1.81455	-4.01506e-10	1.49557e-13	-1.68153	-4.01506e-10	1.2682e-05	-1.7359	-4.01506e-10
74835276	chr5:74835276:C:T	1.62853e-18	-4.25965e-10	-1.32354	2.15006e-13	-4.25965e-10	-1.31854	1.92943e-05	-4.25965e-10	-1.31628
74835405	chr5:74835405:C:T	3.34955e-19	-2.17154	-0.733446	4.45867e-14	-2.16826	-0.723513	4.16051e-06	-2.1168	-0.73365
74836663	chr5:74836663:G:A	2.54984e-18	-4.25965e-10	-0.875192	3.28233e-13	-4.25965e-10	-0.895481	2.96339e-05	-4.25965e-10	-0.887169
74836892	chr5:74836892:G:A	2.68938e-19	-1.99818	-1.12632	3.35608e-14	-2.03372	-1.14212	2.93836e-06	-2.06294	-1.1353
74837184	chr5:74837184:T:C	1.50707e-18	-4.25965e-10	-1.40105	1.97963e-13	-4.25965e-10	-1.40112	1.76908e-05	-4.25965e-10	-1.40304
74837461	chr5:74837461:G:T	3.8326e-19	-2.14704	-0.623219	5.10428e-14	-2.14341	-0.61313	4.80762e-06	-2.08267	-0.623216
74837692	chr5:74837692:G:A	1.84059e-18	-4.25965e-10	-1.20113	2.40266e-13	-4.25965e-10	-1.20746	2.1597e-05	-4.25965e-10	-1.20353
74838418	chr5:74838418:A:G	2.98794e-19	-2.17284	-0.846382	3.9777e-14	-2.16939	-0.836526	3.71081e-06	-2.11822	-0.846613
74838802	chr5:74838802:G:A	6.41284e-19	-2.18559	-0.0699151	8.27818e-14	-2.2143	-0.0586932	7.22605e-06	-2.20214	-0.0962552
74838829	chr5:74838829:C:T	1.76637e-19	-2.16947	-1.37541	2.40851e-14	-2.13318	-1.37443	2.12454e-06	-2.14733	-1.3752
74838917	chr5:74838917:T:C	1.76036e-19	-2.18445	-1.36384	2.39177e-14	-2.15439	-1.3602	2.10818e-06	-2.16645	-1.36382
74839413	chr5:74839413:C:A	1.99961e-18	-4.25965e-10	-1.11827	2.64072e-13	-4.25965e-10	-1.11298	2.35524e-05	-4.25965e-10	-1.11686
74839465	chr5:74839465:T:C	2.09817e-18	-4.25965e-10	-1.07016	2.70107e-13	-4.25965e-10	-1.09039	2.49522e-05	-4.25965e-10	-1.05913
74839627	chr5:74839627:C:T	1.48359e-18	-4.25965e-10	-1.41676	1.94823e-13	-4.25965e-10	-1.41711	1.74496e-05	-4.25965e-10	-1.41677
74840374	chr5:74840374:T:C	1.9986e-19	-2.18513	-1.23623	2.58123e-14	-2.20423	-1.23412	2.33363e-06	-2.19665	-1.23201
74840396	chr5:74840396:T:C	1.50108e-18	-4.25965e-10	-1.40504	1.97164e-13	-4.25965e-10	-1.40517	1.7626e-05	-4.25965e-10	-1.40671
74840626	chr5:74840626:G:A	2.48682e-18	-4.25965e-10	-0.900218	3.31159e-13	-4.25965e-10	-0.886606	2.92967e-05	-4.25965e-10	-0.898612
74841914	chr5:74841914:T:C	1.82655e-18	-4.25965e-10	-1.20879	2.37163e-13	-4.25965e-10	-1.22046	2.15405e-05	-4.25965e-10	-1.20615
74842041	chr5:74842041:G:A	1.54728e-18	-4.25965e-10	-1.37473	2.0389e-13	-4.25965e-10	-1.37162	1.82901e-05	-4.25965e-10	-1.36973
74843014	chr5:74843014:C:T	1.48415e-18	-4.25965e-10	-1.41638	1.94962e-13	-4.25965e-10	-1.4164	1.74498e-05	-4.25965e-10	-1.41676
74843529	chr5:74843529:T:C	1.4911e-18	-4.25965e-10	-1.41171	1.95872e-13	-4.25965e-10	-1.41174	1.75189e-05	-4.25965e-10	-1.4128
74843776	chr5:74843776:A:G	1.64942e-19	-2.1988	-1.41458	2.16336e-14	-2.19983	-1.41513	1.99788e-06	-2.168	-1.416
74844384	chr5:74844384:C:T	1.75932e-19	-2.19227	-1.35661	2.38276e-14	-2.16269	-1.35567	2.10702e-06	-2.17451	-1.3563
74844401	chr5:74844401:G:A	1.48365e-18	-4.25965e-10	-1.41672	1.95025e-13	-4.25965e-10	-1.41608	1.74469e-05	-4.25965e-10	-1.41693
74844570	chr5:74844570:G:A	1.80795e-19	-2.18732	-1.33429	2.45123e-14	-2.1566	-1.33343	2.1667e-06	-2.16895	-1.33394
74844631	chr5:74844631:A:G	1.82292e-19	-2.17841	-1.33496	2.48137e-14	-2.14387	-1.33394	2.19056e-06	-2.15731	-1.33462
74844710	chr5:74844710:G:A	3.13895e-19	-2.18237	-0.787547	4.17672e-14	-2.18008	-0.777015	3.87938e-06	-2.13266	-0.787752
74845027	chr5:74845027:C:T	1.49067e-18	-4.25965e-10	-1.412	1.95808e-13	-4.25965e-10	-1.41207	1.75143e-05	-4.25965e-10	-1.41307
74845198	chr5:74845198:T:G	1.9045e-19	-2.1625	-1.30708	2.60758e-14	-2.12184	-1.30635	2.29658e-06	-2.13806	-1.30661
74845387	chr5:74845387:G:A	1.49006e-18	-4.25965e-10	-1.41241	1.96209e-13	-4.25965e-10	-1.41002	1.7504e-05	-4.25965e-10	-1.41366
74845505	chr5:74845505:G:A	1.87968e-18	-4.25965e-10	-1.18012	2.46635e-13	-4.25965e-10	-1.18129	2.20216e-05	-4.25965e-10	-1.18406
74845738	chr5:74845738:T:C	1.13602e-18	-0.483329	-1.20037	1.10512e-13	-0.796219	-1.18786	9.87218e-06	-0.789557	-1.19681
74845795	chr5:74845795:G:A	1.49405e-18	-4.25965e-10	-1.40973	1.96639e-13	-4.25965e-10	-1.40784	1.76102e-05	-4.25965e-10	-1.40761
74846811	chr5:74846811:T:C	1.66395e-19	-2.22214	-1.38247	2.19296e-14	-2.21957	-1.3818	1.95913e-06	-2.22087	-1.38271
74846910	chr5:74846910:G:A	2.87514e-17	1.54747	-4.01506e-10	4.37771e-12	1.69508	-4.01506e-10	0.000507928	1.95425	-4.01506e-10
74847040	chr5:74847040:C:T	1.98375e-19	-2.03641	-1.39241	2.92652e-14	-1.91814	-1.39467	2.74425e-06	-1.86958	-1.397
74847133	chr5:74847133:T:C	3.05643e-19	-2.17156	-0.824997	4.07448e-14	-2.16827	-0.81361	3.7935e-06	-2.11751	-0.825288
74847571	chr5:74847571:G:A	1.84754e-19	-2.10151	-1.39844	2.38085e-14	-2.11815	-1.40101	2.26217e-06	-2.05863	-1.40113
74847850	chr5:74847850:T:C	1.48371e-18	-4.25965e-10	-1.41668	1.94998e-13	-4.25965e-10	-1.41621	1.74523e-05	-4.25965e-10	-1.41662
74847963	chr5:74847963:T:C	2.94926e-19	-2.15878	-0.87347	3.92704e-14	-2.15484	-0.86389	3.68177e-06	-2.099	-0.873697
74848338	chr5:74848338:T:C	1.52599e-18	-4.25965e-10	-1.38858	2.00427e-13	-4.25965e-10	-1.38875	1.79011e-05	-4.25965e-10	-1.39122
74848378	chr5:74848378:A:G	1.62946e-19	-2.22167	-1.40389	2.15051e-14	-2.21703	-1.40388	1.91553e-06	-2.22188	-1.40421
74848616	chr5:74848616:T:C	1.78499e-18	-4.25965e-10	-1.23181	2.381e-13	-4.25965e-10	-1.21651	2.09973e-05	-4.25965e-10	-1.23169
74848744	chr5:74848744:T:G	2.91817e-19	-2.16197	-0.880881	3.88632e-14	-2.1582	-0.870954	3.63642e-06	-2.10399	-0.881095
74849479	chr5:74849479:T:C	1.01959e-18	-1.79182	-4.01506e-10	1.46345e-13	-1.70324	-4.01506e-10	1.35212e-05	-1.67183	-4.01506e-10
74849573	chr5:74849573:T:G	1.8651e-18	-4.25965e-10	-1.18791	2.44503e-13	-4.25965e-10	-1.18998	2.18537e-05	-4.25965e-10	-1.19172
74849753	chr5:74849753:A:G	1.62003e-19	-2.22195	-1.40941	2.1379e-14	-2.2182	-1.40859	1.90601e-06	-2.22156	-1.40951
74850980	chr5:74850980:G:A	2.29503e-18	-4.25965e-10	-0.980477	2.98148e-13	-4.25965e-10	-0.991612	2.73226e-05	-4.25965e-10	-0.968374
74851048	chr5:74851048:TAAG:T	1.83049e-19	-2.15055	-1.35867	2.50996e-14	-2.10866	-1.35769	2.20962e-06	-2.12491	-1.35836
74851237	chr5:74851237:T:TCCTC	3.20655e-19	-2.16776	-0.780852	4.27451e-14	-2.16448	-0.769469	3.98776e-06	-2.11171	-0.781149
74851739	chr5:74851739:C:T	1.74557e-18	-4.25965e-10	-1.25414	2.28766e-13	-4.25965e-10	-1.2565	2.05922e-05	-4.25965e-10	-1.25117
74851945	chr5:74851945:G:A	2.10523e-18	-4.25965e-10	-1.0668	2.797e-13	-4.25965e-10	-1.05549	2.47927e-05	-4.25965e-10	-1.06554
74851969	chr5:74851969:G:A	1.48551e-18	-4.25965e-10	-1.41546	1.95468e-13	-4.25965e-10	-1.41381	1.74599e-05	-4.25965e-10	-1.41618
74852176	chr5:74852176:C:T	1.54533e-18	-4.25965e-10	-1.37598	2.03567e-13	-4.25965e-10	-1.37321	1.82663e-05	-4.25965e-10	-1.37103
74852403	chr5:74852403:G:A	1.69792e-19	-2.17556	-1.40885	2.17553e-14	-2.20186	-1.40749	1.94468e-06	-2.20089	-1.4101
74852426	chr5:74852426:T:C	1.71126e-19	-2.16375	-1.41283	2.20467e-14	-2.18301	-1.41304	2.05549e-06	-2.14184	-1.41373
74852477	chr5:74852477:G:C	8.89099e-19	-1.92877	-4.01506e-10	1.09412e-13	-1.99409	-4.01506e-10	9.94592e-06	-1.97892	-4.01506e-10
74853547	chr5:74853547:G:C	3.17572e-19	-2.17698	-0.781298	4.23343e-14	-2.17427	-0.769333	3.93424e-06	-2.12486	-0.781511
74853653	chr5:74853653:T:C	1.82967e-19	-2.17198	-1.3377	2.49743e-14	-2.13497	-1.33638	2.20142e-06	-2.14963	-1.33735
74853905	chr5:74853905:A:G	1.67545e-19	-2.19511	-1.40261	2.19761e-14	-2.19543	-1.40382	2.02793e-06	-2.16273	-1.40634
74854120	chr5:74854120:G:A	1.65315e-18	-4.25965e-10	-1.30854	2.16731e-13	-4.25965e-10	-1.31055	1.9541e-05	-4.25965e-10	-1.30357
74854357	chr5:74854357:T:C	1.66571e-19	-2.19776	-1.40579	2.18604e-14	-2.19769	-1.40683	2.01473e-06	-2.16653	-1.40908
74854358	chr5:74854358:G:A	1.97082e-18	-4.25965e-10	-1.13277	2.63455e-13	-4.25965e-10	-1.11532	2.31934e-05	-4.25965e-10	-1.13222
74854469	chr5:74854469:A:G	1.48701e-18	-4.25965e-10	-1.41445	1.95703e-13	-4.25965e-10	-1.41261	1.74738e-05	-4.25965e-10	-1.41538
74854942	chr5:74854942:T:C	5.82673e-18	-4.25965e-10	-0.0487667	7.69336e-13	-4.25965e-10	-0.0436762	6.89936e-05	-4.25965e-10	-0.042074
74855215	chr5:74855215:C:G	1.63595e-19	-2.20934	-1.41224	2.1535e-14	-2.20692	-1.4126	1.90115e-06	-2.22026	-1.41337
74855472	chr5:74855472:A:C	1.51094e-18	-4.25965e-10	-1.39849	1.98471e-13	-4.25965e-10	-1.39856	1.77338e-05	-4.25965e-10	-1.40062
74855511	chr5:74855511:G:C	1.91842e-19	-2.15872	-1.30358	2.62736e-14	-2.11775	-1.30289	2.31453e-06	-2.13379	-1.30309
74856412	chr5:74856412:T:C	2.87952e-18	0.640302	-1.3939	3.44417e-13	0.547112	-1.39446	3.64072e-05	0.714849	-1.39617
74857187	chr5:74857187:T:C	1.63238e-19	-2.2147	-1.40906	2.14705e-14	-2.21299	-1.40953	1.90347e-06	-2.2219	-1.4105
74857369	chr5:74857369:G:A	1.97595e-18	-4.25965e-10	-1.13017	2.60224e-13	-4.25965e-10	-1.12766	2.32318e-05	-4.25965e-10	-1.13056
74857380	chr5:74857380:G:A	1.48309e-18	-4.25965e-10	-1.4171	1.94809e-13	-4.25965e-10	-1.41718	1.74448e-05	-4.25965e-10	-1.41705
74857475	chr5:74857475:G:A	2.59429e-18	-4.25965e-10	-0.857908	3.29588e-13	-4.25965e-10	-0.891359	3.07117e-05	-4.25965e-10	-0.851444
74857485	chr5:74857485:T:C	1.48296e-18	-4.25965e-10	-1.41718	1.94872e-13	-4.25965e-10	-1.41686	1.74438e-05	-4.25965e-10	-1.41711
74857666	chr5:74857666:TCTGTATATCTTTAAAGGGTAAAAGAA:T	1.72192e-18	-4.25965e-10	-1.26778	2.2661e-13	-4.25965e-10	-1.26598	2.04352e-05	-4.25965e-10	-1.25883
74857833	chr5:74857833:C:G	1.64817e-18	-1.31156	-4.01506e-10	1.93541e-13	-1.42372	-4.01506e-10	1.87622e-05	-1.34425	-4.01506e-10
74858574	chr5:74858574:G:A	1.76835e-19	-2.18089	-1.36287	2.4052e-14	-2.14699	-1.362	2.1241e-06	-2.16021	-1.36253
74858837	chr5:74858837:T:C	1.83258e-18	-4.25965e-10	-1.2055	2.40229e-13	-4.25965e-10	-1.20761	2.16235e-05	-4.25965e-10	-1.20231
74858920	chr5:74858920:A:C	3.12399e-19	-2.16806	-0.806635	4.16104e-14	-2.16528	-0.795574	3.88191e-06	-2.1128	-0.80696
74858980	chr5:74858980:A:G	1.50258e-18	-4.25965e-10	-1.40404	1.97331e-13	-4.25965e-10	-1.40432	1.76423e-05	-4.25965e-10	-1.40579
74859345	chr5:74859345:C:T	3.28613e-19	-2.11042	-0.813673	4.36623e-14	-2.10555	-0.807171	4.17837e-06	-2.03206	-0.81411
74859568	chr5:74859568:G:A	1.4878e-18	-4.25965e-10	-1.41393	1.95847e-13	-4.25965e-10	-1.41187	1.74815e-05	-4.25965e-10	-1.41494
74859821	chr5:74859821:C:T	1.65041e-19	-2.21645	-1.39634	2.16373e-14	-2.21686	-1.39792	1.9681e-06	-2.19817	-1.40085
74859993	chr5:74859993:G:A	1.67309e-19	-2.21989	-1.37925	2.21496e-14	-2.21258	-1.37881	1.96314e-06	-2.22204	-1.3795
74860162	chr5:74860162:C:T	1.49763e-18	-4.25965e-10	-1.40734	1.97389e-13	-4.25965e-10	-1.40403	1.75823e-05	-4.25965e-10	-1.40919
74860231	chr5:74860231:A:G	1.51391e-18	-4.25965e-10	-1.39653	1.98876e-13	-4.25965e-10	-1.39652	1.77662e-05	-4.25965e-10	-1.39879
74860726	chr5:74860726:T:A	1.97038e-18	-4.25965e-10	-1.13299	2.63388e-13	-4.25965e-10	-1.11557	2.31882e-05	-4.25965e-10	-1.13245
74860895	chr5:74860895:T:C	1.90329e-18	-4.25965e-10	-1.16764	2.47325e-13	-4.25965e-10	-1.1785	2.22895e-05	-4.25965e-10	-1.17197
74860954	chr5:74860954:G:A	1.49848e-18	-4.25965e-10	-1.40677	1.97519e-13	-4.25965e-10	-1.40337	1.75913e-05	-4.25965e-10	-1.40868
74860980	chr5:74860980:T:C	1.67589e-19	-2.21804	-1.37943	2.22231e-14	-2.20907	-1.379	1.96418e-06	-2.22133	-1.37968
74861416	chr5:74861416:T:A	2.10925e-18	-4.25965e-10	-1.06489	2.80254e-13	-4.25965e-10	-1.05351	2.48403e-05	-4.25965e-10	-1.06362
74861489	chr5:74861489:C:G	1.51971e-18	-4.25965e-10	-1.3927	1.99576e-13	-4.25965e-10	-1.39301	1.78319e-05	-4.25965e-10	-1.3951
74861581	chr5:74861581:G:C	7.44276e-19	-2.10656	-4.01506e-10	9.44534e-14	-2.1411	-4.01506e-10	8.4291e-06	-2.1444	-4.01506e-10
74861622	chr5:74861622:G:A	1.95758e-18	-4.25965e-10	-1.13951	2.56953e-13	-4.25965e-10	-1.14031	2.29264e-05	-4.25965e-10	-1.1438
74862003	chr5:74862003:CTG:C	2.63405e-18	-4.25965e-10	-0.842698	3.46482e-13	-4.25965e-10	-0.841372	3.08077e-05	-4.25965e-10	-0.848321
74862515	chr5:74862515:C:G	3.15556e-19	-2.16875	-0.795895	4.19911e-14	-2.16599	-0.785758	3.92304e-06	-2.11301	-0.796212
74862541	chr5:74862541:G:A	1.62673e-18	-4.25965e-10	-1.32465	2.14571e-13	-4.25965e-10	-1.32056	1.91538e-05	-4.25965e-10	-1.32358
74862790	chr5:74862790:A:T	2.15498e-18	-1.04344	-4.01506e-10	3.23053e-13	-0.911388	-4.01506e-10	3.56508e-05	-0.702315	-4.01506e-10
74863043	chr5:74863043:A:G	2.29188e-19	-1.86768	-1.41675	2.9277e-14	-1.89561	-1.41679	2.90959e-06	-1.79192	-1.41615
74863046	chr5:74863046:G:A	1.50305e-18	-4.25965e-10	-1.40373	1.97411e-13	-4.25965e-10	-1.40392	1.76476e-05	-4.25965e-10	-1.40549
74863312	chr5:74863312:C:T	1.88427e-19	-2.12005	-1.36022	2.42526e-14	-2.13802	-1.36266	2.29241e-06	-2.08169	-1.3648
74863332	chr5:74863332:T:C	1.76009e-19	-2.18876	-1.35968	2.38499e-14	-2.15872	-1.35871	2.10872e-06	-2.17066	-1.35935
74864126	chr5:74864126:T:C	2.57846e-19	-2.02737	-1.13925	3.44571e-14	-2.00953	-1.13996	3.34354e-06	-1.9208	-1.14826
74864294	chr5:74864294:G:A	2.30412e-18	-4.25965e-10	-0.976525	3.02229e-13	-4.25965e-10	-0.978018	2.72361e-05	-4.25965e-10	-0.971544
74864497	chr5:74864497:G:C	1.63005e-18	-4.25965e-10	-1.32261	2.14093e-13	-4.25965e-10	-1.32279	1.92736e-05	-4.25965e-10	-1.31735
74864630	chr5:74864630:A:G	1.80771e-19	-2.20495	-1.31679	2.40674e-14	-2.19117	-1.31718	2.10884e-06	-2.21356	-1.31638
74864829	chr5:74864829:G:A	1.76772e-19	-2.14488	-1.39924	2.33793e-14	-2.14151	-1.39584	2.21671e-06	-2.08247	-1.3976
74866188	chr5:74866188:TG:T	1.50937e-18	-4.25965e-10	-1.39953	1.99055e-13	-4.25965e-10	-1.39562	1.77087e-05	-4.25965e-10	-1.40203
74866899	chr5:74866899:A:G	6.76681e-19	-2.20178	-4.01506e-10	8.81806e-14	-2.20982	-4.01506e-10	7.95698e-06	-2.20204	-4.01506e-10
74867334	chr5:74867334:T:C	1.70199e-19	-2.18781	-1.3942	2.23785e-14	-2.18543	-1.39567	2.06961e-06	-2.15024	-1.39849
74867485	chr5:74867485:G:C	2.71741e-18	-4.25965e-10	-0.811542	3.58213e-13	-4.25965e-10	-0.808075	3.21837e-05	-4.25965e-10	-0.804626
74867864	chr5:74867864:G:C	1.50841e-18	-4.25965e-10	-1.40017	1.98896e-13	-4.25965e-10	-1.39642	1.76984e-05	-4.25965e-10	-1.40261
74868132	chr5:74868132:G:A	1.51582e-18	-4.25965e-10	-1.39526	2.00006e-13	-4.25965e-10	-1.39086	1.77772e-05	-4.25965e-10	-1.39817
74868142	chr5:74868142:G:A	2.23773e-18	-4.25965e-10	-1.00576	2.90284e-13	-4.25965e-10	-1.01834	2.64909e-05	-4.25965e-10	-0.999285
74868214	chr5:74868214:C:A	1.48385e-18	-4.25965e-10	-1.41658	1.95099e-13	-4.25965e-10	-1.4157	1.74463e-05	-4.25965e-10	-1.41696
74868615	chr5:74868615:T:C	1.62352e-18	-4.25965e-10	-1.32662	2.14205e-13	-4.25965e-10	-1.32227	1.91161e-05	-4.25965e-10	-1.32556
74868701	chr5:74868701:G:C	1.88504e-19	-2.17483	-1.30503	2.57276e-14	-2.13714	-1.3045	2.26864e-06	-2.15245	-1.30446
74868793	chr5:74868793:T:C	1.48385e-18	-4.25965e-10	-1.41658	1.94848e-13	-4.25965e-10	-1.41699	1.74624e-05	-4.25965e-10	-1.41604
74868884	chr5:74868884:C:A	1.69928e-18	-4.25965e-10	-1.28102	2.25451e-13	-4.25965e-10	-1.2711	2.00532e-05	-4.25965e-10	-1.2777
74869681	chr5:74869681:T:C	1.49378e-18	-4.25965e-10	-1.40991	1.96524e-13	-4.25965e-10	-1.40842	1.75745e-05	-4.25965e-10	-1.40964
74869785	chr5:74869785:T:A	1.72823e-18	-4.25965e-10	-1.26413	2.27248e-13	-4.25965e-10	-1.26316	2.03658e-05	-4.25965e-10	-1.26223
74870027	chr5:74870027:A:G	1.71191e-19	-2.18707	-1.38913	2.21475e-14	-2.20519	-1.38629	1.99634e-06	-2.19754	-1.38723
74870140	chr5:74870140:G:A	6.66123e-19	-2.2175	-4.01506e-10	8.74165e-14	-2.21852	-4.01506e-10	7.85658e-06	-2.21474	-4.01506e-10
74871013	chr5:74871013:A:G	1.60791e-18	-4.25965e-10	-1.33629	2.108e-13	-4.25965e-10	-1.33829	1.8907e-05	-4.25965e-10	-1.33656
74871291	chr5:74871291:C:G	1.6338e-18	-4.25965e-10	-1.32032	2.15305e-13	-4.25965e-10	-1.31715	1.91142e-05	-4.25965e-10	-1.32566
74871589	chr5:74871589:G:T	2.82406e-18	-4.25965e-10	-0.773047	3.76946e-13	-4.25965e-10	-0.757101	3.32715e-05	-4.25965e-10	-0.771387
74871595	chr5:74871595:C:T	1.48299e-18	-4.25965e-10	-1.41716	1.94855e-13	-4.25965e-10	-1.41695	1.74447e-05	-4.25965e-10	-1.41705
74871768	chr5:74871768:T:C	2.03183e-18	-4.25965e-10	-1.10229	2.66362e-13	-4.25965e-10	-1.10435	2.39709e-05	-4.25965e-10	-1.09925
74872122	chr5:74872122:G:A	1.77806e-19	-2.17311	-1.36518	2.42228e-14	-2.13604	-1.36586	2.13845e-06	-2.15173	-1.36428
74872135	chr5:74872135:T:C	1.5318e-18	-4.25965e-10	-1.38478	2.00337e-13	-4.25965e-10	-1.3892	1.79729e-05	-4.25965e-10	-1.38722
74872470	chr5:74872470:A:T	7.887e-19	-2.04859	-4.01506e-10	1.12795e-13	-1.96363	-4.01506e-10	1.05473e-05	-1.92022	-4.01506e-10
74872491	chr5:74872491:G:A	1.55482e-18	-4.25965e-10	-1.36986	2.05341e-13	-4.25965e-10	-1.36453	1.83412e-05	-4.25965e-10	-1.36694
74872623	chr5:74872623:A:G	1.68677e-19	-2.17875	-1.41224	2.1855e-14	-2.19158	-1.41319	2.02465e-06	-2.15727	-1.41342
74872654	chr5:74872654:T:C	1.64462e-19	-2.21368	-1.40262	2.15678e-14	-2.21431	-1.40369	1.96844e-06	-2.19256	-1.40629
74872655	chr5:74872655:G:A	1.5264e-18	-4.25965e-10	-1.38831	2.0151e-13	-4.25965e-10	-1.38336	1.78962e-05	-4.25965e-10	-1.3915
74873220	chr5:74873220:C:T	1.99433e-18	-1.05073	-0.0701883	2.29438e-13	-1.17522	-0.0783502	1.92999e-05	-1.24675	-0.0692368
74873502	chr5:74873502:A:T	1.48523e-18	-4.25965e-10	-1.41566	1.95249e-13	-4.25965e-10	-1.41493	1.7484e-05	-4.25965e-10	-1.4148
74873839	chr5:74873839:C:T	1.68607e-18	-4.25965e-10	-1.28882	2.19583e-13	-4.25965e-10	-1.29747	1.98346e-05	-4.25965e-10	-1.28866
74875169	chr5:74875169:A:G	1.64354e-18	-4.25965e-10	-1.31437	2.14329e-13	-4.25965e-10	-1.32169	1.93588e-05	-4.25965e-10	-1.31294
74875211	chr5:74875211:A:T	2.12139e-19	-2.0338	-1.32793	3.03393e-14	-1.94745	-1.32932	2.6271e-06	-1.99055	-1.31966
74875300	chr5:74875300:G:T	2.26865e-18	-4.25965e-10	-0.992036	2.99177e-13	-4.25965e-10	-0.988167	2.66846e-05	-4.25965e-10	-0.992001
74875573	chr5:74875573:C:T	2.03238e-19	-2.08764	-1.31696	2.8353e-14	-2.01915	-1.32532	2.46459e-06	-2.05541	-1.31865
74875603	chr5:74875603:A:C	1.60015e-18	-4.25965e-10	-1.34112	2.09295e-13	-4.25965e-10	-1.34546	1.88785e-05	-4.25965e-10	-1.33806
74875668	chr5:74875668:C:T	1.56298e-18	-4.25965e-10	-1.36463	2.0649e-13	-4.25965e-10	-1.35895	1.8417e-05	-4.25965e-10	-1.36281
74875986	chr5:74875986:AGCGGGCCTG:A	1.68094e-18	-4.25965e-10	-1.29187	2.20391e-13	-4.25965e-10	-1.2938	1.96398e-05	-4.25965e-10	-1.29853
74876119	chr5:74876119:T:A	1.50352e-18	-4.25965e-10	-1.40341	1.98511e-13	-4.25965e-10	-1.39836	1.76932e-05	-4.25965e-10	-1.40291
74876173	chr5:74876173:T:C	1.67701e-19	-2.2188	-1.378	2.19034e-14	-2.2221	-1.38047	1.96958e-06	-2.22214	-1.37613
74876620	chr5:74876620:T:A	1.49655e-18	-4.25965e-10	-1.40806	1.96247e-13	-4.25965e-10	-1.40983	1.76089e-05	-4.25965e-10	-1.40768
74876787	chr5:74876787:C:A	1.49837e-18	-4.25965e-10	-1.40684	1.97711e-13	-4.25965e-10	-1.4024	1.76313e-05	-4.25965e-10	-1.40641
74876972	chr5:74876972:C:T	6.64802e-19	-2.21949	-4.01506e-10	8.73677e-14	-2.21908	-4.01506e-10	7.86611e-06	-2.21352	-4.01506e-10
74877468	chr5:74877468:T:C	2.62861e-19	-2.10431	-1.04304	3.6324e-14	-2.03786	-1.05886	3.1705e-06	-2.07576	-1.04644
74877580	chr5:74877580:C:G	3.83781e-18	-4.25965e-10	-0.466321	5.09035e-13	-4.25965e-10	-0.456686	4.55261e-05	-4.25965e-10	-0.457801
74878395	chr5:74878395:T:C	1.61677e-18	-4.25965e-10	-1.33079	2.11433e-13	-4.25965e-10	-1.3353	1.91082e-05	-4.25965e-10	-1.32597
74879357	chr5:74879357:G:A	3.67588e-18	-4.25965e-10	-0.50943	4.78161e-13	-4.25965e-10	-0.519256	4.30734e-05	-4.25965e-10	-0.513182
74880797	chr5:74880797:A:G	1.76799e-19	-2.12816	-1.41581	2.48041e-14	-2.06123	-1.41697	2.14395e-06	-2.09735	-1.41609
74881018	chr5:74881018:T:C	2.67315e-19	-2.1047	-1.02585	3.61676e-14	-2.06149	-1.03955	3.21106e-06	-2.09538	-1.0141
74882033	chr5:74882033:C:T	1.70523e-18	-4.25965e-10	-1.27752	2.23029e-13	-4.25965e-10	-1.2819	2.01787e-05	-4.25965e-10	-1.27146
74882086	chr5:74882086:A:G	1.5944e-18	-4.25965e-10	-1.34473	2.08621e-13	-4.25965e-10	-1.34869	1.8831e-05	-4.25965e-10	-1.34058
74882686	chr5:74882686:C:T	1.64676e-19	-2.19795	-1.41705	2.20556e-14	-2.17862	-1.41702	1.93901e-06	-2.19765	-1.41625
74882781	chr5:74882781:G:A	2.00244e-19	-2.20276	-1.21668	2.69265e-14	-2.17309	-1.223	2.43359e-06	-2.16535	-1.22137
74882788	chr5:74882788:C:T	1.70538e-19	-2.163	-1.41702	2.37555e-14	-2.1043	-1.41709	2.05752e-06	-2.13751	-1.41708
74882897	chr5:74882897:T:C	1.62312e-18	-4.25965e-10	-1.32687	2.14955e-13	-4.25965e-10	-1.31878	1.91411e-05	-4.25965e-10	-1.32425
74883071	chr5:74883071:CT:C	1.63686e-18	-4.25965e-10	-1.31844	2.15092e-13	-4.25965e-10	-1.31814	1.91713e-05	-4.25965e-10	-1.32267
74883095	chr5:74883095:A:AG	1.50504e-18	-4.25965e-10	-1.4024	1.98199e-13	-4.25965e-10	-1.39993	1.77017e-05	-4.25965e-10	-1.40243
74883214	chr5:74883214:G:A	2.44359e-19	-2.21145	-1.00889	3.17753e-14	-2.20162	-1.02889	2.89336e-06	-2.20569	-1.00798
74883505	chr5:74883505:T:C	1.66109e-19	-2.20102	-1.40531	2.22399e-14	-2.18232	-1.405	1.96272e-06	-2.20096	-1.4008
74883561	chr5:74883561:G:A	1.50545e-18	-4.25965e-10	-1.40213	1.98258e-13	-4.25965e-10	-1.39964	1.77065e-05	-4.25965e-10	-1.40215
74883599	chr5:74883599:ATGT:A	1.7704e-18	-4.25965e-10	-1.24002	2.33218e-13	-4.25965e-10	-1.23723	2.09414e-05	-4.25965e-10	-1.23436
74883712	chr5:74883712:T:C	1.63408e-19	-2.21075	-1.41197	2.17594e-14	-2.1973	-1.41186	1.92727e-06	-2.21113	-1.40885
74883943	chr5:74883943:G:A	1.69864e-18	-4.25965e-10	-1.28139	2.2156e-13	-4.25965e-10	-1.28851	2.0036e-05	-4.25965e-10	-1.27855
74884040	chr5:74884040:A:G	1.91786e-18	-4.25965e-10	-1.16001	2.54134e-13	-4.25965e-10	-1.15134	2.24465e-05	-4.25965e-10	-1.16495
74884150	chr5:74884150:A:G	1.78977e-19	-2.21614	-1.31559	2.38078e-14	-2.20158	-1.31762	2.12141e-06	-2.21299	-1.31101
74884152	chr5:74884152:C:T	1.83519e-18	-4.25965e-10	-1.20408	2.39756e-13	-4.25965e-10	-1.20958	2.1749e-05	-4.25965e-10	-1.19652
74884154	chr5:74884154:G:A	1.72374e-18	-4.25965e-10	-1.26673	2.24875e-13	-4.25965e-10	-1.27366	2.03605e-05	-4.25965e-10	-1.26249
74884883	chr5:74884883:G:A	3.98331e-18	-4.25965e-10	-0.429109	5.29728e-13	-4.25965e-10	-0.416841	4.65356e-05	-4.25965e-10	-0.435871
74884890	chr5:74884890:C:T	1.48654e-18	-4.25965e-10	-1.41477	1.95738e-13	-4.25965e-10	-1.41242	1.74893e-05	-4.25965e-10	-1.4145
74884907	chr5:74884907:C:T	4.00417e-18	-4.25965e-10	-0.423885	5.32498e-13	-4.25965e-10	-0.411624	4.67783e-05	-4.25965e-10	-0.430667
74884915	chr5:74884915:G:A	1.73584e-19	-2.14776	-1.41456	2.30818e-14	-2.13486	-1.41529	2.05472e-06	-2.14181	-1.41414
74885100	chr5:74885100:G:A	1.78046e-18	-4.25965e-10	-1.23435	2.31989e-13	-4.25965e-10	-1.24251	2.10098e-05	-4.25965e-10	-1.2311
74885144	chr5:74885144:C:T	1.72053e-19	-2.20684	-1.36433	2.30241e-14	-2.18416	-1.3685	2.04158e-06	-2.20147	-1.36089
74885326	chr5:74885326:A:C	1.0772e-18	-0.411379	-1.32547	1.6653e-13	-0.251062	-1.32297	1.60097e-05	-0.172326	-1.33057
74885332	chr5:74885332:C:T	6.65782e-19	-2.21802	-4.01506e-10	8.7112e-14	-2.22201	-4.01506e-10	7.80493e-06	-2.22133	-4.01506e-10
74885815	chr5:74885815:G:A	1.50359e-18	-4.25965e-10	-1.40337	1.97992e-13	-4.25965e-10	-1.40098	1.76846e-05	-4.25965e-10	-1.4034
74886110	chr5:74886110:T:C	3.85672e-19	-1.46757	-1.29642	4.9042e-14	-1.49579	-1.30073	4.93474e-06	-1.38643	-1.29335
74886367	chr5:74886367:C:T	2.42387e-19	-1.85213	-1.37631	3.07922e-14	-1.88282	-1.37912	2.97946e-06	-1.80831	-1.37603
74886533	chr5:74886533:G:A	1.7479e-18	-4.25965e-10	-1.25281	2.28228e-13	-4.25965e-10	-1.25886	2.05026e-05	-4.25965e-10	-1.25554
74886768	chr5:74886768:T:C	1.72712e-19	-2.17009	-1.39727	2.40365e-14	-2.11036	-1.39928	2.08175e-06	-2.14481	-1.39807
74886814	chr5:74886814:A:G	1.63924e-19	-2.20308	-1.4165	2.24251e-14	-2.16226	-1.41676	1.96157e-06	-2.1857	-1.41664
74888186	chr5:74888186:A:C	3.04878e-19	-1.58507	-1.41399	3.95599e-14	-1.59766	-1.41373	3.96754e-06	-1.48609	-1.41185
74888264	chr5:74888264:A:G	1.49691e-18	-4.25965e-10	-1.40782	1.96951e-13	-4.25965e-10	-1.40625	1.76058e-05	-4.25965e-10	-1.40786
74888830	chr5:74888830:C:T	2.98238e-18	-4.25965e-10	-0.7185	3.87659e-13	-4.25965e-10	-0.729077	3.47608e-05	-4.25965e-10	-0.727598
74889154	chr5:74889154:C:T	2.25666e-19	-2.2176	-1.08232	2.99703e-14	-2.21951	-1.06948	2.66396e-06	-2.22211	-1.07416
74889369	chr5:74889369:G:C	1.52745e-18	-4.25965e-10	-1.38762	2.02065e-13	-4.25965e-10	-1.38062	1.79818e-05	-4.25965e-10	-1.38673
74890001	chr5:74890001:A:G	1.769e-18	-4.25965e-10	-1.24081	2.34516e-13	-4.25965e-10	-1.23168	2.09235e-05	-4.25965e-10	-1.23522
74890142	chr5:74890142:C:T	1.50021e-18	-4.25965e-10	-1.40561	1.97947e-13	-4.25965e-10	-1.4012	1.7655e-05	-4.25965e-10	-1.40507
74890248	chr5:74890248:C:T	2.62105e-19	-1.73347	-1.41676	3.31061e-14	-1.77247	-1.41701	3.23282e-06	-1.68599	-1.41674
74890392	chr5:74890392:C:T	4.4927e-19	-2.14142	-0.469934	5.74856e-14	-2.17554	-0.462127	5.04921e-06	-2.1655	-0.491358
74890586	chr5:74890586:T:C	2.93579e-19	-1.62306	-1.41377	3.81274e-14	-1.6343	-1.41397	3.8015e-06	-1.52527	-1.41543
74890622	chr5:74890622:T:C	2.85238e-19	-1.90689	-1.15876	3.53777e-14	-1.95283	-1.17029	3.45402e-06	-1.88098	-1.15557
74890720	chr5:74890720:TC:T	6.49725e-19	-0.955017	-1.28741	9.87607e-14	-0.807964	-1.28854	9.45429e-06	-0.741289	-1.28833
74890739	chr5:74890739:G:A	3.04523e-19	-1.92624	-1.07399	3.79422e-14	-1.96702	-1.08612	3.69316e-06	-1.89933	-1.07027
74890965	chr5:74890965:T:C	1.50207e-18	-4.25965e-10	-1.40438	1.97202e-13	-4.25965e-10	-1.40498	1.76521e-05	-4.25965e-10	-1.40523
74891214	chr5:74891214:A:T	1.75805e-19	-2.15528	-1.39432	2.42119e-14	-2.10983	-1.39253	2.0956e-06	-2.14077	-1.39547
74891278	chr5:74891278:G:A	1.49361e-18	-4.25965e-10	-1.41003	1.96471e-13	-4.25965e-10	-1.40869	1.75672e-05	-4.25965e-10	-1.41005
74891442	chr5:74891442:T:G	3.05045e-18	-4.25965e-10	-0.695934	3.93974e-13	-4.25965e-10	-0.712919	3.62196e-05	-4.25965e-10	-0.686486
74891450	chr5:74891450:TC:T	1.72403e-19	-2.17069	-1.39845	2.35769e-14	-2.13185	-1.39708	2.05198e-06	-2.15781	-1.39947
74892036	chr5:74892036:G:A	1.70836e-18	-4.25965e-10	-1.27569	2.23378e-13	-4.25965e-10	-1.28034	2.02262e-05	-4.25965e-10	-1.26911
74892229	chr5:74892229:G:A	3.30449e-18	-4.25965e-10	-0.615939	4.35092e-13	-4.25965e-10	-0.613646	3.92381e-05	-4.25965e-10	-0.606438
74892795	chr5:74892795:C:A	1.75311e-18	-4.25965e-10	-1.24983	2.32616e-13	-4.25965e-10	-1.23981	2.07295e-05	-4.25965e-10	-1.24453
74892942	chr5:74892942:A:C	2.91509e-18	-4.25965e-10	-0.741323	3.87435e-13	-4.25965e-10	-0.729657	3.44848e-05	-4.25965e-10	-0.735569
74893466	chr5:74893466:G:C	3.37121e-18	-4.25965e-10	-0.59595	4.37656e-13	-4.25965e-10	-0.607771	3.95029e-05	-4.25965e-10	-0.599713
74893538	chr5:74893538:C:T	2.15226e-18	-4.25965e-10	-1.04471	2.83877e-13	-4.25965e-10	-1.04066	2.51457e-05	-4.25965e-10	-1.0514
74893574	chr5:74893574:A:G	7.00867e-19	-0.754851	-1.41181	1.1176e-13	-0.560606	-1.41224	1.06471e-05	-0.499572	-1.41123
74893667	chr5:74893667:A:G	1.48337e-18	-4.25965e-10	-1.41691	1.95067e-13	-4.25965e-10	-1.41586	1.74487e-05	-4.25965e-10	-1.41682
74894133	chr5:74894133:C:T	1.84768e-19	-2.21815	-1.28173	2.4765e-14	-2.20177	-1.278	2.17969e-06	-2.21348	-1.28343
74894350	chr5:74894350:A:G	3.26979e-18	-4.25965e-10	-0.626497	4.27896e-13	-4.25965e-10	-0.630324	3.82022e-05	-4.25965e-10	-0.633193
74894373	chr5:74894373:T:C	3.21617e-18	-4.25965e-10	-0.643031	4.09763e-13	-4.25965e-10	-0.673625	3.81517e-05	-4.25965e-10	-0.634516
74894618	chr5:74894618:C:T	1.5056e-18	-4.25965e-10	-1.40203	1.98293e-13	-4.25965e-10	-1.39946	1.77079e-05	-4.25965e-10	-1.40207
74895325	chr5:74895325:T:C	2.08094e-18	-4.25965e-10	-1.0784	2.72984e-13	-4.25965e-10	-1.07979	2.43268e-05	-4.25965e-10	-1.08451
74895602	chr5:74895602:A:T	1.51875e-18	-4.25965e-10	-1.39334	1.9893e-13	-4.25965e-10	-1.39625	1.78145e-05	-4.25965e-10	-1.39607
74895867	chr5:74895867:G:T	2.88538e-18	-4.25965e-10	-0.751564	3.77339e-13	-4.25965e-10	-0.75606	3.38051e-05	-4.25965e-10	-0.755475
74896151	chr5:74896151:C:T	1.83186e-18	-4.25965e-10	-1.20589	2.39435e-13	-4.25965e-10	-1.21092	2.16859e-05	-4.25965e-10	-1.19943
74896300	chr5:74896300:C:T	1.66352e-18	-4.25965e-10	-1.30229	2.18688e-13	-4.25965e-10	-1.30156	1.94815e-05	-4.25965e-10	-1.30662
74896741	chr5:74896741:C:A	2.47265e-18	-4.25965e-10	-0.90593	3.30112e-13	-4.25965e-10	-0.889773	2.91985e-05	-4.25965e-10	-0.901969
74896954	chr5:74896954:A:G	1.50217e-18	-4.25965e-10	-1.40431	1.97684e-13	-4.25965e-10	-1.40253	1.76685e-05	-4.25965e-10	-1.40431
74897341	chr5:74897341:C:G	7.74019e-19	-1.9094	-0.157978	1.08848e-13	-1.84394	-0.155313	9.60511e-06	-1.86301	-0.150778
74897942	chr5:74897942:A:G	1.48363e-18	-4.25965e-10	-1.41673	1.95134e-13	-4.25965e-10	-1.41552	1.7452e-05	-4.25965e-10	-1.41663
74897949	chr5:74897949:G:A	1.50481e-18	-4.25965e-10	-1.40255	1.98659e-13	-4.25965e-10	-1.39762	1.77089e-05	-4.25965e-10	-1.40202
74898223	chr5:74898223:A:G	4.07451e-18	-4.25965e-10	-0.406471	5.3167e-13	-4.25965e-10	-0.41318	4.77376e-05	-4.25965e-10	-0.410367
74898527	chr5:74898527:T:C	1.80686e-18	-4.25965e-10	-1.21963	2.39883e-13	-4.25965e-10	-1.20905	2.13736e-05	-4.25965e-10	-1.21393
74898835	chr5:74898835:C:T	1.73125e-19	-2.19627	-1.3687	2.36003e-14	-2.15664	-1.3713	2.06823e-06	-2.17963	-1.36976
74899106	chr5:74899106:C:A	5.89086e-19	-1.09155	-1.24886	9.07848e-14	-0.92992	-1.25079	8.57931e-06	-0.876826	-1.24991
74899153	chr5:74899153:A:T	2.73564e-19	-1.7124	-1.39504	3.53278e-14	-1.729	-1.39553	3.43662e-06	-1.64698	-1.39462
74899307	chr5:74899307:C:T	2.71677e-18	-4.25965e-10	-0.81178	3.47642e-13	-4.25965e-10	-0.838031	3.19643e-05	-4.25965e-10	-0.811469
74899343	chr5:74899343:C:CA	4.1176e-19	-1.41308	-1.28546	5.58746e-14	-1.37519	-1.29091	5.59145e-06	-1.2607	-1.29415
74899348	chr5:74899348:T:C	1.58062e-18	-4.25965e-10	-1.3534	2.07256e-13	-4.25965e-10	-1.35525	1.85129e-05	-4.25965e-10	-1.35762
74899395	chr5:74899395:A:C	1.50238e-18	-4.25965e-10	-1.40417	1.97713e-13	-4.25965e-10	-1.40239	1.7671e-05	-4.25965e-10	-1.40416
74899441	chr5:74899441:G:A	1.75893e-19	-2.1953	-1.3538	2.39944e-14	-2.15465	-1.35673	2.10111e-06	-2.1784	-1.35522
74899812	chr5:74899812:G:A	1.51327e-18	-4.25965e-10	-1.39695	1.9841e-13	-4.25965e-10	-1.39887	1.77541e-05	-4.25965e-10	-1.39947
74900004	chr5:74900004:T:A	2.61495e-18	-4.25965e-10	-0.849977	3.44322e-13	-4.25965e-10	-0.847627	3.0517e-05	-4.25965e-10	-0.857803
74900042	chr5:74900042:C:T	1.81361e-18	-4.25965e-10	-1.2159	2.40693e-13	-4.25965e-10	-1.20568	2.1457e-05	-4.25965e-10	-1.21004
74900062	chr5:74900062:G:A	3.1689e-19	-1.5644	-1.39603	4.04681e-14	-1.59175	-1.39694	3.99805e-06	-1.49464	-1.39564
74901134	chr5:74901134:T:C	4.81251e-19	-1.30927	-1.23332	6.5511e-14	-1.26492	-1.24206	6.59787e-06	-1.14571	-1.24363
74902074	chr5:74902074:G:A	1.51155e-18	-4.25965e-10	-1.39809	1.98602e-13	-4.25965e-10	-1.3979	1.77466e-05	-4.25965e-10	-1.39989
74902128	chr5:74902128:T:C	5.1318e-19	-1.34108	-1.13727	6.92714e-14	-1.30268	-1.14849	6.98896e-06	-1.18207	-1.14969
74902219	chr5:74902219:C:A	3.26058e-18	-4.25965e-10	-0.629319	4.28931e-13	-4.25965e-10	-0.627907	3.85915e-05	-4.25965e-10	-0.623055
74902417	chr5:74902417:T:A	6.75677e-19	-2.20326	-4.01506e-10	8.92781e-14	-2.19745	-4.01506e-10	8.14493e-06	-2.17869	-4.01506e-10
74902431	chr5:74902431:G:A	2.5615e-18	-4.25965e-10	-0.870628	3.32025e-13	-4.25965e-10	-0.883993	3.03789e-05	-4.25965e-10	-0.862338
74902449	chr5:74902449:A:G	1.48299e-18	-4.25965e-10	-1.41716	1.94931e-13	-4.25965e-10	-1.41656	1.74433e-05	-4.25965e-10	-1.41713
74902547	chr5:74902547:A:G	1.86171e-18	-4.25965e-10	-1.18973	2.48178e-13	-4.25965e-10	-1.17506	2.19353e-05	-4.25965e-10	-1.18799
74902684	chr5:74902684:C:T	3.51535e-18	-4.25965e-10	-0.554083	4.4664e-13	-4.25965e-10	-0.58745	4.17267e-05	-4.25965e-10	-0.544947
74902786	chr5:74902786:A:G	2.77878e-19	-1.68969	-1.40211	3.56698e-14	-1.71193	-1.40297	3.48042e-06	-1.62713	-1.40181
74903821	chr5:74903821:T:G	1.49618e-18	-4.25965e-10	-1.40831	1.96086e-13	-4.25965e-10	-1.41065	1.75898e-05	-4.25965e-10	-1.40877
74904597	chr5:74904597:G:A	1.63886e-18	-4.25965e-10	-1.31722	2.15007e-13	-4.25965e-10	-1.31853	1.92975e-05	-4.25965e-10	-1.31611
74904892	chr5:74904892:G:A	1.67103e-18	-4.25965e-10	-1.29778	2.18438e-13	-4.25965e-10	-1.3027	1.97492e-05	-4.25965e-10	-1.29297
74905410	chr5:74905410:T:C	2.88642e-19	-1.71425	-1.33954	3.81868e-14	-1.70917	-1.33754	3.81423e-06	-1.60849	-1.32886
74905515	chr5:74905515:T:G	6.87199e-18	0.116231	-4.01506e-10	1.08629e-12	0.30132	-4.01506e-10	0.000107454	0.400972	-4.01506e-10
74905622	chr5:74905622:G:C	2.30044e-18	-4.25965e-10	-0.978124	3.01841e-13	-4.25965e-10	-0.979304	2.68403e-05	-4.25965e-10	-0.986181
74905656	chr5:74905656:C:T	2.06621e-18	-4.25965e-10	-1.0855	2.75681e-13	-4.25965e-10	-1.06996	2.44213e-05	-4.25965e-10	-1.08063
74905892	chr5:74905892:A:G	1.50864e-18	-4.25965e-10	-1.40002	1.98455e-13	-4.25965e-10	-1.39864	1.77431e-05	-4.25965e-10	-1.40009
74906440	chr5:74906440:T:A	5.73367e-19	-2.18994	-0.177515	7.44551e-14	-2.1798	-0.199211	6.85152e-06	-2.1827	-0.168914
74906815	chr5:74906815:A:G	2.11681e-18	-4.25965e-10	-1.06131	2.76339e-13	-4.25965e-10	-1.06757	2.46652e-05	-4.25965e-10	-1.07069
74907265	chr5:74907265:C:T	1.71357e-18	-4.25965e-10	-1.27264	2.24073e-13	-4.25965e-10	-1.27723	2.01057e-05	-4.25965e-10	-1.27508
74907275	chr5:74907275:G:A	1.75385e-19	-2.1443	-1.40769	2.4504e-14	-2.08179	-1.40857	2.12186e-06	-2.11584	-1.40795
74907436	chr5:74907436:T:G	1.50887e-18	-4.25965e-10	-1.39986	1.98485e-13	-4.25965e-10	-1.39849	1.77458e-05	-4.25965e-10	-1.39994
74907476	chr5:74907476:T:C	1.23389e-16	3.00412	-4.01506e-10	2.02619e-11	3.22729	-4.01506e-10	0.00266755	3.61283	-4.01506e-10
74907729	chr5:74907729:A:G	1.5523e-18	-0.170508	-1.20097	2.72547e-13	0.125332	-1.20673	2.71691e-05	0.238374	-1.21238
74908118	chr5:74908118:G:A	1.59679e-18	-4.25965e-10	-1.34323	2.08876e-13	-4.25965e-10	-1.34746	1.87536e-05	-4.25965e-10	-1.3447
74908308	chr5:74908308:A:T	2.43866e-18	-4.25965e-10	-0.919775	3.22214e-13	-4.25965e-10	-0.913988	2.88363e-05	-4.25965e-10	-0.914453
74908925	chr5:74908925:A:G	1.84684e-18	-4.25965e-10	-1.19775	2.43591e-13	-4.25965e-10	-1.19371	2.16375e-05	-4.25965e-10	-1.20166
74908940	chr5:74908940:A:T	1.7931e-18	-4.25965e-10	-1.22728	2.36461e-13	-4.25965e-10	-1.22342	2.10124e-05	-4.25965e-10	-1.23098
74908941	chr5:74908941:T:A	1.79967e-18	-4.25965e-10	-1.22362	2.37324e-13	-4.25965e-10	-1.21978	2.10889e-05	-4.25965e-10	-1.22734
74909139	chr5:74909139:A:G	1.57299e-18	-4.25965e-10	-1.35825	2.05918e-13	-4.25965e-10	-1.36172	1.8478e-05	-4.25965e-10	-1.35951
74909225	chr5:74909225:G:C	1.58149e-18	-4.25965e-10	-1.35286	2.07212e-13	-4.25965e-10	-1.35546	1.8663e-05	-4.25965e-10	-1.34954
74909488	chr5:74909488:T:A	2.43909e-18	-4.25965e-10	-0.919599	3.22271e-13	-4.25965e-10	-0.913812	2.88417e-05	-4.25965e-10	-0.914264
74909872	chr5:74909872:T:C	6.90812e-19	-2.18111	-4.01506e-10	8.93707e-14	-2.19641	-4.01506e-10	7.82439e-06	-2.21884	-4.01506e-10
74910119	chr5:74910119:C:A	1.70875e-18	-4.25965e-10	-1.27546	2.23324e-13	-4.25965e-10	-1.28058	2.00546e-05	-4.25965e-10	-1.27763
74910552	chr5:74910552:C:T	1.8927e-18	-4.25965e-10	-1.17322	2.50352e-13	-4.25965e-10	-1.16633	2.2162e-05	-4.25965e-10	-1.17771
74911057	chr5:74911057:C:T	2.52003e-18	-4.25965e-10	-0.88695	3.29663e-13	-4.25965e-10	-0.891132	2.94129e-05	-4.25965e-10	-0.894653
74911112	chr5:74911112:T:A	1.48768e-18	-4.25965e-10	-1.41401	1.95339e-13	-4.25965e-10	-1.41447	1.74904e-05	-4.25965e-10	-1.41444
74911130	chr5:74911130:T:C	1.48806e-18	-4.25965e-10	-1.41375	1.95385e-13	-4.25965e-10	-1.41423	1.74946e-05	-4.25965e-10	-1.4142
74911153	chr5:74911153:G:A	1.97649e-18	-4.25965e-10	-1.1299	2.58296e-13	-4.25965e-10	-1.1351	2.34492e-05	-4.25965e-10	-1.12125
74911472	chr5:74911472:G:A	2.44695e-18	-4.25965e-10	-0.916382	3.20347e-13	-4.25965e-10	-0.919799	2.85658e-05	-4.25965e-10	-0.923877
74911502	chr5:74911502:C:T	1.79538e-19	-2.11705	-1.41154	2.53409e-14	-2.04443	-1.41235	2.18331e-06	-2.08351	-1.41173
74911609	chr5:74911609:C:T	2.58216e-18	-4.25965e-10	-0.862596	3.42241e-13	-4.25965e-10	-0.853688	3.05472e-05	-4.25965e-10	-0.856816
74911628	chr5:74911628:A:G	1.67738e-18	-4.25965e-10	-1.29399	2.19534e-13	-4.25965e-10	-1.2977	1.96866e-05	-4.25965e-10	-1.29615
74911839	chr5:74911839:C:G	1.98223e-18	-4.25965e-10	-1.127	2.62441e-13	-4.25965e-10	-1.11918	2.32056e-05	-4.25965e-10	-1.13169
74911920	chr5:74911920:T:C	2.21901e-18	-4.25965e-10	-1.01416	2.91051e-13	-4.25965e-10	-1.0157	2.5885e-05	-4.25965e-10	-1.02242
74911934	chr5:74911934:C:T	2.94045e-19	-2.22212	-0.813121	3.88701e-14	-2.21977	-0.809212	3.40255e-06	-2.221	-0.830564
74911967	chr5:74911967:A:G	2.66989e-18	-4.25965e-10	-0.829184	3.4857e-13	-4.25965e-10	-0.835364	3.10699e-05	-4.25965e-10	-0.839847
74912293	chr5:74912293:T:C	1.48322e-18	-4.25965e-10	-1.417	1.9485e-13	-4.25965e-10	-1.41698	1.74469e-05	-4.25965e-10	-1.41693
74912571	chr5:74912571:G:A	1.60427e-18	-4.25965e-10	-1.33855	2.09781e-13	-4.25965e-10	-1.34314	1.884e-05	-4.25965e-10	-1.34011
74912656	chr5:74912656:T:C	2.33838e-18	-4.25965e-10	-0.961765	3.0056e-13	-4.25965e-10	-0.983555	2.75044e-05	-4.25965e-10	-0.961741
74912796	chr5:74912796:T:G	3.1807e-18	-4.25965e-10	-0.65412	4.15203e-13	-4.25965e-10	-0.660436	3.71758e-05	-4.25965e-10	-0.660429
74913220	chr5:74913220:C:T	2.82809e-18	-4.25965e-10	-0.771619	3.73244e-13	-4.25965e-10	-0.76697	3.34241e-05	-4.25965e-10	-0.766809
74913232	chr5:74913232:C:G	1.72694e-18	-4.25965e-10	-1.26487	2.2568e-13	-4.25965e-10	-1.27008	2.01722e-05	-4.25965e-10	-1.27178
74913456	chr5:74913456:T:A	1.76006e-18	-4.25965e-10	-1.24587	2.30487e-13	-4.25965e-10	-1.24901	2.05763e-05	-4.25965e-10	-1.25195
74914165	chr5:74914165:A:C	1.75616e-18	-4.25965e-10	-1.24809	2.32065e-13	-4.25965e-10	-1.24218	2.05582e-05	-4.25965e-10	-1.25283
74914169	chr5:74914169:C:T	1.49149e-18	-4.25965e-10	-1.41145	1.95764e-13	-4.25965e-10	-1.41229	1.75322e-05	-4.25965e-10	-1.41205
74914489	chr5:74914489:T:A	3.85043e-18	-0.463038	-4.01506e-10	4.44711e-13	-0.591779	-4.01506e-10	4.39064e-05	-0.494028	-4.01506e-10
74914571	chr5:74914571:G:C	6.66001e-19	-2.21769	-4.01506e-10	8.72302e-14	-2.22065	-4.01506e-10	7.84527e-06	-2.21618	-4.01506e-10
74914699	chr5:74914699:T:A	1.93861e-18	-4.25965e-10	-1.14925	2.55318e-13	-4.25965e-10	-1.14669	2.26741e-05	-4.25965e-10	-1.15486
74914701	chr5:74914701:T:A	1.69406e-18	-4.25965e-10	-1.28409	2.21713e-13	-4.25965e-10	-1.28782	1.98476e-05	-4.25965e-10	-1.28801
74915133	chr5:74915133:G:T	2.33612e-18	-4.25965e-10	-0.962729	3.07604e-13	-4.25965e-10	-0.96039	2.762e-05	-4.25965e-10	-0.957547
74915161	chr5:74915161:A:G	3.72284e-19	-1.47824	-1.32108	4.85121e-14	-1.4841	-1.32329	4.89939e-06	-1.35884	-1.32814
74915302	chr5:74915302:G:T	1.50899e-18	-4.25965e-10	-1.39978	1.98504e-13	-4.25965e-10	-1.3984	1.77473e-05	-4.25965e-10	-1.39986
74915351	chr5:74915351:A:G	2.12374e-18	-4.25965e-10	-1.05804	2.79506e-13	-4.25965e-10	-1.05618	2.50977e-05	-4.25965e-10	-1.05331
74916009	chr5:74916009:G:C	2.49813e-18	-4.25965e-10	-0.895682	3.31463e-13	-4.25965e-10	-0.885688	2.95665e-05	-4.25965e-10	-0.889445
74916232	chr5:74916232:T:C	1.98662e-18	0.152996	-1.27778	3.56344e-13	0.468737	-1.28204	3.58897e-05	0.591404	-1.28704
74916458	chr5:74916458:G:A	2.47291e-18	-4.25965e-10	-0.905825	3.26518e-13	-4.25965e-10	-0.900719	2.92509e-05	-4.25965e-10	-0.900178
74916527	chr5:74916527:G:A	2.86407e-19	-1.99972	-1.06184	3.76004e-14	-1.9957	-1.06649	3.43367e-06	-1.99061	-1.05185
74916586	chr5:74916586:G:A	2.46958e-18	-4.25965e-10	-0.907173	3.26081e-13	-4.25965e-10	-0.902059	2.92113e-05	-4.25965e-10	-0.901531
74916588	chr5:74916588:A:T	2.46933e-18	-4.25965e-10	-0.907275	3.26051e-13	-4.25965e-10	-0.902149	2.92084e-05	-4.25965e-10	-0.90163
74916600	chr5:74916600:C:G	1.57519e-18	-4.25965e-10	-1.35685	2.06498e-13	-4.25965e-10	-1.35891	1.8591e-05	-4.25965e-10	-1.35341
74916930	chr5:74916930:A:G	1.70637e-18	0.00370062	-1.28055	3.09303e-13	0.330958	-1.28584	3.0795e-05	0.44098	-1.28972
74917103	chr5:74917103:C:T	1.66143e-19	-2.22173	-1.3844	2.19665e-14	-2.21315	-1.38654	1.952e-06	-2.22041	-1.38683
74917317	chr5:74917317:T:C	1.48574e-18	-4.25965e-10	-1.41531	1.95177e-13	-4.25965e-10	-1.4153	1.74791e-05	-4.25965e-10	-1.41508
74917478	chr5:74917478:C:T	1.77322e-19	-2.12944	-1.41157	2.48969e-14	-2.06213	-1.41233	2.15045e-06	-2.09864	-1.41177
74918685	chr5:74918685:C:T	1.7397e-18	-4.25965e-10	-1.25751	2.27174e-13	-4.25965e-10	-1.26349	2.04065e-05	-4.25965e-10	-1.26023
74918935	chr5:74918935:C:T	1.76794e-18	-4.25965e-10	-1.24141	2.33281e-13	-4.25965e-10	-1.23696	2.08554e-05	-4.25965e-10	-1.23848
74918980	chr5:74918980:A:C	2.88595e-19	-1.73942	-1.31453	3.78897e-14	-1.74303	-1.3115	3.78406e-06	-1.64392	-1.30137
74919479	chr5:74919479:G:A	5.98256e-19	-0.908357	-1.4166	9.14147e-14	-0.757123	-1.41667	9.10343e-06	-0.650617	-1.41682
74919921	chr5:74919921:A:G	1.52722e-18	-4.25965e-10	-1.38778	2.00359e-13	-4.25965e-10	-1.38909	1.79994e-05	-4.25965e-10	-1.38575
74920113	chr5:74920113:T:C	5.24533e-19	-1.10791	-1.34856	7.79447e-14	-0.982409	-1.3508	7.68581e-06	-0.886991	-1.34972
74920515	chr5:74920515:A:G	3.34274e-18	-4.25965e-10	-0.604431	4.33917e-13	-4.25965e-10	-0.61635	3.90554e-05	-4.25965e-10	-0.611106
74921479	chr5:74921479:C:G	2.09824e-18	-4.25965e-10	-1.07012	2.77434e-13	-4.25965e-10	-1.06362	2.45358e-05	-4.25965e-10	-1.07595
74921501	chr5:74921501:G:A	1.49639e-18	-4.25965e-10	-1.40817	1.96701e-13	-4.25965e-10	-1.40752	1.75991e-05	-4.25965e-10	-1.40824
74921506	chr5:74921506:A:T	2.15624e-18	-4.25965e-10	-1.04286	2.85237e-13	-4.25965e-10	-1.03588	2.52079e-05	-4.25965e-10	-1.04893
74921513	chr5:74921513:C:T	2.68449e-18	-4.25965e-10	-0.823731	3.49259e-13	-4.25965e-10	-0.83339	3.14069e-05	-4.25965e-10	-0.829061
74923307	chr5:74923307:C:T	4.33152e-18	-0.345305	-4.01506e-10	4.95873e-13	-0.482884	-4.01506e-10	4.89242e-05	-0.385815	-4.01506e-10
74923310	chr5:74923310:C:A	5.24622e-19	-1.09193	-1.36437	7.19625e-14	-1.04593	-1.36713	7.1908e-06	-0.938895	-1.36439
74923531	chr5:74923531:G:A	7.93539e-19	-0.658504	-1.38397	1.12699e-13	-0.579055	-1.38543	1.1582e-05	-0.440789	-1.38585
74923714	chr5:74923714:G:A	4.92416e-19	-1.10692	-1.41273	6.96435e-14	-1.03244	-1.41338	6.95706e-06	-0.922972	-1.41336
74923752	chr5:74923752:G:T	1.65246e-18	-4.25965e-10	-1.30896	2.15668e-13	-4.25965e-10	-1.31547	1.93982e-05	-4.25965e-10	-1.3109
74923969	chr5:74923969:G:C	1.61833e-19	-2.21895	-1.41346	2.12269e-14	-2.22008	-1.41386	1.89628e-06	-2.22199	-1.4142
74924349	chr5:74924349:G:A	1.70486e-18	-4.25965e-10	-1.27774	2.24876e-13	-4.25965e-10	-1.27365	2.01057e-05	-4.25965e-10	-1.27509
74924430	chr5:74924430:C:T	1.68715e-18	-4.25965e-10	-1.28818	2.21582e-13	-4.25965e-10	-1.28841	1.98689e-05	-4.25965e-10	-1.28693
74924570	chr5:74924570:G:A	2.18272e-18	-4.25965e-10	-1.03065	2.92066e-13	-4.25965e-10	-1.01223	2.57589e-05	-4.25965e-10	-1.02731
74925013	chr5:74925013:T:C	3.61075e-19	-1.41782	-1.41207	4.71457e-14	-1.42389	-1.41207	4.60086e-06	-1.33562	-1.41422
74925480	chr5:74925480:T:G	1.69738e-18	-4.25965e-10	-1.28214	2.22025e-13	-4.25965e-10	-1.28642	2.01302e-05	-4.25965e-10	-1.27387
74925489	chr5:74925489:G:T	2.24802e-18	-4.25965e-10	-1.00117	2.96584e-13	-4.25965e-10	-0.996872	2.65438e-05	-4.25965e-10	-0.99729
74925654	chr5:74925654:T:C	2.77169e-18	-4.25965e-10	-0.791765	3.58427e-13	-4.25965e-10	-0.807479	3.25642e-05	-4.25965e-10	-0.792873
74925746	chr5:74925746:C:T	4.59053e-19	-2.20468	-0.385135	6.4767e-14	-2.12873	-0.389677	5.67317e-06	-2.16533	-0.37501
74926060	chr5:74926060:A:T	1.02404e-17	-4.25965e-10	0.515114	1.30742e-12	-4.25965e-10	0.486605	0.000120049	-4.25965e-10	0.511811
74926276	chr5:74926276:C:T	1.23457e-18	-2.19769	0.597192	1.59796e-13	-2.22144	0.606135	1.44228e-05	-2.2203	0.613027
74927277	chr5:74927277:GAGA:G	4.20992e-18	-4.25965e-10	-0.37378	5.41423e-13	-4.25965e-10	-0.395003	5.09855e-05	-4.25965e-10	-0.344546
74927690	chr5:74927690:G:T	2.32246e-18	-4.25965e-10	-0.968596	2.94893e-13	-4.25965e-10	-1.00259	2.74041e-05	-4.25965e-10	-0.965396
74928872	chr5:74928872:C:G	4.09913e-18	-4.25965e-10	-0.400448	5.40755e-13	-4.25965e-10	-0.396237	4.84519e-05	-4.25965e-10	-0.395515
74929184	chr5:74929184:G:A	3.69405e-18	-4.25965e-10	-0.504498	4.8269e-13	-4.25965e-10	-0.509828	4.29747e-05	-4.25965e-10	-0.515476
74929285	chr5:74929285:G:A	3.68165e-18	-4.25965e-10	-0.507861	4.81009e-13	-4.25965e-10	-0.513317	4.28311e-05	-4.25965e-10	-0.518823
74929306	chr5:74929306:C:T	2.31983e-18	-4.25965e-10	-0.969731	3.10918e-13	-4.25965e-10	-0.949674	2.75488e-05	-4.25965e-10	-0.960127
74929321	chr5:74929321:TTTA:T	1.49607e-18	-4.25965e-10	-1.40838	1.95713e-13	-4.25965e-10	-1.41255	1.75964e-05	-4.25965e-10	-1.40839
74929563	chr5:74929563:G:T	2.41468e-18	-4.25965e-10	-0.929655	3.15055e-13	-4.25965e-10	-0.936457	2.81967e-05	-4.25965e-10	-0.936884
74929713	chr5:74929713:C:T	2.73277e-18	-4.25965e-10	-0.805908	3.52886e-13	-4.25965e-10	-0.823059	3.28382e-05	-4.25965e-10	-0.784496
74930387	chr5:74930387:G:A	2.40599e-18	-0.45512	-0.478139	1.65588e-13	-1.12775	-0.451955	1.9711e-05	-0.834303	-0.460605
74930680	chr5:74930680:C:T	2.2428e-18	-4.25965e-10	-1.0035	2.90494e-13	-4.25965e-10	-1.01762	2.68336e-05	-4.25965e-10	-0.986431
74930988	chr5:74930988:A:C	1.80145e-19	-2.21114	-1.31408	2.37113e-14	-2.21168	-1.31157	2.22811e-06	-2.15798	-1.31695
74931130	chr5:74931130:T:C	2.17559e-18	-0.700553	-0.333371	1.57888e-13	-1.31458	-0.312743	1.89369e-05	-1.0227	-0.312269
74931499	chr5:74931499:GC:G	4.53807e-19	-1.38422	-1.21708	4.2887e-14	-1.7164	-1.21424	3.74753e-06	-1.75021	-1.20478
74931610	chr5:74931610:C:G	1.166e-18	-0.901919	-0.755728	8.98369e-14	-1.44029	-0.75092	1.07995e-05	-1.16091	-0.735679
74931678	chr5:74931678:C:T	5.42863e-19	-1.32773	-1.09439	5.10262e-14	-1.66392	-1.09294	4.44881e-06	-1.7012	-1.08226
74931919	chr5:74931919:A:G	3.81864e-19	-1.36437	-1.40954	3.55096e-14	-1.70878	-1.41062	3.0625e-06	-1.74451	-1.41235
74932005	chr5:74932005:T:A	3.19854e-18	-4.25965e-10	-0.648528	4.17822e-13	-4.25965e-10	-0.654148	3.72449e-05	-4.25965e-10	-0.658573
74932052	chr5:74932052:A:G	1.82407e-18	-4.25965e-10	-1.21015	2.39224e-13	-4.25965e-10	-1.2118	2.13461e-05	-4.25965e-10	-1.21522
74932119	chr5:74932119:C:T	1.59264e-18	-4.25965e-10	-1.34583	2.09231e-13	-4.25965e-10	-1.34577	1.86448e-05	-4.25965e-10	-1.35052
74933862	chr5:74933862:T:C	1.52257e-18	-4.25965e-10	-1.39082	2.00131e-13	-4.25965e-10	-1.39023	1.79116e-05	-4.25965e-10	-1.39064
74933873	chr5:74933873:C:T	1.43916e-18	-0.420392	-1.02677	1.04536e-13	-1.03055	-1.00912	1.26689e-05	-0.712501	-1.02444
74934107	chr5:74934107:T:C	1.48324e-18	-4.25965e-10	-1.41699	1.94833e-13	-4.25965e-10	-1.41706	1.74484e-05	-4.25965e-10	-1.41684
74934693	chr5:74934693:A:G	2.02968e-18	-4.25965e-10	-1.10334	2.71343e-13	-4.25965e-10	-1.08582	2.40583e-05	-4.25965e-10	-1.09561
74934718	chr5:74934718:T:C	8.78129e-19	-1.94118	-4.01506e-10	1.21684e-13	-1.88778	-4.01506e-10	1.09056e-05	-1.88681	-4.01506e-10
74934759	chr5:74934759:C:A	3.96114e-19	-1.75282	-0.984456	4.46939e-14	-1.903	-0.986365	3.90582e-06	-1.94625	-0.967365
74934934	chr5:74934934:T:C	2.48369e-18	-4.25965e-10	-0.901478	3.22901e-13	-4.25965e-10	-0.911858	2.94695e-05	-4.25965e-10	-0.892731
74935136	chr5:74935136:T:C	1.9897e-18	-4.25965e-10	-1.12324	2.65901e-13	-4.25965e-10	-1.10608	2.35793e-05	-4.25965e-10	-1.11572
74935288	chr5:74935288:T:C	1.65445e-18	-4.25965e-10	-1.30776	2.19315e-13	-4.25965e-10	-1.29869	1.95599e-05	-4.25965e-10	-1.30261
74935347	chr5:74935347:G:A	2.87265e-18	-4.25965e-10	-0.755986	3.74187e-13	-4.25965e-10	-0.764448	3.35021e-05	-4.25965e-10	-0.764481
74935359	chr5:74935359:T:C	3.51788e-18	-4.25965e-10	-0.553365	4.62645e-13	-4.25965e-10	-0.552243	4.11444e-05	-4.25965e-10	-0.559
74935489	chr5:74935489:A:G	1.78684e-18	-4.25965e-10	-1.23078	2.32592e-13	-4.25965e-10	-1.23992	2.10098e-05	-4.25965e-10	-1.2311
74935592	chr5:74935592:G:A	2.58008e-19	-2.17127	-0.99472	3.2579e-14	-2.19963	-1.00591	2.86233e-06	-2.21294	-1.01151
74935692	chr5:74935692:A:G	1.99687e-18	-4.25965e-10	-1.11964	2.6688e-13	-4.25965e-10	-1.1024	2.36653e-05	-4.25965e-10	-1.11208
74935697	chr5:74935697:A:G	1.99744e-18	-4.25965e-10	-1.11936	2.66964e-13	-4.25965e-10	-1.10209	2.36722e-05	-4.25965e-10	-1.11178
74935730	chr5:74935730:C:A	1.49363e-18	-4.25965e-10	-1.41001	1.97058e-13	-4.25965e-10	-1.40571	1.75578e-05	-4.25965e-10	-1.41059
74935935	chr5:74935935:G:A	1.60163e-18	-4.25965e-10	-1.3402	2.11737e-13	-4.25965e-10	-1.33386	1.88126e-05	-4.25965e-10	-1.34156
74936185	chr5:74936185:A:G	2.03394e-18	-4.25965e-10	-1.10125	2.71617e-13	-4.25965e-10	-1.08481	2.41129e-05	-4.25965e-10	-1.09334
74936286	chr5:74936286:A:G	2.02031e-18	-4.25965e-10	-1.10797	2.69748e-13	-4.25965e-10	-1.09172	2.39492e-05	-4.25965e-10	-1.10015
74936384	chr5:74936384:T:C	1.65002e-18	-4.25965e-10	-1.31043	2.14993e-13	-4.25965e-10	-1.3186	1.94107e-05	-4.25965e-10	-1.31026
74936462	chr5:74936462:G:A	2.06896e-18	-4.25965e-10	-1.08418	2.76173e-13	-4.25965e-10	-1.06818	2.45361e-05	-4.25965e-10	-1.07594
74936517	chr5:74936517:C:T	2.14283e-18	-4.25965e-10	-1.0491	2.86248e-13	-4.25965e-10	-1.03235	2.54214e-05	-4.25965e-10	-1.0405
74936551	chr5:74936551:T:C	2.03373e-18	-4.25965e-10	-1.10135	2.71402e-13	-4.25965e-10	-1.0856	2.41121e-05	-4.25965e-10	-1.09337
74936567	chr5:74936567:C:T	1.5103e-18	-4.25965e-10	-1.39891	1.97209e-13	-4.25965e-10	-1.40494	1.77762e-05	-4.25965e-10	-1.39823
74936629	chr5:74936629:C:T	1.95843e-18	-4.25965e-10	-1.13908	2.6111e-13	-4.25965e-10	-1.12426	2.32079e-05	-4.25965e-10	-1.13159
74936717	chr5:74936717:G:A	2.15736e-18	-4.25965e-10	-1.04234	2.88528e-13	-4.25965e-10	-1.02441	2.55955e-05	-4.25965e-10	-1.03367
74936900	chr5:74936900:T:C	2.02602e-18	-4.25965e-10	-1.10515	2.703e-13	-4.25965e-10	-1.08967	2.40182e-05	-4.25965e-10	-1.09727
74937026	chr5:74937026:G:A	2.14359e-18	-4.25965e-10	-1.04874	2.86558e-13	-4.25965e-10	-1.03126	2.54291e-05	-4.25965e-10	-1.04019
74937293	chr5:74937293:C:T	4.57283e-18	-4.25965e-10	-0.291091	5.84993e-13	-4.25965e-10	-0.317604	5.55562e-05	-4.25965e-10	-0.258692
74937506	chr5:74937506:C:G	1.69941e-18	-4.25965e-10	-1.28094	2.25783e-13	-4.25965e-10	-1.26963	1.99534e-05	-4.25965e-10	-1.28269
74937573	chr5:74937573:G:A	2.83199e-19	-2.13075	-0.942078	3.52825e-14	-2.18659	-0.939222	3.16899e-06	-2.21245	-0.910223
74938975	chr5:74938975:AAAACAAAAC:A	1.78367e-18	-4.25965e-10	-1.23255	2.34352e-13	-4.25965e-10	-1.23238	2.09831e-05	-4.25965e-10	-1.23237
74939157	chr5:74939157:A:C	1.57025e-18	-4.25965e-10	-1.35999	2.06275e-13	-4.25965e-10	-1.35999	1.85193e-05	-4.25965e-10	-1.35728
74939643	chr5:74939643:G:GA	4.62065e-18	-4.25965e-10	-0.280686	5.93027e-13	-4.25965e-10	-0.303963	5.61584e-05	-4.25965e-10	-0.247911
74939849	chr5:74939849:A:G	1.9481e-19	-2.08366	-1.3633	2.54451e-14	-2.08923	-1.36346	2.41613e-06	-2.02816	-1.36576
74939972	chr5:74939972:CAT:C	1.49471e-18	-4.25965e-10	-1.40929	1.9641e-13	-4.25965e-10	-1.409	1.75823e-05	-4.25965e-10	-1.40919
74940005	chr5:74940005:TTA:T	1.5048e-18	-4.25965e-10	-1.40256	1.9854e-13	-4.25965e-10	-1.39821	1.76895e-05	-4.25965e-10	-1.40311
74940250	chr5:74940250:A:G	1.83223e-18	-4.25965e-10	-1.20569	2.39988e-13	-4.25965e-10	-1.20862	2.16532e-05	-4.25965e-10	-1.20093
74940624	chr5:74940624:T:C	3.37392e-18	0.577106	-1.17225	2.16803e-13	-0.147054	-1.16316	2.25488e-05	0.0106688	-1.17107
74940727	chr5:74940727:A:C	1.66026e-18	-4.25965e-10	-1.30425	2.17365e-13	-4.25965e-10	-1.30763	1.94313e-05	-4.25965e-10	-1.3092
74941548	chr5:74941548:T:A	2.02278e-18	-1.10675	-4.01506e-10	2.2365e-13	-1.27912	-4.01506e-10	2.42824e-05	-1.08634	-4.01506e-10
74941631	chr5:74941631:AC:A	2.56049e-18	-4.25965e-10	-0.871022	3.3378e-13	-4.25965e-10	-0.878723	2.98667e-05	-4.25965e-10	-0.879343
74942245	chr5:74942245:G:A	6.7174e-19	-1.10665	-1.10246	6.01669e-14	-1.47725	-1.11483	5.3044e-06	-1.51997	-1.08758
74942758	chr5:74942758:A:G	2.16805e-18	-4.25965e-10	-1.0374	2.79945e-13	-4.25965e-10	-1.05461	2.58473e-05	-4.25965e-10	-1.02388
74943322	chr5:74943322:C:T	5.2328e-19	-1.14979	-1.30907	4.8096e-14	-1.51118	-1.30483	4.1226e-06	-1.56256	-1.29704
74943435	chr5:74943435:T:C	2.46006e-18	-4.25965e-10	-0.911039	3.20025e-13	-4.25965e-10	-0.920806	2.91818e-05	-4.25965e-10	-0.902542
74943535	chr5:74943535:C:G	1.74573e-18	-4.25965e-10	-1.25405	2.29337e-13	-4.25965e-10	-1.25401	2.05339e-05	-4.25965e-10	-1.25401
74943551	chr5:74943551:G:A	5.60554e-19	-1.24401	-1.14604	5.25136e-14	-1.59647	-1.13167	4.4871e-06	-1.63944	-1.13544
74943652	chr5:74943652:T:C	4.17535e-18	0.93673	-1.31875	2.48003e-13	0.12941	-1.30517	2.59014e-05	0.297339	-1.31913
74943951	chr5:74943951:G:A	2.35018e-18	-4.25965e-10	-0.956732	3.09413e-13	-4.25965e-10	-0.954525	2.78768e-05	-4.25965e-10	-0.948291
74943959	chr5:74943959:A:G	4.97509e-19	-1.28662	-1.22275	4.72278e-14	-1.58771	-1.24651	4.75274e-06	-1.48216	-1.23521
74944121	chr5:74944121:A:G	2.31717e-19	-1.87849	-1.39497	3.10099e-14	-1.8602	-1.3947	2.96884e-06	-1.79143	-1.39648
74944406	chr5:74944406:G:A	6.70973e-19	-2.21025	-4.01506e-10	8.71132e-14	-2.222	-4.01506e-10	7.8015e-06	-2.22177	-4.01506e-10
74944719	chr5:74944719:G:A	1.73676e-19	-2.21713	-1.34466	2.39052e-14	-2.18704	-1.32806	2.07167e-06	-2.21598	-1.33175
74944735	chr5:74944735:A:G	5.6258e-19	-2.02871	-0.357737	6.72819e-14	-2.1386	-0.341715	6.2478e-06	-2.10136	-0.3425
74944746	chr5:74944746:T:TA	5.51289e-18	-4.25965e-10	-0.104134	7.26879e-13	-4.25965e-10	-0.100443	6.51998e-05	-4.25965e-10	-0.0986304
74945047	chr5:74945047:A:G	3.46357e-18	-4.25965e-10	-0.568923	4.58966e-13	-4.25965e-10	-0.560228	4.12133e-05	-4.25965e-10	-0.557326
74945323	chr5:74945323:G:C	6.90463e-19	-2.18162	-4.01506e-10	9.34411e-14	-2.15187	-4.01506e-10	8.21521e-06	-2.1701	-4.01506e-10
74946177	chr5:74946177:T:C	1.80745e-18	-0.367309	-0.851998	1.42342e-13	-0.894093	-0.836878	1.80986e-05	-0.555265	-0.824987
74946184	chr5:74946184:G:A	1.73166e-18	-4.25965e-10	-1.26214	2.28287e-13	-4.25965e-10	-1.2586	2.0535e-05	-4.25965e-10	-1.25396
74946586	chr5:74946586:A:T	2.32236e-18	-4.25965e-10	-0.96864	3.08008e-13	-4.25965e-10	-0.959078	2.73184e-05	-4.25965e-10	-0.968528
74947027	chr5:74947027:A:G	4.48365e-19	-2.03793	-0.575437	5.20404e-14	-2.17079	-0.566389	4.7985e-06	-2.18671	-0.521071
74947059	chr5:74947059:T:G	2.17403e-19	-2.13003	-1.2072	3.23966e-14	-2.02024	-1.19091	2.81296e-06	-2.03888	-1.20297
74947295	chr5:74947295:A:C	2.23705e-19	-1.93225	-1.37639	3.50922e-14	-1.76101	-1.37022	3.02237e-06	-1.79544	-1.3746
74948436	chr5:74948436:T:C	1.19048e-18	-0.786198	-0.850666	1.14426e-13	-1.10882	-0.840454	1.14572e-05	-0.998508	-0.83896
74948466	chr5:74948466:G:A	1.7866e-18	-4.25965e-10	-1.23091	2.35881e-13	-4.25965e-10	-1.22588	2.11214e-05	-4.25965e-10	-1.2258
74948618	chr5:74948618:G:T	3.46042e-18	-4.25965e-10	-0.569832	4.5748e-13	-4.25965e-10	-0.563471	4.14164e-05	-4.25965e-10	-0.552411
74948622	chr5:74948622:C:T	3.46042e-18	-4.25965e-10	-0.569832	4.5748e-13	-4.25965e-10	-0.563471	4.14164e-05	-4.25965e-10	-0.552411
74948952	chr5:74948952:G:T	1.48478e-18	-4.25965e-10	-1.41595	1.95285e-13	-4.25965e-10	-1.41474	1.74502e-05	-4.25965e-10	-1.41673
74949377	chr5:74949377:T:C	9.1914e-19	-1.89554	-4.01506e-10	1.254e-13	-1.8577	-4.01506e-10	1.44712e-05	-1.60392	-4.01506e-10
74949484	chr5:74949484:C:T	8.43289e-18	1.42658	-1.10566	1.00239e-12	1.3154	-1.09446	0.000346468	2.64427	-1.07257
74949687	chr5:74949687:A:T	1.67565e-19	-2.18338	-1.41423	2.18409e-14	-2.19219	-1.41323	1.95157e-06	-2.19216	-1.41529
74950237	chr5:74950237:T:G	2.10942e-18	-4.25965e-10	-1.06481	2.75615e-13	-4.25965e-10	-1.0702	2.47975e-05	-4.25965e-10	-1.06535
74951195	chr5:74951195:G:T	1.60706e-18	-4.25965e-10	-1.33681	2.11731e-13	-4.25965e-10	-1.33389	1.89023e-05	-4.25965e-10	-1.3368
74951373	chr5:74951373:G:T	1.48297e-18	-4.25965e-10	-1.41718	1.9481e-13	-4.25965e-10	-1.41718	1.74426e-05	-4.25965e-10	-1.41717
74951821	chr5:74951821:G:A	1.65994e-18	-4.25965e-10	-1.30444	2.18777e-13	-4.25965e-10	-1.30115	1.95296e-05	-4.25965e-10	-1.30416
74952283	chr5:74952283:C:A	1.49102e-18	-4.25965e-10	-1.41176	1.95657e-13	-4.25965e-10	-1.41284	1.75662e-05	-4.25965e-10	-1.41011
74952357	chr5:74952357:T:C	2.05499e-19	-2.21483	-1.17871	2.68415e-14	-2.21588	-1.18337	2.43415e-06	-2.21464	-1.17184
74952531	chr5:74952531:G:A	1.80461e-18	-4.25965e-10	-1.22088	2.38548e-13	-4.25965e-10	-1.21463	2.13609e-05	-4.25965e-10	-1.21452
74953448	chr5:74953448:C:CGG	4.70215e-18	-4.25965e-10	-0.263202	6.20334e-13	-4.25965e-10	-0.258946	5.64338e-05	-4.25965e-10	-0.243019
74953536	chr5:74953536:C:T	1.57582e-18	-4.25965e-10	-1.35645	2.07901e-13	-4.25965e-10	-1.35214	1.84622e-05	-4.25965e-10	-1.36036
74953788	chr5:74953788:G:A	3.43263e-19	-1.68439	-1.19609	4.67067e-14	-1.64224	-1.20308	4.17746e-06	-1.64577	-1.20061
74953838	chr5:74953838:T:C	3.28847e-19	-2.15979	-0.7636	4.35515e-14	-2.17827	-0.73699	3.7469e-06	-2.18637	-0.768785
74954082	chr5:74954082:T:G	8.87353e-19	-0.904804	-1.02593	1.40857e-13	-0.726674	-1.01479	1.04584e-05	-0.903702	-1.02498
74954635	chr5:74954635:G:T	1.55593e-18	-4.25965e-10	-1.36915	2.05094e-13	-4.25965e-10	-1.36573	1.83554e-05	-4.25965e-10	-1.36616
74954795	chr5:74954795:C:A	1.80126e-18	-4.25965e-10	-1.22273	2.34453e-13	-4.25965e-10	-1.23195	2.11059e-05	-4.25965e-10	-1.22653
74955566	chr5:74955566:A:T	2.47223e-19	-2.14422	-1.06446	3.0666e-14	-2.21668	-1.04937	2.77763e-06	-2.22084	-1.03365
74955678	chr5:74955678:A:G	1.48409e-18	-4.25965e-10	-1.41642	1.94973e-13	-4.25965e-10	-1.41634	1.74613e-05	-4.25965e-10	-1.4161
74956195	chr5:74956195:C:T	3.05918e-18	-4.25965e-10	-0.693074	4.04748e-13	-4.25965e-10	-0.68594	3.59788e-05	-4.25965e-10	-0.693158
74956551	chr5:74956551:C:T	2.61208e-19	-2.13062	-1.02304	3.21602e-14	-2.21264	-1.00584	2.90737e-06	-2.21859	-0.990243
74956598	chr5:74956598:GATA:G	1.83852e-18	-4.25965e-10	-1.20226	2.39108e-13	-4.25965e-10	-1.21229	2.15213e-05	-4.25965e-10	-1.20705
74956702	chr5:74956702:T:C	2.81132e-18	-4.25965e-10	-0.777569	3.63209e-13	-4.25965e-10	-0.794226	3.33599e-05	-4.25965e-10	-0.768732
74956986	chr5:74956986:G:A	2.00635e-18	-4.25965e-10	-1.1149	2.68061e-13	-4.25965e-10	-1.09799	2.35585e-05	-4.25965e-10	-1.1166
74957476	chr5:74957476:T:C	1.00001e-18	-2.16397	0.352763	1.41111e-13	-2.10702	0.36736	1.29927e-05	-2.07588	0.364176
74957723	chr5:74957723:G:A	2.21466e-18	-1.01613	-4.01506e-10	2.64453e-13	-1.11154	-4.01506e-10	2.42635e-05	-1.08712	-4.01506e-10
74958039	chr5:74958039:G:T	2.59896e-19	-2.13603	-1.02267	3.2059e-14	-2.21376	-1.00787	2.90522e-06	-2.21951	-0.990064
74958266	chr5:74958266:G:A	2.51821e-19	-2.14524	-1.04501	3.12359e-14	-2.21644	-1.0312	2.83446e-06	-2.22089	-1.01335
74958504	chr5:74958504:A:C	3.47311e-19	-2.11075	-0.758003	4.55771e-14	-2.13888	-0.730917	3.91001e-06	-2.14955	-0.763002
74958513	chr5:74958513:T:C	9.22965e-18	-4.25965e-10	0.411198	1.17045e-12	-4.25965e-10	0.375941	0.000108475	-4.25965e-10	0.410434
74958677	chr5:74958677:A:C	3.49963e-19	-1.5463	-1.31486	6.02011e-14	-1.2849	-1.30662	5.14259e-06	-1.32615	-1.31238
74958830	chr5:74958830:A:G	1.48634e-18	-4.25965e-10	-1.4149	1.95077e-13	-4.25965e-10	-1.41581	1.74958e-05	-4.25965e-10	-1.41413
74958836	chr5:74958836:T:C	1.48745e-18	-4.25965e-10	-1.41416	1.952e-13	-4.25965e-10	-1.41518	1.75108e-05	-4.25965e-10	-1.41327
74959245	chr5:74959245:A:C	6.7097e-19	-2.21025	-4.01506e-10	8.81869e-14	-2.20975	-4.01506e-10	7.80384e-06	-2.22147	-4.01506e-10
74959926	chr5:74959926:C:T	3.33079e-19	-2.01919	-0.891411	4.23589e-14	-2.06221	-0.880818	3.53956e-06	-2.12014	-0.891948
74960043	chr5:74960043:G:A	4.05515e-18	-4.25965e-10	-0.411235	5.37361e-13	-4.25965e-10	-0.402534	4.85866e-05	-4.25965e-10	-0.392739
74960089	chr5:74960089:G:A	2.99255e-19	-2.05091	-0.966769	3.77786e-14	-2.10314	-0.954316	3.20427e-06	-2.14429	-0.967315
74960242	chr5:74960242:C:T	1.81181e-18	-4.25965e-10	-1.2169	2.35844e-13	-4.25965e-10	-1.22604	2.12293e-05	-4.25965e-10	-1.2207
74960375	chr5:74960375:C:T	1.51269e-18	-1.39733	-4.01506e-10	1.92636e-13	-1.4284	-4.01506e-10	1.6917e-05	-1.44777	-4.01506e-10
74960556	chr5:74960556:T:A	2.38894e-19	-1.9745	-1.26845	3.01023e-14	-2.02021	-1.26439	2.50868e-06	-2.0872	-1.26913
74960702	chr5:74960702:C:T	3.28338e-18	0.758624	-1.38097	4.08814e-13	0.702379	-1.37832	0.000118047	1.86932	-1.37432
74960768	chr5:74960768:T:C	1.94205e-19	-2.22103	-1.22903	2.5712e-14	-2.20299	-1.23926	2.291e-06	-2.21194	-1.23515
74961093	chr5:74961093:G:A	3.78131e-18	-4.25965e-10	-0.481151	5.01107e-13	-4.25965e-10	-0.472384	4.48675e-05	-4.25965e-10	-0.472373
74961415	chr5:74961415:C:T	1.48722e-18	-4.25965e-10	-1.41431	1.95191e-13	-4.25965e-10	-1.41523	1.75168e-05	-4.25965e-10	-1.41292
74961561	chr5:74961561:C:A	3.86277e-18	0.936849	-1.39669	4.81795e-13	0.88381	-1.39549	0.000144932	2.0917	-1.39152
74961602	chr5:74961602:G:A	5.54364e-18	-4.25965e-10	-0.0985718	7.46137e-13	-4.25965e-10	-0.0742947	6.49522e-05	-4.25965e-10	-0.102435
74961869	chr5:74961869:T:C	1.65426e-18	-4.25965e-10	-1.30787	2.16643e-13	-4.25965e-10	-1.31095	1.96108e-05	-4.25965e-10	-1.30001
74962160	chr5:74962160:A:G	3.00403e-19	-2.21286	-0.80099	4.18881e-14	-2.16297	-0.791235	3.85433e-06	-2.13701	-0.789883
74962263	chr5:74962263:A:G	4.14794e-18	-4.25965e-10	-0.388609	5.38011e-13	-4.25965e-10	-0.401324	5.02866e-05	-4.25965e-10	-0.358348
74962360	chr5:74962360:AGGAGAT:A	2.81416e-19	-2.21596	-0.863185	3.90393e-14	-2.171	-0.853637	3.585e-06	-2.14608	-0.853252
74962633	chr5:74962633:G:A	5.49037e-19	-2.22065	-0.190159	7.36032e-14	-2.20821	-0.182303	6.71272e-06	-2.19912	-0.172961
74962739	chr5:74962739:T:C	1.01759e-18	-1.22177	-0.572019	9.87774e-14	-1.52772	-0.568617	1.14934e-05	-1.26345	-0.570861
74962876	chr5:74962876:A:G	1.37975e-18	-1.48932	-4.01506e-10	2.23926e-13	-1.27789	-4.01506e-10	2.75993e-05	-0.958298	-4.01506e-10
74963058	chr5:74963058:A:G	2.73483e-19	-2.1852	-0.922537	3.5288e-14	-2.1938	-0.93186	3.2209e-06	-2.18754	-0.918888
74963836	chr5:74963836:A:T	7.33438e-19	-2.12123	-4.01506e-10	9.4222e-14	-2.14355	-4.01506e-10	8.57691e-06	-2.12701	-4.01506e-10
74963874	chr5:74963874:G:A	2.50454e-18	0.520206	-1.41332	3.14947e-13	0.476941	-1.41374	8.73527e-05	1.60491	-1.41105
74964200	chr5:74964200:A:G	1.92171e-19	-2.21706	-1.24353	2.58279e-14	-2.20185	-1.2359	2.35488e-06	-2.17609	-1.2435
74964713	chr5:74964713:T:C	3.10657e-18	-4.25965e-10	-0.677704	4.10083e-13	-4.25965e-10	-0.672845	3.71076e-05	-4.25965e-10	-0.662267
74965594	chr5:74965594:CT:C	2.8838e-18	0.661202	-1.41332	3.60843e-13	0.612378	-1.41314	0.00010276	1.77126	-1.41495
74966306	chr5:74966306:C:T	1.78926e-19	-2.11513	-1.41688	2.37102e-14	-2.10617	-1.41713	2.12164e-06	-2.10687	-1.41703
74966337	chr5:74966337:A:G	1.14049e-18	-0.963597	-0.716169	1.0892e-13	-1.2897	-0.708883	1.31096e-05	-0.987045	-0.715697
74966452	chr5:74966452:T:C	7.13946e-19	-2.14817	-4.01506e-10	9.20141e-14	-2.16726	-4.01506e-10	8.3565e-06	-2.15305	-4.01506e-10
74966519	chr5:74966519:A:T	1.48391e-18	-4.25965e-10	-1.41654	1.95004e-13	-4.25965e-10	-1.41618	1.74596e-05	-4.25965e-10	-1.4162
74966825	chr5:74966825:G:A	4.86905e-19	-1.12642	-1.40449	5.37333e-14	-1.30278	-1.40239	6.67446e-06	-0.972187	-1.40561
74966840	chr5:74966840:ACTAC:A	2.99268e-19	-1.66029	-1.35735	4.17615e-14	-1.59355	-1.36368	3.73899e-06	-1.60373	-1.35354
74967031	chr5:74967031:A:G	1.63101e-18	-4.25965e-10	-1.32202	2.15276e-13	-4.25965e-10	-1.31728	1.90803e-05	-4.25965e-10	-1.32743
74967155	chr5:74967155:T:C	2.12133e-19	-2.13716	-1.2246	2.67244e-14	-2.17837	-1.22525	2.4002e-06	-2.17562	-1.22491
74967551	chr5:74967551:A:AAATC	4.38053e-18	-4.25965e-10	-0.334052	5.72632e-13	-4.25965e-10	-0.338961	5.27744e-05	-4.25965e-10	-0.310061
74967604	chr5:74967604:T:C	4.37694e-18	-4.25965e-10	-0.334873	5.72138e-13	-4.25965e-10	-0.339823	5.27306e-05	-4.25965e-10	-0.310892
74967630	chr5:74967630:T:C	5.00068e-18	0.985167	-1.18682	6.41923e-13	0.950161	-1.1749	0.000198242	2.1758	-1.1624
74968350	chr5:74968350:C:T	1.61529e-19	-2.22006	-1.41423	2.14955e-14	-2.20857	-1.41278	1.96284e-06	-2.1874	-1.41429
74968456	chr5:74968456:C:T	7.57989e-19	-1.12791	-0.960397	7.41229e-14	-1.43105	-0.952426	8.71274e-06	-1.15038	-0.960924
74968482	chr5:74968482:G:A	2.32266e-18	-4.25965e-10	-0.968509	3.06706e-13	-4.25965e-10	-0.963315	2.76285e-05	-4.25965e-10	-0.957238
74968519	chr5:74968519:T:A	2.90869e-18	0.647798	-1.39132	3.61666e-13	0.591886	-1.39037	0.000102752	1.75237	-1.39614
74968735	chr5:74968735:T:C	1.34087e-18	-0.743102	-0.7748	1.41979e-13	-0.954746	-0.778779	2.04673e-05	-0.482617	-0.77464
74969135	chr5:74969135:G:A	2.40228e-19	-1.82219	-1.4152	3.31332e-14	-1.77274	-1.41593	2.95653e-06	-1.77776	-1.41431
74969205	chr5:74969205:G:A	1.6163e-18	-4.25965e-10	-1.33108	2.11166e-13	-4.25965e-10	-1.33656	1.89552e-05	-4.25965e-10	-1.33401
74969695	chr5:74969695:C:T	1.326e-18	-0.80337	-0.725687	1.11775e-13	-1.26413	-0.708586	1.35288e-05	-0.968689	-0.702576
74970468	chr5:74970468:A:T	1.6348e-19	-2.21435	-1.40794	2.13031e-14	-2.22212	-1.40823	1.92024e-06	-2.21633	-1.40731
74970518	chr5:74970518:A:G	7.30675e-19	-1.09261	-1.03239	8.13933e-14	-1.26211	-1.0278	1.10156e-05	-0.821432	-1.05535
74970665	chr5:74970665:C:G	1.49964e-18	-4.25965e-10	-1.406	1.97971e-13	-4.25965e-10	-1.40108	1.76668e-05	-4.25965e-10	-1.4044
74970906	chr5:74970906:T:C	3.87502e-19	-2.02872	-0.730538	5.27099e-14	-1.98194	-0.742463	4.87436e-06	-1.9876	-0.704498
74970963	chr5:74970963:T:C	8.23952e-19	-2.00487	-4.01506e-10	1.06632e-13	-2.01982	-4.01506e-10	9.50517e-06	-2.02425	-4.01506e-10
74971309	chr5:74971309:G:A	9.05448e-19	-0.842223	-1.06832	9.12434e-14	-1.11147	-1.0642	1.15214e-05	-0.764845	-1.06704
74971430	chr5:74971430:A:G	1.92026e-18	-4.25965e-10	-1.15876	2.48859e-13	-4.25965e-10	-1.17232	2.28877e-05	-4.25965e-10	-1.14549
74972349	chr5:74972349:T:TG	2.28024e-19	-2.17771	-1.11182	2.9117e-14	-2.20486	-1.11302	2.62468e-06	-2.20411	-1.10702
74972502	chr5:74972502:G:A	1.96867e-19	-2.1448	-1.29165	2.44008e-14	-2.20351	-1.29108	2.15947e-06	-2.2147	-1.29153
74973478	chr5:74973478:G:A	1.48459e-18	-4.25965e-10	-1.41609	1.95372e-13	-4.25965e-10	-1.4143	1.7471e-05	-4.25965e-10	-1.41555
74973737	chr5:74973737:A:T	6.74821e-19	-1.23816	-0.966373	7.65129e-14	-1.3882	-0.96354	1.00329e-05	-0.979911	-0.990304
74973899	chr5:74973899:C:A	1.65249e-19	-2.20981	-1.40172	2.14384e-14	-2.22184	-1.40218	1.92698e-06	-2.21924	-1.40089
74975200	chr5:74975200:C:T	1.94237e-19	-2.19924	-1.25065	2.59485e-14	-2.17517	-1.25792	2.42134e-06	-2.13871	-1.25305
74975466	chr5:74975466:A:G	3.02133e-19	-1.95367	-1.05444	4.1461e-14	-1.90028	-1.06417	3.79538e-06	-1.90618	-1.03612
74976495	chr5:74976495:C:T	1.59433e-18	-4.25965e-10	-1.34477	2.08233e-13	-4.25965e-10	-1.35054	1.8695e-05	-4.25965e-10	-1.34783
74976778	chr5:74976778:G:T	4.96696e-18	1.20817	-1.41658	6.14252e-13	1.14782	-1.41662	0.000193167	2.4046	-1.41713
74977433	chr5:74977433:A:T	1.79895e-19	-2.20638	-1.32022	2.40278e-14	-2.18568	-1.32431	2.22794e-06	-2.15308	-1.32193
74977516	chr5:74977516:A:G	8.60311e-19	-0.755218	-1.20647	7.16331e-14	-1.21901	-1.19864	8.70083e-06	-0.920582	-1.19209
74977603	chr5:74977603:C:T	2.84936e-18	-4.25965e-10	-0.764128	3.80666e-13	-4.25965e-10	-0.747281	3.38539e-05	-4.25965e-10	-0.754034
74977666	chr5:74977666:C:A	1.46093e-18	-1.43215	-4.01506e-10	2.0131e-13	-1.38436	-4.01506e-10	1.72901e-05	-1.42596	-4.01506e-10
74977870	chr5:74977870:C:T	1.65672e-19	-2.21982	-1.38915	2.17495e-14	-2.22012	-1.38949	1.97221e-06	-2.20891	-1.38803
74978222	chr5:74978222:C:T	1.52094e-18	-4.25965e-10	-1.39189	2.00152e-13	-4.25965e-10	-1.39013	1.7842e-05	-4.25965e-10	-1.39453
74978741	chr5:74978741:C:G	1.56978e-18	-4.25965e-10	-1.36029	2.05294e-13	-4.25965e-10	-1.36476	1.84006e-05	-4.25965e-10	-1.3637
74978850	chr5:74978850:G:A	1.22517e-18	-0.876155	-0.731991	1.08568e-13	-1.26405	-0.737781	1.32497e-05	-0.965843	-0.726273
74978893	chr5:74978893:A:T	2.80901e-19	-2.19364	-0.887339	3.6362e-14	-2.21416	-0.881523	3.23938e-06	-2.21316	-0.887544
74979453	chr5:74979453:A:G	2.3536e-19	-2.0493	-1.20856	2.91929e-14	-2.10916	-1.20612	2.64341e-06	-2.10073	-1.20328
74979770	chr5:74979770:G:A	1.67522e-19	-2.18838	-1.40948	2.26454e-14	-2.15878	-1.41046	2.11031e-06	-2.1192	-1.41005
74979845	chr5:74979845:G:A	3.45684e-18	0.839319	-1.41019	4.29445e-13	0.783122	-1.40983	0.000126006	1.96731	-1.40707
74980199	chr5:74980199:A:G	1.94589e-19	-2.19182	-1.25626	2.66727e-14	-2.14498	-1.26058	2.39302e-06	-2.13782	-1.26571
74980435	chr5:74980435:AATCCTG:A	3.13999e-18	-4.25965e-10	-0.667003	4.1732e-13	-4.25965e-10	-0.65535	3.75399e-05	-4.25965e-10	-0.650683
74980580	chr5:74980580:T:A	1.01709e-18	-1.79428	-4.01506e-10	1.48272e-13	-1.69015	-4.01506e-10	1.27473e-05	-1.73076	-4.01506e-10
74980733	chr5:74980733:C:A	1.77379e-18	-4.25965e-10	-1.2381	2.34703e-13	-4.25965e-10	-1.23088	2.10278e-05	-4.25965e-10	-1.23024
74981084	chr5:74981084:G:C	7.95019e-19	-0.627273	-1.41334	8.79716e-14	-0.799606	-1.41258	1.12616e-05	-0.441097	-1.41359
74981483	chr5:74981483:T:C	4.17165e-19	-1.47677	-1.20872	5.69883e-14	-1.42813	-1.21823	5.33647e-06	-1.39844	-1.20308
74981484	chr5:74981484:A:C	1.67338e-18	-4.25965e-10	-1.29638	2.21736e-13	-4.25965e-10	-1.28772	1.96058e-05	-4.25965e-10	-1.30026
74981498	chr5:74981498:C:T	1.55192e-18	-4.25965e-10	-1.37173	2.0321e-13	-4.25965e-10	-1.37497	1.83247e-05	-4.25965e-10	-1.36784
74981963	chr5:74981963:A:T	4.15923e-18	1.02228	-1.40817	5.13936e-13	0.960943	-1.40805	0.000156686	2.18282	-1.40466
74983003	chr5:74983003:T:C	3.37821e-18	-4.25965e-10	-0.593875	4.52603e-13	-4.25965e-10	-0.574189	4.01644e-05	-4.25965e-10	-0.583106
74984468	chr5:74984468:C:G	1.48501e-18	-4.25965e-10	-1.4158	1.95119e-13	-4.25965e-10	-1.4156	1.74833e-05	-4.25965e-10	-1.41484
74984471	chr5:74984471:G:A	3.92247e-19	-1.83771	-0.909373	5.62627e-14	-1.7274	-0.931773	5.29793e-06	-1.70578	-0.902987
74984949	chr5:74984949:G:A	1.52983e-18	-4.25965e-10	-1.38606	2.00263e-13	-4.25965e-10	-1.38957	1.79857e-05	-4.25965e-10	-1.38651
74985098	chr5:74985098:G:A	7.95822e-19	-2.0396	-4.01506e-10	1.19636e-13	-1.90475	-4.01506e-10	1.02763e-05	-1.94625	-4.01506e-10
74985168	chr5:74985168:G:A	1.69565e-18	-1.28316	-4.01506e-10	2.0034e-13	-1.38919	-4.01506e-10	1.64307e-05	-1.47694	-4.01506e-10
74985456	chr5:74985456:T:C	3.36972e-19	-1.90211	-0.996868	4.79471e-14	-1.80405	-1.01506	4.46938e-06	-1.78249	-0.996345
74985662	chr5:74985662:T:C	1.66913e-18	-4.25965e-10	-1.29892	2.19253e-13	-4.25965e-10	-1.29898	1.97558e-05	-4.25965e-10	-1.29264
74985780	chr5:74985780:G:C	3.18186e-19	-1.85283	-1.10352	4.77158e-14	-1.71426	-1.10968	4.33641e-06	-1.69177	-1.11727
74985818	chr5:74985818:C:T	2.73216e-19	-2.22136	-0.88735	3.65921e-14	-2.21275	-0.87662	3.29005e-06	-2.20336	-0.88183
74985899	chr5:74985899:T:C	4.60853e-18	1.12733	-1.41065	5.78412e-13	1.08127	-1.41019	0.000178947	2.32392	-1.41291
74985922	chr5:74985922:G:A	2.43103e-18	-4.25965e-10	-0.922907	3.20518e-13	-4.25965e-10	-0.919266	2.89728e-05	-4.25965e-10	-0.909729
74985942	chr5:74985942:C:T	1.56357e-18	-4.25965e-10	-1.36425	2.05145e-13	-4.25965e-10	-1.36549	1.84704e-05	-4.25965e-10	-1.35992
74985966	chr5:74985966:C:T	7.4184e-19	-0.856871	-1.25297	7.84343e-14	-1.06483	-1.26212	1.06518e-05	-0.650984	-1.25937
74986197	chr5:74986197:A:T	3.90376e-19	-1.69463	-1.05724	5.95893e-14	-1.53673	-1.06499	5.47422e-06	-1.50452	-1.07152
74986596	chr5:74986596:T:C	1.6858e-18	-4.25965e-10	-1.28898	2.20854e-13	-4.25965e-10	-1.2917	1.99545e-05	-4.25965e-10	-1.28263
74987140	chr5:74987140:G:A	3.18559e-18	-4.25965e-10	-0.652584	3.94131e-13	-4.25965e-10	-0.712519	3.73198e-05	-4.25965e-10	-0.656562
74987376	chr5:74987376:T:C	4.29744e-19	-1.65583	-0.99996	6.51183e-14	-1.51042	-1.00258	5.99598e-06	-1.48017	-1.00482
74987733	chr5:74987733:G:A	2.12015e-18	-4.25965e-10	-1.05973	2.81598e-13	-4.25965e-10	-1.04872	2.50091e-05	-4.25965e-10	-1.05685
74987748	chr5:74987748:T:C	3.20531e-18	-4.25965e-10	-0.646414	4.13208e-13	-4.25965e-10	-0.665253	3.84524e-05	-4.25965e-10	-0.626665
74987851	chr5:74987851:C:T	2.86606e-19	-1.65603	-1.40484	4.16895e-14	-1.55553	-1.40343	3.79921e-06	-1.53493	-1.40636
74987903	chr5:74987903:A:G	2.36596e-18	-4.25965e-10	-0.95004	3.10543e-13	-4.25965e-10	-0.950883	2.77448e-05	-4.25965e-10	-0.95304
74987979	chr5:74987979:T:C	1.49409e-18	-4.25965e-10	-1.40971	1.96489e-13	-4.25965e-10	-1.4086	1.76106e-05	-4.25965e-10	-1.40759
74988042	chr5:74988042:C:T	2.29962e-18	-4.25965e-10	-0.978477	2.99656e-13	-4.25965e-10	-0.986567	2.74764e-05	-4.25965e-10	-0.962759
74988149	chr5:74988149:G:A	3.07584e-18	-4.25965e-10	-0.687645	4.13286e-13	-4.25965e-10	-0.665065	3.6565e-05	-4.25965e-10	-0.676997
74988634	chr5:74988634:A:G	2.93093e-19	-1.68746	-1.35103	4.07632e-14	-1.6315	-1.34993	3.80883e-06	-1.58425	-1.35451
74988684	chr5:74988684:C:T	1.49837e-18	-4.25965e-10	-1.40684	1.96584e-13	-4.25965e-10	-1.40812	1.76151e-05	-4.25965e-10	-1.40733
74989238	chr5:74989238:C:T	2.48093e-19	-2.02352	-1.18165	3.24835e-14	-2.02132	-1.18715	2.9249e-06	-2.00486	-1.19797
74989393	chr5:74989393:G:A	1.65739e-17	1.9341	-0.93749	2.09743e-12	1.88982	-0.930552	0.000832445	3.34751	-0.899232
74990009	chr5:74990009:G:A	4.21838e-19	-1.64757	-1.02678	6.14053e-14	-1.54476	-1.02694	5.63466e-06	-1.5216	-1.02555
74990301	chr5:74990301:C:T	1.66191e-18	-4.25965e-10	-1.30325	2.20594e-13	-4.25965e-10	-1.29288	1.95144e-05	-4.25965e-10	-1.30493
74990488	chr5:74990488:G:T	1.52016e-18	-4.25965e-10	-1.3924	2.00227e-13	-4.25965e-10	-1.38975	1.7901e-05	-4.25965e-10	-1.39123
74990557	chr5:74990557:T:C	2.9508e-19	-1.70418	-1.32756	4.279e-14	-1.60662	-1.32628	3.88189e-06	-1.58801	-1.33176
74990603	chr5:74990603:T:C	7.58218e-19	-0.730571	-1.35744	7.66262e-14	-0.992367	-1.3579	9.48158e-06	-0.671834	-1.3549
74990623	chr5:74990623:C:T	2.66831e-19	-1.8355	-1.29686	3.89428e-14	-1.72539	-1.30172	3.62533e-06	-1.68115	-1.30699
74990895	chr5:74990895:C:T	1.21289e-18	-0.434098	-1.18412	1.24552e-13	-0.674604	-1.18988	1.62892e-05	-0.295	-1.19059
74990909	chr5:74990909:A:G	2.84139e-19	-1.7312	-1.33832	3.9414e-14	-1.67708	-1.338	3.68252e-06	-1.63034	-1.34215
74990931	chr5:74990931:A:T	1.82844e-18	-4.25965e-10	-1.20776	2.40817e-13	-4.25965e-10	-1.20517	2.14986e-05	-4.25965e-10	-1.2081
74991030	chr5:74991030:T:C	2.55542e-19	-1.91623	-1.25937	3.94888e-14	-1.75255	-1.26064	4.32628e-06	-1.55487	-1.25651
74991500	chr5:74991500:A:G	7.92041e-19	-0.78896	-1.2554	8.05264e-14	-1.04732	-1.25329	9.87554e-06	-0.735045	-1.25098
74991581	chr5:74991581:G:A	1.754e-19	-2.2212	-1.33071	2.31671e-14	-2.21022	-1.33625	2.14506e-06	-2.1901	-1.32282
74991786	chr5:74991786:A:G	2.54747e-19	-1.90407	-1.27463	3.70741e-14	-1.79446	-1.28183	3.44056e-06	-1.75471	-1.28574
74991820	chr5:74991820:C:T	6.44406e-18	-4.25965e-10	0.0519372	8.21623e-13	-4.25965e-10	0.0220785	7.80764e-05	-4.25965e-10	0.0816008
74991862	chr5:74991862:G:A	5.00608e-18	-4.25965e-10	-0.200569	6.40292e-13	-4.25965e-10	-0.227279	5.95025e-05	-4.25965e-10	-0.190068
74991917	chr5:74991917:T:C	4.09826e-19	-1.48572	-1.21752	4.31634e-14	-1.70917	-1.21504	4.69167e-06	-1.51442	-1.21588
74991988	chr5:74991988:C:T	7.11625e-19	-1.17032	-0.981103	7.35844e-14	-1.40297	-0.987799	8.50633e-06	-1.1414	-0.993873
74992071	chr5:74992071:T:A	2.84526e-19	-1.7119	-1.35625	4.12387e-14	-1.61507	-1.35476	3.74157e-06	-1.59687	-1.35971
74992141	chr5:74992141:C:T	3.03548e-18	-4.25965e-10	-0.700854	4.02534e-13	-4.25965e-10	-0.691425	3.61342e-05	-4.25965e-10	-0.688848
74992874	chr5:74992874:C:A	7.71109e-19	-1.11993	-0.951216	7.91484e-14	-1.35989	-0.957986	9.20267e-06	-1.09219	-0.964407
74992898	chr5:74992898:C:T	6.48604e-18	-4.25965e-10	0.0584294	8.26673e-13	-4.25965e-10	0.0282054	7.85908e-05	-4.25965e-10	0.088168
74992942	chr5:74992942:C:T	7.45493e-19	-0.743401	-1.36153	7.53292e-14	-1.00565	-1.36168	9.30524e-06	-0.686407	-1.3591
74993025	chr5:74993025:A:T	1.53725e-18	-4.25965e-10	-1.38123	2.01456e-13	-4.25965e-10	-1.38363	1.81152e-05	-4.25965e-10	-1.37933
74993059	chr5:74993059:A:G	1.49145e-18	-4.25965e-10	-1.41147	1.95556e-13	-4.25965e-10	-1.41336	1.75218e-05	-4.25965e-10	-1.41264
74993148	chr5:74993148:A:G	2.81048e-19	-1.72815	-1.3523	4.06815e-14	-1.63266	-1.35077	3.68819e-06	-1.61505	-1.3559
74993358	chr5:74993358:C:G	7.46038e-19	-0.734512	-1.36969	7.54441e-14	-0.995759	-1.37005	9.32556e-06	-0.675888	-1.36744
74993451	chr5:74993451:T:C	2.26527e-17	2.02852	-0.719463	2.88366e-12	1.98552	-0.707909	0.00116636	3.45821	-0.672646
74994251	chr5:74994251:A:T	3.89995e-19	-1.54485	-1.20799	5.57749e-14	-1.45367	-1.2142	5.14858e-06	-1.43102	-1.20634
74994694	chr5:74994694:T:C	9.15393e-19	-0.828438	-1.07119	9.3631e-14	-1.08127	-1.06857	1.14657e-05	-0.771917	-1.06481
74995127	chr5:74995127:G:C	5.21729e-19	-1.29345	-1.16838	5.55808e-14	-1.50348	-1.16788	6.30324e-06	-1.25897	-1.17605
74995447	chr5:74995447:G:A	1.75387e-18	-4.25965e-10	-1.2494	2.33336e-13	-4.25965e-10	-1.23673	2.05828e-05	-4.25965e-10	-1.25163
74996146	chr5:74996146:T:C	4.16917e-19	-1.43257	-1.25352	4.4221e-14	-1.64778	-1.25223	4.99688e-06	-1.40729	-1.25998
74996539	chr5:74996539:A:G	2.65953e-18	-4.25965e-10	-0.833072	3.42669e-13	-4.25965e-10	-0.852438	3.18724e-05	-4.25965e-10	-0.814348
74996588	chr5:74996588:T:C	2.18227e-18	-4.25965e-10	-1.03086	2.88983e-13	-4.25965e-10	-1.02284	2.59828e-05	-4.25965e-10	-1.01865
74996658	chr5:74996658:A:C	2.94524e-19	-1.63493	-1.39868	3.14467e-14	-1.84492	-1.39599	3.38159e-06	-1.65998	-1.39776
74996794	chr5:74996794:A:G	4.26538e-19	-1.39866	-1.26462	4.604e-14	-1.59609	-1.2636	5.14763e-06	-1.36673	-1.27082
74996994	chr5:74996994:A:T	6.7082e-18	-4.25965e-10	0.0921087	8.70229e-13	-4.25965e-10	0.0795528	8.20364e-05	-4.25965e-10	0.131076
74997191	chr5:74997191:C:T	6.79701e-19	-2.19732	-4.01506e-10	9.1364e-14	-2.17435	-4.01506e-10	8.08426e-06	-2.18617	-4.01506e-10
74997343	chr5:74997343:A:T	2.37363e-19	-1.9144	-1.33498	3.45477e-14	-1.80652	-1.34035	3.20719e-06	-1.76738	-1.34332
74997403	chr5:74997403:G:A	4.17053e-19	-1.43085	-1.25491	4.52648e-14	-1.62213	-1.25454	5.03323e-06	-1.39878	-1.26125
74997442	chr5:74997442:CA:C	4.35383e-19	-1.40556	-1.23719	4.70963e-14	-1.60022	-1.23679	5.25813e-06	-1.37244	-1.24387
74998155	chr5:74998155:G:A	1.48618e-18	-4.25965e-10	-1.41501	1.95221e-13	-4.25965e-10	-1.41507	1.74714e-05	-4.25965e-10	-1.41552
74998277	chr5:74998277:T:A	3.47592e-18	-1.07005	0.504681	4.75914e-13	-1.00354	0.479572	4.90422e-05	-0.911127	0.52772
74998301	chr5:74998301:A:G	8.13642e-19	-0.788329	-1.22913	1.1438e-13	-0.718142	-1.23153	1.1412e-05	-0.616836	-1.22459
74998559	chr5:74998559:T:C	1.60596e-18	-4.25965e-10	-1.3375	2.09765e-13	-4.25965e-10	-1.34322	1.89458e-05	-4.25965e-10	-1.3345
74998788	chr5:74998788:T:C	2.40307e-19	-1.90195	-1.33511	3.50101e-14	-1.79307	-1.3405	3.2555e-06	-1.75229	-1.34345
74999932	chr5:74999932:A:C	6.63802e-19	-0.971132	-1.24986	6.80465e-14	-1.22183	-1.24718	8.20437e-06	-0.926041	-1.24538
74999941	chr5:74999941:G:C	7.25227e-18	-0.917772	1.08786	1.01845e-12	-0.836434	1.07327	0.00010561	-0.738515	1.12218
75000546	chr5:75000546:T:C	2.98394e-18	-4.25965e-10	-0.717978	3.86184e-13	-4.25965e-10	-0.732888	3.56562e-05	-4.25965e-10	-0.702163
75000817	chr5:75000817:A:G	1.54116e-18	-4.25965e-10	-1.37869	2.02e-13	-4.25965e-10	-1.38093	1.81965e-05	-4.25965e-10	-1.37486
75000881	chr5:75000881:C:T	1.4946e-18	-4.25965e-10	-1.40937	1.96371e-13	-4.25965e-10	-1.4092	1.75445e-05	-4.25965e-10	-1.41134
75001205	chr5:75001205:C:A	4.64332e-19	-1.49902	-1.07936	6.59927e-14	-1.42025	-1.07941	6.07864e-06	-1.39639	-1.07492
75001716	chr5:75001716:CTTG:C	4.84428e-19	-1.58932	-0.946688	6.79892e-14	-1.51372	-0.956131	6.35001e-06	-1.4881	-0.939535
75002308	chr5:75002308:G:C	1.56621e-18	-0.0159271	-1.34664	1.4154e-13	-0.387438	-1.34919	2.05501e-05	0.100364	-1.35359
75002361	chr5:75002361:G:A	1.69782e-19	-2.21919	-1.36527	2.23589e-14	-2.22018	-1.3618	1.99836e-06	-2.21166	-1.3721
75002811	chr5:75002811:G:A	2.61094e-18	0.534167	-1.38568	3.46469e-13	0.545779	-1.38719	3.81967e-05	0.753143	-1.38648
75002840	chr5:75002840:T:G	2.59859e-19	-2.05654	-1.1023	3.30883e-14	-2.0785	-1.11153	3.07312e-06	-2.06091	-1.09248
75002848	chr5:75002848:T:C	1.61724e-18	-0.280451	-1.05005	2.29794e-13	-0.197285	-1.05474	2.21109e-05	-0.125714	-1.0543
75002907	chr5:75002907:T:C	9.32819e-18	1.3382	-0.916377	1.21214e-12	1.33476	-0.92382	0.000136768	1.55459	-0.912388
75002992	chr5:75002992:C:T	2.07326e-19	-1.97039	-1.4143	2.60998e-14	-2.01278	-1.41449	2.39583e-06	-1.98887	-1.41349
75003052	chr5:75003052:C:T	7.94764e-19	-2.04093	-4.01506e-10	1.24634e-13	-1.86382	-4.01506e-10	1.0839e-05	-1.89294	-4.01506e-10
75003121	chr5:75003121:G:A	4.41101e-17	3.06335	-1.08789	4.4889e-12	2.78762	-1.06746	0.00121492	3.90565	-1.07931
75003492	chr5:75003492:C:T	6.9564e-19	-0.762374	-1.41177	1.02869e-13	-0.645778	-1.40997	9.48381e-06	-0.616544	-1.40996
75004002	chr5:75004002:A:G	1.57095e-18	-4.25965e-10	-1.35954	2.05436e-13	-4.25965e-10	-1.36407	1.85421e-05	-4.25965e-10	-1.35604
75004359	chr5:75004359:G:A	9.75618e-18	0.974624	-0.507945	8.8131e-13	0.57937	-0.487163	0.000148815	1.21821	-0.491593
75004933	chr5:75004933:C:A	1.98596e-18	-0.0445567	-1.08056	3.24087e-13	0.158531	-1.06672	2.90469e-05	0.151416	-1.05859
75005409	chr5:75005409:T:C	1.04632e-17	0.973707	-0.437068	9.11074e-13	0.537867	-0.412447	0.000156	1.1929	-0.419126
75005496	chr5:75005496:G:A	1.05263e-18	-0.524399	-1.23553	1.76535e-13	-0.27925	-1.23644	1.59018e-05	-0.281322	-1.22833
75006027	chr5:75006027:A:C	1.94859e-18	-0.0226261	-1.12149	3.17737e-13	0.181133	-1.10911	2.84566e-05	0.173331	-1.10104
75006163	chr5:75006163:G:C	1.53229e-18	-4.25965e-10	-1.38446	2.00886e-13	-4.25965e-10	-1.38646	1.79706e-05	-4.25965e-10	-1.38735
75006184	chr5:75006184:G:A	1.91706e-18	-0.0149694	-1.14546	3.12812e-13	0.189661	-1.13326	2.79958e-05	0.181828	-1.12586
75006244	chr5:75006244:AC:A	3.5884e-18	-4.25965e-10	-0.533515	4.82544e-13	-4.25965e-10	-0.510131	4.29417e-05	-4.25965e-10	-0.516244
75006416	chr5:75006416:T:C	6.93033e-18	0.48431	-0.359626	6.42009e-13	0.111862	-0.336464	9.69714e-05	0.643328	-0.344999
75006580	chr5:75006580:A:C	1.68483e-18	-4.25965e-10	-1.28956	2.20705e-13	-4.25965e-10	-1.29238	2.02993e-05	-4.25965e-10	-1.2655
75007271	chr5:75007271:A:C	4.253e-19	-2.15962	-0.506568	6.59679e-14	-2.01049	-0.489549	6.03544e-06	-1.96787	-0.510564
75007294	chr5:75007294:A:G	2.23514e-18	0.060091	-1.06701	3.67515e-13	0.270448	-1.05289	3.28727e-05	0.261076	-1.04452
75007386	chr5:75007386:G:A	1.50404e-18	-4.25965e-10	-1.40307	1.98761e-13	-4.25965e-10	-1.3971	1.76372e-05	-4.25965e-10	-1.40608
75007441	chr5:75007441:A:C	3.91504e-18	-4.25965e-10	-0.446396	5.04388e-13	-4.25965e-10	-0.465858	4.57558e-05	-4.25965e-10	-0.452768
75007736	chr5:75007736:G:C	1.14789e-17	1.24519	-0.615901	1.03568e-12	0.848581	-0.594971	0.000175716	1.49238	-0.599596
75007972	chr5:75007972:C:T	1.61554e-18	-0.230436	-1.10112	2.586e-13	-0.0446903	-1.08923	2.32056e-05	-0.051628	-1.08006
75007995	chr5:75007995:C:G	1.49183e-18	-4.25965e-10	-1.41122	1.95847e-13	-4.25965e-10	-1.41187	1.75617e-05	-4.25965e-10	-1.41036
75008041	chr5:75008041:T:C	2.16563e-18	0.00853491	-1.04705	3.55933e-13	0.21824	-1.0327	3.18361e-05	0.208549	-1.02403
75008334	chr5:75008334:G:A	3.35249e-18	-4.25965e-10	-0.601518	4.54931e-13	-4.25965e-10	-0.569059	3.95315e-05	-4.25965e-10	-0.598991
75008610	chr5:75008610:C:T	5.81141e-19	-1.91115	-0.442831	6.66828e-14	-2.05865	-0.430602	6.79015e-06	-1.90111	-0.4595
75008777	chr5:75008777:A:G	5.2743e-18	-4.25965e-10	-0.148377	6.74589e-13	-4.25965e-10	-0.1751	6.386e-05	-4.25965e-10	-0.119395
75009068	chr5:75009068:T:C	1.77292e-18	-4.25965e-10	-1.2386	2.34573e-13	-4.25965e-10	-1.23144	2.06739e-05	-4.25965e-10	-1.24722
75009745	chr5:75009745:G:A	7.12307e-18	-0.229219	0.381336	7.56838e-13	-0.477713	0.417659	9.77785e-05	-0.0848953	0.391513
75009930	chr5:75009930:T:C	3.34784e-18	-4.25965e-10	-0.602908	4.45739e-13	-4.25965e-10	-0.58947	3.99857e-05	-4.25965e-10	-0.587566
75009963	chr5:75009963:G:C	1.86432e-18	-4.25965e-10	-1.18832	2.48159e-13	-4.25965e-10	-1.17513	2.17159e-05	-4.25965e-10	-1.19804
75009979	chr5:75009979:G:A	6.61788e-19	-1.85075	-0.373282	7.45963e-14	-2.01642	-0.360689	7.74404e-06	-1.8387	-0.390467
75009991	chr5:75009991:T:G	2.26185e-18	-4.25965e-10	-0.99504	2.97669e-13	-4.25965e-10	-0.993221	2.68188e-05	-4.25965e-10	-0.986984
75010142	chr5:75010142:A:G	4.16616e-18	0.432982	-0.81721	3.63844e-13	0.00495234	-0.79743	5.79653e-05	0.58809	-0.804331
75010395	chr5:75010395:A:C	1.66491e-18	-4.25965e-10	-1.30145	2.21681e-13	-4.25965e-10	-1.28796	1.95685e-05	-4.25965e-10	-1.30217
75010609	chr5:75010609:T:C	1.25788e-17	-0.224952	0.94574	1.3428e-12	-0.479901	0.993208	0.000173753	-0.0854884	0.967036
75010614	chr5:75010614:G:A	4.73399e-18	-4.25965e-10	-0.256454	6.18368e-13	-4.25965e-10	-0.262119	5.6848e-05	-4.25965e-10	-0.235706
75011656	chr5:75011656:T:C	1.51026e-17	1.05194	-0.148291	1.27616e-12	0.565626	-0.103215	0.000221675	1.26064	-0.135514
75011687	chr5:75011687:G:A	3.97292e-18	-4.25965e-10	-0.431722	5.12533e-13	-4.25965e-10	-0.449839	4.81162e-05	-4.25965e-10	-0.402467
75011712	chr5:75011712:C:T	2.04824e-18	0.031154	-1.12539	3.35207e-13	0.239784	-1.11424	3.01237e-05	0.234319	-1.1051
75011853	chr5:75011853:T:C	1.43419e-17	1.02073	-0.16877	1.20513e-12	0.542505	-0.137366	0.000213502	1.23496	-0.1474
75011867	chr5:75011867:C:A	1.92275e-18	-0.0321492	-1.12532	3.13397e-13	0.172063	-1.1138	2.81236e-05	0.165484	-1.10496
75012020	chr5:75012020:T:C	1.0328e-18	-0.469821	-1.30913	1.23502e-13	-0.56289	-1.31005	2.6692e-05	0.319772	-1.3115
75012033	chr5:75012033:G:A	1.84829e-18	-4.25965e-10	-1.19696	2.44951e-13	-4.25965e-10	-1.18814	2.15217e-05	-4.25965e-10	-1.20702
75013736	chr5:75013736:C:T	8.41707e-19	-0.776585	-1.20696	1.03808e-13	-0.837224	-1.20944	1.27214e-05	-0.528632	-1.20417
75013855	chr5:75013855:G:A	2.08905e-18	-4.25965e-10	-1.07451	2.78801e-13	-4.25965e-10	-1.05871	2.42823e-05	-4.25965e-10	-1.08634
75014089	chr5:75014089:G:A	1.57409e-18	-4.25965e-10	-1.35755	2.07893e-13	-4.25965e-10	-1.35218	1.86064e-05	-4.25965e-10	-1.35258
75014091	chr5:75014091:C:T	6.79704e-19	-2.19732	-4.01506e-10	8.94943e-14	-2.19503	-4.01506e-10	8.12362e-06	-2.18131	-4.01506e-10
75014140	chr5:75014140:C:T	2.04407e-18	-4.25965e-10	-1.09628	2.72019e-13	-4.25965e-10	-1.08333	2.40539e-05	-4.25965e-10	-1.09579
75014536	chr5:75014536:A:G	1.99154e-18	-0.0197856	-1.10253	3.25301e-13	0.185827	-1.09028	2.9183e-05	0.178886	-1.08139
75014579	chr5:75014579:A:C	1.92905e-17	1.25857	-0.110176	1.76676e-12	0.853693	-0.0659918	0.000293135	1.50137	-0.096825
75015337	chr5:75015337:C:T	1.48613e-17	-0.214686	1.10222	1.58962e-12	-0.468463	1.15051	0.000206569	-0.0709171	1.12547
75015382	chr5:75015382:C:T	1.94951e-18	-0.018982	-1.12466	3.18095e-13	0.185105	-1.11196	2.85205e-05	0.178976	-1.10444
75015393	chr5:75015393:C:T	2.05382e-18	-4.25965e-10	-1.09152	2.72616e-13	-4.25965e-10	-1.08114	2.38626e-05	-4.25965e-10	-1.10378
75016657	chr5:75016657:G:C	8.9092e-19	-1.92672	-4.01506e-10	1.16223e-13	-1.93369	-4.01506e-10	1.0903e-05	-1.88705	-4.01506e-10
75016662	chr5:75016662:T:C	2.77594e-17	1.73476	-0.22241	2.25672e-12	1.22285	-0.190385	0.000413586	1.95856	-0.209781
75016876	chr5:75016876:G:A	1.47866e-17	0.488272	0.394225	1.42681e-12	0.141448	0.432544	0.000205909	0.630231	0.421116
75016877	chr5:75016877:A:C	1.57283e-17	0.525154	0.419086	1.51405e-12	0.175952	0.457388	0.000219198	0.667762	0.446127
75016921	chr5:75016921:G:A	9.00121e-19	-1.41276	-0.503684	9.09966e-14	-1.68575	-0.492629	1.05409e-05	-1.4066	-0.514217
75016949	chr5:75016949:C:T	2.55941e-18	-4.25965e-10	-0.871444	3.38596e-13	-4.25965e-10	-0.864397	2.9775e-05	-4.25965e-10	-0.882417
75017026	chr5:75017026:A:G	2.31451e-18	-4.25965e-10	-0.972023	3.04541e-13	-4.25965e-10	-0.970397	2.74492e-05	-4.25965e-10	-0.963752
75017063	chr5:75017063:A:G	7.18421e-19	-0.934109	-1.20781	8.90493e-14	-0.990245	-1.20977	1.07098e-05	-0.700035	-1.2049
75017236	chr5:75017236:AC:A	8.94861e-19	-1.92231	-4.01506e-10	1.14066e-13	-1.95243	-4.01506e-10	1.01134e-05	-1.96223	-4.01506e-10
75017558	chr5:75017558:G:A	9.86576e-19	-1.9605	0.135759	1.31247e-13	-1.94724	0.135118	1.18881e-05	-1.94225	0.141694
75017719	chr5:75017719:T:G	1.50848e-18	-4.25965e-10	-1.40012	1.97467e-13	-4.25965e-10	-1.40363	1.77056e-05	-4.25965e-10	-1.40221
75017922	chr5:75017922:C:A	6.28172e-19	-0.891352	-1.38481	1.02297e-13	-0.674669	-1.38666	9.21593e-06	-0.670253	-1.3849
75017976	chr5:75017976:C:T	2.5879e-17	0.0178047	1.42441	2.7163e-12	-0.261322	1.47914	0.000364966	0.175669	1.44805
75018078	chr5:75018078:T:C	5.47609e-18	-4.25965e-10	-0.110831	7.00234e-13	-4.25965e-10	-0.137789	6.63301e-05	-4.25965e-10	-0.0814433
75018166	chr5:75018166:G:T	7.32521e-19	-1.01756	-1.10492	9.11236e-14	-1.07143	-1.10556	1.08653e-05	-0.789444	-1.10107
75018561	chr5:75018561:C:T	1.34817e-18	-0.331819	-1.18066	2.16062e-13	-0.142816	-1.17082	1.94143e-05	-0.147959	-1.16212
75018833	chr5:75018833:A:G	2.03404e-18	-2.11032	1.00912	3.21516e-13	-1.95912	1.04296	2.96088e-05	-1.89604	1.00803
75019059	chr5:75019059:T:C	3.92847e-17	1.78566	0.0739544	3.44969e-12	1.33623	0.120607	0.000608293	2.04746	0.0871081
75019513	chr5:75019513:G:A	9.63542e-19	-0.7702	-1.07816	1.5202e-13	-0.600472	-1.06472	1.34412e-05	-0.621466	-1.0563
75020395	chr5:75020395:G:A	4.22321e-18	-4.25965e-10	-0.370627	5.53332e-13	-4.25965e-10	-0.373245	5.06479e-05	-4.25965e-10	-0.35119
75020860	chr5:75020860:A:G	4.28959e-19	-1.31684	-1.34078	5.28085e-14	-1.38372	-1.33881	6.02438e-06	-1.15107	-1.3292
75021215	chr5:75021215:T:C	4.71126e-18	-4.25965e-10	-0.261267	6.28582e-13	-4.25965e-10	-0.245736	5.65299e-05	-4.25965e-10	-0.241317
75021555	chr5:75021555:T:C	2.0026e-19	-2.1949	-1.22446	2.79079e-14	-2.13007	-1.23022	2.61451e-06	-2.10125	-1.21376
75021761	chr5:75021761:C:T	1.40766e-17	-4.25965e-10	0.833293	1.86352e-12	-4.25965e-10	0.84102	0.000164269	-4.25965e-10	0.825418
75022591	chr5:75022591:C:T	2.25064e-18	-4.25965e-10	-1.00001	3.04284e-13	-4.25965e-10	-0.971241	2.64062e-05	-4.25965e-10	-1.00249
75022657	chr5:75022657:G:C	2.44753e-18	-4.25965e-10	-0.916144	3.31815e-13	-4.25965e-10	-0.884627	2.87092e-05	-4.25965e-10	-0.918869
75023251	chr5:75023251:A:G	5.34625e-19	-1.06823	-1.36918	8.60246e-14	-0.862408	-1.37216	7.60897e-06	-0.877462	-1.3693
75023500	chr5:75023500:C:A	1.80008e-18	-0.734089	-0.489304	2.23598e-13	-0.81093	-0.468422	4.6695e-05	0.0382687	-0.47072
75023706	chr5:75023706:A:G	5.22982e-19	-1.09002	-1.36941	8.39143e-14	-0.887007	-1.3724	7.42149e-06	-0.902183	-1.36952
75024672	chr5:75024672:G:A	4.58283e-19	-1.20937	-1.38212	7.34631e-14	-1.00801	-1.38441	6.47233e-06	-1.02634	-1.38222
75024906	chr5:75024906:G:A	1.76287e-18	-1.24428	-4.01506e-10	2.29282e-13	-1.25425	-4.01506e-10	2.63954e-05	-1.0029	-4.01506e-10
75024985	chr5:75024985:G:A	2.34879e-18	-4.25965e-10	-0.957323	3.11187e-13	-4.25965e-10	-0.94881	2.83522e-05	-4.25965e-10	-0.931383
75025728	chr5:75025728:C:T	3.45078e-19	-2.22212	-0.653085	4.47368e-14	-2.22087	-0.667533	4.28938e-06	-2.22198	-0.597965
75026481	chr5:75026481:ACT:A	1.48375e-18	-4.25965e-10	-1.41665	1.9501e-13	-4.25965e-10	-1.41615	1.74509e-05	-4.25965e-10	-1.4167
75026861	chr5:75026861:T:A	5.30724e-19	-2.07032	-0.374414	6.40057e-14	-2.18233	-0.347899	5.53969e-06	-2.18335	-0.380798
75027546	chr5:75027546:T:C	2.35764e-18	-4.25965e-10	-0.953561	3.12347e-13	-4.25965e-10	-0.945089	2.84565e-05	-4.25965e-10	-0.927712
75027659	chr5:75027659:T:G	5.01045e-18	0.373567	-0.573264	6.26879e-13	0.296091	-0.544541	0.000179225	1.44829	-0.535734
75027764	chr5:75027764:C:T	1.05224e-18	-0.480739	-1.27956	9.49811e-14	-0.867093	-1.26843	9.74716e-06	-0.724222	-1.27489
75027974	chr5:75027974:C:T	8.06831e-19	-2.02586	-4.01506e-10	9.05086e-14	-2.18376	-4.01506e-10	8.17551e-06	-2.17494	-4.01506e-10
75028178	chr5:75028178:G:A	2.56065e-18	-4.25965e-10	-0.870962	3.39452e-13	-4.25965e-10	-0.861872	3.09776e-05	-4.25965e-10	-0.842823
75028248	chr5:75028248:A:C	2.49841e-18	-4.25965e-10	-0.895568	3.31258e-13	-4.25965e-10	-0.886307	3.0202e-05	-4.25965e-10	-0.868178
75028612	chr5:75028612:G:A	6.06997e-18	0.782799	-0.790667	5.12173e-13	0.325132	-0.775673	8.88097e-05	0.990205	-0.779797
75028626	chr5:75028626:C:T	7.79853e-19	-2.05987	-4.01506e-10	1.04061e-13	-2.04423	-4.01506e-10	8.95626e-06	-2.08373	-4.01506e-10
75028723	chr5:75028723:G:A	6.25551e-18	0.831235	-0.808994	5.25881e-13	0.37009	-0.79422	9.15988e-05	1.03962	-0.798284
75029852	chr5:75029852:A:G	3.43118e-18	-4.25965e-10	-0.578319	4.63858e-13	-4.25965e-10	-0.549625	4.02569e-05	-4.25965e-10	-0.580806
75029870	chr5:75029870:T:C	3.45369e-18	-4.25965e-10	-0.571779	4.66937e-13	-4.25965e-10	-0.543009	4.05208e-05	-4.25965e-10	-0.574271
75030136	chr5:75030136:TG:T	1.5161e-18	-4.25965e-10	-1.39508	2.00279e-13	-4.25965e-10	-1.38949	1.78323e-05	-4.25965e-10	-1.39508
75030705	chr5:75030705:T:C	3.08944e-18	0.447687	-1.13092	3.7413e-13	0.365451	-1.13005	0.000106879	1.50543	-1.10982
75031587	chr5:75031587:T:C	3.43389e-18	-4.25965e-10	-0.577529	4.64247e-13	-4.25965e-10	-0.548786	4.02889e-05	-4.25965e-10	-0.580011
75031611	chr5:75031611:G:A	6.68188e-18	0.90755	-0.819372	5.57011e-13	0.438174	-0.804792	9.78408e-05	1.11608	-0.808822
75031800	chr5:75031800:G:A	3.72825e-18	-4.25965e-10	-0.495284	4.98879e-13	-4.25965e-10	-0.47684	4.46227e-05	-4.25965e-10	-0.477844
75032026	chr5:75032026:T:C	1.65776e-17	0.374519	0.622314	2.55092e-12	0.488614	0.666394	0.000509501	1.31236	0.644988
75032086	chr5:75032086:C:T	1.02034e-18	-0.772956	-1.01813	1.60962e-13	-0.600391	-1.00765	1.41775e-05	-0.629289	-0.99514
75032187	chr5:75032187:C:T	1.67229e-19	-2.1838	-1.41581	2.13411e-14	-2.21324	-1.41533	1.95331e-06	-2.19156	-1.415
75032243	chr5:75032243:C:T	7.00059e-18	0.947822	-0.813049	5.82452e-13	0.476575	-0.798532	0.000102913	1.1602	-0.802407
75032351	chr5:75032351:T:C	1.53029e-18	-4.25965e-10	-1.38577	2.01699e-13	-4.25965e-10	-1.38243	1.80667e-05	-4.25965e-10	-1.38201
75032818	chr5:75032818:A:G	2.04124e-18	0.317777	-1.41544	2.78485e-13	0.355008	-1.41485	5.8082e-05	1.20111	-1.41534
75033151	chr5:75033151:C:T	4.91648e-18	-4.25965e-10	-0.21863	6.65415e-13	-4.25965e-10	-0.188793	5.71166e-05	-4.25965e-10	-0.230993
75033435	chr5:75033435:G:C	6.21073e-19	-1.04334	-1.24419	7.01723e-14	-1.21089	-1.22736	7.44583e-06	-1.02461	-1.24382
75033510	chr5:75033510:C:T	4.08449e-18	-4.25965e-10	-0.404026	5.28148e-13	-4.25965e-10	-0.419827	4.77316e-05	-4.25965e-10	-0.410493
75033797	chr5:75033797:G:A	1.56646e-18	-4.25965e-10	-1.3624	2.05675e-13	-4.25965e-10	-1.36291	1.85868e-05	-4.25965e-10	-1.35363
75034167	chr5:75034167:T:C	1.49146e-18	-4.25965e-10	-1.41146	1.97246e-13	-4.25965e-10	-1.40475	1.75016e-05	-4.25965e-10	-1.41379
75034760	chr5:75034760:A:G	1.82695e-18	-4.25965e-10	-1.20857	2.42196e-13	-4.25965e-10	-1.19946	2.17231e-05	-4.25965e-10	-1.19771
75034926	chr5:75034926:T:C	8.10708e-19	-0.778015	-1.24306	8.92648e-14	-0.97099	-1.22661	9.73102e-06	-0.758105	-1.24266
75035184	chr5:75035184:C:T	1.70932e-18	-4.25965e-10	-1.27513	2.25424e-13	-4.25965e-10	-1.27122	1.98527e-05	-4.25965e-10	-1.28775
75035314	chr5:75035314:G:A	7.65185e-19	-2.07886	-4.01506e-10	1.01694e-13	-2.06724	-4.01506e-10	1.1218e-05	-1.85857	-4.01506e-10
75035606	chr5:75035606:T:C	2.43313e-18	-4.25965e-10	-0.922042	3.22316e-13	-4.25965e-10	-0.913671	2.93882e-05	-4.25965e-10	-0.895495
75035791	chr5:75035791:C:A	1.4487e-18	-1.44055	-4.01506e-10	1.84064e-13	-1.47392	-4.01506e-10	1.64285e-05	-1.47707	-4.01506e-10
75035868	chr5:75035868:T:C	2.27856e-18	-0.987679	-4.01506e-10	3.43242e-13	-0.850768	-4.01506e-10	2.79246e-05	-0.94658	-4.01506e-10
75035946	chr5:75035946:G:C	1.56482e-18	-4.25965e-10	-1.36345	2.05555e-13	-4.25965e-10	-1.36349	1.85649e-05	-4.25965e-10	-1.35481
75035991	chr5:75035991:C:A	3.60191e-19	-1.44087	-1.39147	4.53316e-14	-1.48435	-1.39085	5.03788e-06	-1.26702	-1.39209
75036110	chr5:75036110:G:A	4.65064e-18	-4.25965e-10	-0.274217	6.26562e-13	-4.25965e-10	-0.248956	5.40582e-05	-4.25965e-10	-0.286026
75036241	chr5:75036241:A:C	4.71577e-19	-2.21169	-0.351206	6.2779e-14	-2.21705	-0.332534	5.52012e-06	-2.21644	-0.351248
75036347	chr5:75036347:T:TA	1.71684e-18	-4.25965e-10	-1.27074	2.26983e-13	-4.25965e-10	-1.26433	2.00315e-05	-4.25965e-10	-1.27878
75036400	chr5:75036400:G:A	1.55223e-18	-4.25965e-10	-1.37153	2.03741e-13	-4.25965e-10	-1.37235	1.8535e-05	-4.25965e-10	-1.35643
75036579	chr5:75036579:G:A	2.61459e-18	-4.25965e-10	-0.850116	3.47006e-13	-4.25965e-10	-0.83986	3.16456e-05	-4.25965e-10	-0.821488
75036633	chr5:75036633:CCT:C	2.62373e-18	-4.25965e-10	-0.846624	3.48231e-13	-4.25965e-10	-0.836338	3.1759e-05	-4.25965e-10	-0.81791
75036761	chr5:75036761:GC:G	8.99496e-19	-1.91714	-4.01506e-10	1.15776e-13	-1.93755	-4.01506e-10	1.08822e-05	-1.88896	-4.01506e-10
75036774	chr5:75036774:A:G	1.50135e-18	-4.25965e-10	-1.40486	1.97451e-13	-4.25965e-10	-1.40371	1.76439e-05	-4.25965e-10	-1.4057
75036981	chr5:75036981:A:G	4.06278e-18	-4.25965e-10	-0.409355	5.3221e-13	-4.25965e-10	-0.412166	4.87165e-05	-4.25965e-10	-0.39007
75037218	chr5:75037218:T:C	4.10027e-18	-4.25965e-10	-0.400169	5.25908e-13	-4.25965e-10	-0.424077	4.94883e-05	-4.25965e-10	-0.37435
75037299	chr5:75037299:T:C	1.5787e-18	-4.25965e-10	-1.35462	2.07537e-13	-4.25965e-10	-1.35389	1.85689e-05	-4.25965e-10	-1.3546
75038412	chr5:75038412:C:T	4.70967e-18	-4.25965e-10	-0.261605	6.16341e-13	-4.25965e-10	-0.265403	5.65566e-05	-4.25965e-10	-0.240845
75039082	chr5:75039082:G:T	4.79477e-18	0.840698	-1.08439	5.84372e-13	0.763878	-1.08254	0.000183746	1.99928	-1.06181
75039149	chr5:75039149:A:G	1.23029e-18	-1.60397	-4.01506e-10	1.55405e-13	-1.64317	-4.01506e-10	1.39583e-05	-1.64001	-4.01506e-10
75039294	chr5:75039294:A:G	1.59934e-18	-4.25965e-10	-1.34163	2.1081e-13	-4.25965e-10	-1.33825	1.87727e-05	-4.25965e-10	-1.34368
75039370	chr5:75039370:A:G	3.55632e-19	-1.70181	-1.14327	4.21294e-14	-1.7936	-1.15486	4.07191e-06	-1.72494	-1.14704
75040179	chr5:75040179:A:G	2.28839e-18	-4.25965e-10	-0.983373	3.02398e-13	-4.25965e-10	-0.977458	2.80988e-05	-4.25965e-10	-0.940359
75040294	chr5:75040294:TCTC:T	1.85602e-18	-4.25965e-10	-1.19279	2.48359e-13	-4.25965e-10	-1.17433	2.16569e-05	-4.25965e-10	-1.20076
75040534	chr5:75040534:A:G	1.61681e-19	-2.22051	-1.41285	2.17006e-14	-2.19741	-1.41445	1.90568e-06	-2.21692	-1.41433
75040641	chr5:75040641:T:C	1.62465e-18	-4.25965e-10	-1.32593	2.13404e-13	-4.25965e-10	-1.32602	1.93582e-05	-4.25965e-10	-1.31297
75040765	chr5:75040765:C:T	3.58604e-18	0.562343	-1.09652	4.35788e-13	0.482809	-1.09486	0.000128281	1.65232	-1.07418
75040897	chr5:75040897:C:T	2.43112e-18	-4.25965e-10	-0.922872	3.24924e-13	-4.25965e-10	-0.905612	2.83008e-05	-4.25965e-10	-0.933198
75041058	chr5:75041058:C:T	1.7475e-19	-2.20609	-1.34954	2.276e-14	-2.22126	-1.34293	2.01391e-06	-2.22119	-1.35482
75041118	chr5:75041118:T:C	7.67438e-18	1.45466	-1.22799	1.1036e-12	1.54453	-1.2274	0.000264025	2.52017	-1.22021
75041253	chr5:75041253:C:A	3.9437e-18	-4.25965e-10	-0.439102	5.22812e-13	-4.25965e-10	-0.429982	4.80741e-05	-4.25965e-10	-0.403343
75041254	chr5:75041254:C:A	6.63144e-19	-2.22199	-4.01506e-10	8.72e-14	-2.221	-4.01506e-10	8.22093e-06	-2.1694	-4.01506e-10
75041314	chr5:75041314:A:T	3.96387e-18	0.920111	-1.35411	3.63079e-13	0.563723	-1.35831	8.7499e-05	1.54146	-1.34592
75041727	chr5:75041727:A:G	8.54194e-19	-0.676034	-1.29279	1.2691e-13	-0.551288	-1.29444	1.11244e-05	-0.579759	-1.28719
75042114	chr5:75042114:C:T	1.57638e-18	-4.25965e-10	-1.35609	2.07933e-13	-4.25965e-10	-1.35199	1.8425e-05	-4.25965e-10	-1.36238
75042630	chr5:75042630:T:C	1.50116e-18	-4.25965e-10	-1.40499	1.97244e-13	-4.25965e-10	-1.40476	1.76876e-05	-4.25965e-10	-1.40322
75042727	chr5:75042727:G:A	1.08002e-18	-0.835932	-0.898309	1.71643e-13	-0.643871	-0.899918	1.59134e-05	-0.616824	-0.892104
75042728	chr5:75042728:T:C	8.72796e-19	-1.94728	-4.01506e-10	1.21102e-13	-1.89257	-4.01506e-10	1.0535e-05	-1.92139	-4.01506e-10
75042747	chr5:75042747:A:C	9.13835e-19	-0.878503	-1.02282	1.55223e-13	-0.623264	-1.02108	1.35754e-05	-0.648566	-1.01926
75042765	chr5:75042765:G:A	2.32566e-18	-0.0641082	-0.903109	2.79328e-13	-0.159918	-0.896898	6.68434e-05	0.815648	-0.889382
75043153	chr5:75043153:G:A	1.13307e-18	-0.790143	-0.896153	1.80182e-13	-0.597569	-0.897668	1.66698e-05	-0.572627	-0.889859
75043651	chr5:75043651:G:A	1.79635e-18	-4.25965e-10	-1.22547	2.38813e-13	-4.25965e-10	-1.21352	2.09553e-05	-4.25965e-10	-1.2337
75043747	chr5:75043747:G:A	1.32948e-17	-4.25965e-10	0.776149	1.74084e-12	-4.25965e-10	0.772917	0.000165309	-4.25965e-10	0.831732
75043795	chr5:75043795:A:G	1.09141e-18	-0.82589	-0.897863	1.73197e-13	-0.635413	-0.899364	1.60128e-05	-0.611119	-0.891579
75044005	chr5:75044005:T:C	1.52092e-18	-4.25965e-10	-1.39191	1.9982e-13	-4.25965e-10	-1.39179	1.79352e-05	-4.25965e-10	-1.38932
75044361	chr5:75044361:T:C	3.06737e-18	-4.25965e-10	-0.690401	4.02634e-13	-4.25965e-10	-0.691175	3.63559e-05	-4.25965e-10	-0.68273
75045125	chr5:75045125:G:C	1.58729e-18	-4.25965e-10	-1.34919	2.08753e-13	-4.25965e-10	-1.34805	1.87847e-05	-4.25965e-10	-1.34305
75045242	chr5:75045242:G:T	1.53543e-18	0.018313	-1.40073	1.86875e-13	-0.057665	-1.4011	3.48828e-05	0.680698	-1.40479
75045492	chr5:75045492:T:C	1.70151e-17	-4.25965e-10	1.02288	2.22644e-12	-4.25965e-10	1.01895	0.000211926	-4.25965e-10	1.08015
75045780	chr5:75045780:T:C	1.55325e-18	-4.25965e-10	-1.37087	2.05504e-13	-4.25965e-10	-1.36374	1.81276e-05	-4.25965e-10	-1.37865
75045890	chr5:75045890:A:C	6.86603e-19	-2.18722	-4.01506e-10	8.83325e-14	-2.2081	-4.01506e-10	7.99018e-06	-2.19787	-4.01506e-10
75045931	chr5:75045931:TG:T	1.55226e-18	-4.25965e-10	-1.37151	2.03396e-13	-4.25965e-10	-1.37405	1.83828e-05	-4.25965e-10	-1.36467
75046211	chr5:75046211:C:T	9.18819e-19	-1.02169	-0.874194	1.52951e-13	-0.785937	-0.873149	1.34175e-05	-0.811372	-0.868156
75046355	chr5:75046355:A:C	1.69554e-18	-4.25965e-10	-1.28322	2.24233e-13	-4.25965e-10	-1.27652	2.00457e-05	-4.25965e-10	-1.27807
75046488	chr5:75046488:G:A	1.85358e-19	-2.13879	-1.3579	2.35034e-14	-2.1758	-1.35625	2.17425e-06	-2.14456	-1.35484
75046684	chr5:75046684:C:T	1.94242e-17	-4.25965e-10	1.1553	2.53825e-12	-4.25965e-10	1.15003	0.000249135	-4.25965e-10	1.24191
75046807	chr5:75046807:C:T	6.63337e-19	-2.22169	-4.01506e-10	8.71092e-14	-2.22204	-4.01506e-10	8.12421e-06	-2.18124	-4.01506e-10
75046877	chr5:75046877:C:T	1.85529e-18	-1.44137	0.24819	2.8329e-13	-1.30105	0.258316	2.56209e-05	-1.33285	0.300169
75046951	chr5:75046951:T:C	2.14842e-19	-2.22169	-1.12739	2.79713e-14	-2.22137	-1.13666	2.50441e-06	-2.22173	-1.1363
75047071	chr5:75047071:T:G	2.39729e-18	-4.25965e-10	-0.936884	3.16194e-13	-4.25965e-10	-0.932849	2.78924e-05	-4.25965e-10	-0.947734
75047169	chr5:75047169:T:C	1.69919e-17	-4.25965e-10	1.02152	2.22355e-12	-4.25965e-10	1.01766	0.000211634	-4.25965e-10	1.07877
75047532	chr5:75047532:T:A	1.72351e-18	-4.25965e-10	-1.26686	2.26988e-13	-4.25965e-10	-1.26431	2.0202e-05	-4.25965e-10	-1.27031
75047772	chr5:75047772:T:C	3.60048e-18	-4.25965e-10	-0.530156	4.70328e-13	-4.25965e-10	-0.535774	4.13559e-05	-4.25965e-10	-0.553872
75047784	chr5:75047784:CT:C	9.44541e-19	-1.39118	-0.477096	1.39665e-13	-1.2734	-0.476557	1.29863e-05	-1.26216	-0.450037
75047919	chr5:75047919:AC:A	3.42262e-18	-4.25965e-10	-0.580817	4.4764e-13	-4.25965e-10	-0.585213	3.93537e-05	-4.25965e-10	-0.603497
75047944	chr5:75047944:G:A	2.73681e-18	0.588642	-1.39307	2.31921e-13	0.148222	-1.39103	5.29568e-05	1.08234	-1.38895
75048488	chr5:75048488:A:G	2.72347e-18	0.0648377	-0.874154	3.14564e-13	-0.070572	-0.867443	7.70324e-05	0.934693	-0.866554
75048667	chr5:75048667:A:G	1.42201e-17	1.91552	-1.07208	1.95097e-12	1.95897	-1.0721	0.000501567	3.01397	-1.07232
75048785	chr5:75048785:G:A	1.20284e-18	-0.878635	-0.747902	2.03983e-13	-0.623721	-0.747446	1.79058e-05	-0.649498	-0.741466
75048975	chr5:75048975:T:C	2.02986e-17	-4.25965e-10	1.19933	2.65578e-12	-4.25965e-10	1.19529	0.000253347	-4.25965e-10	1.25867
75049154	chr5:75049154:C:G	1.883e-18	-1.17836	-4.01506e-10	3.06135e-13	-0.965176	-4.01506e-10	2.49091e-05	-1.06085	-4.01506e-10
75049451	chr5:75049451:C:T	1.59946e-18	-4.25965e-10	-1.34156	2.11245e-13	-4.25965e-10	-1.33619	1.89286e-05	-4.25965e-10	-1.33541
75049544	chr5:75049544:C:A	2.23199e-19	-2.17676	-1.13415	3.02994e-14	-2.14573	-1.13235	2.58226e-06	-2.17884	-1.14858
75049770	chr5:75049770:T:C	1.22203e-18	-0.824355	-0.786354	2.06484e-13	-0.570283	-0.788699	1.81414e-05	-0.597578	-0.780312
75049953	chr5:75049953:T:C	1.17786e-16	2.87647	0.0811791	8.01452e-12	2.21507	0.0847378	0.00420878	3.92377	0.14507
75050125	chr5:75050125:C:T	6.0877e-19	-2.07696	-0.23058	8.59697e-14	-2.00291	-0.232303	7.46231e-06	-2.07545	-0.190776
75051486	chr5:75051486:CT:C	1.73837e-18	0.158642	-1.41692	2.88866e-13	0.39321	-1.41645	5.43203e-05	1.13489	-1.41608
75051965	chr5:75051965:G:A	1.51753e-18	-4.25965e-10	-1.39414	1.99736e-13	-4.25965e-10	-1.39221	1.7914e-05	-4.25965e-10	-1.39051
75052274	chr5:75052274:A:G	1.72311e-18	-4.25965e-10	-1.26709	2.25064e-13	-4.25965e-10	-1.27282	2.0143e-05	-4.25965e-10	-1.27323
75052307	chr5:75052307:G:A	2.26897e-19	-1.89895	-1.39553	2.73707e-14	-1.98603	-1.3937	2.52001e-06	-1.95513	-1.39669
75053405	chr5:75053405:G:A	2.0242e-18	-0.134773	-0.971273	3.1284e-13	0.0392214	-0.982735	5.58849e-05	0.732531	-0.985323
75053733	chr5:75053733:C:T	1.6233e-18	-0.0211385	-1.30563	2.60169e-13	0.185678	-1.31355	4.81162e-05	0.916195	-1.31866
75053805	chr5:75053805:G:A	1.09298e-18	-0.35811	-1.36421	1.91187e-13	-0.0669102	-1.36904	3.14984e-05	0.548229	-1.37438
75053810	chr5:75053810:C:T	1.56703e-18	-4.25965e-10	-1.36204	2.063e-13	-4.25965e-10	-1.35987	1.83546e-05	-4.25965e-10	-1.36621
75053856	chr5:75053856:G:C	4.00143e-18	-4.25965e-10	-0.42457	5.16172e-13	-4.25965e-10	-0.442763	4.8833e-05	-4.25965e-10	-0.387681
75054055	chr5:75054055:AGG:A	3.05299e-19	-1.78506	-1.21263	2.95595e-14	-2.1002	-1.2026	3.08545e-06	-1.94239	-1.207
75054233	chr5:75054233:C:T	1.77432e-18	-4.25965e-10	-1.2378	2.34112e-13	-4.25965e-10	-1.2334	2.10085e-05	-4.25965e-10	-1.23116
75054265	chr5:75054265:C:T	2.28736e-18	-4.25965e-10	-0.983825	3.06065e-13	-4.25965e-10	-0.965406	2.81426e-05	-4.25965e-10	-0.938802
75054426	chr5:75054426:G:C	1.98043e-18	-4.25965e-10	-1.12791	2.62128e-13	-4.25965e-10	-1.12037	2.31634e-05	-4.25965e-10	-1.13351
75054501	chr5:75054501:A:G	1.75189e-18	-4.25965e-10	-1.25053	2.30576e-13	-4.25965e-10	-1.24863	2.08196e-05	-4.25965e-10	-1.24019
75054876	chr5:75054876:A:G	1.93319e-18	-4.25965e-10	-1.15205	2.48604e-13	-4.25965e-10	-1.17334	2.29944e-05	-4.25965e-10	-1.14083
75055055	chr5:75055055:C:T	8.37839e-19	-1.98815	-4.01506e-10	1.00711e-13	-2.07695	-4.01506e-10	9.61647e-06	-2.01261	-4.01506e-10
75055701	chr5:75055701:C:T	3.36627e-18	-4.25965e-10	-0.597416	4.34129e-13	-4.25965e-10	-0.615863	4.09202e-05	-4.25965e-10	-0.564462
75056203	chr5:75056203:A:C	3.34466e-17	-4.25965e-10	1.69873	4.41649e-12	-4.25965e-10	1.7039	0.00043051	-4.25965e-10	1.78888
75056204	chr5:75056204:C:G	1.61693e-18	-4.25965e-10	-1.33069	2.1276e-13	-4.25965e-10	-1.32904	1.92381e-05	-4.25965e-10	-1.31919
75056355	chr5:75056355:A:G	2.64232e-18	0.574019	-1.41359	1.94504e-13	-0.00864918	-1.4101	3.11487e-05	0.575774	-1.41309
75056660	chr5:75056660:A:G	1.76247e-18	-4.25965e-10	-1.24451	2.33128e-13	-4.25965e-10	-1.23762	2.08679e-05	-4.25965e-10	-1.23788
75056746	chr5:75056746:C:T	2.95791e-17	-4.25965e-10	1.57585	4.0934e-12	-4.25965e-10	1.62793	0.00035341	-4.25965e-10	1.59154
75056790	chr5:75056790:T:A	4.31708e-19	-1.48977	-1.16145	6.7419e-14	-1.33002	-1.14826	7.36043e-06	-1.13647	-1.1435
75056915	chr5:75056915:T:G	5.64627e-19	-1.71204	-0.670776	6.53402e-14	-1.88396	-0.625637	6.04483e-06	-1.88256	-0.594324
75057209	chr5:75057209:T:G	1.61151e-18	-4.25965e-10	-1.33405	2.09768e-13	-4.25965e-10	-1.3432	1.89788e-05	-4.25965e-10	-1.33276
75057340	chr5:75057340:AAG:A	5.02933e-19	-1.65847	-0.840051	5.82047e-14	-1.79464	-0.830595	5.74116e-06	-1.69218	-0.836252
75057710	chr5:75057710:G:A	1.9676e-19	-2.03176	-1.40523	2.56819e-14	-2.03678	-1.40664	2.19839e-06	-2.08063	-1.40773
75057877	chr5:75057877:A:G	9.4034e-19	-1.67784	-0.194894	1.07675e-13	-1.86451	-0.145571	1.06139e-05	-1.85888	-0.0550397
75058096	chr5:75058096:C:T	7.8448e-19	-1.79189	-0.262062	9.28924e-14	-1.88065	-0.277112	8.17299e-06	-1.89905	-0.276198
75058597	chr5:75058597:G:A	7.26992e-18	1.54142	-1.36889	5.11104e-13	0.901136	-1.35377	0.00011201	1.80617	-1.36368
75058717	chr5:75058717:A:G	7.02932e-18	1.50259	-1.36372	4.93279e-13	0.859553	-1.34768	0.000107525	1.75984	-1.35821
75058934	chr5:75058934:G:A	1.85649e-18	-4.25965e-10	-1.19253	2.42167e-13	-4.25965e-10	-1.19958	2.18303e-05	-4.25965e-10	-1.19279
75059050	chr5:75059050:G:T	7.39186e-18	1.56643	-1.37727	5.17216e-13	0.922238	-1.36298	0.000113852	1.83128	-1.37247
75060030	chr5:75060030:G:A	1.85163e-19	-2.18708	-1.31066	2.36621e-14	-2.21909	-1.30624	2.15038e-06	-2.21212	-1.29832
75060171	chr5:75060171:A:G	1.58741e-18	-4.25965e-10	-1.34912	2.06819e-13	-4.25965e-10	-1.35736	1.85892e-05	-4.25965e-10	-1.35351
75061032	chr5:75061032:T:C	2.67279e-18	0.587507	-1.41561	2.09444e-13	0.0722785	-1.41703	4.40502e-05	0.925443	-1.4162
75061269	chr5:75061269:G:A	2.23806e-16	1.01409	2.58547	2.50772e-11	0.842866	2.59764	0.0154414	2.40255	2.96617
75061650	chr5:75061650:G:A	2.85726e-18	0.618287	-1.37964	2.26625e-13	0.102668	-1.36858	4.72975e-05	0.956377	-1.37601
75062141	chr5:75062141:T:C	2.57314e-19	-1.75356	-1.41512	3.16957e-14	-1.81957	-1.41345	2.82922e-06	-1.8222	-1.41389
75062430	chr5:75062430:C:T	1.49176e-18	-4.25965e-10	-1.41127	1.96986e-13	-4.25965e-10	-1.40607	1.75498e-05	-4.25965e-10	-1.41104
75063663	chr5:75063663:C:G	2.43403e-19	-1.80953	-1.41473	2.95723e-14	-1.88755	-1.41482	3.01883e-06	-1.75638	-1.41484
75064350	chr5:75064350:T:G	3.10622e-18	-4.25965e-10	-0.677815	4.12394e-13	-4.25965e-10	-0.667225	3.6353e-05	-4.25965e-10	-0.682812
75064717	chr5:75064717:AATT:A	2.57325e-19	-1.75736	-1.41128	2.86414e-14	-1.92456	-1.40979	2.61036e-06	-1.91301	-1.40359
75064732	chr5:75064732:T:A	5.30276e-18	-4.25965e-10	-0.142994	6.89103e-13	-4.25965e-10	-0.153812	6.68029e-05	-4.25965e-10	-0.0743413
75064905	chr5:75064905:C:T	7.75877e-19	-2.06498	-4.01506e-10	1.03086e-13	-2.05364	-4.01506e-10	8.06567e-06	-2.18847	-4.01506e-10
75065134	chr5:75065134:T:C	2.07858e-18	-4.25965e-10	-1.07954	2.73278e-13	-4.25965e-10	-1.07871	2.49036e-05	-4.25965e-10	-1.06108
75065724	chr5:75065724:T:C	1.54362e-18	-4.25965e-10	-1.37709	2.02694e-13	-4.25965e-10	-1.37751	1.82719e-05	-4.25965e-10	-1.37073
75065948	chr5:75065948:A:G	1.50336e-18	-4.25965e-10	-1.40352	1.97378e-13	-4.25965e-10	-1.40408	1.77485e-05	-4.25965e-10	-1.39978
75066032	chr5:75066032:C:A	3.80763e-18	0.887809	-1.36202	2.92615e-13	0.337731	-1.34808	6.41288e-05	1.24254	-1.35773
75066404	chr5:75066404:A:G	2.03046e-19	-2.06456	-1.34098	2.92887e-14	-1.96704	-1.34496	2.55002e-06	-2.00256	-1.33743
75066709	chr5:75066709:T:C	1.57505e-18	-4.25965e-10	-1.35694	2.05985e-13	-4.25965e-10	-1.3614	1.83812e-05	-4.25965e-10	-1.36476
75067406	chr5:75067406:T:C	4.97165e-18	-4.25965e-10	-0.207471	6.40388e-13	-4.25965e-10	-0.227129	6.25567e-05	-4.25965e-10	-0.140013
75067918	chr5:75067918:G:A	2.28284e-19	-1.87123	-1.41715	2.82695e-14	-1.93035	-1.41707	2.52848e-06	-1.93131	-1.41716
75068160	chr5:75068160:C:A	6.63997e-19	-2.2207	-4.01506e-10	8.87517e-14	-2.20336	-4.01506e-10	7.85163e-06	-2.21537	-4.01506e-10
75068475	chr5:75068475:G:A	3.63157e-18	0.833217	-1.35477	2.78645e-13	0.281817	-1.34108	6.04169e-05	1.1752	-1.35002
75068928	chr5:75068928:T:TA	1.84044e-19	-2.09778	-1.40602	2.36131e-14	-2.12082	-1.40658	2.05323e-06	-2.14415	-1.41253
75069201	chr5:75069201:C:T	3.36462e-18	0.79404	-1.39195	2.60012e-13	0.253877	-1.38235	5.63073e-05	1.14376	-1.38902
75069228	chr5:75069228:T:C	3.48453e-18	0.781698	-1.34459	2.69245e-13	0.236379	-1.32996	5.79047e-05	1.12219	-1.33948
75069718	chr5:75069718:G:T	3.85429e-19	-1.64508	-1.11954	4.53566e-14	-1.76748	-1.10716	4.07617e-06	-1.747	-1.12393
75069766	chr5:75069766:C:G	3.7348e-18	0.857422	-1.35095	2.87148e-13	0.307713	-1.33692	6.23435e-05	1.20263	-1.34605
75069877	chr5:75069877:A:T	1.52716e-18	-4.25965e-10	-1.38781	2.00536e-13	-4.25965e-10	-1.38821	1.80608e-05	-4.25965e-10	-1.38234
75069932	chr5:75069932:A:C	2.46805e-19	-2.02834	-1.18204	3.14883e-14	-2.04727	-1.19231	2.74529e-06	-2.0783	-1.1879
75070047	chr5:75070047:C:G	3.20025e-18	0.641656	-1.28965	2.697e-13	0.204296	-1.29619	9.74201e-05	1.56997	-1.26702
75070161	chr5:75070161:C:T	3.28717e-18	0.719192	-1.34039	2.55469e-13	0.179102	-1.32521	5.44462e-05	1.05625	-1.33512
75070198	chr5:75070198:A:G	3.07441e-18	0.728078	-1.41619	2.37068e-13	0.192791	-1.41365	5.09481e-05	1.07032	-1.4156
75070708	chr5:75070708:C:T	3.01619e-18	0.684855	-1.39208	2.35663e-13	0.155636	-1.38244	5.00362e-05	1.02582	-1.38916
75071863	chr5:75071863:A:G	2.14039e-19	-2.02599	-1.32683	3.1127e-14	-1.91933	-1.33179	2.70611e-06	-1.95756	-1.32302
75071887	chr5:75071887:G:A	1.75405e-18	-4.25965e-10	-1.24929	2.26572e-13	-4.25965e-10	-1.26614	2.06772e-05	-4.25965e-10	-1.24706
75072230	chr5:75072230:T:C	1.70103e-18	-4.25965e-10	-1.27999	2.20259e-13	-4.25965e-10	-1.2944	2.00471e-05	-4.25965e-10	-1.278
75072294	chr5:75072294:C:A	1.90936e-19	-2.16685	-1.30019	2.67531e-14	-2.10686	-1.2957	2.36103e-06	-2.12952	-1.28747
75072299	chr5:75072299:T:C	1.49814e-18	-4.25965e-10	-1.40699	1.96046e-13	-4.25965e-10	-1.41086	1.77763e-05	-4.25965e-10	-1.39822
75072332	chr5:75072332:G:A	1.84755e-17	1.22152	-0.116294	2.0523e-12	1.04548	-0.107968	0.00107887	2.66224	0.0453479
75072429	chr5:75072429:T:C	5.55538e-18	0.539012	-0.635467	4.94687e-13	0.156162	-0.64144	0.00019085	1.55044	-0.575044
75072817	chr5:75072817:G:T	3.8922e-18	0.894053	-1.3463	2.96594e-13	0.334934	-1.33177	6.49999e-05	1.23952	-1.34122
75073165	chr5:75073165:C:T	1.6053e-18	-4.25965e-10	-1.33791	2.09083e-13	-4.25965e-10	-1.34647	1.87916e-05	-4.25965e-10	-1.34268
75073321	chr5:75073321:C:T	1.54247e-18	-4.25965e-10	-1.37784	2.02532e-13	-4.25965e-10	-1.37831	1.82572e-05	-4.25965e-10	-1.37153
75073388	chr5:75073388:T:C	2.45096e-19	-1.80018	-1.41715	3.03178e-14	-1.86069	-1.41678	2.69957e-06	-1.86601	-1.41698
75074544	chr5:75074544:C:G	3.32675e-19	-2.13981	-0.772003	4.13007e-14	-2.15999	-0.808333	3.82342e-06	-2.15247	-0.782472
75074773	chr5:75074773:A:G	1.4328e-18	-1.45159	-4.01506e-10	1.93967e-13	-1.42151	-4.01506e-10	1.67546e-05	-1.45742	-4.01506e-10
75074943	chr5:75074943:T:C	3.54935e-19	-1.79499	-1.05205	4.18926e-14	-1.9133	-1.04079	4.06194e-06	-1.82497	-1.04946
75075070	chr5:75075070:A:G	2.52581e-19	-1.77043	-1.41681	3.09852e-14	-1.8397	-1.41599	2.77275e-06	-1.83992	-1.41633
75075347	chr5:75075347:C:G	1.54349e-18	-4.25965e-10	-1.37717	2.02201e-13	-4.25965e-10	-1.37994	1.80421e-05	-4.25965e-10	-1.38338
75075378	chr5:75075378:T:G	3.12279e-18	0.742729	-1.41522	2.40519e-13	0.20558	-1.41198	5.18023e-05	1.08577	-1.41443
75075642	chr5:75075642:T:A	1.49421e-18	-4.25965e-10	-1.40962	1.96309e-13	-4.25965e-10	-1.40951	1.75853e-05	-4.25965e-10	-1.40902
75075810	chr5:75075810:A:G	2.55511e-19	-1.75871	-1.417	3.14348e-14	-1.82411	-1.41718	2.80481e-06	-1.82758	-1.41717
75075822	chr5:75075822:T:C	2.02221e-18	-4.25965e-10	-1.10703	2.6412e-13	-4.25965e-10	-1.1128	2.50551e-05	-4.25965e-10	-1.05501
75076316	chr5:75076316:T:C	2.2241e-18	-0.0996828	-0.912189	3.06932e-13	-0.0466089	-0.915967	8.18612e-05	0.939954	-0.811016
75076873	chr5:75076873:C:T	3.63382e-19	-1.78812	-1.03541	4.28342e-14	-1.90778	-1.02409	4.16016e-06	-1.81769	-1.03285
75077197	chr5:75077197:T:C	2.12192e-18	-4.25965e-10	-1.0589	2.73904e-13	-4.25965e-10	-1.07643	2.47386e-05	-4.25965e-10	-1.06772
75077283	chr5:75077283:C:T	5.95622e-19	-1.84471	-0.484658	7.05064e-14	-1.9374	-0.496103	6.23234e-06	-1.94765	-0.498686
75077535	chr5:75077535:C:T	3.16305e-18	0.730973	-1.39066	2.45327e-13	0.194105	-1.38072	5.24912e-05	1.07221	-1.38765
75077559	chr5:75077559:AT:A	3.39784e-18	0.769648	-1.35773	2.62043e-13	0.223585	-1.34428	5.61921e-05	1.10577	-1.35309
75077633	chr5:75077633:A:G	2.22431e-18	-4.25965e-10	-1.01178	2.92608e-13	-4.25965e-10	-1.01037	2.66678e-05	-4.25965e-10	-0.992629
75078228	chr5:75078228:G:A	2.32679e-18	-4.25965e-10	-0.966733	3.05952e-13	-4.25965e-10	-0.965776	2.79159e-05	-4.25965e-10	-0.94689
75078547	chr5:75078547:A:G	2.35951e-17	1.31582	0.0339947	2.63938e-12	1.14401	0.0450903	0.00142132	2.7789	0.204356
75078866	chr5:75078866:G:A	3.37632e-18	-4.25965e-10	-0.594435	4.48453e-13	-4.25965e-10	-0.583399	3.87112e-05	-4.25965e-10	-0.619959
75079674	chr5:75079674:T:C	2.53843e-19	-1.76615	-1.41611	3.12181e-14	-1.83133	-1.41688	2.78833e-06	-1.83398	-1.41667
75079677	chr5:75079677:T:C	4.05533e-19	-1.65893	-1.05484	4.69685e-14	-1.79653	-1.0432	4.5968e-06	-1.69838	-1.05235
75079771	chr5:75079771:C:T	1.72209e-18	-4.25965e-10	-1.26768	2.25329e-13	-4.25965e-10	-1.27164	2.10334e-05	-4.25965e-10	-1.22997
75080377	chr5:75080377:G:C	2.90065e-18	-4.25965e-10	-0.746286	3.8548e-13	-4.25965e-10	-0.734714	3.39515e-05	-4.25965e-10	-0.751155
75080484	chr5:75080484:A:C	3.51162e-18	0.799914	-1.35506	2.7088e-13	0.253783	-1.34131	5.83898e-05	1.14139	-1.35033
75080746	chr5:75080746:C:T	3.64072e-18	0.830559	-1.3496	2.80074e-13	0.281227	-1.33538	6.06223e-05	1.17323	-1.34465
75080833	chr5:75080833:G:C	2.87925e-18	-0.0898983	-0.663793	3.96563e-13	-0.0386143	-0.667753	0.000108121	0.948708	-0.541545
75081176	chr5:75081176:T:C	3.26156e-18	0.787431	-1.41645	2.50041e-13	0.246582	-1.41416	5.42227e-05	1.13294	-1.41593
75081753	chr5:75081753:G:A	6.68849e-19	-2.21342	-4.01506e-10	8.93281e-14	-2.19689	-4.01506e-10	7.83803e-06	-2.2171	-4.01506e-10
75082337	chr5:75082337:C:G	1.75405e-18	-4.25965e-10	-1.24929	2.26572e-13	-4.25965e-10	-1.26614	2.06772e-05	-4.25965e-10	-1.24706
75082917	chr5:75082917:C:T	3.42649e-18	0.766146	-1.34583	2.65894e-13	0.225072	-1.33118	5.70953e-05	1.10939	-1.34075
75083456	chr5:75083456:T:C	3.27754e-18	0.707824	-1.33195	2.58184e-13	0.180235	-1.31577	5.45811e-05	1.04985	-1.32625
75083600	chr5:75083600:T:C	3.18266e-18	0.696492	-1.35	2.4805e-13	0.159981	-1.33555	5.26287e-05	1.03225	-1.34508
75083727	chr5:75083727:G:A	1.51109e-18	-4.25965e-10	-1.39839	1.98455e-13	-4.25965e-10	-1.39864	1.78521e-05	-4.25965e-10	-1.39396
75083771	chr5:75083771:A:G	2.77247e-19	-1.6769	-1.41717	3.39125e-14	-1.7486	-1.41682	3.0289e-06	-1.7509	-1.41699
75083800	chr5:75083800:A:T	3.61954e-18	0.81747	-1.34235	2.79242e-13	0.270228	-1.32735	6.03757e-05	1.16165	-1.33715
75083850	chr5:75083850:T:A	2.27327e-18	0.0413097	-1.03131	2.15484e-13	-0.309719	-1.0066	5.03472e-05	0.671369	-1.02851
75084002	chr5:75084002:G:A	4.8862e-18	1.13078	-1.35559	3.36481e-13	0.476273	-1.34693	0.00012141	1.87727	-1.35418
75084731	chr5:75084731:A:G	2.4393e-18	-4.25965e-10	-0.919512	3.25023e-13	-4.25965e-10	-0.905308	2.87633e-05	-4.25965e-10	-0.916986
75084976	chr5:75084976:T:C	2.52392e-19	-1.77082	-1.41717	3.11178e-14	-1.83459	-1.41684	2.77583e-06	-1.83812	-1.41701
75085134	chr5:75085134:A:G	1.05168e-18	-0.344535	-1.4163	1.15259e-13	-0.525123	-1.4169	2.59859e-05	0.394961	-1.41349
75085327	chr5:75085327:G:A	3.22744e-19	-1.89443	-1.04769	3.8632e-14	-1.9827	-1.05242	3.40941e-06	-1.99169	-1.05785
75085507	chr5:75085507:C:T	3.75979e-18	-4.25965e-10	-0.48686	4.84979e-13	-4.25965e-10	-0.505098	4.48657e-05	-4.25965e-10	-0.472413
75085679	chr5:75085679:G:GGT	2.5134e-19	-1.77515	-1.41702	3.09802e-14	-1.83868	-1.41717	2.76406e-06	-1.84221	-1.41718
75085714	chr5:75085714:C:T	2.70298e-19	-1.95063	-1.16882	3.2681e-14	-2.02865	-1.17376	2.89265e-06	-2.03692	-1.17699
75086377	chr5:75086377:T:C	2.36495e-18	-4.25965e-10	-0.950464	3.1311e-13	-4.25965e-10	-0.94265	2.7614e-05	-4.25965e-10	-0.957763
75086497	chr5:75086497:T:C	2.44688e-18	-4.25965e-10	-0.91641	3.11529e-13	-4.25965e-10	-0.947712	2.89441e-05	-4.25965e-10	-0.910721
75086557	chr5:75086557:G:T	1.92703e-17	1.29066	-0.143322	2.13395e-12	1.11493	-0.138398	0.00114012	2.74177	0.0210282
75086616	chr5:75086616:G:C	7.22764e-19	-2.13589	-4.01506e-10	9.62244e-14	-2.12252	-4.01506e-10	8.56272e-06	-2.12867	-4.01506e-10
75087036	chr5:75087036:A:G	1.8328e-18	-4.25965e-10	-1.20537	2.36134e-13	-4.25965e-10	-1.2248	2.16129e-05	-4.25965e-10	-1.2028
75087144	chr5:75087144:T:C	1.86478e-19	-2.07714	-1.41352	2.39326e-14	-2.09976	-1.4142	2.08822e-06	-2.12334	-1.41644
75087356	chr5:75087356:A:G	2.12387e-18	-4.25965e-10	-1.05798	2.79266e-13	-4.25965e-10	-1.05704	2.5436e-05	-4.25965e-10	-1.03992
75087694	chr5:75087694:AG:A	2.04294e-19	-2.13128	-1.26814	2.90281e-14	-2.05891	-1.26203	2.55115e-06	-2.08603	-1.25351
75087733	chr5:75087733:TG:T	2.03436e-19	-2.13953	-1.26409	2.88286e-14	-2.06998	-1.25786	2.53626e-06	-2.09615	-1.24925
75088290	chr5:75088290:A:G	1.89808e-18	0.153209	-1.32359	1.90086e-13	-0.135676	-1.30605	3.40171e-05	0.569396	-1.31862
75088961	chr5:75088961:A:T	1.49745e-18	-4.25965e-10	-1.40746	1.96714e-13	-4.25965e-10	-1.40745	1.76239e-05	-4.25965e-10	-1.40683
75090608	chr5:75090608:T:A	5.83687e-19	-1.69917	-0.650446	6.84384e-14	-1.81642	-0.646849	6.83603e-06	-1.72214	-0.631738
75090680	chr5:75090680:C:T	2.47578e-18	-4.25965e-10	-0.904665	3.25709e-13	-4.25965e-10	-0.9032	2.97428e-05	-4.25965e-10	-0.883499
75091113	chr5:75091113:G:A	1.59998e-18	-4.25965e-10	-1.34123	2.08431e-13	-4.25965e-10	-1.3496	1.87313e-05	-4.25965e-10	-1.34589
75091127	chr5:75091127:A:G	1.56976e-17	0.942284	-4.01506e-10	2.05718e-12	0.939889	-4.01506e-10	0.000177345	0.902009	-4.01506e-10
75091256	chr5:75091256:C:T	2.40465e-18	-4.25965e-10	-0.933817	3.16325e-13	-4.25965e-10	-0.932434	2.88709e-05	-4.25965e-10	-0.913252
75091492	chr5:75091492:C:G	3.41163e-18	0.746544	-1.33058	2.64722e-13	0.204008	-1.31453	5.65911e-05	1.08478	-1.32502
75091644	chr5:75091644:C:T	2.31601e-19	-1.85698	-1.41699	2.86379e-14	-1.91812	-1.41635	2.56263e-06	-1.91845	-1.4166
75091685	chr5:75091685:C:T	1.77067e-18	-4.25965e-10	-1.23986	2.32918e-13	-4.25965e-10	-1.23852	2.08559e-05	-4.25965e-10	-1.23845
75091939	chr5:75091939:G:A	2.08513e-18	-4.25965e-10	-1.07639	2.7246e-13	-4.25965e-10	-1.08171	2.44471e-05	-4.25965e-10	-1.07957
75092002	chr5:75092002:C:T	1.81023e-19	-2.18346	-1.33689	2.51485e-14	-2.1318	-1.33261	2.22016e-06	-2.1524	-1.32611
75092114	chr5:75092114:G:T	7.20442e-18	-4.25965e-10	0.163472	9.5487e-13	-4.25965e-10	0.172371	9.7052e-05	-4.25965e-10	0.29916
75092499	chr5:75092499:C:T	2.40568e-18	-4.25965e-10	-0.933389	3.06854e-13	-4.25965e-10	-0.962832	2.84274e-05	-4.25965e-10	-0.928732
75092542	chr5:75092542:T:C	1.50801e-18	-4.25965e-10	-1.40043	1.97813e-13	-4.25965e-10	-1.40188	1.78067e-05	-4.25965e-10	-1.39651
75092674	chr5:75092674:A:G	5.30619e-18	-4.25965e-10	-0.142349	6.58469e-13	-4.25965e-10	-0.199287	6.3406e-05	-4.25965e-10	-0.126529
75092761	chr5:75092761:T:C	2.88108e-18	-4.25965e-10	-0.753058	3.82821e-13	-4.25965e-10	-0.741637	3.61728e-05	-4.25965e-10	-0.68778
75093042	chr5:75093042:TAC:T	6.75728e-19	-2.20319	-4.01506e-10	8.88391e-14	-2.20238	-4.01506e-10	7.9766e-06	-2.19957	-4.01506e-10
75093552	chr5:75093552:G:A	2.06073e-18	-4.25965e-10	-1.08816	2.6781e-13	-4.25965e-10	-1.09893	2.42318e-05	-4.25965e-10	-1.08842
75093895	chr5:75093895:T:C	1.70094e-18	-4.25965e-10	-1.28004	2.20244e-13	-4.25965e-10	-1.29447	2.00461e-05	-4.25965e-10	-1.27805
75093974	chr5:75093974:G:A	3.052e-18	0.668025	-1.36345	2.40202e-13	0.141767	-1.34949	5.08194e-05	1.0114	-1.35921
75094076	chr5:75094076:A:C	2.91591e-18	0.638887	-1.37993	2.29451e-13	0.114879	-1.36839	4.83961e-05	0.979714	-1.37638
75094454	chr5:75094454:G:A	6.42176e-19	-1.66984	-0.584279	7.51397e-14	-1.7883	-0.581552	7.52489e-06	-1.69302	-0.564852
75094816	chr5:75094816:G:C	2.79055e-17	-4.25965e-10	1.5176	3.65761e-12	-4.25965e-10	1.51536	0.00041141	-4.25965e-10	1.7435
75095357	chr5:75095357:C:T	1.77192e-18	-4.25965e-10	-1.23916	2.28637e-13	-4.25965e-10	-1.25707	2.08868e-05	-4.25965e-10	-1.23697
75095793	chr5:75095793:T:A	1.98824e-19	-2.01824	-1.40831	2.4271e-14	-2.09113	-1.40879	2.14501e-06	-2.09881	-1.41414
75096222	chr5:75096222:A:T	1.11663e-17	-4.25965e-10	0.601679	1.50554e-12	-4.25965e-10	0.627705	0.000135196	-4.25965e-10	0.630642
75096450	chr5:75096450:G:A	1.90531e-18	-4.25965e-10	-1.16658	2.44938e-13	-4.25965e-10	-1.1882	2.24769e-05	-4.25965e-10	-1.1636
75096796	chr5:75096796:A:G	2.18907e-19	-1.98386	-1.34647	3.21724e-14	-1.86741	-1.35069	2.78322e-06	-1.90946	-1.34302
75096800	chr5:75096800:C:T	1.48703e-18	-4.25965e-10	-1.41444	1.953e-13	-4.25965e-10	-1.41467	1.75212e-05	-4.25965e-10	-1.41268
75096861	chr5:75096861:T:C	1.98692e-19	-2.05681	-1.37041	2.87403e-14	-1.95723	-1.37367	2.49981e-06	-1.99224	-1.36763
75097057	chr5:75097057:C:T	2.32333e-18	-0.289652	-0.678567	3.09147e-13	-0.256159	-0.699228	8.32596e-05	0.697736	-0.551859
75097626	chr5:75097626:C:T	2.96049e-18	0.607625	-1.33349	2.33209e-13	0.0805538	-1.31782	4.87262e-05	0.938142	-1.32801
75097923	chr5:75097923:C:T	1.05848e-18	-0.368942	-1.38545	1.68395e-13	-0.172402	-1.39049	1.46704e-05	-0.205807	-1.38445
75098094	chr5:75098094:G:A	1.84513e-18	-4.25965e-10	-1.19867	2.40138e-13	-4.25965e-10	-1.20799	2.26932e-05	-4.25965e-10	-1.15402
75098359	chr5:75098359:T:C	7.40572e-18	-4.25965e-10	0.19103	1.00445e-12	-4.25965e-10	0.222993	8.83645e-05	-4.25965e-10	0.205383
75098467	chr5:75098467:GAA:G	5.88613e-19	-1.74855	-0.592659	6.94948e-14	-1.85806	-0.589888	6.90953e-06	-1.76976	-0.573423
75098538	chr5:75098538:C:T	1.60718e-17	0.759397	0.206446	1.73288e-12	0.57958	0.188754	0.000867178	2.09272	0.396434
75098659	chr5:75098659:T:C	1.53347e-18	-4.25965e-10	-1.38369	2.01357e-13	-4.25965e-10	-1.38412	1.81421e-05	-4.25965e-10	-1.37785
75098705	chr5:75098705:A:G	1.48796e-18	-4.25965e-10	-1.41382	1.95438e-13	-4.25965e-10	-1.41396	1.7536e-05	-4.25965e-10	-1.41183
75098823	chr5:75098823:A:G	2.87152e-18	0.576322	-1.3327	2.26853e-13	0.0521091	-1.31701	4.72119e-05	0.905754	-1.3272
75098838	chr5:75098838:T:C	2.45997e-18	0.420204	-1.33128	1.97919e-13	-0.0873562	-1.31399	4.01058e-05	0.741362	-1.32593
75099108	chr5:75099108:G:A	1.48978e-18	-4.25965e-10	-1.41259	1.95482e-13	-4.25965e-10	-1.41374	1.75231e-05	-4.25965e-10	-1.41257
75099143	chr5:75099143:A:G	3.29356e-18	0.780674	-1.39993	2.47862e-13	0.221355	-1.39769	5.33601e-05	1.0952	-1.39423
75099216	chr5:75099216:T:C	1.30698e-18	-0.802481	-0.741021	1.57165e-13	-0.865669	-0.766239	3.55784e-05	-0.0576062	-0.646743
75099670	chr5:75099670:G:A	3.22475e-18	-4.25965e-10	-0.640366	4.183e-13	-4.25965e-10	-0.653004	3.84397e-05	-4.25965e-10	-0.626998
75100107	chr5:75100107:T:A	2.90877e-18	0.582489	-1.32598	2.29529e-13	0.0564931	-1.30967	4.78299e-05	0.911826	-1.32026
75100356	chr5:75100356:T:C	2.55004e-19	-1.78058	-1.39711	3.10796e-14	-1.85592	-1.39673	3.1693e-06	-1.72513	-1.39745
75100716	chr5:75100716:G:A	2.25078e-18	-4.25965e-10	-0.999948	2.96038e-13	-4.25965e-10	-0.998715	2.6985e-05	-4.25965e-10	-0.980807
75100931	chr5:75100931:T:A	2.24596e-18	-4.25965e-10	-1.00209	2.95408e-13	-4.25965e-10	-1.00085	2.69259e-05	-4.25965e-10	-0.982997
75101228	chr5:75101228:T:C	2.70174e-18	-4.25965e-10	-0.817325	3.57086e-13	-4.25965e-10	-0.811228	3.10907e-05	-4.25965e-10	-0.839177
75101310	chr5:75101310:G:T	1.85779e-18	-4.25965e-10	-1.19184	2.42642e-13	-4.25965e-10	-1.19762	2.19716e-05	-4.25965e-10	-1.18634
75101436	chr5:75101436:G:C	1.87635e-18	-4.25965e-10	-1.18189	2.44155e-13	-4.25965e-10	-1.1914	2.31156e-05	-4.25965e-10	-1.13558
75101542	chr5:75101542:C:T	1.53694e-18	-4.25965e-10	-1.38143	2.0182e-13	-4.25965e-10	-1.38183	1.81864e-05	-4.25965e-10	-1.37541
75101559	chr5:75101559:A:G	2.8519e-18	0.605319	-1.36856	2.2495e-13	0.0820885	-1.35541	4.71936e-05	0.942686	-1.36452
75101621	chr5:75101621:C:T	3.13433e-19	-1.55518	-1.41621	3.97928e-14	-1.58842	-1.4171	3.2827e-06	-1.67136	-1.41606
75101741	chr5:75101741:G:A	3.16355e-17	-4.25965e-10	1.64306	4.30372e-12	-4.25965e-10	1.67803	0.000387184	-4.25965e-10	1.68281
75101907	chr5:75101907:G:A	2.1364e-19	-1.94224	-1.41244	2.57271e-14	-2.02892	-1.41273	2.27818e-06	-2.03644	-1.41627
75102049	chr5:75102049:C:T	2.61439e-19	-1.75151	-1.40127	3.17804e-14	-1.8295	-1.40085	3.25492e-06	-1.69434	-1.40158
75102186	chr5:75102186:G:C	2.22871e-19	-2.02983	-1.28256	2.73875e-14	-2.10212	-1.277	2.43323e-06	-2.10126	-1.28561
75103251	chr5:75103251:C:G	2.4038e-19	-1.81993	-1.41683	2.96327e-14	-1.88431	-1.41601	2.6516e-06	-1.88458	-1.41634
75104041	chr5:75104041:T:C	4.37508e-18	1.06087	-1.39617	5.25239e-13	0.974573	-1.39992	8.33621e-05	1.54539	-1.39828
75104100	chr5:75104100:C:T	2.05235e-19	-1.97889	-1.41594	2.48661e-14	-2.05948	-1.41622	2.21549e-06	-2.0689	-1.41172
75104499	chr5:75104499:C:T	1.17875e-18	-1.64677	-4.01506e-10	1.55125e-13	-1.64497	-4.01506e-10	1.49483e-05	-1.57149	-4.01506e-10
75104561	chr5:75104561:G:C	5.20077e-19	-1.88127	-0.583727	6.18988e-14	-1.96743	-0.596271	5.47984e-06	-1.97819	-0.596822
75104680	chr5:75104680:C:T	4.0651e-18	-4.25965e-10	-0.408785	5.36455e-13	-4.25965e-10	-0.404221	4.88749e-05	-4.25965e-10	-0.386824
75104691	chr5:75104691:G:C	2.15049e-18	-0.385354	-0.660172	2.88308e-13	-0.345563	-0.67961	7.59372e-05	0.589711	-0.535892
75104788	chr5:75104788:A:G	1.63695e-18	-4.25965e-10	-1.31839	2.13886e-13	-4.25965e-10	-1.32376	1.90602e-05	-4.25965e-10	-1.32849
75105614	chr5:75105614:C:T	2.31154e-18	-4.25965e-10	-0.973307	3.04054e-13	-4.25965e-10	-0.971999	2.77301e-05	-4.25965e-10	-0.95357
75106021	chr5:75106021:T:C	2.48768e-19	-1.78531	-1.41714	3.05386e-14	-1.85312	-1.41709	2.7326e-06	-1.85367	-1.41717
75107166	chr5:75107166:C:T	1.14155e-17	-4.25965e-10	0.623752	1.48079e-12	-4.25965e-10	0.611129	0.000134768	-4.25965e-10	0.627471
75107167	chr5:75107167:G:A	1.60908e-18	-1.33556	-4.01506e-10	2.52571e-13	-1.15751	-4.01506e-10	2.02802e-05	-1.26644	-4.01506e-10
75107338	chr5:75107338:G:C	2.07503e-18	-4.25965e-10	-1.08125	2.72871e-13	-4.25965e-10	-1.08021	2.48361e-05	-4.25965e-10	-1.06379
75107706	chr5:75107706:A:G	2.41621e-19	-1.81446	-1.41715	2.97251e-14	-1.88013	-1.41708	2.66046e-06	-1.88042	-1.41717
75108456	chr5:75108456:T:C	1.1293e-18	-1.68963	-4.01506e-10	1.51381e-13	-1.6694	-4.01506e-10	1.32121e-05	-1.69496	-4.01506e-10
75108713	chr5:75108713:A:G	1.83062e-18	-4.25965e-10	-1.20657	2.3587e-13	-4.25965e-10	-1.22592	2.15871e-05	-4.25965e-10	-1.20399
75109080	chr5:75109080:C:T	2.96143e-18	0.662248	-1.3878	2.3157e-13	0.13342	-1.37774	4.90674e-05	1.00175	-1.38464
75109133	chr5:75109133:G:T	2.39963e-19	-1.82255	-1.41594	2.95452e-14	-1.88654	-1.41674	2.64449e-06	-1.88706	-1.41655
75109272	chr5:75109272:A:G	2.91256e-18	0.601579	-1.34377	2.29218e-13	0.0745513	-1.32908	4.79346e-05	0.932362	-1.33861
75109541	chr5:75109541:G:A	1.90282e-18	-4.25965e-10	-1.16788	2.44488e-13	-4.25965e-10	-1.19004	2.24447e-05	-4.25965e-10	-1.16503
75109546	chr5:75109546:G:A	5.91675e-18	-0.0334354	-4.01506e-10	7.26671e-13	-0.10073	-4.01506e-10	0.000136587	0.640878	-4.01506e-10
75110254	chr5:75110254:C:A	2.05287e-19	-2.15737	-1.2372	2.89554e-14	-2.09168	-1.23176	2.55739e-06	-2.11593	-1.22117
75110491	chr5:75110491:T:C	2.95669e-18	0.632951	-1.3601	2.32381e-13	0.106409	-1.34723	4.88987e-05	0.968838	-1.35517
75112166	chr5:75112166:C:T	2.36147e-18	-0.149578	-0.80236	3.18269e-13	-0.105126	-0.821179	8.65531e-05	0.871318	-0.686647
75112169	chr5:75112169:T:C	3.12182e-18	0.677355	-1.35016	2.43194e-13	0.140517	-1.33586	5.15211e-05	1.01114	-1.34524
75112235	chr5:75112235:C:T	6.63043e-19	-2.22214	-4.01506e-10	8.71077e-14	-2.22206	-4.01506e-10	7.84769e-06	-2.21587	-4.01506e-10
75112775	chr5:75112775:G:C	2.77876e-17	-4.25965e-10	1.51337	3.6422e-12	-4.25965e-10	1.51114	0.000409602	-4.25965e-10	1.7391
75113137	chr5:75113137:C:T	1.69451e-18	-1.28383	-4.01506e-10	2.37132e-13	-1.22058	-4.01506e-10	3.61811e-05	-0.687549	-4.01506e-10
75113154	chr5:75113154:G:A	2.0117e-19	-2.01354	-1.40129	2.45182e-14	-2.08777	-1.40201	2.16249e-06	-2.09525	-1.40958
75114035	chr5:75114035:C:T	2.44983e-18	-4.25965e-10	-0.915205	3.17415e-13	-4.25965e-10	-0.928993	2.89427e-05	-4.25965e-10	-0.910768
75114596	chr5:75114596:A:G	1.57436e-18	-1.35737	-4.01506e-10	2.94294e-13	-1.00462	-4.01506e-10	2.53308e-05	-1.04406	-4.01506e-10
75114640	chr5:75114640:G:A	1.96745e-19	-2.05746	-1.3796	2.85414e-14	-1.95538	-1.38246	2.47955e-06	-1.99089	-1.37712
75114888	chr5:75114888:A:G	3.80097e-18	-4.25965e-10	-0.475966	5.02028e-13	-4.25965e-10	-0.470549	4.56622e-05	-4.25965e-10	-0.454816
75114941	chr5:75114941:C:G	9.8715e-19	-1.82416	-4.01506e-10	1.26761e-13	-1.8469	-4.01506e-10	1.18173e-05	-1.80652	-4.01506e-10
75115410	chr5:75115410:G:A	2.17941e-18	-4.25965e-10	-1.03217	2.86614e-13	-4.25965e-10	-1.03107	2.61171e-05	-4.25965e-10	-1.0135
75115457	chr5:75115457:C:T	2.36182e-19	-1.83724	-1.41713	2.9152e-14	-1.89999	-1.41669	2.60844e-06	-1.90045	-1.41689
75115490	chr5:75115490:A:C	6.0774e-19	-1.59363	-0.7156	7.02875e-14	-1.72451	-0.712104	7.08207e-06	-1.62085	-0.697671
75115502	chr5:75115502:C:A	2.88269e-18	0.62761	-1.38011	2.26971e-13	0.10423	-1.36861	4.7847e-05	0.968503	-1.37658
75115594	chr5:75115594:C:T	2.18451e-19	-1.91551	-1.41691	2.71747e-14	-1.9707	-1.41622	2.43324e-06	-1.97039	-1.41647
75115595	chr5:75115595:A:G	1.94276e-19	-2.03282	-1.41688	2.44679e-14	-2.07565	-1.41619	2.19082e-06	-2.07539	-1.41643
75115804	chr5:75115804:C:G	3.22737e-18	0.715684	-1.35524	2.50829e-13	0.177285	-1.34172	5.34061e-05	1.05238	-1.35054
75116242	chr5:75116242:C:G	1.89458e-18	-4.25965e-10	-1.17223	2.47371e-13	-4.25965e-10	-1.17831	2.24206e-05	-4.25965e-10	-1.16611
75116355	chr5:75116355:C:T	1.99774e-17	1.24305	-0.0596766	2.11064e-12	1.04282	-0.077276	0.00115947	2.66493	0.114703
75116444	chr5:75116444:A:T	2.17842e-18	-4.25965e-10	-1.03262	2.84374e-13	-4.25965e-10	-1.03891	2.71457e-05	-4.25965e-10	-0.974868
75116864	chr5:75116864:T:A	2.61695e-19	-1.75479	-1.397	3.18137e-14	-1.83268	-1.39663	3.2579e-06	-1.69766	-1.39734
75116956	chr5:75116956:A:G	1.51002e-18	-4.25965e-10	-1.3991	1.97929e-13	-4.25965e-10	-1.4013	1.76918e-05	-4.25965e-10	-1.40299
75117014	chr5:75117014:T:G	6.69155e-19	-2.21296	-4.01506e-10	8.80021e-14	-2.21184	-4.01506e-10	7.87452e-06	-2.21246	-4.01506e-10
75117888	chr5:75117888:T:C	1.25264e-18	-0.815543	-0.770422	1.51343e-13	-0.875927	-0.793726	3.39906e-05	-0.0719283	-0.678074
75118437	chr5:75118437:A:G	4.42015e-18	-4.25965e-10	-0.325049	5.76477e-13	-4.25965e-10	-0.332268	5.53717e-05	-4.25965e-10	-0.262019
75118492	chr5:75118492:G:C	2.15353e-19	-2.07922	-1.26748	2.67917e-14	-2.13931	-1.2618	2.37752e-06	-2.13934	-1.27069
75118808	chr5:75118808:C:T	1.52912e-18	-4.25965e-10	-1.38653	2.02207e-13	-4.25965e-10	-1.37991	1.80241e-05	-4.25965e-10	-1.38438
75119007	chr5:75119007:TC:T	2.05857e-19	-1.99686	-1.39493	2.49912e-14	-2.07493	-1.39575	2.20074e-06	-2.08227	-1.40502
75119491	chr5:75119491:A:G	1.16462e-18	-1.65883	-4.01506e-10	1.70123e-13	-1.55268	-4.01506e-10	1.45085e-05	-1.60135	-4.01506e-10
75119987	chr5:75119987:T:C	1.53503e-18	-4.25965e-10	-1.38267	2.01563e-13	-4.25965e-10	-1.3831	1.81615e-05	-4.25965e-10	-1.37678
75120277	chr5:75120277:C:T	2.16439e-19	-2.13671	-1.20496	3.08302e-14	-2.06311	-1.1976	2.7146e-06	-2.08983	-1.18761
75120891	chr5:75120891:A:G	1.21591e-18	-1.61573	-4.01506e-10	1.7456e-13	-1.52693	-4.01506e-10	1.38963e-05	-1.64446	-4.01506e-10
75120900	chr5:75120900:A:G	1.54563e-18	-4.25965e-10	-1.37579	2.02917e-13	-4.25965e-10	-1.3764	1.82969e-05	-4.25965e-10	-1.36936
75120912	chr5:75120912:C:T	6.93945e-19	-2.17659	-4.01506e-10	9.11853e-14	-2.17631	-4.01506e-10	8.08784e-06	-2.18573	-4.01506e-10
75122155	chr5:75122155:G:A	1.76898e-19	-2.13257	-1.41083	2.28219e-14	-2.15163	-1.40985	2.01675e-06	-2.17091	-1.40369
75122233	chr5:75122233:G:A	3.10177e-17	-4.25965e-10	1.62333	4.06676e-12	-4.25965e-10	1.6214	0.000459204	-4.25965e-10	1.85341
75122481	chr5:75122481:A:C	1.48798e-18	-4.25965e-10	-1.4138	1.95098e-13	-4.25965e-10	-1.4157	1.74976e-05	-4.25965e-10	-1.41402
75122504	chr5:75122504:C:T	1.76267e-18	-4.25965e-10	-1.24439	2.33528e-13	-4.25965e-10	-1.2359	2.07169e-05	-4.25965e-10	-1.24514
75122608	chr5:75122608:G:T	2.14318e-19	-2.13763	-1.21388	3.05183e-14	-2.06431	-1.20657	2.68649e-06	-2.09091	-1.19694
75122654	chr5:75122654:T:C	1.53057e-18	-4.25965e-10	-1.38558	2.0098e-13	-4.25965e-10	-1.386	1.81043e-05	-4.25965e-10	-1.37994
75122742	chr5:75122742:T:C	2.16347e-19	-2.12749	-1.2146	3.08203e-14	-2.05383	-1.2072	2.71123e-06	-2.08102	-1.19767
75122816	chr5:75122816:A:T	2.14805e-18	-4.25965e-10	-1.04666	2.80488e-13	-4.25965e-10	-1.05267	2.67384e-05	-4.25965e-10	-0.989985
75123440	chr5:75123440:T:C	9.89346e-18	-4.25965e-10	0.480652	1.28322e-12	-4.25965e-10	0.467922	0.000116571	-4.25965e-10	0.482413
75123526	chr5:75123526:C:T	6.77297e-19	-2.20087	-4.01506e-10	8.80492e-14	-2.21131	-4.01506e-10	7.84056e-06	-2.21678	-4.01506e-10
75123806	chr5:75123806:T:C	6.63051e-19	-2.22213	-4.01506e-10	8.71034e-14	-2.22211	-4.01506e-10	7.81886e-06	-2.21955	-4.01506e-10
75123968	chr5:75123968:G:A	3.00462e-18	0.61621	-1.32728	2.36368e-13	0.08744	-1.31125	4.95495e-05	0.948496	-1.32161
75124597	chr5:75124597:G:A	7.34838e-18	1.59972	-1.41646	6.69312e-13	1.23321	-1.41616	0.000308876	2.87403	-1.41718
75124705	chr5:75124705:T:G	2.13792e-18	-4.25965e-10	-1.05139	2.79121e-13	-4.25965e-10	-1.05756	2.66042e-05	-4.25965e-10	-0.995016
75124895	chr5:75124895:T:C	2.65314e-18	-0.835479	-4.01506e-10	4.3097e-13	-0.623164	-4.01506e-10	6.51096e-05	-0.100016	-4.01506e-10
75125572	chr5:75125572:A:G	2.87311e-18	0.659048	-1.41488	2.23568e-13	0.131961	-1.41145	4.74501e-05	0.997605	-1.41401
75125961	chr5:75125961:T:C	4.73414e-18	0.0296333	-0.286056	4.63011e-13	-0.241187	-0.310267	0.000168523	1.01594	-0.164961
75125987	chr5:75125987:C:T	2.33376e-19	-1.84975	-1.41658	2.88706e-14	-1.9093	-1.41708	2.57729e-06	-1.91243	-1.41692
75126137	chr5:75126137:A:G	2.57022e-18	0.547332	-1.41456	2.01993e-13	0.0299838	-1.41095	4.21612e-05	0.879063	-1.41365
75126294	chr5:75126294:T:C	2.56156e-18	0.541992	-1.4126	2.01995e-13	0.0271386	-1.4081	4.22764e-05	0.879557	-1.41141
75126385	chr5:75126385:T:C	2.83302e-18	0.643975	-1.41385	2.20642e-13	0.117229	-1.40989	4.68353e-05	0.983382	-1.41283
75126456	chr5:75126456:T:C	2.02659e-19	-2.19079	-1.21667	2.81281e-14	-2.1431	-1.20933	2.49538e-06	-2.16193	-1.19972
75126537	chr5:75126537:C:G	7.81619e-18	0.244975	-4.01506e-10	1.14187e-12	0.351216	-4.01506e-10	0.000311795	1.46626	-4.01506e-10
75126782	chr5:75126782:C:T	2.69631e-18	0.594667	-1.414	2.10849e-13	0.0720459	-1.41011	4.43948e-05	0.93004	-1.41301
75127418	chr5:75127418:A:T	2.98664e-18	0.619965	-1.33704	2.35014e-13	0.0921152	-1.32167	4.92632e-05	0.952752	-1.33166
75127514	chr5:75127514:A:G	3.55899e-18	0.85919	-1.40094	2.65515e-13	0.291092	-1.39863	5.78329e-05	1.17686	-1.39539
75127535	chr5:75127535:C:T	1.54115e-18	-4.25965e-10	-1.37869	2.0237e-13	-4.25965e-10	-1.37911	1.82398e-05	-4.25965e-10	-1.37248
75127675	chr5:75127675:T:A	1.86109e-17	1.01221	0.100319	1.99911e-12	0.82754	0.0837132	0.0010532	2.40419	0.279314
75128591	chr5:75128591:G:A	1.19783e-18	-1.63071	-4.01506e-10	1.45101e-13	-1.71177	-4.01506e-10	1.5318e-05	-1.54706	-4.01506e-10
75128766	chr5:75128766:G:A	2.14407e-19	-2.01791	-1.33319	3.1976e-14	-1.89893	-1.32529	3.08889e-06	-1.81615	-1.33213
75129142	chr5:75129142:TA:T	2.42766e-18	-4.25965e-10	-0.924293	3.09168e-13	-4.25965e-10	-0.95532	2.87156e-05	-4.25965e-10	-0.918646
75129392	chr5:75129392:C:T	2.4179e-19	-1.81443	-1.41648	2.90232e-14	-1.90531	-1.4158	2.55614e-06	-1.92418	-1.41341
75129785	chr5:75129785:C:T	1.69189e-18	-4.25965e-10	-1.28537	2.1833e-13	-4.25965e-10	-1.3032	2.01511e-05	-4.25965e-10	-1.27283
75129786	chr5:75129786:G:A	2.46871e-19	-2.10332	-1.10679	3.53912e-14	-2.01556	-1.10718	3.15016e-06	-2.04305	-1.08558
75129923	chr5:75129923:C:T	2.87815e-18	-4.25965e-10	-0.754073	3.72213e-13	-4.25965e-10	-0.769738	3.39694e-05	-4.25965e-10	-0.750626
75129950	chr5:75129950:G:A	2.89777e-18	0.638576	-1.38586	2.27175e-13	0.112116	-1.3756	4.79306e-05	0.976271	-1.3826
75130061	chr5:75130061:T:A	1.08035e-18	-1.73394	-4.01506e-10	1.45073e-13	-1.71196	-4.01506e-10	1.26588e-05	-1.73773	-4.01506e-10
75130079	chr5:75130079:C:T	1.82501e-19	-2.09753	-1.4147	2.3463e-14	-2.1186	-1.41518	2.05067e-06	-2.14102	-1.4169
75130516	chr5:75130516:C:A	2.39543e-19	-1.82898	-1.41127	2.94833e-14	-1.89202	-1.41336	2.64077e-06	-1.89219	-1.41282
75130543	chr5:75130543:A:G	3.00833e-18	0.620913	-1.33075	2.36557e-13	0.0920949	-1.31511	4.95769e-05	0.952599	-1.32516
75130852	chr5:75130852:C:T	1.83165e-18	-4.25965e-10	-1.206	2.35995e-13	-4.25965e-10	-1.22539	2.15993e-05	-4.25965e-10	-1.20343
75130922	chr5:75130922:C:T	6.6548e-19	-2.21847	-4.01506e-10	8.71484e-14	-2.22159	-4.01506e-10	7.80659e-06	-2.22112	-4.01506e-10
75131008	chr5:75131008:C:T	7.05578e-19	-2.15996	-4.01506e-10	8.92915e-14	-2.1973	-4.01506e-10	7.89348e-06	-2.21005	-4.01506e-10
75131086	chr5:75131086:G:A	1.48573e-18	-4.25965e-10	-1.41532	1.95108e-13	-4.25965e-10	-1.41565	1.75666e-05	-4.25965e-10	-1.41009
75131108	chr5:75131108:A:G	6.98136e-19	-1.59286	-0.577707	8.09757e-14	-1.72133	-0.573722	8.13876e-06	-1.62011	-0.559336
75131131	chr5:75131131:C:T	1.23875e-17	1.05564	-0.350169	1.32658e-12	0.871932	-0.370775	0.000686639	2.45952	-0.203795
75131301	chr5:75131301:C:T	2.28326e-19	-1.93131	-1.35689	3.41748e-14	-1.79723	-1.36049	2.94328e-06	-1.84282	-1.35375
75131305	chr5:75131305:C:T	2.31165e-18	-4.25965e-10	-0.97326	2.94688e-13	-4.25965e-10	-1.00329	2.73397e-05	-4.25965e-10	-0.967747
75131390	chr5:75131390:G:A	7.7521e-19	-2.06584	-4.01506e-10	1.03054e-13	-2.05395	-4.01506e-10	8.06071e-06	-2.18909	-4.01506e-10
75131467	chr5:75131467:C:T	2.15379e-19	-1.96645	-1.38013	3.24859e-14	-1.83538	-1.37302	3.15659e-06	-1.74636	-1.38023
75131790	chr5:75131790:A:AG	4.63061e-19	-1.88082	-0.700297	6.10504e-14	-1.88674	-0.690762	5.00399e-06	-1.95306	-0.712793
75131884	chr5:75131884:T:C	2.98136e-18	0.614422	-1.33327	2.34239e-13	0.0847096	-1.31757	4.90895e-05	0.945335	-1.32778
75131912	chr5:75131912:A:C	2.85342e-18	0.583623	-1.34633	2.24791e-13	0.0578189	-1.33185	4.69086e-05	0.91339	-1.34128
75132033	chr5:75132033:G:T	2.36402e-19	-1.84228	-1.41116	2.91302e-14	-1.90417	-1.41326	2.60909e-06	-1.90435	-1.41273
75132201	chr5:75132201:G:A	1.86387e-19	-2.07529	-1.41586	2.39377e-14	-2.09755	-1.4162	2.08889e-06	-2.12229	-1.41717
75132853	chr5:75132853:G:A	2.73379e-18	0.577308	-1.38284	2.15641e-13	0.0560706	-1.37166	4.50637e-05	0.911494	-1.3795
75133143	chr5:75133143:A:G	5.19395e-18	-4.25965e-10	-0.163729	7.06307e-13	-4.25965e-10	-0.129153	6.26293e-05	-4.25965e-10	-0.138855
75133340	chr5:75133340:A:C	2.44946e-18	0.461664	-1.37702	1.95342e-13	-0.0491216	-1.36533	3.99811e-05	0.785687	-1.37337
75133377	chr5:75133377:A:T	1.48307e-18	-4.25965e-10	-1.41711	1.95031e-13	-4.25965e-10	-1.41604	1.74437e-05	-4.25965e-10	-1.41711
75133606	chr5:75133606:C:T	2.20905e-18	-4.25965e-10	-1.01866	2.87612e-13	-4.25965e-10	-1.02759	2.74531e-05	-4.25965e-10	-0.963607
75133872	chr5:75133872:C:T	1.12163e-18	-1.69644	-4.01506e-10	1.89561e-13	-1.44449	-4.01506e-10	1.65266e-05	-1.47112	-4.01506e-10
75133973	chr5:75133973:C:A	1.52724e-18	-4.25965e-10	-1.38776	2.00025e-13	-4.25965e-10	-1.39076	1.79645e-05	-4.25965e-10	-1.38769
75134127	chr5:75134127:AT:A	9.96802e-19	-1.81443	-4.01506e-10	1.27956e-13	-1.83752	-4.01506e-10	1.19299e-05	-1.79704	-4.01506e-10
75134309	chr5:75134309:A:G	2.74914e-18	0.562524	-1.36246	2.16171e-13	0.0366961	-1.34983	4.50082e-05	0.889172	-1.35841
75134401	chr5:75134401:T:C	1.7695e-18	-4.25965e-10	-1.24053	2.3256e-13	-4.25965e-10	-1.24006	2.11907e-05	-4.25965e-10	-1.22253
75134498	chr5:75134498:G:A	7.02584e-19	-2.16421	-4.01506e-10	8.90708e-14	-2.19977	-4.01506e-10	8.13299e-06	-2.18016	-4.01506e-10
75134719	chr5:75134719:A:G	3.85701e-18	-4.25965e-10	-0.461329	5.25119e-13	-4.25965e-10	-0.42558	4.61961e-05	-4.25965e-10	-0.443191
75135120	chr5:75135120:C:A	5.57852e-18	-4.25965e-10	-0.0922994	7.59929e-13	-4.25965e-10	-0.0559786	6.73206e-05	-4.25965e-10	-0.0666207
75135348	chr5:75135348:C:A	2.8873e-18	0.660124	-1.41103	2.24382e-13	0.129994	-1.40585	4.76101e-05	0.996647	-1.40969
75135423	chr5:75135423:C:A	2.95981e-18	-4.25965e-10	-0.726097	3.75662e-13	-4.25965e-10	-0.760515	3.595e-05	-4.25965e-10	-0.693957
75135513	chr5:75135513:AAG:A	6.67385e-19	-2.21561	-4.01506e-10	9.30153e-14	-2.15644	-4.01506e-10	8.16178e-06	-2.17662	-4.01506e-10
75135572	chr5:75135572:G:A	1.51266e-18	-1.39735	-4.01506e-10	1.80593e-13	-1.49296	-4.01506e-10	1.71556e-05	-1.43376	-4.01506e-10
75135764	chr5:75135764:C:A	2.38652e-19	-1.82849	-1.41548	2.93525e-14	-1.8933	-1.41653	2.62817e-06	-1.89358	-1.41622
75136530	chr5:75136530:G:A	1.83743e-18	-4.25965e-10	-1.20285	2.41592e-13	-4.25965e-10	-1.20195	2.20451e-05	-4.25965e-10	-1.183
75136560	chr5:75136560:T:C	1.42951e-18	-1.45389	-4.01506e-10	1.84729e-13	-1.47031	-4.01506e-10	2.74843e-05	-0.962472	-4.01506e-10
75136580	chr5:75136580:T:G	3.07355e-18	-4.25965e-10	-0.68839	4.08514e-13	-4.25965e-10	-0.676676	3.52957e-05	-4.25965e-10	-0.712325
75136695	chr5:75136695:C:G	7.66173e-19	-2.07757	-4.01506e-10	9.67544e-14	-2.11703	-4.01506e-10	8.67024e-06	-2.11619	-4.01506e-10
75136718	chr5:75136718:C:T	1.83242e-18	-4.25965e-10	-1.20558	2.37319e-13	-4.25965e-10	-1.2198	2.14185e-05	-4.25965e-10	-1.21183
75137433	chr5:75137433:G:A	2.90187e-18	0.604435	-1.3503	2.28075e-13	0.0767182	-1.33625	4.77346e-05	0.935033	-1.34546
75137535	chr5:75137535:T:C	2.73069e-18	0.610273	-1.41694	2.1284e-13	0.0866521	-1.41532	4.49765e-05	0.946677	-1.41662
75138010	chr5:75138010:A:C	1.17451e-17	0.65221	-4.01506e-10	1.06888e-12	0.285163	-4.01506e-10	0.00041586	1.75426	-4.01506e-10
75138729	chr5:75138729:G:A	2.05252e-19	-2.15298	-1.24176	2.89979e-14	-2.08693	-1.23505	2.5559e-06	-2.11167	-1.22601
75139286	chr5:75139286:GAAT:G	2.26233e-17	1.1481	0.159655	2.42648e-12	0.961377	0.143615	0.00131873	2.56638	0.341961
75139499	chr5:75139499:A:G	2.67831e-18	0.578219	-1.40426	2.2862e-13	0.149393	-1.40654	8.02145e-05	1.50522	-1.3966
75139783	chr5:75139783:G:A	1.6623e-18	-1.30302	-4.01506e-10	2.70309e-13	-1.08964	-4.01506e-10	2.10824e-05	-1.22765	-4.01506e-10
75140266	chr5:75140266:GGAA:G	1.55674e-18	-4.25965e-10	-1.36863	2.02597e-13	-4.25965e-10	-1.37799	1.82532e-05	-4.25965e-10	-1.37175
75140790	chr5:75140790:C:T	1.95741e-18	-4.25965e-10	-1.1396	2.57916e-13	-4.25965e-10	-1.13657	2.33933e-05	-4.25965e-10	-1.12364
75141227	chr5:75141227:A:T	2.11548e-19	-2.09616	-1.26837	2.63449e-14	-2.15386	-1.26407	2.34374e-06	-2.15275	-1.27159
75141287	chr5:75141287:C:T	1.5424e-18	-4.25965e-10	-1.37788	2.02843e-13	-4.25965e-10	-1.37677	1.82511e-05	-4.25965e-10	-1.37186
75141304	chr5:75141304:C:G	7.77035e-18	-4.25965e-10	0.239093	1.03476e-12	-4.25965e-10	0.252722	9.39803e-05	-4.25965e-10	0.266998
75141328	chr5:75141328:G:A	2.80235e-18	0.571129	-1.35189	2.20695e-13	0.0455046	-1.33793	4.59014e-05	0.897535	-1.34713
75141403	chr5:75141403:C:A	2.91152e-18	0.611029	-1.35357	2.28715e-13	0.0830535	-1.33978	4.7883e-05	0.941542	-1.34887
75143593	chr5:75143593:G:A	3.16235e-19	-1.71626	-1.24623	3.99946e-14	-1.75793	-1.24252	3.57717e-06	-1.76684	-1.23468
75145773	chr5:75145773:T:C	1.83165e-18	-4.25965e-10	-1.206	2.35995e-13	-4.25965e-10	-1.22539	2.15993e-05	-4.25965e-10	-1.20343
75145875	chr5:75145875:G:A	3.55821e-18	0.869583	-1.41155	2.65085e-13	0.301019	-1.41017	5.76786e-05	1.18692	-1.40812
75146325	chr5:75146325:T:C	1.8341e-18	-4.25965e-10	-1.20467	2.36297e-13	-4.25965e-10	-1.22412	2.16283e-05	-4.25965e-10	-1.20208
75146585	chr5:75146585:G:A	3.051e-18	0.653821	-1.34957	2.38619e-13	0.121009	-1.33534	5.02226e-05	0.98499	-1.34461
75147095	chr5:75147095:A:G	2.90982e-18	0.587314	-1.33045	2.29303e-13	0.0604248	-1.31458	4.7724e-05	0.914196	-1.32485
75147139	chr5:75147139:T:C	5.2968e-18	0.0888922	-0.233012	5.1971e-13	-0.179332	-0.2566	0.000192117	1.09006	-0.108044
75147307	chr5:75147307:C:T	2.82742e-18	0.562623	-1.33448	2.23266e-13	0.0381375	-1.31898	4.63947e-05	0.89011	-1.32901
75147652	chr5:75147652:C:T	1.05781e-18	-1.75503	-4.01506e-10	1.29453e-13	-1.82589	-4.01506e-10	1.33754e-05	-1.68267	-4.01506e-10
75147874	chr5:75147874:T:C	6.82992e-19	-2.19249	-4.01506e-10	8.97892e-14	-2.19174	-4.01506e-10	8.02902e-06	-2.19302	-4.01506e-10
75148287	chr5:75148287:T:C	2.38958e-19	-1.82585	-1.41684	2.94644e-14	-1.89003	-1.41599	2.63576e-06	-1.89055	-1.41636
75148317	chr5:75148317:T:A	1.50449e-18	-4.25965e-10	-1.40277	1.97515e-13	-4.25965e-10	-1.40339	1.77633e-05	-4.25965e-10	-1.39895
75148537	chr5:75148537:C:T	4.72706e-19	-1.93488	-0.625622	5.56792e-14	-2.04539	-0.624206	5.44892e-06	-1.98964	-0.591032
75149053	chr5:75149053:T:C	2.71656e-19	-1.72352	-1.39092	3.2486e-14	-1.82239	-1.38601	2.84205e-06	-1.85454	-1.37702
75149271	chr5:75149271:C:T	1.80032e-18	-4.25965e-10	-1.22326	2.32149e-13	-4.25965e-10	-1.24182	2.12275e-05	-4.25965e-10	-1.22079
75150040	chr5:75150040:T:A	5.02544e-19	-1.92058	-0.578711	5.8984e-14	-2.03399	-0.577944	5.79021e-06	-1.97804	-0.541882
75150041	chr5:75150041:C:T	5.03823e-19	-1.92205	-0.574698	5.91551e-14	-2.03511	-0.573929	5.80666e-06	-1.9793	-0.537782
75150476	chr5:75150476:A:G	4.88315e-18	0.10467	-0.330103	4.76255e-13	-0.168859	-0.354392	0.00017603	1.1059	-0.211334
75150684	chr5:75150684:G:T	2.02172e-19	-2.10159	-1.30827	2.59674e-14	-2.12351	-1.30885	2.33217e-06	-2.14693	-1.28236
75150727	chr5:75150727:T:C	1.03035e-17	1.02199	-0.500733	1.11515e-12	0.84711	-0.519573	0.000565711	2.427	-0.365006
75151313	chr5:75151313:A:C	2.2922e-19	-1.86726	-1.41704	2.83613e-14	-1.92777	-1.41641	2.53743e-06	-1.92824	-1.4167
75151340	chr5:75151340:C:T	6.8995e-18	-4.25965e-10	0.120227	9.44561e-13	-4.25965e-10	0.161516	8.34223e-05	-4.25965e-10	0.147829
75151450	chr5:75151450:A:G	2.4142e-19	-1.81527	-1.41717	2.97308e-14	-1.8802	-1.41682	2.6597e-06	-1.88087	-1.417
75152669	chr5:75152669:C:T	3.23129e-18	0.678023	-1.31636	2.52582e-13	0.142005	-1.29947	5.331e-05	1.01037	-1.31033
75152795	chr5:75152795:G:T	1.49017e-18	-4.25965e-10	-1.41233	1.96613e-13	-4.25965e-10	-1.40796	1.7491e-05	-4.25965e-10	-1.4144
75153058	chr5:75153058:C:T	1.54244e-18	-4.25965e-10	-1.37786	2.02535e-13	-4.25965e-10	-1.37829	1.82566e-05	-4.25965e-10	-1.37156
75153647	chr5:75153647:G:C	2.11375e-19	-2.20649	-1.15886	3.00696e-14	-2.11646	-1.16923	2.51601e-06	-2.18219	-1.17123
75153896	chr5:75153896:A:G	1.82844e-18	-4.25965e-10	-1.20776	2.40655e-13	-4.25965e-10	-1.20584	2.1806e-05	-4.25965e-10	-1.1939
75153995	chr5:75153995:G:C	6.68658e-19	-1.56514	-0.648566	7.72889e-14	-1.69541	-0.646245	7.80466e-06	-1.59165	-0.629718
75154562	chr5:75154562:G:A	1.54926e-18	-4.25965e-10	-1.37344	2.03431e-13	-4.25965e-10	-1.37388	1.83434e-05	-4.25965e-10	-1.36682
75154828	chr5:75154828:C:T	1.54164e-18	-4.25965e-10	-1.37837	2.02444e-13	-4.25965e-10	-1.37874	1.82465e-05	-4.25965e-10	-1.37211
75155133	chr5:75155133:T:C	2.44757e-18	-4.25965e-10	-0.916128	3.2374e-13	-4.25965e-10	-0.909263	2.82081e-05	-4.25965e-10	-0.936479
75155353	chr5:75155353:G:C	3.18844e-18	0.682174	-1.33386	2.49122e-13	0.147125	-1.31839	5.2662e-05	1.01617	-1.32837
75155868	chr5:75155868:T:A	2.71118e-18	0.375349	-1.18919	2.08463e-13	-0.164896	-1.18455	7.03097e-05	1.16939	-1.19257
75155986	chr5:75155986:A:C	3.63007e-18	0.714682	-1.23665	6.88118e-13	1.09693	-1.25217	5.92322e-05	1.04285	-1.23747
75156106	chr5:75156106:T:A	1.81108e-18	-4.25965e-10	-1.2173	2.41733e-13	-4.25965e-10	-1.20137	2.13723e-05	-4.25965e-10	-1.21399
75156311	chr5:75156311:A:G	1.81439e-18	-4.25965e-10	-1.21547	2.33877e-13	-4.25965e-10	-1.23441	2.13944e-05	-4.25965e-10	-1.21296
75156655	chr5:75156655:C:T	1.48318e-18	-4.25965e-10	-1.41704	1.94847e-13	-4.25965e-10	-1.41699	1.74465e-05	-4.25965e-10	-1.41695
75156761	chr5:75156761:C:A	1.8346e-18	-4.25965e-10	-1.2044	2.36359e-13	-4.25965e-10	-1.22385	2.16343e-05	-4.25965e-10	-1.20181
75157103	chr5:75157103:T:C	6.6315e-19	-2.22198	-4.01506e-10	8.77011e-14	-2.21527	-4.01506e-10	7.81522e-06	-2.22001	-4.01506e-10
75157419	chr5:75157419:G:T	6.95108e-18	-4.25965e-10	0.127675	9.51677e-13	-4.25965e-10	0.169022	8.40944e-05	-4.25965e-10	0.155853
75157938	chr5:75157938:G:C	2.4292e-18	-4.25965e-10	-0.923662	3.09348e-13	-4.25965e-10	-0.954736	2.87339e-05	-4.25965e-10	-0.918009
75157993	chr5:75157993:C:G	3.26186e-18	0.697355	-1.32628	2.54526e-13	0.16043	-1.31023	5.38923e-05	1.03145	-1.32055
75158881	chr5:75158881:C:T	2.99436e-18	0.621837	-1.33633	2.34569e-13	0.0895825	-1.32103	4.91221e-05	0.94915	-1.33093
75159237	chr5:75159237:T:C	1.91637e-18	-4.25965e-10	-1.16079	2.48849e-13	-4.25965e-10	-1.17236	2.23887e-05	-4.25965e-10	-1.16753
75159238	chr5:75159238:A:G	2.7141e-18	0.526393	-1.33916	2.14523e-13	0.00329253	-1.32408	4.42541e-05	0.84771	-1.33385
75159242	chr5:75159242:C:A	2.24937e-17	1.09374	0.208272	2.40112e-12	0.905936	0.18855	0.00130276	2.49745	0.398696
75159395	chr5:75159395:C:A	9.7269e-19	-1.83891	-4.01506e-10	1.19642e-13	-1.9047	-4.01506e-10	1.21833e-05	-1.77602	-4.01506e-10
75159836	chr5:75159836:AT:A	1.06932e-18	-1.7442	-4.01506e-10	1.30767e-13	-1.81579	-4.01506e-10	1.35385e-05	-1.67055	-4.01506e-10
75159976	chr5:75159976:T:C	2.33705e-19	-1.84774	-1.41718	2.8896e-14	-1.90853	-1.41697	2.58487e-06	-1.90931	-1.4171
75160652	chr5:75160652:C:A	2.65358e-18	0.576689	-1.412	2.26292e-13	0.145969	-1.41335	7.90769e-05	1.50117	-1.40684
75160872	chr5:75160872:A:T	2.39671e-19	-1.82254	-1.41717	2.95366e-14	-1.88676	-1.41682	2.64238e-06	-1.88741	-1.417
75160929	chr5:75160929:G:A	1.92837e-19	-2.0892	-1.36793	2.43025e-14	-2.12995	-1.36867	2.19155e-06	-2.14134	-1.35014
75160948	chr5:75160948:G:A	1.5305e-18	-4.25965e-10	-1.38563	2.00571e-13	-4.25965e-10	-1.38803	1.79065e-05	-4.25965e-10	-1.39092
75160985	chr5:75160985:T:C	1.83159e-18	-4.25965e-10	-1.20604	2.35982e-13	-4.25965e-10	-1.22545	2.15986e-05	-4.25965e-10	-1.20346
75161013	chr5:75161013:A:G	3.1733e-18	0.667462	-1.32391	2.48732e-13	0.134644	-1.30747	5.23708e-05	1.00035	-1.31809
75161075	chr5:75161075:A:G	2.3324e-19	-1.84974	-1.41717	2.88052e-14	-1.91162	-1.41703	2.57698e-06	-1.91233	-1.41714
75161339	chr5:75161339:C:T	1.99619e-19	-2.09908	-1.32349	2.52171e-14	-2.13851	-1.32317	2.28639e-06	-2.14971	-1.2994
75161448	chr5:75161448:C:T	3.13809e-18	0.665507	-1.33311	2.45247e-13	0.130552	-1.31749	5.16552e-05	0.996114	-1.32761
75161607	chr5:75161607:G:C	2.0206e-19	-2.0853	-1.32511	2.54667e-14	-2.12706	-1.32477	2.30669e-06	-2.13905	-1.30123
75162182	chr5:75162182:A:G	2.14365e-19	-1.93973	-1.41156	2.64584e-14	-2.00022	-1.41341	2.36844e-06	-2.00082	-1.41304
75162225	chr5:75162225:C:G	2.39349e-18	-4.25965e-10	-0.938471	3.17184e-13	-4.25965e-10	-0.929722	2.80383e-05	-4.25965e-10	-0.942516
75162395	chr5:75162395:C:T	1.66679e-18	0.0788918	-1.37922	1.42975e-13	-0.352051	-1.37449	2.81141e-05	0.439377	-1.37919
75162561	chr5:75162561:G:T	1.18989e-17	1.01262	-0.347397	1.27667e-12	0.830917	-0.368111	0.000653353	2.40668	-0.200651
75162702	chr5:75162702:A:G	2.27529e-17	1.09091	0.222566	2.43354e-12	0.905408	0.202491	0.00131911	2.49469	0.413937
75162776	chr5:75162776:C:T	6.1762e-18	-4.25965e-10	0.00948036	8.43054e-13	-4.25965e-10	0.0478272	7.46094e-05	-4.25965e-10	0.0361796
75163133	chr5:75163133:T:G	2.37482e-19	-1.8317	-1.41718	2.92948e-14	-1.89484	-1.41695	2.62005e-06	-1.89581	-1.41709
75163352	chr5:75163352:C:A	2.78358e-17	-4.25965e-10	1.5151	3.64875e-12	-4.25965e-10	1.51294	0.000410342	-4.25965e-10	1.7409
75163395	chr5:75163395:A:G	3.08977e-18	0.648053	-1.33118	2.4216e-13	0.115779	-1.31538	5.0911e-05	0.979603	-1.32561
75163746	chr5:75163746:T:C	1.14081e-18	-1.67948	-4.01506e-10	1.53014e-13	-1.65867	-4.01506e-10	1.33536e-05	-1.6843	-4.01506e-10
75164220	chr5:75164220:A:G	3.06245e-18	0.638236	-1.33024	2.4085e-13	0.109335	-1.31437	5.04446e-05	0.969437	-1.32465
75164443	chr5:75164443:C:T	2.35698e-19	-1.83927	-1.41716	2.90895e-14	-1.90205	-1.41678	2.60225e-06	-1.90274	-1.41697
75164548	chr5:75164548:G:A	6.48843e-19	-1.64648	-0.597311	7.5627e-14	-1.76876	-0.594634	7.59235e-06	-1.67118	-0.577767
75164905	chr5:75164905:T:C	2.21878e-19	-2.16343	-1.15342	3.07542e-14	-2.1081	-1.15507	2.657e-06	-2.13077	-1.16812
75164999	chr5:75164999:G:A	3.92772e-18	-4.25965e-10	-0.443164	5.34768e-13	-4.25965e-10	-0.407372	4.70535e-05	-4.25965e-10	-0.424802
75165263	chr5:75165263:C:CA	2.19276e-19	-2.16201	-1.16664	3.04117e-14	-2.10613	-1.16825	2.62824e-06	-2.12882	-1.18095
75165396	chr5:75165396:T:G	1.83243e-18	-4.25965e-10	-1.20558	2.36095e-13	-4.25965e-10	-1.22497	2.16085e-05	-4.25965e-10	-1.203
75165578	chr5:75165578:C:T	3.67517e-18	-4.25965e-10	-0.509623	4.85323e-13	-4.25965e-10	-0.504389	4.41403e-05	-4.25965e-10	-0.488715
75165850	chr5:75165850:C:T	2.97969e-18	0.609161	-1.32856	2.3452e-13	0.0807877	-1.31245	4.88816e-05	0.936224	-1.32291
75165993	chr5:75165993:A:G	3.37327e-19	-1.67851	-1.21942	4.25473e-14	-1.72329	-1.21529	3.79997e-06	-1.73424	-1.20686
75166025	chr5:75166025:T:G	2.88279e-18	0.586835	-1.3393	2.26994e-13	0.0599551	-1.32423	4.72256e-05	0.912845	-1.334
75166099	chr5:75166099:C:A	7.01211e-18	1.54878	-1.41236	6.38437e-13	1.18145	-1.41163	0.000291104	2.81293	-1.41534
75166108	chr5:75166108:T:C	2.22027e-19	-2.12735	-1.18883	3.16334e-14	-2.05357	-1.18142	2.78525e-06	-2.08092	-1.17083
75166599	chr5:75166599:A:C	2.0033e-18	-4.25965e-10	-1.11643	2.57983e-13	-4.25965e-10	-1.13631	2.33896e-05	-4.25965e-10	-1.12379
75167360	chr5:75167360:T:G	2.96282e-18	0.616473	-1.34155	2.33454e-13	0.0904182	-1.32664	4.8808e-05	0.948131	-1.33632
75167562	chr5:75167562:C:A	4.03447e-18	-4.25965e-10	-0.416347	5.35395e-13	-4.25965e-10	-0.406199	4.93037e-05	-4.25965e-10	-0.378087
75167617	chr5:75167617:A:T	8.30938e-18	1.28314	-0.97698	7.64205e-13	0.914249	-0.964617	0.000314779	2.48131	-1.00553
75167987	chr5:75167987:T:C	4.45632e-18	-4.25965e-10	-0.3169	5.91861e-13	-4.25965e-10	-0.305932	5.45768e-05	-4.25965e-10	-0.276478
75168039	chr5:75168039:TA:T	2.68312e-18	-4.25965e-10	-0.824241	3.41376e-13	-4.25965e-10	-0.856218	3.17526e-05	-4.25965e-10	-0.818113
75169039	chr5:75169039:A:G	6.49877e-19	-2.10762	-0.13458	9.18855e-14	-2.03018	-0.138478	8.25793e-06	-2.06017	-0.104746
75169716	chr5:75169716:A:G	2.15357e-18	-4.25965e-10	-1.0441	2.77098e-13	-4.25965e-10	-1.06483	2.51202e-05	-4.25965e-10	-1.05241
75170009	chr5:75170009:T:C	5.72571e-18	-4.25965e-10	-0.0662564	7.7993e-13	-4.25965e-10	-0.03	6.91136e-05	-4.25965e-10	-0.0403352
75170071	chr5:75170071:A:G	2.36889e-19	-1.83425	-1.41713	2.92247e-14	-1.89754	-1.41664	2.61427e-06	-1.89821	-1.41689
75170175	chr5:75170175:C:T	2.00112e-18	-4.25965e-10	-1.11752	2.63827e-13	-4.25965e-10	-1.11391	2.39229e-05	-4.25965e-10	-1.10125
75170912	chr5:75170912:C:T	2.95469e-18	0.597036	-1.32487	2.32478e-13	0.0681377	-1.30855	4.84557e-05	0.923689	-1.31913
75171008	chr5:75171008:A:G	3.0822e-19	-2.10613	-0.882035	4.31087e-14	-2.08188	-0.843595	3.63149e-06	-2.1008	-0.885647
75171023	chr5:75171023:A:G	1.52239e-18	-4.25965e-10	-1.39094	2.0017e-13	-4.25965e-10	-1.39004	1.79951e-05	-4.25965e-10	-1.38599
75171059	chr5:75171059:A:C	2.61093e-18	0.497867	-1.34938	2.089e-13	-0.0130688	-1.33428	4.29471e-05	0.828561	-1.34468
75171435	chr5:75171435:CAT:C	1.60678e-18	-4.25965e-10	-1.33699	2.10117e-13	-4.25965e-10	-1.34154	1.94069e-05	-4.25965e-10	-1.31046
75171594	chr5:75171594:A:C	2.34308e-19	-1.84542	-1.41693	2.88793e-14	-1.9089	-1.41718	2.58646e-06	-1.90865	-1.41715
75171668	chr5:75171668:A:G	1.68281e-19	-2.1985	-1.39485	2.17168e-14	-2.21838	-1.39274	1.95508e-06	-2.21934	-1.38632
75171980	chr5:75171980:G:C	1.82675e-18	-4.25965e-10	-1.20869	2.37953e-13	-4.25965e-10	-1.21713	2.24461e-05	-4.25965e-10	-1.16497
75172023	chr5:75172023:C:T	3.88715e-18	-4.25965e-10	-0.453545	5.12847e-13	-4.25965e-10	-0.449225	4.67107e-05	-4.25965e-10	-0.432114
75172161	chr5:75172161:T:C	6.98755e-19	-2.16968	-4.01506e-10	9.57029e-14	-2.12795	-4.01506e-10	8.51302e-06	-2.13449	-4.01506e-10
75173051	chr5:75173051:G:C	1.81215e-18	-4.25965e-10	-1.21671	2.41879e-13	-4.25965e-10	-1.20077	2.1385e-05	-4.25965e-10	-1.2134
75173231	chr5:75173231:C:T	2.51584e-19	-1.77402	-1.41717	3.0715e-14	-1.84731	-1.41714	3.10868e-06	-1.72471	-1.41718
75173249	chr5:75173249:C:T	1.89234e-19	-2.14157	-1.33442	2.44008e-14	-2.15995	-1.33464	2.19477e-06	-2.17816	-1.31185
75173282	chr5:75173282:T:C	2.27001e-19	-2.07761	-1.21641	2.90537e-14	-2.09486	-1.22519	2.54336e-06	-2.12135	-1.22125
75173356	chr5:75173356:C:G	4.90264e-19	-1.90832	-0.615713	5.73611e-14	-2.02433	-0.615511	5.63776e-06	-1.96552	-0.581078
75173616	chr5:75173616:T:C	3.42401e-18	0.823469	-1.40388	2.87329e-13	0.37763	-1.40621	0.000106523	1.78848	-1.3962
75173712	chr5:75173712:A:G	2.4344e-17	1.18089	0.200174	2.59677e-12	0.992852	0.179967	0.00143363	2.60187	0.390006
75173772	chr5:75173772:G:A	2.26012e-19	-2.08318	-1.21521	2.89396e-14	-2.09994	-1.22405	2.53508e-06	-2.12581	-1.22006
75173799	chr5:75173799:T:C	4.13607e-18	-4.25965e-10	-0.391476	5.45383e-13	-4.25965e-10	-0.387716	4.97387e-05	-4.25965e-10	-0.369304
75173995	chr5:75173995:T:G	1.99107e-19	-2.09892	-1.32622	2.51523e-14	-2.13837	-1.32589	2.2791e-06	-2.14963	-1.30268
75174028	chr5:75174028:G:A	1.60559e-18	0.0458539	-1.38358	1.38215e-13	-0.38121	-1.37918	2.70181e-05	0.403992	-1.38357
75174433	chr5:75174433:AAC:A	1.97718e-18	-4.25965e-10	-1.12955	2.57133e-13	-4.25965e-10	-1.13961	2.32498e-05	-4.25965e-10	-1.12979
75174437	chr5:75174437:GTGAAC:G	1.97707e-18	-4.25965e-10	-1.12961	2.57119e-13	-4.25965e-10	-1.13967	2.32484e-05	-4.25965e-10	-1.12985
75174525	chr5:75174525:G:A	3.42682e-18	0.743716	-1.32331	2.66906e-13	0.204526	-1.30683	5.68318e-05	1.0815	-1.31749
75174616	chr5:75174616:G:A	1.40872e-17	-4.25965e-10	0.834044	1.82256e-12	-4.25965e-10	0.818791	0.000166373	-4.25965e-10	0.838143
75174773	chr5:75174773:T:C	2.38464e-19	-1.82762	-1.41714	2.93917e-14	-1.8914	-1.41709	2.62952e-06	-1.89212	-1.41717
75174920	chr5:75174920:A:G	5.2304e-18	0.132633	-0.289367	5.07689e-13	-0.144316	-0.315018	0.000189496	1.1374	-0.169123
75174938	chr5:75174938:T:A	3.07736e-18	0.645026	-1.33218	2.4112e-13	0.112561	-1.31647	5.062e-05	0.974901	-1.32664
75175078	chr5:75175078:A:G	1.68043e-18	-4.25965e-10	-1.29217	2.19965e-13	-4.25965e-10	-1.29573	1.95451e-05	-4.25965e-10	-1.30336
75175171	chr5:75175171:T:C	1.50453e-18	-4.25965e-10	-1.40274	1.97527e-13	-4.25965e-10	-1.40333	1.77639e-05	-4.25965e-10	-1.39892
75175201	chr5:75175201:G:A	3.01809e-18	0.664673	-1.37127	2.36574e-13	0.135657	-1.3586	4.99906e-05	1.00309	-1.36734
75175228	chr5:75175228:G:A	4.08755e-17	-4.25965e-10	1.89931	5.37226e-12	-4.25965e-10	1.8998	0.000609381	-4.25965e-10	2.13636
75175389	chr5:75175389:A:G	1.98042e-18	-4.25965e-10	-1.12792	2.589e-13	-4.25965e-10	-1.13276	2.44947e-05	-4.25965e-10	-1.07763
75175468	chr5:75175468:T:A	1.5558e-18	-4.25965e-10	-1.36923	2.03459e-13	-4.25965e-10	-1.37374	1.82989e-05	-4.25965e-10	-1.36925
75175845	chr5:75175845:G:A	1.83165e-18	-4.25965e-10	-1.206	2.35995e-13	-4.25965e-10	-1.22539	2.15993e-05	-4.25965e-10	-1.20343
75175865	chr5:75175865:G:A	1.60437e-18	0.0445182	-1.38301	1.38165e-13	-0.38218	-1.37857	2.7002e-05	0.402822	-1.383
75175910	chr5:75175910:A:G	1.66359e-18	0.0794422	-1.38169	1.42658e-13	-0.351624	-1.37713	2.80325e-05	0.438956	-1.38168
75176219	chr5:75176219:T:C	1.98434e-18	-4.25965e-10	-1.12594	2.59409e-13	-4.25965e-10	-1.1308	2.45473e-05	-4.25965e-10	-1.07549
75176400	chr5:75176400:T:C	3.10159e-18	0.637902	-1.31721	2.43549e-13	0.106802	-1.30069	5.1015e-05	0.967237	-1.3112
75176412	chr5:75176412:T:C	2.37478e-19	-1.83183	-1.41707	2.92772e-14	-1.89524	-1.41716	2.61939e-06	-1.89596	-1.41718
75176670	chr5:75176670:T:G	1.83456e-18	-4.25965e-10	-1.20442	2.3635e-13	-4.25965e-10	-1.22389	2.16338e-05	-4.25965e-10	-1.20183
75177103	chr5:75177103:C:T	1.69548e-18	0.10304	-1.3863	1.45176e-13	-0.329014	-1.38224	2.86988e-05	0.467095	-1.38633
75177114	chr5:75177114:G:A	3.1689e-18	0.67386	-1.3317	2.47393e-13	0.137723	-1.31595	5.22245e-05	1.00561	-1.32615
75177527	chr5:75177527:T:C	2.90797e-18	0.612845	-1.35661	2.29678e-13	0.0897581	-1.34228	4.80562e-05	0.948405	-1.35212
75177947	chr5:75177947:TAA:T	2.39878e-18	-4.25965e-10	-0.936261	3.07261e-13	-4.25965e-10	-0.961505	2.84554e-05	-4.25965e-10	-0.927751
75177967	chr5:75177967:G:A	2.37254e-19	-1.83288	-1.41697	2.9138e-14	-1.90089	-1.41627	2.61518e-06	-1.89819	-1.41657
75177975	chr5:75177975:T:C	1.48306e-18	-4.25965e-10	-1.41711	1.95029e-13	-4.25965e-10	-1.41606	1.74438e-05	-4.25965e-10	-1.4171
75177977	chr5:75177977:T:C	5.26989e-18	-4.25965e-10	-0.149212	6.8483e-13	-4.25965e-10	-0.160034	6.63752e-05	-4.25965e-10	-0.0807638
75178044	chr5:75178044:C:T	1.61148e-18	-4.25965e-10	-1.33407	2.15779e-13	-4.25965e-10	-1.31495	1.88105e-05	-4.25965e-10	-1.34167
75178260	chr5:75178260:C:T	1.83165e-18	-4.25965e-10	-1.206	2.35995e-13	-4.25965e-10	-1.22539	2.15993e-05	-4.25965e-10	-1.20343
75178398	chr5:75178398:C:T	1.84777e-18	-4.25965e-10	-1.19724	2.43193e-13	-4.25965e-10	-1.19535	2.20441e-05	-4.25965e-10	-1.18304
75178560	chr5:75178560:A:G	1.79146e-18	-4.25965e-10	-1.22819	2.35654e-13	-4.25965e-10	-1.22684	2.135e-05	-4.25965e-10	-1.21503
75178611	chr5:75178611:G:C	2.4292e-18	-4.25965e-10	-0.923662	3.09348e-13	-4.25965e-10	-0.954736	2.87339e-05	-4.25965e-10	-0.918009
75178692	chr5:75178692:C:G	1.52344e-18	-4.25965e-10	-1.39025	2.01397e-13	-4.25965e-10	-1.38392	1.79547e-05	-4.25965e-10	-1.38823
75178787	chr5:75178787:C:G	3.27641e-19	-2.11266	-0.814394	4.59721e-14	-2.08885	-0.772322	3.85792e-06	-2.10766	-0.818302
75178997	chr5:75178997:A:G	1.89018e-18	-4.25965e-10	-1.17455	2.43187e-13	-4.25965e-10	-1.19537	2.22936e-05	-4.25965e-10	-1.17179
75179420	chr5:75179420:A:G	4.58984e-18	-4.25965e-10	-0.287377	6.09684e-13	-4.25965e-10	-0.276264	5.62421e-05	-4.25965e-10	-0.246422
75179993	chr5:75179993:C:T	3.00645e-18	0.663447	-1.37391	2.35082e-13	0.132198	-1.36147	4.97767e-05	1.00155	-1.37009
75180141	chr5:75180141:A:C	7.04091e-19	-1.48615	-0.675919	8.08331e-14	-1.62393	-0.672884	8.21129e-06	-1.51306	-0.657521
75180421	chr5:75180421:G:A	5.31234e-17	-4.25965e-10	2.16139	6.95959e-12	-4.25965e-10	2.15867	0.000800056	-4.25965e-10	2.40859
75180548	chr5:75180548:G:A	1.21069e-17	1.03699	-0.354435	1.30346e-12	0.85883	-0.375253	0.000670947	2.44093	-0.208326
75180683	chr5:75180683:G:A	5.60167e-18	0.187434	-0.275592	5.42752e-13	-0.0906497	-0.301902	0.000205951	1.20612	-0.154573
75181024	chr5:75181024:A:C	4.76149e-18	0.652373	-0.903034	3.84817e-13	0.127192	-0.863626	8.22503e-05	0.994683	-0.861003
75181115	chr5:75181115:C:A	4.92787e-18	-4.25965e-10	-0.216315	6.69938e-13	-4.25965e-10	-0.182019	5.94094e-05	-4.25965e-10	-0.191634
75181155	chr5:75181155:C:T	1.97583e-18	-4.25965e-10	-1.13023	2.56958e-13	-4.25965e-10	-1.14029	2.32339e-05	-4.25965e-10	-1.13047
75181262	chr5:75181262:T:C	5.56438e-18	-0.0948359	-4.01506e-10	6.81242e-13	-0.165286	-4.01506e-10	0.000126822	0.566693	-4.01506e-10
75181411	chr5:75181411:T:C	1.7794e-19	-2.15309	-1.38444	2.30306e-14	-2.17003	-1.38234	2.05483e-06	-2.18616	-1.36974
75181588	chr5:75181588:C:T	2.17603e-19	-2.13679	-1.19951	3.09187e-14	-2.06566	-1.19218	2.72481e-06	-2.09175	-1.18193
75181601	chr5:75181601:G:A	1.53945e-18	-4.25965e-10	-1.3798	2.01928e-13	-4.25965e-10	-1.38129	1.80966e-05	-4.25965e-10	-1.38036
75181888	chr5:75181888:T:C	1.1471e-17	0.628599	-4.01506e-10	1.04099e-12	0.258725	-4.01506e-10	0.000403969	1.72525	-4.01506e-10
75182253	chr5:75182253:A:G	6.30915e-19	-1.64221	-0.629595	7.34524e-14	-1.76502	-0.627547	7.37859e-06	-1.66702	-0.610488
75182583	chr5:75182583:G:T	1.96918e-18	-4.25965e-10	-1.1336	2.57288e-13	-4.25965e-10	-1.13901	2.43426e-05	-4.25965e-10	-1.08386
75182842	chr5:75182842:T:C	1.4835e-18	-4.25965e-10	-1.41682	1.94871e-13	-4.25965e-10	-1.41686	1.74629e-05	-4.25965e-10	-1.41601
75183020	chr5:75183020:G:A	5.26209e-18	0.12894	-0.279635	5.12105e-13	-0.145451	-0.305222	0.000191116	1.13569	-0.158902
75183226	chr5:75183226:T:C	1.83165e-18	-4.25965e-10	-1.206	2.35995e-13	-4.25965e-10	-1.22539	2.15993e-05	-4.25965e-10	-1.20343
75183252	chr5:75183252:T:C	5.67231e-18	-0.0756266	-4.01506e-10	8.77733e-13	0.0881392	-4.01506e-10	6.77416e-05	-0.0603871	-4.01506e-10
75183413	chr5:75183413:T:C	2.73677e-18	0.60145	-1.4059	2.33461e-13	0.171829	-1.40802	8.2281e-05	1.53281	-1.39875
75183426	chr5:75183426:G:A	2.07681e-18	-4.25965e-10	-1.08039	2.71262e-13	-4.25965e-10	-1.08612	2.57868e-05	-4.25965e-10	-1.02622
75183481	chr5:75183481:C:T	1.83479e-18	-4.25965e-10	-1.20429	2.3638e-13	-4.25965e-10	-1.22376	2.16365e-05	-4.25965e-10	-1.20171
75183720	chr5:75183720:C:T	2.91213e-18	0.59728	-1.33962	2.28509e-13	0.0668922	-1.32452	4.7718e-05	0.923541	-1.33432
75184021	chr5:75184021:G:A	2.36938e-19	-1.83408	-1.4171	2.92364e-14	-1.89722	-1.41657	2.61534e-06	-1.89789	-1.41681
75184174	chr5:75184174:G:A	1.53677e-18	0.00720867	-1.38875	1.3257e-13	-0.417405	-1.38469	2.57829e-05	0.362368	-1.38874
75184468	chr5:75184468:T:C	1.5072e-18	-4.25965e-10	-1.40097	1.97498e-13	-4.25965e-10	-1.40348	1.79594e-05	-4.25965e-10	-1.38797
75184953	chr5:75184953:C:T	1.09238e-18	-1.72286	-4.01506e-10	1.83846e-13	-1.47511	-4.01506e-10	1.60308e-05	-1.50158	-4.01506e-10
75185821	chr5:75185821:A:G	6.17577e-18	-4.25965e-10	0.00941117	8.43024e-13	-4.25965e-10	0.0477922	7.46044e-05	-4.25965e-10	0.0361116
75185975	chr5:75185975:G:A	2.38468e-19	-1.82824	-1.4165	2.94155e-14	-1.89223	-1.41545	2.63126e-06	-1.89275	-1.41588
75186012	chr5:75186012:T:C	2.95121e-18	0.59863	-1.32764	2.3183e-13	0.0682322	-1.31143	4.84202e-05	0.925894	-1.32206
75186025	chr5:75186025:A:G	1.81466e-18	-4.25965e-10	-1.21532	2.3694e-13	-4.25965e-10	-1.2214	2.14581e-05	-4.25965e-10	-1.20998
75186081	chr5:75186081:G:A	2.0118e-19	-2.10481	-1.30997	2.54275e-14	-2.14368	-1.30969	2.31092e-06	-2.15414	-1.2843
75186255	chr5:75186255:A:G	1.83549e-19	-2.12139	-1.3851	2.36688e-14	-2.14219	-1.38285	2.10298e-06	-2.16239	-1.37034
75186358	chr5:75186358:C:T	2.97534e-18	0.617152	-1.33802	2.32867e-13	0.0840196	-1.32276	4.88284e-05	0.944895	-1.33267
75186850	chr5:75186850:A:T	3.27605e-18	0.721614	-1.3462	2.52297e-13	0.1732	-1.3318	5.37427e-05	1.04933	-1.34121
75187303	chr5:75187303:G:C	2.52571e-18	-4.25965e-10	-0.884699	3.36749e-13	-4.25965e-10	-0.869867	2.97835e-05	-4.25965e-10	-0.882133
75187662	chr5:75187662:C:T	1.92886e-18	-4.25965e-10	-1.15429	2.53934e-13	-4.25965e-10	-1.15213	2.30361e-05	-4.25965e-10	-1.13902
75188450	chr5:75188450:C:T	3.02961e-18	0.66606	-1.36885	2.36746e-13	0.133661	-1.35588	5.01465e-05	1.0037	-1.36483
75188868	chr5:75188868:T:C	1.81181e-18	-4.25965e-10	-1.2169	2.36039e-13	-4.25965e-10	-1.22521	2.22431e-05	-4.25965e-10	-1.17405
75189055	chr5:75189055:T:C	6.27829e-18	-4.25965e-10	0.0258751	8.5705e-13	-4.25965e-10	0.0642923	7.5858e-05	-4.25965e-10	0.0527759
75189352	chr5:75189352:T:C	6.32399e-18	-4.25965e-10	0.0331276	8.6341e-13	-4.25965e-10	0.0716865	7.64156e-05	-4.25965e-10	0.0600999
75189781	chr5:75189781:T:C	2.33983e-19	-1.84724	-1.41649	2.8912e-14	-1.90953	-1.41542	2.58571e-06	-1.91023	-1.41586
75191176	chr5:75191176:T:A	6.18754e-18	-4.25965e-10	0.0113145	8.4465e-13	-4.25965e-10	0.0497189	7.47473e-05	-4.25965e-10	0.0380265
75191471	chr5:75191471:T:C	1.52813e-18	-4.25965e-10	-1.38718	2.00657e-13	-4.25965e-10	-1.38761	1.8073e-05	-4.25965e-10	-1.38167
75191889	chr5:75191889:G:A	1.81653e-19	-2.15045	-1.36642	2.35241e-14	-2.16747	-1.3637	2.10368e-06	-2.18425	-1.34815
75192007	chr5:75192007:C:G	1.82502e-18	-4.25965e-10	-1.20963	2.3518e-13	-4.25965e-10	-1.22885	2.15202e-05	-4.25965e-10	-1.2071
75192483	chr5:75192483:G:A	2.47627e-19	-1.79062	-1.41644	3.04789e-14	-1.85515	-1.41702	2.71966e-06	-1.85876	-1.41682
75192765	chr5:75192765:G:A	2.42438e-19	-1.81106	-1.41718	2.98623e-14	-1.87577	-1.41684	2.66945e-06	-1.87719	-1.41702
75192816	chr5:75192816:T:C	1.84835e-18	-4.25965e-10	-1.19693	2.4327e-13	-4.25965e-10	-1.19503	2.20513e-05	-4.25965e-10	-1.18271
75192988	chr5:75192988:G:A	2.12635e-18	-4.25965e-10	-1.05682	2.77536e-13	-4.25965e-10	-1.06325	2.64504e-05	-4.25965e-10	-1.00082
75194008	chr5:75194008:G:T	1.518e-18	-4.25965e-10	-1.39383	1.99384e-13	-4.25965e-10	-1.39397	1.79417e-05	-4.25965e-10	-1.38896
75194173	chr5:75194173:G:A	3.13335e-18	0.69049	-1.35961	2.44934e-13	0.157191	-1.34541	5.20107e-05	1.03059	-1.35523
75194393	chr5:75194393:T:TG	3.44364e-18	0.748118	-1.32281	2.66441e-13	0.202116	-1.30617	5.6892e-05	1.08207	-1.317
75194833	chr5:75194833:T:C	6.11351e-18	0.256001	-0.256723	5.89693e-13	-0.0268859	-0.282716	0.000227423	1.28556	-0.134834
75194974	chr5:75194974:G:A	1.63492e-18	-4.25965e-10	-1.31963	2.13095e-13	-4.25965e-10	-1.32747	1.94066e-05	-4.25965e-10	-1.31047
75195062	chr5:75195062:C:A	2.05997e-18	-4.25965e-10	-1.08853	2.69126e-13	-4.25965e-10	-1.09402	2.55587e-05	-4.25965e-10	-1.03511
75195568	chr5:75195568:T:C	3.94152e-17	-4.25965e-10	1.86293	5.14764e-12	-4.25965e-10	1.85709	0.000588086	-4.25965e-10	2.10079
75195667	chr5:75195667:C:T	6.75157e-19	-2.20403	-4.01506e-10	8.90925e-14	-2.19953	-4.01506e-10	7.9785e-06	-2.19934	-4.01506e-10
75195890	chr5:75195890:TTCA:T	3.36715e-18	0.774728	-1.37188	2.60231e-13	0.231596	-1.35923	5.60092e-05	1.11741	-1.36798
75196131	chr5:75196131:T:C	6.70558e-19	-1.64431	-0.566558	7.80872e-14	-1.76684	-0.564536	7.84822e-06	-1.66906	-0.546739
75196413	chr5:75196413:T:C	1.48297e-18	-4.25965e-10	-1.41718	1.94809e-13	-4.25965e-10	-1.41718	1.74473e-05	-4.25965e-10	-1.4169
75196448	chr5:75196448:G:A	1.7608e-18	-4.25965e-10	-1.24545	2.27087e-13	-4.25965e-10	-1.26387	2.07582e-05	-4.25965e-10	-1.24315
75196546	chr5:75196546:T:C	1.83212e-18	-4.25965e-10	-1.20575	2.36053e-13	-4.25965e-10	-1.22515	2.16047e-05	-4.25965e-10	-1.20318
75196986	chr5:75196986:T:C	3.31033e-18	0.720506	-1.33468	2.56684e-13	0.177651	-1.31901	5.45996e-05	1.05318	-1.32924
75197012	chr5:75197012:TG:T	4.08815e-18	-4.25965e-10	-0.403129	5.39372e-13	-4.25965e-10	-0.398797	4.91584e-05	-4.25965e-10	-0.381039
75197153	chr5:75197153:C:T	3.18431e-18	0.719215	-1.3722	2.48003e-13	0.183686	-1.35945	5.27873e-05	1.05849	-1.36831
75197219	chr5:75197219:C:T	1.53175e-18	-4.25965e-10	-1.38481	2.01168e-13	-4.25965e-10	-1.38506	1.81194e-05	-4.25965e-10	-1.37911
75197339	chr5:75197339:C:T	2.27905e-19	-2.09896	-1.19108	2.90529e-14	-2.12247	-1.19762	2.66198e-06	-2.14642	-1.15059
75198294	chr5:75198294:T:C	1.83336e-18	-4.25965e-10	-1.20507	2.36202e-13	-4.25965e-10	-1.22451	2.16195e-05	-4.25965e-10	-1.20249
75198786	chr5:75198786:G:C	2.44772e-19	-1.80354	-1.41511	3.00804e-14	-1.86903	-1.4163	2.69097e-06	-1.87025	-1.41594
75198842	chr5:75198842:A:G	1.49284e-18	-4.25965e-10	-1.41054	1.96043e-13	-4.25965e-10	-1.41087	1.7605e-05	-4.25965e-10	-1.4079
75200272	chr5:75200272:A:C	1.48628e-18	-4.25965e-10	-1.41495	1.95275e-13	-4.25965e-10	-1.41479	1.7487e-05	-4.25965e-10	-1.41463
75200560	chr5:75200560:A:G	2.84263e-18	-0.193831	-0.572662	2.81188e-13	-0.453583	-0.596599	9.52339e-05	0.749543	-0.469294
75200657	chr5:75200657:A:T	8.61735e-18	0.718088	-0.375533	9.30369e-13	0.543595	-0.397218	0.000446472	2.05578	-0.230487
75200862	chr5:75200862:C:T	1.21936e-17	-4.25965e-10	0.689685	1.6225e-12	-4.25965e-10	0.702519	0.00014541	-4.25965e-10	0.703469
75201004	chr5:75201004:G:A	6.81086e-19	-1.6032	-0.592087	7.9128e-14	-1.72878	-0.589355	7.96569e-06	-1.6284	-0.572546
75201152	chr5:75201152:A:G	2.11684e-19	-2.07275	-1.29113	2.71394e-14	-2.0906	-1.29762	2.37224e-06	-2.11732	-1.29493
75201259	chr5:75201259:G:A	3.11384e-18	0.660455	-1.33582	2.43181e-13	0.124952	-1.32035	5.11513e-05	0.989115	-1.33041
75201728	chr5:75201728:A:G	2.57827e-19	-1.76502	-1.40167	3.13802e-14	-1.84177	-1.40125	3.20738e-06	-1.70865	-1.40198
75201733	chr5:75201733:C:T	2.16847e-19	-1.9589	-1.38088	3.28746e-14	-1.82267	-1.37383	3.1947e-06	-1.73361	-1.38099
75201811	chr5:75201811:T:C	5.28195e-18	0.162273	-0.3092	5.12527e-13	-0.114316	-0.335535	0.00019242	1.17376	-0.190167
75202017	chr5:75202017:A:C	3.16756e-18	0.67964	-1.3379	2.46882e-13	0.142333	-1.32263	5.21006e-05	1.00964	-1.33255
75202060	chr5:75202060:T:C	2.95816e-18	0.646074	-1.37273	2.31729e-13	0.116692	-1.36033	4.89048e-05	0.982683	-1.36889
75202105	chr5:75202105:A:C	3.5976e-18	-4.25965e-10	-0.530954	4.7559e-13	-4.25965e-10	-0.524648	4.3076e-05	-4.25965e-10	-0.51312
75202159	chr5:75202159:T:C	3.15916e-18	0.681261	-1.34218	2.45873e-13	0.142916	-1.3273	5.19655e-05	1.01146	-1.33697
75202339	chr5:75202339:C:A	3.2962e-18	0.717971	-1.33642	2.56131e-13	0.177438	-1.32095	5.43805e-05	1.05094	-1.33102
75202890	chr5:75202890:C:T	3.12e-18	0.696321	-1.36971	2.43652e-13	0.163314	-1.35678	5.17109e-05	1.0353	-1.36572
75203113	chr5:75203113:T:C	1.52901e-18	-4.25965e-10	-1.3866	2.0056e-13	-4.25965e-10	-1.38809	1.7975e-05	-4.25965e-10	-1.38711
75203392	chr5:75203392:G:A	4.10803e-18	-4.25965e-10	-0.39828	5.41776e-13	-4.25965e-10	-0.394351	4.93956e-05	-4.25965e-10	-0.376225
75203594	chr5:75203594:T:C	2.8656e-18	0.575125	-1.33357	2.26053e-13	0.0487369	-1.31717	4.68416e-05	0.898682	-1.328
75203647	chr5:75203647:A:G	6.63059e-19	-2.22211	-4.01506e-10	8.71153e-14	-2.22197	-4.01506e-10	7.84324e-06	-2.21643	-4.01506e-10
75203806	chr5:75203806:A:G	5.01549e-18	0.0720865	-0.270779	4.88627e-13	-0.200286	-0.297318	0.00017999	1.0665	-0.149686
75204819	chr5:75204819:G:A	1.84777e-18	-4.25965e-10	-1.19724	2.43193e-13	-4.25965e-10	-1.19535	2.20441e-05	-4.25965e-10	-1.18304
75204930	chr5:75204930:G:A	3.1678e-18	0.718565	-1.37675	2.4653e-13	0.183033	-1.36475	5.25321e-05	1.05839	-1.37306
75205085	chr5:75205085:C:T	1.95715e-18	-4.25965e-10	-1.13973	2.57665e-13	-4.25965e-10	-1.13754	2.33834e-05	-4.25965e-10	-1.12406
75205496	chr5:75205496:A:C	8.83667e-19	-1.9349	-4.01506e-10	9.46418e-14	-2.1391	-4.01506e-10	8.58114e-06	-2.12652	-4.01506e-10
75205521	chr5:75205521:AC:A	5.03005e-18	0.102569	-0.298361	4.89199e-13	-0.171644	-0.32479	0.000181047	1.1014	-0.17873
75206691	chr5:75206691:C:T	2.57627e-19	-1.75065	-1.41681	3.1578e-14	-1.82076	-1.41598	2.8238e-06	-1.82168	-1.41632
75206748	chr5:75206748:G:A	3.02148e-18	0.635635	-1.34111	2.35896e-13	0.100326	-1.32614	4.95322e-05	0.962405	-1.33587
75206896	chr5:75206896:A:G	4.82143e-18	0.0757213	-0.313872	4.70435e-13	-0.196055	-0.339491	0.000172795	1.07104	-0.19502
75206964	chr5:75206964:C:T	1.83165e-18	-4.25965e-10	-1.206	2.35995e-13	-4.25965e-10	-1.22539	2.15993e-05	-4.25965e-10	-1.20343
75207329	chr5:75207329:T:G	1.82816e-18	-4.25965e-10	-1.20791	2.35566e-13	-4.25965e-10	-1.22721	2.15579e-05	-4.25965e-10	-1.20535
75207374	chr5:75207374:T:G	2.35554e-19	-1.9365	-1.32053	2.88372e-14	-2.01433	-1.31321	2.58391e-06	-2.03153	-1.29525
75207481	chr5:75207481:G:A	1.80016e-18	-4.25965e-10	-1.22335	2.32062e-13	-4.25965e-10	-1.2422	2.1225e-05	-4.25965e-10	-1.22091
75207920	chr5:75207920:TA:T	3.94897e-18	0.810499	-1.24827	7.53278e-13	1.19899	-1.26376	6.46105e-05	1.14134	-1.24905
75208327	chr5:75208327:G:A	3.1341e-18	0.693235	-1.36211	2.44893e-13	0.159861	-1.34824	5.1924e-05	1.03151	-1.35782
75208597	chr5:75208597:A:G	1.55827e-18	-4.25965e-10	-1.36764	2.03771e-13	-4.25965e-10	-1.37221	1.83279e-05	-4.25965e-10	-1.36766
75208890	chr5:75208890:T:C	3.92919e-17	-4.25965e-10	1.85979	5.13037e-12	-4.25965e-10	1.85373	0.000586161	-4.25965e-10	2.09751
75208958	chr5:75208958:A:G	8.01853e-18	0.110951	0.159582	7.33085e-13	-0.220712	0.128771	0.000259543	1.0216	0.261232
75209135	chr5:75209135:T:C	1.78451e-18	-4.25965e-10	-1.23208	2.3021e-13	-4.25965e-10	-1.25021	2.104e-05	-4.25965e-10	-1.22966
75209556	chr5:75209556:A:G	2.43181e-18	-4.25965e-10	-0.922586	3.09662e-13	-4.25965e-10	-0.953723	2.87655e-05	-4.25965e-10	-0.916912
75209590	chr5:75209590:T:C	8.38433e-19	-1.98744	-4.01506e-10	1.01906e-13	-2.06516	-4.01506e-10	9.19185e-06	-2.05777	-4.01506e-10
75209601	chr5:75209601:TG:T	1.95541e-18	-4.25965e-10	-1.14062	2.57448e-13	-4.25965e-10	-1.13839	2.33622e-05	-4.25965e-10	-1.12497
75209952	chr5:75209952:C:G	2.82371e-18	-4.25965e-10	-0.773171	3.74785e-13	-4.25965e-10	-0.762852	3.54201e-05	-4.25965e-10	-0.708808
75210330	chr5:75210330:C:T	1.89602e-18	-4.25965e-10	-1.17147	2.49598e-13	-4.25965e-10	-1.16935	2.26219e-05	-4.25965e-10	-1.15717
75210395	chr5:75210395:A:G	6.69824e-19	-1.5907	-0.621263	7.7536e-14	-1.7191	-0.619364	7.82582e-06	-1.61658	-0.602083
75210582	chr5:75210582:C:T	9.78548e-19	-0.478825	-1.35408	8.96355e-14	-0.845486	-1.34797	1.02262e-05	-0.601703	-1.34943
75210833	chr5:75210833:C:T	2.06553e-19	-2.09875	-1.28966	2.64939e-14	-2.12188	-1.29041	2.38314e-06	-2.14557	-1.26209
75210948	chr5:75210948:T:C	3.26184e-19	-1.70303	-1.22849	4.12444e-14	-1.7455	-1.22419	3.6889e-06	-1.75445	-1.21631
75211000	chr5:75211000:AATTTACTATCT:A	1.83469e-18	-4.25965e-10	-1.20435	2.36367e-13	-4.25965e-10	-1.22382	2.16352e-05	-4.25965e-10	-1.20176
75211030	chr5:75211030:T:C	2.83856e-18	-4.25965e-10	-0.767924	3.76757e-13	-4.25965e-10	-0.757603	3.56159e-05	-4.25965e-10	-0.703295
75211152	chr5:75211152:C:T	2.52592e-19	-1.77141	-1.41579	3.09339e-14	-1.84063	-1.41672	2.7703e-06	-1.84069	-1.41645
75211182	chr5:75211182:C:A	3.27893e-18	0.74563	-1.36933	2.54648e-13	0.206967	-1.35629	5.44252e-05	1.08607	-1.36533
75211474	chr5:75211474:G:A	2.57411e-19	-1.75278	-1.41552	3.14753e-14	-1.82345	-1.41655	2.81881e-06	-1.82353	-1.41624
75211565	chr5:75211565:C:A	3.19153e-18	0.720292	-1.37101	2.47963e-13	0.18223	-1.35815	5.29247e-05	1.05985	-1.36707
75212587	chr5:75212587:G:T	3.3509e-18	0.722045	-1.32404	2.62776e-13	0.187465	-1.30537	5.57324e-05	1.06294	-1.31846
75213079	chr5:75213079:C:A	7.0032e-19	-2.16744	-4.01506e-10	9.20829e-14	-2.16651	-4.01506e-10	8.23153e-06	-2.16812	-4.01506e-10
75213891	chr5:75213891:G:A	2.14775e-19	-2.09035	-1.25904	2.75464e-14	-2.10689	-1.26644	2.41334e-06	-2.13191	-1.26317
75213960	chr5:75213960:G:A	1.08448e-17	-4.25965e-10	0.572465	1.48567e-12	-4.25965e-10	0.614419	0.000130737	-4.25965e-10	0.597102
75214198	chr5:75214198:C:T	1.94145e-19	-2.08127	-1.3691	2.49373e-14	-2.10511	-1.36773	2.21123e-06	-2.12859	-1.35395
75214516	chr5:75214516:C:T	3.9573e-18	0.968102	-1.40376	2.91624e-13	0.387965	-1.4017	6.43479e-05	1.2869	-1.39869
75214622	chr5:75214622:C:G	1.84777e-18	-4.25965e-10	-1.19724	2.43193e-13	-4.25965e-10	-1.19535	2.20441e-05	-4.25965e-10	-1.18304
75214692	chr5:75214692:T:G	3.32028e-18	0.729932	-1.34111	2.54998e-13	0.178272	-1.32622	5.45268e-05	1.0585	-1.33589
75214835	chr5:75214835:T:A	1.84891e-18	-4.25965e-10	-1.19662	2.43341e-13	-4.25965e-10	-1.19474	2.20581e-05	-4.25965e-10	-1.18241
75215193	chr5:75215193:C:T	2.6881e-19	-1.71109	-1.41388	3.27466e-14	-1.78509	-1.41532	2.92734e-06	-1.78723	-1.41476
75215235	chr5:75215235:G:C	1.96329e-17	-4.25965e-10	1.16599	2.6234e-12	-4.25965e-10	1.18302	0.00023906	-4.25965e-10	1.20063
75215591	chr5:75215591:G:T	1.49873e-18	-4.25965e-10	-1.40661	1.96839e-13	-4.25965e-10	-1.40682	1.76863e-05	-4.25965e-10	-1.4033
75216162	chr5:75216162:A:C	1.77077e-18	-4.25965e-10	-1.23981	2.29858e-13	-4.25965e-10	-1.25174	2.0715e-05	-4.25965e-10	-1.24523
75216186	chr5:75216186:A:G	1.74963e-18	-4.25965e-10	-1.25182	2.28824e-13	-4.25965e-10	-1.25625	2.14087e-05	-4.25965e-10	-1.21229
75217162	chr5:75217162:A:G	3.25848e-18	0.689677	-1.31964	2.54257e-13	0.151965	-1.30282	5.36425e-05	1.01996	-1.31371
75217685	chr5:75217685:C:T	1.60393e-18	-4.25965e-10	-1.33876	2.09502e-13	-4.25965e-10	-1.34447	1.88651e-05	-4.25965e-10	-1.33877
75218098	chr5:75218098:G:A	5.75754e-18	-4.25965e-10	-0.060712	7.68542e-13	-4.25965e-10	-0.044708	6.94507e-05	-4.25965e-10	-0.0354708
75218458	chr5:75218458:C:T	4.23604e-19	-1.93123	-0.738952	4.9808e-14	-2.04262	-0.738411	4.86729e-06	-1.98646	-0.707092
75219384	chr5:75219384:A:G	1.46805e-18	-0.0675724	-1.35972	2.39723e-13	0.156932	-1.36665	2.06867e-05	0.111799	-1.3584
75221805	chr5:75221805:AAT:A	3.01503e-18	0.66098	-1.36859	2.36627e-13	0.132384	-1.3551	4.99002e-05	0.998438	-1.3645
75222129	chr5:75222129:A:G	1.72887e-19	-2.20087	-1.36547	2.25715e-14	-2.20947	-1.36305	2.04209e-06	-2.21506	-1.34706
75222965	chr5:75222965:G:A	2.14074e-18	-4.25965e-10	-1.05007	2.77586e-13	-4.25965e-10	-1.06307	2.52698e-05	-4.25965e-10	-1.04648
75223224	chr5:75223224:G:A	3.08065e-18	0.648935	-1.33502	2.40617e-13	0.113484	-1.31948	5.05191e-05	0.975837	-1.32957
75223289	chr5:75223289:AC:A	6.7042e-19	-1.64271	-0.568359	7.80582e-14	-1.76545	-0.566302	7.84605e-06	-1.6675	-0.548578
75223786	chr5:75223786:G:A	4.66367e-18	-4.25965e-10	-0.271421	6.04289e-13	-4.25965e-10	-0.285151	5.86144e-05	-4.25965e-10	-0.205107
75224450	chr5:75224450:T:A	3.21746e-18	0.761247	-1.40388	2.40127e-13	0.193814	-1.40185	5.1489e-05	1.06411	-1.39883
75224600	chr5:75224600:C:CA	1.1179e-18	-1.69977	-4.01506e-10	1.67551e-13	-1.56792	-4.01506e-10	1.72269e-05	-1.42962	-4.01506e-10
75224926	chr5:75224926:A:C	6.59071e-19	-1.84695	-0.3812	8.73489e-14	-1.8517	-0.367595	7.11144e-06	-1.92217	-0.392208
75225092	chr5:75225092:C:T	2.49221e-19	-1.78369	-1.41694	3.06075e-14	-1.85078	-1.41718	2.72957e-06	-1.85481	-1.41713
75225201	chr5:75225201:A:G	2.8918e-18	-4.25965e-10	-0.749344	3.69644e-13	-4.25965e-10	-0.776664	3.5419e-05	-4.25965e-10	-0.708838
75225378	chr5:75225378:C:T	1.48881e-18	-4.25965e-10	-1.41325	1.95575e-13	-4.25965e-10	-1.41326	1.75488e-05	-4.25965e-10	-1.4111
75225424	chr5:75225424:C:T	6.30373e-19	-1.63943	-0.633236	7.33117e-14	-1.7625	-0.631985	7.37113e-06	-1.66427	-0.614244
75225574	chr5:75225574:T:C	2.22757e-19	-2.09731	-1.21559	3.2052e-14	-2.01371	-1.20813	2.80925e-06	-2.04452	-1.19865
75225840	chr5:75225840:T:G	5.03659e-18	-4.25965e-10	-0.194492	6.48619e-13	-4.25965e-10	-0.214359	6.33949e-05	-4.25965e-10	-0.126704
75227309	chr5:75227309:A:T	2.50247e-19	-1.77948	-1.41705	3.07246e-14	-1.84698	-1.41716	2.74745e-06	-1.84823	-1.41718
75227349	chr5:75227349:C:A	1.59094e-18	-4.25965e-10	-1.3469	2.07868e-13	-4.25965e-10	-1.3523	1.87123e-05	-4.25965e-10	-1.34691
75227527	chr5:75227527:T:C	2.49664e-18	-0.896275	-4.01506e-10	2.926e-13	-1.0104	-4.01506e-10	2.62736e-05	-1.00752	-4.01506e-10
75227677	chr5:75227677:T:C	1.51044e-18	-4.25965e-10	-1.39882	1.98596e-13	-4.25965e-10	-1.39793	1.78401e-05	-4.25965e-10	-1.39464
75227730	chr5:75227730:C:T	2.99664e-18	0.653035	-1.36677	2.34258e-13	0.120813	-1.3536	4.94526e-05	0.987554	-1.36263
75227806	chr5:75227806:A:T	1.72339e-18	-4.25965e-10	-1.26693	2.2136e-13	-4.25965e-10	-1.28941	2.09698e-05	-4.25965e-10	-1.233
75228266	chr5:75228266:A:G	1.87639e-18	-4.25965e-10	-1.18187	2.41493e-13	-4.25965e-10	-1.20237	2.213e-05	-4.25965e-10	-1.17915
75228548	chr5:75228548:GA:G	6.72082e-19	-1.6249	-0.583696	7.7996e-14	-1.75	-0.582547	7.85941e-06	-1.6503	-0.564075
75229012	chr5:75229012:A:G	3.01204e-18	0.660191	-1.3688	2.35635e-13	0.128936	-1.35585	4.97788e-05	0.996289	-1.36479
75229031	chr5:75229031:TCA:T	2.38704e-19	-2.07437	-1.16938	3.05005e-14	-2.09202	-1.17944	2.67089e-06	-2.11856	-1.17512
75229268	chr5:75229268:T:C	2.43114e-18	-4.25965e-10	-0.922864	3.09583e-13	-4.25965e-10	-0.953978	2.8757e-05	-4.25965e-10	-0.917205
75229340	chr5:75229340:G:A	3.12378e-18	0.656911	-1.32909	2.43653e-13	0.119124	-1.31258	5.12424e-05	0.983938	-1.32346
75229408	chr5:75229408:G:A	4.10985e-18	-4.25965e-10	-0.397835	5.40694e-13	-4.25965e-10	-0.396351	4.94222e-05	-4.25965e-10	-0.375687
75230117	chr5:75230117:C:T	3.0298e-18	0.663186	-1.36591	2.37112e-13	0.131922	-1.35259	5.0095e-05	0.99958	-1.36175
75230664	chr5:75230664:GT:G	2.85232e-18	0.611107	-1.3742	2.24364e-13	0.0860142	-1.36195	4.70616e-05	0.945771	-1.3704
75230829	chr5:75230829:T:C	2.78293e-17	-4.25965e-10	1.51487	3.64774e-12	-4.25965e-10	1.51266	0.000410239	-4.25965e-10	1.74065
75230857	chr5:75230857:T:A	1.12294e-17	0.972945	-0.365629	1.21363e-12	0.798388	-0.386219	0.000612378	2.3616	-0.22034
75230971	chr5:75230971:G:A	4.99256e-18	0.110626	-0.3139	4.88462e-13	-0.159139	-0.338804	0.000180302	1.11296	-0.194408
75231091	chr5:75231091:T:C	9.05989e-19	-1.90995	-4.01506e-10	1.31391e-13	-1.81102	-4.01506e-10	1.13451e-05	-1.8473	-4.01506e-10
75231309	chr5:75231309:A:G	2.94775e-18	0.596626	-1.32681	2.31115e-13	0.0642558	-1.31054	4.81996e-05	0.920363	-1.3211
75231383	chr5:75231383:C:T	6.70496e-19	-2.21096	-4.01506e-10	8.96973e-14	-2.19276	-4.01506e-10	8.05805e-06	-2.18942	-4.01506e-10
75231616	chr5:75231616:C:T	1.28933e-17	-4.25965e-10	0.745489	1.66861e-12	-4.25965e-10	0.73054	0.000152261	-4.25965e-10	0.749507
75231647	chr5:75231647:C:T	2.67034e-18	0.550896	-1.37991	2.11361e-13	0.0324331	-1.36807	4.39038e-05	0.882352	-1.37644
75232353	chr5:75232353:G:A	1.81609e-19	-2.13093	-1.38619	2.34517e-14	-2.15019	-1.38408	2.08564e-06	-2.16935	-1.37166
75232355	chr5:75232355:C:T	1.92358e-18	-4.25965e-10	-1.15703	2.53213e-13	-4.25965e-10	-1.15497	2.29766e-05	-4.25965e-10	-1.14161
75232397	chr5:75232397:G:A	5.5351e-18	0.148088	-0.248201	5.39184e-13	-0.126312	-0.272835	0.000201847	1.15684	-0.125417
75232705	chr5:75232705:T:C	1.41838e-17	-4.25965e-10	0.840877	1.85664e-12	-4.25965e-10	0.837323	0.000203249	-4.25965e-10	1.03834
75232768	chr5:75232768:T:C	1.53297e-18	-1.38401	-4.01506e-10	1.55329e-13	-1.64366	-4.01506e-10	1.16092e-05	-1.82429	-4.01506e-10
75232951	chr5:75232951:G:A	3.59467e-18	0.799316	-1.33109	2.74254e-13	0.24007	-1.31522	5.91279e-05	1.12915	-1.32553
75233033	chr5:75233033:G:T	3.33628e-18	0.758902	-1.36527	2.56502e-13	0.209962	-1.35203	5.505e-05	1.09324	-1.36108
75233130	chr5:75233130:G:A	1.52274e-18	-4.25965e-10	-1.39071	1.99992e-13	-4.25965e-10	-1.39092	1.8004e-05	-4.25965e-10	-1.38549
75233286	chr5:75233286:C:T	6.63042e-19	-2.22214	-4.01506e-10	8.75133e-14	-2.21741	-4.01506e-10	7.80775e-06	-2.22097	-4.01506e-10
75234074	chr5:75234074:T:TATCCCTTTATGACAGAAAACTATC	2.45518e-19	-1.79884	-1.41677	3.02458e-14	-1.8627	-1.41715	2.69855e-06	-1.86634	-1.41703
75234137	chr5:75234137:T:C	1.52613e-18	-4.25965e-10	-1.38849	2.00476e-13	-4.25965e-10	-1.38851	1.80509e-05	-4.25965e-10	-1.38289
75235624	chr5:75235624:T:C	1.5147e-18	-4.25965e-10	-1.396	1.98915e-13	-4.25965e-10	-1.39633	1.78991e-05	-4.25965e-10	-1.39134
75235654	chr5:75235654:C:T	1.42343e-17	-4.25965e-10	0.844434	1.86331e-12	-4.25965e-10	0.840906	0.000204003	-4.25965e-10	1.04205
75235748	chr5:75235748:G:A	2.48172e-19	-1.78773	-1.41713	3.04568e-14	-1.85625	-1.41665	2.72351e-06	-1.85729	-1.41687
75236185	chr5:75236185:G:A	1.48307e-18	-4.25965e-10	-1.41711	1.94832e-13	-4.25965e-10	-1.41707	1.74431e-05	-4.25965e-10	-1.41715
75236192	chr5:75236192:A:G	1.8308e-18	-4.25965e-10	-1.20647	2.35895e-13	-4.25965e-10	-1.22582	2.15892e-05	-4.25965e-10	-1.20389
75236236	chr5:75236236:C:T	7.33002e-19	-2.12183	-4.01506e-10	9.33439e-14	-2.15291	-4.01506e-10	8.36038e-06	-2.15258	-4.01506e-10
75236594	chr5:75236594:C:A	1.70964e-18	-4.25965e-10	-1.27494	2.21252e-13	-4.25965e-10	-1.2899	2.01519e-05	-4.25965e-10	-1.27279
75236846	chr5:75236846:C:G	1.81215e-18	-4.25965e-10	-1.21671	2.41879e-13	-4.25965e-10	-1.20077	2.1385e-05	-4.25965e-10	-1.2134
75236866	chr5:75236866:G:T	6.63527e-19	-2.22141	-4.01506e-10	8.73945e-14	-2.21877	-4.01506e-10	7.81728e-06	-2.21975	-4.01506e-10
75236898	chr5:75236898:C:T	2.42543e-19	-2.07958	-1.14822	3.51799e-14	-1.98982	-1.13891	3.07935e-06	-2.0227	-1.12867
75237270	chr5:75237270:A:T	1.81459e-16	1.19063	2.19918	1.88349e-11	0.977389	2.17688	0.0124122	2.58896	2.56139
75237381	chr5:75237381:T:TA	1.50595e-18	-0.0671963	-1.3346	2.48123e-13	0.167335	-1.34261	2.13047e-05	0.115834	-1.33299
75237905	chr5:75237905:C:T	5.2853e-18	1.14966	-1.29596	3.98217e-13	0.574178	-1.27638	9.40478e-05	1.55706	-1.28934
75238077	chr5:75238077:G:A	5.48445e-18	1.17665	-1.28595	4.11863e-13	0.597269	-1.26578	9.76469e-05	1.58433	-1.27905
75238297	chr5:75238297:C:T	2.45261e-19	-1.84897	-1.36768	3.06201e-14	-1.89912	-1.36843	3.05205e-06	-1.79163	-1.36864
75238547	chr5:75238547:A:G	4.92135e-18	1.07791	-1.29555	3.73577e-13	0.509714	-1.27579	8.72133e-05	1.4812	-1.28893
75238791	chr5:75238791:A:G	3.52159e-18	-4.25965e-10	-0.55231	4.62913e-13	-4.25965e-10	-0.551664	4.29551e-05	-4.25965e-10	-0.515933
75238885	chr5:75238885:T:C	1.94117e-19	-2.04548	-1.40504	2.46014e-14	-2.08254	-1.40386	2.19761e-06	-2.09305	-1.39567
75239064	chr5:75239064:CTTAATATAT:C	2.783e-19	-1.69988	-1.3904	3.46703e-14	-1.75578	-1.38754	3.08546e-06	-1.76581	-1.38358
75239117	chr5:75239117:TC:T	2.55448e-19	-1.78175	-1.39421	4.0338e-14	-1.60383	-1.38808	3.99123e-06	-1.49772	-1.39427
75239529	chr5:75239529:C:T	2.31928e-17	-4.25965e-10	1.33262	3.10985e-12	-4.25965e-10	1.35313	0.00028275	-4.25965e-10	1.36847
75240122	chr5:75240122:C:A	6.99492e-19	-2.16862	-4.01506e-10	9.04862e-14	-2.18401	-4.01506e-10	7.79883e-06	-2.22211	-4.01506e-10
75240135	chr5:75240135:C:T	4.51622e-17	-4.25965e-10	1.99904	5.92586e-12	-4.25965e-10	1.99788	0.000678754	-4.25965e-10	2.24417
75240384	chr5:75240384:A:G	2.48665e-19	-1.79425	-1.40863	3.04572e-14	-1.8615	-1.41138	2.72892e-06	-1.8618	-1.41038
75240830	chr5:75240830:G:A	4.47336e-18	0.983941	-1.29702	3.4216e-13	0.423207	-1.27713	7.89517e-05	1.38316	-1.29041
75241000	chr5:75241000:G:A	3.69218e-18	-4.25965e-10	-0.505004	4.84935e-13	-4.25965e-10	-0.505189	4.50899e-05	-4.25965e-10	-0.46743
75241096	chr5:75241096:G:A	2.28117e-17	1.75064	-0.434586	2.40197e-12	1.55022	-0.455378	0.00149664	3.33174	-0.29685
75241329	chr5:75241329:C:G	1.71465e-18	-4.25965e-10	-1.27202	2.23979e-13	-4.25965e-10	-1.27765	2.04047e-05	-4.25965e-10	-1.26032
75241435	chr5:75241435:T:C	2.4498e-19	-1.80845	-1.40935	3.00658e-14	-1.87384	-1.41197	2.69272e-06	-1.87451	-1.41102
75241642	chr5:75241642:C:A	4.92276e-18	-4.25965e-10	-0.217354	6.49685e-13	-4.25965e-10	-0.212716	5.94042e-05	-4.25965e-10	-0.191723
75241646	chr5:75241646:A:G	5.41145e-18	1.17808	-1.30079	4.06435e-13	0.599362	-1.28114	9.64255e-05	1.58695	-1.29427
75241723	chr5:75241723:T:A	2.352e-19	-1.9746	-1.28394	2.88996e-14	-2.03909	-1.28629	2.91698e-06	-1.9522	-1.25334
75241781	chr5:75241781:A:G	4.8671e-18	1.01322	-1.24195	3.68554e-13	0.438367	-1.21798	8.5901e-05	1.41101	-1.23391
75241926	chr5:75241926:C:T	5.36801e-18	1.14515	-1.27591	4.01027e-13	0.559077	-1.25425	9.55227e-05	1.55197	-1.26869
75242011	chr5:75242011:G:A	1.20432e-17	-4.25965e-10	0.677281	1.55336e-12	-4.25965e-10	0.658972	0.000141957	-4.25965e-10	0.679435
75242141	chr5:75242141:G:A	8.78114e-19	-1.9412	-4.01506e-10	1.18265e-13	-1.91628	-4.01506e-10	1.04681e-05	-1.92776	-4.01506e-10
75242178	chr5:75242178:G:T	3.17778e-17	-4.25965e-10	1.64754	4.15882e-12	-4.25965e-10	1.64378	0.00047147	-4.25965e-10	1.87977
75242192	chr5:75242192:C:T	2.06281e-18	-4.25965e-10	-1.08715	2.71538e-13	-4.25965e-10	-1.0851	2.46774e-05	-4.25965e-10	-1.0702
75242323	chr5:75242323:G:T	1.49095e-18	-4.25965e-10	-1.41181	1.96087e-13	-4.25965e-10	-1.41064	1.74957e-05	-4.25965e-10	-1.41413
75242381	chr5:75242381:C:T	1.28773e-17	1.51576	-0.771517	1.34291e-12	1.30308	-0.789688	0.000783121	3.04624	-0.659043
75242389	chr5:75242389:T:C	2.10886e-19	-1.96966	-1.39799	2.67509e-14	-2.00335	-1.39929	2.34885e-06	-2.01633	-1.40584
75242434	chr5:75242434:A:G	5.94447e-18	1.35031	-1.37907	4.38604e-13	0.76981	-1.37542	0.000106735	1.76491	-1.37065
75242660	chr5:75242660:A:G	1.72129e-17	1.76833	-0.733898	1.77193e-12	1.54314	-0.752517	0.00109881	3.34406	-0.618171
75243365	chr5:75243365:T:G	1.95476e-18	-4.25965e-10	-1.14095	2.56859e-13	-4.25965e-10	-1.14068	2.33551e-05	-4.25965e-10	-1.12527
75243575	chr5:75243575:G:C	1.66744e-18	-4.25965e-10	-1.29993	2.18556e-13	-4.25965e-10	-1.30216	1.9819e-05	-4.25965e-10	-1.28945
75243818	chr5:75243818:T:C	3.94201e-18	0.881008	-1.32054	3.07966e-13	0.343789	-1.303	7.12594e-05	1.30482	-1.31458
75244167	chr5:75244167:G:A	2.70255e-18	-0.817027	-4.01506e-10	3.25368e-13	-0.904246	-4.01506e-10	2.89786e-05	-0.90953	-4.01506e-10
75244362	chr5:75244362:G:A	3.52773e-18	0.781182	-1.33175	2.76317e-13	0.247579	-1.31523	6.29949e-05	1.19312	-1.32615
75244386	chr5:75244386:A:C	1.65436e-18	-4.25965e-10	-1.30781	2.16876e-13	-4.25965e-10	-1.30988	1.96568e-05	-4.25965e-10	-1.29766
75244786	chr5:75244786:T:C	6.58104e-18	0.806344	-0.733373	6.17629e-13	0.493117	-0.756433	0.00027873	1.99347	-0.639313
75245261	chr5:75245261:G:T	4.74142e-18	-4.25965e-10	-0.254886	6.16013e-13	-4.25965e-10	-0.265936	5.95359e-05	-4.25965e-10	-0.189507
75245460	chr5:75245460:G:A	3.48675e-18	-4.25965e-10	-0.562251	4.59141e-13	-4.25965e-10	-0.559847	4.18587e-05	-4.25965e-10	-0.541789
75245531	chr5:75245531:G:A	2.04439e-18	-4.25965e-10	-1.09612	2.68389e-13	-4.25965e-10	-1.09677	2.44479e-05	-4.25965e-10	-1.07954
75246513	chr5:75246513:G:A	1.62426e-18	-4.25965e-10	-1.32617	2.12094e-13	-4.25965e-10	-1.33217	1.9649e-05	-4.25965e-10	-1.29806
75246570	chr5:75246570:G:A	5.9614e-18	-4.25965e-10	-0.0259173	8.09659e-13	-4.25965e-10	0.00740927	7.20262e-05	-4.25965e-10	0.000943383
75246795	chr5:75246795:C:T	1.45929e-16	1.78741	1.38449	1.48228e-11	1.56508	1.34964	0.0114389	3.36517	1.70351
75246896	chr5:75246896:T:A	1.67083e-18	-4.25965e-10	-1.2979	2.19046e-13	-4.25965e-10	-1.29992	1.98604e-05	-4.25965e-10	-1.28736
75247211	chr5:75247211:G:A	3.16684e-17	2.03831	-0.394208	3.25479e-12	1.81425	-0.41557	0.00221165	3.6716	-0.246198
75247422	chr5:75247422:A:T	5.32211e-18	-4.25965e-10	-0.139352	6.88676e-13	-4.25965e-10	-0.154432	6.55786e-05	-4.25965e-10	-0.0928383
75247806	chr5:75247806:A:C	9.03346e-19	-2.07171	0.158838	1.37389e-13	-1.93646	0.170076	1.29127e-05	-1.95228	0.234401
75248903	chr5:75248903:G:A	5.57737e-18	-4.25965e-10	-0.0925049	7.60401e-13	-4.25965e-10	-0.0553575	6.73036e-05	-4.25965e-10	-0.0668734
75249085	chr5:75249085:CA:C	1.55415e-18	-4.25965e-10	-1.37029	2.07189e-13	-4.25965e-10	-1.35557	1.81774e-05	-4.25965e-10	-1.37591
75249091	chr5:75249091:G:T	1.55415e-18	-4.25965e-10	-1.37029	2.07189e-13	-4.25965e-10	-1.35557	1.81774e-05	-4.25965e-10	-1.37591
75249096	chr5:75249096:G:A	2.07564e-19	-1.96764	-1.4159	2.6178e-14	-2.00888	-1.4154	2.33121e-06	-2.01774	-1.41196
75249475	chr5:75249475:G:T	6.6625e-19	-2.21731	-4.01506e-10	8.80861e-14	-2.21089	-4.01506e-10	7.9114e-06	-2.20778	-4.01506e-10
75249723	chr5:75249723:A:T	6.81182e-18	0.812101	-0.704665	5.50786e-13	0.285501	-0.663358	0.000124858	1.23964	-0.688545
75249811	chr5:75249811:A:G	7.53966e-18	0.911231	-0.702277	6.9655e-13	0.582147	-0.725211	0.000325098	2.11724	-0.609203
75249832	chr5:75249832:C:CA	6.86163e-18	0.780597	-0.665874	5.57273e-13	0.257678	-0.623827	0.000125584	1.20625	-0.649363
75250102	chr5:75250102:A:G	7.48404e-18	0.857876	-0.656325	6.04156e-13	0.328643	-0.614015	0.000137827	1.28962	-0.63971
75250379	chr5:75250379:T:G	1.60007e-18	-4.25965e-10	-1.34118	2.09253e-13	-4.25965e-10	-1.34566	1.89828e-05	-4.25965e-10	-1.33255
75250853	chr5:75250853:T:A	6.16458e-18	0.725763	-0.718166	5.02005e-13	0.205181	-0.675774	0.000112047	1.14535	-0.702517
75251558	chr5:75251558:C:A	2.33861e-19	-2.13135	-1.1329	3.05003e-14	-2.15333	-1.11814	2.72468e-06	-2.15314	-1.1206
75251629	chr5:75251629:C:A	1.72326e-18	-4.25965e-10	-1.267	2.25926e-13	-4.25965e-10	-1.269	2.05119e-05	-4.25965e-10	-1.25508
75251692	chr5:75251692:G:A	7.09485e-19	-2.15444	-4.01506e-10	9.335e-14	-2.15285	-4.01506e-10	8.55876e-06	-2.12913	-4.01506e-10
75252107	chr5:75252107:T:A	6.90414e-18	0.758215	-0.637316	5.62475e-13	0.237566	-0.594422	0.000126288	1.18297	-0.620493
75252137	chr5:75252137:C:A	2.0939e-19	-1.97749	-1.39729	3.07501e-14	-1.86342	-1.39989	2.66441e-06	-1.90168	-1.39442
75252239	chr5:75252239:C:T	7.75684e-18	0.915803	-0.678449	6.22379e-13	0.380863	-0.636517	0.000143281	1.35074	-0.662025
75252242	chr5:75252242:T:A	1.5972e-18	-4.25965e-10	-1.34297	2.06733e-13	-4.25965e-10	-1.35778	1.92349e-05	-4.25965e-10	-1.31936
75252576	chr5:75252576:G:A	1.6637e-18	-4.25965e-10	-1.30218	2.18164e-13	-4.25965e-10	-1.30396	1.97731e-05	-4.25965e-10	-1.29177
75252711	chr5:75252711:T:G	1.49485e-18	-4.25965e-10	-1.4092	1.9623e-13	-4.25965e-10	-1.40992	1.75903e-05	-4.25965e-10	-1.40874
75252931	chr5:75252931:A:C	4.71037e-19	-1.86354	-0.7005	5.71797e-14	-1.96411	-0.67889	5.42179e-06	-1.95917	-0.626489
75252973	chr5:75252973:T:G	1.52518e-18	-4.25965e-10	-1.38911	2.00121e-13	-4.25965e-10	-1.39028	1.80369e-05	-4.25965e-10	-1.38367
75253096	chr5:75253096:T:C	2.5785e-19	-2.14004	-1.02656	3.37273e-14	-2.16056	-1.01033	3.01812e-06	-2.16042	-1.01103
75253407	chr5:75253407:G:C	1.48613e-18	-4.25965e-10	-1.41505	1.95299e-13	-4.25965e-10	-1.41467	1.74588e-05	-4.25965e-10	-1.41624
75253535	chr5:75253535:G:A	1.86685e-18	-4.25965e-10	-1.18697	2.45482e-13	-4.25965e-10	-1.18598	2.2276e-05	-4.25965e-10	-1.17258
75253705	chr5:75253705:C:G	1.62176e-18	-4.25965e-10	-1.32771	2.13038e-13	-4.25965e-10	-1.32774	1.92427e-05	-4.25965e-10	-1.31896
75254139	chr5:75254139:C:T	8.91169e-19	-1.92644	-4.01506e-10	1.20134e-13	-1.9006	-4.01506e-10	1.06298e-05	-1.91242	-4.01506e-10
75254261	chr5:75254261:G:T	1.89042e-18	-4.25965e-10	-1.17442	2.43785e-13	-4.25965e-10	-1.19292	2.23498e-05	-4.25965e-10	-1.16927
75254614	chr5:75254614:T:G	3.14126e-17	-4.25965e-10	1.63599	4.11083e-12	-4.25965e-10	1.63218	0.000465689	-4.25965e-10	1.86743
75254720	chr5:75254720:C:T	2.06505e-18	-4.25965e-10	-1.08607	2.70117e-13	-4.25965e-10	-1.09035	2.56288e-05	-4.25965e-10	-1.03237
75254871	chr5:75254871:T:A	2.39906e-19	-1.98624	-1.25249	3.0722e-14	-2.00416	-1.26006	2.67724e-06	-2.03442	-1.25688
75255171	chr5:75255171:G:T	3.38781e-18	0.82552	-1.41656	3.04303e-13	0.444777	-1.41596	0.000116619	1.89993	-1.4171
75255387	chr5:75255387:T:C	2.36033e-19	-2.12717	-1.12783	3.07636e-14	-2.15005	-1.11283	2.74854e-06	-2.14957	-1.11545
75255641	chr5:75255641:C:T	4.97819e-18	-4.25965e-10	-0.206155	6.40645e-13	-4.25965e-10	-0.226727	6.26266e-05	-4.25965e-10	-0.138897
75255831	chr5:75255831:G:GC	7.87869e-18	0.867183	-0.614244	6.33873e-13	0.336194	-0.573549	0.000145265	1.30018	-0.5977
75255957	chr5:75255957:C:T	7.64938e-18	0.831132	-0.60773	6.20502e-13	0.303333	-0.562009	0.000140583	1.26063	-0.590923
75255968	chr5:75255968:G:A	6.00049e-18	-4.25965e-10	-0.0193816	8.14458e-13	-4.25965e-10	0.0133192	7.25149e-05	-4.25965e-10	0.00770421
75256105	chr5:75256105:G:A	2.33185e-17	2.02509	-0.687061	2.41799e-12	1.80978	-0.708293	0.00159396	3.66637	-0.568476
75256632	chr5:75256632:A:G	1.49934e-18	-4.25965e-10	-1.4062	1.96883e-13	-4.25965e-10	-1.40659	1.76946e-05	-4.25965e-10	-1.40283
75257014	chr5:75257014:T:C	6.8734e-18	0.785936	-0.669499	5.59448e-13	0.26493	-0.627183	0.000126279	1.21541	-0.653008
75257339	chr5:75257339:G:T	8.35657e-19	-1.99076	-4.01506e-10	1.06151e-13	-2.02434	-4.01506e-10	1.04525e-05	-1.92924	-4.01506e-10
75257792	chr5:75257792:C:T	8.38982e-18	0.988115	-0.672319	6.67872e-13	0.44537	-0.630476	0.000155753	1.42807	-0.655884
75258216	chr5:75258216:CAT:C	2.4074e-19	-2.12546	-1.1098	3.14115e-14	-2.14827	-1.09376	2.8042e-06	-2.14799	-1.09698
75258243	chr5:75258243:G:T	2.04236e-19	-1.98566	-1.41404	2.579e-14	-2.02592	-1.4133	2.30153e-06	-2.03387	-1.40864
75258397	chr5:75258397:C:A	2.20956e-19	-2.01302	-1.308	2.83225e-14	-2.03171	-1.31383	2.47113e-06	-2.06	-1.31141
75259065	chr5:75259065:T:C	2.82343e-19	-1.90604	-1.16982	3.51991e-14	-1.95325	-1.17493	3.50324e-06	-1.84984	-1.17255
75259333	chr5:75259333:T:G	2.44561e-19	-2.14804	-1.07147	3.20166e-14	-2.1677	-1.05525	2.85923e-06	-2.16757	-1.05796
75259428	chr5:75259428:T:C	7.45842e-18	0.950729	-0.752608	5.97558e-13	0.415581	-0.711933	0.000138585	1.39248	-0.737081
75259721	chr5:75259721:CA:C	1.48416e-18	-4.25965e-10	-1.41637	1.94867e-13	-4.25965e-10	-1.41689	1.74498e-05	-4.25965e-10	-1.41676
75259890	chr5:75259890:G:T	3.14107e-17	-4.25965e-10	1.63593	4.11072e-12	-4.25965e-10	1.63215	0.000465662	-4.25965e-10	1.86737
75260307	chr5:75260307:C:T	5.91132e-18	-4.25965e-10	-0.0343534	8.01944e-13	-4.25965e-10	-0.00216521	7.13967e-05	-4.25965e-10	-0.00783489
75260470	chr5:75260470:A:C	1.97548e-18	-4.25965e-10	-1.13041	2.54246e-13	-4.25965e-10	-1.1509	2.33676e-05	-4.25965e-10	-1.12474
75260541	chr5:75260541:A:G	1.69949e-18	-4.25965e-10	-1.2809	2.20746e-13	-4.25965e-10	-1.29219	1.98894e-05	-4.25965e-10	-1.2859
75260864	chr5:75260864:C:T	6.1678e-18	-4.25965e-10	0.00812044	8.37581e-13	-4.25965e-10	0.041314	7.45475e-05	-4.25965e-10	0.0353491
75261620	chr5:75261620:A:T	2.1527e-18	-4.25965e-10	-1.0445	2.75724e-13	-4.25965e-10	-1.0698	2.54446e-05	-4.25965e-10	-1.03958
75261954	chr5:75261954:A:G	1.88482e-18	-4.25965e-10	-1.17739	2.47954e-13	-4.25965e-10	-1.17596	2.24975e-05	-4.25965e-10	-1.16268
75262407	chr5:75262407:C:T	1.95117e-19	-2.1366	-1.30878	2.74119e-14	-2.0655	-1.31272	2.52732e-06	-2.04409	-1.30484
75262471	chr5:75262471:A:T	1.61516e-19	-2.21821	-1.41617	2.1126e-14	-2.22212	-1.41658	1.89449e-06	-2.22056	-1.41658
75262752	chr5:75262752:A:G	2.89202e-19	-1.89703	-1.15482	3.66401e-14	-1.943	-1.14506	3.24884e-06	-1.96191	-1.13588
75262772	chr5:75262772:C:T	1.64228e-18	-4.25965e-10	-1.31514	2.15044e-13	-4.25965e-10	-1.31836	1.99196e-05	-4.25965e-10	-1.28438
75262775	chr5:75262775:G:A	1.86794e-18	-4.25965e-10	-1.18639	2.44515e-13	-4.25965e-10	-1.18993	2.2984e-05	-4.25965e-10	-1.14129
75262832	chr5:75262832:G:T	1.50191e-18	-4.25965e-10	-1.40449	1.97306e-13	-4.25965e-10	-1.40445	1.78066e-05	-4.25965e-10	-1.39652
75262848	chr5:75262848:A:G	4.32605e-18	-4.25965e-10	-0.346566	5.84455e-13	-4.25965e-10	-0.318523	5.22036e-05	-4.25965e-10	-0.320936
75262861	chr5:75262861:A:G	1.9329e-18	-4.25965e-10	-1.1522	2.51641e-13	-4.25965e-10	-1.1612	2.33355e-05	-4.25965e-10	-1.12611
75262877	chr5:75262877:C:A	1.49144e-18	-4.25965e-10	-1.41148	1.95692e-13	-4.25965e-10	-1.41266	1.76223e-05	-4.25965e-10	-1.40692
75262879	chr5:75262879:C:G	1.48911e-18	-4.25965e-10	-1.41304	1.95761e-13	-4.25965e-10	-1.41231	1.74686e-05	-4.25965e-10	-1.41568
75263068	chr5:75263068:A:G	7.06852e-18	0.809794	-0.665365	5.70536e-13	0.279306	-0.621933	0.000129599	1.23718	-0.648825
75263539	chr5:75263539:A:G	1.73174e-18	-4.25965e-10	-1.2621	2.26449e-13	-4.25965e-10	-1.26668	2.04632e-05	-4.25965e-10	-1.25746
75263584	chr5:75263584:G:A	1.68443e-18	-4.25965e-10	-1.28979	2.20475e-13	-4.25965e-10	-1.29342	2.04909e-05	-4.25965e-10	-1.25611
75263663	chr5:75263663:G:A	1.62942e-18	-4.25965e-10	-1.323	2.13485e-13	-4.25965e-10	-1.32564	1.97345e-05	-4.25965e-10	-1.29372
75263709	chr5:75263709:A:G	4.40952e-19	-1.74007	-0.889969	5.8303e-14	-1.74322	-0.880331	4.76692e-06	-1.8151	-0.899285
75263878	chr5:75263878:TA:T	2.05265e-18	-4.25965e-10	-1.09209	2.65318e-13	-4.25965e-10	-1.10828	2.39408e-05	-4.25965e-10	-1.1005
75264337	chr5:75264337:G:A	1.50931e-18	-4.25965e-10	-1.39957	1.97909e-13	-4.25965e-10	-1.4014	1.78272e-05	-4.25965e-10	-1.39536
75264467	chr5:75264467:G:A	8.34837e-18	0.982863	-0.672019	7.54842e-13	0.637712	-0.700407	0.000364586	2.19615	-0.573477
75264524	chr5:75264524:T:C	2.50012e-19	-2.06102	-1.13645	3.64305e-14	-1.97174	-1.12206	3.17003e-06	-2.00416	-1.11818
75264662	chr5:75264662:C:T	1.30903e-17	1.47271	-0.712062	9.85366e-13	0.874339	-0.670529	0.000245456	1.92294	-0.695911
75264717	chr5:75264717:A:G	1.3641e-18	-1.50073	-4.01506e-10	1.95123e-13	-1.41557	-4.01506e-10	1.54256e-05	-1.54006	-4.01506e-10
75264754	chr5:75264754:G:A	5.45011e-18	0.981844	-1.09743	4.33176e-13	0.450038	-1.0681	9.845e-05	1.42774	-1.11428
75264755	chr5:75264755:T:C	1.4944e-18	-4.25965e-10	-1.40949	1.96164e-13	-4.25965e-10	-1.41025	1.75849e-05	-4.25965e-10	-1.40904
75264845	chr5:75264845:G:A	1.7239e-18	-4.25965e-10	-1.26663	2.25519e-13	-4.25965e-10	-1.2708	2.10409e-05	-4.25965e-10	-1.22962
75265409	chr5:75265409:G:A	7.97609e-19	-2.20994	0.172578	1.11281e-13	-2.21876	0.241622	9.66381e-06	-2.21551	0.207811
75265571	chr5:75265571:C:T	1.31942e-18	-1.53403	-4.01506e-10	2.0661e-13	-1.35837	-4.01506e-10	2.33787e-05	-1.12426	-4.01506e-10
75266204	chr5:75266204:C:G	6.54685e-19	-1.14793	-1.0869	9.38653e-14	-1.04004	-1.10731	9.34152e-06	-0.93858	-1.10304
75266318	chr5:75266318:T:A	4.39089e-18	-4.25965e-10	-0.331689	5.75673e-13	-4.25965e-10	-0.333663	5.03795e-05	-4.25965e-10	-0.356504
75266548	chr5:75266548:G:A	7.05718e-18	0.142823	-4.01506e-10	1.06089e-12	0.277662	-4.01506e-10	7.32988e-05	0.0184564	-4.01506e-10
75266739	chr5:75266739:T:C	6.75168e-18	0.705951	-0.607382	5.52316e-13	0.205362	-0.580446	0.000130861	1.1653	-0.567249
75267024	chr5:75267024:G:A	1.58963e-18	-4.25965e-10	-1.34772	2.09388e-13	-4.25965e-10	-1.34501	1.88143e-05	-4.25965e-10	-1.34147
75267821	chr5:75267821:G:A	4.2897e-19	-2.06748	-0.590112	5.06012e-14	-2.15009	-0.615136	4.83056e-06	-2.11739	-0.583738
75267875	chr5:75267875:G:A	6.80076e-19	-2.19677	-4.01506e-10	8.9147e-14	-2.19892	-4.01506e-10	8.07985e-06	-2.18671	-4.01506e-10
75267955	chr5:75267955:G:A	5.41852e-19	-2.06115	-0.362837	6.58252e-14	-2.15935	-0.342849	6.29605e-06	-2.1343	-0.301868
75268365	chr5:75268365:A:G	9.93992e-19	-0.433652	-1.3836	1.05148e-13	-0.658664	-1.37517	2.12701e-05	0.156502	-1.37529
75268483	chr5:75268483:G:A	3.2158e-18	-4.25965e-10	-0.643146	4.16897e-13	-4.25965e-10	-0.656364	4.12404e-05	-4.25965e-10	-0.556668
75268526	chr5:75268526:C:T	6.67853e-19	-2.21491	-4.01506e-10	8.99273e-14	-2.1902	-4.01506e-10	8.1096e-06	-2.18304	-4.01506e-10
75268665	chr5:75268665:G:A	7.25654e-19	-2.1319	-4.01506e-10	9.25918e-14	-2.161	-4.01506e-10	8.39418e-06	-2.14855	-4.01506e-10
75268746	chr5:75268746:T:C	2.54052e-19	-2.10112	-1.08032	3.05891e-14	-2.17783	-1.09073	2.82092e-06	-2.15012	-1.0889
75269164	chr5:75269164:C:T	3.11057e-18	-4.25965e-10	-0.676416	4.03147e-13	-4.25965e-10	-0.689902	3.73878e-05	-4.25965e-10	-0.654743
75269184	chr5:75269184:G:T	4.33829e-19	-2.05622	-0.590112	5.09972e-14	-2.1423	-0.615136	4.87538e-06	-2.10815	-0.583738
75270003	chr5:75270003:C:T	5.47108e-18	-4.25965e-10	-0.111746	7.29379e-13	-4.25965e-10	-0.0970104	6.69191e-05	-4.25965e-10	-0.0726024
75270113	chr5:75270113:G:A	1.48505e-18	-4.25965e-10	-1.41577	1.95089e-13	-4.25965e-10	-1.41575	1.74844e-05	-4.25965e-10	-1.41478
75270377	chr5:75270377:C:T	4.28899e-19	-2.07282	-0.584938	5.06144e-14	-2.15515	-0.609817	4.82782e-06	-2.12314	-0.578549
75270381	chr5:75270381:C:T	2.32383e-18	-4.25965e-10	-0.968006	2.99905e-13	-4.25965e-10	-0.985737	2.77512e-05	-4.25965e-10	-0.952808
75270443	chr5:75270443:G:A	1.98784e-18	-4.25965e-10	-1.12418	2.6591e-13	-4.25965e-10	-1.10605	2.34834e-05	-4.25965e-10	-1.11979
75271689	chr5:75271689:A:C	3.48203e-18	-4.25965e-10	-0.563607	4.51872e-13	-4.25965e-10	-0.575806	4.48051e-05	-4.25965e-10	-0.473765
75272287	chr5:75272287:G:C	1.60903e-18	-4.25965e-10	-1.33559	2.15337e-13	-4.25965e-10	-1.317	1.87906e-05	-4.25965e-10	-1.34273
75272309	chr5:75272309:G:A	2.25314e-19	-2.12054	-1.18094	2.74146e-14	-2.18882	-1.18931	2.5185e-06	-2.1644	-1.18803
75272410	chr5:75272410:G:A	1.87388e-18	-0.0415775	-1.14163	1.62885e-13	-0.467063	-1.1291	3.50998e-05	0.406697	-1.12459
75273203	chr5:75273203:T:C	7.18468e-18	1.52962	-1.3689	6.87577e-13	1.21041	-1.36644	0.00052449	3.33829	-1.35196
75273422	chr5:75273422:C:A	1.50079e-18	-4.25965e-10	-1.40523	1.98583e-13	-4.25965e-10	-1.398	1.76041e-05	-4.25965e-10	-1.40796
75273498	chr5:75273498:T:C	7.34491e-19	-2.1198	-4.01506e-10	1.00552e-13	-2.07853	-4.01506e-10	9.68235e-06	-2.00578	-4.01506e-10
75273506	chr5:75273506:C:G	3.11057e-18	-4.25965e-10	-0.676416	4.03147e-13	-4.25965e-10	-0.689902	3.73878e-05	-4.25965e-10	-0.654743
75273532	chr5:75273532:C:T	7.45402e-19	-0.693738	-1.41132	8.04099e-14	-0.891213	-1.41085	1.58731e-05	-0.107128	-1.40433
75273775	chr5:75273775:T:G	2.34761e-19	-2.08979	-1.17062	2.81873e-14	-2.17101	-1.17932	2.6038e-06	-2.1412	-1.17792
75274131	chr5:75274131:C:G	1.48635e-18	-4.25965e-10	-1.4149	1.95266e-13	-4.25965e-10	-1.41484	1.75037e-05	-4.25965e-10	-1.41368
75274552	chr5:75274552:A:G	4.24323e-19	-2.06937	-0.599109	5.00081e-14	-2.15183	-0.625191	4.77869e-06	-2.11911	-0.59281
75274706	chr5:75274706:G:A	8.51826e-19	-0.568214	-1.40338	9.10384e-14	-0.77528	-1.40264	1.85659e-05	0.0386263	-1.39339
75274821	chr5:75274821:C:T	4.37167e-19	-2.04813	-0.590538	5.12474e-14	-2.13712	-0.615422	4.90568e-06	-2.10152	-0.584172
75274826	chr5:75274826:T:C	2.37009e-19	-2.10114	-1.14973	2.85841e-14	-2.17779	-1.15856	2.63466e-06	-2.14995	-1.15738
75275134	chr5:75275134:G:A	1.84582e-18	-4.25965e-10	-1.1983	2.39569e-13	-4.25965e-10	-1.21036	2.1719e-05	-4.25965e-10	-1.1979
75275174	chr5:75275174:G:C	2.44925e-19	-2.05868	-1.15935	2.90775e-14	-2.15117	-1.16807	2.69953e-06	-2.11615	-1.16686
75275752	chr5:75275752:A:C	1.63456e-19	-2.20974	-1.4127	2.16139e-14	-2.20141	-1.41446	1.9526e-06	-2.19322	-1.41371
75276395	chr5:75276395:A:G	4.67423e-19	-2.04297	-0.528774	5.4658e-14	-2.13325	-0.554861	5.24234e-06	-2.09712	-0.522195
75276404	chr5:75276404:G:A	1.9496e-18	-4.25965e-10	-1.1436	2.52358e-13	-4.25965e-10	-1.15836	2.29291e-05	-4.25965e-10	-1.14368
75276542	chr5:75276542:T:C	2.90389e-19	-2.02303	-1.02473	3.39355e-14	-2.11919	-1.04555	3.22535e-06	-2.08051	-1.02454
75277226	chr5:75277226:T:C	1.49011e-18	-4.25965e-10	-1.41237	1.9608e-13	-4.25965e-10	-1.41068	1.75315e-05	-4.25965e-10	-1.41209
75277540	chr5:75277540:T:C	5.63821e-18	-4.25965e-10	-0.0816553	7.34053e-13	-4.25965e-10	-0.0906229	7.40125e-05	-4.25965e-10	0.0281473
75277606	chr5:75277606:G:A	5.31454e-18	-4.25965e-10	-0.140776	6.92524e-13	-4.25965e-10	-0.14886	6.95654e-05	-4.25965e-10	-0.0338198
75277615	chr5:75277615:A:C	5.8378e-19	-2.01875	-0.330701	6.79147e-14	-2.11674	-0.354213	6.53888e-06	-2.07674	-0.321577
75277658	chr5:75277658:C:T	3.42657e-18	-4.25965e-10	-0.579663	4.57018e-13	-4.25965e-10	-0.564481	4.15929e-05	-4.25965e-10	-0.548158
75277908	chr5:75277908:T:C	5.9868e-18	-4.25965e-10	-0.0216651	7.77706e-13	-4.25965e-10	-0.0328557	7.8804e-05	-4.25965e-10	0.090876
75278305	chr5:75278305:A:G	4.9739e-18	-4.25965e-10	-0.207017	6.63566e-13	-4.25965e-10	-0.191576	6.31388e-05	-4.25965e-10	-0.130752
75278359	chr5:75278359:A:G	1.64384e-18	-4.25965e-10	-1.31419	2.17991e-13	-4.25965e-10	-1.30475	1.93835e-05	-4.25965e-10	-1.31167
75278901	chr5:75278901:C:T	1.56587e-18	-4.25965e-10	-1.36278	2.0633e-13	-4.25965e-10	-1.35973	1.84195e-05	-4.25965e-10	-1.36268
75279159	chr5:75279159:A:G	6.5258e-18	0.127172	-0.0626306	5.95866e-13	-0.297594	-0.00159395	0.000134507	0.627943	-0.00241697
75279976	chr5:75279976:A:G	2.82684e-17	0.970793	0.559729	2.33765e-12	0.478983	0.588714	0.000596677	1.5063	0.608987
75279985	chr5:75279985:A:C	4.59313e-18	-4.25965e-10	-0.286661	5.94235e-13	-4.25965e-10	-0.301928	5.9741e-05	-4.25965e-10	-0.186069
75280460	chr5:75280460:G:A	7.46451e-18	0.0862345	0.112703	6.92946e-13	-0.325868	0.177617	0.000155592	0.594591	0.176557
75281067	chr5:75281067:C:T	8.57113e-19	-2.17671	0.211301	1.13572e-13	-2.19972	0.242949	1.03587e-05	-2.20108	0.262821
75281188	chr5:75281188:T:C	5.40713e-18	-4.25965e-10	-0.123504	7.01907e-13	-4.25965e-10	-0.135403	7.0888e-05	-4.25965e-10	-0.0149855
75281403	chr5:75281403:G:A	1.82433e-19	-2.16612	-1.34647	2.37229e-14	-2.16781	-1.35495	2.08829e-06	-2.18826	-1.35148
75281655	chr5:75281655:A:T	2.75466e-19	-1.84843	-1.25209	3.08731e-14	-2.01101	-1.24831	3.04269e-06	-1.94023	-1.22312
75281876	chr5:75281876:A:C	1.7978e-19	-2.17728	-1.34997	2.34031e-14	-2.17832	-1.35802	2.06379e-06	-2.19669	-1.35486
75282237	chr5:75282237:T:C	1.04461e-18	-2.19243	0.424854	1.39674e-13	-2.20431	0.454415	1.29683e-05	-2.20469	0.491113
75282299	chr5:75282299:A:T	1.69223e-18	-1.28517	-4.01506e-10	2.3994e-13	-1.20881	-4.01506e-10	2.0596e-05	-1.25099	-4.01506e-10
75282959	chr5:75282959:T:C	2.84505e-19	-1.84882	-1.2194	3.19219e-14	-2.01072	-1.21519	3.15212e-06	-1.94021	-1.1878
75283364	chr5:75283364:G:A	6.86433e-18	-4.25965e-10	0.115116	8.91626e-13	-4.25965e-10	0.103843	9.08366e-05	-4.25965e-10	0.232975
75283790	chr5:75283790:C:T	2.41112e-18	-4.25965e-10	-0.93113	3.26084e-13	-4.25965e-10	-0.902049	2.9081e-05	-4.25965e-10	-0.906002
75284152	chr5:75284152:G:A	2.40207e-18	-4.25965e-10	-0.93489	3.11675e-13	-4.25965e-10	-0.947244	2.88958e-05	-4.25965e-10	-0.91239
75284345	chr5:75284345:A:G	6.35506e-18	-4.25965e-10	0.0380293	8.25748e-13	-4.25965e-10	0.0270861	8.06436e-05	-4.25965e-10	0.113952
75285051	chr5:75285051:A:G	4.94926e-18	-0.211984	-4.01506e-10	7.41699e-13	-0.0802604	-4.01506e-10	5.26605e-05	-0.312222	-4.01506e-10
75285056	chr5:75285056:C:T	4.08619e-19	-2.00812	-0.698071	4.73662e-14	-2.11147	-0.71983	4.56281e-06	-2.0678	-0.690347
75285522	chr5:75285522:A:C	2.99443e-19	-1.90001	-1.11704	3.55101e-14	-2.01177	-1.10762	3.59474e-06	-1.91344	-1.08318
75285570	chr5:75285570:A:G	2.13412e-19	-2.21999	-1.13576	2.75288e-14	-2.21983	-1.15415	2.47615e-06	-2.22214	-1.14725
75286549	chr5:75286549:A:G	9.49736e-19	-1.86279	-4.01506e-10	1.3073e-13	-1.81607	-4.01506e-10	1.1365e-05	-1.84555	-4.01506e-10
75286652	chr5:75286652:T:G	4.10727e-19	-2.02086	-0.680193	4.78574e-14	-2.11831	-0.702669	4.59706e-06	-2.07831	-0.672361
75287052	chr5:75287052:T:C	6.90894e-18	-4.25965e-10	0.121593	9.33738e-13	-4.25965e-10	0.149992	8.54931e-05	-4.25965e-10	0.172348
75287055	chr5:75287055:T:TG	6.30865e-19	-2.17326	-0.0986297	8.37281e-14	-2.19952	-0.0621046	7.57352e-06	-2.19813	-0.0533026
75287059	chr5:75287059:A:G	4.36935e-18	-4.25965e-10	-0.336609	5.84221e-13	-4.25965e-10	-0.318924	5.35552e-05	-4.25965e-10	-0.295375
75287065	chr5:75287065:C:T	4.51659e-18	-4.25965e-10	-0.303465	6.04947e-13	-4.25965e-10	-0.284062	5.54589e-05	-4.25965e-10	-0.260445
75287226	chr5:75287226:G:A	6.88847e-18	-4.25965e-10	0.118627	8.9467e-13	-4.25965e-10	0.107251	9.11833e-05	-4.25965e-10	0.236785
75287319	chr5:75287319:G:A	2.94677e-18	-4.25965e-10	-0.730514	3.92394e-13	-4.25965e-10	-0.716937	3.69289e-05	-4.25965e-10	-0.667093
75287860	chr5:75287860:G:A	6.39504e-19	-2.15665	-0.101638	8.41054e-14	-2.18557	-0.0715639	7.63948e-06	-2.18706	-0.0556979
75287931	chr5:75287931:G:T	6.37564e-19	-2.20309	-0.0582291	8.49857e-14	-2.21275	-0.0339735	7.84907e-06	-2.21249	-0.00319908
75288007	chr5:75288007:C:G	2.10659e-18	-1.75534	0.68919	2.37275e-13	-1.95294	0.732955	2.43637e-05	-1.89082	0.807827
75288118	chr5:75288118:C:T	6.43598e-19	-2.15954	-0.0923642	8.47151e-14	-2.18785	-0.0620567	7.6957e-06	-2.18917	-0.0462582
75288207	chr5:75288207:T:C	3.24374e-18	-0.00373259	-0.630764	2.91732e-13	-0.428721	-0.584647	6.49849e-05	0.479937	-0.58187
75288234	chr5:75288234:C:A	2.37627e-19	-1.93422	-1.31405	2.74825e-14	-2.06499	-1.31066	2.64659e-06	-2.0125	-1.29032
75288900	chr5:75288900:C:T	2.79688e-19	-1.87275	-1.21255	3.1556e-14	-2.02902	-1.20842	3.11064e-06	-1.96091	-1.18035
75289341	chr5:75289341:A:G	4.14207e-19	-1.98963	-0.70298	4.78961e-14	-2.09554	-0.724631	4.61399e-06	-2.05171	-0.695284
75289911	chr5:75289911:T:C	2.4236e-18	-4.25965e-10	-0.925967	3.14682e-13	-4.25965e-10	-0.937642	2.91621e-05	-4.25965e-10	-0.903218
75290341	chr5:75290341:A:G	2.48408e-18	-4.25965e-10	-0.901318	3.21686e-13	-4.25965e-10	-0.915629	2.92446e-05	-4.25965e-10	-0.900391
75291041	chr5:75291041:CT:C	5.17652e-18	0.245463	-0.412552	4.70343e-13	-0.177178	-0.358564	0.000108297	0.76645	-0.357663
75291265	chr5:75291265:A:T	2.63991e-19	-1.90932	-1.23375	3.00653e-14	-2.05606	-1.22977	2.94565e-06	-1.99253	-1.20322
75291427	chr5:75291427:T:C	6.72729e-19	-2.19605	-0.0115851	8.94959e-14	-2.20748	0.0124737	8.27477e-06	-2.2073	0.0444237
75291469	chr5:75291469:G:A	1.48639e-18	-4.25965e-10	-1.41487	1.95332e-13	-4.25965e-10	-1.4145	1.7506e-05	-4.25965e-10	-1.41355
75291714	chr5:75291714:C:T	6.78113e-18	-4.25965e-10	0.102921	8.81057e-13	-4.25965e-10	0.0919182	8.97008e-05	-4.25965e-10	0.220392
75292233	chr5:75292233:C:T	4.072e-19	-2.01415	-0.69552	4.73854e-14	-2.11358	-0.71731	4.55225e-06	-2.07268	-0.687787
75292293	chr5:75292293:C:G	4.09225e-19	-2.00664	-0.698071	4.75354e-14	-2.1079	-0.71983	4.57e-06	-2.06623	-0.690347
75292499	chr5:75292499:C:T	1.52004e-18	-4.25965e-10	-1.39249	1.99176e-13	-4.25965e-10	-1.39501	1.78754e-05	-4.25965e-10	-1.39266
75292705	chr5:75292705:C:T	1.5092e-18	-4.25965e-10	-1.39964	1.97423e-13	-4.25965e-10	-1.40386	1.78489e-05	-4.25965e-10	-1.39415
75293029	chr5:75293029:C:T	4.11535e-19	-2.00001	-0.699074	4.77007e-14	-2.10342	-0.720839	4.59093e-06	-2.06065	-0.69136
75293073	chr5:75293073:T:A	1.00915e-18	-1.80211	-4.01506e-10	1.37992e-13	-1.76201	-4.01506e-10	1.74711e-05	-1.41554	-4.01506e-10
75293677	chr5:75293677:T:C	1.74169e-18	-4.25965e-10	-1.25637	2.28707e-13	-4.25965e-10	-1.25676	2.06496e-05	-4.25965e-10	-1.24839
75293883	chr5:75293883:C:T	2.56443e-19	-2.00857	-1.1635	2.99159e-14	-2.10807	-1.18274	2.84821e-06	-2.06734	-1.16205
75294171	chr5:75294171:G:A	6.85698e-19	-2.18625	-0.0022909	9.12602e-14	-2.20631	0.0308249	8.27161e-06	-2.20735	0.0440944
75294766	chr5:75294766:G:A	4.50041e-19	-1.86715	-0.742487	5.01296e-14	-2.01039	-0.764207	4.92075e-06	-1.94727	-0.735353
75294799	chr5:75294799:T:C	4.5889e-19	-1.89007	-0.700099	5.14152e-14	-2.02688	-0.722391	5.03576e-06	-1.9668	-0.692727
75295948	chr5:75295948:G:A	4.76289e-19	-1.90526	-0.64769	5.34477e-14	-2.03965	-0.670852	5.23447e-06	-1.98075	-0.64007
75296093	chr5:75296093:T:G	1.57346e-18	-1.35794	-4.01506e-10	2.23074e-13	-1.2817	-4.01506e-10	1.91987e-05	-1.32125	-4.01506e-10
75296264	chr5:75296264:C:T	8.22783e-19	-2.19631	0.190024	1.10005e-13	-2.20731	0.218637	1.01552e-05	-2.20777	0.249666
75296707	chr5:75296707:A:T	1.84742e-18	-4.25965e-10	-1.19743	2.40402e-13	-4.25965e-10	-1.20689	2.16996e-05	-4.25965e-10	-1.19879
75296711	chr5:75296711:T:A	4.00183e-19	-2.01227	-0.714786	4.62677e-14	-2.11899	-0.735771	4.46536e-06	-2.0723	-0.707433
75296790	chr5:75296790:G:A	1.85654e-18	-4.25965e-10	-1.19251	2.47923e-13	-4.25965e-10	-1.17608	2.13109e-05	-4.25965e-10	-1.21687
75296848	chr5:75296848:C:CAAT	2.93018e-19	-1.84402	-1.19472	3.30403e-14	-1.9996	-1.19188	3.25885e-06	-1.93431	-1.1604
75296956	chr5:75296956:G:A	7.50936e-18	-4.25965e-10	0.204927	9.69676e-13	-4.25965e-10	0.187759	9.98143e-05	-4.25965e-10	0.327225
75297068	chr5:75297068:A:C	7.09492e-19	-2.13032	-0.0241076	9.25181e-14	-2.16403	0.00223519	8.43334e-06	-2.16685	0.0229515
75297110	chr5:75297110:G:A	4.16142e-18	-0.385367	-4.01506e-10	5.26265e-13	-0.423399	-4.01506e-10	0.000102032	0.349203	-4.01506e-10
75297169	chr5:75297169:A:C	7.56817e-18	-4.25965e-10	0.21273	9.76964e-13	-4.25965e-10	0.195246	0.000100627	-4.25965e-10	0.335337
75297180	chr5:75297180:A:G	4.69423e-18	-4.25965e-10	-0.264889	6.09887e-13	-4.25965e-10	-0.27593	6.12428e-05	-4.25965e-10	-0.161242
75297296	chr5:75297296:A:T	1.18012e-18	-0.234861	-1.41074	1.12861e-13	-0.555814	-1.40723	3.30476e-05	0.628494	-1.40663
75297732	chr5:75297732:C:T	2.99833e-18	-4.25965e-10	-0.713168	3.79827e-13	-4.25965e-10	-0.749487	3.64391e-05	-4.25965e-10	-0.680444
75298684	chr5:75298684:A:G	1.85222e-18	-4.25965e-10	-1.19484	2.40603e-13	-4.25965e-10	-1.20606	2.17813e-05	-4.25965e-10	-1.19504
75299265	chr5:75299265:C:G	2.04322e-17	2.51423	-1.30834	2.16367e-12	2.29132	-1.30096	0.00195806	4.58678	-1.28316
75299369	chr5:75299369:A:C	4.78258e-18	0.0350741	-0.281317	4.4079e-13	-0.37937	-0.221264	9.51396e-05	0.503577	-0.224319
75299818	chr5:75299818:G:A	2.45329e-16	-4.25965e-10	3.69138	3.20674e-11	-4.25965e-10	3.68639	0.003966	-4.25965e-10	4.00943
75300026	chr5:75300026:A:G	3.21797e-19	-1.82997	-1.11509	3.61267e-14	-1.99032	-1.11185	3.59202e-06	-1.92203	-1.07534
75300812	chr5:75300812:G:A	1.89712e-18	-1.17089	-4.01506e-10	3.06007e-13	-0.965596	-4.01506e-10	2.42988e-05	-1.08566	-4.01506e-10
75301152	chr5:75301152:T:C	4.20015e-19	-1.63711	-1.04157	4.43938e-14	-1.85651	-1.03959	4.58984e-06	-1.7554	-0.996846
75301351	chr5:75301351:A:G	2.11406e-19	-2.22044	-1.14476	2.78118e-14	-2.2218	-1.14194	2.53049e-06	-2.22178	-1.1259
75301376	chr5:75301376:C:CA	9.57622e-18	-4.25965e-10	0.44806	1.22527e-12	-4.25965e-10	0.421712	0.000128672	-4.25965e-10	0.581182
75301864	chr5:75301864:C:G	1.46365e-18	-1.43029	-4.01506e-10	1.90651e-13	-1.43876	-4.01506e-10	1.85761e-05	-1.35421	-4.01506e-10
75302015	chr5:75302015:T:C	1.67895e-18	-4.25965e-10	-1.29306	2.20841e-13	-4.25965e-10	-1.29176	1.98716e-05	-4.25965e-10	-1.2868
75302092	chr5:75302092:T:C	1.5571e-18	-4.25965e-10	-1.36839	2.05039e-13	-4.25965e-10	-1.366	1.84127e-05	-4.25965e-10	-1.36305
75302354	chr5:75302354:C:T	3.88016e-18	-4.25965e-10	-0.455345	4.95869e-13	-4.25965e-10	-0.482891	4.57391e-05	-4.25965e-10	-0.453133
75302428	chr5:75302428:C:T	4.07852e-19	-2.15216	-0.555913	4.97458e-14	-2.17766	-0.604614	4.64815e-06	-2.17164	-0.567981
75302498	chr5:75302498:A:G	6.69914e-19	-2.21183	-4.01506e-10	8.77306e-14	-2.21493	-4.01506e-10	7.86309e-06	-2.21391	-4.01506e-10
75302609	chr5:75302609:C:T	2.84118e-19	-2.19271	-0.87688	3.63878e-14	-2.19568	-0.899294	3.26037e-06	-2.21018	-0.884066
75302919	chr5:75302919:G:A	4.25027e-19	-1.86991	-0.796917	4.73124e-14	-2.01325	-0.81918	4.64481e-06	-1.94926	-0.791074
75302927	chr5:75302927:C:G	4.24154e-19	-2.21102	-0.457864	5.44755e-14	-2.21684	-0.474611	4.99944e-06	-2.22138	-0.445384
75303021	chr5:75303021:T:G	2.10611e-19	-2.21993	-1.14904	2.76961e-14	-2.22199	-1.14593	2.51869e-06	-2.22197	-1.13038
75303050	chr5:75303050:A:T	9.70942e-18	-4.25965e-10	0.461874	1.24219e-12	-4.25965e-10	0.435428	0.000130525	-4.25965e-10	0.59548
75303170	chr5:75303170:T:C	1.86978e-18	-4.25965e-10	-1.1854	2.42802e-13	-4.25965e-10	-1.19696	2.19673e-05	-4.25965e-10	-1.18653
75303268	chr5:75303268:C:T	3.6014e-19	-1.776	-1.05648	3.99773e-14	-1.94619	-1.0547	4.01508e-06	-1.87341	-1.01262
75303613	chr5:75303613:T:C	1.72773e-19	-2.19968	-1.36732	2.24587e-14	-2.20201	-1.37552	1.99639e-06	-2.21332	-1.37143
75303632	chr5:75303632:A:G	5.98797e-19	-1.30731	-1.01675	5.75349e-14	-1.63356	-1.00325	5.6907e-06	-1.53064	-1.00662
75304921	chr5:75304921:G:A	1.89446e-17	-4.25965e-10	1.1303	2.41344e-12	-4.25965e-10	1.0996	0.000260265	-4.25965e-10	1.28561
75304931	chr5:75304931:G:A	1.62757e-17	-4.25965e-10	0.978453	2.0783e-12	-4.25965e-10	0.9501	0.000222513	-4.25965e-10	1.1289
75305089	chr5:75305089:C:T	2.53778e-18	-4.25965e-10	-0.879933	3.40658e-13	-4.25965e-10	-0.858326	3.02778e-05	-4.25965e-10	-0.865672
75305228	chr5:75305228:G:A	3.3101e-19	-1.99365	-0.92318	3.80675e-14	-2.10688	-0.94296	3.67098e-06	-2.05804	-0.917587
75305366	chr5:75305366:AC:A	7.50398e-19	-2.09837	-4.01506e-10	1.03153e-13	-2.05299	-4.01506e-10	9.39471e-06	-2.03594	-4.01506e-10
75305604	chr5:75305604:G:A	1.68959e-18	-4.25965e-10	-1.28673	2.19877e-13	-4.25965e-10	-1.29614	1.98578e-05	-4.25965e-10	-1.28749
75305770	chr5:75305770:T:C	3.37897e-19	-1.9718	-0.924443	3.86187e-14	-2.0913	-0.94417	3.73366e-06	-2.03984	-0.918856
75306874	chr5:75306874:C:A	2.2345e-18	0.297072	-1.30428	2.02978e-13	-0.0826345	-1.29347	4.8069e-05	0.895313	-1.29876
75307073	chr5:75307073:T:C	2.1814e-18	0.223684	-1.25494	1.71751e-13	-0.297748	-1.24541	2.09309e-05	0.0131183	-1.24798
75307154	chr5:75307154:C:T	3.51002e-19	-1.97574	-0.88244	4.00995e-14	-2.09403	-0.903811	3.88005e-06	-2.04322	-0.877024
75307654	chr5:75307654:G:A	2.52889e-18	0.20898	-1.09242	2.08305e-13	-0.266784	-1.08342	4.60614e-05	0.636041	-1.08215
75307742	chr5:75307742:C:G	2.03667e-18	-4.25965e-10	-1.09991	2.62483e-13	-4.25965e-10	-1.11902	2.43664e-05	-4.25965e-10	-1.08288
75307891	chr5:75307891:C:T	3.71005e-19	-1.94766	-0.855102	4.20003e-14	-2.0742	-0.87733	4.08434e-06	-2.01934	-0.849583
75308085	chr5:75308085:C:A	2.30281e-18	-4.25965e-10	-0.977092	3.0807e-13	-4.25965e-10	-0.958876	2.74211e-05	-4.25965e-10	-0.964775
75308100	chr5:75308100:C:A	8.10959e-18	-4.25965e-10	0.281825	1.04255e-12	-4.25965e-10	0.260219	0.000108449	-4.25965e-10	0.410196
75308250	chr5:75308250:G:A	1.72288e-19	-2.17621	-1.3936	2.24517e-14	-2.17872	-1.39912	1.98073e-06	-2.19626	-1.39636
75308493	chr5:75308493:C:T	3.60352e-19	-1.88828	-0.943619	4.0393e-14	-2.02959	-0.960958	3.94096e-06	-1.96623	-0.938428
75308917	chr5:75308917:G:A	6.06079e-19	-0.996377	-1.31559	6.299e-14	-1.22002	-1.32621	1.10612e-05	-0.567099	-1.30555
75309389	chr5:75309389:C:T	1.64817e-19	-2.19879	-1.41536	2.15487e-14	-2.20546	-1.41343	1.91208e-06	-2.21481	-1.41309
75309395	chr5:75309395:G:A	7.67923e-19	-0.666925	-1.40836	9.35107e-14	-0.74478	-1.40635	1.73398e-05	-0.0139513	-1.40913
75309442	chr5:75309442:T:C	1.725e-18	-4.25965e-10	-1.26599	2.27068e-13	-4.25965e-10	-1.26395	2.0425e-05	-4.25965e-10	-1.25933
75310348	chr5:75310348:T:A	2.82149e-19	-2.19492	-0.881623	3.55578e-14	-2.21734	-0.900702	3.28448e-06	-2.21035	-0.876533
75310689	chr5:75310689:G:A	2.84968e-18	-4.25965e-10	-0.764014	3.70987e-13	-4.25965e-10	-0.773036	3.48932e-05	-4.25965e-10	-0.723796
75310695	chr5:75310695:T:C	1.8959e-18	-4.25965e-10	-1.17153	2.53604e-13	-4.25965e-10	-1.15343	2.17391e-05	-4.25965e-10	-1.19697
75311035	chr5:75311035:T:C	2.6938e-19	-2.19346	-0.929396	3.39573e-14	-2.21663	-0.947475	3.13372e-06	-2.20932	-0.924541
75311342	chr5:75311342:A:G	2.65651e-19	-2.19665	-0.940141	3.3557e-14	-2.21799	-0.95797	3.09343e-06	-2.21148	-0.93533
75311520	chr5:75311520:C:T	2.18593e-19	-2.07626	-1.25551	2.6371e-14	-2.16756	-1.24938	2.45958e-06	-2.13588	-1.24022
75311549	chr5:75311549:C:T	2.97818e-18	-4.25965e-10	-0.719911	3.97906e-13	-4.25965e-10	-0.702988	3.60256e-05	-4.25965e-10	-0.691857
75311606	chr5:75311606:C:A	2.87682e-18	-4.25965e-10	-0.754537	3.74499e-13	-4.25965e-10	-0.763614	3.52341e-05	-4.25965e-10	-0.714074
75312189	chr5:75312189:A:G	2.16728e-19	-2.08874	-1.25159	2.6286e-14	-2.17478	-1.24538	2.44701e-06	-2.14508	-1.23614
75312494	chr5:75312494:C:T	2.69041e-19	-2.19735	-0.92676	3.39888e-14	-2.21825	-0.94492	3.13409e-06	-2.21187	-0.921875
75312516	chr5:75312516:T:C	2.71654e-19	-2.19276	-0.921691	3.42275e-14	-2.21633	-0.939847	3.15965e-06	-2.20885	-0.916777
75312676	chr5:75312676:A:G	2.68251e-19	-2.19981	-0.927247	3.39563e-14	-2.2192	-0.94493	3.12766e-06	-2.21346	-0.922338
75312907	chr5:75312907:C:T	2.07946e-18	-0.403601	-0.675516	1.90594e-13	-0.78946	-0.649599	3.66484e-05	-0.0378971	-0.636821
75313120	chr5:75313120:C:T	2.69722e-19	-2.19502	-0.926571	3.40304e-14	-2.2173	-0.944649	3.1394e-06	-2.21037	-0.921683
75313202	chr5:75313202:T:C	2.70747e-19	-2.19692	-0.920871	3.41977e-14	-2.21808	-0.938965	3.15329e-06	-2.21161	-0.916028
75313262	chr5:75313262:T:C	1.50409e-18	-4.25965e-10	-1.40303	1.97762e-13	-4.25965e-10	-1.40214	1.77447e-05	-4.25965e-10	-1.4
75313469	chr5:75313469:T:G	1.76022e-19	-2.22103	-1.32734	2.31831e-14	-2.21681	-1.32897	2.10333e-06	-2.21693	-1.31564
75313630	chr5:75313630:C:T	2.56734e-19	-2.19237	-0.978571	3.23832e-14	-2.21616	-0.995402	2.98496e-06	-2.20858	-0.973922
75313803	chr5:75313803:C:T	2.73003e-19	-2.18486	-0.924631	3.42596e-14	-2.21258	-0.942654	3.16748e-06	-2.20341	-0.919741
75313827	chr5:75313827:G:A	1.82207e-18	-4.25965e-10	-1.21125	2.36737e-13	-4.25965e-10	-1.22225	2.14091e-05	-4.25965e-10	-1.21227
75314228	chr5:75314228:C:T	1.82343e-19	-2.22207	-1.29102	2.39658e-14	-2.21987	-1.2927	2.17941e-06	-2.2199	-1.27714
75314468	chr5:75314468:A:C	2.10866e-19	-2.0489	-1.31886	2.72652e-14	-2.06258	-1.32101	2.57961e-06	-2.00417	-1.32428
75314761	chr5:75314761:T:C	2.7784e-19	-2.18261	-0.909321	3.4815e-14	-2.2117	-0.927451	3.21867e-06	-2.20275	-0.904364
75315293	chr5:75315293:G:A	1.78439e-19	-2.22197	-1.31276	2.34219e-14	-2.2194	-1.31613	2.13176e-06	-2.21947	-1.29967
75315491	chr5:75315491:T:G	1.50376e-18	-4.25965e-10	-1.40326	1.97773e-13	-4.25965e-10	-1.40208	1.76591e-05	-4.25965e-10	-1.40484
75315699	chr5:75315699:T:C	2.24968e-19	-2.06347	-1.23955	2.70027e-14	-2.15972	-1.23354	2.52661e-06	-2.1257	-1.22351
75315749	chr5:75315749:G:T	2.43472e-18	-0.350677	-0.570713	2.218e-13	-0.742592	-0.544834	4.32703e-05	0.0208567	-0.529477
75316740	chr5:75316740:A:C	1.69555e-18	-4.25965e-10	-1.28321	2.21652e-13	-4.25965e-10	-1.28809	2.02889e-05	-4.25965e-10	-1.26601
75316891	chr5:75316891:A:T	1.74675e-19	-2.14053	-1.41552	2.17379e-14	-2.19353	-1.41662	1.99058e-06	-2.17223	-1.41543
75317056	chr5:75317056:A:G	1.74902e-19	-2.13945	-1.4153	2.17543e-14	-2.1929	-1.41649	1.99268e-06	-2.1714	-1.41521
75317068	chr5:75317068:G:A	1.64278e-18	-0.536699	-0.778131	1.53637e-13	-0.899554	-0.755058	2.85096e-05	-0.183646	-0.742201
75317414	chr5:75317414:C:T	2.43143e-19	-2.12307	-1.10226	3.22212e-14	-2.11335	-1.10323	3.21129e-06	-1.99666	-1.11275
75317594	chr5:75317594:A:G	1.68631e-18	-4.25965e-10	-1.28868	2.21813e-13	-4.25965e-10	-1.28737	1.99573e-05	-4.25965e-10	-1.28249
75317774	chr5:75317774:T:G	2.54258e-19	-2.19245	-0.988182	3.20682e-14	-2.21632	-1.00502	2.95521e-06	-2.20881	-0.983713
75317905	chr5:75317905:G:A	2.4779e-19	-2.20274	-1.00366	3.14763e-14	-2.22027	-1.0197	2.89084e-06	-2.21534	-0.999196
75317915	chr5:75317915:T:A	2.13887e-19	-2.22212	-1.13141	2.79976e-14	-2.22085	-1.13623	2.57224e-06	-2.22102	-1.11029
75318317	chr5:75318317:C:T	2.53532e-19	-2.09238	-1.0911	3.11526e-14	-2.16262	-1.08769	2.80579e-06	-2.15746	-1.08694
75318461	chr5:75318461:T:C	2.09299e-18	-1.07263	-4.01506e-10	2.94554e-13	-1.00374	-4.01506e-10	2.54317e-05	-1.04009	-4.01506e-10
75318695	chr5:75318695:C:T	2.53202e-19	-2.19524	-0.989546	3.19885e-14	-2.21753	-1.0063	2.94572e-06	-2.21065	-0.985084
75318703	chr5:75318703:C:T	6.68462e-19	-2.214	-4.01506e-10	8.85655e-14	-2.20546	-4.01506e-10	8.66184e-06	-2.11716	-4.01506e-10
75319196	chr5:75319196:C:T	9.51689e-19	-0.539434	-1.32131	1.10229e-13	-0.669761	-1.31688	2.10663e-05	0.0872461	-1.31566
75319384	chr5:75319384:G:C	1.03565e-18	-1.77619	-4.01506e-10	1.41462e-13	-1.73717	-4.01506e-10	1.81305e-05	-1.37849	-4.01506e-10
75320279	chr5:75320279:C:T	2.3674e-18	-4.25965e-10	-0.949431	3.14037e-13	-4.25965e-10	-0.939694	2.84931e-05	-4.25965e-10	-0.926424
75321018	chr5:75321018:T:C	1.16319e-18	-0.300273	-1.35978	1.33312e-13	-0.440478	-1.35603	2.67702e-05	0.366633	-1.35543
75321221	chr5:75321221:T:C	5.10283e-18	-0.181427	-4.01506e-10	8.85465e-13	0.0969095	-4.01506e-10	5.96339e-05	-0.187864	-4.01506e-10
75321223	chr5:75321223:T:G	1.69585e-18	-4.25965e-10	-1.28304	2.2181e-13	-4.25965e-10	-1.28738	2.02953e-05	-4.25965e-10	-1.2657
75321437	chr5:75321437:G:A	1.54135e-18	-0.0650028	-1.31356	1.50855e-13	-0.369736	-1.30315	3.25329e-05	0.514342	-1.30818
75321775	chr5:75321775:G:GA	1.60087e-18	-4.25965e-10	-1.34068	2.11436e-13	-4.25965e-10	-1.33528	1.88961e-05	-4.25965e-10	-1.33713
75321845	chr5:75321845:C:T	2.06831e-19	-2.19793	-1.18915	2.62206e-14	-2.21884	-1.20382	2.40521e-06	-2.21265	-1.18579
75321887	chr5:75321887:G:C	1.91446e-19	-2.19778	-1.26659	2.43313e-14	-2.21871	-1.27873	2.22428e-06	-2.21255	-1.26411
75321986	chr5:75321986:A:G	2.11316e-19	-2.20184	-1.16379	2.68607e-14	-2.22014	-1.1784	2.46053e-06	-2.21516	-1.16055
75322056	chr5:75322056:T:C	5.89191e-18	-4.25965e-10	-0.0376414	7.54755e-13	-4.25965e-10	-0.0628111	7.19648e-05	-4.25965e-10	8.94191e-05
75322210	chr5:75322210:G:A	7.1048e-19	-2.15304	-4.01506e-10	9.8975e-14	-2.09434	-4.01506e-10	8.54416e-06	-2.13084	-4.01506e-10
75322728	chr5:75322728:G:A	2.48714e-18	-4.25965e-10	-0.900089	3.33246e-13	-4.25965e-10	-0.880323	2.9651e-05	-4.25965e-10	-0.886591
75323307	chr5:75323307:C:T	1.77674e-18	0.159164	-1.3956	1.97486e-13	-0.00539954	-1.39814	4.3022e-05	0.890385	-1.40476
75323814	chr5:75323814:C:T	9.70018e-19	-0.457979	-1.38368	1.1163e-13	-0.592924	-1.38109	2.15975e-05	0.176825	-1.38034
75323920	chr5:75323920:T:C	1.84698e-19	-2.21047	-1.28979	2.37291e-14	-2.22208	-1.30042	2.1577e-06	-2.21979	-1.28726
75323980	chr5:75323980:A:G	1.78024e-19	-2.13584	-1.40121	2.20241e-14	-2.19097	-1.4061	2.02773e-06	-2.16866	-1.40051
75324014	chr5:75324014:T:C	1.48311e-18	-4.25965e-10	-1.41708	1.94902e-13	-4.25965e-10	-1.41671	1.74477e-05	-4.25965e-10	-1.41688
75324360	chr5:75324360:C:A	3.89043e-18	-4.25965e-10	-0.452704	4.99866e-13	-4.25965e-10	-0.474863	5.05283e-05	-4.25965e-10	-0.353553
75325087	chr5:75325087:C:T	1.63051e-19	-2.21723	-1.40769	2.12883e-14	-2.22026	-1.41079	1.90136e-06	-2.22213	-1.41139
75325846	chr5:75325846:A:G	1.50651e-18	-0.11203	-1.2894	1.48031e-13	-0.41395	-1.27783	3.16271e-05	0.461362	-1.28344
75326416	chr5:75326416:G:A	1.90777e-19	-2.19806	-1.26981	2.42722e-14	-2.21861	-1.28126	2.21777e-06	-2.21248	-1.2671
75326521	chr5:75326521:C:T	6.69257e-18	-4.25965e-10	0.0897751	8.62932e-13	-4.25965e-10	0.0711317	8.51333e-05	-4.25965e-10	0.168131
75326852	chr5:75326852:A:G	1.67626e-18	-4.25965e-10	-1.29466	2.19176e-13	-4.25965e-10	-1.29933	2.0047e-05	-4.25965e-10	-1.27801
75326896	chr5:75326896:A:G	1.82154e-19	-2.1391	-1.37502	2.28622e-14	-2.19277	-1.36695	2.07357e-06	-2.1713	-1.37552
75327434	chr5:75327434:T:C	1.6327e-18	-4.25965e-10	-1.32099	2.13362e-13	-4.25965e-10	-1.32621	1.90571e-05	-4.25965e-10	-1.32865
75327458	chr5:75327458:A:T	2.58267e-18	-4.25965e-10	-0.862397	3.45701e-13	-4.25965e-10	-0.84363	3.08199e-05	-4.25965e-10	-0.847926
75327647	chr5:75327647:T:C	1.833e-18	-4.25965e-10	-1.20527	2.40812e-13	-4.25965e-10	-1.20519	2.17314e-05	-4.25965e-10	-1.19733
75327909	chr5:75327909:A:G	1.77685e-18	-4.25965e-10	-1.23638	2.33945e-13	-4.25965e-10	-1.23412	2.10528e-05	-4.25965e-10	-1.22905
75327971	chr5:75327971:T:C	1.75652e-18	-4.25965e-10	-1.24789	2.26051e-13	-4.25965e-10	-1.26844	2.0948e-05	-4.25965e-10	-1.23404
75328124	chr5:75328124:G:A	3.46971e-19	-1.85196	-1.01778	3.94823e-14	-1.99302	-1.02033	3.89042e-06	-1.90406	-1.01351
75328164	chr5:75328164:G:T	2.19311e-19	-2.09215	-1.23634	2.90441e-14	-2.08524	-1.23515	2.94498e-06	-1.95116	-1.24483
75328409	chr5:75328409:G:A	1.87573e-19	-2.21694	-1.26787	2.52094e-14	-2.20114	-1.26084	2.32147e-06	-2.19221	-1.24168
75328657	chr5:75328657:T:C	1.36663e-18	-0.176516	-1.32236	1.37502e-13	-0.446011	-1.31955	3.03721e-05	0.450646	-1.31321
75328659	chr5:75328659:C:T	1.05454e-17	0.544467	-4.01506e-10	1.67765e-12	0.735947	-4.01506e-10	0.000113597	0.456566	-4.01506e-10
75329124	chr5:75329124:G:C	1.8666e-19	-2.19244	-1.29725	2.3722e-14	-2.21679	-1.30601	2.16416e-06	-2.20924	-1.29482
75329393	chr5:75329393:T:C	2.01444e-18	-4.25965e-10	-1.11088	2.69493e-13	-4.25965e-10	-1.09266	2.31266e-05	-4.25965e-10	-1.1351
75329435	chr5:75329435:A:C	3.74603e-18	-4.25965e-10	-0.490525	4.83364e-13	-4.25965e-10	-0.508433	4.85561e-05	-4.25965e-10	-0.393366
75329687	chr5:75329687:G:A	3.57593e-18	0.539777	-1.07677	4.12895e-13	0.413426	-1.07944	0.000180887	1.99329	-1.0715
75329965	chr5:75329965:A:G	2.10672e-18	-4.25965e-10	-1.06609	2.80775e-13	-4.25965e-10	-1.05165	2.50596e-05	-4.25965e-10	-1.05483
75330035	chr5:75330035:T:C	7.05184e-19	-2.16052	-4.01506e-10	9.33324e-14	-2.15304	-4.01506e-10	7.80248e-06	-2.22165	-4.01506e-10
75330140	chr5:75330140:A:G	1.65494e-18	-4.25965e-10	-1.30745	2.19684e-13	-4.25965e-10	-1.29701	1.95147e-05	-4.25965e-10	-1.30492
75330257	chr5:75330257:T:C	1.30542e-18	-0.223284	-1.32142	1.30903e-13	-0.496158	-1.31859	2.87495e-05	0.394738	-1.31221
75330723	chr5:75330723:C:T	1.8479e-19	-2.20329	-1.29647	2.36512e-14	-2.22053	-1.30527	2.15214e-06	-2.21559	-1.29403
75331576	chr5:75331576:C:T	1.50837e-18	-4.25965e-10	-1.40019	1.99649e-13	-4.25965e-10	-1.39264	1.76816e-05	-4.25965e-10	-1.40356
75332189	chr5:75332189:G:C	3.75271e-18	0.586662	-1.07541	4.33381e-13	0.460208	-1.07779	0.000191894	2.05094	-1.07008
75332487	chr5:75332487:A:G	1.95243e-18	-4.25965e-10	-1.14215	2.59837e-13	-4.25965e-10	-1.12915	2.31939e-05	-4.25965e-10	-1.1322
75332672	chr5:75332672:C:A	3.71665e-18	0.581121	-1.07952	4.29896e-13	0.454898	-1.08056	0.000189971	2.04475	-1.07397
75333513	chr5:75333513:G:A	6.42545e-18	-4.25965e-10	0.049044	8.68431e-13	-4.25965e-10	0.0774845	7.68611e-05	-4.25965e-10	0.0659123
75333926	chr5:75333926:G:A	1.85934e-19	-2.20142	-1.29216	2.37616e-14	-2.22	-1.30113	2.16318e-06	-2.21483	-1.28968
75334012	chr5:75334012:CA:C	6.14712e-19	-2.14895	-0.148877	7.99286e-14	-2.14072	-0.167354	8.68798e-06	-2.03749	-0.0766541
75334081	chr5:75334081:G:A	1.50398e-18	-4.25965e-10	-1.40311	1.96805e-13	-4.25965e-10	-1.40699	1.77406e-05	-4.25965e-10	-1.40023
75334364	chr5:75334364:C:T	3.87478e-18	0.695359	-1.15209	4.49054e-13	0.572641	-1.1547	0.00020474	2.19294	-1.14728
75334509	chr5:75334509:A:G	2.50355e-18	-4.25965e-10	-0.893511	3.38082e-13	-4.25965e-10	-0.865916	3.04701e-05	-4.25965e-10	-0.85934
75334794	chr5:75334794:C:T	2.55252e-19	-2.20599	-0.970742	3.31985e-14	-2.19881	-0.98789	3.08114e-06	-2.19808	-0.952713
75335004	chr5:75335004:G:A	1.56225e-17	2.26663	-1.32914	1.59741e-12	2.01289	-1.32596	0.00143192	4.2987	-1.30802
75335104	chr5:75335104:C:T	7.04913e-19	-2.1609	-4.01506e-10	9.59106e-14	-2.12579	-4.01506e-10	9.0932e-06	-2.06856	-4.01506e-10
75335246	chr5:75335246:G:T	2.86424e-19	-2.1533	-0.908204	3.58436e-14	-2.20013	-0.909911	3.23573e-06	-2.19906	-0.902773
75335271	chr5:75335271:A:C	1.65471e-18	-1.30759	-4.01506e-10	1.41586e-13	-1.73629	-4.01506e-10	1.30307e-05	-1.70878	-4.01506e-10
75335314	chr5:75335314:C:T	2.40344e-19	-2.17994	-1.05697	3.16144e-14	-2.17775	-1.05784	3.04727e-06	-2.09235	-1.06949
75335437	chr5:75335437:A:G	2.21071e-19	-2.18663	-1.13386	2.90708e-14	-2.18464	-1.13483	2.79217e-06	-2.10431	-1.14496
75335676	chr5:75335676:C:T	2.68783e-19	-2.20883	-0.916246	3.62164e-14	-2.18503	-0.914666	3.50469e-06	-2.14046	-0.881522
75336022	chr5:75336022:T:C	1.73156e-18	-4.25965e-10	-1.2622	2.29626e-13	-4.25965e-10	-1.25275	2.07478e-05	-4.25965e-10	-1.24365
75336669	chr5:75336669:C:T	3.60831e-18	-4.25965e-10	-0.527982	4.65635e-13	-4.25965e-10	-0.545801	4.66653e-05	-4.25965e-10	-0.433086
75337439	chr5:75337439:G:A	6.91685e-19	-2.17985	-4.01506e-10	9.65306e-14	-2.11934	-4.01506e-10	8.40321e-06	-2.14747	-4.01506e-10
75337533	chr5:75337533:G:A	1.7203e-18	-4.25965e-10	-1.26872	2.27971e-13	-4.25965e-10	-1.25999	2.06051e-05	-4.25965e-10	-1.25055
75337715	chr5:75337715:G:A	3.34708e-18	-4.25965e-10	-0.603134	4.32151e-13	-4.25965e-10	-0.620428	4.31208e-05	-4.25965e-10	-0.512081
75337891	chr5:75337891:G:A	3.54698e-18	-4.25965e-10	-0.545125	4.58002e-13	-4.25965e-10	-0.562331	4.58404e-05	-4.25965e-10	-0.450922
75337901	chr5:75337901:C:T	3.53605e-18	-4.25965e-10	-0.548213	4.56604e-13	-4.25965e-10	-0.565388	4.56916e-05	-4.25965e-10	-0.454173
75339703	chr5:75339703:C:T	6.20944e-18	-4.25965e-10	0.0148478	8.11659e-13	-4.25965e-10	0.00987651	7.90704e-05	-4.25965e-10	0.0942516
75340203	chr5:75340203:T:C	3.57418e-18	-4.25965e-10	-0.537488	4.63069e-13	-4.25965e-10	-0.551328	4.62069e-05	-4.25965e-10	-0.442958
75340659	chr5:75340659:C:A	1.0477e-18	-0.487117	-1.27751	1.14912e-13	-0.663843	-1.28119	2.33235e-05	0.140393	-1.26702
75341744	chr5:75341744:GGAATTTTTTT:G	6.17034e-18	-4.25965e-10	0.00853142	8.33892e-13	-4.25965e-10	0.0369008	7.37884e-05	-4.25965e-10	0.0251143
75341886	chr5:75341886:A:T	1.12508e-18	-0.400259	-1.29311	1.16142e-13	-0.644165	-1.29023	2.44095e-05	0.196965	-1.27808
75342143	chr5:75342143:T:C	3.65901e-18	-4.25965e-10	-0.514031	4.74214e-13	-4.25965e-10	-0.527546	4.73637e-05	-4.25965e-10	-0.418232
75343353	chr5:75343353:A:G	4.39395e-18	-0.133592	-0.197401	3.9232e-13	-0.541551	-0.175574	8.44389e-05	0.278878	-0.118937
75343434	chr5:75343434:T:G	1.65803e-18	-0.280023	-1.02557	1.74975e-13	-0.496052	-1.02851	3.81175e-05	0.371634	-1.00705
75343444	chr5:75343444:C:T	9.19236e-18	-4.25965e-10	0.40715	1.21561e-12	-4.25965e-10	0.413796	0.000122352	-4.25965e-10	0.530815
75343719	chr5:75343719:CTTGTA:C	1.88686e-18	0.164091	-1.3404	1.94109e-13	-0.0770988	-1.34368	4.54509e-05	0.872775	-1.33223
75344665	chr5:75344665:C:T	1.6705e-18	-0.279276	-1.01883	1.75841e-13	-0.498052	-1.02157	3.83077e-05	0.36975	-1.00019
75344800	chr5:75344800:G:A	6.98841e-19	-2.16955	-4.01506e-10	9.29594e-14	-2.15704	-4.01506e-10	8.17674e-06	-2.17479	-4.01506e-10
75345001	chr5:75345001:G:C	2.00046e-19	-2.19185	-1.22858	2.53944e-14	-2.21534	-1.23934	2.31643e-06	-2.20849	-1.22757
75345735	chr5:75345735:G:A	2.19672e-19	-2.18191	-1.14494	2.88945e-14	-2.18036	-1.14519	2.7835e-06	-2.09654	-1.15584
75345882	chr5:75345882:G:A	1.64147e-19	-2.215	-1.40321	2.14591e-14	-2.22014	-1.40292	1.91153e-06	-2.22205	-1.40613
75346583	chr5:75346583:G:A	7.24234e-18	-4.25965e-10	0.168722	9.23773e-13	-4.25965e-10	0.139263	8.86376e-05	-4.25965e-10	0.208469
75346607	chr5:75346607:T:C	3.58693e-18	-4.25965e-10	-0.533927	4.64607e-13	-4.25965e-10	-0.548012	4.63801e-05	-4.25965e-10	-0.439216
75347030	chr5:75347030:A:T	1.76472e-19	-2.1979	-1.34791	2.2856e-14	-2.20663	-1.35336	2.06385e-06	-2.20693	-1.34458
75347845	chr5:75347845:T:C	1.86453e-19	-2.22178	-1.26902	2.44622e-14	-2.22189	-1.27019	2.23427e-06	-2.19471	-1.27746
75348247	chr5:75348247:A:T	1.67872e-18	-4.25965e-10	-1.29319	2.1908e-13	-4.25965e-10	-1.29977	1.95786e-05	-4.25965e-10	-1.30165
75348856	chr5:75348856:G:T	2.51967e-18	0.467634	-1.35473	3.11311e-13	0.402288	-1.3507	0.000133492	1.96801	-1.35005
75348881	chr5:75348881:T:G	1.0233e-18	-0.589863	-1.19833	1.10304e-13	-0.793625	-1.19234	2.15086e-05	-0.0258708	-1.18177
75349298	chr5:75349298:G:A	3.20872e-18	-4.25965e-10	-0.645349	4.28886e-13	-4.25965e-10	-0.628011	3.84425e-05	-4.25965e-10	-0.626924
75349447	chr5:75349447:A:G	2.26714e-19	-2.17343	-1.12186	2.98433e-14	-2.17178	-1.12146	2.88942e-06	-2.08167	-1.13337
75349456	chr5:75349456:C:A	1.92149e-18	-4.25965e-10	-1.15812	2.5163e-13	-4.25965e-10	-1.16124	2.23528e-05	-4.25965e-10	-1.16914
75350430	chr5:75350430:T:A	1.79563e-19	-2.19752	-1.33093	2.28928e-14	-2.21782	-1.34056	2.08201e-06	-2.21208	-1.33067
75351053	chr5:75351053:C:T	2.2523e-19	-2.17304	-1.12882	2.965e-14	-2.1708	-1.12894	2.8736e-06	-2.08045	-1.14007
75352156	chr5:75352156:C:G	3.46215e-18	-4.25965e-10	-0.569333	4.48655e-13	-4.25965e-10	-0.582949	4.46813e-05	-4.25965e-10	-0.476532
75352671	chr5:75352671:G:T	2.60417e-18	0.412066	-1.26617	3.06099e-13	0.300683	-1.26598	0.000127738	1.84111	-1.26721
75353460	chr5:75353460:C:T	7.46693e-19	-2.10332	-4.01506e-10	1.13801e-13	-1.95476	-4.01506e-10	9.96569e-06	-1.97694	-4.01506e-10
75353523	chr5:75353523:T:C	1.58604e-18	-4.25965e-10	-1.34998	2.09036e-13	-4.25965e-10	-1.3467	1.8731e-05	-4.25965e-10	-1.34591
75353673	chr5:75353673:C:T	2.0926e-18	0.301427	-1.37424	2.59115e-13	0.238591	-1.37052	0.000105783	1.75563	-1.37032
75355259	chr5:75355259:A:G	7.51625e-18	0.0872047	0.118641	6.66661e-13	-0.321681	0.134759	0.000145576	0.499551	0.20506
75355731	chr5:75355731:C:G	3.09431e-18	-4.25965e-10	-0.681659	4.18975e-13	-4.25965e-10	-0.651392	3.6947e-05	-4.25965e-10	-0.666602
75356039	chr5:75356039:G:A	2.70115e-19	-2.19272	-0.927412	3.67301e-14	-2.16387	-0.921733	3.59196e-06	-2.10719	-0.890199
75356084	chr5:75356084:G:A	8.0843e-18	0.159365	0.119337	6.99605e-13	-0.279024	0.140336	0.000161758	0.602729	0.207285
75356234	chr5:75356234:C:T	7.05966e-19	-2.15941	-4.01506e-10	9.99657e-14	-2.08438	-4.01506e-10	8.48084e-06	-2.13828	-4.01506e-10
75356374	chr5:75356374:A:G	6.64538e-19	-2.21989	-4.01506e-10	8.89279e-14	-2.20138	-4.01506e-10	7.86077e-06	-2.2142	-4.01506e-10
75356501	chr5:75356501:T:G	1.01098e-17	-4.25965e-10	0.502278	1.31862e-12	-4.25965e-10	0.495138	0.000136468	-4.25965e-10	0.640001
75356904	chr5:75356904:A:G	1.82678e-18	-4.25965e-10	-1.20867	2.43264e-13	-4.25965e-10	-1.19506	2.15911e-05	-4.25965e-10	-1.20381
75358954	chr5:75358954:A:T	2.05347e-19	-2.17894	-1.21534	2.58933e-14	-2.20864	-1.22658	2.36904e-06	-2.19933	-1.21427
75359626	chr5:75359626:C:T	2.05509e-19	-2.17901	-1.21448	2.59157e-14	-2.20862	-1.22573	2.37093e-06	-2.19939	-1.21341
75359673	chr5:75359673:T:G	2.36891e-19	-2.20364	-1.04774	3.09636e-14	-2.19541	-1.06098	2.8531e-06	-2.19451	-1.03317
75359901	chr5:75359901:C:T	1.90707e-18	-0.243496	-0.922158	1.9814e-13	-0.474411	-0.925821	4.36937e-05	0.402448	-0.901332
75360726	chr5:75360726:AAAATGGATTTTTAAATT:A	1.98069e-19	-2.18069	-1.24967	2.50263e-14	-2.20961	-1.25966	2.28582e-06	-2.20067	-1.24869
75360766	chr5:75360766:T:C	4.62341e-18	-4.25965e-10	-0.280091	5.90959e-13	-4.25965e-10	-0.307457	5.53631e-05	-4.25965e-10	-0.262175
75360839	chr5:75360839:T:C	1.85864e-18	-4.25965e-10	-1.19138	2.46833e-13	-4.25965e-10	-1.18049	2.23454e-05	-4.25965e-10	-1.16947
75361455	chr5:75361455:T:C	6.73117e-19	-2.20706	-4.01506e-10	8.99197e-14	-2.19029	-4.01506e-10	8.35976e-06	-2.15266	-4.01506e-10
75361459	chr5:75361459:T:A	3.56833e-18	-4.25965e-10	-0.539126	4.62197e-13	-4.25965e-10	-0.553212	4.61265e-05	-4.25965e-10	-0.4447
75361827	chr5:75361827:C:G	2.06557e-18	-4.25965e-10	-1.08582	2.65541e-13	-4.25965e-10	-1.10743	2.47214e-05	-4.25965e-10	-1.06842
75362219	chr5:75362219:A:C	1.61221e-18	-4.25965e-10	-1.33362	2.10468e-13	-4.25965e-10	-1.33987	1.87933e-05	-4.25965e-10	-1.34259
75362350	chr5:75362350:A:AAC	2.31179e-19	-2.20561	-1.07018	3.04639e-14	-2.20341	-1.06925	2.86417e-06	-2.14126	-1.08255
75362479	chr5:75362479:A:G	1.62716e-19	-2.21949	-1.40749	2.13372e-14	-2.22186	-1.40689	1.90685e-06	-2.22075	-1.40988
75363274	chr5:75363274:A:G	2.41776e-19	-2.16233	-1.06864	3.19778e-14	-2.15577	-1.06839	3.11999e-06	-2.05728	-1.08098
75363386	chr5:75363386:C:G	4.07107e-18	-4.25965e-10	-0.407316	5.23394e-13	-4.25965e-10	-0.428868	4.87314e-05	-4.25965e-10	-0.389763
75363514	chr5:75363514:G:A	1.84806e-18	-4.25965e-10	-1.19708	2.46248e-13	-4.25965e-10	-1.18287	2.18442e-05	-4.25965e-10	-1.19215
75363515	chr5:75363515:A:G	1.85139e-18	-4.25965e-10	-1.19529	2.46704e-13	-4.25965e-10	-1.18101	2.18838e-05	-4.25965e-10	-1.19034
75363536	chr5:75363536:A:G	1.67052e-18	-4.25965e-10	-1.29809	2.19874e-13	-4.25965e-10	-1.29615	1.97821e-05	-4.25965e-10	-1.29131
75363762	chr5:75363762:C:T	2.37589e-19	-2.13676	-1.11168	3.13316e-14	-2.13306	-1.11151	3.11238e-06	-2.01762	-1.12308
75364160	chr5:75364160:G:GA	7.75886e-17	2.5402	-4.01506e-10	6.2892e-12	2.05738	-4.01506e-10	0.0057925	4.38823	-4.01506e-10
75364186	chr5:75364186:T:C	3.32175e-18	-4.25965e-10	-0.61073	4.30279e-13	-4.25965e-10	-0.62477	4.28301e-05	-4.25965e-10	-0.518846
75364239	chr5:75364239:A:ATTG	2.29838e-17	1.19869	0.124878	2.11104e-12	0.860284	0.105449	0.000999626	2.36676	0.264536
75364531	chr5:75364531:T:C	2.61497e-17	2.69904	-1.24643	2.38845e-12	2.3467	-1.2575	0.00186707	4.47351	-1.21747
75364930	chr5:75364930:C:G	6.74658e-19	-2.20477	-4.01506e-10	8.92695e-14	-2.19754	-4.01506e-10	7.89332e-06	-2.21007	-4.01506e-10
75364994	chr5:75364994:A:C	4.09542e-18	-4.25965e-10	-0.401352	5.55038e-13	-4.25965e-10	-0.370167	4.73533e-05	-4.25965e-10	-0.418451
75366167	chr5:75366167:C:CT	2.04347e-19	-2.14587	-1.25328	2.51825e-14	-2.1944	-1.26865	2.3338e-06	-2.17583	-1.25276
75366357	chr5:75366357:A:G	1.78493e-18	-4.25965e-10	-1.23184	2.37509e-13	-4.25965e-10	-1.219	2.14178e-05	-4.25965e-10	-1.21187
75366624	chr5:75366624:C:G	2.35132e-19	-2.20797	-1.05086	3.09227e-14	-2.20772	-1.04999	2.90008e-06	-2.14798	-1.06337
75366709	chr5:75366709:C:G	1.64123e-18	-4.25965e-10	-1.31577	2.14926e-13	-4.25965e-10	-1.31891	1.93352e-05	-4.25965e-10	-1.31416
75366845	chr5:75366845:C:G	1.71235e-18	-4.25965e-10	-1.27335	2.20676e-13	-4.25965e-10	-1.29251	2.03559e-05	-4.25965e-10	-1.26271
75367027	chr5:75367027:A:G	1.93293e-19	-2.19858	-1.25619	2.64258e-14	-2.15343	-1.26143	2.38867e-06	-2.15395	-1.2514
75367385	chr5:75367385:C:T	2.04439e-18	-4.25965e-10	-1.09612	2.66866e-13	-4.25965e-10	-1.10246	2.40028e-05	-4.25965e-10	-1.09792
75367398	chr5:75367398:T:C	1.97616e-19	-2.17314	-1.25952	2.6131e-14	-2.16609	-1.25999	2.39483e-06	-2.13265	-1.27013
75367631	chr5:75367631:T:C	1.49059e-18	-4.25965e-10	-1.41205	1.95212e-13	-4.25965e-10	-1.41512	1.75705e-05	-4.25965e-10	-1.40987
75367632	chr5:75367632:G:T	1.48988e-18	-4.25965e-10	-1.41253	1.95146e-13	-4.25965e-10	-1.41546	1.75605e-05	-4.25965e-10	-1.41044
75367911	chr5:75367911:C:T	1.87943e-18	-4.25965e-10	-1.18025	2.45452e-13	-4.25965e-10	-1.1861	2.18438e-05	-4.25965e-10	-1.19217
75368369	chr5:75368369:T:C	1.77529e-18	-4.25965e-10	-1.23726	2.31538e-13	-4.25965e-10	-1.24446	2.06721e-05	-4.25965e-10	-1.2473
75368453	chr5:75368453:G:A	8.93304e-18	-4.25965e-10	0.378535	1.18767e-12	-4.25965e-10	0.390545	0.000119508	-4.25965e-10	0.507296
75369099	chr5:75369099:A:G	2.9183e-18	-4.25965e-10	-0.740222	3.73453e-13	-4.25965e-10	-0.76641	3.50726e-05	-4.25965e-10	-0.718666
75369174	chr5:75369174:C:G	1.48297e-18	-4.25965e-10	-1.41718	1.94809e-13	-4.25965e-10	-1.41718	1.74426e-05	-4.25965e-10	-1.41717
75369851	chr5:75369851:T:C	4.69489e-19	-2.10078	-0.466557	5.92121e-14	-2.15611	-0.451969	5.45793e-06	-2.16028	-0.418733
75370035	chr5:75370035:G:C	1.61877e-19	-2.22166	-1.41048	2.14514e-14	-2.21541	-1.40801	1.9693e-06	-2.18667	-1.41174
75370333	chr5:75370333:C:T	2.42551e-18	-4.25965e-10	-0.925181	3.17494e-13	-4.25965e-10	-0.928745	2.81054e-05	-4.25965e-10	-0.940124
75371899	chr5:75371899:C:T	6.65404e-19	-2.21858	-4.01506e-10	8.7285e-14	-2.22003	-4.01506e-10	7.86586e-06	-2.21356	-4.01506e-10
75371906	chr5:75371906:A:C	7.48474e-19	-2.10094	-4.01506e-10	1.03142e-13	-2.0531	-4.01506e-10	9.37238e-06	-2.03832	-4.01506e-10
75372533	chr5:75372533:T:A	1.75024e-18	-4.25965e-10	-1.25147	2.28248e-13	-4.25965e-10	-1.25877	2.03874e-05	-4.25965e-10	-1.26117
75372764	chr5:75372764:C:T	2.58306e-19	-2.10381	-1.06102	3.41088e-14	-2.09984	-1.05981	3.43244e-06	-1.96923	-1.07359
75373860	chr5:75373860:G:C	7.13867e-19	-2.14828	-4.01506e-10	1.00341e-13	-2.08063	-4.01506e-10	8.78719e-06	-2.10279	-4.01506e-10
75374666	chr5:75374666:A:C	1.69328e-18	-4.25965e-10	-1.28456	2.21063e-13	-4.25965e-10	-1.29075	1.97489e-05	-4.25965e-10	-1.29299
75374726	chr5:75374726:C:T	2.07874e-18	-4.25965e-10	-1.07946	2.67889e-13	-4.25965e-10	-1.09863	2.48876e-05	-4.25965e-10	-1.06172
75375850	chr5:75375850:A:T	2.46528e-18	-4.25965e-10	-0.908918	3.29231e-13	-4.25965e-10	-0.892443	2.85906e-05	-4.25965e-10	-0.923009
75375871	chr5:75375871:T:A	1.64998e-18	-4.25965e-10	-1.31046	2.13213e-13	-4.25965e-10	-1.32691	1.95886e-05	-4.25965e-10	-1.30114
75377175	chr5:75377175:T:A	7.12402e-19	-2.15033	-4.01506e-10	9.43361e-14	-2.14234	-4.01506e-10	7.81259e-06	-2.22035	-4.01506e-10
75377847	chr5:75377847:C:T	2.40723e-18	-4.25965e-10	-0.932745	3.19098e-13	-4.25965e-10	-0.923704	2.83364e-05	-4.25965e-10	-0.931941
75377882	chr5:75377882:A:G	9.91754e-19	-0.590217	-1.22929	1.03079e-13	-0.823183	-1.23052	2.94593e-05	0.312031	-1.20511
75379099	chr5:75379099:T:C	2.60826e-17	1.65718	-0.207129	2.28363e-12	1.24197	-0.197656	0.00132033	3.00786	-0.0983076
75379139	chr5:75379139:G:A	9.01682e-18	-4.25965e-10	0.387869	1.19456e-12	-4.25965e-10	0.396326	0.000120615	-4.25965e-10	0.516514
75379150	chr5:75379150:T:C	6.1254e-18	1.30904	-1.30782	5.89662e-13	1.00016	-1.30981	0.000336065	2.82625	-1.28503
75379251	chr5:75379251:T:C	1.88121e-17	1.88383	-0.760553	1.48548e-12	1.38419	-0.769902	0.000815501	3.13062	-0.7029
75380458	chr5:75380458:T:A	2.05939e-19	-2.0969	-1.2945	2.75827e-14	-2.07781	-1.29421	2.56931e-06	-2.02866	-1.30379
75380998	chr5:75380998:T:G	3.76574e-19	-2.19353	-0.594328	4.85591e-14	-2.21047	-0.595948	4.51599e-06	-2.21118	-0.557287
75382158	chr5:75382158:A:C	1.70461e-18	-4.25965e-10	-1.27789	2.24414e-13	-4.25965e-10	-1.27571	2.02106e-05	-4.25965e-10	-1.26988
75382272	chr5:75382272:G:A	1.51456e-18	-4.25965e-10	-1.3961	1.97496e-13	-4.25965e-10	-1.40349	1.78921e-05	-4.25965e-10	-1.39173
75383112	chr5:75383112:G:A	7.01666e-18	1.50164	-1.36457	7.20886e-13	1.25716	-1.36588	0.000423875	3.12401	-1.35066
75383702	chr5:75383702:C:CAATT	2.1856e-19	-1.95085	-1.38106	2.89523e-14	-1.94357	-1.37999	2.82477e-06	-1.86231	-1.37535
75384406	chr5:75384406:A:T	1.50829e-18	-4.25965e-10	-1.40025	1.98419e-13	-4.25965e-10	-1.39882	1.78011e-05	-4.25965e-10	-1.39683
75385948	chr5:75385948:T:C	7.34755e-18	1.56084	-1.37769	7.41378e-13	1.2979	-1.3786	0.000447935	3.19401	-1.36545
75386149	chr5:75386149:G:T	1.51973e-18	-4.25965e-10	-1.39269	1.98207e-13	-4.25965e-10	-1.39989	1.79586e-05	-4.25965e-10	-1.38802
75386316	chr5:75386316:C:CCAAA	2.29343e-19	-1.89924	-1.38452	3.04827e-14	-1.88855	-1.38349	2.98678e-06	-1.80301	-1.37888
75386649	chr5:75386649:T:C	1.84133e-18	-1.20073	-4.01506e-10	2.80584e-13	-1.05233	-4.01506e-10	2.24801e-05	-1.16346	-4.01506e-10
75386775	chr5:75386775:A:T	8.46219e-19	-1.9782	-4.01506e-10	1.34426e-13	-1.78819	-4.01506e-10	1.18341e-05	-1.8051	-4.01506e-10
75386786	chr5:75386786:C:T	6.65943e-19	-2.21777	-4.01506e-10	8.8529e-14	-2.20587	-4.01506e-10	8.14492e-06	-2.17869	-4.01506e-10
75386988	chr5:75386988:T:C	1.95824e-19	-2.11376	-1.328	2.62984e-14	-2.0906	-1.3291	2.44287e-06	-2.04741	-1.3355
75387075	chr5:75387075:G:A	1.20068e-17	1.96909	-1.29484	1.21257e-12	1.70059	-1.28929	0.00103023	3.93975	-1.2783
75387079	chr5:75387079:A:G	8.37487e-18	1.70092	-1.38691	8.37218e-13	1.42867	-1.38779	0.000524533	3.36248	-1.37606
75387481	chr5:75387481:C:T	7.0367e-19	-1.62653	-0.536134	8.30862e-14	-1.75195	-0.517378	8.37579e-06	-1.63409	-0.516655
75387630	chr5:75387630:T:C	6.65024e-18	1.48339	-1.39996	7.04773e-13	1.26506	-1.39639	0.000510863	3.35361	-1.39359
75387821	chr5:75387821:T:C	2.34181e-17	1.48154	-0.13925	2.13501e-12	1.10695	-0.12993	0.00116546	2.81215	-0.0273663
75388094	chr5:75388094:C:A	1.58671e-18	-4.25965e-10	-1.34956	2.08686e-13	-4.25965e-10	-1.34837	1.8748e-05	-4.25965e-10	-1.345
75388836	chr5:75388836:G:C	8.28637e-19	-1.99919	-4.01506e-10	1.21641e-13	-1.88813	-4.01506e-10	1.03937e-05	-1.93489	-4.01506e-10
75389358	chr5:75389358:A:G	4.37083e-18	-4.25965e-10	-0.336268	5.78233e-13	-4.25965e-10	-0.329227	5.32045e-05	-4.25965e-10	-0.301945
75389695	chr5:75389695:A:G	9.35434e-18	1.43219	-1.00758	8.31581e-13	1.04124	-1.00711	0.000442588	2.76656	-0.950009
75390517	chr5:75390517:T:A	1.48461e-18	-4.25965e-10	-1.41607	1.95123e-13	-4.25965e-10	-1.41557	1.74804e-05	-4.25965e-10	-1.41501
75391015	chr5:75391015:C:G	2.14191e-19	-1.9854	-1.36672	2.83956e-14	-1.97807	-1.3649	2.75716e-06	-1.90158	-1.36031
75391106	chr5:75391106:A:C	9.08842e-18	1.52519	-1.12941	9.26955e-13	1.28747	-1.14477	0.000701499	3.38734	-1.11021
75391427	chr5:75391427:C:T	6.50112e-18	1.44125	-1.38049	6.76811e-13	1.20967	-1.38149	0.000389952	3.05865	-1.36871
75391764	chr5:75391764:T:C	1.97756e-19	-2.11338	-1.31856	2.64506e-14	-2.09514	-1.31878	2.46101e-06	-2.04905	-1.32647
75392740	chr5:75392740:C:T	2.03081e-19	-2.07958	-1.32579	2.72191e-14	-2.0589	-1.32638	2.54894e-06	-2.00702	-1.33339
75392766	chr5:75392766:G:C	2.19389e-18	-4.25965e-10	-1.02555	2.81402e-13	-4.25965e-10	-1.04942	2.55418e-05	-4.25965e-10	-1.03577
75392863	chr5:75392863:A:G	2.08583e-17	2.57154	-1.34501	2.09012e-12	2.30402	-1.34825	0.00159626	4.42775	-1.32842
75393424	chr5:75393424:T:C	7.54272e-18	0.605511	-0.39615	6.1776e-13	0.112477	-0.375582	0.00015043	1.06106	-0.323651
75394251	chr5:75394251:T:C	1.69644e-19	-2.22195	-1.36332	2.2211e-14	-2.22214	-1.36648	2.04748e-06	-2.20024	-1.35924
75394479	chr5:75394479:A:T	4.78791e-18	0.763463	-1.00859	4.78356e-13	0.498652	-1.0175	0.000221765	2.08368	-0.958149
75394852	chr5:75394852:T:C	1.71187e-18	-4.25965e-10	-1.27363	2.27137e-13	-4.25965e-10	-1.26365	2.049e-05	-4.25965e-10	-1.25615
75395765	chr5:75395765:G:A	2.19564e-18	-4.25965e-10	-1.02475	2.92816e-13	-4.25965e-10	-1.00966	2.60551e-05	-4.25965e-10	-1.01587
75395898	chr5:75395898:AC:A	2.18805e-18	-4.25965e-10	-1.02821	2.89258e-13	-4.25965e-10	-1.02188	2.62598e-05	-4.25965e-10	-1.00805
75396352	chr5:75396352:T:A	2.05693e-19	-2.073	-1.3196	2.76133e-14	-2.05121	-1.31969	2.58493e-06	-1.99894	-1.32745
75396764	chr5:75396764:G:A	1.50141e-18	-4.25965e-10	-1.40482	1.98491e-13	-4.25965e-10	-1.39846	1.7607e-05	-4.25965e-10	-1.40779
75396951	chr5:75396951:A:G	2.18176e-17	1.60785	-0.336357	1.54538e-12	0.992696	-0.338877	0.000752402	2.60858	-0.261397
75397474	chr5:75397474:G:A	5.47269e-18	-4.25965e-10	-0.111452	7.43775e-13	-4.25965e-10	-0.0774655	6.54948e-05	-4.25965e-10	-0.0941169
75397613	chr5:75397613:G:T	6.63914e-19	-2.22082	-4.01506e-10	8.72517e-14	-2.22041	-4.01506e-10	7.80084e-06	-2.22186	-4.01506e-10
75397721	chr5:75397721:T:G	6.81082e-19	-2.19529	-4.01506e-10	9.15184e-14	-2.17266	-4.01506e-10	8.56258e-06	-2.12869	-4.01506e-10
75399718	chr5:75399718:TGAAA:T	7.37997e-19	-2.11504	-4.01506e-10	9.6993e-14	-2.11456	-4.01506e-10	8.56914e-06	-2.12792	-4.01506e-10
75399911	chr5:75399911:G:C	1.54118e-18	-4.25965e-10	-1.37868	2.02566e-13	-4.25965e-10	-1.37814	1.82091e-05	-4.25965e-10	-1.37417
75400114	chr5:75400114:G:C	6.8323e-19	-2.19215	-4.01506e-10	9.06576e-14	-2.18211	-4.01506e-10	7.98017e-06	-2.19913	-4.01506e-10
75400543	chr5:75400543:T:C	1.52962e-18	-4.25965e-10	-1.3862	2.01234e-13	-4.25965e-10	-1.38473	1.79241e-05	-4.25965e-10	-1.38994
75400602	chr5:75400602:C:T	1.58559e-18	-4.25965e-10	-1.35026	2.08515e-13	-4.25965e-10	-1.34919	1.87345e-05	-4.25965e-10	-1.34572
75400813	chr5:75400813:C:G	1.72485e-19	-2.17243	-1.39624	2.27045e-14	-2.16827	-1.39837	2.2446e-06	-2.07394	-1.39362
75400868	chr5:75400868:CATTT:C	1.73272e-19	-2.17554	-1.38857	2.27927e-14	-2.17169	-1.39107	2.2506e-06	-2.07937	-1.38552
75401068	chr5:75401068:C:A	1.70443e-18	-4.25965e-10	-1.27799	2.22506e-13	-4.25965e-10	-1.28425	1.98684e-05	-4.25965e-10	-1.28695
75401225	chr5:75401225:T:G	2.65874e-17	2.09643	-0.627218	2.65757e-12	1.78177	-0.585807	0.00212134	3.95902	-0.575306
75401380	chr5:75401380:T:C	1.53442e-18	-4.25965e-10	-1.38307	2.02396e-13	-4.25965e-10	-1.37898	1.80563e-05	-4.25965e-10	-1.38259
75401718	chr5:75401718:A:G	1.71202e-18	-4.25965e-10	-1.27355	2.23477e-13	-4.25965e-10	-1.2799	1.9956e-05	-4.25965e-10	-1.28256
75401788	chr5:75401788:A:G	2.6219e-18	-4.25965e-10	-0.847324	3.49435e-13	-4.25965e-10	-0.832885	3.12733e-05	-4.25965e-10	-0.833322
75401995	chr5:75401995:T:C	2.57523e-18	-4.25965e-10	-0.865282	3.36906e-13	-4.25965e-10	-0.8694	2.97918e-05	-4.25965e-10	-0.881855
75403595	chr5:75403595:T:C	6.63357e-19	-2.22166	-4.01506e-10	8.77403e-14	-2.21482	-4.01506e-10	8.01392e-06	-2.19491	-4.01506e-10
75403664	chr5:75403664:T:C	1.5046e-18	-4.25965e-10	-1.4027	1.97715e-13	-4.25965e-10	-1.40238	1.77469e-05	-4.25965e-10	-1.39988
75403735	chr5:75403735:T:C	1.70936e-18	-4.25965e-10	-1.2751	2.23118e-13	-4.25965e-10	-1.2815	1.99263e-05	-4.25965e-10	-1.28405
75404273	chr5:75404273:C:T	7.26338e-19	-2.13096	-4.01506e-10	9.66922e-14	-2.11767	-4.01506e-10	9.0601e-06	-2.07221	-4.01506e-10
75404796	chr5:75404796:G:T	2.5794e-18	-4.25965e-10	-0.863667	3.47902e-13	-4.25965e-10	-0.837283	3.0543e-05	-4.25965e-10	-0.856953
75405307	chr5:75405307:T:C	1.91044e-19	-2.08595	-1.38052	2.56582e-14	-2.06561	-1.37874	2.40247e-06	-2.01438	-1.38521
75405638	chr5:75405638:T:C	1.21365e-17	1.7699	-1.08491	1.20319e-12	1.50498	-1.10145	0.000968247	3.6623	-1.0629
75405941	chr5:75405941:T:C	1.50518e-18	-1.40231	-4.01506e-10	1.71226e-13	-1.54622	-4.01506e-10	1.77514e-05	-1.39963	-4.01506e-10
75406006	chr5:75406006:T:C	2.58523e-18	-4.25965e-10	-0.861407	3.43576e-13	-4.25965e-10	-0.849796	3.08051e-05	-4.25965e-10	-0.848408
75406407	chr5:75406407:C:G	1.65907e-18	-4.25965e-10	-1.30496	2.16671e-13	-4.25965e-10	-1.31082	1.93592e-05	-4.25965e-10	-1.31292
75406914	chr5:75406914:A:G	8.31624e-19	-1.9956	-4.01506e-10	1.08881e-13	-1.99895	-4.01506e-10	9.62665e-06	-2.01155	-4.01506e-10
75407068	chr5:75407068:A:C	3.43414e-19	-2.20384	-0.676205	4.44607e-14	-2.2165	-0.678095	4.12926e-06	-2.21708	-0.640911
75407490	chr5:75407490:A:T	1.11818e-18	-1.69952	-4.01506e-10	1.41654e-13	-1.73581	-4.01506e-10	1.32411e-05	-1.69276	-4.01506e-10
75407516	chr5:75407516:G:A	2.00489e-19	-2.04252	-1.37569	2.71204e-14	-2.01586	-1.37306	2.56145e-06	-1.9568	-1.37871
75407563	chr5:75407563:AAAC:A	2.46797e-18	-4.25965e-10	-0.907828	3.29741e-13	-4.25965e-10	-0.890895	2.86226e-05	-4.25965e-10	-0.92189
75408164	chr5:75408164:C:A	8.23751e-19	-2.00511	-4.01506e-10	1.20539e-13	-1.89723	-4.01506e-10	1.03168e-05	-1.94231	-4.01506e-10
75408237	chr5:75408237:G:A	2.57456e-18	-4.25965e-10	-0.865542	3.4665e-13	-4.25965e-10	-0.840888	2.9754e-05	-4.25965e-10	-0.883122
75408799	chr5:75408799:G:A	6.63794e-19	-2.22101	-4.01506e-10	8.79261e-14	-2.21271	-4.01506e-10	8.04641e-06	-2.19086	-4.01506e-10
75409004	chr5:75409004:T:C	1.1968e-17	1.58174	-0.910723	1.19935e-12	1.33248	-0.932157	0.000926346	3.43898	-0.883823
75409767	chr5:75409767:T:TC	4.19459e-18	-4.25965e-10	-0.377426	5.61674e-13	-4.25965e-10	-0.358282	5.02946e-05	-4.25965e-10	-0.358189
75409855	chr5:75409855:C:G	2.23865e-19	-2.01228	-1.29566	3.01716e-14	-1.98639	-1.29591	2.8462e-06	-1.92565	-1.30445
75410145	chr5:75410145:C:T	7.45506e-19	-2.10491	-4.01506e-10	1.13745e-13	-1.95525	-4.01506e-10	9.92404e-06	-1.98113	-4.01506e-10
75410147	chr5:75410147:T:C	2.20195e-19	-2.04619	-1.27828	2.9622e-14	-2.02252	-1.27817	2.77982e-06	-1.96608	-1.28762
75410222	chr5:75410222:C:A	1.77265e-18	-4.25965e-10	-1.23875	2.31144e-13	-4.25965e-10	-1.24616	2.06383e-05	-4.25965e-10	-1.24894
75410836	chr5:75410836:T:C	1.29433e-17	1.74558	-0.996225	1.23926e-12	1.45109	-1.01802	0.00102523	3.6282	-0.971621
75410915	chr5:75410915:T:C	2.70685e-18	-4.25965e-10	-0.815438	3.65637e-13	-4.25965e-10	-0.787563	3.20608e-05	-4.25965e-10	-0.808454
75411936	chr5:75411936:C:T	1.52913e-18	-4.25965e-10	-1.38653	1.992e-13	-4.25965e-10	-1.39489	1.80755e-05	-4.25965e-10	-1.38153
75412310	chr5:75412310:G:C	1.77133e-18	-4.25965e-10	-1.23949	2.30979e-13	-4.25965e-10	-1.24688	2.06237e-05	-4.25965e-10	-1.24965
75412688	chr5:75412688:G:C	6.54474e-18	1.06015	-0.992708	6.71021e-13	0.83068	-1.01108	0.000450037	2.80253	-0.969285
75413509	chr5:75413509:T:C	3.02069e-19	-2.21708	-0.79124	4.06429e-14	-2.222	-0.762377	3.53419e-06	-2.22171	-0.791897
75414243	chr5:75414243:G:C	8.31565e-19	-1.99567	-4.01506e-10	1.07065e-13	-2.01577	-4.01506e-10	9.99045e-06	-1.97446	-4.01506e-10
75414725	chr5:75414725:G:A	1.97992e-19	-2.07695	-1.3538	2.65473e-14	-2.05603	-1.35425	2.49064e-06	-2.00336	-1.36018
75417186	chr5:75417186:C:T	1.70832e-18	-4.25965e-10	-1.27571	2.22478e-13	-4.25965e-10	-1.28438	1.98513e-05	-4.25965e-10	-1.28782
75417587	chr5:75417587:T:G	2.58885e-19	-1.76409	-1.3985	3.42982e-14	-1.75606	-1.39805	3.4168e-06	-1.65319	-1.39419
75417808	chr5:75417808:T:C	2.12007e-19	-2.03692	-1.32544	2.84901e-14	-2.01417	-1.32548	2.68538e-06	-1.95517	-1.3331
75418579	chr5:75418579:C:T	1.86739e-19	-2.07249	-1.41678	2.49985e-14	-2.05366	-1.41672	2.35824e-06	-2.00104	-1.41714
75418959	chr5:75418959:G:A	2.17012e-19	-1.95004	-1.38899	2.86851e-14	-1.94515	-1.38768	2.79875e-06	-1.86276	-1.38415
75419668	chr5:75419668:C:T	2.20703e-18	-4.25965e-10	-1.01958	2.8384e-13	-4.25965e-10	-1.04079	2.6466e-05	-4.25965e-10	-1.00023
75420178	chr5:75420178:T:C	1.61856e-19	-2.22214	-1.41013	2.13993e-14	-2.21835	-1.4075	1.95241e-06	-2.19559	-1.41143
75420281	chr5:75420281:A:T	1.70903e-18	-4.25965e-10	-1.2753	2.23026e-13	-4.25965e-10	-1.28192	1.99244e-05	-4.25965e-10	-1.28414
75421131	chr5:75421131:A:G	2.53694e-18	-4.25965e-10	-0.880262	3.36987e-13	-4.25965e-10	-0.869159	2.96093e-05	-4.25965e-10	-0.887999
75421828	chr5:75421828:C:T	7.28511e-18	1.55948	-1.38487	7.35432e-13	1.29705	-1.3858	0.00044711	3.20044	-1.37372
75421942	chr5:75421942:G:A	1.46279e-17	1.94486	-1.07315	1.19535e-12	1.47472	-1.07773	0.00064782	3.24152	-1.044
75421986	chr5:75421986:T:A	8.3568e-18	1.70682	-1.39497	8.96593e-13	1.50088	-1.39148	0.000686715	3.6437	-1.38787
75422347	chr5:75422347:G:A	1.48446e-18	-4.25965e-10	-1.41617	1.95491e-13	-4.25965e-10	-1.41369	1.74481e-05	-4.25965e-10	-1.41686
75423349	chr5:75423349:A:C	1.51464e-18	-4.25965e-10	-1.39604	1.99089e-13	-4.25965e-10	-1.39545	1.78755e-05	-4.25965e-10	-1.39265
75425635	chr5:75425635:A:G	1.90098e-18	-4.25965e-10	-1.16885	2.53808e-13	-4.25965e-10	-1.15263	2.28795e-05	-4.25965e-10	-1.14585
75426078	chr5:75426078:T:A	3.39761e-19	-2.21586	-0.674874	4.47052e-14	-2.2056	-0.683513	4.15096e-06	-2.20354	-0.649206
75426730	chr5:75426730:T:C	8.34075e-19	-1.99265	-4.01506e-10	1.09242e-13	-1.99564	-4.01506e-10	9.65359e-06	-2.00876	-4.01506e-10
75427041	chr5:75427041:T:C	1.83821e-18	-4.25965e-10	-1.20243	2.41846e-13	-4.25965e-10	-1.2009	2.1655e-05	-4.25965e-10	-1.20085
75427809	chr5:75427809:T:C	1.7433e-18	-4.25965e-10	-1.25544	2.27426e-13	-4.25965e-10	-1.26238	2.03057e-05	-4.25965e-10	-1.26519
75428313	chr5:75428313:A:AAACT	1.94864e-19	-2.03081	-1.41586	2.60927e-14	-2.0117	-1.41585	2.51396e-06	-1.93755	-1.41667
75428315	chr5:75428315:AC:A	7.72388e-18	1.34721	-1.11412	7.97273e-13	1.12135	-1.12936	0.000575437	3.17354	-1.0945
75428360	chr5:75428360:G:A	1.90215e-19	-2.06209	-1.40873	2.54683e-14	-2.04309	-1.40868	2.40332e-06	-1.98824	-1.411
75428416	chr5:75428416:C:T	4.20935e-18	-4.25965e-10	-0.373915	5.43484e-13	-4.25965e-10	-0.391204	5.49517e-05	-4.25965e-10	-0.269632
75428494	chr5:75428494:C:T	8.72999e-18	0.355542	-4.01506e-10	1.32436e-12	0.499479	-4.01506e-10	9.14881e-05	0.240122	-4.01506e-10
75428520	chr5:75428520:T:C	2.137e-18	-4.25965e-10	-1.05182	2.85339e-13	-4.25965e-10	-1.03553	2.58443e-05	-4.25965e-10	-1.024
75428545	chr5:75428545:G:C	2.02341e-19	-2.08998	-1.31904	2.71046e-14	-2.06988	-1.31962	2.53286e-06	-2.0198	-1.32694
75428551	chr5:75428551:G:A	2.01269e-19	-2.08988	-1.32446	2.6966e-14	-2.06967	-1.32495	2.51987e-06	-2.01972	-1.33216
75428602	chr5:75428602:T:C	1.8933e-19	-2.06548	-1.41001	2.53606e-14	-2.04604	-1.40997	2.39265e-06	-1.9916	-1.41209
75428775	chr5:75428775:CTGT:C	1.77644e-18	-4.25965e-10	-1.23661	2.31659e-13	-4.25965e-10	-1.24394	2.06849e-05	-4.25965e-10	-1.24668
75428815	chr5:75428815:A:G	2.10015e-19	-1.96351	-1.40829	2.77392e-14	-1.95882	-1.40754	2.69619e-06	-1.87872	-1.40552
75428862	chr5:75428862:C:T	1.76368e-18	-4.25965e-10	-1.24382	2.30015e-13	-4.25965e-10	-1.25106	2.05409e-05	-4.25965e-10	-1.25367
75429007	chr5:75429007:A:C	1.02669e-17	1.73251	-1.21481	1.00237e-12	1.449	-1.22808	0.000819058	3.63085	-1.19879
75429057	chr5:75429057:C:T	1.55317e-18	-4.25965e-10	-1.37092	2.03747e-13	-4.25965e-10	-1.37233	1.83317e-05	-4.25965e-10	-1.36745
75429203	chr5:75429203:T:A	4.62826e-18	0.845314	-1.12435	6.93369e-13	0.960464	-1.10811	6.568e-05	1.02311	-1.11441
75429391	chr5:75429391:G:A	1.26585e-17	0.727105	-4.01506e-10	1.83683e-12	0.826591	-4.01506e-10	0.000547434	2.02916	-4.01506e-10
75429454	chr5:75429454:C:T	1.91334e-18	-4.25965e-10	-1.16237	2.5533e-13	-4.25965e-10	-1.14665	2.30351e-05	-4.25965e-10	-1.13907
75429784	chr5:75429784:T:C	5.93122e-18	1.35885	-1.38984	6.21454e-13	1.13335	-1.39049	0.000350891	2.96392	-1.37953
75429811	chr5:75429811:C:T	1.87207e-18	-4.25965e-10	-1.18418	2.49002e-13	-4.25965e-10	-1.17174	2.25221e-05	-4.25965e-10	-1.16159
75430351	chr5:75430351:T:C	2.01379e-19	-2.09491	-1.31888	2.69726e-14	-2.07518	-1.31921	2.51802e-06	-2.02588	-1.32674
75430646	chr5:75430646:C:T	8.84359e-18	-4.25965e-10	0.368471	1.16505e-12	-4.25965e-10	0.371318	0.000119309	-4.25965e-10	0.505628
75430650	chr5:75430650:T:A	3.53656e-18	-4.25965e-10	-0.548069	4.46861e-13	-4.25965e-10	-0.586957	4.31384e-05	-4.25965e-10	-0.511673
75430738	chr5:75430738:A:C	7.61761e-19	-2.08335	-4.01506e-10	1.17274e-13	-1.92469	-4.01506e-10	1.01062e-05	-1.96294	-4.01506e-10
75430844	chr5:75430844:C:A	2.18408e-18	-4.25965e-10	-1.03003	2.80175e-13	-4.25965e-10	-1.05379	2.54291e-05	-4.25965e-10	-1.04019
75430942	chr5:75430942:G:A	1.93967e-19	-2.0961	-1.35519	2.6071e-14	-2.07693	-1.35145	2.43044e-06	-2.02668	-1.36133
75431722	chr5:75431722:C:A	2.82985e-18	-4.25965e-10	-0.770999	3.78323e-13	-4.25965e-10	-0.753456	3.27683e-05	-4.25965e-10	-0.786627
75432194	chr5:75432194:G:A	1.68935e-18	-4.25965e-10	-1.28688	2.20517e-13	-4.25965e-10	-1.29323	1.97002e-05	-4.25965e-10	-1.29546
75432744	chr5:75432744:T:C	2.70323e-18	-4.25965e-10	-0.816773	3.60982e-13	-4.25965e-10	-0.800376	3.13197e-05	-4.25965e-10	-0.831839
75432903	chr5:75432903:ATCT:A	1.77499e-17	1.06516	-4.01506e-10	2.52772e-12	1.14587	-4.01506e-10	0.000528377	1.99372	-4.01506e-10
75433290	chr5:75433290:C:T	1.54252e-18	-1.37781	-4.01506e-10	1.89986e-13	-1.44225	-4.01506e-10	1.71664e-05	-1.43313	-4.01506e-10
75433448	chr5:75433448:T:C	2.49853e-18	-4.25965e-10	-0.895521	3.327e-13	-4.25965e-10	-0.881961	2.97859e-05	-4.25965e-10	-0.882053
75433608	chr5:75433608:C:A	7.59425e-19	-2.08642	-4.01506e-10	1.03958e-13	-2.04521	-4.01506e-10	8.87659e-06	-2.09267	-4.01506e-10
75434375	chr5:75434375:C:T	2.35736e-18	-4.25965e-10	-0.953681	3.08619e-13	-4.25965e-10	-0.957096	2.91382e-05	-4.25965e-10	-0.904038
75434551	chr5:75434551:T:A	2.20352e-19	-2.17474	-1.14902	2.94384e-14	-2.14846	-1.15844	2.71688e-06	-2.14681	-1.12979
75435369	chr5:75435369:T:G	1.53029e-18	-4.25965e-10	-1.38577	2.01328e-13	-4.25965e-10	-1.38427	1.79312e-05	-4.25965e-10	-1.38955
75435907	chr5:75435907:A:G	1.20263e-17	0.987905	-0.312028	1.11591e-12	0.633805	-0.305586	0.000563831	2.2586	-0.199935
75436003	chr5:75436003:G:C	2.75187e-18	-4.25965e-10	-0.798943	3.67463e-13	-4.25965e-10	-0.78258	3.28206e-05	-4.25965e-10	-0.78503
75436179	chr5:75436179:T:C	1.26278e-17	0.786662	-0.0619817	1.21863e-12	0.470998	-0.0547219	0.000582158	2.02931	0.0613423
75436186	chr5:75436186:C:G	4.83148e-19	-2.21432	-0.324337	6.5569e-14	-2.19392	-0.312181	6.19669e-06	-2.19155	-0.260526
75436198	chr5:75436198:A:G	1.29823e-18	-1.55022	-4.01506e-10	1.49517e-13	-1.68179	-4.01506e-10	1.53469e-05	-1.54518	-4.01506e-10
75436390	chr5:75436390:T:C	1.71031e-18	-4.25965e-10	-1.27455	2.23229e-13	-4.25965e-10	-1.28101	1.99369e-05	-4.25965e-10	-1.28352
75436620	chr5:75436620:C:T	1.12104e-17	1.60873	-1.00311	1.13456e-12	1.36824	-1.02345	0.000880001	3.48277	-0.978932
75437112	chr5:75437112:T:A	2.42345e-19	-2.18488	-1.04374	3.18926e-14	-2.18453	-1.0423	3.05578e-06	-2.10261	-1.05644
75437995	chr5:75437995:T:G	6.73479e-19	-2.20652	-4.01506e-10	8.74492e-14	-2.21815	-4.01506e-10	7.82667e-06	-2.21855	-4.01506e-10
75438487	chr5:75438487:C:T	8.40894e-19	-1.98451	-4.01506e-10	1.33292e-13	-1.79666	-4.01506e-10	1.17423e-05	-1.81289	-4.01506e-10
75438537	chr5:75438537:A:G	1.17407e-17	0.981671	-0.329835	1.07001e-12	0.609175	-0.322956	0.000539387	2.23365	-0.219304
75439068	chr5:75439068:G:C	2.20875e-18	-4.25965e-10	-1.0188	2.88951e-13	-4.25965e-10	-1.02295	2.56193e-05	-4.25965e-10	-1.03274
75440240	chr5:75440240:A:C	1.86688e-17	1.60164	-0.486008	1.63275e-12	1.18618	-0.477368	0.000917992	2.93675	-0.390644
75442857	chr5:75442857:G:A	1.48468e-18	-4.25965e-10	-1.41602	1.95215e-13	-4.25965e-10	-1.4151	1.74651e-05	-4.25965e-10	-1.41588
75443331	chr5:75443331:G:A	2.66817e-19	-2.21323	-0.919188	3.58162e-14	-2.22108	-0.889721	3.11556e-06	-2.21959	-0.920084
75443477	chr5:75443477:A:C	1.92344e-19	-2.12842	-1.33127	2.56647e-14	-2.11297	-1.33112	2.37665e-06	-2.07169	-1.3387
75444553	chr5:75444553:T:C	3.28141e-18	-4.25965e-10	-0.622949	4.19875e-13	-4.25965e-10	-0.649247	3.83383e-05	-4.25965e-10	-0.629639
75445125	chr5:75445125:C:T	1.79152e-19	-2.16189	-1.36885	2.39167e-14	-2.14922	-1.36541	2.2044e-06	-2.11148	-1.37415
75446046	chr5:75446046:T:C	5.19721e-19	-2.22113	-0.24455	6.99346e-14	-2.2095	-0.23214	6.61579e-06	-2.20797	-0.178659
75447709	chr5:75447709:C:T	1.95988e-19	-2.11554	-1.32539	2.58284e-14	-2.11171	-1.32602	2.61067e-06	-1.98543	-1.33105
75447715	chr5:75447715:C:T	1.74454e-18	-4.25965e-10	-1.25473	2.32137e-13	-4.25965e-10	-1.24188	2.09072e-05	-4.25965e-10	-1.236
75448490	chr5:75448490:A:G	1.76541e-18	-4.25965e-10	-1.24284	2.35281e-13	-4.25965e-10	-1.22842	2.11721e-05	-4.25965e-10	-1.2234
75448896	chr5:75448896:T:G	5.15867e-19	-2.21904	-0.254084	6.97312e-14	-2.20954	-0.235015	6.49451e-06	-2.20784	-0.197288
75449064	chr5:75449064:C:T	2.04944e-19	-2.0991	-1.29714	2.74709e-14	-2.07888	-1.2972	2.55842e-06	-2.03087	-1.30583
75449403	chr5:75449403:G:T	2.60071e-17	1.98971	-0.542564	2.25477e-12	1.55991	-0.528307	0.00106759	3.15651	-0.459443
75450030	chr5:75450030:C:T	1.71739e-18	-4.25965e-10	-1.27042	2.27823e-13	-4.25965e-10	-1.26064	2.03045e-05	-4.25965e-10	-1.26524
75450482	chr5:75450482:G:A	2.86364e-18	-4.25965e-10	-0.75913	3.76134e-13	-4.25965e-10	-0.759259	3.56689e-05	-4.25965e-10	-0.701809
75451047	chr5:75451047:A:G	1.81316e-18	-4.25965e-10	-1.21615	2.36415e-13	-4.25965e-10	-1.22361	2.10982e-05	-4.25965e-10	-1.2269
75451055	chr5:75451055:G:A	1.99484e-19	-2.09837	-1.32487	2.67321e-14	-2.07795	-1.32539	2.4958e-06	-2.02903	-1.33244
75451377	chr5:75451377:T:C	1.91982e-19	-2.09794	-1.36363	2.35875e-14	-2.15484	-1.37365	2.17644e-06	-2.13518	-1.36322
75451671	chr5:75451671:A:G	1.82628e-18	-4.25965e-10	-1.20894	2.37396e-13	-4.25965e-10	-1.21947	2.11643e-05	-4.25965e-10	-1.22377
75452649	chr5:75452649:T:C	2.02421e-19	-2.12323	-1.28539	2.49341e-14	-2.17398	-1.29898	2.3038e-06	-2.15674	-1.28479
75452680	chr5:75452680:C:T	8.90288e-18	0.517309	-0.142157	7.33879e-13	0.0303689	-0.121229	0.000177262	0.962897	-0.0613576
75453322	chr5:75453322:C:T	1.61198e-19	-2.2192	-1.41714	2.22583e-14	-2.1694	-1.41709	1.9191e-06	-2.20706	-1.41718
75453509	chr5:75453509:C:T	6.66765e-19	-2.21654	-4.01506e-10	8.74557e-14	-2.21807	-4.01506e-10	7.85167e-06	-2.21536	-4.01506e-10
75454144	chr5:75454144:T:C	7.13228e-19	-2.14918	-4.01506e-10	8.99733e-14	-2.18969	-4.01506e-10	8.27997e-06	-2.16225	-4.01506e-10
75454446	chr5:75454446:T:C	1.86259e-18	-4.25965e-10	-1.18925	2.42726e-13	-4.25965e-10	-1.19727	2.16594e-05	-4.25965e-10	-1.20065
75455289	chr5:75455289:C:A	1.48299e-18	-4.25965e-10	-1.41716	1.94845e-13	-4.25965e-10	-1.417	1.74436e-05	-4.25965e-10	-1.41712
75456589	chr5:75456589:G:A	1.59403e-18	-4.25965e-10	-1.34496	2.1115e-13	-4.25965e-10	-1.33663	1.87866e-05	-4.25965e-10	-1.34294
75456833	chr5:75456833:T:C	1.712e-18	-4.25965e-10	-1.27356	2.20531e-13	-4.25965e-10	-1.29317	2.03581e-05	-4.25965e-10	-1.26261
75457254	chr5:75457254:T:C	1.84293e-18	-4.25965e-10	-1.19987	2.4015e-13	-4.25965e-10	-1.20794	2.14354e-05	-4.25965e-10	-1.21104
75457457	chr5:75457457:T:C	1.94942e-19	-2.03015	-1.41612	2.62033e-14	-2.00721	-1.4161	2.48681e-06	-1.94826	-1.41682
75457809	chr5:75457809:A:G	1.12713e-17	2.01043	-1.39939	1.02835e-12	1.64328	-1.39677	0.000839217	3.84799	-1.3916
75457986	chr5:75457986:G:A	6.53516e-18	-4.25965e-10	0.0659751	8.64902e-13	-4.25965e-10	0.0734128	8.63579e-05	-4.25965e-10	0.182413
75458156	chr5:75458156:T:C	1.89121e-19	-2.1061	-1.37049	2.53965e-14	-2.08738	-1.36721	2.36585e-06	-2.03922	-1.37573
75459203	chr5:75459203:T:C	1.66753e-18	-4.25965e-10	-1.29988	2.17731e-13	-4.25965e-10	-1.30594	1.94567e-05	-4.25965e-10	-1.30789
75459889	chr5:75459889:G:A	6.65037e-19	-2.21914	-4.01506e-10	8.75144e-14	-2.2174	-4.01506e-10	7.83834e-06	-2.21706	-4.01506e-10
75460293	chr5:75460293:T:C	1.34439e-17	1.89815	-1.11084	1.29824e-12	1.60766	-1.1281	0.00109729	3.81454	-1.09003
75460510	chr5:75460510:G:GT	1.83102e-18	-4.25965e-10	-1.20635	2.37981e-13	-4.25965e-10	-1.21701	2.12169e-05	-4.25965e-10	-1.22129
75461282	chr5:75461282:T:C	1.47463e-16	-4.25965e-10	3.18236	1.90267e-11	-4.25965e-10	3.1644	0.00227761	-4.25965e-10	3.4548
75461461	chr5:75461461:G:A	1.13357e-17	1.7506	-1.13387	1.08817e-12	1.45336	-1.15031	0.00089605	3.63706	-1.11515
75461933	chr5:75461933:T:C	1.65178e-19	-2.22111	-1.39084	2.19657e-14	-2.21382	-1.3859	2.00901e-06	-2.18503	-1.39342
75463358	chr5:75463358:T:A	7.7297e-18	0.302234	-0.0683862	6.5093e-13	-0.164194	-0.0466077	0.000152231	0.734353	0.0149596
75463516	chr5:75463516:AT:A	5.47119e-18	-4.25965e-10	-0.111726	7.05638e-13	-4.25965e-10	-0.130102	6.92354e-05	-4.25965e-10	-0.0385747
75463711	chr5:75463711:T:C	3.88031e-18	-4.25965e-10	-0.455308	4.89328e-13	-4.25965e-10	-0.496171	4.74287e-05	-4.25965e-10	-0.416859
75463750	chr5:75463750:A:G	5.80446e-18	-4.25965e-10	-0.0525966	7.33802e-13	-4.25965e-10	-0.0909644	7.21264e-05	-4.25965e-10	0.00233307
75465957	chr5:75465957:G:A	2.73155e-18	-4.25965e-10	-0.806354	3.65114e-13	-4.25965e-10	-0.788993	3.25724e-05	-4.25965e-10	-0.792621
75466390	chr5:75466390:G:T	1.48296e-18	-4.25965e-10	-1.41718	1.94955e-13	-4.25965e-10	-1.41644	1.7446e-05	-4.25965e-10	-1.41698
75466421	chr5:75466421:C:T	8.80039e-18	-4.25965e-10	0.363574	1.16639e-12	-4.25965e-10	0.372463	0.000117614	-4.25965e-10	0.49132
75466753	chr5:75466753:A:T	3.21729e-19	-2.22197	-0.723298	4.22025e-14	-2.21842	-0.728306	3.90006e-06	-2.21767	-0.697424
75467063	chr5:75467063:AC:A	6.64715e-19	-2.21962	-4.01506e-10	8.82401e-14	-2.20914	-4.01506e-10	8.09641e-06	-2.18467	-4.01506e-10
75467073	chr5:75467073:C:T	2.07741e-19	-2.05876	-1.32393	2.79552e-14	-2.03416	-1.32444	2.62211e-06	-1.98059	-1.33152
75468568	chr5:75468568:G:A	2.06166e-19	-2.07693	-1.31337	2.77008e-14	-2.05385	-1.3139	2.5928e-06	-2.00192	-1.32142
75469137	chr5:75469137:CAG:C	1.75049e-18	-4.25965e-10	-1.25132	2.33179e-13	-4.25965e-10	-1.2374	2.09834e-05	-4.25965e-10	-1.23236
75469281	chr5:75469281:T:C	1.69682e-18	-4.25965e-10	-1.28247	2.21503e-13	-4.25965e-10	-1.28877	1.9784e-05	-4.25965e-10	-1.29121
75469469	chr5:75469469:T:C	3.14827e-19	-2.21831	-0.748638	4.10694e-14	-2.22214	-0.751804	3.81379e-06	-2.22213	-0.715335
75470025	chr5:75470025:T:C	5.27553e-18	-4.25965e-10	-0.148142	6.81198e-13	-4.25965e-10	-0.16535	6.66984e-05	-4.25965e-10	-0.0759056
75470573	chr5:75470573:T:C	1.18429e-18	-1.64208	-4.01506e-10	1.49911e-13	-1.67916	-4.01506e-10	1.40174e-05	-1.63579	-4.01506e-10
75470766	chr5:75470766:T:C	6.65416e-19	-2.21857	-4.01506e-10	8.7586e-14	-2.21658	-4.01506e-10	7.8404e-06	-2.2168	-4.01506e-10
75471199	chr5:75471199:C:T	4.12835e-18	-4.25965e-10	-0.393344	5.33097e-13	-4.25965e-10	-0.4105	5.38534e-05	-4.25965e-10	-0.289822
75471487	chr5:75471487:G:A	1.71119e-18	-4.25965e-10	-1.27404	2.233e-13	-4.25965e-10	-1.28069	1.99435e-05	-4.25965e-10	-1.28318
75471966	chr5:75471966:A:C	2.12282e-18	-4.25965e-10	-1.05848	2.82706e-13	-4.25965e-10	-1.0448	2.51788e-05	-4.25965e-10	-1.05008
75472228	chr5:75472228:G:A	1.48407e-18	-4.25965e-10	-1.41643	1.94809e-13	-4.25965e-10	-1.41718	1.74723e-05	-4.25965e-10	-1.41547
75472420	chr5:75472420:A:G	8.30407e-18	-4.25965e-10	0.305523	1.10278e-12	-4.25965e-10	0.316388	0.000110641	-4.25965e-10	0.430204
75472689	chr5:75472689:C:G	1.95797e-18	-4.25965e-10	-1.13931	2.62125e-13	-4.25965e-10	-1.12038	2.35883e-05	-4.25965e-10	-1.11534
75472997	chr5:75472997:T:C	8.15184e-19	-2.01556	-4.01506e-10	1.27095e-13	-1.84427	-4.01506e-10	1.08277e-05	-1.89398	-4.01506e-10
75473479	chr5:75473479:CAAAT:C	1.09851e-17	1.69643	-1.11112	1.06021e-12	1.40514	-1.12812	0.000861164	3.57389	-1.09169
75473512	chr5:75473512:C:A	1.92128e-19	-2.07792	-1.3829	2.58542e-14	-2.05446	-1.38228	2.42232e-06	-2.00362	-1.38774
75473672	chr5:75473672:G:T	1.71581e-18	-4.25965e-10	-1.27134	2.23863e-13	-4.25965e-10	-1.27817	1.99998e-05	-4.25965e-10	-1.28036
75474012	chr5:75474012:C:T	4.56735e-19	-2.14946	-0.445412	5.89948e-14	-2.17761	-0.434142	5.50358e-06	-2.11454	-0.456153
75474092	chr5:75474092:C:T	2.73774e-18	-4.25965e-10	-0.804091	3.65025e-13	-4.25965e-10	-0.789237	3.30355e-05	-4.25965e-10	-0.778505
75474996	chr5:75474996:G:A	1.93515e-18	-4.25965e-10	-1.15104	2.58625e-13	-4.25965e-10	-1.13383	2.32983e-05	-4.25965e-10	-1.12771
75475147	chr5:75475147:G:A	2.25199e-19	-2.11536	-1.18664	3.0186e-14	-2.09686	-1.18496	2.79166e-06	-2.05059	-1.19886
75475217	chr5:75475217:G:T	1.98007e-18	-4.25965e-10	-1.12809	2.58674e-13	-4.25965e-10	-1.13363	2.35337e-05	-4.25965e-10	-1.11765
75475562	chr5:75475562:G:A	1.47805e-17	1.93803	-1.05595	1.40327e-12	1.6322	-1.07484	0.00121281	3.85795	-1.03334
75475674	chr5:75475674:G:A	1.89235e-19	-2.08857	-1.38742	2.53758e-14	-2.0686	-1.38681	2.37781e-06	-2.018	-1.39191
75476915	chr5:75476915:A:G	1.76959e-18	-4.25965e-10	-1.24047	2.30593e-13	-4.25965e-10	-1.24855	2.06038e-05	-4.25965e-10	-1.25061
75477211	chr5:75477211:G:A	2.13828e-17	1.25136	-4.01506e-10	3.73219e-12	1.53555	-4.01506e-10	0.000239208	1.20125	-4.01506e-10
75477483	chr5:75477483:A:G	4.55318e-19	-2.15257	-0.445412	5.88941e-14	-2.17932	-0.434142	5.48849e-06	-2.11728	-0.456153
75477595	chr5:75477595:T:C	1.46135e-17	0.944616	-0.073891	1.14402e-12	0.409538	-0.0564419	0.000307047	1.44164	0.00927865
75478180	chr5:75478180:G:A	4.28075e-19	-2.2218	-0.437875	5.73934e-14	-2.21643	-0.422845	5.34192e-06	-2.21524	-0.385258
75478240	chr5:75478240:T:G	1.53367e-17	1.44465	-0.525623	1.4182e-12	1.09003	-0.522089	0.000801106	2.84722	-0.437311
75479948	chr5:75479948:C:A	8.59649e-17	-4.25965e-10	2.64272	1.08661e-11	-4.25965e-10	2.6042	0.00129735	-4.25965e-10	2.89199
75480164	chr5:75480164:T:G	3.04193e-17	2.35871	-0.754851	2.81246e-12	2.03242	-0.779812	0.00272785	4.35874	-0.723559
75480734	chr5:75480734:A:G	8.16333e-19	-2.01416	-4.01506e-10	1.0875e-13	-2.00015	-4.01506e-10	8.22081e-06	-2.16942	-4.01506e-10
75481450	chr5:75481450:G:GT	2.47333e-18	-4.25965e-10	-0.905655	3.28721e-13	-4.25965e-10	-0.893995	2.88643e-05	-4.25965e-10	-0.91348
75481806	chr5:75481806:C:T	6.66968e-19	-2.21624	-4.01506e-10	8.88393e-14	-2.20237	-4.01506e-10	8.18458e-06	-2.17383	-4.01506e-10
75482282	chr5:75482282:T:C	1.57334e-18	-4.25965e-10	-1.35802	2.0822e-13	-4.25965e-10	-1.35061	1.85378e-05	-4.25965e-10	-1.35628
75482570	chr5:75482570:T:C	1.68363e-18	-4.25965e-10	-1.29027	2.19313e-13	-4.25965e-10	-1.2987	1.95787e-05	-4.25965e-10	-1.30165
75482655	chr5:75482655:T:C	1.20004e-17	0.673716	-4.01506e-10	1.89532e-12	0.857938	-4.01506e-10	0.000127751	0.573998	-4.01506e-10
75482844	chr5:75482844:C:T	1.35035e-17	1.84648	-1.05475	1.30721e-12	1.56019	-1.07374	0.00109546	3.75491	-1.03206
75482994	chr5:75482994:T:C	1.78721e-19	-2.20113	-1.33202	2.43454e-14	-2.15682	-1.34004	2.2018e-06	-2.15843	-1.32839
75484490	chr5:75484490:T:TC	1.02272e-17	1.66845	-1.15462	9.85788e-13	1.37436	-1.17012	0.000792951	3.53627	-1.13659
75484513	chr5:75484513:G:A	2.79398e-19	-2.06327	-1.02307	3.68789e-14	-2.05907	-1.02249	3.77325e-06	-1.91209	-1.03606
75484606	chr5:75484606:GACA:G	1.09789e-17	1.9767	-1.39195	1.10493e-12	1.70574	-1.38741	0.000931405	3.94501	-1.3844
75484815	chr5:75484815:T:C	8.61071e-19	-1.9608	-4.01506e-10	1.14927e-13	-1.94491	-4.01506e-10	8.45845e-06	-2.14092	-4.01506e-10
75485614	chr5:75485614:G:C	1.02053e-17	1.69381	-1.18213	9.82417e-13	1.3981	-1.19729	0.000794443	3.5666	-1.16505
75485929	chr5:75485929:G:A	2.2242e-19	-2.17403	-1.14038	2.97212e-14	-2.14783	-1.14951	2.74246e-06	-2.14636	-1.12087
75485952	chr5:75485952:A:G	4.75266e-19	-2.21804	-0.33706	6.43492e-14	-2.20169	-0.323193	6.06591e-06	-2.19929	-0.274117
75486300	chr5:75486300:C:T	7.08217e-18	1.5625	-1.41614	7.09367e-13	1.29157	-1.4164	0.000426984	3.19418	-1.41353
75486586	chr5:75486586:T:G	2.20426e-19	-2.20861	-1.11481	2.85328e-14	-2.2163	-1.12185	2.532e-06	-2.21959	-1.12749
75486587	chr5:75486587:T:A	4.11741e-19	-2.21922	-0.479365	5.53491e-14	-2.2071	-0.468443	5.16906e-06	-2.20462	-0.428781
75487406	chr5:75487406:A:C	1.88462e-19	-2.06545	-1.41463	2.53274e-14	-2.04271	-1.4146	2.38834e-06	-1.98969	-1.4158
75487811	chr5:75487811:C:T	1.29079e-17	1.68726	-0.940638	1.23548e-12	1.39097	-0.960958	0.00100536	3.55239	-0.915376
75487971	chr5:75487971:C:T	5.79572e-18	-4.25965e-10	-0.054103	7.90896e-13	-4.25965e-10	-0.0160368	6.94999e-05	-4.25965e-10	-0.0347617
75488345	chr5:75488345:A:T	1.49094e-18	-4.25965e-10	-1.41182	1.96022e-13	-4.25965e-10	-1.41098	1.75054e-05	-4.25965e-10	-1.41358
75488919	chr5:75488919:T:C	2.11493e-19	-2.06729	-1.2975	2.84241e-14	-2.04442	-1.29754	2.66036e-06	-1.99146	-1.30617
75489071	chr5:75489071:G:A	7.20966e-19	-2.13839	-4.01506e-10	1.08996e-13	-1.9979	-4.01506e-10	8.94755e-06	-2.08471	-4.01506e-10
75489415	chr5:75489415:A:T	1.74066e-18	-4.25965e-10	-1.25696	2.27128e-13	-4.25965e-10	-1.26369	2.02801e-05	-4.25965e-10	-1.26645
75489735	chr5:75489735:A:G	1.94829e-19	-2.0315	-1.41536	2.62382e-14	-2.00662	-1.41537	2.48713e-06	-1.94863	-1.41632
75490054	chr5:75490054:G:T	2.54536e-18	-4.25965e-10	-0.876952	3.32962e-13	-4.25965e-10	-0.881175	3.15895e-05	-4.25965e-10	-0.823263
75490258	chr5:75490258:G:A	2.02905e-17	1.74538	-0.546454	1.85636e-12	1.37501	-0.537837	0.00107708	3.17402	-0.468096
75490501	chr5:75490501:TTA:T	2.1155e-19	-2.06837	-1.29615	2.8427e-14	-2.04555	-1.29632	2.66044e-06	-1.99274	-1.30486
75490603	chr5:75490603:C:T	1.66154e-18	-4.25965e-10	-1.30348	2.14483e-13	-4.25965e-10	-1.32097	1.97345e-05	-4.25965e-10	-1.29372
75491084	chr5:75491084:T:C	3.2734e-19	-2.21103	-0.716951	4.25411e-14	-2.22009	-0.718642	3.94606e-06	-2.22051	-0.682857
75491217	chr5:75491217:A:C	1.9183e-18	-4.25965e-10	-1.15978	2.56105e-13	-4.25965e-10	-1.14362	2.30968e-05	-4.25965e-10	-1.13639
75491485	chr5:75491485:T:C	1.27977e-17	0.633755	0.104292	1.01897e-12	0.116116	0.121232	0.000259516	1.08997	0.192756
75491764	chr5:75491764:A:G	1.8881e-18	-4.25965e-10	-1.17565	2.43947e-13	-4.25965e-10	-1.19225	2.20175e-05	-4.25965e-10	-1.18425
75491795	chr5:75491795:G:A	9.67603e-18	1.5681	-1.10967	9.32915e-13	1.27642	-1.12731	0.000732294	3.41027	-1.09017
75492578	chr5:75492578:T:C	3.3054e-19	-2.20975	-0.708505	4.29152e-14	-2.21932	-0.710659	3.98189e-06	-2.21996	-0.674373
75492707	chr5:75492707:ATACAG:A	2.2681e-18	-4.25965e-10	-0.992281	2.91183e-13	-4.25965e-10	-1.01525	2.72167e-05	-4.25965e-10	-0.972256
75492854	chr5:75492854:T:G	1.4832e-18	-4.25965e-10	-1.41702	1.94814e-13	-4.25965e-10	-1.41716	1.74424e-05	-4.25965e-10	-1.41718
75494150	chr5:75494150:T:C	1.92179e-18	-4.25965e-10	-1.15796	2.5658e-13	-4.25965e-10	-1.14176	2.31404e-05	-4.25965e-10	-1.13451
75494503	chr5:75494503:TC:T	1.99703e-19	-2.11537	-1.30677	2.67196e-14	-2.09699	-1.30682	2.48309e-06	-2.05148	-1.3151
75495432	chr5:75495432:C:T	4.09766e-18	-4.25965e-10	-0.400805	5.27097e-13	-4.25965e-10	-0.421818	4.82645e-05	-4.25965e-10	-0.39939
75495953	chr5:75495953:A:T	3.61376e-18	-4.25965e-10	-0.526473	4.86389e-13	-4.25965e-10	-0.502195	4.22958e-05	-4.25965e-10	-0.5314
75496188	chr5:75496188:A:G	2.01446e-18	-4.25965e-10	-1.11087	2.62746e-13	-4.25965e-10	-1.11801	2.33969e-05	-4.25965e-10	-1.12348
75496549	chr5:75496549:T:A	2.60848e-18	-4.25965e-10	-0.852454	3.47792e-13	-4.25965e-10	-0.837598	3.10953e-05	-4.25965e-10	-0.839032
75497180	chr5:75497180:C:T	2.07598e-19	-2.08216	-1.30122	2.78302e-14	-2.06182	-1.30126	2.60111e-06	-2.01039	-1.30975
75497686	chr5:75497686:T:C	1.10576e-17	1.22629	-0.634393	1.135e-12	0.9974	-0.652212	0.000597629	2.68828	-0.571402
75498062	chr5:75498062:T:C	6.90803e-19	-2.18112	-4.01506e-10	9.62569e-14	-2.12218	-4.01506e-10	8.37899e-06	-2.15036	-4.01506e-10
75499327	chr5:75499327:T:C	1.21011e-18	-1.62051	-4.01506e-10	1.53016e-13	-1.65866	-4.01506e-10	1.43292e-05	-1.61378	-4.01506e-10
75499421	chr5:75499421:T:C	2.12336e-19	-2.07497	-1.28583	2.84858e-14	-2.05414	-1.28566	2.66315e-06	-2.00163	-1.29494
75500463	chr5:75500463:G:A	1.85132e-19	-2.0833	-1.41461	2.48091e-14	-2.06338	-1.41461	2.33497e-06	-2.01229	-1.41579
75500715	chr5:75500715:A:G	1.4837e-18	-4.25965e-10	-1.41669	1.94814e-13	-4.25965e-10	-1.41716	1.74653e-05	-4.25965e-10	-1.41587
75500739	chr5:75500739:G:C	1.99123e-18	-4.25965e-10	-1.12247	2.6601e-13	-4.25965e-10	-1.10567	2.40134e-05	-4.25965e-10	-1.09747
75500932	chr5:75500932:G:A	1.42775e-17	1.94153	-1.09407	1.37562e-12	1.64889	-1.11143	0.00117988	3.8696	-1.07252
75501210	chr5:75501210:C:G	2.01625e-18	-4.25965e-10	-1.10998	2.62705e-13	-4.25965e-10	-1.11817	2.33979e-05	-4.25965e-10	-1.12344
75501328	chr5:75501328:C:T	1.67691e-19	-2.18116	-1.4157	2.22275e-14	-2.17292	-1.41496	2.05777e-06	-2.14004	-1.41442
75501364	chr5:75501364:A:G	5.1643e-18	-4.25965e-10	-0.169453	6.62475e-13	-4.25965e-10	-0.193221	6.28025e-05	-4.25965e-10	-0.136093
75501386	chr5:75501386:A:T	1.48561e-18	-4.25965e-10	-1.4154	1.95626e-13	-4.25965e-10	-1.413	1.7448e-05	-4.25965e-10	-1.41686
75502082	chr5:75502082:A:C	1.00911e-18	-1.80215	-4.01506e-10	1.28029e-13	-1.83695	-4.01506e-10	1.2205e-05	-1.77424	-4.01506e-10
75502240	chr5:75502240:A:G	4.77153e-19	-2.00625	-0.54489	5.9359e-14	-2.07089	-0.534705	5.85568e-06	-1.95428	-0.554398
75502331	chr5:75502331:G:A	1.09421e-17	1.6935	-1.11211	1.05526e-12	1.40175	-1.12941	0.000856955	3.57002	-1.09272
75502789	chr5:75502789:T:C	1.83545e-18	-4.25965e-10	-1.20393	2.35431e-13	-4.25965e-10	-1.22779	2.19241e-05	-4.25965e-10	-1.1885
75502833	chr5:75502833:A:T	2.07508e-19	-2.08207	-1.30174	2.78154e-14	-2.06163	-1.30198	2.60004e-06	-2.01032	-1.31024
75504656	chr5:75504656:ACT:A	1.89351e-18	-4.25965e-10	-1.17279	2.46854e-13	-4.25965e-10	-1.18041	2.20101e-05	-4.25965e-10	-1.18459
75505392	chr5:75505392:G:C	1.4906e-18	-4.25965e-10	-1.41204	1.95679e-13	-4.25965e-10	-1.41273	1.7558e-05	-4.25965e-10	-1.41058
75505439	chr5:75505439:T:A	7.14589e-19	-2.14727	-4.01506e-10	9.53707e-14	-2.13143	-4.01506e-10	8.35955e-06	-2.15268	-4.01506e-10
75505445	chr5:75505445:G:A	4.94774e-19	-2.1351	-0.379779	6.38936e-14	-2.16432	-0.367661	5.98034e-06	-2.0966	-0.391008
75507790	chr5:75507790:C:T	5.78365e-19	-1.57133	-0.787447	5.84235e-14	-1.84984	-0.771649	5.67883e-06	-1.76403	-0.775311
75508069	chr5:75508069:C:T	1.53985e-18	-4.25965e-10	-1.37954	2.02389e-13	-4.25965e-10	-1.37901	1.81918e-05	-4.25965e-10	-1.37512
75508277	chr5:75508277:GTT:G	2.04636e-19	-2.08612	-1.31163	2.74451e-14	-2.06523	-1.31179	2.564e-06	-2.01474	-1.31978
75508348	chr5:75508348:T:C	1.56508e-18	-4.25965e-10	-1.36328	2.06901e-13	-4.25965e-10	-1.35696	1.849e-05	-4.25965e-10	-1.35886
75509503	chr5:75509503:C:A	1.34864e-17	-4.25965e-10	0.790458	1.80254e-12	-4.25965e-10	0.807751	0.000180829	-4.25965e-10	0.921465
75510022	chr5:75510022:T:C	1.51821e-18	-4.25965e-10	-1.39369	1.99462e-13	-4.25965e-10	-1.39358	1.79199e-05	-4.25965e-10	-1.39017
75510222	chr5:75510222:T:TA	1.85718e-19	-2.07844	-1.4163	2.48679e-14	-2.05895	-1.41668	2.35168e-06	-2.00549	-1.41546
75511063	chr5:75511063:G:C	3.58936e-18	-4.25965e-10	-0.533247	4.64604e-13	-4.25965e-10	-0.548019	4.64663e-05	-4.25965e-10	-0.437359
75511685	chr5:75511685:A:G	2.18367e-18	-4.25965e-10	-1.03021	2.80121e-13	-4.25965e-10	-1.05398	2.54244e-05	-4.25965e-10	-1.04038
75512412	chr5:75512412:G:T	1.41066e-17	0.440768	0.394653	1.17646e-12	-0.0332658	0.414326	0.000286906	0.89325	0.489816
75512506	chr5:75512506:G:A	1.06977e-17	1.97597	-1.41717	1.02463e-12	1.6599	-1.41701	0.000793756	3.81694	-1.41625
75512592	chr5:75512592:G:A	1.11459e-17	2.01529	-1.41544	1.06622e-12	1.69729	-1.41462	0.000835212	3.86412	-1.41252
75512776	chr5:75512776:TAGAA:T	1.99826e-19	-2.11345	-1.30808	2.67395e-14	-2.09477	-1.30829	2.48573e-06	-2.04915	-1.31637
75513041	chr5:75513041:G:C	2.03794e-18	-4.25965e-10	-1.09928	2.72828e-13	-4.25965e-10	-1.08036	2.4586e-05	-4.25965e-10	-1.07391
75513055	chr5:75513055:C:T	8.3109e-18	0.464443	-0.158098	6.75917e-13	-0.0326834	-0.14045	0.0001654	0.910414	-0.0781357
75513220	chr5:75513220:C:T	7.66036e-19	-2.07775	-4.01506e-10	1.18553e-13	-1.91385	-4.01506e-10	1.03319e-05	-1.94085	-4.01506e-10
75513575	chr5:75513575:A:G	5.93238e-18	-4.25965e-10	-0.0307972	7.67565e-13	-4.25965e-10	-0.0459805	7.52641e-05	-4.25965e-10	0.0449158
75514448	chr5:75514448:A:T	7.89494e-19	-2.04759	-4.01506e-10	1.1195e-13	-1.97115	-4.01506e-10	9.68479e-06	-2.00553	-4.01506e-10
75514559	chr5:75514559:G:A	8.5278e-18	1.36346	-1.03135	8.65081e-13	1.12608	-1.05246	0.000628764	3.17712	-1.00946
75515672	chr5:75515672:G:A	6.63123e-19	-2.22202	-4.01506e-10	8.75657e-14	-2.21681	-4.01506e-10	7.98627e-06	-2.19836	-4.01506e-10
75515872	chr5:75515872:C:T	1.55928e-18	-4.25965e-10	-1.367	2.04177e-13	-4.25965e-10	-1.37022	1.82041e-05	-4.25965e-10	-1.37444
75515908	chr5:75515908:T:A	1.57294e-18	-4.25965e-10	-1.35828	2.05901e-13	-4.25965e-10	-1.36181	1.85716e-05	-4.25965e-10	-1.35445
75516415	chr5:75516415:T:C	1.50102e-18	-4.25965e-10	-1.40508	1.96886e-13	-4.25965e-10	-1.40658	1.75932e-05	-4.25965e-10	-1.40857
75516439	chr5:75516439:T:C	8.52349e-18	-4.25965e-10	0.331604	1.13248e-12	-4.25965e-10	0.342961	0.000113705	-4.25965e-10	0.457523
75517186	chr5:75517186:CA:C	4.41249e-19	-2.22208	-0.407291	5.97425e-14	-2.21601	-0.383153	5.4917e-06	-2.21473	-0.358118
75517368	chr5:75517368:C:G	6.72054e-19	-2.20864	-4.01506e-10	8.89319e-14	-2.20133	-4.01506e-10	7.87736e-06	-2.21209	-4.01506e-10
75518119	chr5:75518119:C:A	2.04758e-19	-2.09422	-1.30293	2.74529e-14	-2.07355	-1.30318	2.56033e-06	-2.02456	-1.31139
75518947	chr5:75518947:T:C	7.24475e-18	1.37033	-1.20128	6.1535e-13	0.923716	-1.19073	0.00029283	2.58147	-1.17796
75519401	chr5:75519401:A:G	3.07717e-19	-2.13391	-0.855886	4.06918e-14	-2.12848	-0.854696	4.00442e-06	-2.01713	-0.871561
75520939	chr5:75520939:C:G	1.52976e-18	-4.25965e-10	-1.38611	2.01001e-13	-4.25965e-10	-1.3859	1.80653e-05	-4.25965e-10	-1.3821
75521143	chr5:75521143:T:C	1.08704e-18	-1.72776	-4.01506e-10	1.28974e-13	-1.82959	-4.01506e-10	9.81194e-06	-1.99249	-4.01506e-10
75521190	chr5:75521190:T:C	1.52924e-18	-4.25965e-10	-1.38645	1.99422e-13	-4.25965e-10	-1.39378	1.81049e-05	-4.25965e-10	-1.37991
75521569	chr5:75521569:A:G	7.69274e-19	-2.07353	-4.01506e-10	1.04081e-13	-2.04403	-4.01506e-10	8.98843e-06	-2.08015	-4.01506e-10
75523210	chr5:75523210:ATAT:A	2.08484e-18	-4.25965e-10	-1.07653	2.80191e-13	-4.25965e-10	-1.05373	2.51836e-05	-4.25965e-10	-1.04989
75523773	chr5:75523773:C:T	1.3845e-18	-1.48589	-4.01506e-10	1.241e-13	-1.86812	-4.01506e-10	1.13737e-05	-1.84478	-4.01506e-10
75523995	chr5:75523995:T:G	1.6409e-18	-4.25965e-10	-1.31598	2.16772e-13	-4.25965e-10	-1.31036	1.94003e-05	-4.25965e-10	-1.3108
75524419	chr5:75524419:G:A	1.48301e-18	-4.25965e-10	-1.41715	1.9481e-13	-4.25965e-10	-1.41718	1.74433e-05	-4.25965e-10	-1.41713
75525211	chr5:75525211:T:A	5.41281e-19	-2.02433	-0.400708	6.76409e-14	-2.08552	-0.389469	6.62354e-06	-1.97457	-0.410892
75526194	chr5:75526194:A:C	6.81725e-19	-2.19435	-4.01506e-10	8.81256e-14	-2.21044	-4.01506e-10	7.88041e-06	-2.21171	-4.01506e-10
75526389	chr5:75526389:C:A	1.91638e-18	-4.25965e-10	-1.16079	2.51039e-13	-4.25965e-10	-1.16359	2.25053e-05	-4.25965e-10	-1.16234
75526560	chr5:75526560:TG:T	1.5073e-18	-4.25965e-10	-1.4009	1.97594e-13	-4.25965e-10	-1.40299	1.76549e-05	-4.25965e-10	-1.40508
75526682	chr5:75526682:A:G	1.87255e-19	-2.07991	-1.4066	2.50854e-14	-2.06021	-1.40671	2.36044e-06	-2.00807	-1.40917
75527036	chr5:75527036:C:T	2.45668e-18	-4.25965e-10	-0.912411	3.26705e-13	-4.25965e-10	-0.900147	2.92423e-05	-4.25965e-10	-0.900471
75527176	chr5:75527176:T:C	2.59939e-18	-4.25965e-10	-0.855946	3.45903e-13	-4.25965e-10	-0.843046	3.09638e-05	-4.25965e-10	-0.843269
75527426	chr5:75527426:G:A	2.72815e-18	-4.25965e-10	-0.807598	3.63269e-13	-4.25965e-10	-0.79406	3.2513e-05	-4.25965e-10	-0.794446
75527514	chr5:75527514:C:T	4.28362e-18	-4.25965e-10	-0.356423	5.75591e-13	-4.25965e-10	-0.333806	5.12912e-05	-4.25965e-10	-0.338569
75527678	chr5:75527678:A:C	8.74063e-18	1.54894	-1.19218	8.4902e-13	1.26235	-1.20747	0.000661063	3.39321	-1.17545
75527947	chr5:75527947:C:G	1.99344e-19	-2.11431	-1.30964	2.66428e-14	-2.09675	-1.30993	2.47939e-06	-2.05021	-1.31786
75528089	chr5:75528089:G:A	2.71561e-18	-4.25965e-10	-0.812206	3.61391e-13	-4.25965e-10	-0.799244	3.23622e-05	-4.25965e-10	-0.799095
75528213	chr5:75528213:C:T	3.97736e-18	-4.25965e-10	-0.430604	5.39436e-13	-4.25965e-10	-0.398679	4.60442e-05	-4.25965e-10	-0.446486
75528948	chr5:75528948:A:G	2.73341e-17	2.75594	-1.25902	2.54704e-12	2.42034	-1.26686	0.00254624	4.80987	-1.24359
75529007	chr5:75529007:A:G	7.63986e-19	-2.08043	-4.01506e-10	1.17982e-13	-1.91867	-4.01506e-10	1.02772e-05	-1.94616	-4.01506e-10
75529276	chr5:75529276:G:A	2.51968e-18	-4.25965e-10	-0.887091	3.23512e-13	-4.25965e-10	-0.909968	2.94014e-05	-4.25965e-10	-0.895043
75529467	chr5:75529467:A:AAC	1.63995e-18	-4.25965e-10	-1.31656	2.15918e-13	-4.25965e-10	-1.31431	1.93957e-05	-4.25965e-10	-1.31103
75529604	chr5:75529604:G:C	1.78252e-18	-4.25965e-10	-1.23319	2.33315e-13	-4.25965e-10	-1.23681	2.11268e-05	-4.25965e-10	-1.22555
75529828	chr5:75529828:G:A	1.88016e-18	-4.25965e-10	-1.17987	2.42959e-13	-4.25965e-10	-1.19631	2.19267e-05	-4.25965e-10	-1.18838
75530910	chr5:75530910:G:A	9.67042e-18	0.386572	0.0712775	8.12001e-13	-0.0821309	0.0924284	0.000193909	0.833192	0.158108
75531031	chr5:75531031:T:C	1.81392e-18	-4.25965e-10	-1.21573	2.36736e-13	-4.25965e-10	-1.22226	2.11025e-05	-4.25965e-10	-1.22669
75531157	chr5:75531157:T:G	8.55416e-18	-4.25965e-10	0.335196	1.13588e-12	-4.25965e-10	0.345963	0.000114199	-4.25965e-10	0.461856
75531684	chr5:75531684:T:G	1.89495e-18	-4.25965e-10	-1.17203	2.53091e-13	-4.25965e-10	-1.15546	2.27984e-05	-4.25965e-10	-1.1494
75531721	chr5:75531721:G:A	2.4676e-19	-2.20198	-1.00858	3.12065e-14	-2.21792	-1.03066	2.87135e-06	-2.21409	-1.00721
75532319	chr5:75532319:A:G	1.88412e-18	-4.25965e-10	-1.17776	2.51448e-13	-4.25965e-10	-1.16197	2.26616e-05	-4.25965e-10	-1.15542
75532366	chr5:75532366:A:G	1.69214e-18	-4.25965e-10	-1.28523	2.21316e-13	-4.25965e-10	-1.28961	2.04816e-05	-4.25965e-10	-1.25656
75533466	chr5:75533466:G:A	2.93225e-19	-2.12131	-0.916723	3.88034e-14	-2.11472	-0.915971	3.8537e-06	-1.99567	-0.931383
75533879	chr5:75533879:C:T	9.74443e-18	1.82934	-1.36387	9.88274e-13	1.56389	-1.35713	0.000805159	3.76811	-1.35316
75534122	chr5:75534122:T:C	1.65429e-17	1.84467	-0.849932	1.67105e-12	1.58636	-0.854358	0.00111656	3.55112	-0.809194
75534210	chr5:75534210:G:A	9.55809e-19	-1.85642	-4.01506e-10	1.21822e-13	-1.88664	-4.01506e-10	1.05053e-05	-1.92421	-4.01506e-10
75535423	chr5:75535423:G:A	1.84963e-19	-2.12052	-1.37831	2.48016e-14	-2.10291	-1.37539	2.30701e-06	-2.05707	-1.38307
75535537	chr5:75535537:T:TA	1.90085e-19	-2.11871	-1.3528	2.55169e-14	-2.10088	-1.34899	2.36855e-06	-2.05478	-1.35903
75535790	chr5:75535790:C:T	7.00709e-18	-4.25965e-10	0.135701	9.24852e-13	-4.25965e-10	0.14043	9.27573e-05	-4.25965e-10	0.253899
75535907	chr5:75535907:G:A	1.86745e-19	-2.13396	-1.35528	2.50329e-14	-2.11746	-1.35156	2.31758e-06	-2.0743	-1.36126
75535996	chr5:75535996:C:T	3.06787e-19	-2.20764	-0.785182	4.05683e-14	-2.21875	-0.767463	3.67267e-06	-2.21985	-0.755319
75536042	chr5:75536042:C:T	2.38667e-18	-4.25965e-10	-0.941323	3.17577e-13	-4.25965e-10	-0.928483	2.8439e-05	-4.25965e-10	-0.928324
75536255	chr5:75536255:T:C	1.52756e-18	-4.25965e-10	-1.38755	2.00178e-13	-4.25965e-10	-1.38999	1.78661e-05	-4.25965e-10	-1.39318
75536581	chr5:75536581:A:G	1.48749e-18	-4.25965e-10	-1.41414	1.95511e-13	-4.25965e-10	-1.41359	1.748e-05	-4.25965e-10	-1.41503
75536886	chr5:75536886:C:T	4.33997e-18	-4.25965e-10	-0.343356	5.58782e-13	-4.25965e-10	-0.363445	5.19752e-05	-4.25965e-10	-0.325321
75537094	chr5:75537094:C:T	1.40631e-17	2.22897	-1.39664	1.27028e-12	1.85148	-1.39369	0.00109342	4.10932	-1.38834
75537908	chr5:75537908:G:C	1.80717e-18	-4.25965e-10	-1.21946	2.39903e-13	-4.25965e-10	-1.20897	2.13537e-05	-4.25965e-10	-1.21486
75537973	chr5:75537973:C:T	2.46925e-18	-4.25965e-10	-0.90731	3.28969e-13	-4.25965e-10	-0.89324	2.94339e-05	-4.25965e-10	-0.893939
75538411	chr5:75538411:A:T	1.67542e-18	-4.25965e-10	-1.29516	2.18228e-13	-4.25965e-10	-1.30366	1.94907e-05	-4.25965e-10	-1.30615
75538523	chr5:75538523:T:C	2.03297e-19	-2.09193	-1.31239	2.72402e-14	-2.07184	-1.31267	2.54401e-06	-2.02184	-1.3205
75538721	chr5:75538721:A:T	6.63783e-19	-2.22102	-4.01506e-10	8.78918e-14	-2.2131	-4.01506e-10	8.04567e-06	-2.19095	-4.01506e-10
75538832	chr5:75538832:G:A	3.33077e-19	-2.20955	-0.701052	4.34083e-14	-2.21698	-0.70157	3.99316e-06	-2.21764	-0.673863
75539198	chr5:75539198:G:A	2.75678e-19	-2.22148	-0.878263	3.67264e-14	-2.22079	-0.864917	3.37252e-06	-2.22014	-0.84029
75540896	chr5:75540896:T:G	6.72053e-19	-2.20864	-4.01506e-10	8.89515e-14	-2.20111	-4.01506e-10	7.87601e-06	-2.21227	-4.01506e-10
75541026	chr5:75541026:A:G	2.61455e-18	-4.25965e-10	-0.850128	3.43242e-13	-4.25965e-10	-0.850767	3.24028e-05	-4.25965e-10	-0.797841
75541112	chr5:75541112:C:T	2.02724e-19	-2.09877	-1.30837	2.71375e-14	-2.07955	-1.30873	2.53167e-06	-2.0305	-1.31671
75541716	chr5:75541716:A:G	2.60863e-19	-2.22125	-0.933729	3.46718e-14	-2.22119	-0.922086	3.18266e-06	-2.22059	-0.897783
75541787	chr5:75541787:C:A	1.48306e-18	-4.25965e-10	-1.41711	1.9481e-13	-4.25965e-10	-1.41718	1.74428e-05	-4.25965e-10	-1.41716
75541977	chr5:75541977:A:C	2.10391e-19	-2.0557	-1.31431	2.82337e-14	-2.03401	-1.31468	2.6526e-06	-1.97821	-1.32234
75542076	chr5:75542076:A:G	2.0262e-17	2.32431	-1.12678	1.88727e-12	1.99764	-1.14396	0.00174738	4.2961	-1.10631
75543064	chr5:75543064:G:A	8.20213e-18	1.46051	-1.16734	7.89148e-13	1.16748	-1.18573	0.000613192	3.29186	-1.14927
75543676	chr5:75543676:TG:T	1.59319e-18	-4.25965e-10	-1.34548	2.09775e-13	-4.25965e-10	-1.34317	1.88169e-05	-4.25965e-10	-1.34133
75544636	chr5:75544636:T:C	1.26939e-17	1.92686	-1.19696	1.1624e-12	1.56348	-1.19444	0.000759512	3.51864	-1.16205
75544920	chr5:75544920:A:G	1.86242e-19	-2.122	-1.36993	2.49689e-14	-2.10488	-1.36669	2.31953e-06	-2.05953	-1.3752
75545926	chr5:75545926:C:A	5.61419e-18	-4.25965e-10	-0.0859244	7.18942e-13	-4.25965e-10	-0.111423	6.84503e-05	-4.25965e-10	-0.0499798
75546113	chr5:75546113:A:G	2.60488e-18	-4.25965e-10	-0.853837	3.46604e-13	-4.25965e-10	-0.84102	3.10297e-05	-4.25965e-10	-0.841141
75546261	chr5:75546261:T:C	1.90398e-19	-2.11707	-1.3528	2.55719e-14	-2.09872	-1.34899	2.37426e-06	-2.05238	-1.35903
75546397	chr5:75546397:G:C	1.48322e-18	-4.25965e-10	-1.41701	1.9485e-13	-4.25965e-10	-1.41697	1.74554e-05	-4.25965e-10	-1.41644
75546402	chr5:75546402:A:C	2.02427e-18	-4.25965e-10	-1.10601	2.65774e-13	-4.25965e-10	-1.10656	2.38564e-05	-4.25965e-10	-1.10403
75546467	chr5:75546467:C:T	1.51041e-18	-4.25965e-10	-1.39884	1.9805e-13	-4.25965e-10	-1.40068	1.76877e-05	-4.25965e-10	-1.40322
75549410	chr5:75549410:A:T	1.94279e-19	-2.16012	-1.28956	2.60344e-14	-2.14169	-1.28809	2.39311e-06	-2.105	-1.2985
75550361	chr5:75550361:C:T	2.85378e-18	-4.25965e-10	-0.762576	3.78117e-13	-4.25965e-10	-0.754	3.41267e-05	-4.25965e-10	-0.746007
75550422	chr5:75550422:T:C	8.30436e-19	-1.99703	-4.01506e-10	1.11071e-13	-1.97904	-4.01506e-10	1.30416e-05	-1.70795	-4.01506e-10
75550472	chr5:75550472:A:G	2.14761e-17	1.30975	-0.0540386	1.96974e-12	0.922197	-0.0257425	0.00104433	2.60163	0.0734092
75550603	chr5:75550603:G:A	1.52396e-18	-4.25965e-10	-1.38991	2.00249e-13	-4.25965e-10	-1.38964	1.79925e-05	-4.25965e-10	-1.38613
75550788	chr5:75550788:G:A	1.46746e-17	1.70681	-0.83191	1.54599e-12	1.49066	-0.836444	0.00100403	3.42593	-0.79024
75551334	chr5:75551334:T:C	2.68702e-18	-4.25965e-10	-0.822789	3.57774e-13	-4.25965e-10	-0.809301	3.20195e-05	-4.25965e-10	-0.809742
75551532	chr5:75551532:G:A	1.51744e-18	-4.25965e-10	-1.3942	1.98762e-13	-4.25965e-10	-1.39709	1.78294e-05	-4.25965e-10	-1.39524
75551591	chr5:75551591:A:G	1.36416e-17	1.6672	-0.865294	1.4289e-12	1.44557	-0.870112	0.000925662	3.37924	-0.824818
75551666	chr5:75551666:C:T	1.60986e-18	-4.25965e-10	-1.33507	2.11918e-13	-4.25965e-10	-1.333	1.90294e-05	-4.25965e-10	-1.3301
75553401	chr5:75553401:CCTT:C	1.68249e-18	-4.25965e-10	-1.29095	2.20477e-13	-4.25965e-10	-1.29341	1.99152e-05	-4.25965e-10	-1.28461
75553644	chr5:75553644:A:G	1.87472e-19	-2.10638	-1.37896	2.519e-14	-2.08668	-1.37607	2.34972e-06	-2.03811	-1.38368
75553716	chr5:75553716:T:A	6.98035e-19	-2.17071	-4.01506e-10	8.88446e-14	-2.20231	-4.01506e-10	8.12696e-06	-2.1809	-4.01506e-10
75553728	chr5:75553728:A:G	1.52309e-18	-4.25965e-10	-1.39048	1.99602e-13	-4.25965e-10	-1.39288	1.78178e-05	-4.25965e-10	-1.39589
75553870	chr5:75553870:C:T	3.37722e-19	-2.18665	-0.710104	4.37993e-14	-2.19804	-0.711542	4.02602e-06	-2.19952	-0.683793
75553872	chr5:75553872:G:T	3.39149e-19	-2.18243	-0.710104	4.39536e-14	-2.19453	-0.711542	4.03976e-06	-2.19611	-0.683793
75554087	chr5:75554087:C:G	2.25891e-18	-4.25965e-10	-0.99634	2.89466e-13	-4.25965e-10	-1.02116	2.62889e-05	-4.25965e-10	-1.00694
75554418	chr5:75554418:A:G	1.5881e-18	-4.25965e-10	-1.34868	2.09094e-13	-4.25965e-10	-1.34642	1.87551e-05	-4.25965e-10	-1.34462
75554457	chr5:75554457:A:T	2.22937e-19	-2.20008	-1.11201	3.03944e-14	-2.15529	-1.11965	2.75686e-06	-2.1564	-1.10559
75554538	chr5:75554538:T:C	1.99757e-17	2.01501	-0.831718	2.04348e-12	1.7703	-0.837098	0.00141971	3.7724	-0.79028
75554916	chr5:75554916:A:G	2.59078e-18	-4.25965e-10	-0.859262	3.45716e-13	-4.25965e-10	-0.843587	3.00344e-05	-4.25965e-10	-0.873743
75554981	chr5:75554981:A:C	2.58141e-19	-2.18722	-0.978248	3.34719e-14	-2.19968	-0.978817	3.05774e-06	-2.20123	-0.957178
75555341	chr5:75555341:AC:A	9.38398e-18	1.65255	-1.22476	9.07329e-13	1.36008	-1.23878	0.00072422	3.51812	-1.20911
75555596	chr5:75555596:G:C	1.61685e-18	-4.25965e-10	-1.33074	2.13414e-13	-4.25965e-10	-1.32597	1.91856e-05	-4.25965e-10	-1.32193
75556423	chr5:75556423:G:A	2.94366e-19	-2.12938	-0.904772	3.89373e-14	-2.12383	-0.903421	3.84328e-06	-2.01018	-0.919582
75556771	chr5:75556771:CT:C	1.00185e-17	-4.25965e-10	0.493207	1.33428e-12	-4.25965e-10	0.506941	0.000134418	-4.25965e-10	0.624864
75557586	chr5:75557586:G:C	2.11186e-19	-2.14447	-1.22176	2.61708e-14	-2.18646	-1.2381	2.41391e-06	-2.17382	-1.22102
75558079	chr5:75558079:A:G	1.67398e-18	-4.25965e-10	-1.29602	2.19404e-13	-4.25965e-10	-1.29829	1.98112e-05	-4.25965e-10	-1.28984
75558226	chr5:75558226:TTTG:T	1.78622e-18	-4.25965e-10	-1.23112	2.3336e-13	-4.25965e-10	-1.23662	2.07898e-05	-4.25965e-10	-1.24163
75558742	chr5:75558742:C:T	1.81922e-19	-2.12362	-1.39177	2.43825e-14	-2.10584	-1.3895	2.27015e-06	-2.06064	-1.3956
75559601	chr5:75559601:A:G	6.01777e-18	0.901017	-0.917524	5.67283e-13	0.56327	-0.911615	0.000285749	2.24014	-0.861119
75560092	chr5:75560092:A:G	9.55679e-19	-1.85656	-4.01506e-10	1.22699e-13	-1.87947	-4.01506e-10	1.16755e-05	-1.81859	-4.01506e-10
75560600	chr5:75560600:C:T	1.95925e-19	-2.03163	-1.40962	2.59272e-14	-2.02348	-1.41043	2.48164e-06	-1.95543	-1.41174
75561421	chr5:75561421:G:C	7.1944e-19	-2.1405	-4.01506e-10	1.00294e-13	-2.0811	-4.01506e-10	9.11747e-06	-2.06589	-4.01506e-10
75561859	chr5:75561859:G:T	1.54647e-18	-4.25965e-10	-1.37525	2.03109e-13	-4.25965e-10	-1.37546	1.81689e-05	-4.25965e-10	-1.37638
75562206	chr5:75562206:C:A	8.55353e-19	-1.96746	-4.01506e-10	1.09662e-13	-1.9918	-4.01506e-10	9.47738e-06	-2.02718	-4.01506e-10
75562235	chr5:75562235:T:G	1.47834e-18	-1.4203	-4.01506e-10	1.89794e-13	-1.44326	-4.01506e-10	2.20746e-05	-1.18166	-4.01506e-10
75562239	chr5:75562239:T:G	1.50936e-18	-1.39953	-4.01506e-10	1.93717e-13	-1.42281	-4.01506e-10	2.26034e-05	-1.15799	-4.01506e-10
75562461	chr5:75562461:G:A	1.99808e-17	1.92386	-0.740308	2.04057e-12	1.67748	-0.745703	0.0013927	3.65828	-0.695373
75562809	chr5:75562809:C:T	6.63359e-19	-2.22166	-4.01506e-10	8.77194e-14	-2.21506	-4.01506e-10	8.01259e-06	-2.19507	-4.01506e-10
75562860	chr5:75562860:T:G	1.67645e-18	-4.25965e-10	-1.29454	2.22205e-13	-4.25965e-10	-1.28561	1.98002e-05	-4.25965e-10	-1.2904
75563506	chr5:75563506:T:G	2.59426e-18	-4.25965e-10	-0.857922	3.45159e-13	-4.25965e-10	-0.845197	3.09018e-05	-4.25965e-10	-0.845272
75563535	chr5:75563535:G:A	1.82582e-18	-4.25965e-10	-1.2092	2.38103e-13	-4.25965e-10	-1.2165	2.12382e-05	-4.25965e-10	-1.22029
75563609	chr5:75563609:T:C	1.88406e-17	1.89281	-0.768015	1.90995e-12	1.63887	-0.773239	0.00130387	3.62146	-0.724455
75565083	chr5:75565083:T:A	9.18278e-18	1.63657	-1.23046	8.76795e-13	1.33091	-1.24384	0.000700667	3.49087	-1.21493
75565756	chr5:75565756:T:G	1.90903e-18	-4.25965e-10	-1.16463	2.52071e-13	-4.25965e-10	-1.15949	2.23331e-05	-4.25965e-10	-1.17002
75566311	chr5:75566311:G:A	1.83967e-19	-2.12505	-1.37917	2.45859e-14	-2.10768	-1.37935	2.29043e-06	-2.06337	-1.38397
75566517	chr5:75566517:G:A	4.70566e-19	-2.17285	-0.392193	6.49885e-14	-2.14356	-0.371433	5.99087e-06	-2.07485	-0.411004
75567211	chr5:75567211:T:G	1.48688e-18	-4.25965e-10	-1.41454	1.94913e-13	-4.25965e-10	-1.41665	1.75173e-05	-4.25965e-10	-1.4129
75567216	chr5:75567216:T:C	6.69671e-19	-2.16568	-0.0465125	9.27669e-14	-2.13646	-0.0226525	8.53124e-06	-2.06367	-0.068679
75568559	chr5:75568559:TTCTC:T	2.11821e-18	-1.06065	-4.01506e-10	2.29022e-13	-1.25539	-4.01506e-10	2.46645e-05	-1.07072	-4.01506e-10
75569762	chr5:75569762:G:A	7.35336e-19	-0.775569	-1.34308	6.15319e-14	-1.23315	-1.3365	6.90367e-06	-1.00625	-1.33779
75569920	chr5:75569920:T:C	4.78225e-18	-4.25965e-10	-0.24631	6.42054e-13	-4.25965e-10	-0.224531	5.73881e-05	-4.25965e-10	-0.226251
75570439	chr5:75570439:G:T	1.94925e-18	-4.25965e-10	-1.14378	2.57244e-13	-4.25965e-10	-1.13918	2.33288e-05	-4.25965e-10	-1.1264
75571299	chr5:75571299:C:T	2.56077e-18	-4.25965e-10	-0.870913	3.40464e-13	-4.25965e-10	-0.858895	3.04984e-05	-4.25965e-10	-0.858412
75571756	chr5:75571756:T:G	8.72048e-18	1.54639	-1.19194	8.36377e-13	1.24701	-1.20713	0.00065442	3.38293	-1.17527
75572472	chr5:75572472:A:C	3.32311e-19	-2.08037	-0.832538	4.45306e-14	-2.08895	-0.804075	4.27243e-06	-2.03389	-0.790016
75572572	chr5:75572572:A:G	5.38107e-18	-4.25965e-10	-0.128335	6.90323e-13	-4.25965e-10	-0.152044	6.56351e-05	-4.25965e-10	-0.0919765
75572737	chr5:75572737:C:T	1.77492e-19	-2.14734	-1.39271	2.37285e-14	-2.13199	-1.39054	2.1987e-06	-2.09173	-1.39649
75573210	chr5:75573210:T:G	6.63985e-19	-2.22072	-4.01506e-10	8.71056e-14	-2.22208	-4.01506e-10	7.8158e-06	-2.21994	-4.01506e-10
75573923	chr5:75573923:C:T	1.65503e-18	-4.25965e-10	-1.30741	2.16829e-13	-4.25965e-10	-1.3101	1.95825e-05	-4.25965e-10	-1.30145
75574993	chr5:75574993:A:G	1.9036e-18	-4.25965e-10	-1.16747	2.47499e-13	-4.25965e-10	-1.1778	2.20338e-05	-4.25965e-10	-1.18351
75575302	chr5:75575302:C:T	2.61635e-18	-4.25965e-10	-0.849441	3.48144e-13	-4.25965e-10	-0.836587	3.1168e-05	-4.25965e-10	-0.836695
75575534	chr5:75575534:G:A	2.12003e-18	-4.25965e-10	-1.05979	2.80058e-13	-4.25965e-10	-1.05421	2.54202e-05	-4.25965e-10	-1.04054
75575564	chr5:75575564:T:G	1.75595e-18	-4.25965e-10	-1.24821	2.31713e-13	-4.25965e-10	-1.24371	2.09478e-05	-4.25965e-10	-1.23405
75575856	chr5:75575856:TAGAC:T	1.67674e-18	-4.25965e-10	-1.29437	2.22584e-13	-4.25965e-10	-1.2839	2.00583e-05	-4.25965e-10	-1.27745
75575912	chr5:75575912:A:G	1.51143e-18	-4.25965e-10	-1.39817	1.98767e-13	-4.25965e-10	-1.39707	1.77357e-05	-4.25965e-10	-1.40051
75576392	chr5:75576392:G:A	7.98556e-19	-2.03617	-4.01506e-10	1.28404e-13	-1.83402	-4.01506e-10	1.20946e-05	-1.78332	-4.01506e-10
75577212	chr5:75577212:A:G	6.63117e-19	-2.22203	-4.01506e-10	8.75607e-14	-2.21687	-4.01506e-10	7.98461e-06	-2.19857	-4.01506e-10
75579165	chr5:75579165:C:T	1.87149e-19	-2.08033	-1.40675	2.51045e-14	-2.05928	-1.40688	2.36025e-06	-2.00802	-1.4093
75579771	chr5:75579771:G:T	1.48509e-18	-4.25965e-10	-1.41574	1.95639e-13	-4.25965e-10	-1.41293	1.74523e-05	-4.25965e-10	-1.41662
75579817	chr5:75579817:T:C	4.85621e-17	1.67568	0.395946	4.23325e-12	1.23647	0.425057	0.00247908	2.99406	0.545496
75580147	chr5:75580147:A:T	2.56967e-18	-4.25965e-10	-0.867443	3.41852e-13	-4.25965e-10	-0.854826	3.06056e-05	-4.25965e-10	-0.854904
75580788	chr5:75580788:T:C	2.78059e-17	2.62549	-1.11147	2.55021e-12	2.2838	-1.12907	0.00252518	4.64853	-1.09055
75581441	chr5:75581441:C:T	2.06238e-17	2.05092	-0.835695	2.0797e-12	1.79202	-0.841246	0.00145239	3.79937	-0.794486
75581461	chr5:75581461:G:A	1.58735e-18	-4.25965e-10	-1.34915	2.05843e-13	-4.25965e-10	-1.36209	1.88185e-05	-4.25965e-10	-1.34125
75581483	chr5:75581483:T:C	1.48395e-18	-4.25965e-10	-1.41652	1.9481e-13	-4.25965e-10	-1.41718	1.74703e-05	-4.25965e-10	-1.41558
75581869	chr5:75581869:C:T	2.01966e-18	-4.25965e-10	-1.10829	2.70007e-13	-4.25965e-10	-1.09075	2.4356e-05	-4.25965e-10	-1.08331
75581978	chr5:75581978:T:C	9.36069e-18	0.675938	-0.250641	7.33627e-13	0.139132	-0.230335	0.000186477	1.12353	-0.171314
75582391	chr5:75582391:T:C	1.74232e-18	-4.25965e-10	-1.256	2.29213e-13	-4.25965e-10	-1.25455	2.0639e-05	-4.25965e-10	-1.24891
75582927	chr5:75582927:C:T	1.66084e-18	-4.25965e-10	-1.3039	2.16194e-13	-4.25965e-10	-1.31303	1.93247e-05	-4.25965e-10	-1.31471
75584065	chr5:75584065:G:A	1.09839e-17	0.944751	-0.359545	8.53343e-13	0.399916	-0.339958	0.000228896	1.44133	-0.284147
75584525	chr5:75584525:G:A	1.89542e-19	-2.12631	-1.34805	2.54103e-14	-2.10975	-1.3443	2.35589e-06	-2.06463	-1.35454
75584989	chr5:75584989:A:G	1.62169e-18	-4.25965e-10	-1.32775	2.1146e-13	-4.25965e-10	-1.33517	1.88959e-05	-4.25965e-10	-1.33714
75586163	chr5:75586163:G:A	2.59426e-18	-4.25965e-10	-0.857922	3.45159e-13	-4.25965e-10	-0.845197	3.09018e-05	-4.25965e-10	-0.845272
75586856	chr5:75586856:C:T	4.11762e-17	1.64904	0.2576	3.63829e-12	1.22553	0.284534	0.00211592	2.97971	0.401446
75587718	chr5:75587718:C:T	2.40688e-18	-4.25965e-10	-0.932889	3.20304e-13	-4.25965e-10	-0.919934	2.86478e-05	-4.25965e-10	-0.921009
75588389	chr5:75588389:T:C	2.52639e-18	-4.25965e-10	-0.88443	3.36052e-13	-4.25965e-10	-0.871937	3.00842e-05	-4.25965e-10	-0.872086
75589151	chr5:75589151:T:C	1.52509e-18	-4.25965e-10	-1.38917	2.00374e-13	-4.25965e-10	-1.38902	1.80076e-05	-4.25965e-10	-1.38529
75589878	chr5:75589878:A:G	3.5768e-18	-4.25965e-10	-0.536755	4.62592e-13	-4.25965e-10	-0.552359	4.21362e-05	-4.25965e-10	-0.535181
75590468	chr5:75590468:GTTT:G	3.84949e-18	-0.728121	0.264839	6.20693e-13	-0.596819	0.338453	0.000164651	0.490754	0.336987
75590559	chr5:75590559:G:A	1.99125e-19	-2.10968	-1.31537	2.66204e-14	-2.09189	-1.31564	2.47882e-06	-2.04493	-1.32338
75590894	chr5:75590894:T:C	2.58525e-18	-4.25965e-10	-0.8614	3.39401e-13	-4.25965e-10	-0.86202	3.20238e-05	-4.25965e-10	-0.809607
75591789	chr5:75591789:T:C	1.31964e-17	2.13318	-1.36445	1.01101e-12	1.59345	-1.36396	0.000550979	3.38178	-1.34617
75591807	chr5:75591807:T:G	2.5953e-18	-4.25965e-10	-0.85752	3.45311e-13	-4.25965e-10	-0.844757	3.09144e-05	-4.25965e-10	-0.844865
75592917	chr5:75592917:A:G	2.06421e-18	-4.25965e-10	-1.08647	2.67777e-13	-4.25965e-10	-1.09905	2.38332e-05	-4.25965e-10	-1.10501
75593707	chr5:75593707:C:G	5.15714e-17	1.70802	0.423722	4.5506e-12	1.27875	0.455057	0.00267621	3.04122	0.574844
75593817	chr5:75593817:T:C	1.0107e-17	1.90353	-1.40152	1.01822e-12	1.63433	-1.39772	0.000841422	3.85452	-1.39552
75594150	chr5:75594150:A:G	1.70982e-18	-4.25965e-10	-1.27484	2.25641e-13	-4.25965e-10	-1.27026	2.0371e-05	-4.25965e-10	-1.26198
75594579	chr5:75594579:G:A	7.64447e-19	-2.07983	-4.01506e-10	1.17813e-13	-1.92011	-4.01506e-10	1.02759e-05	-1.94629	-4.01506e-10
75595064	chr5:75595064:A:C	2.63102e-18	-4.25965e-10	-0.843851	3.50232e-13	-4.25965e-10	-0.830607	3.13443e-05	-4.25965e-10	-0.831056
75595177	chr5:75595177:G:A	3.40227e-17	1.71581	-4.01506e-10	3.30215e-12	1.41313	-4.01506e-10	0.00271542	3.63062	-4.01506e-10
75596177	chr5:75596177:T:C	1.47885e-17	2.13462	-1.25199	1.37814e-12	1.8031	-1.26381	0.00114751	4.00564	-1.23638
75596952	chr5:75596952:C:T	4.04638e-18	-4.25965e-10	-0.4134	5.21047e-13	-4.25965e-10	-0.433363	5.26734e-05	-4.25965e-10	-0.311976
75598303	chr5:75598303:T:C	1.74647e-18	-4.25965e-10	-1.25363	2.24427e-13	-4.25965e-10	-1.27566	2.07839e-05	-4.25965e-10	-1.24191
75598508	chr5:75598508:G:C	4.74569e-19	-2.1344	-0.422167	6.09034e-14	-2.15679	-0.423129	5.63845e-06	-2.15883	-0.387644
75599010	chr5:75599010:A:G	2.16363e-19	-1.9437	-1.39832	2.86971e-14	-1.9355	-1.39691	2.79516e-06	-1.85386	-1.39434
75599083	chr5:75599083:C:T	2.06612e-18	-4.25965e-10	-1.08555	2.66773e-13	-4.25965e-10	-1.10281	2.47323e-05	-4.25965e-10	-1.06798
75600045	chr5:75600045:T:C	2.60649e-18	-4.25965e-10	-0.853218	3.47116e-13	-4.25965e-10	-0.839545	3.10489e-05	-4.25965e-10	-0.840525
75600973	chr5:75600973:G:A	1.99383e-17	2.02437	-0.842947	2.01905e-12	1.76878	-0.847605	0.00140532	3.77392	-0.801987
75601026	chr5:75601026:T:G	6.68628e-19	-2.21375	-4.01506e-10	8.81376e-14	-2.2103	-4.01506e-10	7.89226e-06	-2.2102	-4.01506e-10
75601398	chr5:75601398:T:TGA	8.55531e-18	-4.25965e-10	0.335329	1.13335e-12	-4.25965e-10	0.343727	0.000114139	-4.25965e-10	0.46133
75601542	chr5:75601542:A:G	1.40261e-17	2.10685	-1.27715	1.07552e-12	1.56626	-1.2749	0.000587947	3.34887	-1.24832
75601585	chr5:75601585:A:G	8.6661e-18	1.5482	-1.2	8.38884e-13	1.25759	-1.21473	0.000654457	3.39137	-1.18365
75601735	chr5:75601735:A:G	1.57305e-18	-4.25965e-10	-1.35821	2.08178e-13	-4.25965e-10	-1.35081	1.85344e-05	-4.25965e-10	-1.35646
75602109	chr5:75602109:C:T	1.89685e-18	-4.25965e-10	-1.17103	2.53914e-13	-4.25965e-10	-1.15221	2.28258e-05	-4.25965e-10	-1.1482
75602312	chr5:75602312:A:G	9.44576e-18	1.82266	-1.38832	9.44874e-13	1.54508	-1.38323	0.000762882	3.74132	-1.3803
75602446	chr5:75602446:A:G	1.20075e-18	-1.62827	-4.01506e-10	1.39305e-13	-1.75254	-4.01506e-10	1.42243e-05	-1.62113	-4.01506e-10
75602731	chr5:75602731:A:G	8.46625e-19	-1.97772	-4.01506e-10	1.25002e-13	-1.86087	-4.01506e-10	1.06908e-05	-1.90671	-4.01506e-10
75602781	chr5:75602781:C:T	4.11071e-18	-0.66382	0.266194	6.64157e-13	-0.530499	0.339814	0.00017978	0.577274	0.338373
75602927	chr5:75602927:T:C	2.02318e-17	2.0037	-0.807671	2.05512e-12	1.75237	-0.813486	0.00142767	3.75316	-0.765449
75603041	chr5:75603041:C:G	9.28706e-18	1.62604	-1.20864	8.95395e-13	1.33112	-1.22306	0.000711085	3.48331	-1.19261
75604107	chr5:75604107:T:C	1.58709e-18	-4.25965e-10	-1.34932	2.08657e-13	-4.25965e-10	-1.34851	1.86768e-05	-4.25965e-10	-1.3488
75606499	chr5:75606499:G:A	1.39891e-17	2.24422	-1.41717	1.27798e-12	1.88087	-1.41704	0.00108275	4.12745	-1.41627
75606891	chr5:75606891:T:C	1.01968e-17	1.70427	-1.19342	9.80303e-13	1.40718	-1.20853	0.000794033	3.57785	-1.17681
75606904	chr5:75606904:A:G	2.18041e-18	-4.25965e-10	-1.03171	2.88208e-13	-4.25965e-10	-1.02552	2.6165e-05	-4.25965e-10	-1.01166
75607329	chr5:75607329:G:A	2.35267e-19	-2.17084	-1.08741	3.25788e-14	-2.10693	-1.09861	2.96623e-06	-2.11115	-1.07765
75607400	chr5:75607400:G:A	2.06695e-18	-4.25965e-10	-1.08515	2.77833e-13	-4.25965e-10	-1.06218	2.49648e-05	-4.25965e-10	-1.05862
75607552	chr5:75607552:T:A	1.51616e-18	-4.25965e-10	-1.39504	1.99758e-13	-4.25965e-10	-1.3921	1.78418e-05	-4.25965e-10	-1.39454
75608069	chr5:75608069:A:T	1.83866e-19	-2.13269	-1.37208	2.46379e-14	-2.11613	-1.36879	2.28441e-06	-2.07268	-1.3773
75608144	chr5:75608144:T:C	2.00873e-18	-4.25965e-10	-1.11372	2.63761e-13	-4.25965e-10	-1.11416	2.36735e-05	-4.25965e-10	-1.11173
75608501	chr5:75608501:A:C	9.84651e-18	1.66457	-1.18868	9.46484e-13	1.36748	-1.20393	0.000758489	3.52715	-1.17191
75609221	chr5:75609221:C:T	9.52042e-18	1.61488	-1.17266	9.2023e-13	1.32369	-1.18827	0.000729058	3.47105	-1.15538
75609263	chr5:75609263:A:T	1.60175e-18	-4.25965e-10	-1.34013	2.10932e-13	-4.25965e-10	-1.33767	1.89277e-05	-4.25965e-10	-1.33546
75610954	chr5:75610954:T:C	1.90978e-19	-2.18472	-1.2821	2.52295e-14	-2.17091	-1.29028	2.30358e-06	-2.16982	-1.27181
75611138	chr5:75611138:A:C	8.60149e-18	0.786534	-0.445821	6.73846e-13	0.251872	-0.428075	0.000166527	1.2101	-0.371028
75611435	chr5:75611435:G:A	9.42481e-18	1.7892	-1.35707	9.61181e-13	1.52841	-1.34945	0.00072433	3.65564	-1.34647
75611509	chr5:75611509:C:T	3.96265e-19	-2.18962	-0.547279	5.13073e-14	-2.2023	-0.549069	4.74754e-06	-2.20356	-0.514898
75611644	chr5:75611644:G:A	1.99004e-19	-2.19424	-1.23142	2.61836e-14	-2.18246	-1.24161	2.40005e-06	-2.18122	-1.21938
75611914	chr5:75611914:CCGGA:C	2.72871e-17	-4.25965e-10	1.49519	3.54324e-12	-4.25965e-10	1.48359	0.000386855	-4.25965e-10	1.68196
75612142	chr5:75612142:T:C	1.48312e-18	-4.25965e-10	-1.41708	1.94853e-13	-4.25965e-10	-1.41696	1.74425e-05	-4.25965e-10	-1.41718
75612207	chr5:75612207:T:G	1.89724e-18	-4.25965e-10	-1.17082	2.49273e-13	-4.25965e-10	-1.17066	2.2351e-05	-4.25965e-10	-1.16922
75612621	chr5:75612621:G:C	2.60637e-17	2.54044	-1.09112	2.39701e-12	2.2	-1.10722	0.00232079	4.54312	-1.06954
75612984	chr5:75612984:G:A	1.20157e-17	-4.25965e-10	0.674992	1.63279e-12	-4.25965e-10	0.708843	0.000145677	-4.25965e-10	0.705302
75613364	chr5:75613364:A:G	2.35448e-18	-4.25965e-10	-0.954902	3.08977e-13	-4.25965e-10	-0.955938	2.72815e-05	-4.25965e-10	-0.969877
75614147	chr5:75614147:C:T	1.24987e-17	1.07962	-0.365212	9.50902e-13	0.513694	-0.345487	0.000261118	1.57817	-0.289282
75614765	chr5:75614765:A:G	2.01764e-19	-2.18883	-1.22305	2.65663e-14	-2.1765	-1.23306	2.4364e-06	-2.17481	-1.21076
75614899	chr5:75614899:G:C	1.55176e-18	-4.25965e-10	-1.37183	2.04022e-13	-4.25965e-10	-1.37098	1.83747e-05	-4.25965e-10	-1.36511
75615018	chr5:75615018:T:C	1.58533e-18	-4.25965e-10	-1.35043	2.0662e-13	-4.25965e-10	-1.35832	1.84647e-05	-4.25965e-10	-1.36023
75615045	chr5:75615045:A:G	8.80053e-18	0.650691	-0.287101	6.87101e-13	0.112004	-0.268727	0.000173457	1.08894	-0.209096
75616636	chr5:75616636:C:A	1.49663e-18	-4.25965e-10	-1.40801	1.97183e-13	-4.25965e-10	-1.40507	1.76818e-05	-4.25965e-10	-1.40355
75617937	chr5:75617937:G:C	4.2535e-18	-4.25965e-10	-0.363481	5.68602e-13	-4.25965e-10	-0.346022	5.12292e-05	-4.25965e-10	-0.339777
75617971	chr5:75617971:G:A	1.19636e-17	1.78776	-1.11711	1.09289e-12	1.41982	-1.11244	0.000695872	3.34262	-1.07354
75617994	chr5:75617994:T:C	1.82942e-18	-4.25965e-10	-1.20722	2.39283e-13	-4.25965e-10	-1.21156	2.16897e-05	-4.25965e-10	-1.19925
75618059	chr5:75618059:A:G	2.35802e-18	-4.25965e-10	-0.953398	3.13109e-13	-4.25965e-10	-0.942651	2.81525e-05	-4.25965e-10	-0.938453
75618087	chr5:75618087:C:T	3.11007e-19	-2.19908	-0.780079	4.14153e-14	-2.21692	-0.748635	3.61212e-06	-2.21203	-0.779765
75618218	chr5:75618218:A:G	6.63042e-19	-2.22214	-4.01506e-10	8.76048e-14	-2.21637	-4.01506e-10	7.82023e-06	-2.21937	-4.01506e-10
75618236	chr5:75618236:G:A	1.72451e-17	2.41584	-1.37954	1.5172e-12	2.01372	-1.3783	0.00108776	4.08046	-1.36467
75618526	chr5:75618526:G:A	1.6288e-18	-1.32338	-4.01506e-10	2.44641e-13	-1.18941	-4.01506e-10	1.97581e-05	-1.29252	-4.01506e-10
75618691	chr5:75618691:T:A	2.49222e-19	-2.02274	-1.17789	3.29058e-14	-2.01213	-1.18342	3.10842e-06	-1.9514	-1.19057
75618833	chr5:75618833:C:T	5.67238e-18	-4.25965e-10	-0.0756143	7.34089e-13	-4.25965e-10	-0.0905739	7.1894e-05	-4.25965e-10	-0.000894913
75619046	chr5:75619046:A:G	3.76802e-18	-4.25965e-10	-0.484674	4.87856e-13	-4.25965e-10	-0.499183	4.88877e-05	-4.25965e-10	-0.386562
75619059	chr5:75619059:T:C	1.6121e-18	-4.25965e-10	-1.33369	2.1035e-13	-4.25965e-10	-1.34043	1.87561e-05	-4.25965e-10	-1.34457
75619808	chr5:75619808:T:C	1.58135e-18	-4.25965e-10	-1.35295	2.06436e-13	-4.25965e-10	-1.35922	1.84219e-05	-4.25965e-10	-1.36255
75621147	chr5:75621147:G:A	8.48011e-18	1.74105	-1.41455	8.93056e-13	1.51801	-1.41256	0.000696238	3.68138	-1.41177
75621306	chr5:75621306:G:A	1.97104e-18	-4.25965e-10	-1.13266	2.60591e-13	-4.25965e-10	-1.12625	2.32172e-05	-4.25965e-10	-1.13119
75621333	chr5:75621333:C:G	1.54915e-18	-4.25965e-10	-1.37352	2.03727e-13	-4.25965e-10	-1.37242	1.814e-05	-4.25965e-10	-1.37797
75621358	chr5:75621358:G:T	1.97457e-18	-4.25965e-10	-1.13087	2.61062e-13	-4.25965e-10	-1.12444	2.3259e-05	-4.25965e-10	-1.12939
75622037	chr5:75622037:A:G	1.25891e-17	1.81835	-1.09674	1.2549e-12	1.56261	-1.117	0.00102587	3.73315	-1.07594
75623188	chr5:75623188:T:C	1.03112e-17	1.52999	-1.00798	9.25048e-13	1.15476	-1.01412	0.000524961	2.93973	-0.952493
75623584	chr5:75623584:G:A	2.00137e-17	2.42411	-1.23892	1.76305e-12	2.02329	-1.23769	0.00128299	4.08842	-1.20756
75625420	chr5:75625420:T:C	6.81578e-19	-2.19457	-4.01506e-10	9.32911e-14	-2.15348	-4.01506e-10	8.1337e-06	-2.18007	-4.01506e-10
75625861	chr5:75625861:G:A	1.29235e-17	1.979	-1.23117	1.18594e-12	1.61843	-1.22934	0.0007881	3.59245	-1.19891
75626795	chr5:75626795:G:T	1.29724e-18	-1.55098	-4.01506e-10	1.71888e-13	-1.54236	-4.01506e-10	1.49659e-05	-1.57031	-4.01506e-10
75626912	chr5:75626912:A:G	1.48583e-18	-4.25965e-10	-1.41525	1.94986e-13	-4.25965e-10	-1.41628	1.74506e-05	-4.25965e-10	-1.41671
75627153	chr5:75627153:A:G	1.61829e-17	2.2756	-1.30287	1.42092e-12	1.86846	-1.29861	0.000989535	3.89675	-1.2756
75627193	chr5:75627193:T:G	1.82652e-18	-4.25965e-10	-1.20881	2.38888e-13	-4.25965e-10	-1.21321	2.16554e-05	-4.25965e-10	-1.20083
75627376	chr5:75627376:C:T	3.71234e-19	-2.18995	-0.612194	4.91621e-14	-2.21379	-0.580296	4.28819e-06	-2.20727	-0.612956
75627701	chr5:75627701:C:T	1.51118e-18	-4.25965e-10	-1.39833	1.9777e-13	-4.25965e-10	-1.4021	1.76864e-05	-4.25965e-10	-1.40329
75627756	chr5:75627756:C:T	6.94533e-18	1.4475	-1.32065	7.67465e-13	1.2813	-1.32741	0.00045398	3.14728	-1.30531
75627765	chr5:75627765:A:G	1.53706e-17	2.10768	-1.18644	1.36889e-12	1.71131	-1.17876	0.000927525	3.70495	-1.14852
75627935	chr5:75627935:T:A	4.71044e-16	-4.25965e-10	4.34373	6.14437e-11	-4.25965e-10	4.33667	0.00775167	-4.25965e-10	4.67958
75628107	chr5:75628107:C:T	2.72628e-19	-2.21188	-0.898994	3.55546e-14	-2.21807	-0.900069	3.26095e-06	-2.2186	-0.87547
75628622	chr5:75628622:A:C	8.39748e-19	-1.98588	-4.01506e-10	1.23351e-13	-1.87417	-4.01506e-10	1.02336e-05	-1.95041	-4.01506e-10
75629065	chr5:75629065:A:G	2.0295e-17	2.43359	-1.23444	1.78362e-12	2.02787	-1.23068	0.00128797	4.08659	-1.20185
75629263	chr5:75629263:C:T	1.56503e-18	-4.25965e-10	-1.36332	2.04615e-13	-4.25965e-10	-1.36807	1.83802e-05	-4.25965e-10	-1.36481
75629337	chr5:75629337:C:T	6.80306e-18	1.49441	-1.38826	7.58127e-13	1.33509	-1.39344	0.000447689	3.20855	-1.38054
75629370	chr5:75629370:G:T	1.51569e-18	-4.25965e-10	-1.39535	1.98363e-13	-4.25965e-10	-1.39911	1.77322e-05	-4.25965e-10	-1.40071
75629870	chr5:75629870:G:A	4.27686e-18	-4.25965e-10	-0.358004	5.4964e-13	-4.25965e-10	-0.37994	5.17039e-05	-4.25965e-10	-0.330554
75630138	chr5:75630138:G:T	4.30491e-18	-4.25965e-10	-0.351466	5.51663e-13	-4.25965e-10	-0.376267	5.58146e-05	-4.25965e-10	-0.254051
75630324	chr5:75630324:A:G	1.96068e-19	-2.22063	-1.21988	2.61572e-14	-2.20464	-1.22043	2.36892e-06	-2.20043	-1.21322
75630953	chr5:75630953:A:G	2.73473e-17	2.84192	-1.34452	1.50374e-12	1.97447	-1.34796	0.00105884	4.04618	-1.35733
75631065	chr5:75631065:T:C	1.48397e-18	-4.25965e-10	-1.4165	1.95359e-13	-4.25965e-10	-1.41436	1.74451e-05	-4.25965e-10	-1.41703
75631214	chr5:75631214:G:A	2.28096e-18	-4.25965e-10	-0.986627	2.9261e-13	-4.25965e-10	-1.01036	2.72816e-05	-4.25965e-10	-0.969873
75631371	chr5:75631371:G:C	1.51243e-18	-4.25965e-10	-1.3975	1.98668e-13	-4.25965e-10	-1.39757	1.786e-05	-4.25965e-10	-1.39353
75631587	chr5:75631587:G:A	1.61855e-18	-4.25965e-10	-1.32969	2.14814e-13	-4.25965e-10	-1.31943	1.90835e-05	-4.25965e-10	-1.32726
75631620	chr5:75631620:T:G	1.50333e-18	-4.25965e-10	-1.40354	1.97464e-13	-4.25965e-10	-1.40365	1.77407e-05	-4.25965e-10	-1.40023
75631662	chr5:75631662:C:T	1.58075e-18	-4.25965e-10	-1.35332	2.05774e-13	-4.25965e-10	-1.36243	1.87322e-05	-4.25965e-10	-1.34585
75631799	chr5:75631799:T:C	1.54407e-18	-4.25965e-10	-1.3768	2.03167e-13	-4.25965e-10	-1.37518	1.82638e-05	-4.25965e-10	-1.37117
75631934	chr5:75631934:C:T	1.67529e-18	-4.25965e-10	-1.29523	2.22455e-13	-4.25965e-10	-1.28448	1.97608e-05	-4.25965e-10	-1.29239
75632322	chr5:75632322:A:G	2.02663e-18	-4.25965e-10	-1.10485	2.60736e-13	-4.25965e-10	-1.1257	2.41764e-05	-4.25965e-10	-1.09071
75632451	chr5:75632451:A:G	4.19677e-17	-4.25965e-10	1.92568	5.68432e-12	-4.25965e-10	1.95626	0.000511225	-4.25965e-10	1.96072
75632468	chr5:75632468:A:T	1.38687e-17	2.01453	-1.19611	1.40911e-12	1.75859	-1.19708	0.000916944	3.72029	-1.17533
75632716	chr5:75632716:C:T	1.04237e-17	1.91076	-1.3779	1.48967e-12	1.99673	-1.37962	0.000335027	2.91654	-1.37842
75632850	chr5:75632850:G:A	6.65439e-19	-2.21853	-4.01506e-10	8.71048e-14	-2.22209	-4.01506e-10	7.84726e-06	-2.21592	-4.01506e-10
75632973	chr5:75632973:A:G	2.01266e-18	-4.25965e-10	-1.11177	2.59453e-13	-4.25965e-10	-1.13063	2.39941e-05	-4.25965e-10	-1.09828
75633058	chr5:75633058:G:T	2.19813e-17	2.36464	-1.08567	1.58006e-12	1.77197	-1.09595	0.00118679	3.92042	-1.1175
75633072	chr5:75633072:A:G	2.09965e-18	-4.25965e-10	-1.06945	2.69919e-13	-4.25965e-10	-1.09108	2.50656e-05	-4.25965e-10	-1.05459
75633147	chr5:75633147:C:T	1.5556e-18	-4.25965e-10	-1.36936	2.02738e-13	-4.25965e-10	-1.37729	1.84147e-05	-4.25965e-10	-1.36294
75633367	chr5:75633367:A:T	4.76211e-19	-2.12736	-0.425757	5.98558e-14	-2.14143	-0.455838	5.15986e-06	-2.18495	-0.450225
75633446	chr5:75633446:G:A	1.55767e-18	-4.25965e-10	-1.36803	2.02985e-13	-4.25965e-10	-1.37607	1.84407e-05	-4.25965e-10	-1.36153
75633487	chr5:75633487:G:A	4.46621e-19	-1.88073	-0.736535	4.95911e-14	-2.02603	-0.759362	5.08069e-06	-1.87503	-0.775615
75633490	chr5:75633490:G:A	1.50366e-18	-4.25965e-10	-1.40332	1.97699e-13	-4.25965e-10	-1.40246	1.77423e-05	-4.25965e-10	-1.40014
75633822	chr5:75633822:G:A	3.33226e-17	3.07938	-1.38437	1.98121e-12	2.29114	-1.38888	0.00164699	4.5221	-1.39148
75634602	chr5:75634602:G:A	3.81624e-18	-4.25965e-10	-0.471956	4.9008e-13	-4.25965e-10	-0.494635	4.63236e-05	-4.25965e-10	-0.440435
75634939	chr5:75634939:T:C	1.51781e-18	-4.25965e-10	-1.39396	2.0021e-13	-4.25965e-10	-1.38983	1.78574e-05	-4.25965e-10	-1.39367
75635246	chr5:75635246:C:T	1.55634e-18	-4.25965e-10	-1.36888	2.04764e-13	-4.25965e-10	-1.36735	1.84185e-05	-4.25965e-10	-1.36273
75635361	chr5:75635361:T:A	1.51295e-18	-4.25965e-10	-1.39716	1.98975e-13	-4.25965e-10	-1.39603	1.79189e-05	-4.25965e-10	-1.39023
75635443	chr5:75635443:A:G	1.82524e-18	-4.25965e-10	-1.20951	2.43293e-13	-4.25965e-10	-1.19494	2.15493e-05	-4.25965e-10	-1.20575
75635508	chr5:75635508:G:T	1.39567e-17	2.02886	-1.20412	1.41562e-12	1.77142	-1.2053	0.000911376	3.72257	-1.1837
75635672	chr5:75635672:C:T	3.53459e-19	-1.5579	-1.29331	3.58548e-14	-1.81195	-1.29777	3.74139e-06	-1.65043	-1.3062
75635851	chr5:75635851:CCCAG:C	1.56935e-18	-4.25965e-10	-1.36056	2.04409e-13	-4.25965e-10	-1.36908	1.8589e-05	-4.25965e-10	-1.35351
75636247	chr5:75636247:T:C	1.63306e-19	-2.21089	-1.41247	2.12353e-14	-2.22077	-1.41276	1.89604e-06	-2.22149	-1.41483
75636274	chr5:75636274:G:T	3.12814e-17	2.98307	-1.35127	1.84413e-12	2.17655	-1.34599	0.00154951	4.39799	-1.32838
75636543	chr5:75636543:G:T	1.55784e-18	-4.25965e-10	-1.36792	2.03021e-13	-4.25965e-10	-1.37589	1.84445e-05	-4.25965e-10	-1.36132
75636927	chr5:75636927:T:C	7.04859e-19	-2.16098	-4.01506e-10	9.03252e-14	-2.18579	-4.01506e-10	7.8008e-06	-2.22186	-4.01506e-10
75637335	chr5:75637335:G:A	2.00391e-18	-4.25965e-10	-1.11612	2.59973e-13	-4.25965e-10	-1.12862	2.32498e-05	-4.25965e-10	-1.12979
75637781	chr5:75637781:A:G	3.22293e-19	-2.19059	-0.752924	4.09027e-14	-2.21801	-0.760001	3.75679e-06	-2.21871	-0.73381
75637862	chr5:75637862:C:T	2.09974e-19	-2.17855	-1.19344	2.67228e-14	-2.21058	-1.19311	2.36632e-06	-2.21303	-1.20172
75637987	chr5:75637987:G:C	2.07656e-19	-2.20109	-1.18201	2.68412e-14	-2.21592	-1.18335	2.35829e-06	-2.21814	-1.20001
75638184	chr5:75638184:A:T	3.71413e-18	0.510378	-1.00946	2.75289e-13	-0.0711614	-1.00022	7.08275e-05	0.950076	-0.965915
75638190	chr5:75638190:T:C	1.54015e-18	-4.25965e-10	-1.37934	2.02146e-13	-4.25965e-10	-1.38021	1.80223e-05	-4.25965e-10	-1.38447
75638388	chr5:75638388:T:G	6.51787e-18	1.47905	-1.41573	6.84887e-13	1.25536	-1.41531	0.000392283	3.10919	-1.41329
75638447	chr5:75638447:T:C	4.30324e-19	-2.19239	-0.462044	5.54604e-14	-2.21742	-0.456114	4.86949e-06	-2.21904	-0.474061
75638516	chr5:75638516:A:T	2.07256e-19	-2.19375	-1.19127	2.66728e-14	-2.21189	-1.19367	2.34541e-06	-2.21469	-1.20894
75638538	chr5:75638538:A:G	2.08929e-19	-2.19116	-1.18582	2.68736e-14	-2.21029	-1.18777	2.36119e-06	-2.21334	-1.20358
75638625	chr5:75638625:A:G	2.07123e-19	-2.19156	-1.19411	2.66399e-14	-2.21052	-1.19627	2.34172e-06	-2.21355	-1.21165
75638834	chr5:75638834:T:G	4.43586e-19	-2.19523	-0.428856	5.72394e-14	-2.21849	-0.423472	5.02925e-06	-2.21991	-0.440907
75639244	chr5:75639244:G:T	7.52789e-18	1.62384	-1.41645	7.83924e-13	1.39121	-1.4161	0.000458594	3.26663	-1.41455
75639347	chr5:75639347:C:T	1.49536e-18	-4.25965e-10	-1.40886	1.96565e-13	-4.25965e-10	-1.40821	1.76349e-05	-4.25965e-10	-1.40621
75639466	chr5:75639466:G:A	1.61863e-18	-4.25965e-10	-1.32964	2.15274e-13	-4.25965e-10	-1.31729	1.908e-05	-4.25965e-10	-1.32745
75639766	chr5:75639766:A:G	1.95394e-18	-4.25965e-10	-1.14137	2.51827e-13	-4.25965e-10	-1.16046	2.32686e-05	-4.25965e-10	-1.12898
75639854	chr5:75639854:T:C	1.48514e-18	-4.25965e-10	-1.41571	1.9484e-13	-4.25965e-10	-1.41702	1.74897e-05	-4.25965e-10	-1.41447
75640000	chr5:75640000:A:G	2.8711e-17	2.48965	-0.943588	1.55001e-12	1.59287	-0.93606	0.000971445	3.50827	-0.905568
75640074	chr5:75640074:C:T	1.9493e-19	-2.21057	-1.23577	2.53614e-14	-2.21915	-1.23683	2.24522e-06	-2.22037	-1.24691
75640178	chr5:75640178:G:A	2.82427e-17	2.45229	-0.922674	1.52828e-12	1.55729	-0.914593	0.00093875	3.45209	-0.883628
75640204	chr5:75640204:C:T	2.8241e-19	-2.07305	-1.00257	3.7444e-14	-2.05614	-1.01021	3.40563e-06	-2.05548	-0.995175
75640207	chr5:75640207:T:C	2.18804e-18	-4.25965e-10	-1.02821	2.79701e-13	-4.25965e-10	-1.05548	2.61525e-05	-4.25965e-10	-1.01214
75640247	chr5:75640247:G:A	2.31687e-18	-4.25965e-10	-0.971006	3.0076e-13	-4.25965e-10	-0.98289	2.91e-05	-4.25965e-10	-0.905349
75640505	chr5:75640505:G:A	2.58017e-18	-4.25965e-10	-0.863369	3.41563e-13	-4.25965e-10	-0.85567	3.1073e-05	-4.25965e-10	-0.839746
75640571	chr5:75640571:G:A	2.73555e-18	-4.25965e-10	-0.804891	3.54474e-13	-4.25965e-10	-0.81857	3.47668e-05	-4.25965e-10	-0.727424
75640785	chr5:75640785:C:G	2.21658e-18	-4.25965e-10	-1.01526	2.86591e-13	-4.25965e-10	-1.03115	2.56639e-05	-4.25965e-10	-1.031
75641265	chr5:75641265:C:CAAAG	4.68613e-18	-4.25965e-10	-0.266616	6.20142e-13	-4.25965e-10	-0.259255	6.03e-05	-4.25965e-10	-0.176755
75641413	chr5:75641413:A:G	1.87032e-19	-2.14198	-1.34572	2.3659e-14	-2.17685	-1.34861	2.08948e-06	-2.1834	-1.35577
75641600	chr5:75641600:C:T	1.56549e-18	-4.25965e-10	-1.36302	2.05893e-13	-4.25965e-10	-1.36185	1.85294e-05	-4.25965e-10	-1.35673
75641710	chr5:75641710:T:C	5.3889e-18	-4.25965e-10	-0.126882	7.1294e-13	-4.25965e-10	-0.119806	6.97121e-05	-4.25965e-10	-0.0317137
75641832	chr5:75641832:A:C	3.06688e-18	-4.25965e-10	-0.690562	4.06652e-13	-4.25965e-10	-0.681246	3.70229e-05	-4.25965e-10	-0.664551
75641899	chr5:75641899:G:A	1.89928e-19	-2.12148	-1.35085	2.39073e-14	-2.16149	-1.35353	2.1103e-06	-2.16875	-1.36051
75642253	chr5:75642253:C:A	1.85068e-19	-2.1438	-1.35445	2.34245e-14	-2.17826	-1.35716	2.07032e-06	-2.18453	-1.36385
75644972	chr5:75644972:A:C	6.63226e-19	-2.22186	-4.01506e-10	8.71443e-14	-2.22164	-4.01506e-10	7.89486e-06	-2.20987	-4.01506e-10
75648173	chr5:75648173:G:A	5.30738e-18	1.25341	-1.39554	5.70195e-13	1.04985	-1.39307	0.000305475	2.83312	-1.38734
75648208	chr5:75648208:T:C	1.67331e-18	-4.25965e-10	-1.29642	2.16426e-13	-4.25965e-10	-1.31195	1.98393e-05	-4.25965e-10	-1.28842
75648299	chr5:75648299:A:G	3.13859e-18	-4.25965e-10	-0.66745	4.13377e-13	-4.25965e-10	-0.664843	3.73514e-05	-4.25965e-10	-0.655716
75648371	chr5:75648371:C:T	2.22402e-18	-4.25965e-10	-1.01191	2.87232e-13	-4.25965e-10	-1.02891	2.57597e-05	-4.25965e-10	-1.02727
75648376	chr5:75648376:C:T	6.65858e-18	-4.25965e-10	0.0846843	8.80961e-13	-4.25965e-10	0.0918102	8.6721e-05	-4.25965e-10	0.186609
75648547	chr5:75648547:T:G	4.12082e-19	-1.99257	-0.70519	4.8601e-14	-2.09826	-0.707297	4.32347e-06	-2.0945	-0.717533
75649012	chr5:75649012:C:T	1.89104e-19	-2.13413	-1.34255	2.38762e-14	-2.17088	-1.34544	2.10722e-06	-2.17787	-1.35285
75649043	chr5:75649043:A:G	6.64459e-18	1.48672	-1.40414	6.99927e-13	1.26392	-1.40215	0.000397437	3.10707	-1.39812
75649078	chr5:75649078:C:T	1.86818e-18	-4.25965e-10	-1.18626	2.49299e-13	-4.25965e-10	-1.17055	2.20835e-05	-4.25965e-10	-1.18125
75649115	chr5:75649115:A:G	8.68519e-19	-2.06498	0.112791	1.04307e-13	-2.16468	0.122817	9.48312e-06	-2.16605	0.139472
75649283	chr5:75649283:G:C	3.39015e-17	2.66652	-0.954287	1.86733e-12	1.78132	-0.938252	0.0011702	3.7163	-0.927464
75649334	chr5:75649334:GA:G	7.29473e-19	-2.12665	-4.01506e-10	9.97901e-14	-2.08613	-4.01506e-10	8.74695e-06	-2.10738	-4.01506e-10
75649344	chr5:75649344:A:G	1.50418e-18	-4.25965e-10	-1.40297	1.96656e-13	-4.25965e-10	-1.40775	1.7798e-05	-4.25965e-10	-1.397
75649531	chr5:75649531:C:T	2.18921e-18	-4.25965e-10	-1.02768	2.82848e-13	-4.25965e-10	-1.04429	2.53648e-05	-4.25965e-10	-1.04273
75649542	chr5:75649542:G:A	7.38902e-18	-4.25965e-10	0.188773	9.9012e-13	-4.25965e-10	0.208623	9.69171e-05	-4.25965e-10	0.297769
75649551	chr5:75649551:G:A	7.74658e-19	-2.06656	-4.01506e-10	1.20177e-13	-1.90024	-4.01506e-10	1.04826e-05	-1.92637	-4.01506e-10
75649720	chr5:75649720:T:G	5.51775e-19	-2.0821	-0.323742	6.75936e-14	-2.16944	-0.306255	5.99765e-06	-2.16506	-0.319655
75649752	chr5:75649752:G:C	1.72894e-18	-4.25965e-10	-1.26371	2.25731e-13	-4.25965e-10	-1.26986	2.06141e-05	-4.25965e-10	-1.25011
75649800	chr5:75649800:T:C	2.49843e-18	-4.25965e-10	-0.895559	3.22836e-13	-4.25965e-10	-0.912061	2.94165e-05	-4.25965e-10	-0.89453
75649975	chr5:75649975:A:T	1.51923e-18	-4.25965e-10	-1.39302	1.98554e-13	-4.25965e-10	-1.39814	1.79644e-05	-4.25965e-10	-1.3877
75650035	chr5:75650035:T:C	7.73323e-18	-4.25965e-10	0.234304	1.03673e-12	-4.25965e-10	0.254624	0.000101587	-4.25965e-10	0.344829
75650199	chr5:75650199:G:T	6.67575e-19	-2.21533	-4.01506e-10	9.05185e-14	-2.18365	-4.01506e-10	7.90234e-06	-2.20893	-4.01506e-10
75650425	chr5:75650425:A:G	1.90232e-19	-2.13199	-1.33874	2.40068e-14	-2.16928	-1.34159	2.11806e-06	-2.1763	-1.34929
75650532	chr5:75650532:A:T	3.12497e-18	-4.25965e-10	-0.671796	4.14276e-13	-4.25965e-10	-0.662672	3.77388e-05	-4.25965e-10	-0.645397
75650568	chr5:75650568:C:T	2.26808e-18	-4.25965e-10	-0.992288	2.89887e-13	-4.25965e-10	-1.01971	2.71247e-05	-4.25965e-10	-0.975641
75650630	chr5:75650630:G:A	1.85505e-19	-2.16916	-1.32674	2.3599e-14	-2.198	-1.33	2.08438e-06	-2.20352	-1.3381
75650693	chr5:75650693:G:A	1.7905e-18	-1.22873	-4.01506e-10	1.99375e-13	-1.39402	-4.01506e-10	2.12423e-05	-1.22009	-4.01506e-10
75650741	chr5:75650741:C:T	3.1309e-18	-4.25965e-10	-0.669902	4.15094e-13	-4.25965e-10	-0.660699	3.78117e-05	-4.25965e-10	-0.643469
75651052	chr5:75651052:A:C	1.87406e-19	-2.13047	-1.35523	2.36455e-14	-2.16807	-1.35796	2.08805e-06	-2.17527	-1.36459
75651147	chr5:75651147:A:T	2.34344e-18	-4.25965e-10	-0.959601	2.99194e-13	-4.25965e-10	-0.988113	2.80438e-05	-4.25965e-10	-0.942321
75651364	chr5:75651364:A:G	3.05989e-18	-4.25965e-10	-0.692843	4.05748e-13	-4.25965e-10	-0.683471	3.69389e-05	-4.25965e-10	-0.666822
75651610	chr5:75651610:T:G	4.00649e-19	-2.0019	-0.723993	4.73746e-14	-2.1048	-0.726322	4.21476e-06	-2.10131	-0.73618
75651862	chr5:75651862:G:A	1.71876e-19	-2.16927	-1.40294	2.19455e-14	-2.1967	-1.40394	1.94923e-06	-2.20133	-1.40733
75652158	chr5:75652158:T:A	3.12528e-18	-4.25965e-10	-0.671698	4.14448e-13	-4.25965e-10	-0.662255	3.7745e-05	-4.25965e-10	-0.645234
75652420	chr5:75652420:G:A	1.82152e-18	-4.25965e-10	-1.21155	2.34775e-13	-4.25965e-10	-1.23057	2.1638e-05	-4.25965e-10	-1.20164
75652650	chr5:75652650:G:A	1.79513e-18	-4.25965e-10	-1.22614	2.34308e-13	-4.25965e-10	-1.23257	2.14356e-05	-4.25965e-10	-1.21103
75652713	chr5:75652713:G:A	3.94752e-19	-2.01914	-0.721581	4.69058e-14	-2.11712	-0.723946	4.17227e-06	-2.11387	-0.733759
75652782	chr5:75652782:G:A	2.38674e-18	-4.25965e-10	-0.941295	3.05187e-13	-4.25965e-10	-0.96828	2.76023e-05	-4.25965e-10	-0.958189
75652809	chr5:75652809:C:G	2.08109e-18	-4.25965e-10	-1.07833	2.69124e-13	-4.25965e-10	-1.09403	2.41356e-05	-4.25965e-10	-1.0924
75653120	chr5:75653120:C:T	1.6299e-19	-2.21082	-1.41447	2.12121e-14	-2.22086	-1.41377	1.9016e-06	-2.22164	-1.41175
75653218	chr5:75653218:T:C	3.17389e-18	-4.25965e-10	-0.656264	4.20715e-13	-4.25965e-10	-0.647248	3.83397e-05	-4.25965e-10	-0.629601
75653494	chr5:75653494:C:T	1.50915e-18	-4.25965e-10	-1.39968	1.97303e-13	-4.25965e-10	-1.40447	1.78674e-05	-4.25965e-10	-1.39311
75653552	chr5:75653552:G:A	3.07493e-18	-4.25965e-10	-0.687941	4.07446e-13	-4.25965e-10	-0.679296	3.71074e-05	-4.25965e-10	-0.662272
75653650	chr5:75653650:C:A	2.11213e-18	-4.25965e-10	-1.06352	2.7528e-13	-4.25965e-10	-1.07141	2.49358e-05	-4.25965e-10	-1.05978
75653705	chr5:75653705:T:C	3.07758e-19	-2.0641	-0.925569	3.70658e-14	-2.14913	-0.92738	3.29923e-06	-2.14592	-0.936479
75654034	chr5:75654034:T:C	1.90072e-18	-4.25965e-10	-1.16899	2.53377e-13	-4.25965e-10	-1.15433	2.28111e-05	-4.25965e-10	-1.14884
75654042	chr5:75654042:G:T	6.26091e-18	-4.25965e-10	0.0231025	8.48206e-13	-4.25965e-10	0.0539199	7.98389e-05	-4.25965e-10	0.103924
75654190	chr5:75654190:G:A	1.4945e-18	-4.25965e-10	-1.40943	1.96274e-13	-4.25965e-10	-1.40969	1.76201e-05	-4.25965e-10	-1.40705
75654387	chr5:75654387:T:G	2.00313e-18	-4.25965e-10	-1.11651	2.61372e-13	-4.25965e-10	-1.12326	2.36397e-05	-4.25965e-10	-1.11316
75654594	chr5:75654594:C:T	1.55205e-18	-4.25965e-10	-1.37164	2.02394e-13	-4.25965e-10	-1.37899	1.83897e-05	-4.25965e-10	-1.3643
75654757	chr5:75654757:C:G	6.93269e-19	-2.17756	-4.01506e-10	9.1813e-14	-2.16945	-4.01506e-10	8.22122e-06	-2.16937	-4.01506e-10
75655160	chr5:75655160:G:A	2.33688e-18	-4.25965e-10	-0.962404	3.06747e-13	-4.25965e-10	-0.963182	2.80562e-05	-4.25965e-10	-0.941879
75655922	chr5:75655922:C:T	5.92485e-19	-1.13182	-1.20284	5.5691e-14	-1.46255	-1.20683	6.0807e-06	-1.25096	-1.22001
75656076	chr5:75656076:G:A	1.97482e-19	-2.16157	-1.27176	2.74006e-14	-2.10445	-1.27419	2.45274e-06	-2.10867	-1.27021
75656085	chr5:75656085:C:G	1.54797e-18	-4.25965e-10	-1.37427	2.04715e-13	-4.25965e-10	-1.36758	1.80889e-05	-4.25965e-10	-1.38079
75656762	chr5:75656762:A:AT	7.04902e-19	-2.16092	-4.01506e-10	9.18414e-14	-2.16914	-4.01506e-10	8.07578e-06	-2.18722	-4.01506e-10
75657138	chr5:75657138:A:G	1.5422e-18	-4.25965e-10	-1.37801	2.03896e-13	-4.25965e-10	-1.37159	1.80269e-05	-4.25965e-10	-1.38422
75657176	chr5:75657176:G:A	1.95887e-18	-4.25965e-10	-1.13885	2.62921e-13	-4.25965e-10	-1.11735	2.31523e-05	-4.25965e-10	-1.13399
75657416	chr5:75657416:CTCT:C	1.54797e-18	-4.25965e-10	-1.37427	2.04715e-13	-4.25965e-10	-1.36758	1.80889e-05	-4.25965e-10	-1.38079
75657645	chr5:75657645:A:G	1.59678e-18	-1.34323	-4.01506e-10	2.01452e-13	-1.38365	-4.01506e-10	1.90241e-05	-1.33038	-4.01506e-10
75657679	chr5:75657679:C:T	9.18993e-18	1.79809	-1.39121	5.06232e-13	0.924688	-1.3869	0.000242994	2.59256	-1.37561
75658132	chr5:75658132:G:C	1.95834e-18	-4.25965e-10	-1.13913	2.62844e-13	-4.25965e-10	-1.11764	2.3146e-05	-4.25965e-10	-1.13426
75658200	chr5:75658200:GA:G	1.89413e-19	-2.11049	-1.36456	2.28882e-14	-2.19314	-1.36544	2.10897e-06	-2.14949	-1.38039
75658554	chr5:75658554:G:A	6.23339e-19	-1.12702	-1.15687	5.8427e-14	-1.46098	-1.16044	6.38085e-06	-1.24696	-1.17582
75658808	chr5:75658808:A:T	1.20066e-17	2.08682	-1.41259	6.82398e-13	1.24859	-1.41218	0.000338457	2.9644	-1.41609
75659539	chr5:75659539:G:A	1.53555e-18	-4.25965e-10	-1.38234	2.00884e-13	-4.25965e-10	-1.38648	1.81971e-05	-4.25965e-10	-1.37483
75659620	chr5:75659620:C:T	1.84971e-18	-4.25965e-10	-1.19619	2.44687e-13	-4.25965e-10	-1.18923	2.16449e-05	-4.25965e-10	-1.20132
75659724	chr5:75659724:T:C	1.84878e-18	-4.25965e-10	-1.19669	2.44089e-13	-4.25965e-10	-1.19167	2.16304e-05	-4.25965e-10	-1.20199
75660016	chr5:75660016:G:A	7.06381e-18	1.48895	-1.34519	4.00761e-13	0.642918	-1.33876	0.000177117	2.22109	-1.32037
75660227	chr5:75660227:T:C	1.51875e-18	-4.25965e-10	-1.39334	1.99813e-13	-4.25965e-10	-1.39182	1.77566e-05	-4.25965e-10	-1.39933
75660692	chr5:75660692:C:T	9.28804e-18	1.79864	-1.38113	5.16621e-13	0.934476	-1.37637	0.000246392	2.59393	-1.36309
75660770	chr5:75660770:G:C	3.18163e-18	-4.25965e-10	-0.653829	4.06591e-13	-4.25965e-10	-0.681395	3.83675e-05	-4.25965e-10	-0.628876
75660888	chr5:75660888:G:A	2.94887e-18	-4.25965e-10	-0.729802	3.76479e-13	-4.25965e-10	-0.75834	3.55138e-05	-4.25965e-10	-0.706166
75661258	chr5:75661258:A:G	1.62392e-18	-4.25965e-10	-1.32638	2.14724e-13	-4.25965e-10	-1.31985	1.91081e-05	-4.25965e-10	-1.32598
75661296	chr5:75661296:C:T	1.66273e-17	2.35512	-1.3553	1.04053e-12	1.60888	-1.35061	0.0006248	3.50003	-1.33868
75661448	chr5:75661448:G:A	1.22563e-18	-0.367411	-1.24036	9.45273e-14	-0.894577	-1.24574	1.16697e-05	-0.560291	-1.2588
75661489	chr5:75661489:A:G	4.9188e-18	-4.25965e-10	-0.218158	6.34836e-13	-4.25965e-10	-0.235837	6.31273e-05	-4.25965e-10	-0.130933
75661570	chr5:75661570:T:A	1.49483e-18	-4.25965e-10	-1.40921	1.97193e-13	-4.25965e-10	-1.40502	1.75952e-05	-4.25965e-10	-1.40846
75661573	chr5:75661573:T:C	8.52835e-19	-0.669792	-1.30062	6.95499e-14	-1.14128	-1.30587	8.2861e-06	-0.845844	-1.31566
75661789	chr5:75661789:C:T	7.58696e-19	-0.791203	-1.29617	6.37519e-14	-1.23097	-1.30323	7.44313e-06	-0.957432	-1.31136
75661977	chr5:75661977:A:C	7.14953e-18	-4.25965e-10	0.155824	9.42698e-13	-4.25965e-10	0.159542	9.27454e-05	-4.25965e-10	0.25377
75661994	chr5:75661994:A:C	8.44598e-19	-0.809295	-1.17082	7.04179e-14	-1.25406	-1.1807	8.17963e-06	-0.982164	-1.19228
75662358	chr5:75662358:G:A	4.16521e-18	-4.25965e-10	-0.384456	5.56057e-13	-4.25965e-10	-0.368332	5.3046e-05	-4.25965e-10	-0.304927
75662458	chr5:75662458:T:A	7.5624e-19	-0.83582	-1.2548	6.41877e-14	-1.26635	-1.26104	7.43428e-06	-0.997701	-1.27228
75662471	chr5:75662471:G:T	4.06934e-19	-1.42965	-1.28067	3.99453e-14	-1.71298	-1.28871	4.21838e-06	-1.53991	-1.29673
75662609	chr5:75662609:T:C	4.67558e-18	-4.25965e-10	-0.268869	5.98028e-13	-4.25965e-10	-0.295566	5.67013e-05	-4.25965e-10	-0.23829
75662650	chr5:75662650:A:G	9.51127e-19	-1.86133	-4.01506e-10	1.61788e-13	-1.60292	-4.01506e-10	1.25938e-05	-1.74288	-4.01506e-10
75662717	chr5:75662717:A:G	7.9892e-19	-0.78222	-1.2535	6.72614e-14	-1.22102	-1.2596	7.83169e-06	-0.946854	-1.27106
75662995	chr5:75662995:C:T	2.81342e-18	-4.25965e-10	-0.776823	3.65548e-13	-4.25965e-10	-0.787805	3.52224e-05	-4.25965e-10	-0.714405
75663123	chr5:75663123:C:G	4.48327e-18	-4.25965e-10	-0.310869	5.9887e-13	-4.25965e-10	-0.294159	5.729e-05	-4.25965e-10	-0.22796
75663395	chr5:75663395:A:G	3.50462e-18	-4.25965e-10	-0.557139	4.53928e-13	-4.25965e-10	-0.571265	4.4319e-05	-4.25965e-10	-0.484674
75663653	chr5:75663653:T:C	1.4967e-18	-4.25965e-10	-1.40796	1.97515e-13	-4.25965e-10	-1.40339	1.76178e-05	-4.25965e-10	-1.40718
75664408	chr5:75664408:A:G	2.31682e-18	-4.25965e-10	-0.971026	3.04772e-13	-4.25965e-10	-0.969639	2.78397e-05	-4.25965e-10	-0.949624
75664533	chr5:75664533:A:G	2.81656e-18	-4.25965e-10	-0.775705	3.65477e-13	-4.25965e-10	-0.787999	3.52551e-05	-4.25965e-10	-0.713476
75665281	chr5:75665281:A:G	3.42366e-18	-4.25965e-10	-0.580511	4.39821e-13	-4.25965e-10	-0.602836	4.12901e-05	-4.25965e-10	-0.555464
75665512	chr5:75665512:TCTTA:T	2.52326e-19	-2.04519	-1.14306	3.09395e-14	-2.10213	-1.15504	2.89882e-06	-2.07603	-1.13575
75665788	chr5:75665788:GTTC:G	4.11416e-18	-4.25965e-10	-0.396787	5.5356e-13	-4.25965e-10	-0.372833	4.91844e-05	-4.25965e-10	-0.38051
75666027	chr5:75666027:C:T	1.56391e-18	-4.25965e-10	-1.36403	2.06273e-13	-4.25965e-10	-1.36	1.83938e-05	-4.25965e-10	-1.36407
75666417	chr5:75666417:A:G	2.99795e-19	-1.67608	-1.3398	4.28888e-14	-1.58836	-1.34223	4.05976e-06	-1.53721	-1.33775
75666585	chr5:75666585:C:T	7.07714e-19	-2.15694	-4.01506e-10	9.25696e-14	-2.16124	-4.01506e-10	8.22548e-06	-2.16885	-4.01506e-10
75666689	chr5:75666689:G:A	1.52201e-18	-4.25965e-10	-1.39119	1.98928e-13	-4.25965e-10	-1.39626	1.80404e-05	-4.25965e-10	-1.38348
75666737	chr5:75666737:A:G	7.14676e-19	-2.14715	-4.01506e-10	9.43934e-14	-2.14173	-4.01506e-10	8.58024e-06	-2.12663	-4.01506e-10
75667079	chr5:75667079:G:A	1.49756e-18	-4.25965e-10	-1.40738	1.97643e-13	-4.25965e-10	-1.40274	1.75574e-05	-4.25965e-10	-1.41061
75667087	chr5:75667087:C:G	1.68865e-18	-4.25965e-10	-1.28729	2.19051e-13	-4.25965e-10	-1.2999	2.00574e-05	-4.25965e-10	-1.27749
75667312	chr5:75667312:A:G	8.51142e-19	-1.9724	-4.01506e-10	1.38463e-13	-1.7586	-4.01506e-10	1.19451e-05	-1.79577	-4.01506e-10
75667452	chr5:75667452:G:C	3.50315e-18	-0.104057	-0.453501	2.99691e-13	-0.555902	-0.430549	7.75206e-05	0.503247	-0.428791
75667464	chr5:75667464:A:G	1.88322e-19	-2.21747	-1.26335	2.57131e-14	-2.18849	-1.25371	2.30398e-06	-2.19352	-1.24793
75667775	chr5:75667775:T:C	3.0257e-19	-1.66503	-1.34164	4.33122e-14	-1.5768	-1.34396	4.10201e-06	-1.52499	-1.33962
75668185	chr5:75668185:A:G	1.30376e-17	-4.25965e-10	0.756613	1.75481e-12	-4.25965e-10	0.780911	0.000158244	-4.25965e-10	0.788052
75668303	chr5:75668303:C:T	1.32748e-17	2.14056	-1.36591	1.24449e-12	1.80703	-1.36976	0.000767701	3.72019	-1.35287
75668402	chr5:75668402:AG:A	3.69442e-18	-4.25965e-10	-0.5044	4.92517e-13	-4.25965e-10	-0.489674	4.6831e-05	-4.25965e-10	-0.429541
75668494	chr5:75668494:A:G	2.01627e-19	-1.99968	-1.41288	2.47834e-14	-2.06654	-1.41249	2.2936e-06	-2.03352	-1.41245
75668757	chr5:75668757:A:G	1.80108e-18	-0.225143	-0.997696	1.74939e-13	-0.537083	-0.987685	4.6926e-05	0.563882	-0.991397
75669297	chr5:75669297:G:A	6.18187e-18	1.32578	-1.31538	3.64882e-13	0.518108	-1.30774	0.000152721	2.04966	-1.29714
75669555	chr5:75669555:G:T	9.01374e-18	-4.25965e-10	0.387528	1.1984e-12	-4.25965e-10	0.399535	0.000103931	-4.25965e-10	0.367641
75669729	chr5:75669729:A:G	7.19441e-18	1.4738	-1.31171	3.9541e-13	0.59789	-1.30717	0.0001664	2.12362	-1.28532
75670152	chr5:75670152:T:A	1.70843e-19	-2.20484	-1.37339	2.22961e-14	-2.21553	-1.36926	2.02032e-06	-2.22213	-1.3507
75670421	chr5:75670421:C:T	1.49179e-18	-4.25965e-10	-1.41125	1.95744e-13	-4.25965e-10	-1.4124	1.76031e-05	-4.25965e-10	-1.40801
75670537	chr5:75670537:G:T	1.72685e-19	-2.1994	-1.36811	2.23613e-14	-2.21811	-1.36376	2.03433e-06	-2.22166	-1.34426
75671339	chr5:75671339:C:A	4.3276e-19	-1.33923	-1.30957	6.34128e-14	-1.23623	-1.30331	5.88948e-06	-1.20506	-1.29786
75671374	chr5:75671374:G:C	1.72798e-19	-2.18353	-1.38332	2.19618e-14	-2.22209	-1.37781	2.00074e-06	-2.21493	-1.36764
75671883	chr5:75671883:C:A	5.73587e-18	1.25152	-1.316	3.39785e-13	0.447184	-1.30807	0.000140062	1.9638	-1.29781
75672173	chr5:75672173:C:T	2.21689e-18	-4.25965e-10	-1.01512	2.91151e-13	-4.25965e-10	-1.01536	2.65803e-05	-4.25965e-10	-0.995918
75672228	chr5:75672228:A:G	1.42833e-18	-1.45471	-4.01506e-10	1.79462e-13	-1.49924	-4.01506e-10	1.69564e-05	-1.44544	-4.01506e-10
75673428	chr5:75673428:C:T	3.51641e-19	-1.57239	-1.28398	4.89335e-14	-1.50982	-1.28892	4.65986e-06	-1.44828	-1.28882
75673590	chr5:75673590:G:A	3.27974e-19	-1.69103	-1.23502	5.01672e-14	-1.55048	-1.22336	4.43239e-06	-1.56761	-1.21953
75673616	chr5:75673616:CTGT:C	3.41333e-19	-1.69553	-1.19059	5.20267e-14	-1.55715	-1.18029	4.61246e-06	-1.57422	-1.1731
75673680	chr5:75673680:G:A	3.41102e-18	-0.584211	-4.01506e-10	4.14936e-13	-0.66108	-4.01506e-10	3.75036e-05	-0.651651	-4.01506e-10
75673758	chr5:75673758:AGCCTG:A	3.24212e-19	-1.68342	-1.25416	4.96002e-14	-1.54238	-1.24283	4.38247e-06	-1.55896	-1.23952
75673770	chr5:75673770:A:G	3.23947e-19	-1.69827	-1.24013	4.94859e-14	-1.55925	-1.22826	4.37439e-06	-1.57545	-1.22487
75673904	chr5:75673904:G:A	1.4942e-18	-4.25965e-10	-1.40963	1.96022e-13	-4.25965e-10	-1.41098	1.76426e-05	-4.25965e-10	-1.40577
75674199	chr5:75674199:T:C	1.74941e-19	-2.1827	-1.37183	2.22318e-14	-2.2221	-1.36558	2.02887e-06	-2.21469	-1.35391
75674731	chr5:75674731:T:G	4.50731e-19	-1.30401	-1.3041	6.57003e-14	-1.19745	-1.30664	6.28332e-06	-1.13658	-1.3016
75675150	chr5:75675150:C:G	1.7545e-19	-2.18562	-1.366	2.23715e-14	-2.22195	-1.35946	2.04012e-06	-2.21593	-1.34715
75675193	chr5:75675193:T:C	3.11723e-19	-2.19075	-0.786115	4.03949e-14	-2.22043	-0.770068	3.84427e-06	-2.22	-0.709508
75675342	chr5:75675342:T:C	3.1198e-19	-1.69783	-1.27821	4.47028e-14	-1.60804	-1.28112	4.2286e-06	-1.55887	-1.27534
75675549	chr5:75675549:A:G	1.7503e-19	-2.17318	-1.38084	2.20235e-14	-2.22188	-1.37522	2.01575e-06	-2.21044	-1.36466
75675655	chr5:75675655:T:C	6.75171e-19	-2.20401	-4.01506e-10	9.204e-14	-2.16698	-4.01506e-10	8.04415e-06	-2.19114	-4.01506e-10
75676021	chr5:75676021:A:G	4.52439e-18	1.11542	-1.41716	2.6074e-13	0.291444	-1.41712	0.000101653	1.7624	-1.41693
75676165	chr5:75676165:C:G	2.2091e-19	-2.05935	-1.26187	2.56893e-14	-2.18737	-1.25576	2.50163e-06	-2.13818	-1.22097
75676682	chr5:75676682:G:T	1.75622e-19	-2.17377	-1.37688	2.2073e-14	-2.22207	-1.37278	2.02707e-06	-2.21408	-1.35541
75676767	chr5:75676767:C:T	5.44051e-19	-1.82253	-0.5974	6.42382e-14	-1.93153	-0.595079	6.72666e-06	-1.83657	-0.533435
75676821	chr5:75676821:T:C	1.98254e-19	-2.14573	-1.28369	2.43554e-14	-2.21845	-1.278	2.29153e-06	-2.20115	-1.24571
75676829	chr5:75676829:A:AAG	5.15599e-19	-1.14868	-1.32497	4.60052e-14	-1.53747	-1.32298	5.34647e-06	-1.30624	-1.29341
75676924	chr5:75676924:A:G	5.52298e-19	-1.0742	-1.33069	4.86388e-14	-1.47603	-1.32875	5.70053e-06	-1.23536	-1.30017
75676941	chr5:75676941:C:A	3.14438e-19	-1.67488	-1.29331	4.51416e-14	-1.58329	-1.29611	4.27002e-06	-1.53387	-1.2906
75677052	chr5:75677052:G:A	5.67246e-19	-1.04683	-1.33135	4.96473e-14	-1.45478	-1.32948	5.83747e-06	-1.21085	-1.30094
75677674	chr5:75677674:A:G	1.49236e-18	-4.25965e-10	-1.41087	1.95627e-13	-4.25965e-10	-1.41299	1.76294e-05	-4.25965e-10	-1.40652
75678318	chr5:75678318:C:T	4.19172e-19	-1.9156	-0.765092	5.10609e-14	-1.99578	-0.760405	5.18198e-06	-1.85813	-0.772771
75678328	chr5:75678328:C:T	3.1414e-18	-4.25965e-10	-0.666553	4.01128e-13	-4.25965e-10	-0.694922	3.78761e-05	-4.25965e-10	-0.641768
75678506	chr5:75678506:T:C	6.50419e-19	-0.998598	-1.24276	5.64574e-14	-1.41483	-1.24089	6.75404e-06	-1.16575	-1.2002
75678715	chr5:75678715:T:C	5.83835e-19	-1.08169	-1.26767	5.13675e-14	-1.48449	-1.26571	6.07493e-06	-1.2438	-1.22812
75678812	chr5:75678812:T:C	4.05046e-18	-4.25965e-10	-0.412391	5.40553e-13	-4.25965e-10	-0.39661	5.15223e-05	-4.25965e-10	-0.334073
75679205	chr5:75679205:T:C	3.718e-19	-1.39358	-1.40705	5.54634e-14	-1.26436	-1.40912	5.30667e-06	-1.19973	-1.40739
75679443	chr5:75679443:C:T	2.50546e-17	2.68626	-1.27643	2.31637e-12	2.33991	-1.28135	0.001584	4.38522	-1.29361
75679519	chr5:75679519:A:T	4.75627e-19	-1.21002	-1.34432	4.31685e-14	-1.58155	-1.34255	4.97589e-06	-1.35514	-1.31634
75679877	chr5:75679877:T:G	1.48328e-18	-4.25965e-10	-1.41697	1.949e-13	-4.25965e-10	-1.41671	1.74429e-05	-4.25965e-10	-1.41715
75680087	chr5:75680087:A:G	2.93423e-18	0.681027	-1.4158	2.71176e-13	0.329604	-1.41604	8.36985e-05	1.5658	-1.41467
75680280	chr5:75680280:G:A	1.08447e-18	-1.88654	0.15641	1.27579e-13	-2.01662	0.176158	1.17184e-05	-1.92561	0.110676
75680404	chr5:75680404:G:A	2.07815e-19	-2.01114	-1.37119	2.568e-14	-2.07235	-1.37114	2.38335e-06	-2.03519	-1.37239
75680989	chr5:75680989:A:G	1.63689e-18	-4.25965e-10	-1.31842	2.1669e-13	-4.25965e-10	-1.31074	1.93521e-05	-4.25965e-10	-1.31329
75681060	chr5:75681060:C:A	2.10223e-18	-4.25965e-10	-1.06822	2.76263e-13	-4.25965e-10	-1.06785	2.56219e-05	-4.25965e-10	-1.03264
75681324	chr5:75681324:A:G	1.73938e-18	0.157443	-1.41514	2.01728e-13	0.0325369	-1.41482	4.95997e-05	1.04329	-1.4154
75681632	chr5:75681632:A:T	2.68087e-18	0.312434	-1.13751	3.14999e-13	0.208101	-1.14474	8.08848e-05	1.25019	-1.13325
75681836	chr5:75681836:T:C	1.29241e-18	-0.329267	-1.22545	1.45605e-13	-0.49018	-1.21813	3.20663e-05	0.404013	-1.21229
75682519	chr5:75682519:T:TTC	2.20281e-17	-4.25965e-10	1.2811	2.92375e-12	-4.25965e-10	1.29142	0.000314692	-4.25965e-10	1.47551
75682688	chr5:75682688:T:C	2.69453e-18	-0.819998	-4.01506e-10	3.36136e-13	-0.871689	-4.01506e-10	3.01364e-05	-0.870354	-4.01506e-10
75682724	chr5:75682724:C:G	3.8226e-17	-4.25965e-10	1.83229	5.00263e-12	-4.25965e-10	1.82852	0.000559598	-4.25965e-10	2.05113
75682897	chr5:75682897:A:G	2.05289e-18	-4.25965e-10	-1.09197	2.68571e-13	-4.25965e-10	-1.09609	2.41465e-05	-4.25965e-10	-1.09195
75683032	chr5:75683032:G:A	1.66453e-18	0.113006	-1.41468	1.93115e-13	-0.0115625	-1.41436	4.71113e-05	0.991403	-1.41498
75683137	chr5:75683137:A:G	1.52304e-18	-4.25965e-10	-1.39052	2.0148e-13	-4.25965e-10	-1.38351	1.79379e-05	-4.25965e-10	-1.38917
75683335	chr5:75683335:A:G	2.16881e-18	-4.25965e-10	-1.03704	2.83621e-13	-4.25965e-10	-1.04157	2.60196e-05	-4.25965e-10	-1.01724
75683806	chr5:75683806:C:T	1.68421e-18	0.126982	-1.41691	1.94926e-13	0.000207123	-1.41679	4.77714e-05	1.00734	-1.417
75684041	chr5:75684041:G:C	1.39166e-17	2.19705	-1.3752	1.82797e-12	2.19805	-1.37629	0.000861635	3.86003	-1.37729
75684097	chr5:75684097:C:G	4.64205e-18	-4.25965e-10	-0.276065	6.1896e-13	-4.25965e-10	-0.261164	5.92931e-05	-4.25965e-10	-0.193594
75684194	chr5:75684194:A:G	1.49197e-17	2.26428	-1.37282	1.96863e-12	2.26978	-1.37389	0.000938999	3.94367	-1.37494
75684385	chr5:75684385:G:A	1.81818e-18	0.202641	-1.41603	2.0994e-13	0.0737309	-1.41611	5.25038e-05	1.10061	-1.41581
75684427	chr5:75684427:A:G	2.43345e-19	-1.93079	-1.29371	3.44577e-14	-1.85173	-1.29774	3.18746e-06	-1.82247	-1.29439
75684449	chr5:75684449:T:TC	1.63749e-18	0.0989377	-1.41699	1.89827e-13	-0.0260077	-1.41708	4.62274e-05	0.974387	-1.4169
75684615	chr5:75684615:G:A	1.95866e-19	-2.02728	-1.41427	2.38713e-14	-2.10236	-1.41417	2.23268e-06	-2.0583	-1.41459
75684747	chr5:75684747:A:G	1.76111e-17	2.42994	-1.37264	2.31931e-12	2.43352	-1.3737	0.00113773	4.13546	-1.37476
75685067	chr5:75685067:C:T	2.01004e-19	-1.99867	-1.41698	2.43573e-14	-2.0794	-1.41697	2.28657e-06	-2.03197	-1.41706
75685278	chr5:75685278:C:T	6.6468e-19	-2.21967	-4.01506e-10	8.73012e-14	-2.21984	-4.01506e-10	7.81045e-06	-2.22062	-4.01506e-10
75685497	chr5:75685497:A:T	1.4473e-17	2.21832	-1.35726	1.9184e-12	2.22691	-1.35687	0.000903582	3.88976	-1.35948
75686382	chr5:75686382:T:C	5.31979e-18	1.12673	-1.26652	3.92455e-13	0.535708	-1.25249	0.000140437	1.9129	-1.24422
75686842	chr5:75686842:G:A	7.93658e-19	-2.04232	-4.01506e-10	1.05255e-13	-2.03282	-4.01506e-10	9.57633e-06	-2.01679	-4.01506e-10
75687033	chr5:75687033:AAC:A	1.76017e-18	-4.25965e-10	-1.24581	2.32552e-13	-4.25965e-10	-1.24009	2.10935e-05	-4.25965e-10	-1.22712
75687112	chr5:75687112:C:T	1.80415e-18	-4.25965e-10	-1.22113	2.38513e-13	-4.25965e-10	-1.21478	2.1641e-05	-4.25965e-10	-1.2015
75687155	chr5:75687155:T:C	1.4546e-18	-0.0241651	-1.41232	1.7041e-13	-0.13917	-1.41183	4.04193e-05	0.835948	-1.41273
75687192	chr5:75687192:G:A	1.59487e-18	0.0724663	-1.4169	1.85424e-13	-0.049781	-1.41678	4.47338e-05	0.941634	-1.41699
75687241	chr5:75687241:A:G	1.4039e-17	2.21245	-1.38184	1.84719e-12	2.21494	-1.38273	0.000874356	3.88112	-1.38372
75687256	chr5:75687256:T:G	2.0789e-19	-1.96866	-1.41331	2.49858e-14	-2.05701	-1.41389	2.35761e-06	-2.00471	-1.41372
75687736	chr5:75687736:G:A	6.73176e-19	-2.20697	-4.01506e-10	8.88043e-14	-2.20277	-4.01506e-10	7.8739e-06	-2.21253	-4.01506e-10
75688263	chr5:75688263:G:A	1.78135e-18	-4.25965e-10	-1.23385	2.35475e-13	-4.25965e-10	-1.2276	2.13539e-05	-4.25965e-10	-1.21485
75688444	chr5:75688444:C:T	1.74238e-18	0.156335	-1.41231	2.01559e-13	0.0286673	-1.41179	4.95506e-05	1.03962	-1.41272
75688737	chr5:75688737:A:G	4.64364e-18	-4.25965e-10	-0.275725	6.19224e-13	-4.25965e-10	-0.260736	5.93126e-05	-4.25965e-10	-0.193266
75688794	chr5:75688794:G:A	2.43146e-19	-1.83362	-1.3917	3.48539e-14	-1.74401	-1.39402	3.2427e-06	-1.70756	-1.39213
75688863	chr5:75688863:C:T	1.4831e-18	-4.25965e-10	-1.41709	1.94911e-13	-4.25965e-10	-1.41666	1.74456e-05	-4.25965e-10	-1.417
75689918	chr5:75689918:C:T	2.17473e-18	-4.25965e-10	-1.03432	2.84501e-13	-4.25965e-10	-1.03847	2.60937e-05	-4.25965e-10	-1.01439
75689959	chr5:75689959:C:T	2.33466e-19	-2.00689	-1.25905	3.25085e-14	-1.94831	-1.25939	3.00085e-06	-1.92152	-1.25567
75690042	chr5:75690042:T:C	1.57542e-18	0.0540203	-1.41072	1.83765e-13	-0.0654504	-1.4101	4.4251e-05	0.924992	-1.4112
75690220	chr5:75690220:A:G	1.59441e-17	2.33052	-1.37265	2.09885e-12	2.33349	-1.37355	0.00101237	4.01872	-1.37476
75690656	chr5:75690656:T:C	4.27692e-18	1.00567	-1.36365	3.06463e-13	0.390592	-1.3547	0.000101856	1.69787	-1.3504
75690751	chr5:75690751:G:A	1.5255e-18	0.0201861	-1.40909	1.78392e-13	-0.0972559	-1.40796	4.26233e-05	0.885854	-1.40954
75690877	chr5:75690877:A:G	2.27882e-19	-2.039	-1.25115	3.16065e-14	-1.98457	-1.25127	2.91191e-06	-1.95963	-1.24765
75691152	chr5:75691152:G:A	1.69401e-18	-4.25965e-10	-1.28413	2.23626e-13	-4.25965e-10	-1.27923	2.02506e-05	-4.25965e-10	-1.2679
75692151	chr5:75692151:T:A	1.72204e-18	-4.25965e-10	-1.26771	2.27412e-13	-4.25965e-10	-1.26244	2.06064e-05	-4.25965e-10	-1.25049
75692166	chr5:75692166:T:A	2.41732e-19	-1.83158	-1.39957	3.46551e-14	-1.74226	-1.4015	3.22504e-06	-1.70521	-1.39993
75692511	chr5:75692511:C:T	1.35027e-17	2.15846	-1.36679	1.7889e-12	2.16651	-1.36636	0.000834726	3.81983	-1.36881
75692544	chr5:75692544:A:G	4.76169e-19	-1.14949	-1.40372	4.91006e-14	-1.39558	-1.39975	8.41599e-06	-0.748472	-1.39748
75693081	chr5:75693081:TTAA:T	1.03114e-17	-4.25965e-10	0.52203	1.38625e-12	-4.25965e-10	0.545151	0.000124832	-4.25965e-10	0.550879
75693161	chr5:75693161:CAT:C	2.21132e-19	-1.9353	-1.38492	3.12373e-14	-1.86013	-1.38746	2.88626e-06	-1.83073	-1.38539
75694126	chr5:75694126:T:C	1.75342e-18	-4.25965e-10	-1.24965	2.31695e-13	-4.25965e-10	-1.24378	2.10021e-05	-4.25965e-10	-1.23147
75694352	chr5:75694352:A:T	2.18912e-19	-2.06628	-1.26403	3.02382e-14	-2.01582	-1.26428	2.7802e-06	-1.99284	-1.26073
75694954	chr5:75694954:A:C	2.07017e-19	-1.97005	-1.41612	2.49391e-14	-2.05658	-1.41618	2.34936e-06	-2.00602	-1.41592
75695341	chr5:75695341:A:C	7.95608e-19	-2.03987	-4.01506e-10	1.09423e-13	-1.99398	-4.01506e-10	1.0267e-05	-1.94715	-4.01506e-10
75695618	chr5:75695618:G:A	1.56277e-18	0.0497829	-1.41455	1.82085e-13	-0.0705381	-1.41419	4.38862e-05	0.920357	-1.41484
75695761	chr5:75695761:T:C	3.32025e-19	-1.57564	-1.33813	5.16452e-14	-1.41292	-1.33188	4.86207e-06	-1.36793	-1.32669
75695770	chr5:75695770:C:T	1.7675e-18	-4.25965e-10	-1.24165	2.33578e-13	-4.25965e-10	-1.23569	2.11795e-05	-4.25965e-10	-1.22305
75695853	chr5:75695853:A:G	1.70048e-18	0.127986	-1.4083	1.97235e-13	0.00281976	-1.40763	4.82982e-05	1.01016	-1.40885
75695904	chr5:75695904:T:C	1.63575e-18	0.0932596	-1.41238	1.90121e-13	-0.0296676	-1.41187	4.62388e-05	0.970518	-1.41279
75696024	chr5:75696024:A:C	6.95543e-18	1.33361	-1.20532	5.02778e-13	0.718773	-1.18783	0.000187822	2.13793	-1.17852
75696238	chr5:75696238:G:A	1.56811e-18	0.0516566	-1.41301	1.82741e-13	-0.0685786	-1.41255	4.40798e-05	0.923301	-1.41339
75696265	chr5:75696265:C:A	2.27957e-19	-2.02648	-1.26334	3.1637e-14	-1.97131	-1.26357	2.91701e-06	-1.94554	-1.25998
75696328	chr5:75696328:A:G	1.78575e-18	-4.25965e-10	-1.23138	2.36042e-13	-4.25965e-10	-1.22519	2.14095e-05	-4.25965e-10	-1.21225
75696337	chr5:75696337:T:C	2.37873e-19	-2.0014	-1.24584	3.31257e-14	-1.94281	-1.24609	3.05905e-06	-1.91569	-1.2423
75696418	chr5:75696418:C:T	1.58551e-18	0.0640309	-1.41435	1.84763e-13	-0.056157	-1.41397	4.46351e-05	0.937089	-1.41466
75696420	chr5:75696420:T:A	1.6806e-17	2.38673	-1.37621	2.21458e-12	2.39079	-1.37717	0.0010781	4.08511	-1.37825
75696449	chr5:75696449:G:C	1.58585e-18	-4.25965e-10	-1.3501	2.09593e-13	-4.25965e-10	-1.34404	1.87978e-05	-4.25965e-10	-1.34235
75696701	chr5:75696701:C:A	4.06419e-18	-4.25965e-10	-0.409007	5.41923e-13	-4.25965e-10	-0.394079	5.16687e-05	-4.25965e-10	-0.331236
75696756	chr5:75696756:C:T	5.24709e-18	-4.25965e-10	-0.153548	6.99489e-13	-4.25965e-10	-0.138853	6.72827e-05	-4.25965e-10	-0.0671834
75697159	chr5:75697159:T:C	1.58863e-18	0.0638229	-1.41217	1.84936e-13	-0.0575151	-1.41168	4.46954e-05	0.936372	-1.41259
75697291	chr5:75697291:A:G	1.5436e-18	0.0386789	-1.41578	1.7995e-13	-0.081012	-1.41551	4.3263e-05	0.90721	-1.416
75697313	chr5:75697313:C:T	1.46234e-18	-0.0159227	-1.41526	1.71241e-13	-0.131108	-1.41502	4.06723e-05	0.844983	-1.41552
75697521	chr5:75697521:C:T	1.87037e-18	-4.25965e-10	-1.18509	2.48745e-13	-4.25965e-10	-1.17278	2.23152e-05	-4.25965e-10	-1.17082
75697580	chr5:75697580:G:A	8.58677e-19	-1.96359	-4.01506e-10	1.40225e-13	-1.74595	-4.01506e-10	1.20728e-05	-1.78513	-4.01506e-10
75697663	chr5:75697663:T:C	1.57003e-18	0.0519592	-1.41208	1.8309e-13	-0.0676661	-1.41156	4.41099e-05	0.923099	-1.4125
75697740	chr5:75697740:G:A	3.87799e-18	-4.25965e-10	-0.455906	4.93589e-13	-4.25965e-10	-0.487501	4.69274e-05	-4.25965e-10	-0.427486
75698032	chr5:75698032:T:C	2.266e-19	-1.88073	-1.41506	3.27392e-14	-1.78503	-1.4156	3.02119e-06	-1.75523	-1.41521
75698429	chr5:75698429:A:C	2.34806e-19	-1.86486	-1.39536	3.36353e-14	-1.77613	-1.3975	3.118e-06	-1.74314	-1.39576
75698468	chr5:75698468:C:T	1.48332e-18	-4.25965e-10	-1.41694	1.94969e-13	-4.25965e-10	-1.41636	1.74434e-05	-4.25965e-10	-1.41713
75698498	chr5:75698498:A:G	1.46533e-17	-4.25965e-10	0.873447	1.99792e-12	-4.25965e-10	0.91066	0.000168466	-4.25965e-10	0.850649
75698530	chr5:75698530:A:T	1.72562e-18	0.148771	-1.41441	1.99326e-13	0.0197317	-1.414	4.9135e-05	1.03319	-1.41471
75698536	chr5:75698536:C:T	1.69798e-18	0.133867	-1.41565	1.96212e-13	0.00533114	-1.41534	4.82147e-05	1.01545	-1.41587
75698798	chr5:75698798:G:C	1.17886e-18	-0.399329	-1.24734	1.33031e-13	-0.558458	-1.24017	2.88015e-05	0.319235	-1.2349
75698926	chr5:75698926:A:G	1.66698e-18	0.109139	-1.40935	1.92754e-13	-0.0191183	-1.40867	4.71292e-05	0.986664	-1.40986
75699063	chr5:75699063:G:A	1.72757e-18	0.150018	-1.41453	1.99783e-13	0.022146	-1.41412	4.92377e-05	1.03539	-1.41482
75699088	chr5:75699088:T:C	2.93397e-18	0.433301	-1.16817	2.68244e-13	0.0594356	-1.15674	7.18527e-05	1.15085	-1.15232
75699247	chr5:75699247:C:T	1.83658e-18	-4.25965e-10	-1.20332	2.4276e-13	-4.25965e-10	-1.19713	2.2047e-05	-4.25965e-10	-1.18291
75699712	chr5:75699712:G:A	1.65523e-18	-4.25965e-10	-1.30728	2.17312e-13	-4.25965e-10	-1.30787	1.94062e-05	-4.25965e-10	-1.31049
75699816	chr5:75699816:AC:A	2.11533e-18	-4.25965e-10	-1.06201	2.78906e-13	-4.25965e-10	-1.05833	2.48027e-05	-4.25965e-10	-1.06514
75700184	chr5:75700184:C:T	2.12138e-19	-1.94825	-1.41349	2.54954e-14	-2.03715	-1.41355	2.40708e-06	-1.98457	-1.4131
75700470	chr5:75700470:A:C	4.30057e-18	-4.25965e-10	-0.352476	5.46913e-13	-4.25965e-10	-0.384914	5.21262e-05	-4.25965e-10	-0.322419
75700726	chr5:75700726:A:C	1.81523e-18	-4.25965e-10	-1.21501	2.38501e-13	-4.25965e-10	-1.21483	2.17683e-05	-4.25965e-10	-1.19563
75700914	chr5:75700914:T:C	1.48691e-18	-4.25965e-10	-1.41452	1.95439e-13	-4.25965e-10	-1.41396	1.75351e-05	-4.25965e-10	-1.41188
75701016	chr5:75701016:T:C	1.98163e-19	-2.20921	-1.22068	2.54279e-14	-2.22013	-1.23323	2.28211e-06	-2.21503	-1.23596
75701216	chr5:75701216:C:T	6.57414e-18	-4.25965e-10	0.071922	8.35759e-13	-4.25965e-10	0.039137	8.007e-05	-4.25965e-10	0.106814
75701475	chr5:75701475:A:G	2.86914e-18	-4.25965e-10	-0.757211	3.81315e-13	-4.25965e-10	-0.745579	3.59701e-05	-4.25965e-10	-0.693398
75701701	chr5:75701701:C:T	2.20536e-18	-4.25965e-10	-1.02033	2.88495e-13	-4.25965e-10	-1.02453	2.64745e-05	-4.25965e-10	-0.999906
75701911	chr5:75701911:T:C	1.64073e-18	0.100272	-1.41635	1.88823e-13	-0.032285	-1.41611	4.62475e-05	0.974435	-1.41651
75701931	chr5:75701931:T:C	4.12366e-18	0.981876	-1.37636	2.92688e-13	0.358413	-1.36851	9.71738e-05	1.66506	-1.36465
75702016	chr5:75702016:A:G	2.08152e-18	-4.25965e-10	-1.07812	2.72364e-13	-4.25965e-10	-1.08206	2.49455e-05	-4.25965e-10	-1.05939
75702170	chr5:75702170:A:G	1.70026e-18	0.134356	-1.41479	1.95457e-13	0.0004998	-1.41437	4.81667e-05	1.01366	-1.41507
75702601	chr5:75702601:G:A	1.66317e-17	2.38761	-1.38752	2.1905e-12	2.39121	-1.38853	0.00106635	4.08515	-1.38924
75702773	chr5:75702773:G:A	2.34239e-19	-1.86216	-1.40048	3.37252e-14	-1.76821	-1.40274	3.11938e-06	-1.73759	-1.40086
75703067	chr5:75703067:C:T	1.09378e-17	1.87594	-1.29494	1.48124e-12	1.90176	-1.29033	0.000646576	3.50595	-1.31035
75703285	chr5:75703285:T:C	1.70638e-18	-4.25965e-10	-1.27685	2.25241e-13	-4.25965e-10	-1.27203	2.04064e-05	-4.25965e-10	-1.26024
75703573	chr5:75703573:C:G	1.93186e-18	-4.25965e-10	-1.15274	2.52795e-13	-4.25965e-10	-1.15662	2.31005e-05	-4.25965e-10	-1.13623
75703739	chr5:75703739:G:T	2.53542e-17	2.63758	-1.21585	3.13836e-12	2.57879	-1.21654	0.00165373	4.35451	-1.21982
75703751	chr5:75703751:G:A	7.33554e-18	1.39602	-1.21451	5.23572e-13	0.767459	-1.19599	0.000199328	2.20718	-1.18832
75704110	chr5:75704110:G:A	2.1266e-19	-2.08667	-1.27261	2.94258e-14	-2.03386	-1.27347	2.69377e-06	-2.01581	-1.26933
75704967	chr5:75704967:G:A	2.72642e-17	2.72178	-1.22743	3.3638e-12	2.65969	-1.22807	0.00180003	4.45074	-1.23127
75704981	chr5:75704981:C:T	1.77673e-18	-4.25965e-10	-1.23645	2.34708e-13	-4.25965e-10	-1.23086	2.1295e-05	-4.25965e-10	-1.21761
75705200	chr5:75705200:C:A	1.57916e-17	1.9508	-1.00255	1.81799e-12	1.81196	-0.995675	0.000837463	3.437	-0.982715
75705211	chr5:75705211:A:T	2.03753e-19	-2.08877	-1.3133	2.82442e-14	-2.03496	-1.31336	2.5828e-06	-2.01668	-1.31053
75705218	chr5:75705218:T:A	1.75326e-17	2.05365	-1.00081	2.00945e-12	1.91085	-0.994437	0.000941287	3.55207	-0.980907
75705427	chr5:75705427:T:C	1.53262e-17	2.27619	-1.35785	2.01028e-12	2.27561	-1.35879	0.000963022	3.95425	-1.36027
75705496	chr5:75705496:C:T	1.34622e-17	2.12358	-1.33492	1.78018e-12	2.12987	-1.33461	0.000826482	3.77848	-1.33739
75705607	chr5:75705607:A:G	1.90085e-18	-0.0316021	-1.13732	2.01968e-13	-0.253771	-1.12732	4.88129e-05	0.733114	-1.12121
75705757	chr5:75705757:A:G	3.41873e-19	-1.6758	-1.20874	3.51234e-14	-1.90962	-1.22072	3.64122e-06	-1.75867	-1.2251
75705765	chr5:75705765:T:A	1.64816e-18	-4.25965e-10	-1.31156	2.1733e-13	-4.25965e-10	-1.30779	1.96675e-05	-4.25965e-10	-1.29712
75705891	chr5:75705891:A:G	6.63018e-18	-4.25965e-10	0.0804101	8.86164e-13	-4.25965e-10	0.0976988	8.56483e-05	-4.25965e-10	0.174162
75706810	chr5:75706810:G:C	1.54014e-17	1.89099	-0.967749	1.76828e-12	1.74966	-0.961099	0.000807401	3.36482	-0.947083
75707020	chr5:75707020:C:T	3.01781e-17	2.78276	-1.18687	3.69936e-12	2.71435	-1.18764	0.00200633	4.51909	-1.19111
75707070	chr5:75707070:G:T	1.5273e-17	1.88512	-0.970256	1.75704e-12	1.74552	-0.963336	0.000800108	3.35821	-0.94955
75707134	chr5:75707134:T:C	8.6282e-19	-1.95877	-4.01506e-10	1.41044e-13	-1.74013	-4.01506e-10	1.2146e-05	-1.77909	-4.01506e-10
75707231	chr5:75707231:A:G	4.01268e-18	0.960854	-1.38262	2.83474e-13	0.333503	-1.37559	9.4172e-05	1.6407	-1.37167
75707384	chr5:75707384:C:CT	9.03266e-19	-0.529546	-1.38341	1.38405e-13	-0.371893	-1.38712	1.03267e-05	-0.554825	-1.38652
75707588	chr5:75707588:A:C	2.84827e-17	2.76903	-1.23096	3.5053e-12	2.70474	-1.23191	0.00189331	4.5048	-1.2348
75707624	chr5:75707624:A:T	2.05712e-19	-2.10061	-1.2919	2.8437e-14	-2.04949	-1.29202	2.60006e-06	-2.03169	-1.28887
75707626	chr5:75707626:A:T	2.0522e-19	-2.10101	-1.29388	2.83464e-14	-2.05069	-1.29401	2.59231e-06	-2.03267	-1.29087
75707627	chr5:75707627:T:TC	2.05582e-19	-2.10058	-1.29255	2.84053e-14	-2.04997	-1.29266	2.5968e-06	-2.03228	-1.28953
75707644	chr5:75707644:T:C	2.07205e-19	-2.10737	-1.2779	2.85911e-14	-2.05807	-1.27803	2.6135e-06	-2.04069	-1.2747
75707853	chr5:75707853:T:C	4.94882e-18	1.19776	-1.40983	3.0434e-13	0.435813	-1.40687	0.000102168	1.75423	-1.4037
75708053	chr5:75708053:T:C	2.85763e-17	2.75725	-1.2159	3.51992e-12	2.69389	-1.2169	0.00189721	4.49196	-1.2199
75708282	chr5:75708282:A:G	2.96761e-17	2.75985	-1.18073	3.65094e-12	2.69517	-1.18164	0.00196848	4.49396	-1.18503
75708350	chr5:75708350:G:A	1.68374e-17	2.36446	-1.35208	2.20499e-12	2.36241	-1.35314	0.00107284	4.05659	-1.35462
75709781	chr5:75709781:G:T	1.70452e-18	-4.25965e-10	-1.27794	2.25872e-13	-4.25965e-10	-1.26923	2.01689e-05	-4.25965e-10	-1.27194
75709790	chr5:75709790:T:C	4.87956e-18	-4.25965e-10	-0.226167	6.50121e-13	-4.25965e-10	-0.212046	6.24462e-05	-4.25965e-10	-0.141782
75709969	chr5:75709969:T:C	1.71871e-18	-4.25965e-10	-1.26965	2.27845e-13	-4.25965e-10	-1.26054	2.03375e-05	-4.25965e-10	-1.26362
75710074	chr5:75710074:A:G	2.57946e-17	2.66617	-1.22723	3.18099e-12	2.6032	-1.22746	0.00168459	4.38426	-1.23107
75710288	chr5:75710288:T:A	1.61233e-18	-0.120351	-1.21319	1.72617e-13	-0.332814	-1.20531	4.0773e-05	0.631401	-1.19947
75710331	chr5:75710331:T:C	1.63055e-17	2.32643	-1.34615	2.13568e-12	2.32436	-1.34702	0.00103246	4.01244	-1.34884
75710559	chr5:75710559:A:G	2.90813e-17	2.78614	-1.22727	3.57522e-12	2.7202	-1.22763	0.00193449	4.52266	-1.23115
75710828	chr5:75710828:C:T	4.4472e-18	-4.25965e-10	-0.318948	5.925e-13	-4.25965e-10	-0.304853	5.66779e-05	-4.25965e-10	-0.238703
75710858	chr5:75710858:T:C	1.52782e-18	-4.25965e-10	-1.38738	2.02301e-13	-4.25965e-10	-1.37945	1.79962e-05	-4.25965e-10	-1.38593
75710986	chr5:75710986:T:C	1.52801e-18	-4.25965e-10	-1.38725	2.02331e-13	-4.25965e-10	-1.3793	1.79985e-05	-4.25965e-10	-1.3858
75711581	chr5:75711581:T:A	2.11049e-19	-1.98891	-1.37798	2.49708e-14	-2.09382	-1.37768	2.35711e-06	-2.03961	-1.37904
75711632	chr5:75711632:A:C	2.18949e-19	-1.98771	-1.34242	2.60986e-14	-2.08587	-1.34145	2.46192e-06	-2.03132	-1.34383
75711731	chr5:75711731:A:G	2.806e-17	2.74481	-1.22169	3.41145e-12	2.66901	-1.22332	0.00183951	4.46734	-1.22617
75711753	chr5:75711753:A:C	2.57278e-17	2.65812	-1.22177	3.12152e-12	2.58029	-1.22342	0.0016583	4.36371	-1.22625
75711776	chr5:75711776:G:A	1.6226e-17	2.33037	-1.35497	2.09558e-12	2.31496	-1.35658	0.00101763	4.00694	-1.3578
75712107	chr5:75712107:G:A	1.81021e-18	-4.25965e-10	-1.21778	2.39034e-13	-4.25965e-10	-1.2126	2.17069e-05	-4.25965e-10	-1.19846
75712323	chr5:75712323:A:G	7.45455e-19	-0.863791	-1.24119	1.13504e-13	-0.712494	-1.24487	9.88159e-06	-0.738315	-1.2471
75712368	chr5:75712368:T:C	4.15285e-18	0.78683	-1.17426	4.53143e-13	0.592732	-1.16573	0.000131728	1.76445	-1.15979
75713133	chr5:75713133:C:T	1.58261e-17	2.28537	-1.33493	2.04776e-12	2.27199	-1.33669	0.000982708	3.95243	-1.3382
75713259	chr5:75713259:A:ACTTT	2.05393e-19	-2.19173	-1.20232	2.75058e-14	-2.1724	-1.20241	2.51312e-06	-2.15585	-1.19871
75713473	chr5:75713473:T:C	3.47318e-19	-1.5706	-1.29813	3.40332e-14	-1.85267	-1.3092	3.62891e-06	-1.67636	-1.3108
75713486	chr5:75713486:A:T	2.06329e-19	-2.18798	-1.20152	2.76597e-14	-2.1676	-1.20162	2.52909e-06	-2.15032	-1.19791
75713814	chr5:75713814:G:A	2.07274e-18	-4.25965e-10	-1.08235	2.7092e-13	-4.25965e-10	-1.08738	2.48257e-05	-4.25965e-10	-1.06421
75714177	chr5:75714177:T:C	1.38392e-17	2.1528	-1.33652	9.00764e-13	1.43824	-1.3242	0.000389972	3.00972	-1.31973
75714255	chr5:75714255:G:T	2.2887e-19	-1.93824	-1.34758	2.70159e-14	-2.04635	-1.34643	2.56407e-06	-1.98552	-1.34897
75714694	chr5:75714694:C:T	2.60872e-19	-1.9918	-1.16315	2.96871e-14	-2.12203	-1.17646	2.89384e-06	-2.03188	-1.18162
75715028	chr5:75715028:C:T	3.80451e-18	-4.25965e-10	-0.475036	4.84722e-13	-4.25965e-10	-0.505629	4.60232e-05	-4.25965e-10	-0.446941
75715067	chr5:75715067:CT:C	3.79027e-18	-4.25965e-10	-0.478785	4.83116e-13	-4.25965e-10	-0.508946	4.5848e-05	-4.25965e-10	-0.450755
75715301	chr5:75715301:C:T	1.90039e-18	-1.16916	-4.01506e-10	1.78645e-13	-1.5038	-4.01506e-10	2.06773e-05	-1.24705	-4.01506e-10
75715476	chr5:75715476:TGA:T	1.86969e-19	-2.08695	-1.40108	2.56048e-14	-2.04301	-1.40341	2.37359e-06	-2.01034	-1.40134
75715724	chr5:75715724:C:A	9.80044e-19	-1.83138	-4.01506e-10	1.36033e-13	-1.77631	-4.01506e-10	1.3096e-05	-1.70378	-4.01506e-10
75715948	chr5:75715948:G:A	2.02524e-18	-4.25965e-10	-1.10553	2.64858e-13	-4.25965e-10	-1.11001	2.42414e-05	-4.25965e-10	-1.08802
75715989	chr5:75715989:G:A	1.48298e-18	-4.25965e-10	-1.41717	1.94863e-13	-4.25965e-10	-1.41691	1.74468e-05	-4.25965e-10	-1.41693
75716003	chr5:75716003:T:C	1.28531e-18	-1.56022	-4.01506e-10	1.18502e-13	-1.91427	-4.01506e-10	1.08241e-05	-1.89431	-4.01506e-10
75716484	chr5:75716484:C:A	6.80053e-19	-2.19681	-4.01506e-10	9.10973e-14	-2.17728	-4.01506e-10	8.06673e-06	-2.18834	-4.01506e-10
75716999	chr5:75716999:C:A	2.15042e-18	-4.25965e-10	-1.04556	2.85549e-13	-4.25965e-10	-1.03479	2.5979e-05	-4.25965e-10	-1.0188
75717209	chr5:75717209:G:A	2.03024e-18	-4.25965e-10	-1.10307	2.61536e-13	-4.25965e-10	-1.12263	2.36674e-05	-4.25965e-10	-1.11199
75717211	chr5:75717211:G:A	2.08789e-19	-2.01534	-1.36232	2.50908e-14	-2.10517	-1.36154	2.35664e-06	-2.05525	-1.3636
75717253	chr5:75717253:A:G	3.94125e-18	-4.25965e-10	-0.439725	5.02025e-13	-4.25965e-10	-0.470553	4.77304e-05	-4.25965e-10	-0.410519
75717411	chr5:75717411:G:A	7.17076e-19	-2.1438	-4.01506e-10	9.59078e-14	-2.12582	-4.01506e-10	9.40597e-06	-2.03474	-4.01506e-10
75717743	chr5:75717743:T:A	2.04119e-18	-4.25965e-10	-1.09769	2.71097e-13	-4.25965e-10	-1.08673	2.46122e-05	-4.25965e-10	-1.07285
75717864	chr5:75717864:T:C	1.53308e-18	-4.25965e-10	-1.38395	2.02821e-13	-4.25965e-10	-1.37688	1.792e-05	-4.25965e-10	-1.39017
75718246	chr5:75718246:G:C	1.97042e-18	-4.25965e-10	-1.13298	2.57608e-13	-4.25965e-10	-1.13777	2.35691e-05	-4.25965e-10	-1.11615
75718248	chr5:75718248:G:A	1.04753e-17	-4.25965e-10	0.537796	1.42686e-12	-4.25965e-10	0.574025	0.00012073	-4.25965e-10	0.517466
75718708	chr5:75718708:A:G	7.43999e-19	-2.10694	-4.01506e-10	1.03104e-13	-2.05347	-4.01506e-10	9.29945e-06	-2.04613	-4.01506e-10
75718920	chr5:75718920:A:C	1.54412e-18	-4.25965e-10	-1.37677	2.03339e-13	-4.25965e-10	-1.37433	1.81962e-05	-4.25965e-10	-1.37487
75719173	chr5:75719173:A:G	1.48397e-18	-4.25965e-10	-1.4165	1.94815e-13	-4.25965e-10	-1.41715	1.74447e-05	-4.25965e-10	-1.41705
75719767	chr5:75719767:A:G	2.19529e-19	-2.20217	-1.12532	2.9347e-14	-2.1841	-1.12591	2.67631e-06	-2.17071	-1.12093
75719873	chr5:75719873:G:A	4.85797e-18	1.12972	-1.36032	4.10699e-13	0.678698	-1.35004	0.000140286	2.01465	-1.34706
75720264	chr5:75720264:A:G	2.15091e-18	-4.25965e-10	-1.04533	2.85589e-13	-4.25965e-10	-1.03465	2.59831e-05	-4.25965e-10	-1.01864
75720479	chr5:75720479:G:T	1.80671e-19	-2.16565	-1.35665	2.44098e-14	-2.13288	-1.36134	2.24278e-06	-2.11137	-1.357
75720769	chr5:75720769:G:T	9.37847e-18	1.77953	-1.35233	1.22907e-12	1.77751	-1.3527	0.000530367	3.35249	-1.35501
75721017	chr5:75721017:G:A	1.4863e-18	-4.25965e-10	-1.41494	1.95038e-13	-4.25965e-10	-1.41601	1.75286e-05	-4.25965e-10	-1.41225
75721043	chr5:75721043:G:C	2.16152e-19	-2.19042	-1.15257	2.89898e-14	-2.16885	-1.15341	2.6498e-06	-2.15318	-1.14842
75721118	chr5:75721118:A:G	3.65624e-19	-1.65532	-1.16206	3.68395e-14	-1.91047	-1.17217	3.84364e-06	-1.74896	-1.18071
75721164	chr5:75721164:A:G	2.16182e-19	-2.21488	-1.12798	2.87186e-14	-2.20305	-1.1286	2.60987e-06	-2.19318	-1.12361
75721494	chr5:75721494:G:A	7.10674e-19	-2.15276	-4.01506e-10	9.49475e-14	-2.13588	-4.01506e-10	9.27569e-06	-2.04869	-4.01506e-10
75721606	chr5:75721606:T:G	2.15716e-18	-4.25965e-10	-1.04243	2.8645e-13	-4.25965e-10	-1.03164	2.60627e-05	-4.25965e-10	-1.01558
75721608	chr5:75721608:C:T	8.94723e-18	1.73034	-1.35022	1.17261e-12	1.72848	-1.3507	0.000501047	3.29357	-1.35296
75721809	chr5:75721809:C:T	7.29441e-19	-2.1267	-4.01506e-10	1.0498e-13	-2.03543	-4.01506e-10	9.01001e-06	-2.07775	-4.01506e-10
75721887	chr5:75721887:A:G	1.52462e-18	-4.25965e-10	-1.38948	1.99191e-13	-4.25965e-10	-1.39494	1.78538e-05	-4.25965e-10	-1.39387
75722360	chr5:75722360:T:C	2.12492e-18	-4.25965e-10	-1.05749	2.82086e-13	-4.25965e-10	-1.04699	2.56595e-05	-4.25965e-10	-1.03117
75722373	chr5:75722373:G:A	8.66873e-18	1.66408	-1.31558	1.13256e-12	1.65901	-1.31599	0.000477326	3.21102	-1.31891
75722475	chr5:75722475:T:G	1.72087e-18	-4.25965e-10	-1.26839	2.29473e-13	-4.25965e-10	-1.25342	1.9975e-05	-4.25965e-10	-1.2816
75722957	chr5:75722957:T:A	1.60187e-17	0.962532	-4.01506e-10	2.40602e-12	1.09653	-4.01506e-10	0.000785371	2.39007	-4.01506e-10
75723045	chr5:75723045:A:G	2.23047e-18	-4.25965e-10	-1.00901	2.91234e-13	-4.25965e-10	-1.01508	2.67636e-05	-4.25965e-10	-0.989043
75723762	chr5:75723762:T:G	1.63317e-18	-4.25965e-10	-1.3207	2.14801e-13	-4.25965e-10	-1.31949	1.92872e-05	-4.25965e-10	-1.31664
75723931	chr5:75723931:C:A	7.56966e-19	-2.08966	-4.01506e-10	9.87788e-14	-2.09632	-4.01506e-10	8.74808e-06	-2.10725	-4.01506e-10
75724700	chr5:75724700:A:G	1.88612e-18	-4.25965e-10	-1.1767	2.44854e-13	-4.25965e-10	-1.18854	2.24495e-05	-4.25965e-10	-1.16482
75724752	chr5:75724752:A:T	3.00589e-18	-4.25965e-10	-0.710648	3.92629e-13	-4.25965e-10	-0.716338	3.62978e-05	-4.25965e-10	-0.684331
75724986	chr5:75724986:A:G	1.93826e-18	-4.25965e-10	-1.14943	2.55472e-13	-4.25965e-10	-1.14609	2.29896e-05	-4.25965e-10	-1.14104
75725305	chr5:75725305:G:A	1.68989e-18	-4.25965e-10	-1.28656	2.20995e-13	-4.25965e-10	-1.29106	1.97533e-05	-4.25965e-10	-1.29277
75725352	chr5:75725352:G:A	1.8632e-19	-2.13446	-1.35705	2.2947e-14	-2.20155	-1.35447	2.08014e-06	-2.18508	-1.35857
75725521	chr5:75725521:C:T	3.99676e-18	-4.25965e-10	-0.425738	5.41378e-13	-4.25965e-10	-0.395085	4.76904e-05	-4.25965e-10	-0.411357
75725887	chr5:75725887:C:A	2.24761e-18	-4.25965e-10	-1.00135	2.984e-13	-4.25965e-10	-0.990769	2.70443e-05	-4.25965e-10	-0.978611
75725932	chr5:75725932:T:A	6.80269e-19	-2.19649	-4.01506e-10	9.33665e-14	-2.15267	-4.01506e-10	8.12784e-06	-2.18079	-4.01506e-10
75726405	chr5:75726405:G:A	2.2164e-18	-4.25965e-10	-1.01534	2.89924e-13	-4.25965e-10	-1.01959	2.65886e-05	-4.25965e-10	-0.995606
75726669	chr5:75726669:A:G	8.83259e-18	-4.25965e-10	0.367226	1.19601e-12	-4.25965e-10	0.39754	0.000102036	-4.25965e-10	0.349242
75726869	chr5:75726869:C:T	3.2686e-18	0.789054	-1.41591	2.86978e-13	0.386622	-1.41642	7.40054e-05	1.44476	-1.4167
75726918	chr5:75726918:T:C	2.57851e-18	-4.25965e-10	-0.864009	3.34263e-13	-4.25965e-10	-0.877277	3.10074e-05	-4.25965e-10	-0.841861
75727164	chr5:75727164:T:C	2.87609e-18	-4.25965e-10	-0.75479	3.7765e-13	-4.25965e-10	-0.755236	3.35987e-05	-4.25965e-10	-0.761598
75727633	chr5:75727633:C:CAAACT	1.93821e-18	0.267515	-1.41697	1.73786e-13	-0.114769	-1.41661	4.11684e-05	0.857961	-1.41638
75727744	chr5:75727744:ATT:A	1.56297e-18	-4.25965e-10	-1.36464	2.04585e-13	-4.25965e-10	-1.36822	1.83131e-05	-4.25965e-10	-1.36847
75727751	chr5:75727751:C:T	2.58302e-18	-4.25965e-10	-0.862261	3.34826e-13	-4.25965e-10	-0.875592	3.10639e-05	-4.25965e-10	-0.84004
75727955	chr5:75727955:C:G	2.41485e-18	-4.25965e-10	-0.929586	3.12842e-13	-4.25965e-10	-0.943506	2.81104e-05	-4.25965e-10	-0.939948
75728056	chr5:75728056:C:T	1.6424e-19	-2.22152	-1.39613	2.15092e-14	-2.22202	-1.3987	1.94e-06	-2.21897	-1.39443
75728241	chr5:75728241:A:G	2.9809e-18	0.573784	-1.29278	3.94315e-13	0.573502	-1.28555	0.000127258	1.85797	-1.28784
75728249	chr5:75728249:C:T	7.37866e-19	-2.11522	-4.01506e-10	1.01396e-13	-2.07017	-4.01506e-10	9.24633e-06	-2.05186	-4.01506e-10
75728420	chr5:75728420:G:A	1.72881e-19	-2.21045	-1.35593	2.25236e-14	-2.21602	-1.35862	2.01771e-06	-2.22115	-1.35298
75728424	chr5:75728424:T:C	4.13487e-18	-4.25965e-10	-0.391768	5.35515e-13	-4.25965e-10	-0.405975	5.03051e-05	-4.25965e-10	-0.357981
75728565	chr5:75728565:C:T	2.05689e-18	-4.25965e-10	-1.09003	2.66717e-13	-4.25965e-10	-1.10301	2.45212e-05	-4.25965e-10	-1.07655
75729155	chr5:75729155:A:T	2.11585e-18	-4.25965e-10	-1.06177	2.75233e-13	-4.25965e-10	-1.07159	2.46434e-05	-4.25965e-10	-1.07158
75729174	chr5:75729174:C:A	1.66348e-19	-2.21885	-1.38605	2.17245e-14	-2.22166	-1.3891	1.95523e-06	-2.22158	-1.384
75729185	chr5:75729185:C:T	1.68477e-18	-4.25965e-10	-1.28959	2.20773e-13	-4.25965e-10	-1.29207	1.99292e-05	-4.25965e-10	-1.2839
75729389	chr5:75729389:T:G	5.51472e-18	-4.25965e-10	-0.103801	7.40153e-13	-4.25965e-10	-0.0823467	6.65014e-05	-4.25965e-10	-0.0788647
75729620	chr5:75729620:A:G	2.02942e-18	-4.25965e-10	-1.10347	2.63157e-13	-4.25965e-10	-1.11645	2.41853e-05	-4.25965e-10	-1.09034
75730557	chr5:75730557:C:T	2.38667e-18	-4.25965e-10	-0.941323	3.09171e-13	-4.25965e-10	-0.95531	2.86541e-05	-4.25965e-10	-0.920792
75730740	chr5:75730740:G:A	9.70701e-19	-1.84096	-4.01506e-10	1.39156e-13	-1.75361	-4.01506e-10	1.21746e-05	-1.77673	-4.01506e-10
75731188	chr5:75731188:A:G	2.6276e-19	-2.13771	-1.01002	3.23616e-14	-2.20334	-1.00889	2.93569e-06	-2.18451	-1.01464
75731232	chr5:75731232:T:C	2.25523e-18	-4.25965e-10	-0.99797	2.92728e-13	-4.25965e-10	-1.00996	2.70258e-05	-4.25965e-10	-0.979296
75731310	chr5:75731310:A:C	2.46469e-18	-4.25965e-10	-0.909157	3.19e-13	-4.25965e-10	-0.924014	2.96103e-05	-4.25965e-10	-0.887965
75731330	chr5:75731330:A:G	3.17982e-19	-2.15109	-0.80589	3.94642e-14	-2.20921	-0.804602	3.56651e-06	-2.19312	-0.81138
75731787	chr5:75731787:A:G	2.02875e-18	-4.25965e-10	-1.1038	2.63176e-13	-4.25965e-10	-1.11638	2.41769e-05	-4.25965e-10	-1.09069
75731826	chr5:75731826:C:T	2.03205e-18	-4.25965e-10	-1.10218	2.63524e-13	-4.25965e-10	-1.11506	2.42177e-05	-4.25965e-10	-1.089
75731861	chr5:75731861:C:T	1.5085e-18	-4.25965e-10	-1.4001	1.97531e-13	-4.25965e-10	-1.40331	1.78332e-05	-4.25965e-10	-1.39503
75731937	chr5:75731937:T:C	1.54431e-18	-4.25965e-10	-1.37665	2.03617e-13	-4.25965e-10	-1.37296	1.80235e-05	-4.25965e-10	-1.38441
75732044	chr5:75732044:C:A	2.34488e-18	-4.25965e-10	-0.958987	3.07856e-13	-4.25965e-10	-0.959572	2.77341e-05	-4.25965e-10	-0.953425
75732664	chr5:75732664:C:G	2.93145e-18	0.600607	-1.33633	3.92578e-13	0.61753	-1.334	0.000129387	1.91107	-1.32435
75732682	chr5:75732682:T:C	2.47459e-18	-4.25965e-10	-0.905146	3.20387e-13	-4.25965e-10	-0.919675	2.97352e-05	-4.25965e-10	-0.883755
75732691	chr5:75732691:G:A	2.41139e-18	0.288059	-1.21908	3.19796e-13	0.294173	-1.21569	9.7207e-05	1.5177	-1.21694
75732902	chr5:75732902:G:A	2.90808e-19	-2.20562	-0.840691	3.70998e-14	-2.22169	-0.853904	3.40018e-06	-2.2213	-0.830957
75733220	chr5:75733220:CT:C	1.70472e-18	-4.25965e-10	-1.27782	2.23356e-13	-4.25965e-10	-1.28044	2.01694e-05	-4.25965e-10	-1.27192
75733959	chr5:75733959:T:C	1.93042e-18	0.257971	-1.41145	1.77741e-13	-0.0989657	-1.40991	4.1896e-05	0.868325	-1.40922
75734209	chr5:75734209:G:A	2.52157e-18	0.529554	-1.41589	2.30147e-13	0.164841	-1.41532	5.70653e-05	1.18285	-1.41474
75734326	chr5:75734326:G:A	1.79189e-19	-2.18551	-1.34503	2.31883e-14	-2.19734	-1.34822	2.06525e-06	-2.20899	-1.34184
75734370	chr5:75734370:G:A	3.32028e-18	-4.25965e-10	-0.611174	4.28764e-13	-4.25965e-10	-0.628297	4.01099e-05	-4.25965e-10	-0.584465
75734765	chr5:75734765:TAA:T	1.44193e-17	-4.25965e-10	0.857344	1.96846e-12	-4.25965e-10	0.895804	0.00019003	-4.25965e-10	0.971096
75735200	chr5:75735200:T:G	2.0844e-18	-4.25965e-10	-1.07674	2.72747e-13	-4.25965e-10	-1.08066	2.45136e-05	-4.25965e-10	-1.07686
75735502	chr5:75735502:T:G	1.56215e-18	-4.25965e-10	-1.36516	2.03948e-13	-4.25965e-10	-1.37134	1.85334e-05	-4.25965e-10	-1.35651
75735516	chr5:75735516:G:A	1.74313e-18	-4.25965e-10	-1.25554	2.2811e-13	-4.25965e-10	-1.25938	2.06314e-05	-4.25965e-10	-1.24927
75735581	chr5:75735581:T:A	1.69375e-19	-2.20277	-1.38409	2.19763e-14	-2.21189	-1.38734	1.96534e-06	-2.21843	-1.38199
75735673	chr5:75735673:A:G	1.61705e-18	-4.25965e-10	-1.33062	2.11445e-13	-4.25965e-10	-1.33524	1.89238e-05	-4.25965e-10	-1.33567
75736061	chr5:75736061:C:T	2.11327e-18	-4.25965e-10	-1.06299	2.79685e-13	-4.25965e-10	-1.05554	2.53763e-05	-4.25965e-10	-1.04227
75736733	chr5:75736733:T:C	1.96035e-18	-4.25965e-10	-1.1381	2.55003e-13	-4.25965e-10	-1.14793	2.28563e-05	-4.25965e-10	-1.14686
75737207	chr5:75737207:G:A	1.21312e-17	-4.25965e-10	0.68456	1.66133e-12	-4.25965e-10	0.726172	0.000159109	-4.25965e-10	0.793505
75737403	chr5:75737403:G:A	2.60863e-18	-4.25965e-10	-0.852398	3.38265e-13	-4.25965e-10	-0.865373	3.09566e-05	-4.25965e-10	-0.843501
75737492	chr5:75737492:A:T	1.48306e-18	-4.25965e-10	-1.41711	1.94852e-13	-4.25965e-10	-1.41696	1.74447e-05	-4.25965e-10	-1.41705
75737896	chr5:75737896:A:G	2.642e-18	-4.25965e-10	-0.839686	3.41434e-13	-4.25965e-10	-0.85605	3.17774e-05	-4.25965e-10	-0.817333
75737937	chr5:75737937:T:A	9.52819e-18	1.54709	-1.10405	1.2496e-12	1.53251	-1.09113	0.000484657	3.00176	-1.0944
75737958	chr5:75737958:A:G	1.62176e-18	-4.25965e-10	-1.32771	2.13265e-13	-4.25965e-10	-1.32667	1.92318e-05	-4.25965e-10	-1.31952
75739053	chr5:75739053:C:T	1.57904e-18	-4.25965e-10	-1.35441	2.06959e-13	-4.25965e-10	-1.35668	1.87716e-05	-4.25965e-10	-1.34374
75739086	chr5:75739086:C:T	5.14246e-18	-4.25965e-10	-0.17369	6.82568e-13	-4.25965e-10	-0.163342	6.59452e-05	-4.25965e-10	-0.0872638
75739402	chr5:75739402:C:T	3.26614e-18	-4.25965e-10	-0.627612	4.23847e-13	-4.25965e-10	-0.639832	3.94706e-05	-4.25965e-10	-0.600532
75739436	chr5:75739436:C:T	2.80032e-18	-4.25965e-10	-0.781488	3.62634e-13	-4.25965e-10	-0.79581	3.37159e-05	-4.25965e-10	-0.758116
75739544	chr5:75739544:C:G	2.86552e-18	-4.25965e-10	-0.758473	3.70928e-13	-4.25965e-10	-0.773196	3.45151e-05	-4.25965e-10	-0.734691
75739577	chr5:75739577:C:T	1.81739e-18	-1.21382	-4.01506e-10	2.25056e-13	-1.27285	-4.01506e-10	2.10452e-05	-1.22942	-4.01506e-10
75739771	chr5:75739771:C:A	1.65378e-18	-4.25965e-10	-1.30816	2.14867e-13	-4.25965e-10	-1.31918	1.95141e-05	-4.25965e-10	-1.30495
75740734	chr5:75740734:C:T	2.9366e-18	-4.25965e-10	-0.733971	3.82378e-13	-4.25965e-10	-0.742793	3.53892e-05	-4.25965e-10	-0.709681
75740770	chr5:75740770:A:T	1.49572e-18	-4.25965e-10	-1.40862	1.96271e-13	-4.25965e-10	-1.40971	1.76628e-05	-4.25965e-10	-1.40463
75741261	chr5:75741261:A:G	4.49345e-17	2.49136	-0.497381	2.90424e-12	1.79157	-0.506843	0.00110568	3.21391	-0.481782
75741470	chr5:75741470:C:G	8.90038e-18	1.68407	-1.3092	5.77275e-13	0.985675	-1.31656	0.000183087	2.25328	-1.3194
75741567	chr5:75741567:C:T	3.37377e-19	-1.6392	-1.25858	3.80719e-14	-1.79146	-1.25827	3.65009e-06	-1.72068	-1.26066
75741936	chr5:75741936:T:A	4.3566e-18	1.03882	-1.37835	5.12464e-13	0.932021	-1.38199	0.00018706	2.32497	-1.36962
75742162	chr5:75742162:T:C	1.78114e-19	-2.21536	-1.32119	2.3156e-14	-2.22009	-1.32686	2.08664e-06	-2.22214	-1.3184
75742250	chr5:75742250:C:G	3.50165e-19	-2.06352	-0.79705	4.23037e-14	-2.14051	-0.80382	3.90736e-06	-2.11558	-0.797647
75742396	chr5:75742396:G:C	1.66548e-19	-2.20503	-1.39867	2.16329e-14	-2.21453	-1.40046	1.93006e-06	-2.22085	-1.39768
75742442	chr5:75742442:G:A	4.03328e-17	3.00585	-1.1199	2.37751e-12	2.21181	-1.12721	0.000953707	3.70328	-1.11901
75742606	chr5:75742606:T:G	1.44491e-17	2.24235	-1.38294	1.01495e-12	1.62164	-1.38825	0.000336976	2.93236	-1.38844
75742839	chr5:75742839:A:G	5.0435e-19	-2.16435	-0.331355	6.81889e-14	-2.14134	-0.325582	6.42576e-06	-2.10378	-0.311992
75742893	chr5:75742893:C:G	1.36839e-18	-0.453098	-1.04449	1.27387e-13	-0.78806	-1.05391	2.52704e-05	-0.0182161	-1.02824
75742937	chr5:75742937:C:CT	2.3865e-19	-2.05974	-1.18424	2.947e-14	-2.12126	-1.18458	2.71987e-06	-2.09153	-1.18398
75743007	chr5:75743007:C:T	8.76743e-19	-1.94276	-4.01506e-10	1.13749e-13	-1.95521	-4.01506e-10	1.08347e-05	-1.89334	-4.01506e-10
75743022	chr5:75743022:C:T	2.03571e-18	-4.25965e-10	-1.10038	2.66245e-13	-4.25965e-10	-1.10479	2.43538e-05	-4.25965e-10	-1.0834
75743076	chr5:75743076:T:A	2.4406e-18	0.495006	-1.41398	1.82999e-13	-0.0680751	-1.41165	4.55359e-05	0.954256	-1.41184
75743327	chr5:75743327:C:T	4.4837e-18	-4.25965e-10	-0.310774	5.70059e-13	-4.25965e-10	-0.343464	5.28924e-05	-4.25965e-10	-0.307827
75743413	chr5:75743413:G:C	3.18916e-18	-4.25965e-10	-0.651464	4.24731e-13	-4.25965e-10	-0.637747	3.77518e-05	-4.25965e-10	-0.645054
75744159	chr5:75744159:C:CT	1.50317e-18	-4.25965e-10	-1.40364	1.9768e-13	-4.25965e-10	-1.40255	1.7689e-05	-4.25965e-10	-1.40314
75744268	chr5:75744268:C:T	1.56252e-18	-4.25965e-10	-1.36492	2.03561e-13	-4.25965e-10	-1.37324	1.83147e-05	-4.25965e-10	-1.36838
75744492	chr5:75744492:T:C	7.16515e-19	-2.14458	-4.01506e-10	9.80169e-14	-2.10406	-4.01506e-10	8.91221e-06	-2.08867	-4.01506e-10
75744737	chr5:75744737:A:G	2.39029e-18	-0.939807	-4.01506e-10	2.95407e-13	-1.00085	-4.01506e-10	2.64793e-05	-0.999724	-4.01506e-10
75745537	chr5:75745537:T:G	6.91382e-19	-1.48206	-0.698224	8.17668e-14	-1.59914	-0.686191	1.09452e-05	-1.19596	-0.68722
75745548	chr5:75745548:A:T	3.07149e-18	-4.25965e-10	-0.68906	4.02485e-13	-4.25965e-10	-0.691545	3.68679e-05	-4.25965e-10	-0.668746
75745670	chr5:75745670:G:A	6.65103e-19	-2.21903	-4.01506e-10	8.72925e-14	-2.21994	-4.01506e-10	7.85209e-06	-2.21531	-4.01506e-10
75745736	chr5:75745736:T:C	3.93253e-19	-1.37736	-1.36717	4.45666e-14	-1.52838	-1.36384	6.0696e-06	-1.10476	-1.36803
75746100	chr5:75746100:A:G	1.00557e-17	0.49692	-4.01506e-10	1.56248e-12	0.664829	-4.01506e-10	0.000308143	1.45448	-4.01506e-10
75746121	chr5:75746121:A:G	4.27439e-19	-1.86925	-0.791921	4.88558e-14	-1.99265	-0.807681	5.57912e-06	-1.77422	-0.782837
75746287	chr5:75746287:C:A	7.33103e-18	-4.25965e-10	0.180893	9.67759e-13	-4.25965e-10	0.18578	8.69592e-05	-4.25965e-10	0.189352
75746447	chr5:75746447:G:A	1.682e-18	-4.25965e-10	-1.29124	2.23377e-13	-4.25965e-10	-1.28034	2.02807e-05	-4.25965e-10	-1.26642
75746450	chr5:75746450:C:T	2.84627e-18	-4.25965e-10	-0.765214	3.7254e-13	-4.25965e-10	-0.768858	3.4192e-05	-4.25965e-10	-0.744095
75746532	chr5:75746532:G:A	1.55355e-18	-4.25965e-10	-1.37068	2.02568e-13	-4.25965e-10	-1.37813	1.83813e-05	-4.25965e-10	-1.36475
75746538	chr5:75746538:G:A	1.64866e-18	-4.25965e-10	-1.31126	2.14012e-13	-4.25965e-10	-1.32317	1.92972e-05	-4.25965e-10	-1.31613
75746842	chr5:75746842:A:G	1.02224e-18	-1.46205	-0.327177	1.20539e-13	-1.58083	-0.316398	1.62893e-05	-1.17167	-0.313907
75746943	chr5:75746943:G:A	3.02344e-18	-4.25965e-10	-0.704826	3.96178e-13	-4.25965e-10	-0.707341	3.62865e-05	-4.25965e-10	-0.684641
75746988	chr5:75746988:T:G	3.11327e-18	-4.25965e-10	-0.675547	4.07957e-13	-4.25965e-10	-0.678043	3.73802e-05	-4.25965e-10	-0.654946
75747088	chr5:75747088:G:A	1.21057e-18	-0.402877	-1.21725	9.74873e-14	-0.877227	-1.23225	1.81533e-05	-0.140808	-1.23642
75747126	chr5:75747126:G:A	3.04565e-18	-4.25965e-10	-0.697509	3.99099e-13	-4.25965e-10	-0.699995	3.65567e-05	-4.25965e-10	-0.677223
75747214	chr5:75747214:G:T	1.60248e-18	-4.25965e-10	-1.33967	2.08448e-13	-4.25965e-10	-1.34951	1.89946e-05	-4.25965e-10	-1.33193
75747780	chr5:75747780:G:A	3.08619e-19	-2.00415	-0.982721	4.14996e-14	-1.98775	-0.975773	3.87659e-06	-1.93522	-0.985907
75748812	chr5:75748812:G:A	2.76036e-18	-4.25965e-10	-0.79586	3.61602e-13	-4.25965e-10	-0.79866	3.31463e-05	-4.25965e-10	-0.775157
75748860	chr5:75748860:A:C	3.60176e-18	-1.7433	1.2135	3.89938e-13	-1.89222	1.169	4.99635e-05	-1.62419	1.25939
75748873	chr5:75748873:A:G	2.86633e-18	-4.25965e-10	-0.758191	3.75911e-13	-4.25965e-10	-0.759852	3.43762e-05	-4.25965e-10	-0.738723
75748924	chr5:75748924:C:T	1.18062e-18	-1.46204	-0.183139	1.39141e-13	-1.58197	-0.171741	1.88018e-05	-1.17323	-0.168908
75749022	chr5:75749022:C:T	7.65059e-19	-1.7245	-0.35452	8.37604e-14	-1.90243	-0.358811	9.80714e-06	-1.63804	-0.354941
75749105	chr5:75749105:C:T	1.64388e-18	-4.25965e-10	-1.31416	2.1335e-13	-4.25965e-10	-1.32627	1.95026e-05	-4.25965e-10	-1.30554
75749134	chr5:75749134:A:G	3.01303e-18	-4.25965e-10	-0.708275	3.95127e-13	-4.25965e-10	-0.709997	3.61617e-05	-4.25965e-10	-0.688088
75749149	chr5:75749149:C:T	1.59452e-18	-4.25965e-10	-1.34465	2.07433e-13	-4.25965e-10	-1.3544	1.86782e-05	-4.25965e-10	-1.34873
75749358	chr5:75749358:A:G	1.50308e-18	-4.25965e-10	-1.40371	1.9765e-13	-4.25965e-10	-1.4027	1.76891e-05	-4.25965e-10	-1.40314
75749409	chr5:75749409:T:C	8.04845e-19	-1.4814	-0.546925	7.97713e-14	-1.73281	-0.57723	9.94633e-06	-1.39931	-0.579578
75749694	chr5:75749694:T:C	1.63345e-18	-4.25965e-10	-1.32052	2.12012e-13	-4.25965e-10	-1.33256	1.93738e-05	-4.25965e-10	-1.31217
75749817	chr5:75749817:G:T	1.98158e-18	-4.25965e-10	-1.12733	2.59462e-13	-4.25965e-10	-1.13059	2.34052e-05	-4.25965e-10	-1.12313
75749850	chr5:75749850:G:A	1.74971e-18	-1.61121	0.359443	1.74249e-13	-1.83297	0.304251	2.16556e-05	-1.54562	0.344803
75750070	chr5:75750070:C:T	1.57858e-18	-4.25965e-10	-1.3547	2.05463e-13	-4.25965e-10	-1.36394	1.84982e-05	-4.25965e-10	-1.35842
75750118	chr5:75750118:C:T	3.11058e-19	-1.96306	-1.01594	4.19272e-14	-1.94415	-1.00912	3.93109e-06	-1.88811	-1.01906
75750530	chr5:75750530:CA:C	1.53716e-18	-4.25965e-10	-1.38128	2.0316e-13	-4.25965e-10	-1.37521	1.81105e-05	-4.25965e-10	-1.37959
75750534	chr5:75750534:G:T	8.47703e-19	-1.97645	-4.01506e-10	1.07456e-13	-2.01212	-4.01506e-10	1.01638e-05	-1.95725	-4.01506e-10
75750829	chr5:75750829:A:G	3.00778e-18	-4.25965e-10	-0.710019	3.9444e-13	-4.25965e-10	-0.711736	3.6097e-05	-4.25965e-10	-0.689877
75751137	chr5:75751137:A:G	6.90783e-19	-1.5999	-0.581254	6.82705e-14	-1.8428	-0.622922	8.2652e-06	-1.55624	-0.607793
75751156	chr5:75751156:A:G	2.71251e-18	-4.25965e-10	-0.813348	3.55747e-13	-4.25965e-10	-0.814985	3.25045e-05	-4.25965e-10	-0.794708
75751277	chr5:75751277:A:G	1.22145e-18	-1.61119	-4.01506e-10	1.58651e-13	-1.6225	-4.01506e-10	1.49376e-05	-1.57221	-4.01506e-10
75751333	chr5:75751333:G:A	2.5796e-18	-0.863589	-4.01506e-10	3.17382e-13	-0.929098	-4.01506e-10	3.03202e-05	-0.864272	-4.01506e-10
75751469	chr5:75751469:G:A	3.01677e-18	-4.25965e-10	-0.707035	3.95528e-13	-4.25965e-10	-0.708983	3.62068e-05	-4.25965e-10	-0.68684
75751498	chr5:75751498:C:A	1.51481e-18	-4.25965e-10	-1.39593	1.97969e-13	-4.25965e-10	-1.40109	1.78899e-05	-4.25965e-10	-1.39185
75751999	chr5:75751999:G:C	1.49565e-18	-4.25965e-10	-1.40866	1.96561e-13	-4.25965e-10	-1.40823	1.75994e-05	-4.25965e-10	-1.40822
75752070	chr5:75752070:C:T	1.62802e-19	-2.2191	-1.40735	2.20997e-14	-2.18709	-1.40655	1.9205e-06	-2.21905	-1.40445
75752389	chr5:75752389:A:G	1.59704e-18	-4.25965e-10	-1.34307	2.11395e-13	-4.25965e-10	-1.33548	1.91507e-05	-4.25965e-10	-1.32375
75752546	chr5:75752546:G:T	1.72583e-18	-4.25965e-10	-1.26552	2.28075e-13	-4.25965e-10	-1.25953	2.03061e-05	-4.25965e-10	-1.26516
75752935	chr5:75752935:C:T	1.6032e-18	-4.25965e-10	-1.33922	2.08533e-13	-4.25965e-10	-1.3491	1.87421e-05	-4.25965e-10	-1.34531
75753160	chr5:75753160:G:A	1.59704e-18	-4.25965e-10	-1.34307	2.10654e-13	-4.25965e-10	-1.33899	1.88691e-05	-4.25965e-10	-1.33856
75753164	chr5:75753164:C:A	1.50517e-18	-4.25965e-10	-1.40232	1.96905e-13	-4.25965e-10	-1.40648	1.77638e-05	-4.25965e-10	-1.39892
75753171	chr5:75753171:T:C	2.03119e-17	-4.25965e-10	1.19999	2.66048e-12	-4.25965e-10	1.19706	0.000251834	-4.25965e-10	1.25268
75753428	chr5:75753428:C:A	2.67399e-18	-4.25965e-10	-0.827649	3.50429e-13	-4.25965e-10	-0.830046	3.20905e-05	-4.25965e-10	-0.807526
75753594	chr5:75753594:G:C	1.30826e-17	-4.25965e-10	0.760058	1.67861e-12	-4.25965e-10	0.736515	0.000159535	-4.25965e-10	0.796175
75753694	chr5:75753694:G:A	2.21069e-18	-4.25965e-10	-1.01792	2.87269e-13	-4.25965e-10	-1.02878	2.6543e-05	-4.25965e-10	-0.997321
75753880	chr5:75753880:A:G	3.85736e-19	-2.01795	-0.745871	4.43853e-14	-2.13099	-0.765304	4.62089e-06	-1.97349	-0.772014
75755475	chr5:75755475:A:G	1.68346e-18	-4.25965e-10	-1.29037	2.22437e-13	-4.25965e-10	-1.28456	1.98048e-05	-4.25965e-10	-1.29016
75755604	chr5:75755604:T:C	2.8386e-19	-2.06907	-1.00142	3.80494e-14	-2.05629	-0.994033	3.52323e-06	-2.01197	-1.00474
75755859	chr5:75755859:C:T	1.74686e-19	-2.15728	-1.39871	2.21268e-14	-2.19594	-1.39648	2.2222e-06	-2.07717	-1.40042
75756088	chr5:75756088:T:G	1.68139e-18	-4.25965e-10	-1.2916	2.22141e-13	-4.25965e-10	-1.28589	1.97805e-05	-4.25965e-10	-1.29139
75756259	chr5:75756259:C:G	2.84983e-19	-2.07795	-0.988599	3.81902e-14	-2.06532	-0.981301	3.53114e-06	-2.02251	-0.991959
75756312	chr5:75756312:C:T	1.68122e-18	-4.25965e-10	-1.2917	2.22122e-13	-4.25965e-10	-1.28598	1.97785e-05	-4.25965e-10	-1.29149
75756349	chr5:75756349:A:G	1.65556e-18	-4.25965e-10	-1.30708	2.18756e-13	-4.25965e-10	-1.30125	1.94786e-05	-4.25965e-10	-1.30677
75757037	chr5:75757037:G:T	1.48314e-18	-4.25965e-10	-1.41706	1.94809e-13	-4.25965e-10	-1.41718	1.74537e-05	-4.25965e-10	-1.41653
75757040	chr5:75757040:T:C	2.80018e-19	-2.10888	-0.975248	3.73117e-14	-2.09849	-0.971408	3.44057e-06	-2.06028	-0.98017
75757657	chr5:75757657:G:A	2.6216e-19	-1.93563	-1.2144	2.93943e-14	-2.08216	-1.22624	3.29622e-06	-1.85264	-1.23067
75757840	chr5:75757840:G:A	1.76532e-18	-4.25965e-10	-1.24289	2.3496e-13	-4.25965e-10	-1.22979	2.13777e-05	-4.25965e-10	-1.21374
75757928	chr5:75757928:A:G	1.48321e-18	-4.25965e-10	-1.41702	1.94932e-13	-4.25965e-10	-1.41655	1.74425e-05	-4.25965e-10	-1.41718
75758016	chr5:75758016:C:A	8.45842e-18	-4.25965e-10	0.32394	1.10825e-12	-4.25965e-10	0.321332	0.000100392	-4.25965e-10	0.332997
75758180	chr5:75758180:CAT:C	7.79094e-19	-2.06085	-4.01506e-10	1.02389e-13	-2.06042	-4.01506e-10	1.02224e-05	-1.95151	-4.01506e-10
75758191	chr5:75758191:A:G	3.83718e-18	-4.25965e-10	-0.466484	4.80409e-13	-4.25965e-10	-0.514566	4.59302e-05	-4.25965e-10	-0.448964
75758498	chr5:75758498:C:T	2.50958e-18	-4.25965e-10	-0.891108	3.29629e-13	-4.25965e-10	-0.891236	2.9602e-05	-4.25965e-10	-0.888245
75758597	chr5:75758597:C:T	1.57717e-18	-4.25965e-10	-1.35559	2.08154e-13	-4.25965e-10	-1.35092	1.85555e-05	-4.25965e-10	-1.35532
75758782	chr5:75758782:C:T	1.49362e-18	-4.25965e-10	-1.41002	1.95436e-13	-4.25965e-10	-1.41397	1.7543e-05	-4.25965e-10	-1.41143
75759029	chr5:75759029:T:C	1.5181e-18	-4.25965e-10	-1.39376	1.9813e-13	-4.25965e-10	-1.40028	1.77116e-05	-4.25965e-10	-1.40187
75759487	chr5:75759487:T:C	2.76459e-18	-4.25965e-10	-0.794331	3.57275e-13	-4.25965e-10	-0.810697	3.33521e-05	-4.25965e-10	-0.768966
75760224	chr5:75760224:C:T	3.81807e-18	-4.25965e-10	-0.471476	5.24393e-13	-4.25965e-10	-0.426963	4.52994e-05	-4.25965e-10	-0.462793
75760601	chr5:75760601:G:A	1.52577e-18	-4.25965e-10	-1.38873	1.98989e-13	-4.25965e-10	-1.39595	1.77847e-05	-4.25965e-10	-1.39775
75760670	chr5:75760670:C:T	2.30551e-19	-1.96139	-1.31711	2.689e-14	-2.08187	-1.31558	2.9954e-06	-1.86263	-1.31638
75760746	chr5:75760746:C:T	1.48703e-18	-4.25965e-10	-1.41444	1.95362e-13	-4.25965e-10	-1.41435	1.74936e-05	-4.25965e-10	-1.41425
75760832	chr5:75760832:C:T	2.56644e-19	-2.02139	-1.1499	2.95631e-14	-2.13934	-1.16334	3.08495e-06	-1.98293	-1.16662
75760833	chr5:75760833:C:G	2.59744e-19	-2.01818	-1.1411	2.98766e-14	-2.13733	-1.1548	3.12245e-06	-1.97935	-1.15812
75760835	chr5:75760835:GTC:G	1.90766e-18	-4.25965e-10	-1.16535	2.52865e-13	-4.25965e-10	-1.15635	2.25872e-05	-4.25965e-10	-1.1587
75760935	chr5:75760935:A:G	1.48319e-18	-4.25965e-10	-1.41703	1.94926e-13	-4.25965e-10	-1.41658	1.74425e-05	-4.25965e-10	-1.41718
75761146	chr5:75761146:T:G	1.48465e-18	-4.25965e-10	-1.41604	1.95037e-13	-4.25965e-10	-1.41601	1.74645e-05	-4.25965e-10	-1.41592
75761605	chr5:75761605:A:C	3.72922e-18	-4.25965e-10	-0.495025	5.08048e-13	-4.25965e-10	-0.458628	4.4153e-05	-4.25965e-10	-0.488427
75761708	chr5:75761708:G:C	5.01948e-19	-1.94355	-0.556927	5.38602e-14	-2.10305	-0.599765	5.95247e-06	-1.90968	-0.5826
75761712	chr5:75761712:G:A	6.70805e-19	-2.2105	-4.01506e-10	8.94274e-14	-2.19578	-4.01506e-10	8.06937e-06	-2.18801	-4.01506e-10
75761781	chr5:75761781:T:C	1.48474e-18	-4.25965e-10	-1.41598	1.95049e-13	-4.25965e-10	-1.41595	1.74656e-05	-4.25965e-10	-1.41585
75761872	chr5:75761872:T:C	1.57737e-18	-4.25965e-10	-1.35546	2.0669e-13	-4.25965e-10	-1.35798	1.85374e-05	-4.25965e-10	-1.3563
75761970	chr5:75761970:G:A	1.48461e-18	-4.25965e-10	-1.41607	1.95031e-13	-4.25965e-10	-1.41604	1.74639e-05	-4.25965e-10	-1.41595
75762165	chr5:75762165:C:A	1.48455e-18	-4.25965e-10	-1.41611	1.95024e-13	-4.25965e-10	-1.41608	1.74632e-05	-4.25965e-10	-1.41599
75762173	chr5:75762173:A:G	1.49373e-18	-4.25965e-10	-1.40994	1.96938e-13	-4.25965e-10	-1.40631	1.75544e-05	-4.25965e-10	-1.41078
75762651	chr5:75762651:TATC:T	1.48299e-18	-4.25965e-10	-1.41716	1.94864e-13	-4.25965e-10	-1.4169	1.7444e-05	-4.25965e-10	-1.41709
75762672	chr5:75762672:T:A	1.48432e-18	-4.25965e-10	-1.41626	1.94993e-13	-4.25965e-10	-1.41624	1.74604e-05	-4.25965e-10	-1.41615
75762754	chr5:75762754:C:T	2.26742e-19	-1.97085	-1.32431	2.64755e-14	-2.09018	-1.3228	2.93591e-06	-1.87489	-1.32418
75762755	chr5:75762755:G:A	1.48303e-18	-4.25965e-10	-1.41713	1.94882e-13	-4.25965e-10	-1.41681	1.74434e-05	-4.25965e-10	-1.41713
75763047	chr5:75763047:T:A	2.67971e-18	-4.25965e-10	-0.825512	3.6382e-13	-4.25965e-10	-0.792545	3.19129e-05	-4.25965e-10	-0.813076
75763356	chr5:75763356:A:T	2.50156e-18	-4.25965e-10	-0.894308	3.23976e-13	-4.25965e-10	-0.908533	3.01162e-05	-4.25965e-10	-0.871023
75763360	chr5:75763360:A:G	7.90431e-19	-2.0464	-4.01506e-10	1.04025e-13	-2.04457	-4.01506e-10	1.04105e-05	-1.93327	-4.01506e-10
75763832	chr5:75763832:G:A	2.50812e-18	-4.25965e-10	-0.891687	3.24814e-13	-4.25965e-10	-0.90595	3.01969e-05	-4.25965e-10	-0.868349
75764091	chr5:75764091:C:T	1.48296e-18	-4.25965e-10	-1.41718	1.9481e-13	-4.25965e-10	-1.41718	1.74425e-05	-4.25965e-10	-1.41718
75764109	chr5:75764109:T:C	2.07705e-18	-4.25965e-10	-1.08027	2.74579e-13	-4.25965e-10	-1.07397	2.44744e-05	-4.25965e-10	-1.07846
75764112	chr5:75764112:A:G	8.24521e-19	-2.00417	-4.01506e-10	1.05204e-13	-2.03331	-4.01506e-10	9.9481e-06	-1.97871	-4.01506e-10
75764204	chr5:75764204:G:A	1.48296e-18	-4.25965e-10	-1.41718	1.9481e-13	-4.25965e-10	-1.41718	1.74425e-05	-4.25965e-10	-1.41718
75764656	chr5:75764656:A:G	1.70152e-18	-4.25965e-10	-1.2797	2.25239e-13	-4.25965e-10	-1.27204	2.00714e-05	-4.25965e-10	-1.27679
75764812	chr5:75764812:A:G	1.48297e-18	-4.25965e-10	-1.41718	1.9481e-13	-4.25965e-10	-1.41718	1.74424e-05	-4.25965e-10	-1.41718
75765056	chr5:75765056:C:G	1.49583e-18	-4.25965e-10	-1.40854	1.96596e-13	-4.25965e-10	-1.40805	1.76006e-05	-4.25965e-10	-1.40815
75765082	chr5:75765082:C:G	1.49453e-18	-4.25965e-10	-1.40941	1.96421e-13	-4.25965e-10	-1.40894	1.75849e-05	-4.25965e-10	-1.40904
75765164	chr5:75765164:G:A	1.49556e-18	-4.25965e-10	-1.40872	1.96563e-13	-4.25965e-10	-1.40822	1.75973e-05	-4.25965e-10	-1.40834
75765319	chr5:75765319:A:G	2.04696e-19	-2.07991	-1.31754	2.68339e-14	-2.07649	-1.32305	2.66825e-06	-1.97545	-1.31921
75765485	chr5:75765485:G:A	1.48649e-18	-4.25965e-10	-1.4148	1.95308e-13	-4.25965e-10	-1.41462	1.74872e-05	-4.25965e-10	-1.41462
75765640	chr5:75765640:A:G	1.48297e-18	-4.25965e-10	-1.41718	1.9481e-13	-4.25965e-10	-1.41718	1.74424e-05	-4.25965e-10	-1.41718
75766113	chr5:75766113:G:A	6.65425e-19	-2.21855	-4.01506e-10	8.7643e-14	-2.21593	-4.01506e-10	7.98294e-06	-2.19878	-4.01506e-10
75766164	chr5:75766164:C:T	1.96375e-19	-2.13787	-1.30108	2.4518e-14	-2.19435	-1.29545	2.49347e-06	-2.06574	-1.29667
75766295	chr5:75766295:T:A	1.615e-18	-4.25965e-10	-1.33189	2.10354e-13	-4.25965e-10	-1.34041	1.89043e-05	-4.25965e-10	-1.3367
75766302	chr5:75766302:A:G	2.25071e-19	-2.04787	-1.25469	2.645e-14	-2.15282	-1.26113	2.82509e-06	-1.9728	-1.26475
75766451	chr5:75766451:T:C	1.48296e-18	-4.25965e-10	-1.41718	1.9481e-13	-4.25965e-10	-1.41718	1.74425e-05	-4.25965e-10	-1.41718
75766518	chr5:75766518:A:G	1.54374e-18	-4.25965e-10	-1.37701	2.03759e-13	-4.25965e-10	-1.37227	1.81307e-05	-4.25965e-10	-1.37848
75766625	chr5:75766625:G:A	2.42063e-19	-2.06537	-1.16441	2.83158e-14	-2.16721	-1.17858	2.9041e-06	-2.03018	-1.17979
75766738	chr5:75766738:G:T	1.48297e-18	-4.25965e-10	-1.41718	1.9481e-13	-4.25965e-10	-1.41718	1.74424e-05	-4.25965e-10	-1.41718
75766849	chr5:75766849:CAGTACT:C	1.48296e-18	-4.25965e-10	-1.41718	1.9481e-13	-4.25965e-10	-1.41718	1.74425e-05	-4.25965e-10	-1.41718
75766918	chr5:75766918:G:C	2.39133e-19	-2.02084	-1.22112	2.7812e-14	-2.13553	-1.2282	3.01527e-06	-1.94022	-1.23218
75766958	chr5:75766958:G:A	1.48785e-18	-4.25965e-10	-1.41389	1.95761e-13	-4.25965e-10	-1.41231	1.74747e-05	-4.25965e-10	-1.41533
75766975	chr5:75766975:G:A	1.70311e-18	-1.27877	-4.01506e-10	2.19173e-13	-1.29934	-4.01506e-10	2.08556e-05	-1.23846	-4.01506e-10
75767313	chr5:75767313:T:C	1.52794e-18	-4.25965e-10	-1.38731	1.99283e-13	-4.25965e-10	-1.39448	1.78058e-05	-4.25965e-10	-1.39656
75767323	chr5:75767323:T:G	1.87135e-19	-2.18101	-1.30614	2.38262e-14	-2.21454	-1.30387	2.33642e-06	-2.12359	-1.30387
75767716	chr5:75767716:CTTCTT:C	1.48315e-18	-4.25965e-10	-1.41705	1.94918e-13	-4.25965e-10	-1.41663	1.74426e-05	-4.25965e-10	-1.41717
75767860	chr5:75767860:TTC:T	1.48354e-18	-4.25965e-10	-1.41679	1.94887e-13	-4.25965e-10	-1.41678	1.74504e-05	-4.25965e-10	-1.41672
75767866	chr5:75767866:C:T	1.55013e-18	-4.25965e-10	-1.37289	2.03511e-13	-4.25965e-10	-1.37349	1.8248e-05	-4.25965e-10	-1.37203
75767867	chr5:75767867:G:A	1.48324e-18	-4.25965e-10	-1.417	1.94842e-13	-4.25965e-10	-1.41701	1.74466e-05	-4.25965e-10	-1.41694
75767961	chr5:75767961:G:A	1.48341e-18	-4.25965e-10	-1.41688	1.94851e-13	-4.25965e-10	-1.41697	1.74467e-05	-4.25965e-10	-1.41694
75767991	chr5:75767991:G:A	2.39289e-18	-4.25965e-10	-0.938722	3.09931e-13	-4.25965e-10	-0.952853	2.87763e-05	-4.25965e-10	-0.916536
75768006	chr5:75768006:T:C	1.48297e-18	-4.25965e-10	-1.41718	1.94811e-13	-4.25965e-10	-1.41718	1.74426e-05	-4.25965e-10	-1.41717
75768039	chr5:75768039:G:A	1.68864e-18	-4.25965e-10	-1.2873	2.2326e-13	-4.25965e-10	-1.28087	1.98798e-05	-4.25965e-10	-1.28638
75768063	chr5:75768063:T:C	1.48688e-18	-4.25965e-10	-1.41454	1.95706e-13	-4.25965e-10	-1.41259	1.75086e-05	-4.25965e-10	-1.41339
75768463	chr5:75768463:C:A	1.48298e-18	-4.25965e-10	-1.41717	1.94811e-13	-4.25965e-10	-1.41718	1.74425e-05	-4.25965e-10	-1.41718
75768493	chr5:75768493:T:G	2.16735e-18	-0.865083	-0.172636	2.7144e-13	-0.934322	-0.151141	2.76552e-05	-0.804787	-0.151486
75768748	chr5:75768748:C:G	1.52746e-18	-4.25965e-10	-1.38762	2.01476e-13	-4.25965e-10	-1.38353	1.79434e-05	-4.25965e-10	-1.38887
75768942	chr5:75768942:T:G	2.18025e-19	-2.01839	-1.31597	2.85452e-14	-2.01542	-1.3223	2.89092e-06	-1.8969	-1.31761
75768949	chr5:75768949:G:A	1.48296e-18	-4.25965e-10	-1.41718	1.94809e-13	-4.25965e-10	-1.41718	1.74425e-05	-4.25965e-10	-1.41718
75769208	chr5:75769208:A:G	1.61881e-18	-4.25965e-10	-1.32953	2.1084e-13	-4.25965e-10	-1.3381	1.90047e-05	-4.25965e-10	-1.3314
75769553	chr5:75769553:A:T	1.5018e-18	-4.25965e-10	-1.40455	1.97254e-13	-4.25965e-10	-1.40471	1.7658e-05	-4.25965e-10	-1.4049
75769626	chr5:75769626:T:C	1.49902e-18	-4.25965e-10	-1.40641	1.96098e-13	-4.25965e-10	-1.41059	1.75393e-05	-4.25965e-10	-1.41164
75769811	chr5:75769811:T:C	1.48528e-18	-4.25965e-10	-1.41562	1.95099e-13	-4.25965e-10	-1.4157	1.74673e-05	-4.25965e-10	-1.41576
75769927	chr5:75769927:C:T	1.49018e-18	-4.25965e-10	-1.41232	1.95449e-13	-4.25965e-10	-1.4139	1.75671e-05	-4.25965e-10	-1.41006
75770093	chr5:75770093:G:A	1.49078e-18	-4.25965e-10	-1.41192	1.96342e-13	-4.25965e-10	-1.40935	1.75616e-05	-4.25965e-10	-1.41037
75770379	chr5:75770379:C:T	2.53942e-19	-1.94831	-1.23356	2.85984e-14	-2.09053	-1.24532	3.20684e-06	-1.86244	-1.24836
75770490	chr5:75770490:G:C	2.95306e-18	-4.25965e-10	-0.728382	4.02324e-13	-4.25965e-10	-0.691945	3.49709e-05	-4.25965e-10	-0.721571
75770504	chr5:75770504:C:T	4.21733e-18	-4.25965e-10	-0.372021	5.53135e-13	-4.25965e-10	-0.373602	5.10469e-05	-4.25965e-10	-0.343343
75770659	chr5:75770659:C:T	1.59102e-18	-4.25965e-10	-1.34685	2.06606e-13	-4.25965e-10	-1.35839	1.84409e-05	-4.25965e-10	-1.36151
75770868	chr5:75770868:A:G	6.6423e-19	-2.22035	-4.01506e-10	8.74662e-14	-2.21795	-4.01506e-10	8.00373e-06	-2.19618	-4.01506e-10
75771261	chr5:75771261:A:C	2.13289e-19	-1.9963	-1.36003	2.4769e-14	-2.11599	-1.36362	2.72012e-06	-1.90931	-1.3661
75771347	chr5:75771347:TTGTC:T	1.88722e-18	-4.25965e-10	-1.17612	2.47576e-13	-4.25965e-10	-1.17749	2.22333e-05	-4.25965e-10	-1.1745
75771672	chr5:75771672:T:C	1.48306e-18	-4.25965e-10	-1.41712	1.94814e-13	-4.25965e-10	-1.41716	1.74511e-05	-4.25965e-10	-1.41668
75771681	chr5:75771681:A:G	1.50306e-18	-4.25965e-10	-1.40372	1.97432e-13	-4.25965e-10	-1.40381	1.76868e-05	-4.25965e-10	-1.40327
75771833	chr5:75771833:C:T	2.94597e-19	-1.65497	-1.3784	3.46501e-14	-1.76045	-1.38345	4.75294e-06	-1.3373	-1.38003
75771861	chr5:75771861:C:T	1.48372e-18	-4.25965e-10	-1.41667	1.94827e-13	-4.25965e-10	-1.41709	1.74669e-05	-4.25965e-10	-1.41578
75772157	chr5:75772157:G:A	1.63559e-18	-4.25965e-10	-1.31922	2.12991e-13	-4.25965e-10	-1.32795	1.92034e-05	-4.25965e-10	-1.321
75772327	chr5:75772327:G:T	4.53311e-19	-1.23788	-1.36452	5.86875e-14	-1.24419	-1.37278	8.36232e-06	-0.777911	-1.37444
75772334	chr5:75772334:G:A	1.4856e-18	-4.25965e-10	-1.4154	1.95628e-13	-4.25965e-10	-1.41299	1.75303e-05	-4.25965e-10	-1.41216
75772459	chr5:75772459:C:T	1.90194e-19	-2.18857	-1.28236	2.4357e-14	-2.21734	-1.27904	2.3641e-06	-2.1357	-1.27999
75772793	chr5:75772793:C:A	2.40334e-19	-2.01885	-1.21809	2.77097e-14	-2.13768	-1.22974	2.99036e-06	-1.94688	-1.23381
75772854	chr5:75772854:C:T	1.52685e-18	-4.25965e-10	-1.38801	2.00963e-13	-4.25965e-10	-1.38608	1.8039e-05	-4.25965e-10	-1.38355
75772914	chr5:75772914:T:C	1.48334e-18	-4.25965e-10	-1.41693	1.94854e-13	-4.25965e-10	-1.41695	1.7446e-05	-4.25965e-10	-1.41698
75772942	chr5:75772942:G:A	1.49588e-18	-4.25965e-10	-1.40851	1.96479e-13	-4.25965e-10	-1.40865	1.75911e-05	-4.25965e-10	-1.40869
75772954	chr5:75772954:G:A	1.53983e-18	-4.25965e-10	-1.37955	2.00692e-13	-4.25965e-10	-1.38743	1.79224e-05	-4.25965e-10	-1.39004
75773182	chr5:75773182:A:T	2.37589e-19	-2.07004	-1.1784	2.79009e-14	-2.16856	-1.19198	2.85185e-06	-2.03475	-1.19337
75773281	chr5:75773281:G:A	1.48317e-18	-4.25965e-10	-1.41704	1.94811e-13	-4.25965e-10	-1.41717	1.74457e-05	-4.25965e-10	-1.41699
75773402	chr5:75773402:G:A	1.48296e-18	-4.25965e-10	-1.41718	1.9481e-13	-4.25965e-10	-1.41718	1.74425e-05	-4.25965e-10	-1.41718
75773712	chr5:75773712:G:A	2.56057e-18	-4.25965e-10	-0.870993	3.31353e-13	-4.25965e-10	-0.88602	3.08373e-05	-4.25965e-10	-0.847363
75773750	chr5:75773750:A:G	1.48349e-18	-4.25965e-10	-1.41682	1.94873e-13	-4.25965e-10	-1.41685	1.74476e-05	-4.25965e-10	-1.41689
75773910	chr5:75773910:G:A	1.66808e-18	-4.25965e-10	-1.29955	2.20333e-13	-4.25965e-10	-1.29406	1.95709e-05	-4.25965e-10	-1.30204
75773931	chr5:75773931:C:A	1.4855e-18	-4.25965e-10	-1.41547	1.95323e-13	-4.25965e-10	-1.41455	1.74834e-05	-4.25965e-10	-1.41484
75774103	chr5:75774103:C:T	1.52642e-18	-4.25965e-10	-1.3883	2.00223e-13	-4.25965e-10	-1.38977	1.79404e-05	-4.25965e-10	-1.38903
75774311	chr5:75774311:C:T	1.53828e-18	-4.25965e-10	-1.38055	2.02569e-13	-4.25965e-10	-1.37812	1.81214e-05	-4.25965e-10	-1.37899
75774367	chr5:75774367:C:A	1.59637e-18	-4.25965e-10	-1.34349	2.08021e-13	-4.25965e-10	-1.35157	1.8692e-05	-4.25965e-10	-1.34799
75774437	chr5:75774437:G:A	1.63904e-18	-4.25965e-10	-1.31711	2.13332e-13	-4.25965e-10	-1.32636	1.91779e-05	-4.25965e-10	-1.32233
75774617	chr5:75774617:T:A	1.52904e-18	-4.25965e-10	-1.38658	2.01661e-13	-4.25965e-10	-1.38261	1.79614e-05	-4.25965e-10	-1.38786
75774621	chr5:75774621:G:T	1.53691e-18	-4.25965e-10	-1.38145	2.02765e-13	-4.25965e-10	-1.37716	1.8052e-05	-4.25965e-10	-1.38283
75774698	chr5:75774698:G:T	1.51858e-18	-4.25965e-10	-1.39345	1.99595e-13	-4.25965e-10	-1.39291	1.78757e-05	-4.25965e-10	-1.39265
75774751	chr5:75774751:T:C	2.70846e-18	-4.25965e-10	-0.814843	3.66977e-13	-4.25965e-10	-0.783904	3.22916e-05	-4.25965e-10	-0.801279
75774968	chr5:75774968:G:A	1.48296e-18	-4.25965e-10	-1.41718	1.9481e-13	-4.25965e-10	-1.41718	1.74425e-05	-4.25965e-10	-1.41718
75774990	chr5:75774990:G:GC	1.54258e-18	-4.25965e-10	-1.37776	2.02749e-13	-4.25965e-10	-1.37723	1.81588e-05	-4.25965e-10	-1.37693
75774995	chr5:75774995:G:A	1.4834e-18	-4.25965e-10	-1.41689	1.94873e-13	-4.25965e-10	-1.41686	1.74487e-05	-4.25965e-10	-1.41682
75775596	chr5:75775596:T:C	7.50918e-19	-2.09768	-4.01506e-10	9.84247e-14	-2.09991	-4.01506e-10	8.59846e-06	-2.1245	-4.01506e-10
75775735	chr5:75775735:T:G	1.56225e-18	-4.25965e-10	-1.3651	2.05712e-13	-4.25965e-10	-1.36272	1.84807e-05	-4.25965e-10	-1.35936
75775815	chr5:75775815:A:G	1.48296e-18	-4.25965e-10	-1.41718	1.94809e-13	-4.25965e-10	-1.41718	1.74424e-05	-4.25965e-10	-1.41718
75775891	chr5:75775891:A:G	1.48296e-18	-4.25965e-10	-1.41718	1.9481e-13	-4.25965e-10	-1.41718	1.74425e-05	-4.25965e-10	-1.41718
75776010	chr5:75776010:C:T	1.48301e-18	-4.25965e-10	-1.41715	1.94858e-13	-4.25965e-10	-1.41693	1.74454e-05	-4.25965e-10	-1.41701
75776100	chr5:75776100:C:T	1.63094e-18	-4.25965e-10	-1.32207	2.12265e-13	-4.25965e-10	-1.33137	1.9145e-05	-4.25965e-10	-1.32405
75776118	chr5:75776118:CAGCTCACTGAA:C	1.50408e-18	-4.25965e-10	-1.40304	1.96616e-13	-4.25965e-10	-1.40795	1.75831e-05	-4.25965e-10	-1.40915
75776168	chr5:75776168:C:T	1.4854e-18	-4.25965e-10	-1.41554	1.95165e-13	-4.25965e-10	-1.41536	1.74735e-05	-4.25965e-10	-1.4154
75776188	chr5:75776188:T:A	7.70294e-19	-2.0722	-4.01506e-10	1.01232e-13	-2.07179	-4.01506e-10	1.00607e-05	-1.96745	-4.01506e-10
75776522	chr5:75776522:A:G	1.57785e-18	-4.25965e-10	-1.35516	2.07346e-13	-4.25965e-10	-1.35481	1.85784e-05	-4.25965e-10	-1.35409
75776668	chr5:75776668:C:T	1.48303e-18	-4.25965e-10	-1.41713	1.94834e-13	-4.25965e-10	-1.41705	1.74491e-05	-4.25965e-10	-1.4168
75776812	chr5:75776812:A:T	1.48634e-18	-4.25965e-10	-1.4149	1.95547e-13	-4.25965e-10	-1.4134	1.74614e-05	-4.25965e-10	-1.4161
75776968	chr5:75776968:G:GAA	1.69162e-18	-4.25965e-10	-1.28554	2.235e-13	-4.25965e-10	-1.27979	1.99186e-05	-4.25965e-10	-1.28444
75777123	chr5:75777123:C:G	3.45107e-18	-4.25965e-10	-0.572538	4.61461e-13	-4.25965e-10	-0.554806	4.10311e-05	-4.25965e-10	-0.561757
75777502	chr5:75777502:G:A	1.59705e-18	-4.25965e-10	-1.34306	2.07868e-13	-4.25965e-10	-1.3523	1.87003e-05	-4.25965e-10	-1.34755
75777531	chr5:75777531:C:T	1.69156e-18	-4.25965e-10	-1.28557	2.2349e-13	-4.25965e-10	-1.27984	1.99178e-05	-4.25965e-10	-1.28447
75777589	chr5:75777589:GAAAATA:G	1.51101e-18	-4.25965e-10	-1.39844	1.98251e-13	-4.25965e-10	-1.39967	1.77618e-05	-4.25965e-10	-1.39904
75777614	chr5:75777614:A:T	1.50173e-18	-4.25965e-10	-1.4046	1.96456e-13	-4.25965e-10	-1.40876	1.7647e-05	-4.25965e-10	-1.40552
75777658	chr5:75777658:T:C	1.69156e-18	-4.25965e-10	-1.28557	2.2349e-13	-4.25965e-10	-1.27984	1.99178e-05	-4.25965e-10	-1.28447
75777723	chr5:75777723:T:A	1.74418e-18	-4.25965e-10	-1.25494	2.28711e-13	-4.25965e-10	-1.25675	2.07253e-05	-4.25965e-10	-1.24473
75777869	chr5:75777869:A:G	3.13949e-19	-1.93185	-1.03789	3.65876e-14	-2.05582	-1.03367	4.12058e-06	-1.82047	-1.03963
75777953	chr5:75777953:C:A	2.06735e-18	-4.25965e-10	-1.08496	2.7591e-13	-4.25965e-10	-1.06913	2.52597e-05	-4.25965e-10	-1.04688
75778008	chr5:75778008:A:G	1.60439e-18	-4.25965e-10	-1.33848	2.0968e-13	-4.25965e-10	-1.34362	1.88108e-05	-4.25965e-10	-1.34166
75778294	chr5:75778294:C:G	1.69156e-18	-4.25965e-10	-1.28557	2.2349e-13	-4.25965e-10	-1.27984	1.99178e-05	-4.25965e-10	-1.28447
75778357	chr5:75778357:C:T	1.21293e-17	-4.25965e-10	0.6844	1.63255e-12	-4.25965e-10	0.708696	0.000152956	-4.25965e-10	0.754062
75778530	chr5:75778530:T:C	2.79885e-18	-4.25965e-10	-0.782012	3.62203e-13	-4.25965e-10	-0.796999	3.37689e-05	-4.25965e-10	-0.756547
75778579	chr5:75778579:T:C	1.69156e-18	-4.25965e-10	-1.28557	2.2349e-13	-4.25965e-10	-1.27984	1.99178e-05	-4.25965e-10	-1.28447
75778611	chr5:75778611:G:A	2.34725e-18	-4.25965e-10	-0.95798	3.08988e-13	-4.25965e-10	-0.9559	2.76888e-05	-4.25965e-10	-0.955058
75778667	chr5:75778667:A:AT	1.48305e-18	-4.25965e-10	-1.41712	1.94886e-13	-4.25965e-10	-1.41679	1.74463e-05	-4.25965e-10	-1.41696
75778713	chr5:75778713:T:C	1.64438e-18	-4.25965e-10	-1.31386	2.17116e-13	-4.25965e-10	-1.30877	1.93598e-05	-4.25965e-10	-1.31289
75779078	chr5:75779078:ATAT:A	3.08376e-19	-1.593	-1.39466	3.59197e-14	-1.71191	-1.396	4.95771e-06	-1.2802	-1.39494
75779502	chr5:75779502:T:C	1.69049e-18	-4.25965e-10	-1.2862	2.23351e-13	-4.25965e-10	-1.28046	1.99051e-05	-4.25965e-10	-1.28511
75779598	chr5:75779598:C:T	1.485e-18	-4.25965e-10	-1.41581	1.94917e-13	-4.25965e-10	-1.41663	1.74582e-05	-4.25965e-10	-1.41628
75779660	chr5:75779660:T:C	1.69201e-18	-4.25965e-10	-1.28531	2.23548e-13	-4.25965e-10	-1.27958	1.9923e-05	-4.25965e-10	-1.28421
75779727	chr5:75779727:T:C	3.93152e-18	-4.25965e-10	-0.442196	5.26602e-13	-4.25965e-10	-0.422758	4.60476e-05	-4.25965e-10	-0.446412
75779776	chr5:75779776:A:C	6.63041e-19	-2.22214	-4.01506e-10	8.71059e-14	-2.22208	-4.01506e-10	7.9536e-06	-2.20246	-4.01506e-10
75779952	chr5:75779952:T:C	2.61569e-19	-1.85621	-1.29607	3.74199e-14	-1.77685	-1.29016	3.56844e-06	-1.71361	-1.29035
75780221	chr5:75780221:A:G	2.03826e-18	-4.25965e-10	-1.09913	2.62603e-13	-4.25965e-10	-1.11856	2.37541e-05	-4.25965e-10	-1.10833
75780262	chr5:75780262:TTTTTTTTCTTTTC:T	1.8546e-19	-2.11795	-1.37819	2.44194e-14	-2.11856	-1.37526	2.27725e-06	-2.0772	-1.37592
75780562	chr5:75780562:G:A	4.29848e-18	-4.25965e-10	-0.35296	5.7826e-13	-4.25965e-10	-0.329181	5.03474e-05	-4.25965e-10	-0.357141
75780876	chr5:75780876:T:C	2.01402e-19	-1.99814	-1.41553	2.50327e-14	-2.05491	-1.41411	2.87938e-06	-1.80338	-1.41513
75780922	chr5:75780922:C:CT	2.00129e-17	-4.25965e-10	1.18515	2.66314e-12	-4.25965e-10	1.19806	0.000250115	-4.25965e-10	1.24583
75781087	chr5:75781087:A:G	5.88924e-19	-1.95851	-0.382167	8.86399e-14	-1.84026	-0.364362	7.728e-06	-1.8661	-0.365142
75781377	chr5:75781377:C:A	2.88903e-19	-2.10795	-0.944938	3.41337e-14	-2.18901	-0.969904	3.38182e-06	-2.08662	-0.97105
75781401	chr5:75781401:A:G	8.66587e-19	-1.95442	-4.01506e-10	1.18899e-13	-1.91093	-4.01506e-10	1.02309e-05	-1.95067	-4.01506e-10
75781742	chr5:75781742:T:A	1.48997e-18	-4.25965e-10	-1.41247	1.95412e-13	-4.25965e-10	-1.41409	1.75743e-05	-4.25965e-10	-1.40965
75781818	chr5:75781818:G:T	1.48964e-18	-4.25965e-10	-1.41269	1.95374e-13	-4.25965e-10	-1.41429	1.75694e-05	-4.25965e-10	-1.40993
75781951	chr5:75781951:A:G	2.13205e-18	-4.25965e-10	-1.05414	2.74827e-13	-4.25965e-10	-1.07306	2.48283e-05	-4.25965e-10	-1.0641
75781966	chr5:75781966:T:A	1.48914e-18	-4.25965e-10	-1.41302	1.95325e-13	-4.25965e-10	-1.41454	1.75619e-05	-4.25965e-10	-1.41035
75782035	chr5:75782035:A:G	1.48748e-18	-4.25965e-10	-1.41414	1.95152e-13	-4.25965e-10	-1.41543	1.75364e-05	-4.25965e-10	-1.41181
75782093	chr5:75782093:A:G	1.48831e-18	-4.25965e-10	-1.41358	1.95233e-13	-4.25965e-10	-1.41501	1.75492e-05	-4.25965e-10	-1.41108
75782243	chr5:75782243:G:A	2.24005e-18	-1.00473	-4.01506e-10	2.99212e-13	-0.988053	-4.01506e-10	4.47538e-05	-0.474912	-4.01506e-10
75782287	chr5:75782287:G:T	1.51172e-18	-4.25965e-10	-1.39797	1.98626e-13	-4.25965e-10	-1.39778	1.77926e-05	-4.25965e-10	-1.3973
75782622	chr5:75782622:A:G	1.48492e-18	-4.25965e-10	-1.41586	1.94914e-13	-4.25965e-10	-1.41665	1.74573e-05	-4.25965e-10	-1.41633
75782634	chr5:75782634:G:A	2.36095e-18	-4.25965e-10	-0.952157	3.07873e-13	-4.25965e-10	-0.959517	2.7754e-05	-4.25965e-10	-0.952707
75782715	chr5:75782715:G:A	1.48706e-18	-4.25965e-10	-1.41442	1.9511e-13	-4.25965e-10	-1.41564	1.75297e-05	-4.25965e-10	-1.41219
75782875	chr5:75782875:C:T	4.1571e-19	-2.03292	-0.656071	4.81777e-14	-2.14163	-0.672673	5.12789e-06	-1.97125	-0.670145
75782931	chr5:75782931:G:A	1.49166e-18	-4.25965e-10	-1.41133	1.95591e-13	-4.25965e-10	-1.41318	1.75993e-05	-4.25965e-10	-1.40823
75783419	chr5:75783419:C:T	1.60042e-18	-4.25965e-10	-1.34096	2.08108e-13	-4.25965e-10	-1.35115	1.87414e-05	-4.25965e-10	-1.34535
75783457	chr5:75783457:T:C	3.02803e-19	-2.06605	-0.939849	3.49709e-14	-2.16655	-0.968138	3.53443e-06	-2.04326	-0.970277
75783474	chr5:75783474:T:G	1.50192e-18	-4.25965e-10	-1.40448	1.9783e-13	-4.25965e-10	-1.40179	1.76852e-05	-4.25965e-10	-1.40336
75783663	chr5:75783663:T:C	1.53037e-18	-4.25965e-10	-1.38571	2.01845e-13	-4.25965e-10	-1.3817	1.79747e-05	-4.25965e-10	-1.38712
75783734	chr5:75783734:A:G	1.61581e-18	-4.25965e-10	-1.33139	2.13487e-13	-4.25965e-10	-1.32563	1.90196e-05	-4.25965e-10	-1.33062
75784179	chr5:75784179:A:G	1.63244e-18	-4.25965e-10	-1.32115	2.15771e-13	-4.25965e-10	-1.31499	1.9216e-05	-4.25965e-10	-1.32035
75784340	chr5:75784340:C:T	2.79968e-18	-0.781716	-4.01506e-10	4.01973e-13	-0.69282	-4.01506e-10	5.56661e-05	-0.256717	-4.01506e-10
75784691	chr5:75784691:A:G	1.52898e-18	-4.25965e-10	-1.38662	2.01058e-13	-4.25965e-10	-1.38561	1.7875e-05	-4.25965e-10	-1.39268
75784702	chr5:75784702:G:A	4.09708e-19	-1.78057	-0.922958	4.89086e-14	-1.89127	-0.907977	6.10902e-06	-1.55377	-0.912547
75784884	chr5:75784884:C:T	7.47194e-19	-2.10265	-4.01506e-10	9.5353e-14	-2.13162	-4.01506e-10	8.91012e-06	-2.0889	-4.01506e-10
75785095	chr5:75785095:G:T	2.86898e-19	-1.67639	-1.38346	3.42765e-14	-1.76943	-1.38531	4.49268e-06	-1.38989	-1.38375
75785137	chr5:75785137:T:C	2.02716e-19	-2.10573	-1.30144	2.69713e-14	-2.09737	-1.29706	2.49091e-06	-2.05971	-1.30373
75785306	chr5:75785306:C:T	1.53363e-18	-4.25965e-10	-1.38358	2.01425e-13	-4.25965e-10	-1.38379	1.80538e-05	-4.25965e-10	-1.38273
75785349	chr5:75785349:T:C	1.48391e-18	-4.25965e-10	-1.41654	1.94837e-13	-4.25965e-10	-1.41704	1.74749e-05	-4.25965e-10	-1.41532
75785354	chr5:75785354:G:T	2.28123e-18	-4.25965e-10	-0.986507	2.9752e-13	-4.25965e-10	-0.993721	2.68163e-05	-4.25965e-10	-0.987077
75785501	chr5:75785501:G:C	1.36726e-18	-1.49841	-4.01506e-10	1.94046e-13	-1.42111	-4.01506e-10	1.67534e-05	-1.45749	-4.01506e-10
75785515	chr5:75785515:C:T	2.19649e-19	-2.06902	-1.25793	2.92851e-14	-2.05966	-1.25246	2.71451e-06	-2.01686	-1.26062
75785717	chr5:75785717:AAAG:A	1.67166e-17	-4.25965e-10	1.00518	2.27002e-12	-4.25965e-10	1.03834	0.000214368	-4.25965e-10	1.09161
75786042	chr5:75786042:CAT:C	3.54874e-19	-1.4442	-1.40302	4.14972e-14	-1.55846	-1.40511	5.81879e-06	-1.11204	-1.40296
75786100	chr5:75786100:T:A	1.53509e-18	-4.25965e-10	-1.38264	2.02307e-13	-4.25965e-10	-1.37942	1.80596e-05	-4.25965e-10	-1.38241
75786187	chr5:75786187:T:C	2.15777e-18	-4.25965e-10	-1.04215	2.77283e-13	-4.25965e-10	-1.06417	2.5097e-05	-4.25965e-10	-1.05334
75786453	chr5:75786453:T:C	2.25738e-18	-4.25965e-10	-0.997019	2.95215e-13	-4.25965e-10	-1.0015	2.65394e-05	-4.25965e-10	-0.997457
75786969	chr5:75786969:G:C	2.22541e-18	-4.25965e-10	-1.01128	2.89205e-13	-4.25965e-10	-1.02207	2.67073e-05	-4.25965e-10	-0.991148
75787040	chr5:75787040:A:T	7.25425e-19	-1.81485	-0.317374	8.50329e-14	-1.94316	-0.303004	1.02965e-05	-1.61099	-0.333295
75787117	chr5:75787117:G:A	1.66553e-18	-4.25965e-10	-1.30108	2.17798e-13	-4.25965e-10	-1.30564	1.94611e-05	-4.25965e-10	-1.30767
75787338	chr5:75787338:T:C	3.67708e-19	-1.54369	-1.268	4.26679e-14	-1.65684	-1.27891	5.99301e-06	-1.22736	-1.25814
75787538	chr5:75787538:T:C	3.23324e-19	-1.59172	-1.34861	3.92286e-14	-1.66813	-1.35166	5.33744e-06	-1.25239	-1.34895
75787649	chr5:75787649:C:A	1.61808e-18	-4.25965e-10	-1.32998	2.11266e-13	-4.25965e-10	-1.33608	1.89684e-05	-4.25965e-10	-1.33331
75787728	chr5:75787728:A:T	3.17123e-19	-1.60763	-1.35206	3.85373e-14	-1.68254	-1.35504	5.21774e-06	-1.27162	-1.3524
75787770	chr5:75787770:G:A	2.76924e-19	-1.74654	-1.34869	3.38272e-14	-1.81117	-1.35677	4.40592e-06	-1.44242	-1.35072
75787937	chr5:75787937:G:T	1.58753e-18	-4.25965e-10	-1.34904	2.07129e-13	-4.25965e-10	-1.35586	1.88607e-05	-4.25965e-10	-1.33901
75788624	chr5:75788624:A:G	2.38191e-18	-4.25965e-10	-0.94332	3.12469e-13	-4.25965e-10	-0.9447	2.81035e-05	-4.25965e-10	-0.940192
75788634	chr5:75788634:T:C	2.41531e-19	-2.00616	-1.22582	3.22399e-14	-1.99525	-1.22075	3.01125e-06	-1.94482	-1.22892
75788861	chr5:75788861:T:A	2.74426e-17	-4.25965e-10	1.50087	3.7093e-12	-4.25965e-10	1.5294	0.000354337	-4.25965e-10	1.59416
75788957	chr5:75788957:T:C	2.80403e-19	-1.66785	-1.4149	3.41191e-14	-1.74426	-1.41509	4.52319e-06	-1.35169	-1.41518
75788962	chr5:75788962:A:G	1.57831e-18	-4.25965e-10	-1.35487	2.05975e-13	-4.25965e-10	-1.36145	1.87434e-05	-4.25965e-10	-1.34524
75788969	chr5:75788969:C:T	2.27106e-18	-4.25965e-10	-0.990975	2.98463e-13	-4.25965e-10	-0.990559	2.67783e-05	-4.25965e-10	-0.988494
75788970	chr5:75788970:A:G	3.36263e-19	-2.12139	-0.779691	3.96978e-14	-2.18877	-0.819137	4.05871e-06	-2.08858	-0.786647
75789274	chr5:75789274:C:T	1.59509e-18	-4.25965e-10	-1.34429	2.10728e-13	-4.25965e-10	-1.33863	1.88206e-05	-4.25965e-10	-1.34114
75789583	chr5:75789583:G:A	3.10816e-19	-1.64292	-1.33686	3.77255e-14	-1.71318	-1.34569	5.09307e-06	-1.30915	-1.33906
75789852	chr5:75789852:A:C	1.66048e-18	-4.25965e-10	-1.30412	2.196e-13	-4.25965e-10	-1.29739	1.95453e-05	-4.25965e-10	-1.30335
75790639	chr5:75790639:G:A	2.56092e-17	-4.25965e-10	1.43173	3.39417e-12	-4.25965e-10	1.44061	0.000321162	-4.25965e-10	1.49586
75790674	chr5:75790674:G:A	1.59509e-18	-4.25965e-10	-1.3443	2.0806e-13	-4.25965e-10	-1.35138	1.89567e-05	-4.25965e-10	-1.33393
75790792	chr5:75790792:T:A	3.98834e-18	-4.25965e-10	-0.427846	5.04093e-13	-4.25965e-10	-0.466444	4.82757e-05	-4.25965e-10	-0.399158
75790868	chr5:75790868:A:G	3.74626e-19	-1.54142	-1.25163	4.3475e-14	-1.65387	-1.26315	6.11706e-06	-1.22378	-1.24122
75791170	chr5:75791170:G:A	1.57286e-18	-4.25965e-10	-1.35833	2.07795e-13	-4.25965e-10	-1.35265	1.85431e-05	-4.25965e-10	-1.35599
75791335	chr5:75791335:A:G	3.10748e-19	-1.61892	-1.36107	3.78389e-14	-1.69207	-1.3638	5.1098e-06	-1.28354	-1.36138
75791455	chr5:75791455:G:C	3.20067e-19	-1.6041	-1.34634	3.89106e-14	-1.67842	-1.34952	5.27908e-06	-1.26563	-1.3467
75791463	chr5:75791463:A:T	3.22028e-19	-1.60105	-1.34329	3.91451e-14	-1.67544	-1.34649	5.31392e-06	-1.2621	-1.34365
75791506	chr5:75791506:T:C	2.42568e-18	-4.25965e-10	-0.925109	3.19575e-13	-4.25965e-10	-0.92221	2.86332e-05	-4.25965e-10	-0.92152
75791510	chr5:75791510:G:C	1.74799e-18	-4.25965e-10	-1.25276	2.28465e-13	-4.25965e-10	-1.25782	2.03993e-05	-4.25965e-10	-1.26059
75791733	chr5:75791733:A:G	3.71238e-19	-1.54213	-1.26	4.31384e-14	-1.65353	-1.27126	6.0631e-06	-1.22403	-1.24984
75791784	chr5:75791784:C:T	1.89545e-18	-4.25965e-10	-1.17177	2.45343e-13	-4.25965e-10	-1.18655	2.21755e-05	-4.25965e-10	-1.1771
75792628	chr5:75792628:C:T	2.79393e-19	-1.67131	-1.41504	3.2584e-14	-1.79011	-1.41528	4.31218e-06	-1.40122	-1.41342
75792809	chr5:75792809:C:T	1.49184e-18	-4.25965e-10	-1.41121	1.96327e-13	-4.25965e-10	-1.40942	1.75363e-05	-4.25965e-10	-1.41181
75792938	chr5:75792938:A:G	2.79956e-19	-1.66748	-1.41686	3.40488e-14	-1.74447	-1.41694	4.51717e-06	-1.35124	-1.41696
75792940	chr5:75792940:A:G	2.82871e-19	-2.13087	-0.943116	3.38445e-14	-2.20017	-0.967259	3.31472e-06	-2.10825	-0.969468
75792946	chr5:75792946:T:G	2.03605e-18	-4.25965e-10	-1.10021	2.65046e-13	-4.25965e-10	-1.1093	2.38639e-05	-4.25965e-10	-1.10372
75792957	chr5:75792957:T:C	3.28096e-19	-1.5898	-1.33587	3.98344e-14	-1.66536	-1.33911	5.42791e-06	-1.24828	-1.33625
75793025	chr5:75793025:C:T	1.4868e-18	-4.25965e-10	-1.4146	1.95553e-13	-4.25965e-10	-1.41337	1.74807e-05	-4.25965e-10	-1.41499
75793490	chr5:75793490:T:G	1.5071e-18	-4.25965e-10	-1.40103	1.98807e-13	-4.25965e-10	-1.39687	1.77377e-05	-4.25965e-10	-1.40039
75793504	chr5:75793504:A:G	1.58474e-18	-4.25965e-10	-1.3508	2.0678e-13	-4.25965e-10	-1.35755	1.88254e-05	-4.25965e-10	-1.34088
75793779	chr5:75793779:T:C	2.50892e-18	-4.25965e-10	-0.891371	3.28332e-13	-4.25965e-10	-0.895177	2.96136e-05	-4.25965e-10	-0.887854
75793889	chr5:75793889:G:T	3.26595e-19	-1.57523	-1.35503	3.77049e-14	-1.70062	-1.35879	5.18558e-06	-1.28158	-1.34863
75793939	chr5:75793939:A:G	2.14274e-18	-4.25965e-10	-1.04914	2.78589e-13	-4.25965e-10	-1.05947	2.56908e-05	-4.25965e-10	-1.02995
75794064	chr5:75794064:T:C	2.42868e-18	-4.25965e-10	-0.923875	3.19961e-13	-4.25965e-10	-0.921005	2.86686e-05	-4.25965e-10	-0.920283
75794182	chr5:75794182:G:T	1.74873e-18	-4.25965e-10	-1.25233	2.28559e-13	-4.25965e-10	-1.25741	2.04078e-05	-4.25965e-10	-1.26017
75794294	chr5:75794294:T:G	2.26156e-18	-4.25965e-10	-0.995165	3.03199e-13	-4.25965e-10	-0.974814	2.78994e-05	-4.25965e-10	-0.947482
75794382	chr5:75794382:T:C	5.40232e-18	-4.25965e-10	-0.124393	6.89699e-13	-4.25965e-10	-0.152948	6.14366e-05	-4.25965e-10	-0.158082
75794416	chr5:75794416:G:T	1.82323e-18	-4.25965e-10	-1.21061	2.36201e-13	-4.25965e-10	-1.22452	2.134e-05	-4.25965e-10	-1.2155
75794662	chr5:75794662:A:T	2.16448e-18	-4.25965e-10	-1.03904	2.78362e-13	-4.25965e-10	-1.06028	2.52014e-05	-4.25965e-10	-1.04919
75794821	chr5:75794821:A:T	2.13201e-18	-4.25965e-10	-1.05416	2.81353e-13	-4.25965e-10	-1.04959	2.54934e-05	-4.25965e-10	-1.03767
75794876	chr5:75794876:T:C	1.58217e-18	-4.25965e-10	-1.35242	2.08527e-13	-4.25965e-10	-1.34913	1.89103e-05	-4.25965e-10	-1.33638
75795046	chr5:75795046:T:G	1.38168e-18	-1.36712	-0.120801	2.40674e-13	-1.08772	-0.118041	2.04969e-05	-1.15332	-0.102494
75795050	chr5:75795050:T:A	1.55289e-18	-4.25965e-10	-1.3711	2.03155e-13	-4.25965e-10	-1.37523	1.84259e-05	-4.25965e-10	-1.36233
75795102	chr5:75795102:C:G	1.85399e-18	-4.25965e-10	-1.19388	2.40021e-13	-4.25965e-10	-1.20848	2.16958e-05	-4.25965e-10	-1.19897
75795109	chr5:75795109:T:G	2.3103e-19	-2.04596	-1.23047	3.08067e-14	-2.03592	-1.22555	2.86511e-06	-1.98997	-1.23351
75795241	chr5:75795241:T:C	3.84512e-19	-1.52397	-1.24303	4.4608e-14	-1.63714	-1.25415	6.29022e-06	-1.20491	-1.23218
75795288	chr5:75795288:A:G	3.63578e-19	-1.55884	-1.26415	4.22859e-14	-1.66943	-1.27532	5.91366e-06	-1.24471	-1.25412
75795404	chr5:75795404:T:C	4.80601e-19	-1.91219	-0.631754	5.64371e-14	-2.03033	-0.625752	6.60303e-06	-1.74224	-0.646319
75795405	chr5:75795405:G:A	1.59951e-18	-4.25965e-10	-1.34152	2.08587e-13	-4.25965e-10	-1.34885	1.90136e-05	-4.25965e-10	-1.33093
75795488	chr5:75795488:A:C	3.73228e-19	-1.54624	-1.25055	4.33256e-14	-1.65827	-1.26219	6.08677e-06	-1.22989	-1.24008
75795568	chr5:75795568:C:A	3.75455e-19	-1.52683	-1.26401	4.35192e-14	-1.6408	-1.2752	6.14524e-06	-1.20643	-1.25397
75795723	chr5:75795723:T:C	3.80139e-18	-4.25965e-10	-0.475857	4.99103e-13	-4.25965e-10	-0.47639	4.82597e-05	-4.25965e-10	-0.39949
75795802	chr5:75795802:G:T	1.60375e-18	-4.25965e-10	-1.33888	2.11844e-13	-4.25965e-10	-1.33335	1.88757e-05	-4.25965e-10	-1.33821
75795807	chr5:75795807:G:A	2.13897e-18	-4.25965e-10	-1.0509	2.74961e-13	-4.25965e-10	-1.07258	2.49118e-05	-4.25965e-10	-1.06074
75796186	chr5:75796186:G:A	2.48423e-18	-4.25965e-10	-0.901261	3.24987e-13	-4.25965e-10	-0.90542	2.91746e-05	-4.25965e-10	-0.90279
75796244	chr5:75796244:A:T	1.54219e-18	-4.25965e-10	-1.37802	2.01817e-13	-4.25965e-10	-1.38184	1.82872e-05	-4.25965e-10	-1.36988
75796313	chr5:75796313:G:A	7.46267e-19	-2.04345	-0.060443	1.1148e-13	-1.93107	-0.044288	9.74266e-06	-1.95935	-0.0402182
75796378	chr5:75796378:G:A	1.52216e-18	-4.25965e-10	-1.39109	1.9948e-13	-4.25965e-10	-1.39349	1.7897e-05	-4.25965e-10	-1.39146
75796423	chr5:75796423:T:C	1.64596e-18	-4.25965e-10	-1.3129	2.14532e-13	-4.25965e-10	-1.32074	1.94172e-05	-4.25965e-10	-1.30993
75796461	chr5:75796461:T:C	3.46864e-18	-4.25965e-10	-0.567459	4.65024e-13	-4.25965e-10	-0.547114	4.0785e-05	-4.25965e-10	-0.567772
75796463	chr5:75796463:G:T	3.32088e-18	-4.25965e-10	-0.610994	4.45298e-13	-4.25965e-10	-0.590461	3.9056e-05	-4.25965e-10	-0.611091
75796520	chr5:75796520:T:C	2.18009e-18	-4.25965e-10	-1.03186	2.80357e-13	-4.25965e-10	-1.05314	2.53776e-05	-4.25965e-10	-1.04222
75796527	chr5:75796527:C:A	6.44452e-19	-1.86838	-0.382193	7.35244e-14	-2.00572	-0.385865	8.7925e-06	-1.70733	-0.394859
75796542	chr5:75796542:C:T	3.65334e-19	-1.56535	-1.25282	4.25328e-14	-1.67455	-1.26438	5.94181e-06	-1.25163	-1.24244
75796718	chr5:75796718:A:C	1.64406e-18	-4.25965e-10	-1.31405	2.14305e-13	-4.25965e-10	-1.32181	1.93946e-05	-4.25965e-10	-1.31109
75796839	chr5:75796839:T:C	2.20095e-18	-4.25965e-10	-1.02233	2.83022e-13	-4.25965e-10	-1.04368	2.56175e-05	-4.25965e-10	-1.03281
75797010	chr5:75797010:C:T	2.2914e-19	-2.15523	-1.12942	2.87263e-14	-2.2035	-1.12789	2.8415e-06	-2.09494	-1.13681
75797059	chr5:75797059:T:C	3.83845e-19	-1.51541	-1.25333	4.44648e-14	-1.62975	-1.26475	6.30223e-06	-1.19224	-1.24294
75797099	chr5:75797099:ATG:A	1.53237e-18	-4.25965e-10	-1.38441	2.00765e-13	-4.25965e-10	-1.38707	1.80161e-05	-4.25965e-10	-1.38482
75797394	chr5:75797394:A:C	1.60722e-18	-4.25965e-10	-1.33671	2.09053e-13	-4.25965e-10	-1.34662	1.88145e-05	-4.25965e-10	-1.34146
75797967	chr5:75797967:C:A	2.93142e-19	-1.70464	-1.33368	3.57204e-14	-1.77093	-1.34256	4.72457e-06	-1.3874	-1.33591
75798015	chr5:75798015:G:A	1.7634e-18	-4.25965e-10	-1.24398	2.30494e-13	-4.25965e-10	-1.24898	2.05738e-05	-4.25965e-10	-1.25207
75798328	chr5:75798328:C:T	1.60124e-18	-4.25965e-10	-1.34045	2.09158e-13	-4.25965e-10	-1.34611	1.90438e-05	-4.25965e-10	-1.32935
75798417	chr5:75798417:A:C	3.68439e-19	-1.48149	-1.32821	4.16983e-14	-1.62726	-1.33148	5.93522e-06	-1.17997	-1.31521
75798616	chr5:75798616:G:A	1.51929e-18	-4.25965e-10	-1.39298	1.99145e-13	-4.25965e-10	-1.39517	1.78635e-05	-4.25965e-10	-1.39333
75798661	chr5:75798661:T:G	6.34955e-19	-1.84104	-0.42438	7.18769e-14	-1.98395	-0.430299	8.72458e-06	-1.67359	-0.436348
75798717	chr5:75798717:A:G	5.97582e-19	-1.86543	-0.460651	6.80255e-14	-2.00286	-0.466461	8.17287e-06	-1.70287	-0.472398
75798729	chr5:75798729:A:C	1.98381e-18	-4.25965e-10	-1.1262	2.56925e-13	-4.25965e-10	-1.14042	2.32838e-05	-4.25965e-10	-1.12833
75798737	chr5:75798737:A:C	1.87733e-18	-4.25965e-10	-1.18137	2.45143e-13	-4.25965e-10	-1.18736	2.18702e-05	-4.25965e-10	-1.19096
75798827	chr5:75798827:C:T	1.54935e-18	-4.25965e-10	-1.37339	2.03454e-13	-4.25965e-10	-1.37376	1.82406e-05	-4.25965e-10	-1.37244
75798914	chr5:75798914:T:C	1.51235e-18	-4.25965e-10	-1.39756	1.98093e-13	-4.25965e-10	-1.40047	1.7891e-05	-4.25965e-10	-1.39179
75799025	chr5:75799025:A:G	2.67956e-19	-2.06727	-1.06089	3.12372e-14	-2.16604	-1.08156	3.16107e-06	-2.0418	-1.08338
75799159	chr5:75799159:G:T	3.79619e-19	-1.52521	-1.2546	4.40252e-14	-1.63839	-1.26605	6.22362e-06	-1.20343	-1.24431
75799371	chr5:75799371:G:T	2.46555e-18	-4.25965e-10	-0.908807	3.3504e-13	-4.25965e-10	-0.874954	2.91843e-05	-4.25965e-10	-0.902457
75799399	chr5:75799399:C:G	2.176e-18	-4.25965e-10	-1.03374	2.79797e-13	-4.25965e-10	-1.05514	2.53296e-05	-4.25965e-10	-1.04411
75799599	chr5:75799599:G:A	1.666e-18	-4.25965e-10	-1.3008	2.20361e-13	-4.25965e-10	-1.29394	1.96112e-05	-4.25965e-10	-1.29999
75799872	chr5:75799872:C:T	1.98409e-18	-4.25965e-10	-1.12606	2.56934e-13	-4.25965e-10	-1.14038	2.32873e-05	-4.25965e-10	-1.12818
75799982	chr5:75799982:C:T	1.62727e-18	-4.25965e-10	-1.32432	2.15107e-13	-4.25965e-10	-1.31807	1.91456e-05	-4.25965e-10	-1.32401
75800087	chr5:75800087:C:T	3.77948e-19	-1.52693	-1.25729	4.38473e-14	-1.64014	-1.26835	6.18976e-06	-1.20618	-1.24701
75800141	chr5:75800141:T:C	5.83056e-19	-1.88647	-0.46422	6.65915e-14	-2.02013	-0.470501	7.93374e-06	-1.72895	-0.476017
75800378	chr5:75800378:A:G	1.5594e-18	-4.25965e-10	-1.36692	2.02851e-13	-4.25965e-10	-1.37673	1.82719e-05	-4.25965e-10	-1.37072
75800402	chr5:75800402:G:A	2.3294e-19	-2.03305	-1.23514	3.10438e-14	-2.02346	-1.23035	2.89353e-06	-1.97542	-1.23819
75800462	chr5:75800462:A:G	1.86013e-18	-4.25965e-10	-1.19058	2.40798e-13	-4.25965e-10	-1.20524	2.17666e-05	-4.25965e-10	-1.19571
75800539	chr5:75800539:T:A	2.90498e-19	-1.63069	-1.41669	3.36835e-14	-1.75542	-1.41678	4.51189e-06	-1.35358	-1.41579
75800543	chr5:75800543:C:T	1.7098e-18	-4.25965e-10	-1.27485	2.23527e-13	-4.25965e-10	-1.27967	1.99618e-05	-4.25965e-10	-1.28227
75800657	chr5:75800657:G:T	2.18009e-18	-4.25965e-10	-1.03186	2.80357e-13	-4.25965e-10	-1.05314	2.53776e-05	-4.25965e-10	-1.04222
75800734	chr5:75800734:G:T	3.79155e-19	-1.536	-1.24503	4.40019e-14	-1.64845	-1.25652	6.19967e-06	-1.21722	-1.23437
75800744	chr5:75800744:A:G	2.87072e-19	-1.64421	-1.41504	3.3337e-14	-1.7673	-1.41524	4.45062e-06	-1.36963	-1.41342
75800794	chr5:75800794:C:T	2.18009e-18	-4.25965e-10	-1.03186	2.80357e-13	-4.25965e-10	-1.05314	2.53776e-05	-4.25965e-10	-1.04222
75800868	chr5:75800868:A:T	3.67689e-19	-1.9094	-0.902338	4.32076e-14	-2.02701	-0.896171	5.06886e-06	-1.73828	-0.91469
75801164	chr5:75801164:A:G	1.51588e-18	-4.25965e-10	-1.39522	1.97891e-13	-4.25965e-10	-1.40149	1.77848e-05	-4.25965e-10	-1.39774
75801300	chr5:75801300:T:A	6.22976e-19	-1.87459	-0.40988	7.08526e-14	-2.01091	-0.41769	8.4923e-06	-1.71503	-0.421902
75801509	chr5:75801509:C:T	1.86596e-18	-4.25965e-10	-1.18745	2.41532e-13	-4.25965e-10	-1.2022	2.18342e-05	-4.25965e-10	-1.19261
75801515	chr5:75801515:C:T	1.62926e-18	-4.25965e-10	-1.3231	2.12644e-13	-4.25965e-10	-1.32958	1.90969e-05	-4.25965e-10	-1.32656
75801560	chr5:75801560:C:T	2.96851e-19	-2.07039	-0.955362	3.45472e-14	-2.16734	-0.979536	3.48965e-06	-2.045	-0.981288
75801700	chr5:75801700:C:T	3.67761e-19	-1.54857	-1.26297	4.27491e-14	-1.66001	-1.27385	5.99416e-06	-1.23236	-1.25294
75801790	chr5:75801790:A:G	1.51367e-18	-4.25965e-10	-1.39668	1.9826e-13	-4.25965e-10	-1.39963	1.79092e-05	-4.25965e-10	-1.39077
75802037	chr5:75802037:AT:A	6.94331e-19	-2.17603	-4.01506e-10	9.40966e-14	-2.14488	-4.01506e-10	9.08529e-06	-2.06943	-4.01506e-10
75802243	chr5:75802243:C:T	3.28747e-19	-1.55934	-1.36435	3.98963e-14	-1.63596	-1.36696	5.47886e-06	-1.21053	-1.36466
75802251	chr5:75802251:T:C	3.84444e-19	-1.49527	-1.27191	4.45405e-14	-1.61013	-1.28267	6.33894e-06	-1.16724	-1.26214
75802296	chr5:75802296:T:G	2.96578e-19	-1.60978	-1.41689	3.43335e-14	-1.73612	-1.41696	4.62508e-06	-1.32845	-1.41614
75802328	chr5:75802328:G:A	3.00601e-19	-1.59703	-1.41616	3.47403e-14	-1.725	-1.41631	4.70238e-06	-1.31304	-1.41498
75802331	chr5:75802331:C:T	1.65351e-18	-4.25965e-10	-1.30832	2.15324e-13	-4.25965e-10	-1.31706	1.95084e-05	-4.25965e-10	-1.30524
75802460	chr5:75802460:C:T	2.24194e-18	-4.25965e-10	-1.00388	2.91136e-13	-4.25965e-10	-1.01541	2.69114e-05	-4.25965e-10	-0.983536
75802546	chr5:75802546:G:A	3.78325e-19	-1.89543	-0.887795	4.433e-14	-2.01577	-0.881773	5.23237e-06	-1.72099	-0.900236
75802548	chr5:75802548:A:G	2.16965e-18	-4.25965e-10	-1.03666	2.79065e-13	-4.25965e-10	-1.05776	2.52575e-05	-4.25965e-10	-1.04696
75802561	chr5:75802561:G:A	3.88986e-19	-1.49238	-1.26305	4.50242e-14	-1.60793	-1.27408	6.41606e-06	-1.16429	-1.25299
75802703	chr5:75802703:C:A	7.9678e-19	-2.0384	-4.01506e-10	1.04896e-13	-2.03624	-4.01506e-10	9.07098e-06	-2.07101	-4.01506e-10
75802930	chr5:75802930:GAA:G	1.59059e-18	-4.25965e-10	-1.34712	2.07491e-13	-4.25965e-10	-1.35412	1.89e-05	-4.25965e-10	-1.33693
75802951	chr5:75802951:C:T	3.24966e-19	-1.55961	-1.37564	3.93796e-14	-1.63718	-1.37877	5.41287e-06	-1.21127	-1.37604
75803051	chr5:75803051:T:C	2.9591e-19	-1.61289	-1.41603	3.42556e-14	-1.73918	-1.41618	4.61816e-06	-1.33131	-1.41478
75803212	chr5:75803212:T:C	3.83747e-19	-1.50579	-1.26321	4.44856e-14	-1.61978	-1.27426	6.31643e-06	-1.1798	-1.25313
75803227	chr5:75803227:C:T	2.25667e-18	-4.25965e-10	-0.997331	2.89826e-13	-4.25965e-10	-1.01992	2.62562e-05	-4.25965e-10	-1.00819
75803390	chr5:75803390:C:T	3.91694e-19	-1.47654	-1.27196	4.52897e-14	-1.59348	-1.28264	6.47881e-06	-1.14535	-1.2622
75803698	chr5:75803698:A:G	3.8803e-19	-1.49627	-1.26162	4.49148e-14	-1.61172	-1.27272	6.39529e-06	-1.169	-1.25152
75803721	chr5:75803721:G:C	1.76191e-18	-4.25965e-10	-1.24483	2.30299e-13	-4.25965e-10	-1.24982	2.05567e-05	-4.25965e-10	-1.2529
75803785	chr5:75803785:A:G	2.17227e-19	-2.07778	-1.26026	2.93073e-14	-2.05544	-1.25593	2.69008e-06	-2.02343	-1.26309
75803809	chr5:75803809:G:T	7.89326e-19	-2.01012	-0.037679	1.18894e-13	-1.88932	-0.0216531	1.03734e-05	-1.91935	-0.0174934
75803989	chr5:75803989:T:C	3.79627e-19	-1.51624	-1.26355	4.40241e-14	-1.62994	-1.27453	6.23259e-06	-1.1928	-1.2535
75804031	chr5:75804031:T:G	1.56158e-18	-4.25965e-10	-1.36552	2.04212e-13	-4.25965e-10	-1.37004	1.85367e-05	-4.25965e-10	-1.35633
75804091	chr5:75804091:T:C	2.13477e-18	-4.25965e-10	-1.05286	2.7321e-13	-4.25965e-10	-1.07896	2.50789e-05	-4.25965e-10	-1.05406
75804240	chr5:75804240:G:A	9.32676e-19	-1.34573	-0.535188	1.61817e-13	-1.0716	-0.531135	1.37932e-05	-1.131	-0.520913
75804316	chr5:75804316:T:C	2.02787e-18	-4.25965e-10	-1.10424	2.60035e-13	-4.25965e-10	-1.12839	2.38237e-05	-4.25965e-10	-1.10541
75804524	chr5:75804524:A:G	1.61286e-18	-4.25965e-10	-1.33321	2.10109e-13	-4.25965e-10	-1.34158	1.91808e-05	-4.25965e-10	-1.32218
75804612	chr5:75804612:A:G	3.11372e-19	-1.5628	-1.41518	3.62e-14	-1.68607	-1.41407	4.90946e-06	-1.2688	-1.41612
75804621	chr5:75804621:A:C	1.68852e-18	-4.25965e-10	-1.28737	2.2338e-13	-4.25965e-10	-1.28033	1.98744e-05	-4.25965e-10	-1.28665
75804655	chr5:75804655:A:C	1.73015e-18	-4.25965e-10	-1.26301	2.24531e-13	-4.25965e-10	-1.27519	2.0266e-05	-4.25965e-10	-1.26714
75804854	chr5:75804854:T:C	3.12451e-19	-1.56182	-1.41271	3.60186e-14	-1.69402	-1.41115	4.85527e-06	-1.28183	-1.41419
75804925	chr5:75804925:T:A	1.81192e-18	-4.25965e-10	-1.21684	2.34777e-13	-4.25965e-10	-1.23057	2.12142e-05	-4.25965e-10	-1.22141
75805091	chr5:75805091:T:C	2.96285e-19	-1.61056	-1.41709	3.44475e-14	-1.7329	-1.41686	4.6008e-06	-1.33268	-1.41717
75805111	chr5:75805111:C:T	2.47582e-18	-4.25965e-10	-0.904652	3.34505e-13	-4.25965e-10	-0.87655	2.90599e-05	-4.25965e-10	-0.906728
75805515	chr5:75805515:T:C	3.69229e-19	-1.43109	-1.37647	3.93369e-14	-1.63944	-1.3776	5.54535e-06	-1.18034	-1.38279
75805516	chr5:75805516:C:T	3.69242e-19	-1.42384	-1.38369	3.92894e-14	-1.63356	-1.38469	5.55402e-06	-1.17219	-1.38938
75805561	chr5:75805561:G:A	1.63034e-18	-4.25965e-10	-1.32243	2.12704e-13	-4.25965e-10	-1.3293	1.91098e-05	-4.25965e-10	-1.32588
75805584	chr5:75805584:T:C	3.6345e-19	-1.41531	-1.40803	3.91807e-14	-1.61148	-1.40954	5.64221e-06	-1.14058	-1.40523
75805966	chr5:75805966:G:C	1.59321e-18	-4.25965e-10	-1.34547	2.07453e-13	-4.25965e-10	-1.3543	1.89322e-05	-4.25965e-10	-1.33522
75806025	chr5:75806025:A:G	1.68811e-18	-4.25965e-10	-1.28761	2.23203e-13	-4.25965e-10	-1.28112	1.98699e-05	-4.25965e-10	-1.28688
75806094	chr5:75806094:G:A	1.59533e-18	-4.25965e-10	-1.34414	2.08177e-13	-4.25965e-10	-1.35082	1.87055e-05	-4.25965e-10	-1.34727
75806205	chr5:75806205:T:C	1.61085e-18	-4.25965e-10	-1.33446	2.10117e-13	-4.25965e-10	-1.34154	1.90094e-05	-4.25965e-10	-1.33116
75806212	chr5:75806212:C:T	3.89255e-19	-1.34904	-1.4057	4.32686e-14	-1.51568	-1.4061	6.33205e-06	-1.02442	-1.40604
75806275	chr5:75806275:A:G	9.47034e-19	-1.55132	-0.314321	9.65168e-14	-1.79092	-0.328566	1.30812e-05	-1.37666	-0.328254
75806444	chr5:75806444:T:C	8.8426e-19	-1.53317	-0.401061	8.97238e-14	-1.77729	-0.415182	1.22406e-05	-1.35645	-0.414881
75806472	chr5:75806472:A:G	4.65976e-18	-4.25965e-10	-0.272259	5.95377e-13	-4.25965e-10	-0.300008	5.30891e-05	-4.25965e-10	-0.304115
75806606	chr5:75806606:C:T	4.5628e-19	-1.34734	-1.24853	4.63326e-14	-1.59646	-1.2569	6.69352e-06	-1.116	-1.25895
75806710	chr5:75806710:C:T	1.52033e-18	-4.25965e-10	-1.39229	1.98797e-13	-4.25965e-10	-1.39692	1.78987e-05	-4.25965e-10	-1.39136
75806738	chr5:75806738:A:G	3.88834e-19	-1.34415	-1.41167	4.15974e-14	-1.54819	-1.41297	6.11087e-06	-1.05654	-1.40948
75806760	chr5:75806760:G:A	1.81514e-18	-4.25965e-10	-1.21506	2.34595e-13	-4.25965e-10	-1.23134	2.11976e-05	-4.25965e-10	-1.2222
75806791	chr5:75806791:G:A	2.0775e-18	-4.25965e-10	-1.08006	2.65787e-13	-4.25965e-10	-1.10651	2.44295e-05	-4.25965e-10	-1.08029
75806830	chr5:75806830:A:G	3.60562e-19	-1.42567	-1.40564	4.03732e-14	-1.58502	-1.40602	5.78736e-06	-1.11444	-1.40597
75806918	chr5:75806918:A:G	8.6962e-18	-4.25965e-10	0.351664	1.16912e-12	-4.25965e-10	0.374804	0.000102909	-4.25965e-10	0.357763
75807202	chr5:75807202:T:C	8.13638e-19	-1.5575	-0.45996	8.30445e-14	-1.7969	-0.472923	1.1224e-05	-1.38512	-0.472905
75807214	chr5:75807214:T:C	3.32687e-19	-1.57462	-1.33715	3.47482e-14	-1.79634	-1.34473	4.67997e-06	-1.38834	-1.34446
75807328	chr5:75807328:C:T	1.67741e-18	-4.25965e-10	-1.29397	2.21738e-13	-4.25965e-10	-1.28771	1.97431e-05	-4.25965e-10	-1.29328
75807356	chr5:75807356:G:A	2.65641e-18	-4.25965e-10	-0.834248	3.61144e-13	-4.25965e-10	-0.799926	3.14379e-05	-4.25965e-10	-0.828071
75807525	chr5:75807525:A:C	7.21434e-19	-0.739751	-1.39799	7.58165e-14	-0.962797	-1.39809	1.27659e-05	-0.330359	-1.39895
75807781	chr5:75807781:G:A	1.52981e-18	-4.25965e-10	-1.38608	2.00456e-13	-4.25965e-10	-1.38861	1.79324e-05	-4.25965e-10	-1.38948
75807984	chr5:75807984:A:G	8.60001e-19	-1.56548	-0.39656	8.79555e-14	-1.80235	-0.410026	1.18522e-05	-1.39358	-0.409991
75807999	chr5:75807999:G:C	1.58502e-18	-4.25965e-10	-1.35062	2.06472e-13	-4.25965e-10	-1.35904	1.88276e-05	-4.25965e-10	-1.34077
75808011	chr5:75808011:G:T	3.74319e-19	-1.38215	-1.41171	4.0191e-14	-1.58259	-1.41297	5.83417e-06	-1.10283	-1.40953
75808276	chr5:75808276:G:A	5.04252e-19	-1.65877	-0.83713	5.41601e-14	-1.86171	-0.835544	7.01881e-06	-1.47565	-0.851841
75808366	chr5:75808366:G:T	1.53477e-18	-4.25965e-10	-1.38284	2.00668e-13	-4.25965e-10	-1.38755	1.81891e-05	-4.25965e-10	-1.37527
75808423	chr5:75808423:G:A	5.0161e-18	-4.25965e-10	-0.198569	6.76848e-13	-4.25965e-10	-0.171757	6.05148e-05	-4.25965e-10	-0.1732
75808445	chr5:75808445:A:C	1.73421e-18	-4.25965e-10	-1.26067	2.23326e-13	-4.25965e-10	-1.28057	2.03877e-05	-4.25965e-10	-1.26116
75808637	chr5:75808637:T:C	1.77108e-18	-4.25965e-10	-1.23963	2.29193e-13	-4.25965e-10	-1.25464	2.06929e-05	-4.25965e-10	-1.2463
75808787	chr5:75808787:T:C	1.59368e-18	-4.25965e-10	-1.34517	2.06835e-13	-4.25965e-10	-1.35728	1.86585e-05	-4.25965e-10	-1.34979
75808877	chr5:75808877:G:A	1.63189e-18	-4.25965e-10	-1.32148	2.12745e-13	-4.25965e-10	-1.32911	1.91287e-05	-4.25965e-10	-1.3249
75808940	chr5:75808940:G:A	1.48322e-18	-4.25965e-10	-1.41701	1.94818e-13	-4.25965e-10	-1.41714	1.74432e-05	-4.25965e-10	-1.41714
75808942	chr5:75808942:C:T	1.03637e-17	-4.25965e-10	0.527087	1.40328e-12	-4.25965e-10	0.557361	0.000126064	-4.25965e-10	0.5607
75809112	chr5:75809112:A:G	1.59887e-18	-4.25965e-10	-1.34192	2.09038e-13	-4.25965e-10	-1.34669	1.87926e-05	-4.25965e-10	-1.34263
75809181	chr5:75809181:C:T	1.82381e-18	-4.25965e-10	-1.2103	2.35578e-13	-4.25965e-10	-1.22716	2.12963e-05	-4.25965e-10	-1.21755
75809725	chr5:75809725:T:C	9.78428e-18	-4.25965e-10	0.469555	1.32241e-12	-4.25965e-10	0.498005	0.000118947	-4.25965e-10	0.502587
75809835	chr5:75809835:C:T	6.78174e-18	-4.25965e-10	0.103012	8.94187e-13	-4.25965e-10	0.106711	8.13842e-05	-4.25965e-10	0.123094
75809839	chr5:75809839:G:A	2.12334e-17	-4.25965e-10	1.24435	2.59969e-12	-4.25965e-10	1.17394	0.000271392	-4.25965e-10	1.32748
75809878	chr5:75809878:C:T	6.9767e-19	-2.17123	-4.01506e-10	9.46751e-14	-2.13875	-4.01506e-10	9.176e-06	-2.0595	-4.01506e-10
75809935	chr5:75809935:G:A	1.50539e-18	-4.25965e-10	-1.40217	1.97765e-13	-4.25965e-10	-1.40212	1.77159e-05	-4.25965e-10	-1.40162
75810007	chr5:75810007:A:G	3.63551e-19	-1.41471	-1.40834	3.9172e-14	-1.61125	-1.40999	5.64112e-06	-1.14041	-1.40559
75810064	chr5:75810064:C:T	8.31937e-19	-1.99522	-4.01506e-10	1.05828e-13	-2.02739	-4.01506e-10	1.00013e-05	-1.97338	-4.01506e-10
75810072	chr5:75810072:T:C	8.03527e-19	-1.62093	-0.409033	8.30557e-14	-1.84739	-0.422299	1.09906e-05	-1.45648	-0.422565
75810084	chr5:75810084:A:C	1.58747e-18	-4.25965e-10	-1.34908	2.06768e-13	-4.25965e-10	-1.35761	1.88588e-05	-4.25965e-10	-1.33911
75810119	chr5:75810119:T:C	1.83944e-18	-4.25965e-10	-1.20176	2.37636e-13	-4.25965e-10	-1.21846	2.1477e-05	-4.25965e-10	-1.20911
75810188	chr5:75810188:A:C	2.79478e-19	-1.68061	-1.40545	3.04305e-14	-1.86702	-1.40673	3.9783e-06	-1.48646	-1.40877
75810213	chr5:75810213:A:G	1.95987e-18	-4.25965e-10	-1.13834	2.55392e-13	-4.25965e-10	-1.1464	2.3441e-05	-4.25965e-10	-1.1216
75810313	chr5:75810313:G:A	1.56774e-18	-4.25965e-10	-1.36159	2.0508e-13	-4.25965e-10	-1.3658	1.84273e-05	-4.25965e-10	-1.36225
75810561	chr5:75810561:G:A	3.77658e-19	-1.88288	-0.902105	4.01685e-14	-2.06509	-0.93103	4.3484e-06	-1.87585	-0.930432
75810802	chr5:75810802:G:A	1.56246e-18	-4.25965e-10	-1.36496	2.04412e-13	-4.25965e-10	-1.36907	1.83656e-05	-4.25965e-10	-1.36561
75811010	chr5:75811010:A:G	7.18468e-19	-2.14186	-4.01506e-10	9.47199e-14	-2.13828	-4.01506e-10	8.29352e-06	-2.16061	-4.01506e-10
75811380	chr5:75811380:A:G	1.56289e-18	-4.25965e-10	-1.36468	2.04465e-13	-4.25965e-10	-1.36881	1.83707e-05	-4.25965e-10	-1.36533
75811406	chr5:75811406:C:T	1.5267e-18	-4.25965e-10	-1.38811	1.99874e-13	-4.25965e-10	-1.39152	1.79493e-05	-4.25965e-10	-1.38854
75811576	chr5:75811576:T:C	1.81525e-18	-4.25965e-10	-1.215	2.34634e-13	-4.25965e-10	-1.23118	2.11994e-05	-4.25965e-10	-1.22212
75811621	chr5:75811621:T:G	8.92371e-18	-4.25965e-10	0.377489	1.20192e-12	-4.25965e-10	0.402468	0.000105623	-4.25965e-10	0.383788
75811630	chr5:75811630:T:C	1.53862e-18	-4.25965e-10	-1.38034	2.0143e-13	-4.25965e-10	-1.38376	1.80872e-05	-4.25965e-10	-1.38088
75811948	chr5:75811948:T:C	1.67364e-18	-4.25965e-10	-1.29622	2.21287e-13	-4.25965e-10	-1.28975	1.96997e-05	-4.25965e-10	-1.29549
75811969	chr5:75811969:G:C	1.51617e-18	-4.25965e-10	-1.39503	1.9833e-13	-4.25965e-10	-1.39927	1.78482e-05	-4.25965e-10	-1.39418
75812015	chr5:75812015:G:T	1.51506e-18	-4.25965e-10	-1.39577	1.98195e-13	-4.25965e-10	-1.39995	1.78349e-05	-4.25965e-10	-1.39493
75812086	chr5:75812086:C:T	1.04486e-17	-4.25965e-10	0.535244	1.4131e-12	-4.25965e-10	0.56434	0.000127085	-4.25965e-10	0.568773
75812340	chr5:75812340:T:C	1.55379e-18	-4.25965e-10	-1.37052	2.03326e-13	-4.25965e-10	-1.37439	1.82645e-05	-4.25965e-10	-1.37113
75812479	chr5:75812479:A:G	1.55366e-18	-4.25965e-10	-1.37061	2.03308e-13	-4.25965e-10	-1.37448	1.82628e-05	-4.25965e-10	-1.37122
75812484	chr5:75812484:T:C	1.0165e-17	-4.25965e-10	0.507731	1.37447e-12	-4.25965e-10	0.536621	0.000123607	-4.25965e-10	0.541023
75812570	chr5:75812570:C:T	1.54498e-18	-4.25965e-10	-1.37621	2.02232e-13	-4.25965e-10	-1.37979	1.81615e-05	-4.25965e-10	-1.37678
75812639	chr5:75812639:G:A	2.8597e-19	-2.02795	-1.03514	3.83566e-14	-2.01621	-1.02607	3.5491e-06	-1.9696	-1.03979
75812647	chr5:75812647:A:G	1.55671e-18	-4.25965e-10	-1.36865	2.03695e-13	-4.25965e-10	-1.37258	1.82985e-05	-4.25965e-10	-1.36927
75812742	chr5:75812742:T:A	1.81216e-18	-4.25965e-10	-1.21671	2.34253e-13	-4.25965e-10	-1.2328	2.11639e-05	-4.25965e-10	-1.22379
75812789	chr5:75812789:G:C	1.7163e-18	-4.25965e-10	-1.27105	2.22842e-13	-4.25965e-10	-1.28274	2.02347e-05	-4.25965e-10	-1.26869
75812820	chr5:75812820:G:T	1.52007e-18	-4.25965e-10	-1.39247	1.99668e-13	-4.25965e-10	-1.39255	1.78147e-05	-4.25965e-10	-1.39607
75812909	chr5:75812909:C:T	4.63206e-19	-1.25913	-1.32168	5.20183e-14	-1.41157	-1.32604	7.85684e-06	-0.893764	-1.32094
75812947	chr5:75812947:T:C	1.56957e-18	-4.25965e-10	-1.36042	2.04633e-13	-4.25965e-10	-1.36798	1.86306e-05	-4.25965e-10	-1.35128
75813113	chr5:75813113:C:A	3.62771e-19	-1.41912	-1.40609	3.91157e-14	-1.61478	-1.4079	5.6296e-06	-1.14502	-1.40303
75813150	chr5:75813150:C:T	2.2712e-18	-4.25965e-10	-0.990914	2.95879e-13	-4.25965e-10	-0.999254	2.66935e-05	-4.25965e-10	-0.991667
75813242	chr5:75813242:C:T	1.56613e-18	-4.25965e-10	-1.36262	2.04903e-13	-4.25965e-10	-1.36667	1.84082e-05	-4.25965e-10	-1.36329
75813361	chr5:75813361:C:T	1.61168e-18	-4.25965e-10	-1.33395	2.10666e-13	-4.25965e-10	-1.33893	1.8941e-05	-4.25965e-10	-1.33476
75813490	chr5:75813490:C:T	4.3515e-19	-1.43342	-1.20987	4.94048e-14	-1.57015	-1.219	7.17587e-06	-1.09652	-1.20884
75813599	chr5:75813599:T:C	1.56088e-18	-4.25965e-10	-1.36597	2.04216e-13	-4.25965e-10	-1.37003	1.83471e-05	-4.25965e-10	-1.36661
75813837	chr5:75813837:C:G	1.50918e-18	-4.25965e-10	-1.39966	1.9732e-13	-4.25965e-10	-1.40438	1.77239e-05	-4.25965e-10	-1.40117
75813924	chr5:75813924:T:A	3.48389e-19	-1.46111	-1.40455	3.77534e-14	-1.65167	-1.40646	5.36785e-06	-1.19436	-1.4013
75813955	chr5:75813955:G:A	1.8295e-18	-4.25965e-10	-1.20718	2.36467e-13	-4.25965e-10	-1.22339	2.13628e-05	-4.25965e-10	-1.21444
75814191	chr5:75814191:C:G	1.5567e-18	-4.25965e-10	-1.36865	2.03696e-13	-4.25965e-10	-1.37258	1.82984e-05	-4.25965e-10	-1.36928
75814347	chr5:75814347:G:A	1.50532e-18	-4.25965e-10	-1.40222	1.96891e-13	-4.25965e-10	-1.40655	1.76807e-05	-4.25965e-10	-1.40361
75814567	chr5:75814567:T:A	1.55682e-18	-4.25965e-10	-1.36858	2.03713e-13	-4.25965e-10	-1.37249	1.82997e-05	-4.25965e-10	-1.3692
75814677	chr5:75814677:TGCAACCCAAAGGGCCG:T	4.59423e-19	-1.36619	-1.22281	5.18594e-14	-1.50911	-1.23156	7.6734e-06	-1.0165	-1.22183
75814712	chr5:75814712:C:T	3.4705e-19	-1.45884	-1.41066	3.9003e-14	-1.61455	-1.41102	5.53404e-06	-1.15424	-1.41093
75814787	chr5:75814787:G:A	3.26816e-18	-4.25965e-10	-0.626995	4.38064e-13	-4.25965e-10	-0.606838	3.92156e-05	-4.25965e-10	-0.607013
75814866	chr5:75814866:G:A	1.98309e-18	-4.25965e-10	-1.12657	2.64447e-13	-4.25965e-10	-1.11156	2.42687e-05	-4.25965e-10	-1.0869
75815358	chr5:75815358:C:T	3.45054e-19	-1.45965	-1.41563	3.60365e-14	-1.6887	-1.41597	5.11243e-06	-1.22775	-1.41666
75815444	chr5:75815444:A:T	1.48459e-18	-4.25965e-10	-1.41608	1.95194e-13	-4.25965e-10	-1.41521	1.74561e-05	-4.25965e-10	-1.4164
75815540	chr5:75815540:A:G	1.54984e-18	-4.25965e-10	-1.37307	2.02846e-13	-4.25965e-10	-1.37676	1.82182e-05	-4.25965e-10	-1.37367
75815572	chr5:75815572:T:C	7.53806e-19	-1.67184	-0.422005	7.88643e-14	-1.88635	-0.435123	1.02466e-05	-1.51369	-0.435443
75815768	chr5:75815768:C:G	1.55887e-18	-4.25965e-10	-1.36726	2.03949e-13	-4.25965e-10	-1.37134	1.83241e-05	-4.25965e-10	-1.36787
75816053	chr5:75816053:C:G	1.61165e-18	-4.25965e-10	-1.33396	2.13934e-13	-4.25965e-10	-1.32354	1.8987e-05	-4.25965e-10	-1.33233
75816138	chr5:75816138:C:T	1.68173e-18	-4.25965e-10	-1.2914	2.19928e-13	-4.25965e-10	-1.2959	2.00353e-05	-4.25965e-10	-1.27859
75816140	chr5:75816140:T:C	6.59607e-19	-1.37187	-0.85546	6.9152e-14	-1.6103	-0.842592	9.77005e-06	-1.13746	-0.859302
75816256	chr5:75816256:T:C	1.55776e-18	-4.25965e-10	-1.36797	2.03822e-13	-4.25965e-10	-1.37196	1.83109e-05	-4.25965e-10	-1.36859
75816545	chr5:75816545:C:T	1.61784e-18	-4.25965e-10	-1.33013	2.14794e-13	-4.25965e-10	-1.31953	1.90597e-05	-4.25965e-10	-1.32851
75816609	chr5:75816609:C:T	1.57209e-18	-4.25965e-10	-1.35882	2.04914e-13	-4.25965e-10	-1.36661	1.86623e-05	-4.25965e-10	-1.34958
75816630	chr5:75816630:C:T	2.63021e-18	-4.25965e-10	-0.844157	3.57413e-13	-4.25965e-10	-0.810311	3.11366e-05	-4.25965e-10	-0.837704
75816787	chr5:75816787:A:C	6.57669e-18	-4.25965e-10	0.0723089	8.38794e-13	-4.25965e-10	0.0427615	7.96598e-05	-4.25965e-10	0.101677
75816843	chr5:75816843:C:T	8.51177e-19	-1.97236	-4.01506e-10	1.07993e-13	-2.00713	-4.01506e-10	1.0146e-05	-1.95901	-4.01506e-10
75816893	chr5:75816893:A:G	1.54447e-18	-4.25965e-10	-1.37654	2.01833e-13	-4.25965e-10	-1.38176	1.83153e-05	-4.25965e-10	-1.36835
75816970	chr5:75816970:A:G	1.59964e-18	-4.25965e-10	-1.34144	2.12232e-13	-4.25965e-10	-1.33153	1.88432e-05	-4.25965e-10	-1.33993
75817256	chr5:75817256:T:A	1.98275e-18	-4.25965e-10	-1.12674	2.55951e-13	-4.25965e-10	-1.14422	2.31176e-05	-4.25965e-10	-1.13549
75817572	chr5:75817572:G:A	1.48296e-18	-4.25965e-10	-1.41718	1.94828e-13	-4.25965e-10	-1.41708	1.74431e-05	-4.25965e-10	-1.41714
75817611	chr5:75817611:G:A	1.48306e-18	-4.25965e-10	-1.41712	1.94883e-13	-4.25965e-10	-1.4168	1.74426e-05	-4.25965e-10	-1.41717
75817651	chr5:75817651:C:T	3.58958e-19	-1.43015	-1.40562	3.87805e-14	-1.62384	-1.40745	5.56316e-06	-1.15742	-1.4025
75817661	chr5:75817661:A:C	1.55929e-18	-4.25965e-10	-1.36699	2.04027e-13	-4.25965e-10	-1.37095	1.83286e-05	-4.25965e-10	-1.36762
75817772	chr5:75817772:C:T	1.93809e-18	-4.25965e-10	-1.14952	2.51389e-13	-4.25965e-10	-1.1622	2.27673e-05	-4.25965e-10	-1.15076
75817854	chr5:75817854:G:T	3.52614e-19	-1.43941	-1.4142	3.95404e-14	-1.59747	-1.41441	5.64462e-06	-1.131	-1.41438
75818069	chr5:75818069:A:G	7.07107e-19	-1.65016	-0.507638	7.37662e-14	-1.86951	-0.518794	9.63529e-06	-1.48988	-0.520778
75818137	chr5:75818137:C:T	1.71199e-18	-4.25965e-10	-1.27357	2.26518e-13	-4.25965e-10	-1.26638	2.01514e-05	-4.25965e-10	-1.27281
75818244	chr5:75818244:G:A	1.54128e-18	-4.25965e-10	-1.37861	2.01901e-13	-4.25965e-10	-1.38143	1.81172e-05	-4.25965e-10	-1.37923
75818263	chr5:75818263:C:T	3.84634e-19	-1.39285	-1.37383	4.11555e-14	-1.59533	-1.37651	5.96802e-06	-1.1212	-1.36847
75818302	chr5:75818302:C:T	2.0006e-18	-1.11777	-4.01506e-10	2.52263e-13	-1.15873	-4.01506e-10	2.37225e-05	-1.10966	-4.01506e-10
75818340	chr5:75818340:C:T	1.53351e-18	-4.25965e-10	-1.38366	2.01101e-13	-4.25965e-10	-1.3854	1.80224e-05	-4.25965e-10	-1.38447
75818407	chr5:75818407:G:T	2.30716e-19	-1.86418	-1.4136	2.59304e-14	-2.01943	-1.41435	3.1779e-06	-1.70453	-1.41534
75818484	chr5:75818484:G:A	1.56969e-18	-4.25965e-10	-1.36034	2.04624e-13	-4.25965e-10	-1.36803	1.86317e-05	-4.25965e-10	-1.35122
75818552	chr5:75818552:A:C	1.77482e-18	-4.25965e-10	-1.23752	2.29689e-13	-4.25965e-10	-1.25248	2.07363e-05	-4.25965e-10	-1.2442
75818775	chr5:75818775:T:C	1.49063e-16	-4.25965e-10	3.19315	2.01392e-11	-4.25965e-10	3.22122	0.0019661	-4.25965e-10	3.30772
75818812	chr5:75818812:T:C	1.67419e-18	-4.25965e-10	-1.29589	2.22784e-13	-4.25965e-10	-1.283	1.96135e-05	-4.25965e-10	-1.29987
75818939	chr5:75818939:G:T	2.34687e-19	-1.85915	-1.40158	2.63157e-14	-2.01595	-1.40309	3.23413e-06	-1.69681	-1.40552
75819009	chr5:75819009:T:C	1.56629e-18	-4.25965e-10	-1.36251	2.04736e-13	-4.25965e-10	-1.36748	1.83708e-05	-4.25965e-10	-1.36532
75819175	chr5:75819175:A:G	7.15013e-18	-4.25965e-10	0.155908	9.08051e-13	-4.25965e-10	0.122097	8.59677e-05	-4.25965e-10	0.177885
75819310	chr5:75819310:C:T	6.67383e-19	-2.21561	-4.01506e-10	8.71251e-14	-2.22186	-4.01506e-10	7.86893e-06	-2.21316	-4.01506e-10
75819552	chr5:75819552:T:A	1.48981e-18	-4.25965e-10	-1.41258	1.95283e-13	-4.25965e-10	-1.41476	1.75097e-05	-4.25965e-10	-1.41333
75819667	chr5:75819667:G:A	5.09582e-18	-4.25965e-10	-0.182802	6.50408e-13	-4.25965e-10	-0.211604	5.79835e-05	-4.25965e-10	-0.215928
75819736	chr5:75819736:A:G	1.51987e-18	-4.25965e-10	-1.3926	1.99266e-13	-4.25965e-10	-1.39456	1.78246e-05	-4.25965e-10	-1.39551
75819884	chr5:75819884:A:G	1.94582e-18	-4.25965e-10	-1.14554	2.53502e-13	-4.25965e-10	-1.15383	2.32788e-05	-4.25965e-10	-1.12854
75819976	chr5:75819976:C:T	1.61764e-18	-4.25965e-10	-1.33025	2.1119e-13	-4.25965e-10	-1.33644	1.89624e-05	-4.25965e-10	-1.33363
75820103	chr5:75820103:A:G	1.54102e-18	-4.25965e-10	-1.37878	2.01866e-13	-4.25965e-10	-1.3816	1.81143e-05	-4.25965e-10	-1.37939
75820138	chr5:75820138:C:T	1.66732e-18	-4.25965e-10	-1.30001	2.20456e-13	-4.25965e-10	-1.2935	1.96151e-05	-4.25965e-10	-1.29979
75820287	chr5:75820287:C:A	2.65684e-18	-4.25965e-10	-0.834083	3.40858e-13	-4.25965e-10	-0.857738	3.08685e-05	-4.25965e-10	-0.846351
75820291	chr5:75820291:C:G	1.70007e-18	-4.25965e-10	-1.28055	2.24902e-13	-4.25965e-10	-1.27354	2.00007e-05	-4.25965e-10	-1.28032
75820374	chr5:75820374:A:G	1.53983e-18	-4.25965e-10	-1.37955	2.0171e-13	-4.25965e-10	-1.38237	1.81003e-05	-4.25965e-10	-1.38016
75820413	chr5:75820413:T:A	1.69365e-18	-4.25965e-10	-1.28433	2.24002e-13	-4.25965e-10	-1.27755	1.99351e-05	-4.25965e-10	-1.28361
75820515	chr5:75820515:C:T	1.5372e-18	-4.25965e-10	-1.38126	2.0138e-13	-4.25965e-10	-1.38401	1.80698e-05	-4.25965e-10	-1.38184
75820552	chr5:75820552:T:G	3.48376e-18	-4.25965e-10	-0.563109	4.7552e-13	-4.25965e-10	-0.524794	4.12416e-05	-4.25965e-10	-0.556639
75821604	chr5:75821604:T:G	2.04443e-18	-4.25965e-10	-1.0961	2.64269e-13	-4.25965e-10	-1.11224	2.40488e-05	-4.25965e-10	-1.096
75821759	chr5:75821759:A:C	2.71033e-19	-1.70408	-1.41265	3.0108e-14	-1.87072	-1.4137	3.98899e-06	-1.48196	-1.41059
75821802	chr5:75821802:G:A	2.12325e-19	-1.95393	-1.40693	2.44032e-14	-2.08648	-1.40801	2.86234e-06	-1.81438	-1.41007
75821816	chr5:75821816:G:T	3.72253e-19	-1.96073	-0.838669	4.26555e-14	-2.09937	-0.836673	4.89458e-06	-1.83363	-0.854329
75821851	chr5:75821851:A:C	1.53481e-18	-4.25965e-10	-1.38282	2.01064e-13	-4.25965e-10	-1.38558	1.80418e-05	-4.25965e-10	-1.3834
75822231	chr5:75822231:A:G	1.5302e-18	-4.25965e-10	-1.38582	2.00486e-13	-4.25965e-10	-1.38846	1.79881e-05	-4.25965e-10	-1.38637
75822372	chr5:75822372:C:T	1.80632e-19	-2.12413	-1.39838	2.69296e-14	-1.99883	-1.39715	2.31053e-06	-2.03633	-1.40228
75822450	chr5:75822450:G:A	2.409e-18	-0.932011	-4.01506e-10	2.99875e-13	-0.985838	-4.01506e-10	2.6921e-05	-0.983181	-4.01506e-10
75822524	chr5:75822524:C:T	3.28298e-19	-1.68781	-1.23725	3.77464e-14	-1.81231	-1.24601	5.12312e-06	-1.40699	-1.23534
75822651	chr5:75822651:A:G	2.17726e-19	-1.93038	-1.40536	2.48471e-14	-2.06987	-1.4066	2.95079e-06	-1.78526	-1.40876
75822703	chr5:75822703:C:T	2.68247e-19	-1.71517	-1.4119	2.9858e-14	-1.87972	-1.41303	3.9384e-06	-1.49563	-1.40968
75823060	chr5:75823060:G:C	2.65022e-19	-1.72935	-1.40981	2.95438e-14	-1.89221	-1.41112	3.88285e-06	-1.5123	-1.40722
75823542	chr5:75823542:A:G	2.30902e-18	-4.25965e-10	-0.9744	3.06339e-13	-4.25965e-10	-0.964513	2.7253e-05	-4.25965e-10	-0.970923
75823746	chr5:75823746:C:T	2.5311e-19	-1.78175	-1.4034	2.85158e-14	-1.93362	-1.40512	3.66981e-06	-1.57599	-1.39996
75823803	chr5:75823803:T:C	1.59435e-18	-4.25965e-10	-1.34476	2.08151e-13	-4.25965e-10	-1.35094	1.88137e-05	-4.25965e-10	-1.3415
75824022	chr5:75824022:C:T	1.4868e-18	-4.25965e-10	-1.4146	1.95582e-13	-4.25965e-10	-1.41322	1.74765e-05	-4.25965e-10	-1.41523
75824331	chr5:75824331:A:G	2.42069e-19	-1.81691	-1.41285	2.73709e-14	-1.9659	-1.41382	3.46393e-06	-1.62282	-1.41087
75824332	chr5:75824332:C:T	1.57257e-18	-4.25965e-10	-1.35851	2.0591e-13	-4.25965e-10	-1.36176	1.841e-05	-4.25965e-10	-1.3632
75824564	chr5:75824564:G:A	1.61165e-18	-4.25965e-10	-1.33397	2.09681e-13	-4.25965e-10	-1.34361	1.91612e-05	-4.25965e-10	-1.3232
75824637	chr5:75824637:A:G	2.36233e-18	-4.25965e-10	-0.951572	3.07566e-13	-4.25965e-10	-0.960515	2.79486e-05	-4.25965e-10	-0.945721
75824664	chr5:75824664:A:G	1.65536e-19	-2.22037	-1.38942	2.28327e-14	-2.17376	-1.38725	1.96742e-06	-2.21476	-1.3846
75824856	chr5:75824856:C:G	1.91096e-19	-2.05177	-1.41444	2.26436e-14	-2.15634	-1.41299	2.50386e-06	-1.94611	-1.41214
75824890	chr5:75824890:C:T	1.53683e-18	-4.25965e-10	-1.3815	2.01319e-13	-4.25965e-10	-1.38431	1.80656e-05	-4.25965e-10	-1.38208
75825119	chr5:75825119:CTG:C	1.10251e-17	-4.25965e-10	0.588956	1.481e-12	-4.25965e-10	0.611272	0.000130577	-4.25965e-10	0.595873
75825435	chr5:75825435:T:C	2.07341e-18	-4.25965e-10	-1.08203	2.76322e-13	-4.25965e-10	-1.06764	2.43675e-05	-4.25965e-10	-1.08284
75825594	chr5:75825594:A:G	1.49116e-18	-4.25965e-10	-1.41167	1.9591e-13	-4.25965e-10	-1.41155	1.7544e-05	-4.25965e-10	-1.41137
75825636	chr5:75825636:G:A	1.48727e-18	-4.25965e-10	-1.41428	1.957e-13	-4.25965e-10	-1.41262	1.74639e-05	-4.25965e-10	-1.41595
75825889	chr5:75825889:A:T	2.95776e-19	-2.11301	-0.916364	3.5501e-14	-2.19536	-0.924283	3.7095e-06	-2.03296	-0.932226
75826139	chr5:75826139:T:C	1.86281e-19	-2.07492	-1.4168	2.23445e-14	-2.16562	-1.417	2.44329e-06	-1.96557	-1.41718
75826147	chr5:75826147:C:T	2.75865e-18	-4.25965e-10	-0.79648	3.68334e-13	-4.25965e-10	-0.780213	3.305e-05	-4.25965e-10	-0.778066
75826538	chr5:75826538:T:C	2.23475e-19	-1.89978	-1.4099	2.57994e-14	-2.02789	-1.41096	3.15727e-06	-1.71951	-1.40687
75826666	chr5:75826666:G:A	2.75212e-19	-1.74682	-1.35462	3.19811e-14	-1.86575	-1.35831	4.20257e-06	-1.48693	-1.35346
75826990	chr5:75826990:C:T	2.30863e-19	-1.8625	-1.41465	2.61491e-14	-2.01003	-1.41536	3.28273e-06	-1.67473	-1.41268
75827239	chr5:75827239:A:G	2.21731e-19	-1.90263	-1.41488	2.53355e-14	-2.04146	-1.41553	3.11643e-06	-1.7264	-1.413
75827331	chr5:75827331:G:A	2.90427e-18	-4.25965e-10	-0.745039	3.88062e-13	-4.25965e-10	-0.728038	3.48416e-05	-4.25965e-10	-0.725275
75827496	chr5:75827496:A:G	2.28272e-18	-4.25965e-10	-0.985854	2.9872e-13	-4.25965e-10	-0.989696	2.72456e-05	-4.25965e-10	-0.971194
75827825	chr5:75827825:A:T	7.64975e-19	-1.27004	-0.809093	8.09744e-14	-1.49224	-0.802831	1.32697e-05	-0.92826	-0.762342
75827875	chr5:75827875:C:G	1.49093e-18	-4.25965e-10	-1.41182	1.96408e-13	-4.25965e-10	-1.40901	1.75783e-05	-4.25965e-10	-1.40942
75828075	chr5:75828075:T:C	1.59545e-18	-4.25965e-10	-1.34407	2.10479e-13	-4.25965e-10	-1.33982	1.87571e-05	-4.25965e-10	-1.34452
75828098	chr5:75828098:C:A	1.51258e-18	-4.25965e-10	-1.3974	1.98318e-13	-4.25965e-10	-1.39933	1.77202e-05	-4.25965e-10	-1.40138
75828582	chr5:75828582:C:T	1.51623e-18	-4.25965e-10	-1.39499	1.98945e-13	-4.25965e-10	-1.39618	1.79148e-05	-4.25965e-10	-1.39046
75828586	chr5:75828586:T:C	2.71211e-18	-4.25965e-10	-0.813495	3.50105e-13	-4.25965e-10	-0.830972	3.38811e-05	-4.25965e-10	-0.753228
75828679	chr5:75828679:C:T	3.03223e-18	-4.25965e-10	-0.701925	3.9039e-13	-4.25965e-10	-0.722056	3.80832e-05	-4.25965e-10	-0.636313
75828719	chr5:75828719:A:G	3.08938e-18	-4.25965e-10	-0.683251	3.98826e-13	-4.25965e-10	-0.70068	3.88563e-05	-4.25965e-10	-0.616217
75828743	chr5:75828743:A:G	2.84524e-18	-4.25965e-10	-0.765577	3.67459e-13	-4.25965e-10	-0.782592	3.56899e-05	-4.25965e-10	-0.701219
75828814	chr5:75828814:A:G	5.71305e-19	-1.17837	-1.19268	5.61901e-14	-1.45254	-1.20793	7.89411e-06	-0.998099	-1.21187
75828914	chr5:75828914:G:C	3.08256e-18	-4.25965e-10	-0.685461	3.97097e-13	-4.25965e-10	-0.705022	3.8743e-05	-4.25965e-10	-0.619137
75829020	chr5:75829020:T:C	4.29868e-19	-1.24734	-1.40816	4.38468e-14	-1.50382	-1.40468	6.05804e-06	-1.07113	-1.40357
75829100	chr5:75829100:T:C	3.76038e-19	-1.43876	-1.35053	3.93621e-14	-1.65779	-1.35861	5.19406e-06	-1.26576	-1.36282
75829198	chr5:75829198:G:C	3.21801e-18	-4.25965e-10	-0.642459	4.1431e-13	-4.25965e-10	-0.66259	4.05203e-05	-4.25965e-10	-0.574283
75829300	chr5:75829300:C:G	3.42569e-18	-0.57992	-4.01506e-10	4.44111e-13	-0.59313	-4.01506e-10	4.38906e-05	-0.494388	-4.01506e-10
75829441	chr5:75829441:G:A	2.38614e-18	-4.25965e-10	-0.941545	3.17931e-13	-4.25965e-10	-0.927369	2.94241e-05	-4.25965e-10	-0.894275
75829948	chr5:75829948:A:G	1.94838e-19	-2.08341	-1.36341	2.28523e-14	-2.19425	-1.36591	2.15161e-06	-2.14661	-1.36326
75830387	chr5:75830387:C:G	4.93211e-19	-1.19771	-1.32033	5.83847e-14	-1.30003	-1.32212	9.03846e-06	-0.754707	-1.31989
75830400	chr5:75830400:T:C	2.63788e-18	-4.25965e-10	-0.841245	3.5838e-13	-4.25965e-10	-0.80761	3.12256e-05	-4.25965e-10	-0.834848
75830493	chr5:75830493:C:T	2.85012e-18	-4.25965e-10	-0.76386	3.67004e-13	-4.25965e-10	-0.78383	3.5723e-05	-4.25965e-10	-0.700292
75830583	chr5:75830583:C:G	2.82091e-18	-4.25965e-10	-0.774162	3.64548e-13	-4.25965e-10	-0.790546	3.53235e-05	-4.25965e-10	-0.711538
75830818	chr5:75830818:C:T	1.51578e-18	-4.25965e-10	-1.39529	1.9887e-13	-4.25965e-10	-1.39655	1.79089e-05	-4.25965e-10	-1.39079
75831197	chr5:75831197:C:G	1.50375e-18	-4.25965e-10	-1.40326	1.97386e-13	-4.25965e-10	-1.40404	1.77509e-05	-4.25965e-10	-1.39965
75831480	chr5:75831480:T:A	2.39426e-18	-4.25965e-10	-0.938148	3.18998e-13	-4.25965e-10	-0.92402	2.95189e-05	-4.25965e-10	-0.891056
75831817	chr5:75831817:C:T	2.57849e-18	-4.25965e-10	-0.864018	3.50073e-13	-4.25965e-10	-0.831061	3.05187e-05	-4.25965e-10	-0.857747
75831896	chr5:75831896:A:T	2.36964e-18	-4.25965e-10	-0.948486	3.02963e-13	-4.25965e-10	-0.975592	2.7672e-05	-4.25965e-10	-0.955665
75831951	chr5:75831951:G:A	3.33289e-19	-1.91589	-0.994077	3.87812e-14	-2.0345	-0.99677	3.47386e-06	-2.08947	-0.941351
75832064	chr5:75832064:G:A	8.92402e-18	0.377524	-4.01506e-10	1.07414e-12	0.290068	-4.01506e-10	0.000235743	1.18666	-4.01506e-10
75832072	chr5:75832072:A:G	7.98252e-19	-1.84892	-0.187629	8.30911e-14	-2.07548	-0.193787	8.27781e-06	-1.97663	-0.185879
75832189	chr5:75832189:C:T	2.60537e-18	-4.25965e-10	-0.853646	3.42694e-13	-4.25965e-10	-0.852365	3.02044e-05	-4.25965e-10	-0.8681
75832347	chr5:75832347:G:T	5.31903e-19	-1.09762	-1.3449	6.28611e-14	-1.20181	-1.34646	9.91762e-06	-0.63728	-1.34449
75832358	chr5:75832358:G:C	2.94461e-19	-1.9631	-1.07073	3.25322e-14	-2.13855	-1.06842	3.10011e-06	-2.07314	-1.07151
75832405	chr5:75832405:A:G	1.91527e-18	-0.965991	-0.195373	2.08601e-13	-1.14479	-0.20399	3.66333e-05	-0.53712	-0.138008
75832523	chr5:75832523:T:G	4.22694e-19	-1.5811	-1.09123	4.04109e-14	-1.90019	-1.08991	4.06893e-06	-1.78693	-1.08578
75832615	chr5:75832615:G:T	1.4972e-18	-4.25965e-10	-1.40762	1.96542e-13	-4.25965e-10	-1.40833	1.76284e-05	-4.25965e-10	-1.40657
75832621	chr5:75832621:C:T	1.9575e-18	-1.03017	-0.109387	2.15189e-13	-1.20122	-0.116471	3.72272e-05	-0.609221	-0.049827
75832707	chr5:75832707:A:T	1.49396e-18	-4.25965e-10	-1.40979	1.96881e-13	-4.25965e-10	-1.4066	1.75823e-05	-4.25965e-10	-1.40919
75832784	chr5:75832784:G:A	1.94525e-18	-1.00507	-0.140763	2.13096e-13	-1.1796	-0.147863	3.70748e-05	-0.581259	-0.081889
75832805	chr5:75832805:T:C	1.50249e-18	-4.25965e-10	-1.4041	1.97432e-13	-4.25965e-10	-1.40381	1.76333e-05	-4.25965e-10	-1.4063
75832902	chr5:75832902:G:A	2.71827e-18	-4.25965e-10	-0.811228	3.52643e-13	-4.25965e-10	-0.823748	3.17611e-05	-4.25965e-10	-0.817844
75833021	chr5:75833021:G:T	3.36099e-18	-4.25965e-10	-0.598985	4.33253e-13	-4.25965e-10	-0.617881	4.24277e-05	-4.25965e-10	-0.528286
75833068	chr5:75833068:A:G	5.2864e-19	-1.39068	-1.05799	6.31125e-14	-1.49153	-1.05276	9.19721e-06	-0.999344	-1.05784
75833122	chr5:75833122:G:A	4.24301e-19	-2.22136	-0.447173	5.59811e-14	-2.22103	-0.443154	5.07119e-06	-2.20011	-0.4524
75833194	chr5:75833194:A:G	2.13138e-18	-0.959417	-0.0950331	2.32889e-13	-1.13654	-0.102102	4.09611e-05	-0.528328	-0.035137
75833372	chr5:75833372:GACC:G	1.8857e-18	-1.05092	-0.126007	2.07499e-13	-1.22078	-0.133301	3.57365e-05	-0.633116	-0.0667988
75833510	chr5:75833510:A:G	1.79315e-18	-1.02679	-0.200455	1.98979e-13	-1.19296	-0.203045	3.42419e-05	-0.600525	-0.142111
75833528	chr5:75833528:G:C	1.98216e-18	-0.969837	-0.157198	2.16682e-13	-1.14621	-0.164566	3.80083e-05	-0.539596	-0.0986867
75833601	chr5:75833601:CTA:C	5.05308e-19	-1.4357	-1.05811	6.06165e-14	-1.53192	-1.05272	8.72373e-06	-1.05207	-1.05797
75833815	chr5:75833815:G:A	2.31666e-18	-4.25965e-10	-0.971098	3.04851e-13	-4.25965e-10	-0.96938	2.69046e-05	-4.25965e-10	-0.983788
75833911	chr5:75833911:G:T	2.19356e-18	-4.25965e-10	-1.0257	2.85147e-13	-4.25965e-10	-1.0362	2.56456e-05	-4.25965e-10	-1.03172
75834052	chr5:75834052:A:G	2.87017e-19	-1.90527	-1.15416	3.13844e-14	-2.09359	-1.14931	3.07871e-06	-2.0002	-1.15137
75834161	chr5:75834161:G:A	1.9949e-18	-0.245541	-0.875088	1.63331e-13	-0.707178	-0.886249	3.09269e-05	-0.0091282	-0.835331
75834170	chr5:75834170:A:G	4.06862e-18	-4.25965e-10	-0.407918	5.4703e-13	-4.25965e-10	-0.384699	4.77108e-05	-4.25965e-10	-0.41093
75834223	chr5:75834223:G:A	1.9789e-18	-1.01151	-0.117165	2.17324e-13	-1.18383	-0.123989	3.77568e-05	-0.587091	-0.0578319
75834699	chr5:75834699:T:C	5.16482e-19	-1.39682	-1.07512	6.18615e-14	-1.4944	-1.06991	8.98759e-06	-1.00523	-1.07501
75834707	chr5:75834707:CTTAAAA:C	1.66386e-18	-4.25965e-10	-1.30208	2.18332e-13	-4.25965e-10	-1.30319	1.95888e-05	-4.25965e-10	-1.30113
75835543	chr5:75835543:G:A	1.61348e-18	-4.25965e-10	-1.33283	2.10949e-13	-4.25965e-10	-1.33759	1.89122e-05	-4.25965e-10	-1.33628
75835593	chr5:75835593:T:C	7.10703e-19	-2.0486	-0.10412	9.85656e-14	-2.03445	-0.0640351	8.08066e-06	-2.07976	-0.106851
75836225	chr5:75836225:A:G	5.08492e-19	-1.41387	-1.07365	6.09646e-14	-1.51015	-1.06876	8.79594e-06	-1.02822	-1.07358
75836237	chr5:75836237:T:C	9.73356e-19	-0.667053	-1.17118	8.78457e-14	-1.03904	-1.17458	1.63085e-05	-0.333767	-1.15064
75836275	chr5:75836275:A:G	2.19586e-18	-4.25965e-10	-1.02465	2.92279e-13	-4.25965e-10	-1.0115	2.6964e-05	-4.25965e-10	-0.981585
75836345	chr5:75836345:A:G	3.16497e-18	-4.25965e-10	-0.659078	4.08256e-13	-4.25965e-10	-0.67731	3.98563e-05	-4.25965e-10	-0.590807
75836721	chr5:75836721:T:G	4.75133e-19	-1.26566	-1.28972	4.36048e-14	-1.61491	-1.29913	6.12352e-06	-1.158	-1.30595
75836729	chr5:75836729:G:A	1.6142e-18	-4.25965e-10	-1.33238	2.10254e-13	-4.25965e-10	-1.34089	1.92193e-05	-4.25965e-10	-1.32017
75836761	chr5:75836761:G:A	1.56759e-18	-4.25965e-10	-1.36168	2.05859e-13	-4.25965e-10	-1.36201	1.86361e-05	-4.25965e-10	-1.35099
75836904	chr5:75836904:C:A	5.02083e-18	-4.25965e-10	-0.197627	6.63083e-13	-4.25965e-10	-0.192304	5.97701e-05	-4.25965e-10	-0.185582
75837080	chr5:75837080:T:G	2.35999e-18	-4.25965e-10	-0.952566	3.12165e-13	-4.25965e-10	-0.945673	2.89167e-05	-4.25965e-10	-0.911667
75837188	chr5:75837188:C:T	9.42787e-19	-0.977006	-0.893132	1.04545e-13	-1.13482	-0.904768	1.79292e-05	-0.536294	-0.853365
75837274	chr5:75837274:A:T	7.59197e-19	-1.31418	-0.772533	9.06409e-14	-1.42262	-0.759676	1.36443e-05	-0.910875	-0.751889
75837528	chr5:75837528:T:C	2.87013e-18	-4.25965e-10	-0.756864	3.70665e-13	-4.25965e-10	-0.773906	3.59788e-05	-4.25965e-10	-0.693157
75837555	chr5:75837555:C:T	2.5518e-18	-4.25965e-10	-0.874424	3.30201e-13	-4.25965e-10	-0.889504	3.18277e-05	-4.25965e-10	-0.815752
75837775	chr5:75837775:G:A	5.12656e-19	-1.38983	-1.08954	6.12651e-14	-1.48942	-1.08457	8.90924e-06	-0.999855	-1.08914
75838061	chr5:75838061:G:A	5.09609e-19	-1.39567	-1.08967	6.07526e-14	-1.49848	-1.08392	8.82181e-06	-1.00957	-1.08929
75838868	chr5:75838868:A:T	3.23739e-19	-1.92289	-1.01615	3.48758e-14	-2.12168	-1.01573	3.35254e-06	-2.05621	-1.01015
75839093	chr5:75839093:T:C	2.4351e-18	-4.25965e-10	-0.921233	3.1714e-13	-4.25965e-10	-0.929862	3.02835e-05	-4.25965e-10	-0.865483
75839097	chr5:75839097:A:G	2.0597e-18	-4.25965e-10	-1.08866	2.71919e-13	-4.25965e-10	-1.0837	2.43309e-05	-4.25965e-10	-1.08434
75839331	chr5:75839331:G:A	5.42554e-19	-1.35908	-1.06361	6.44947e-14	-1.46267	-1.05995	9.44787e-06	-0.96673	-1.06357
75839417	chr5:75839417:T:C	1.60441e-18	-4.25965e-10	-1.33847	2.10325e-13	-4.25965e-10	-1.34055	1.90287e-05	-4.25965e-10	-1.33014
75839554	chr5:75839554:G:A	1.4906e-18	-4.25965e-10	-1.41204	1.95818e-13	-4.25965e-10	-1.41202	1.75593e-05	-4.25965e-10	-1.4105
75839722	chr5:75839722:C:CT	1.25863e-18	-0.423654	-1.15755	1.02969e-13	-0.891846	-1.16293	1.83405e-05	-0.240044	-1.12693
75839972	chr5:75839972:A:T	1.30112e-18	-1.00045	-0.547542	1.43318e-13	-1.17458	-0.549562	2.4379e-05	-0.579419	-0.502947
75839977	chr5:75839977:A:T	5.88729e-19	-1.09207	-1.24894	5.23609e-14	-1.47326	-1.25778	7.65598e-06	-0.981519	-1.25908
75839982	chr5:75839982:T:A	8.02324e-19	-2.03146	-4.01506e-10	8.93232e-14	-2.19694	-4.01506e-10	8.04279e-06	-2.19131	-4.01506e-10
75840250	chr5:75840250:T:C	1.51733e-18	-1.08874	-0.305529	1.66468e-13	-1.2596	-0.314795	2.82353e-05	-0.686146	-0.249368
75840272	chr5:75840272:G:C	3.49215e-18	-4.25965e-10	-0.560705	4.45479e-13	-4.25965e-10	-0.590055	4.12967e-05	-4.25965e-10	-0.555306
75840368	chr5:75840368:A:G	4.4344e-18	-4.25965e-10	-0.32183	5.69999e-13	-4.25965e-10	-0.343569	5.07119e-05	-4.25965e-10	-0.349927
75840426	chr5:75840426:A:G	1.16111e-18	-0.436667	-1.22518	9.52391e-14	-0.903174	-1.22964	1.68631e-05	-0.252159	-1.1988
75840443	chr5:75840443:C:T	1.79508e-18	-4.25965e-10	-1.22617	2.35415e-13	-4.25965e-10	-1.22785	2.09403e-05	-4.25965e-10	-1.23441
75840611	chr5:75840611:C:G	3.72063e-19	-1.7837	-1.01621	3.86124e-14	-2.02054	-1.0151	3.77616e-06	-1.93058	-1.0168
75840680	chr5:75840680:T:G	1.12974e-18	-0.474094	-1.21514	9.31476e-14	-0.935208	-1.21981	1.63568e-05	-0.293285	-1.18816
75840799	chr5:75840799:C:T	1.61197e-19	-2.2207	-1.41565	2.21069e-14	-2.1768	-1.41652	1.90286e-06	-2.21619	-1.41654
75840805	chr5:75840805:C:T	2.36574e-18	-4.25965e-10	-0.950133	3.0475e-13	-4.25965e-10	-0.969713	2.78437e-05	-4.25965e-10	-0.949479
75840808	chr5:75840808:C:T	2.20808e-18	-4.25965e-10	-1.0191	2.90353e-13	-4.25965e-10	-1.01811	2.64405e-05	-4.25965e-10	-1.00119
75841117	chr5:75841117:T:C	4.84654e-19	-1.43354	-1.10201	5.79064e-14	-1.5317	-1.09868	8.30321e-06	-1.05737	-1.10207
75841639	chr5:75841639:T:C	2.2556e-18	-4.25965e-10	-0.997806	2.9438e-13	-4.25965e-10	-1.00433	2.78096e-05	-4.25965e-10	-0.950706
75841716	chr5:75841716:C:T	1.60592e-18	-4.25965e-10	-1.33752	2.10537e-13	-4.25965e-10	-1.33954	1.90468e-05	-4.25965e-10	-1.32919
75841717	chr5:75841717:G:A	2.7179e-18	-4.25965e-10	-0.811361	3.49233e-13	-4.25965e-10	-0.833466	3.19986e-05	-4.25965e-10	-0.810395
75841848	chr5:75841848:T:C	3.8623e-19	-1.84952	-0.91303	4.0434e-14	-2.07767	-0.911865	3.92975e-06	-2.00124	-0.906272
75841858	chr5:75841858:T:A	2.24691e-18	-4.25965e-10	-1.00167	2.93228e-13	-4.25965e-10	-1.00825	2.76968e-05	-4.25965e-10	-0.954771
75841992	chr5:75841992:G:T	2.94665e-18	-4.25965e-10	-0.730554	3.9011e-13	-4.25965e-10	-0.722775	3.4733e-05	-4.25965e-10	-0.728397
75842168	chr5:75842168:A:G	2.58091e-18	-4.25965e-10	-0.86308	3.35838e-13	-4.25965e-10	-0.872575	3.21956e-05	-4.25965e-10	-0.804256
75842412	chr5:75842412:A:G	2.78915e-18	-4.25965e-10	-0.785485	3.62463e-13	-4.25965e-10	-0.79628	3.4901e-05	-4.25965e-10	-0.723572
75842661	chr5:75842661:A:G	1.38715e-18	-1.09298	-0.390997	1.53057e-13	-1.26302	-0.395376	2.57207e-05	-0.690415	-0.338377
75842792	chr5:75842792:T:C	1.58651e-18	-4.25965e-10	-1.34968	2.08068e-13	-4.25965e-10	-1.35134	1.88047e-05	-4.25965e-10	-1.34198
75843182	chr5:75843182:C:T	1.60006e-18	-4.25965e-10	-1.34118	2.09224e-13	-4.25965e-10	-1.3458	1.87671e-05	-4.25965e-10	-1.34398
75843213	chr5:75843213:C:G	1.58713e-18	-4.25965e-10	-1.34929	2.08148e-13	-4.25965e-10	-1.35096	1.88124e-05	-4.25965e-10	-1.34157
75843410	chr5:75843410:C:T	4.68305e-19	-1.44779	-1.12207	5.59818e-14	-1.54502	-1.11916	8.00642e-06	-1.07375	-1.1221
75843432	chr5:75843432:G:A	2.57437e-18	-4.25965e-10	-0.865619	3.34773e-13	-4.25965e-10	-0.87575	3.21061e-05	-4.25965e-10	-0.80704
75843549	chr5:75843549:A:T	1.34067e-18	-1.01472	-0.503327	1.4661e-13	-1.19236	-0.509062	2.50832e-05	-0.600165	-0.453724
75843584	chr5:75843584:G:T	2.50109e-18	-4.25965e-10	-0.894497	3.40125e-13	-4.25965e-10	-0.859892	2.96025e-05	-4.25965e-10	-0.88823
75843774	chr5:75843774:G:A	1.49055e-18	-4.25965e-10	-1.41208	1.95812e-13	-4.25965e-10	-1.41205	1.75587e-05	-4.25965e-10	-1.41054
75843874	chr5:75843874:C:T	1.75229e-18	-4.25965e-10	-1.2503	2.30969e-13	-4.25965e-10	-1.24692	2.09314e-05	-4.25965e-10	-1.23484
75844021	chr5:75844021:A:G	1.61881e-18	-4.25965e-10	-1.32953	2.11599e-13	-4.25965e-10	-1.33451	1.8983e-05	-4.25965e-10	-1.33254
75844174	chr5:75844174:G:A	1.26898e-18	-0.284487	-1.28852	1.02402e-13	-0.768487	-1.29181	1.85194e-05	-0.0902396	-1.26703
75844302	chr5:75844302:C:T	4.91074e-19	-1.4077	-1.11468	5.86323e-14	-1.50677	-1.11115	8.47213e-06	-1.02455	-1.11475
75844306	chr5:75844306:C:T	1.63137e-18	-4.25965e-10	-1.3218	2.13198e-13	-4.25965e-10	-1.32698	1.91279e-05	-4.25965e-10	-1.32494
75844700	chr5:75844700:C:T	3.8162e-19	-1.88951	-0.885043	4.1124e-14	-2.0889	-0.883716	3.96319e-06	-2.01373	-0.885311
75844905	chr5:75844905:A:G	1.09479e-18	-0.457832	-1.26283	9.62731e-14	-0.857433	-1.26458	1.8539e-05	-0.109767	-1.24644
75844910	chr5:75844910:C:T	5.8035e-18	-4.25965e-10	-0.0527614	7.85302e-13	-4.25965e-10	-0.0231358	6.79951e-05	-4.25965e-10	-0.0566523
75845320	chr5:75845320:A:G	1.4851e-18	-4.25965e-10	-1.41574	1.95163e-13	-4.25965e-10	-1.41537	1.74503e-05	-4.25965e-10	-1.41673
75845364	chr5:75845364:A:T	5.79649e-18	-4.25965e-10	-0.0539698	7.84367e-13	-4.25965e-10	-0.0243264	6.79111e-05	-4.25965e-10	-0.0578882
75845596	chr5:75845596:T:A	5.27215e-19	-1.40348	-1.04789	6.27843e-14	-1.50377	-1.04573	9.09446e-06	-1.02029	-1.04814
75845862	chr5:75845862:A:G	2.11188e-18	-4.25965e-10	-1.06365	2.77885e-13	-4.25965e-10	-1.062	2.48729e-05	-4.25965e-10	-1.06231
75846019	chr5:75846019:T:G	1.49851e-18	-4.25965e-10	-1.40675	1.96301e-13	-4.25965e-10	-1.40955	1.76168e-05	-4.25965e-10	-1.40723
75846148	chr5:75846148:G:A	1.64214e-18	-4.25965e-10	-1.31522	2.15208e-13	-4.25965e-10	-1.3176	1.92968e-05	-4.25965e-10	-1.31615
75846367	chr5:75846367:A:G	8.14821e-19	-2.01601	-4.01506e-10	1.21057e-13	-1.89294	-4.01506e-10	1.06126e-05	-1.91405	-4.01506e-10
75846778	chr5:75846778:C:T	4.80908e-19	-2.20585	-0.337457	6.27936e-14	-2.21821	-0.331143	5.54981e-06	-2.21944	-0.342885
75846962	chr5:75846962:T:C	7.2145e-19	-2.13771	-4.01506e-10	9.56399e-14	-2.12861	-4.01506e-10	9.01558e-06	-2.07713	-4.01506e-10
75847164	chr5:75847164:C:T	1.52505e-18	-4.25965e-10	-1.3892	1.99787e-13	-4.25965e-10	-1.39195	1.79081e-05	-4.25965e-10	-1.39083
75847183	chr5:75847183:C:A	1.93238e-18	-4.25965e-10	-1.15247	2.50135e-13	-4.25965e-10	-1.1672	2.31127e-05	-4.25965e-10	-1.1357
75847527	chr5:75847527:C:T	2.88938e-18	-4.25965e-10	-0.750181	3.75418e-13	-4.25965e-10	-0.761164	3.62032e-05	-4.25965e-10	-0.68694
75847799	chr5:75847799:A:C	6.46343e-18	0.593954	-0.539017	6.18567e-13	0.272874	-0.534673	0.000156527	1.31058	-0.533435
75847888	chr5:75847888:A:G	1.57752e-18	-1.30804	-0.0473269	2.33741e-13	-1.19961	-0.0353817	2.1256e-05	-1.18715	-0.0322939
75848031	chr5:75848031:T:C	2.34502e-19	-2.22111	-1.0404	3.0094e-14	-2.22162	-1.06326	2.78394e-06	-2.20309	-1.04913
75848389	chr5:75848389:A:C	2.92532e-18	-4.25965e-10	-0.737817	3.8728e-13	-4.25965e-10	-0.730056	3.44814e-05	-4.25965e-10	-0.735667
75848456	chr5:75848456:G:A	1.65608e-18	-4.25965e-10	-1.30677	2.1558e-13	-4.25965e-10	-1.31587	1.9728e-05	-4.25965e-10	-1.29405
75848688	chr5:75848688:T:C	2.80081e-18	-4.25965e-10	-0.781315	3.64247e-13	-4.25965e-10	-0.791372	3.50739e-05	-4.25965e-10	-0.718631
75848700	chr5:75848700:G:T	1.04255e-18	-1.74866	-0.0208899	1.51473e-13	-1.65576	-0.0130306	1.39321e-05	-1.64599	0.0040981
75848744	chr5:75848744:G:A	1.48301e-18	-4.25965e-10	-1.41715	1.94833e-13	-4.25965e-10	-1.41706	1.74446e-05	-4.25965e-10	-1.41706
75849285	chr5:75849285:A:C	1.53169e-18	-1.27385	-0.111003	2.27199e-13	-1.16351	-0.0998657	2.06704e-05	-1.15102	-0.0963612
75849299	chr5:75849299:G:A	2.73564e-18	-4.25965e-10	-0.804859	3.55727e-13	-4.25965e-10	-0.81504	3.42211e-05	-4.25965e-10	-0.743244
75849692	chr5:75849692:A:G	1.55411e-18	-4.25965e-10	-1.37032	2.04096e-13	-4.25965e-10	-1.37061	1.82137e-05	-4.25965e-10	-1.37391
75849766	chr5:75849766:G:T	1.6013e-18	-4.25965e-10	-1.3404	2.09413e-13	-4.25965e-10	-1.3449	1.8781e-05	-4.25965e-10	-1.34324
75850164	chr5:75850164:A:C	1.67019e-18	-4.25965e-10	-1.29828	2.18104e-13	-4.25965e-10	-1.30423	1.96103e-05	-4.25965e-10	-1.30003
75850222	chr5:75850222:C:A	1.64373e-18	-4.25965e-10	-1.31425	2.14202e-13	-4.25965e-10	-1.32228	1.9571e-05	-4.25965e-10	-1.30204
75850274	chr5:75850274:G:A	2.10583e-18	-4.25965e-10	-1.06651	2.83606e-13	-4.25965e-10	-1.04162	2.49009e-05	-4.25965e-10	-1.06118
75850303	chr5:75850303:C:T	1.91863e-18	-4.25965e-10	-1.15961	2.49749e-13	-4.25965e-10	-1.16875	2.24478e-05	-4.25965e-10	-1.1649
75850353	chr5:75850353:T:G	4.20512e-18	-4.25965e-10	-0.37492	5.77198e-13	-4.25965e-10	-0.331018	4.99581e-05	-4.25965e-10	-0.364903
75850557	chr5:75850557:G:A	2.37396e-18	-4.25965e-10	-0.946662	3.15932e-13	-4.25965e-10	-0.933675	2.90612e-05	-4.25965e-10	-0.906683
75850790	chr5:75850790:T:C	1.79878e-18	-4.25965e-10	-1.22411	2.33659e-13	-4.25965e-10	-1.23534	2.09839e-05	-4.25965e-10	-1.23233
75850805	chr5:75850805:A:G	1.627e-18	-4.25965e-10	-1.32448	2.14806e-13	-4.25965e-10	-1.31947	1.92181e-05	-4.25965e-10	-1.32023
75850910	chr5:75850910:C:T	1.48593e-18	-4.25965e-10	-1.41518	1.95233e-13	-4.25965e-10	-1.41501	1.7453e-05	-4.25965e-10	-1.41657
75850916	chr5:75850916:T:C	2.9014e-19	-1.65525	-1.39336	3.19274e-14	-1.82948	-1.39626	3.10983e-06	-1.74508	-1.39644
75851168	chr5:75851168:A:G	4.57971e-18	-4.25965e-10	-0.289587	5.96771e-13	-4.25965e-10	-0.29767	5.48238e-05	-4.25965e-10	-0.271964
75851338	chr5:75851338:TAC:T	5.08746e-18	-4.25965e-10	-0.184443	6.46625e-13	-4.25965e-10	-0.217438	6.44873e-05	-4.25965e-10	-0.109619
75851421	chr5:75851421:G:A	1.50294e-18	-4.25965e-10	-1.4038	1.97905e-13	-4.25965e-10	-1.40142	1.76979e-05	-4.25965e-10	-1.40264
75851485	chr5:75851485:A:G	1.5376e-18	-4.25965e-10	-1.381	2.02487e-13	-4.25965e-10	-1.37853	1.79912e-05	-4.25965e-10	-1.3862
75851591	chr5:75851591:TC:T	1.76667e-18	-4.25965e-10	-1.24213	2.32782e-13	-4.25965e-10	-1.2391	2.09549e-05	-4.25965e-10	-1.23371
75851663	chr5:75851663:C:T	1.73951e-18	-4.25965e-10	-1.25762	2.29626e-13	-4.25965e-10	-1.25275	2.03118e-05	-4.25965e-10	-1.26489
75851775	chr5:75851775:C:T	1.9583e-18	-4.25965e-10	-1.13915	2.55417e-13	-4.25965e-10	-1.14631	2.3055e-05	-4.25965e-10	-1.13821
75852030	chr5:75852030:G:C	1.90603e-19	-2.05283	-1.41596	2.85385e-14	-1.9221	-1.41585	2.45787e-06	-1.95966	-1.41714
75852155	chr5:75852155:G:A	1.6885e-18	-4.25965e-10	-1.28738	2.214e-13	-4.25965e-10	-1.28923	1.97702e-05	-4.25965e-10	-1.29191
75852256	chr5:75852256:A:G	2.72074e-18	-4.25965e-10	-0.81032	3.54457e-13	-4.25965e-10	-0.818618	3.33781e-05	-4.25965e-10	-0.768186
75852284	chr5:75852284:G:A	8.0091e-19	-2.03323	-4.01506e-10	1.00474e-13	-2.07931	-4.01506e-10	9.00068e-06	-2.07879	-4.01506e-10
75852288	chr5:75852288:A:G	1.69333e-18	-4.25965e-10	-1.28453	2.24122e-13	-4.25965e-10	-1.27701	2.00528e-05	-4.25965e-10	-1.27772
75852437	chr5:75852437:G:A	1.71233e-18	-4.25965e-10	-1.27337	2.26529e-13	-4.25965e-10	-1.26633	2.0438e-05	-4.25965e-10	-1.25869
75852661	chr5:75852661:T:TA	1.78439e-18	-4.25965e-10	-1.23215	2.3604e-13	-4.25965e-10	-1.2252	2.13624e-05	-4.25965e-10	-1.21445
75852697	chr5:75852697:G:A	2.06419e-19	-1.97504	-1.41403	2.71962e-14	-1.97529	-1.41083	2.42934e-06	-1.97474	-1.41372
75852781	chr5:75852781:A:G	1.13037e-18	-0.283508	-1.40517	1.12581e-13	-0.558784	-1.40675	1.13882e-05	-0.432641	-1.41087
75853024	chr5:75853024:A:G	1.496e-18	-4.25965e-10	-1.40843	1.96254e-13	-4.25965e-10	-1.4098	1.75533e-05	-4.25965e-10	-1.41085
75853035	chr5:75853035:A:C	1.48537e-18	-4.25965e-10	-1.41556	1.94999e-13	-4.25965e-10	-1.41621	1.75024e-05	-4.25965e-10	-1.41375
75853155	chr5:75853155:A:G	1.49146e-18	-0.0464119	-1.36506	1.51663e-13	-0.301241	-1.3663	1.53075e-05	-0.173489	-1.37426
75853196	chr5:75853196:G:A	1.60713e-18	-4.25965e-10	-1.33677	2.11075e-13	-4.25965e-10	-1.33699	1.91327e-05	-4.25965e-10	-1.32469
75853835	chr5:75853835:T:C	5.27212e-18	-4.25965e-10	-0.14879	6.84179e-13	-4.25965e-10	-0.160985	6.2543e-05	-4.25965e-10	-0.140234
75853853	chr5:75853853:T:A	1.6098e-18	-4.25965e-10	-1.33511	2.11701e-13	-4.25965e-10	-1.33403	1.90609e-05	-4.25965e-10	-1.32845
75853901	chr5:75853901:C:T	3.10204e-18	-4.25965e-10	-0.679164	4.11304e-13	-4.25965e-10	-0.669871	3.71371e-05	-4.25965e-10	-0.661472
75853902	chr5:75853902:T:C	1.61095e-18	0.0266584	-1.36105	1.61937e-13	-0.239798	-1.3622	1.63984e-05	-0.10848	-1.37043
75853982	chr5:75853982:T:C	1.58036e-18	-4.25965e-10	-1.35357	2.0774e-13	-4.25965e-10	-1.35292	1.85431e-05	-4.25965e-10	-1.35599
75854200	chr5:75854200:A:G	1.73412e-19	-2.21904	-1.34427	2.43277e-14	-2.15437	-1.34321	2.13446e-06	-2.178	-1.33988
75854471	chr5:75854471:A:T	3.82201e-18	-4.25965e-10	-0.470445	5.15163e-13	-4.25965e-10	-0.44472	4.80747e-05	-4.25965e-10	-0.403331
75854740	chr5:75854740:C:A	7.66894e-19	-0.708309	-1.36832	8.57357e-14	-0.873021	-1.36491	8.48703e-06	-0.777774	-1.35978
75854755	chr5:75854755:C:T	3.58517e-19	-2.21884	-0.618162	4.65229e-14	-2.21493	-0.634326	4.21836e-06	-2.21991	-0.616728
75855116	chr5:75855116:A:T	1.49815e-18	-4.25965e-10	-1.40699	1.97267e-13	-4.25965e-10	-1.40465	1.76428e-05	-4.25965e-10	-1.40576
75855257	chr5:75855257:A:AT	1.68591e-18	-4.25965e-10	-1.28892	2.22488e-13	-4.25965e-10	-1.28433	1.99967e-05	-4.25965e-10	-1.28052
75855389	chr5:75855389:T:C	3.00343e-18	-4.25965e-10	-0.711466	3.98228e-13	-4.25965e-10	-0.70218	3.59374e-05	-4.25965e-10	-0.694308
75855953	chr5:75855953:C:T	2.36466e-17	1.352	-4.01506e-10	3.42399e-12	1.44936	-4.01506e-10	0.00063733	2.1812	-4.01506e-10
75855990	chr5:75855990:A:G	1.79023e-18	-4.25965e-10	-1.22888	2.37903e-13	-4.25965e-10	-1.21734	2.08367e-05	-4.25965e-10	-1.23937
75856402	chr5:75856402:A:G	4.56556e-18	-4.25965e-10	-0.29268	5.93373e-13	-4.25965e-10	-0.303381	5.413e-05	-4.25965e-10	-0.284699
75856464	chr5:75856464:G:C	1.77613e-19	-2.15865	-1.38072	2.53405e-14	-2.07693	-1.37987	2.19811e-06	-2.10157	-1.38692
75856680	chr5:75856680:A:G	2.9939e-18	-4.25965e-10	-0.714647	3.97257e-13	-4.25965e-10	-0.70462	3.58212e-05	-4.25965e-10	-0.697546
75856808	chr5:75856808:C:T	7.34144e-19	-2.12027	-4.01506e-10	9.9442e-14	-2.08963	-4.01506e-10	8.65618e-06	-2.11781	-4.01506e-10
75856921	chr5:75856921:T:C	3.89658e-19	-1.58325	-1.17046	4.55495e-14	-1.6888	-1.18161	4.4198e-06	-1.60646	-1.18353
75857116	chr5:75857116:C:A	1.48509e-18	-4.25965e-10	-1.41575	1.95039e-13	-4.25965e-10	-1.416	1.74703e-05	-4.25965e-10	-1.41559
75857143	chr5:75857143:G:C	5.35342e-18	-4.25965e-10	-0.133486	6.95543e-13	-4.25965e-10	-0.144511	6.35162e-05	-4.25965e-10	-0.124793
75857294	chr5:75857294:G:A	1.84862e-18	-4.25965e-10	-1.19678	2.42075e-13	-4.25965e-10	-1.19996	2.16393e-05	-4.25965e-10	-1.20158
75857483	chr5:75857483:C:G	1.49001e-18	-4.25965e-10	-1.41244	1.96058e-13	-4.25965e-10	-1.41079	1.75404e-05	-4.25965e-10	-1.41158
75857492	chr5:75857492:T:G	1.72702e-18	-4.25965e-10	-1.26483	2.28493e-13	-4.25965e-10	-1.2577	2.04628e-05	-4.25965e-10	-1.25748
75857562	chr5:75857562:C:T	1.58323e-18	-4.25965e-10	-1.35176	2.08537e-13	-4.25965e-10	-1.34909	1.87439e-05	-4.25965e-10	-1.34522
75857673	chr5:75857673:C:T	1.48759e-18	-4.25965e-10	-1.41406	1.95674e-13	-4.25965e-10	-1.41276	1.75092e-05	-4.25965e-10	-1.41336
75857803	chr5:75857803:A:G	1.75375e-18	-4.25965e-10	-1.24947	2.32904e-13	-4.25965e-10	-1.23858	2.04254e-05	-4.25965e-10	-1.25931
75857882	chr5:75857882:G:T	3.82201e-18	-4.25965e-10	-0.470445	5.15163e-13	-4.25965e-10	-0.44472	4.80747e-05	-4.25965e-10	-0.403331
75857977	chr5:75857977:A:T	1.49168e-18	-4.25965e-10	-1.41132	1.96306e-13	-4.25965e-10	-1.40953	1.75617e-05	-4.25965e-10	-1.41037
75858105	chr5:75858105:TTGTC:T	1.53622e-18	-4.25965e-10	-1.3819	2.00664e-13	-4.25965e-10	-1.38757	1.80696e-05	-4.25965e-10	-1.38186
75858113	chr5:75858113:T:C	3.75942e-19	-2.20997	-0.579571	4.89222e-14	-2.20302	-0.595951	4.41878e-06	-2.21211	-0.578112
75858305	chr5:75858305:A:G	6.65134e-19	-2.21899	-4.01506e-10	8.71733e-14	-2.22131	-4.01506e-10	7.85428e-06	-2.21503	-4.01506e-10
75858389	chr5:75858389:A:T	4.5839e-18	-4.25965e-10	-0.288673	6.11681e-13	-4.25965e-10	-0.272993	5.38089e-05	-4.25965e-10	-0.290649
75858574	chr5:75858574:T:G	3.85746e-18	-4.25965e-10	-0.461214	5.19684e-13	-4.25965e-10	-0.435983	4.85401e-05	-4.25965e-10	-0.393697
75858692	chr5:75858692:A:T	2.70851e-19	-1.71212	-1.40529	3.68307e-14	-1.67298	-1.40989	3.2621e-06	-1.68783	-1.40589
75858731	chr5:75858731:C:T	1.23541e-18	-0.232908	-1.36691	1.26128e-13	-0.484019	-1.36789	1.26875e-05	-0.359504	-1.37597
75858915	chr5:75858915:T:A	1.76232e-18	-4.25965e-10	-1.24459	2.34082e-13	-4.25965e-10	-1.23353	2.05222e-05	-4.25965e-10	-1.25458
75859314	chr5:75859314:G:A	3.61591e-19	-2.21626	-0.612206	4.69723e-14	-2.21117	-0.628478	4.25286e-06	-2.21774	-0.61076
75859454	chr5:75859454:T:G	5.30316e-18	-4.25965e-10	-0.142919	6.8737e-13	-4.25965e-10	-0.156331	6.2922e-05	-4.25965e-10	-0.134191
75859600	chr5:75859600:C:T	2.97699e-19	-1.62746	-1.39544	4.04982e-14	-1.58592	-1.40202	3.59185e-06	-1.6011	-1.39632
75859722	chr5:75859722:C:T	1.29682e-18	-0.189734	-1.36157	1.3193e-13	-0.444314	-1.36262	1.32911e-05	-0.317872	-1.37112
75859779	chr5:75859779:A:G	1.48311e-18	-4.25965e-10	-1.41708	1.94816e-13	-4.25965e-10	-1.41715	1.74448e-05	-4.25965e-10	-1.41704
75859787	chr5:75859787:A:G	3.80468e-19	-2.21522	-0.562354	4.94215e-14	-2.20977	-0.579045	4.47452e-06	-2.21684	-0.56085
75859988	chr5:75859988:G:A	3.12631e-18	-4.25965e-10	-0.671367	3.98983e-13	-4.25965e-10	-0.700284	3.79143e-05	-4.25965e-10	-0.640759
75859997	chr5:75859997:G:T	1.88504e-18	-4.25965e-10	-1.17727	2.48959e-13	-4.25965e-10	-1.17192	2.23172e-05	-4.25965e-10	-1.17073
75860177	chr5:75860177:A:T	3.84517e-18	-4.25965e-10	-0.464404	5.18348e-13	-4.25965e-10	-0.438558	4.83762e-05	-4.25965e-10	-0.397079
75860268	chr5:75860268:G:A	1.75855e-18	-4.25965e-10	-1.24673	2.32632e-13	-4.25965e-10	-1.23974	2.08441e-05	-4.25965e-10	-1.23902
75860309	chr5:75860309:ACC:A	1.89138e-18	-4.25965e-10	-1.17392	2.48066e-13	-4.25965e-10	-1.17551	2.21406e-05	-4.25965e-10	-1.17868
75860310	chr5:75860310:C:T	5.69167e-19	-1.2435	-1.1313	5.79718e-14	-1.49489	-1.13436	7.65265e-06	-1.10606	-1.13498
75860475	chr5:75860475:G:A	5.00758e-18	-0.20027	-4.01506e-10	6.18624e-13	-0.261707	-4.01506e-10	6.17007e-05	-0.153793	-4.01506e-10
75860544	chr5:75860544:G:A	1.61338e-18	-4.25965e-10	-1.33289	2.134e-13	-4.25965e-10	-1.32604	1.89597e-05	-4.25965e-10	-1.33377
75860935	chr5:75860935:T:C	3.07888e-19	-1.60737	-1.38187	4.18797e-14	-1.5641	-1.3903	3.71608e-06	-1.58042	-1.383
75861213	chr5:75861213:T:C	9.16418e-18	-4.25965e-10	0.40408	1.15887e-12	-4.25965e-10	0.365997	0.000116646	-4.25965e-10	0.483059
75861258	chr5:75861258:A:G	1.35205e-18	-0.140781	-1.36882	1.36893e-13	-0.400076	-1.36993	1.38431e-05	-0.270614	-1.37769
75861401	chr5:75861401:A:G	2.5028e-19	-2.16595	-1.03044	3.18578e-14	-2.18991	-1.03801	2.83547e-06	-2.18491	-1.04897
75861627	chr5:75861627:G:GAATACC	1.93206e-18	0.0889568	-1.24159	1.67231e-13	-0.326709	-1.24312	1.69997e-05	-0.191489	-1.2514
75861670	chr5:75861670:A:G	1.49646e-18	-4.25965e-10	-1.40812	1.96991e-13	-4.25965e-10	-1.40605	1.76219e-05	-4.25965e-10	-1.40695
75861762	chr5:75861762:C:T	1.49462e-18	-4.25965e-10	-1.40935	1.96722e-13	-4.25965e-10	-1.40741	1.75988e-05	-4.25965e-10	-1.40826
75861950	chr5:75861950:G:A	2.74567e-19	-1.70729	-1.3965	3.72514e-14	-1.66872	-1.40279	3.30774e-06	-1.68254	-1.39729
75862181	chr5:75862181:T:C	2.9434e-18	-4.25965e-10	-0.731657	3.89736e-13	-4.25965e-10	-0.723735	3.45836e-05	-4.25965e-10	-0.732707
75862296	chr5:75862296:G:T	1.49523e-18	-4.25965e-10	-1.40894	1.96805e-13	-4.25965e-10	-1.40699	1.76065e-05	-4.25965e-10	-1.40782
75862302	chr5:75862302:A:G	1.53668e-18	-4.25965e-10	-1.38159	2.02057e-13	-4.25965e-10	-1.38066	1.81527e-05	-4.25965e-10	-1.37727
75862482	chr5:75862482:G:T	4.31495e-18	-4.25965e-10	-0.349137	5.82122e-13	-4.25965e-10	-0.322524	5.44811e-05	-4.25965e-10	-0.278234
75862603	chr5:75862603:G:A	3.54504e-18	-4.25965e-10	-0.545672	4.61633e-13	-4.25965e-10	-0.554434	4.3888e-05	-4.25965e-10	-0.494446
75862669	chr5:75862669:G:A	1.85654e-18	-4.25965e-10	-1.19251	2.44991e-13	-4.25965e-10	-1.18798	2.19742e-05	-4.25965e-10	-1.18622
75862912	chr5:75862912:C:G	5.64038e-19	-1.29727	-1.08658	8.43196e-14	-1.14998	-1.10461	7.37044e-06	-1.18937	-1.08924
75862945	chr5:75862945:G:A	1.9128e-18	-4.25965e-10	-1.16265	2.50147e-13	-4.25965e-10	-1.16716	2.304e-05	-4.25965e-10	-1.13886
75863061	chr5:75863061:T:C	4.02115e-19	-1.325	-1.39724	6.17165e-14	-1.16661	-1.40004	5.20357e-06	-1.2288	-1.39794
75863122	chr5:75863122:T:C	3.60393e-18	-4.25965e-10	-0.529197	4.70301e-13	-4.25965e-10	-0.535831	4.46773e-05	-4.25965e-10	-0.476621
75863222	chr5:75863222:A:G	7.19239e-19	-1.37526	-0.765522	1.03969e-13	-1.26595	-0.779164	9.20938e-06	-1.29724	-0.758628
75863449	chr5:75863449:A:C	3.22365e-18	-4.25965e-10	-0.640709	4.29611e-13	-4.25965e-10	-0.626324	3.76911e-05	-4.25965e-10	-0.646664
75863593	chr5:75863593:A:G	6.72915e-19	-2.20736	-4.01506e-10	8.78836e-14	-2.21319	-4.01506e-10	7.93919e-06	-2.20428	-4.01506e-10
75863677	chr5:75863677:C:G	3.2118e-18	-4.25965e-10	-0.644391	4.2789e-13	-4.25965e-10	-0.630338	3.7554e-05	-4.25965e-10	-0.650307
75863741	chr5:75863741:G:A	1.92454e-19	-2.20042	-1.25871	2.65205e-14	-2.15573	-1.25555	2.37157e-06	-2.16778	-1.24475
75863950	chr5:75863950:G:A	1.48568e-18	-4.25965e-10	-1.41535	1.95547e-13	-4.25965e-10	-1.4134	1.74741e-05	-4.25965e-10	-1.41537
75864094	chr5:75864094:A:G	1.75996e-19	-2.1593	-1.38921	2.47942e-14	-2.08726	-1.39134	2.16061e-06	-2.11175	-1.39395
75864191	chr5:75864191:C:T	5.46216e-18	-4.25965e-10	-0.113378	7.12133e-13	-4.25965e-10	-0.12094	6.58528e-05	-4.25965e-10	-0.0886659
75864196	chr5:75864196:C:A	2.36251e-19	-2.21793	-1.03615	3.12532e-14	-2.19626	-1.05082	2.78778e-06	-2.20134	-1.0495
75864363	chr5:75864363:A:G	1.54173e-18	-4.25965e-10	-1.37832	2.03763e-13	-4.25965e-10	-1.37225	1.81023e-05	-4.25965e-10	-1.38005
75864396	chr5:75864396:C:T	1.48299e-18	-4.25965e-10	-1.41716	1.94844e-13	-4.25965e-10	-1.41701	1.74427e-05	-4.25965e-10	-1.41717
75864422	chr5:75864422:C:T	4.52574e-18	-4.25965e-10	-0.301442	6.04253e-13	-4.25965e-10	-0.28521	5.31351e-05	-4.25965e-10	-0.303249
75864641	chr5:75864641:C:T	1.71905e-19	-2.19526	-1.37677	2.39323e-14	-2.13696	-1.37702	2.0911e-06	-2.15699	-1.38141
75864759	chr5:75864759:T:A	2.29925e-19	-2.19259	-1.08864	2.97101e-14	-2.21243	-1.08529	2.69646e-06	-2.20176	-1.08239
75864877	chr5:75864877:T:G	3.4745e-18	-4.25965e-10	-0.565771	4.53657e-13	-4.25965e-10	-0.571863	4.3031e-05	-4.25965e-10	-0.514166
75864925	chr5:75864925:AGAC:A	1.75246e-19	-2.17249	-1.3803	2.44793e-14	-2.11206	-1.37932	2.16999e-06	-2.12705	-1.37431
75865384	chr5:75865384:C:T	3.07285e-18	-4.25965e-10	-0.688616	3.99004e-13	-4.25965e-10	-0.700233	3.61578e-05	-4.25965e-10	-0.688195
75865466	chr5:75865466:A:G	2.55115e-19	-2.18729	-0.989977	3.45368e-14	-2.14077	-1.00641	3.06918e-06	-2.15062	-1.00405
75865490	chr5:75865490:C:T	1.02954e-18	-1.78211	-4.01506e-10	1.35515e-13	-1.78012	-4.01506e-10	1.15944e-05	-1.82556	-4.01506e-10
75865550	chr5:75865550:G:A	1.53574e-18	-1.66312	0.280911	2.25101e-13	-1.5256	0.252947	2.02517e-05	-1.56241	0.29456
75865565	chr5:75865565:T:G	4.11103e-18	-4.25965e-10	-0.39755	5.53112e-13	-4.25965e-10	-0.373643	4.8058e-05	-4.25965e-10	-0.403678
75865578	chr5:75865578:G:A	1.82104e-19	-2.11562	-1.39878	2.60354e-14	-2.03181	-1.39793	2.29229e-06	-2.052	-1.39454
75865602	chr5:75865602:G:A	1.48345e-18	-4.25965e-10	-1.41685	1.94821e-13	-4.25965e-10	-1.41712	1.7445e-05	-4.25965e-10	-1.41704
75865785	chr5:75865785:G:T	1.50615e-18	-4.25965e-10	-1.40166	1.98552e-13	-4.25965e-10	-1.39815	1.7714e-05	-4.25965e-10	-1.40173
75865946	chr5:75865946:C:A	2.94614e-19	-1.65551	-1.37781	3.97414e-14	-1.62026	-1.38655	3.54311e-06	-1.63213	-1.37895
75866024	chr5:75866024:A:C	1.51296e-18	-4.25965e-10	-1.39716	1.99605e-13	-4.25965e-10	-1.39286	1.77937e-05	-4.25965e-10	-1.39724
75866125	chr5:75866125:A:G	1.83643e-19	-2.14512	-1.36086	2.60247e-14	-2.06647	-1.36369	2.26042e-06	-2.09287	-1.36767
75866275	chr5:75866275:AT:A	2.4708e-18	0.477922	-1.3846	2.22625e-13	0.104845	-1.38856	2.3208e-05	0.258386	-1.38997
75866433	chr5:75866433:G:T	1.81644e-19	-2.14597	-1.37096	2.57208e-14	-2.06809	-1.37382	2.23655e-06	-2.09418	-1.37698
75866439	chr5:75866439:A:G	1.78613e-19	-2.17308	-1.36067	2.52429e-14	-2.09964	-1.36102	2.19496e-06	-2.12391	-1.36601
75866464	chr5:75866464:A:G	2.13504e-19	-2.18665	-1.16868	2.9502e-14	-2.13272	-1.17202	2.55854e-06	-2.15245	-1.1842
75866496	chr5:75866496:A:G	2.06059e-19	-1.98699	-1.40383	2.53932e-14	-2.05379	-1.40093	2.32812e-06	-2.03119	-1.39984
75866551	chr5:75866551:G:T	4.31502e-18	-4.25965e-10	-0.34912	5.85008e-13	-4.25965e-10	-0.317579	5.44871e-05	-4.25965e-10	-0.278123
75866761	chr5:75866761:TA:T	3.38577e-18	-4.25965e-10	-0.59164	4.52581e-13	-4.25965e-10	-0.574237	4.25969e-05	-4.25965e-10	-0.524305
75866764	chr5:75866764:G:A	3.20791e-18	-4.25965e-10	-0.645603	4.2487e-13	-4.25965e-10	-0.637419	3.82402e-05	-4.25965e-10	-0.632201
75866934	chr5:75866934:C:T	3.03419e-19	-1.64891	-1.35495	4.08947e-14	-1.61151	-1.36669	3.64792e-06	-1.6256	-1.35634
75867041	chr5:75867041:C:T	3.9768e-19	-1.56232	-1.17101	5.6067e-14	-1.47932	-1.18334	4.97284e-06	-1.50727	-1.16483
75867137	chr5:75867137:C:T	1.87119e-19	-2.11592	-1.37132	2.681e-14	-2.02617	-1.37426	2.32357e-06	-2.05571	-1.37727
75867196	chr5:75867196:T:C	1.80656e-19	-2.13024	-1.39215	2.57678e-14	-2.04573	-1.39434	2.23863e-06	-2.07372	-1.3965
75867271	chr5:75867271:A:G	1.86555e-19	-2.11755	-1.3727	2.67194e-14	-2.02812	-1.37569	2.31443e-06	-2.05837	-1.37856
75867346	chr5:75867346:T:C	1.80952e-19	-2.15174	-1.36901	2.55665e-14	-2.07588	-1.37204	2.22466e-06	-2.10135	-1.37514
75867869	chr5:75867869:T:C	3.33869e-19	-1.52936	-1.37887	5.13337e-14	-1.37453	-1.37632	4.44144e-06	-1.41213	-1.37298
75868091	chr5:75868091:A:G	2.55977e-18	-4.25965e-10	-0.871304	3.40821e-13	-4.25965e-10	-0.857845	2.99371e-05	-4.25965e-10	-0.876987
75868154	chr5:75868154:T:C	3.24548e-18	-4.25965e-10	-0.63396	4.06697e-13	-4.25965e-10	-0.681135	3.90533e-05	-4.25965e-10	-0.61116
75868474	chr5:75868474:G:A	2.92977e-18	-4.25965e-10	-0.736297	3.80452e-13	-4.25965e-10	-0.747844	3.44904e-05	-4.25965e-10	-0.735406
75868695	chr5:75868695:A:G	3.56817e-18	-4.25965e-10	-0.539169	4.7361e-13	-4.25965e-10	-0.528819	4.27708e-05	-4.25965e-10	-0.520232
75868736	chr5:75868736:G:A	1.80412e-18	-4.25965e-10	-1.22115	2.3811e-13	-4.25965e-10	-1.21647	2.11975e-05	-4.25965e-10	-1.22221
75868819	chr5:75868819:C:A	3.81917e-19	-1.37678	-1.397	6.00476e-14	-1.19875	-1.39532	5.14691e-06	-1.24428	-1.39341
75868846	chr5:75868846:T:C	1.48324e-18	-4.25965e-10	-1.41699	1.9493e-13	-4.25965e-10	-1.41656	1.74493e-05	-4.25965e-10	-1.41679
75868901	chr5:75868901:G:A	2.03234e-18	-4.25965e-10	-1.10203	2.64945e-13	-4.25965e-10	-1.10968	2.40185e-05	-4.25965e-10	-1.09726
75869066	chr5:75869066:T:C	3.86163e-19	-1.35343	-1.40929	6.06375e-14	-1.17607	-1.40822	5.20937e-06	-1.21895	-1.40668
75869147	chr5:75869147:T:C	4.03548e-19	-1.3101	-1.40858	6.36694e-14	-1.12805	-1.40745	5.46906e-06	-1.1711	-1.40588
75869501	chr5:75869501:C:T	1.48386e-18	-4.25965e-10	-1.41657	1.95058e-13	-4.25965e-10	-1.41591	1.74589e-05	-4.25965e-10	-1.41624
75869623	chr5:75869623:C:T	6.44351e-19	-1.98641	-0.264325	8.69974e-14	-1.99773	-0.225593	7.66514e-06	-1.99959	-0.23982
75869732	chr5:75869732:A:G	4.9125e-18	-4.25965e-10	-0.21944	6.5628e-13	-4.25965e-10	-0.202616	5.76764e-05	-4.25965e-10	-0.221238
75869758	chr5:75869758:C:T	1.73715e-18	-4.25965e-10	-1.25898	2.28074e-13	-4.25965e-10	-1.25953	2.06364e-05	-4.25965e-10	-1.24903
75869803	chr5:75869803:A:G	2.57623e-18	0.179817	-1.04471	3.71038e-13	0.271338	-1.04424	3.28847e-05	0.254669	-1.03775
75869822	chr5:75869822:G:A	3.49169e-19	-1.50082	-1.3626	4.79303e-14	-1.44669	-1.37277	4.26221e-06	-1.46231	-1.36399
75869935	chr5:75869935:A:G	2.76865e-18	0.241728	-1.03459	3.98712e-13	0.333259	-1.03422	3.53705e-05	0.317297	-1.02751
75870016	chr5:75870016:A:G	2.47617e-18	0.153791	-1.0583	3.55518e-13	0.242264	-1.05789	3.1585e-05	0.228051	-1.05145
75870483	chr5:75870483:T:A	5.27636e-19	-1.6607	-0.789875	7.78634e-14	-1.5217	-0.812544	6.96477e-06	-1.5642	-0.771021
75870485	chr5:75870485:A:T	2.38317e-18	-0.0398267	-0.902966	3.40444e-13	0.0430762	-0.90203	3.02662e-05	0.0284731	-0.894529
75870486	chr5:75870486:A:T	1.48879e-18	-4.25965e-10	-1.41326	1.95885e-13	-4.25965e-10	-1.41167	1.75256e-05	-4.25965e-10	-1.41243
75870635	chr5:75870635:A:G	2.73136e-18	0.170197	-0.976621	3.93528e-13	0.261364	-0.975417	3.49446e-05	0.246734	-0.969058
75870645	chr5:75870645:A:G	1.61844e-18	-4.25965e-10	-1.32976	2.13466e-13	-4.25965e-10	-1.32573	1.9045e-05	-4.25965e-10	-1.32928
75870726	chr5:75870726:T:G	1.49531e-18	-4.25965e-10	-1.40889	1.96117e-13	-4.25965e-10	-1.41049	1.75716e-05	-4.25965e-10	-1.40981
75870812	chr5:75870812:G:A	5.47774e-19	-1.58288	-0.830232	8.17526e-14	-1.43216	-0.853343	7.28663e-06	-1.47778	-0.812266
75870844	chr5:75870844:C:A	3.00787e-18	-4.25965e-10	-0.70999	3.90255e-13	-4.25965e-10	-0.722403	3.54075e-05	-4.25965e-10	-0.709164
75870913	chr5:75870913:C:T	2.71894e-18	0.205264	-1.01625	3.9251e-13	0.298562	-1.0152	3.47667e-05	0.281622	-1.00905
75871402	chr5:75871402:T:A	2.37489e-18	0.104579	-1.05085	3.4225e-13	0.196209	-1.04987	3.04092e-05	0.182601	-1.04394
75871451	chr5:75871451:T:C	2.57567e-18	0.198954	-1.06407	3.71026e-13	0.289999	-1.06293	3.29819e-05	0.277122	-1.05725
75871537	chr5:75871537:C:G	1.3548e-17	-4.25965e-10	0.795016	1.71018e-12	-4.25965e-10	0.755151	0.000173861	-4.25965e-10	0.882171
75871869	chr5:75871869:T:A	7.52264e-19	-0.903175	-1.19272	6.79632e-14	-1.26652	-1.20372	6.42107e-06	-1.21651	-1.19999
75871926	chr5:75871926:G:A	1.59957e-18	-4.25965e-10	-1.34149	2.10542e-13	-4.25965e-10	-1.33952	1.88383e-05	-4.25965e-10	-1.34019
75872100	chr5:75872100:T:G	1.48371e-18	-4.25965e-10	-1.41668	1.94976e-13	-4.25965e-10	-1.41633	1.74498e-05	-4.25965e-10	-1.41676
75872103	chr5:75872103:A:G	1.64795e-18	-4.25965e-10	-1.31169	2.15973e-13	-4.25965e-10	-1.31405	1.92911e-05	-4.25965e-10	-1.31644
75872108	chr5:75872108:G:A	7.62394e-19	-0.995464	-1.08705	8.88343e-14	-1.09259	-1.10984	8.20543e-06	-1.07241	-1.09889
75872220	chr5:75872220:A:G	2.68039e-18	-4.25965e-10	-0.825261	3.60072e-13	-4.25965e-10	-0.8029	3.13262e-05	-4.25965e-10	-0.831632
75872269	chr5:75872269:A:T	2.12203e-18	-0.0777776	-0.981071	3.06069e-13	0.0138553	-0.979247	2.71106e-05	-0.00265922	-0.973505
75872454	chr5:75872454:T:C	3.75079e-18	-4.25965e-10	-0.489255	4.89166e-13	-4.25965e-10	-0.496503	4.65661e-05	-4.25965e-10	-0.435215
75872563	chr5:75872563:G:C	1.12906e-18	-0.884184	-0.805652	1.39082e-13	-0.927393	-0.826745	1.27005e-05	-0.922084	-0.812361
75872580	chr5:75872580:T:C	5.24534e-19	-1.65043	-0.806035	7.78206e-14	-1.50594	-0.828853	6.9454e-06	-1.55048	-0.787532
75872672	chr5:75872672:AATG:A	1.63888e-18	-4.25965e-10	-1.31721	2.1565e-13	-4.25965e-10	-1.31555	1.94201e-05	-4.25965e-10	-1.30978
75873104	chr5:75873104:A:G	5.45015e-18	-4.25965e-10	-0.115579	7.07983e-13	-4.25965e-10	-0.126784	6.4721e-05	-4.25965e-10	-0.106001
75873248	chr5:75873248:G:A	2.44879e-18	0.107871	-1.0235	3.53929e-13	0.202203	-1.02231	3.14027e-05	0.187094	-1.01629
75873308	chr5:75873308:G:A	2.82178e-19	-1.69697	-1.37947	3.80274e-14	-1.66319	-1.3877	3.39102e-06	-1.67441	-1.38054
75873391	chr5:75873391:CTAAT:C	3.81052e-19	-1.58581	-1.19023	5.08757e-14	-1.54719	-1.21263	4.60096e-06	-1.55739	-1.19243
75873439	chr5:75873439:T:C	2.20567e-18	0.0189584	-1.03915	3.17867e-13	0.110179	-1.03775	2.8202e-05	0.0953223	-1.03202
75873500	chr5:75873500:T:A	1.38007e-18	-0.866463	-0.622628	1.83221e-13	-0.846387	-0.632124	1.65536e-05	-0.863123	-0.606362
75873614	chr5:75873614:T:C	3.61502e-18	-4.25965e-10	-0.526125	4.79928e-13	-4.25965e-10	-0.515568	4.33384e-05	-4.25965e-10	-0.507049
75873663	chr5:75873663:G:A	1.4874e-18	-4.25965e-10	-1.41419	1.9567e-13	-4.25965e-10	-1.41278	1.75068e-05	-4.25965e-10	-1.4135
75873672	chr5:75873672:C:T	5.36261e-19	-1.62333	-0.811025	7.98339e-14	-1.47706	-0.832198	7.11642e-06	-1.52106	-0.792618
75873673	chr5:75873673:G:A	4.89577e-18	-4.25965e-10	-0.22285	6.54033e-13	-4.25965e-10	-0.206046	5.74811e-05	-4.25965e-10	-0.224631
75873677	chr5:75873677:G:C	2.39896e-18	0.0671483	-1.00333	3.4692e-13	0.161618	-1.00173	3.07294e-05	0.14511	-0.995978
75873709	chr5:75873709:T:C	1.11558e-18	-1.70185	-4.01506e-10	1.75017e-13	-1.52432	-4.01506e-10	1.90285e-05	-1.33015	-4.01506e-10
75874081	chr5:75874081:A:G	3.98624e-18	-4.25965e-10	-0.428374	5.38855e-13	-4.25965e-10	-0.399758	5.02459e-05	-4.25965e-10	-0.359159
75874379	chr5:75874379:A:G	3.36171e-19	-2.22151	-0.679844	4.36637e-14	-2.21873	-0.693957	3.95746e-06	-2.22186	-0.678623
75874514	chr5:75874514:C:G	4.06154e-18	-4.25965e-10	-0.40966	5.49264e-13	-4.25965e-10	-0.380625	5.12276e-05	-4.25965e-10	-0.339808
75874721	chr5:75874721:A:G	1.48336e-18	-4.25965e-10	-1.41691	1.94961e-13	-4.25965e-10	-1.4164	1.74512e-05	-4.25965e-10	-1.41668
75874931	chr5:75874931:T:C	2.57411e-18	-4.25965e-10	-0.865717	3.42759e-13	-4.25965e-10	-0.852175	3.0104e-05	-4.25965e-10	-0.871428
75875003	chr5:75875003:T:C	2.78142e-18	0.260196	-1.04846	4.02273e-13	0.355395	-1.04747	3.5689e-05	0.340375	-1.04162
75875022	chr5:75875022:C:G	1.49084e-18	-4.25965e-10	-1.41188	1.95573e-13	-4.25965e-10	-1.41327	1.75322e-05	-4.25965e-10	-1.41205
75875249	chr5:75875249:C:A	3.94858e-18	-4.25965e-10	-0.437867	5.3372e-13	-4.25965e-10	-0.409333	4.97544e-05	-4.25965e-10	-0.368989
75875268	chr5:75875268:A:G	2.7942e-18	0.251167	-1.03484	4.04634e-13	0.347233	-1.03345	3.59228e-05	0.333049	-1.02777
75875378	chr5:75875378:G:A	1.53047e-18	-0.811769	-0.573876	2.03099e-13	-0.791168	-0.584343	1.83825e-05	-0.807577	-0.557109
75875412	chr5:75875412:C:T	2.83478e-19	-1.71221	-1.35963	3.81385e-14	-1.67776	-1.37021	3.40557e-06	-1.68963	-1.36104
75875414	chr5:75875414:A:C	2.53588e-18	-4.25965e-10	-0.88068	3.37531e-13	-4.25965e-10	-0.867545	2.96601e-05	-4.25965e-10	-0.886284
75875508	chr5:75875508:T:G	2.53159e-18	0.153286	-1.03566	3.65319e-13	0.245896	-1.03433	3.24231e-05	0.231376	-1.02859
75875708	chr5:75875708:G:A	1.50961e-18	-4.25965e-10	-1.39937	1.97624e-13	-4.25965e-10	-1.40284	1.77546e-05	-4.25965e-10	-1.39944
75876297	chr5:75876297:C:G	1.79722e-18	-4.25965e-10	-1.22498	2.36519e-13	-4.25965e-10	-1.22318	2.10797e-05	-4.25965e-10	-1.22778
75876374	chr5:75876374:C:G	1.48342e-18	-4.25965e-10	-1.41687	1.94974e-13	-4.25965e-10	-1.41634	1.74522e-05	-4.25965e-10	-1.41662
75876412	chr5:75876412:C:A	1.64249e-18	-4.25965e-10	-1.31501	2.15962e-13	-4.25965e-10	-1.3141	1.94619e-05	-4.25965e-10	-1.30763
75876458	chr5:75876458:G:A	2.39545e-18	0.0682157	-1.00587	3.47604e-13	0.166118	-1.00426	3.07658e-05	0.148849	-0.998533
75876508	chr5:75876508:T:C	1.64839e-18	-1.55675	0.245324	2.45288e-13	-1.39716	0.210392	2.23341e-05	-1.44499	0.275017
75876521	chr5:75876521:CAT:C	3.13262e-18	-4.25965e-10	-0.669352	4.14943e-13	-4.25965e-10	-0.661064	3.68076e-05	-4.25965e-10	-0.670382
75876536	chr5:75876536:G:A	1.94008e-18	-0.0758813	-1.07261	2.80796e-13	0.0191593	-1.07073	2.49236e-05	0.00560705	-1.06588
75876621	chr5:75876621:G:A	2.39786e-18	0.153572	-1.09022	3.47194e-13	0.249536	-1.08886	3.07372e-05	0.233036	-1.08365
75876643	chr5:75876643:T:C	1.48515e-18	-4.25965e-10	-1.4157	1.9496e-13	-4.25965e-10	-1.41641	1.74666e-05	-4.25965e-10	-1.4158
75876976	chr5:75876976:A:G	1.55076e-18	-4.25965e-10	-1.37248	2.04583e-13	-4.25965e-10	-1.36823	1.82274e-05	-4.25965e-10	-1.37316
75877056	chr5:75877056:T:C	1.30401e-18	-1.00701	-0.538769	1.73257e-13	-0.985094	-0.549332	1.56688e-05	-1.00271	-0.521701
75877057	chr5:75877057:T:G	1.5106e-18	-4.25965e-10	-1.39872	1.9774e-13	-4.25965e-10	-1.40225	1.77662e-05	-4.25965e-10	-1.39879
75877270	chr5:75877270:A:T	7.9614e-19	-0.950854	-1.08835	9.30074e-14	-1.04773	-1.1088	8.57471e-06	-1.02654	-1.10073
75877328	chr5:75877328:A:G	3.18575e-19	-2.22164	-0.733476	4.13892e-14	-2.21905	-0.747135	3.75035e-06	-2.22195	-0.73229
75877393	chr5:75877393:C:A	2.39429e-18	0.0796066	-1.01774	3.46223e-13	0.173864	-1.01599	3.0689e-05	0.158284	-1.01047
75877546	chr5:75877546:C:T	1.47914e-18	-1.02783	-0.391933	1.96607e-13	-1.00627	-0.401729	1.77824e-05	-1.02401	-0.37387
75877611	chr5:75877611:AAT:A	1.48399e-18	-4.25965e-10	-1.41649	1.9489e-13	-4.25965e-10	-1.41677	1.74661e-05	-4.25965e-10	-1.41582
75877621	chr5:75877621:A:G	8.76996e-19	-0.897886	-1.04459	1.0218e-13	-0.996227	-1.06624	9.429e-06	-0.97464	-1.05766
75877650	chr5:75877650:A:C	2.25804e-18	0.0300788	-1.0268	3.26374e-13	0.124104	-1.02526	2.88987e-05	0.107368	-1.01966
75877795	chr5:75877795:G:T	2.37531e-18	-4.25965e-10	-0.946092	3.15995e-13	-4.25965e-10	-0.933478	2.77917e-05	-4.25965e-10	-0.951351
75877862	chr5:75877862:T:G	7.71855e-19	-0.991266	-1.07892	9.03046e-14	-1.08608	-1.09994	8.32557e-06	-1.06538	-1.09137
75878077	chr5:75878077:C:A	2.4784e-18	0.113581	-1.01719	3.58807e-13	0.209198	-1.01562	3.17654e-05	0.192251	-1.00996
75878110	chr5:75878110:A:G	1.49867e-18	-4.25965e-10	-1.40664	1.96699e-13	-4.25965e-10	-1.40753	1.76327e-05	-4.25965e-10	-1.40633
75878213	chr5:75878213:A:G	2.48849e-18	-4.25965e-10	-0.899547	3.31043e-13	-4.25965e-10	-0.886956	2.95755e-05	-4.25965e-10	-0.88914
75878383	chr5:75878383:A:G	3.19878e-18	-4.25965e-10	-0.648453	4.24362e-13	-4.25965e-10	-0.638617	3.82952e-05	-4.25965e-10	-0.630763
75878497	chr5:75878497:G:T	4.96689e-18	-4.25965e-10	-0.208429	6.45467e-13	-4.25965e-10	-0.21923	5.89595e-05	-4.25965e-10	-0.199236
75878565	chr5:75878565:C:T	2.53954e-18	0.121068	-1.00031	3.67977e-13	0.217349	-0.998533	3.25613e-05	0.19994	-0.992903
75878572	chr5:75878572:T:C	1.65797e-18	-4.25965e-10	-1.30563	2.17966e-13	-4.25965e-10	-1.30487	1.96566e-05	-4.25965e-10	-1.29768
75878635	chr5:75878635:C:T	1.48309e-18	-4.25965e-10	-1.41709	1.9481e-13	-4.25965e-10	-1.41718	1.74426e-05	-4.25965e-10	-1.41717
75878729	chr5:75878729:C:T	1.49281e-18	-4.25965e-10	-1.41056	1.96259e-13	-4.25965e-10	-1.40977	1.75961e-05	-4.25965e-10	-1.40841
75878754	chr5:75878754:T:G	2.76761e-18	-4.25965e-10	-0.793239	3.69526e-13	-4.25965e-10	-0.776982	3.23525e-05	-4.25965e-10	-0.799395
75878772	chr5:75878772:C:T	1.63696e-18	-4.25965e-10	-1.31838	2.16182e-13	-4.25965e-10	-1.31308	1.94046e-05	-4.25965e-10	-1.31058
75878773	chr5:75878773:G:A	2.20244e-18	-0.00983204	-1.01182	3.17492e-13	0.0820497	-1.0108	2.8059e-05	0.0628251	-1.0046
75878782	chr5:75878782:T:C	1.6612e-19	-2.21225	-1.39402	2.17102e-14	-2.22077	-1.39065	1.95108e-06	-2.21924	-1.38847
75878868	chr5:75878868:T:A	1.62794e-18	-4.25965e-10	-1.32391	2.13528e-13	-4.25965e-10	-1.32544	1.90474e-05	-4.25965e-10	-1.32916
75878994	chr5:75878994:T:C	2.15301e-18	-4.25965e-10	-1.04436	2.86252e-13	-4.25965e-10	-1.03233	2.55787e-05	-4.25965e-10	-1.03433
75879003	chr5:75879003:G:A	2.36389e-18	0.0929636	-1.04388	3.41861e-13	0.187635	-1.04243	3.02066e-05	0.168931	-1.03696
75879037	chr5:75879037:A:G	2.36695e-18	0.0870533	-1.03667	3.42037e-13	0.180916	-1.0352	3.02426e-05	0.162848	-1.02968
75879050	chr5:75879050:T:G	2.15633e-18	-4.25965e-10	-1.04281	2.8671e-13	-4.25965e-10	-1.03073	2.56185e-05	-4.25965e-10	-1.03277
75879063	chr5:75879063:A:G	2.36847e-18	0.0844124	-1.03339	3.42726e-13	0.179702	-1.03198	3.02721e-05	0.160507	-1.02637
75879074	chr5:75879074:C:T	2.60713e-18	0.199045	-1.05202	3.78033e-13	0.296649	-1.05087	3.33275e-05	0.275558	-1.04526
75879151	chr5:75879151:C:T	2.02757e-19	-2.19776	-1.2092	2.61449e-14	-2.20927	-1.21628	2.34538e-06	-2.20735	-1.21629
75879225	chr5:75879225:C:T	1.73365e-18	-4.25965e-10	-1.26099	2.28013e-13	-4.25965e-10	-1.2598	2.05811e-05	-4.25965e-10	-1.25171
75879231	chr5:75879231:C:T	2.46054e-18	-4.25965e-10	-0.910841	3.27371e-13	-4.25965e-10	-0.898109	2.92409e-05	-4.25965e-10	-0.90052
75879258	chr5:75879258:G:T	2.09889e-18	-4.25965e-10	-1.06982	2.71425e-13	-4.25965e-10	-1.08552	2.49378e-05	-4.25965e-10	-1.0597
75879457	chr5:75879457:T:C	3.80569e-19	-1.65141	-1.1259	4.20761e-14	-1.8177	-1.13203	5.01475e-06	-1.53133	-1.13237
75879466	chr5:75879466:T:TGC	2.86138e-18	-4.25965e-10	-0.759917	3.78388e-13	-4.25965e-10	-0.753284	3.40058e-05	-4.25965e-10	-0.749555
75879532	chr5:75879532:C:T	2.32334e-18	-4.25965e-10	-0.968217	3.07155e-13	-4.25965e-10	-0.961851	2.72682e-05	-4.25965e-10	-0.970367
75879667	chr5:75879667:T:C	2.41943e-18	0.0922518	-1.01994	3.50158e-13	0.187571	-1.01839	3.09369e-05	0.16867	-1.01281
75879754	chr5:75879754:C:T	7.1153e-19	-2.15156	-4.01506e-10	9.21673e-14	-2.1656	-4.01506e-10	8.46832e-06	-2.13976	-4.01506e-10
75879969	chr5:75879969:C:G	5.63168e-19	-1.58641	-0.798989	8.43162e-14	-1.43267	-0.821963	7.50988e-06	-1.47948	-0.780385
75880065	chr5:75880065:G:A	2.55589e-18	-4.25965e-10	-0.87282	3.40326e-13	-4.25965e-10	-0.859301	2.98927e-05	-4.25965e-10	-0.878475
75880221	chr5:75880221:C:A	3.57132e-18	-4.25965e-10	-0.538286	4.65843e-13	-4.25965e-10	-0.545355	4.42794e-05	-4.25965e-10	-0.485569
75880252	chr5:75880252:A:G	4.56721e-18	-4.25965e-10	-0.29232	6.07435e-13	-4.25965e-10	-0.279959	5.50549e-05	-4.25965e-10	-0.267756
75880260	chr5:75880260:A:C	8.54577e-19	-1.36588	-0.602495	1.1148e-13	-1.35614	-0.619221	1.00554e-05	-1.36287	-0.605107
75880284	chr5:75880284:C:T	3.46464e-18	-4.25965e-10	-0.568613	4.49643e-13	-4.25965e-10	-0.58075	4.08356e-05	-4.25965e-10	-0.566534
75880304	chr5:75880304:C:CT	2.46277e-18	0.114747	-1.02468	3.56592e-13	0.210591	-1.0232	3.14995e-05	0.191474	-1.01759
75880356	chr5:75880356:A:G	7.00725e-18	-4.25965e-10	0.135723	9.0128e-13	-4.25965e-10	0.114612	8.39447e-05	-4.25965e-10	0.154071
75881023	chr5:75881023:G:C	6.2337e-18	-4.25965e-10	0.0187478	8.00589e-13	-4.25965e-10	-0.00385549	7.46276e-05	-4.25965e-10	0.0364229
75881115	chr5:75881115:C:G	4.82995e-19	-1.76977	-0.769199	7.59839e-14	-1.59926	-0.759424	7.61927e-06	-1.49359	-0.751815
75881418	chr5:75881418:A:G	5.9975e-18	-4.25965e-10	-0.0198789	7.70073e-13	-4.25965e-10	-0.0427189	7.17794e-05	-4.25965e-10	-0.00248901
75881472	chr5:75881472:T:C	2.25963e-18	0.0495582	-1.04558	3.26663e-13	0.143677	-1.04395	2.88522e-05	0.124756	-1.03866
75881710	chr5:75881710:G:A	1.65394e-17	0.994526	-4.01506e-10	2.29909e-12	1.05106	-4.01506e-10	0.000509504	1.95735	-4.01506e-10
75881778	chr5:75881778:A:G	1.4832e-18	-4.25965e-10	-1.41702	1.94842e-13	-4.25965e-10	-1.41701	1.74437e-05	-4.25965e-10	-1.41711
75881982	chr5:75881982:G:A	6.20473e-19	-1.50378	-0.784715	8.21714e-14	-1.48275	-0.79765	7.42651e-06	-1.50386	-0.767169
75882151	chr5:75882151:C:T	1.50946e-17	0.903114	-4.01506e-10	2.22843e-12	1.01985	-4.01506e-10	0.000198953	1.01698	-4.01506e-10
75882190	chr5:75882190:T:C	6.00925e-18	0.91924	-0.937161	8.97022e-13	1.04733	-0.937453	7.87684e-05	1.01994	-0.929515
75882192	chr5:75882192:T:C	1.86778e-19	-2.07859	-1.41046	2.45078e-14	-2.07668	-1.41353	2.19581e-06	-2.07864	-1.4109
75882375	chr5:75882375:C:T	2.69592e-18	-4.25965e-10	-0.819484	3.49034e-13	-4.25965e-10	-0.834036	3.14333e-05	-4.25965e-10	-0.828219
75882480	chr5:75882480:T:C	4.61031e-18	-4.25965e-10	-0.282928	6.23309e-13	-4.25965e-10	-0.254161	5.82587e-05	-4.25965e-10	-0.211194
75882522	chr5:75882522:A:G	2.95832e-18	-4.25965e-10	-0.726601	3.94338e-13	-4.25965e-10	-0.711996	3.45787e-05	-4.25965e-10	-0.73285
75882526	chr5:75882526:A:G	2.89633e-19	-1.73087	-1.31949	3.88815e-14	-1.69573	-1.33296	3.48407e-06	-1.70659	-1.3213
75882592	chr5:75882592:A:G	4.42953e-18	-4.25965e-10	-0.32293	5.87384e-13	-4.25965e-10	-0.313524	5.34218e-05	-4.25965e-10	-0.297869
75882672	chr5:75882672:G:A	2.93228e-18	-4.25965e-10	-0.735442	3.73385e-13	-4.25965e-10	-0.766593	3.53383e-05	-4.25965e-10	-0.711119
75882680	chr5:75882680:GA:G	1.71244e-18	-4.25965e-10	-1.2733	2.2527e-13	-4.25965e-10	-1.2719	2.00919e-05	-4.25965e-10	-1.27577
75882755	chr5:75882755:T:C	1.54418e-18	-4.25965e-10	-1.37673	2.02145e-13	-4.25965e-10	-1.38022	1.81271e-05	-4.25965e-10	-1.37868
75883522	chr5:75883522:T:C	2.436e-18	-4.25965e-10	-0.920864	3.23892e-13	-4.25965e-10	-0.908794	2.84965e-05	-4.25965e-10	-0.926308
75883807	chr5:75883807:T:A	5.50466e-19	-1.59607	-0.812137	8.23342e-14	-1.44284	-0.835577	7.3383e-06	-1.48935	-0.79363
75883932	chr5:75883932:A:G	1.49152e-18	-4.25965e-10	-1.41143	1.95954e-13	-4.25965e-10	-1.41133	1.76023e-05	-4.25965e-10	-1.40806
75883959	chr5:75883959:C:T	2.62128e-18	0.128797	-0.976358	3.80438e-13	0.227625	-0.975505	3.36179e-05	0.207808	-0.968837
75883989	chr5:75883989:C:T	2.60005e-18	0.15644	-1.01213	3.7706e-13	0.254672	-1.01147	3.33427e-05	0.235723	-1.00497
75884048	chr5:75884048:G:A	1.51874e-18	-4.25965e-10	-1.39334	1.99267e-13	-4.25965e-10	-1.39456	1.7871e-05	-4.25965e-10	-1.39291
75884139	chr5:75884139:T:C	2.54272e-18	-4.25965e-10	-0.877988	3.38388e-13	-4.25965e-10	-0.865011	2.97421e-05	-4.25965e-10	-0.883523
75884344	chr5:75884344:T:C	8.52071e-19	-1.37081	-0.600497	1.11483e-13	-1.35881	-0.616519	1.00422e-05	-1.36618	-0.603108
75884388	chr5:75884388:A:G	5.64716e-19	-1.58385	-0.798808	8.46392e-14	-1.429	-0.821807	7.53228e-06	-1.47669	-0.780204
75884652	chr5:75884652:A:C	1.62087e-18	-0.62767	-0.700587	2.3899e-13	-0.498549	-0.714231	2.09864e-05	-0.5153	-0.716914
75884805	chr5:75884805:TTAA:T	5.55126e-19	-1.60096	-0.798822	8.30101e-14	-1.44844	-0.821799	7.39425e-06	-1.49516	-0.780221
75885184	chr5:75885184:C:T	1.50359e-18	-4.25965e-10	-1.40337	1.97301e-13	-4.25965e-10	-1.40447	1.76912e-05	-4.25965e-10	-1.40302
75885185	chr5:75885185:C:G	2.26846e-19	-2.12776	-1.16694	3.00226e-14	-2.10008	-1.18717	2.68997e-06	-2.11482	-1.17174
75885203	chr5:75885203:C:T	2.14066e-18	-4.25965e-10	-1.05011	2.74843e-13	-4.25965e-10	-1.073	2.5523e-05	-4.25965e-10	-1.03651
75885403	chr5:75885403:G:A	2.38722e-19	-2.13798	-1.1057	3.13895e-14	-2.1127	-1.13003	2.82828e-06	-2.12631	-1.11011
75885502	chr5:75885502:C:A	6.40443e-18	-4.25965e-10	0.045768	8.22341e-13	-4.25965e-10	0.0229519	7.66843e-05	-4.25965e-10	0.0636093
75885572	chr5:75885572:G:A	6.14161e-18	-4.25965e-10	0.00386469	7.88796e-13	-4.25965e-10	-0.0186959	7.35176e-05	-4.25965e-10	0.0214377
75885796	chr5:75885796:C:G	5.35441e-19	-1.63824	-0.797647	7.97117e-14	-1.49011	-0.820676	7.11097e-06	-1.53543	-0.779023
75885866	chr5:75885866:T:C	1.4832e-18	-4.25965e-10	-1.41702	1.9481e-13	-4.25965e-10	-1.41718	1.74447e-05	-4.25965e-10	-1.41705
75885923	chr5:75885923:A:G	3.70759e-19	-1.69491	-1.10851	4.09612e-14	-1.86161	-1.11497	4.81342e-06	-1.5897	-1.11498
75886148	chr5:75886148:T:A	1.59586e-18	-4.25965e-10	-1.34381	2.10713e-13	-4.25965e-10	-1.3387	1.87576e-05	-4.25965e-10	-1.34449
75886327	chr5:75886327:C:T	1.52197e-18	-4.25965e-10	-1.39122	2.00722e-13	-4.25965e-10	-1.38728	1.79127e-05	-4.25965e-10	-1.39058
75886373	chr5:75886373:C:T	3.56688e-18	-4.25965e-10	-0.539532	4.73452e-13	-4.25965e-10	-0.529153	4.27548e-05	-4.25965e-10	-0.520606
75886395	chr5:75886395:C:T	4.91123e-18	-4.25965e-10	-0.219698	6.56125e-13	-4.25965e-10	-0.202853	5.76617e-05	-4.25965e-10	-0.221494
75886624	chr5:75886624:G:A	2.11828e-19	-1.98325	-1.37996	2.93748e-14	-1.92858	-1.38049	2.58349e-06	-1.94646	-1.38049
75886730	chr5:75886730:G:A	3.94892e-18	-4.25965e-10	-0.43778	5.33774e-13	-4.25965e-10	-0.409232	4.97587e-05	-4.25965e-10	-0.368902
75886756	chr5:75886756:G:A	2.42542e-18	-4.25965e-10	-0.925217	3.26597e-13	-4.25965e-10	-0.900478	2.99639e-05	-4.25965e-10	-0.876094
75887153	chr5:75887153:T:C	2.26213e-19	-1.88627	-1.41122	3.09487e-14	-1.8445	-1.41237	2.72207e-06	-1.86309	-1.4116
75887256	chr5:75887256:C:T	1.5001e-18	-4.25965e-10	-1.40569	1.97607e-13	-4.25965e-10	-1.40292	1.76529e-05	-4.25965e-10	-1.40518
75887291	chr5:75887291:A:G	1.09221e-17	-4.25965e-10	0.57957	1.38182e-12	-4.25965e-10	0.541953	0.00013955	-4.25965e-10	0.662337
75887381	chr5:75887381:C:T	3.1005e-18	-4.25965e-10	-0.67966	4.10716e-13	-4.25965e-10	-0.671301	3.70983e-05	-4.25965e-10	-0.662515
75887643	chr5:75887643:T:C	1.53375e-18	-4.25965e-10	-1.38351	2.00856e-13	-4.25965e-10	-1.38662	1.8006e-05	-4.25965e-10	-1.38538
75887753	chr5:75887753:AAAAC:A	2.12402e-18	-4.25965e-10	-1.05791	2.81063e-13	-4.25965e-10	-1.05062	2.60849e-05	-4.25965e-10	-1.01473
75887791	chr5:75887791:G:A	3.23834e-19	-1.52233	-1.41642	4.53655e-14	-1.45757	-1.41688	3.96401e-06	-1.48218	-1.41665
75887816	chr5:75887816:T:C	2.99383e-19	-1.74518	-1.27207	4.01091e-14	-1.70987	-1.28773	3.60121e-06	-1.72056	-1.27426
75887875	chr5:75887875:T:C	3.70079e-19	-1.65694	-1.14832	4.06338e-14	-1.83031	-1.15429	4.81372e-06	-1.55022	-1.15439
75888008	chr5:75888008:A:G	2.78575e-18	-4.25965e-10	-0.786706	3.67792e-13	-4.25965e-10	-0.781685	3.34632e-05	-4.25965e-10	-0.765642
75888055	chr5:75888055:G:A	2.99448e-19	-1.77401	-1.24303	3.99846e-14	-1.74036	-1.26035	3.59573e-06	-1.7507	-1.24564
75888057	chr5:75888057:C:A	1.48689e-18	-4.25965e-10	-1.41453	1.95334e-13	-4.25965e-10	-1.41449	1.74831e-05	-4.25965e-10	-1.41485
75888067	chr5:75888067:T:C	4.13013e-18	-4.25965e-10	-0.392914	5.48073e-13	-4.25965e-10	-0.382796	4.96001e-05	-4.25965e-10	-0.372094
75888214	chr5:75888214:T:A	4.90072e-18	-4.25965e-10	-0.221841	6.54745e-13	-4.25965e-10	-0.204958	5.75385e-05	-4.25965e-10	-0.223634
75888220	chr5:75888220:G:A	1.48597e-18	-4.25965e-10	-1.41515	1.95307e-13	-4.25965e-10	-1.41463	1.74994e-05	-4.25965e-10	-1.41392
75888281	chr5:75888281:A:G	1.5139e-18	-4.25965e-10	-1.39654	1.98174e-13	-4.25965e-10	-1.40006	1.78045e-05	-4.25965e-10	-1.39663
75888391	chr5:75888391:G:A	3.90165e-19	-1.33726	-1.41515	5.4697e-14	-1.27151	-1.41588	4.79881e-06	-1.29186	-1.41586
75888417	chr5:75888417:A:C	1.63608e-18	-4.25965e-10	-1.31892	2.14861e-13	-4.25965e-10	-1.31921	1.91834e-05	-4.25965e-10	-1.32204
75888428	chr5:75888428:C:T	1.55673e-18	-4.25965e-10	-1.36864	2.0577e-13	-4.25965e-10	-1.36244	1.8389e-05	-4.25965e-10	-1.36433
75888444	chr5:75888444:A:T	1.53508e-18	-4.25965e-10	-1.38264	2.02711e-13	-4.25965e-10	-1.37742	1.81212e-05	-4.25965e-10	-1.379
75888549	chr5:75888549:C:T	2.40421e-18	-4.25965e-10	-0.934001	3.19725e-13	-4.25965e-10	-0.921742	2.85633e-05	-4.25965e-10	-0.923964
75888595	chr5:75888595:A:G	1.84704e-19	-2.12781	-1.37241	2.40695e-14	-2.12742	-1.38084	2.16792e-06	-2.12872	-1.3736
75889465	chr5:75889465:G:T	1.77178e-19	-2.12475	-1.41707	2.21141e-14	-2.17586	-1.41713	2.23575e-06	-2.05462	-1.41689
75889652	chr5:75889652:G:A	1.51391e-18	-4.25965e-10	-1.39653	1.98676e-13	-4.25965e-10	-1.39753	1.78151e-05	-4.25965e-10	-1.39604
75889769	chr5:75889769:A:G	6.01138e-18	-4.25965e-10	-0.0175672	7.76167e-13	-4.25965e-10	-0.0348354	7.16158e-05	-4.25965e-10	-0.004772
75890554	chr5:75890554:T:G	4.46827e-19	-1.66164	-0.95516	5.59187e-14	-1.68236	-0.982948	5.08502e-06	-1.68309	-0.966699
75890639	chr5:75890639:T:C	2.89103e-19	-2.10907	-0.943125	3.74386e-14	-2.10549	-0.961015	3.3234e-06	-2.13324	-0.941858
75890915	chr5:75890915:G:T	1.49409e-18	-4.25965e-10	-1.4097	1.96343e-13	-4.25965e-10	-1.40934	1.75829e-05	-4.25965e-10	-1.40916
75890948	chr5:75890948:T:C	3.17593e-18	-4.25965e-10	-0.655623	4.12518e-13	-4.25965e-10	-0.666925	3.74295e-05	-4.25965e-10	-0.653627
75891071	chr5:75891071:T:C	2.99353e-19	-2.10651	-0.910848	3.87411e-14	-2.10288	-0.929421	3.44037e-06	-2.13096	-0.909548
75891376	chr5:75891376:C:T	2.77195e-19	-1.79293	-1.30133	3.6994e-14	-1.76303	-1.31542	3.31075e-06	-1.77558	-1.30333
75891459	chr5:75891459:G:C	1.48734e-18	-4.25965e-10	-1.41423	1.95211e-13	-4.25965e-10	-1.41512	1.74952e-05	-4.25965e-10	-1.41416
75891468	chr5:75891468:A:T	1.1163e-18	-1.86763	0.166427	1.60507e-13	-1.75329	0.142424	1.47579e-05	-1.79049	0.206185
75891563	chr5:75891563:C:T	1.54677e-18	-4.25965e-10	-1.37505	2.03319e-13	-4.25965e-10	-1.37443	1.82805e-05	-4.25965e-10	-1.37025
75891729	chr5:75891729:A:T	2.96934e-19	-2.09947	-0.926	3.84531e-14	-2.09604	-0.943723	3.40993e-06	-2.12479	-0.924606
75891792	chr5:75891792:A:G	1.48734e-18	-4.25965e-10	-1.41423	1.95211e-13	-4.25965e-10	-1.41512	1.74952e-05	-4.25965e-10	-1.41416
75892142	chr5:75892142:C:A	3.20937e-18	-4.25965e-10	-0.645148	4.17486e-13	-4.25965e-10	-0.654953	3.78269e-05	-4.25965e-10	-0.643067
75892288	chr5:75892288:C:T	1.48391e-18	-4.25965e-10	-1.41654	1.95026e-13	-4.25965e-10	-1.41607	1.74471e-05	-4.25965e-10	-1.41692
75892452	chr5:75892452:G:T	2.53821e-18	-4.25965e-10	-0.879764	3.3829e-13	-4.25965e-10	-0.8653	3.11698e-05	-4.25965e-10	-0.836637
75892456	chr5:75892456:T:C	2.88101e-19	-1.83327	-1.2224	3.78626e-14	-1.81468	-1.24057	3.11831e-06	-1.91019	-1.22861
75892516	chr5:75892516:C:T	2.72198e-18	-4.25965e-10	-0.809862	3.52252e-13	-4.25965e-10	-0.824858	3.20543e-05	-4.25965e-10	-0.808655
75892586	chr5:75892586:C:T	2.72604e-18	-4.25965e-10	-0.808372	3.5273e-13	-4.25965e-10	-0.823502	3.21023e-05	-4.25965e-10	-0.807161
75892782	chr5:75892782:C:T	1.99664e-18	-4.25965e-10	-1.11976	2.59551e-13	-4.25965e-10	-1.13025	2.35497e-05	-4.25965e-10	-1.11697
75892794	chr5:75892794:T:C	3.4463e-18	-4.25965e-10	-0.57392	4.65999e-13	-4.25965e-10	-0.545021	4.314e-05	-4.25965e-10	-0.511637
75892816	chr5:75892816:A:G	3.22385e-18	-4.25965e-10	-0.640646	4.1937e-13	-4.25965e-10	-0.65045	3.79979e-05	-4.25965e-10	-0.638557
75892824	chr5:75892824:T:C	5.85422e-19	-1.55727	-0.789377	8.78558e-14	-1.4017	-0.811807	7.81664e-06	-1.44936	-0.770476
75892856	chr5:75892856:G:A	2.72108e-18	-4.25965e-10	-0.810193	3.52102e-13	-4.25965e-10	-0.825282	3.20438e-05	-4.25965e-10	-0.808983
75893083	chr5:75893083:T:C	3.25071e-18	-4.25965e-10	-0.632349	4.38578e-13	-4.25965e-10	-0.605667	3.95439e-05	-4.25965e-10	-0.598675
75893448	chr5:75893448:A:T	4.56684e-18	-4.25965e-10	-0.292401	6.03926e-13	-4.25965e-10	-0.285751	5.49083e-05	-4.25965e-10	-0.270423
75893449	chr5:75893449:C:T	4.82897e-19	-1.57704	-0.962131	7.24271e-14	-1.42372	-0.982899	6.40845e-06	-1.47246	-0.946008
75893677	chr5:75893677:T:C	5.53844e-18	-4.25965e-10	-0.0995093	7.39708e-13	-4.25965e-10	-0.082948	6.50187e-05	-4.25965e-10	-0.101412
75894024	chr5:75894024:A:G	1.48416e-18	-4.25965e-10	-1.41637	1.95102e-13	-4.25965e-10	-1.41568	1.74643e-05	-4.25965e-10	-1.41593
75894082	chr5:75894082:A:G	3.63592e-18	-4.25965e-10	-0.52036	4.81459e-13	-4.25965e-10	-0.512382	4.39135e-05	-4.25965e-10	-0.493866
75894203	chr5:75894203:G:A	4.53777e-18	-4.25965e-10	-0.298786	6.08023e-13	-4.25965e-10	-0.27899	5.45905e-05	-4.25965e-10	-0.276227
75894307	chr5:75894307:T:C	2.72097e-18	-4.25965e-10	-0.810233	3.521e-13	-4.25965e-10	-0.825288	3.20424e-05	-4.25965e-10	-0.809026
75894698	chr5:75894698:G:C	5.51794e-18	-4.25965e-10	-0.103218	7.36939e-13	-4.25965e-10	-0.0866979	6.47782e-05	-4.25965e-10	-0.105118
75894946	chr5:75894946:C:T	2.96668e-18	-0.364126	-0.359654	2.77166e-13	-0.718533	-0.346053	2.66032e-05	-0.688507	-0.306548
75894947	chr5:75894947:G:A	1.52883e-18	-1.14567	-0.241051	2.2787e-13	-0.979166	-0.281261	1.97115e-05	-1.07691	-0.217978
75895018	chr5:75895018:A:G	2.70497e-18	-4.25965e-10	-0.81613	3.50044e-13	-4.25965e-10	-0.831145	3.18539e-05	-4.25965e-10	-0.814927
75895072	chr5:75895072:C:T	2.6998e-18	-4.25965e-10	-0.818046	3.49394e-13	-4.25965e-10	-0.833003	3.17929e-05	-4.25965e-10	-0.816844
75895146	chr5:75895146:A:G	6.9654e-19	-1.18196	-0.990892	8.36183e-14	-1.24595	-1.01699	7.62972e-06	-1.24175	-1.00229
75895625	chr5:75895625:A:G	1.77359e-19	-2.19231	-1.34849	2.27849e-14	-2.21592	-1.34718	2.20157e-06	-2.14271	-1.34421
75895634	chr5:75895634:G:C	3.11675e-18	-4.25965e-10	-0.674433	4.05513e-13	-4.25965e-10	-0.68405	3.67337e-05	-4.25965e-10	-0.672392
75895724	chr5:75895724:T:G	2.63585e-18	-4.25965e-10	-0.842015	3.41225e-13	-4.25965e-10	-0.856663	3.10391e-05	-4.25965e-10	-0.840839
75895771	chr5:75895771:T:A	2.47482e-18	-4.25965e-10	-0.905054	3.29635e-13	-4.25965e-10	-0.891219	2.93116e-05	-4.25965e-10	-0.898105
75896000	chr5:75896000:T:C	1.48722e-18	-4.25965e-10	-1.41431	1.95198e-13	-4.25965e-10	-1.41519	1.74938e-05	-4.25965e-10	-1.41424
75896030	chr5:75896030:A:C	1.49258e-18	-4.25965e-10	-1.41071	1.95864e-13	-4.25965e-10	-1.41178	1.7519e-05	-4.25965e-10	-1.4128
75896361	chr5:75896361:A:G	2.61223e-18	-4.25965e-10	-0.851018	3.38634e-13	-4.25965e-10	-0.864285	3.07601e-05	-4.25965e-10	-0.849868
75896461	chr5:75896461:CATT:C	9.20019e-19	-1.00735	-0.887235	1.08488e-13	-1.08414	-0.918424	9.61653e-06	-1.11283	-0.899773
75896620	chr5:75896620:ATCCC:A	1.78061e-18	-4.25965e-10	-1.23427	2.3276e-13	-4.25965e-10	-1.2392	2.09576e-05	-4.25965e-10	-1.23359
75896639	chr5:75896639:T:C	1.50823e-18	-4.25965e-10	-1.40028	1.987e-13	-4.25965e-10	-1.39741	1.7773e-05	-4.25965e-10	-1.39841
75896934	chr5:75896934:A:C	2.53732e-18	-4.25965e-10	-0.880115	3.34884e-13	-4.25965e-10	-0.875421	3.07964e-05	-4.25965e-10	-0.848689
75896999	chr5:75896999:T:G	2.01454e-18	-4.25965e-10	-1.11083	2.63713e-13	-4.25965e-10	-1.11434	2.40279e-05	-4.25965e-10	-1.09687
75897172	chr5:75897172:G:A	4.36117e-19	-1.2721	-1.36897	4.10286e-14	-1.6017	-1.37323	3.76355e-06	-1.57544	-1.37528
75897202	chr5:75897202:G:A	7.55421e-18	-4.25965e-10	0.210883	9.39158e-13	-4.25965e-10	0.15578	9.55886e-05	-4.25965e-10	0.283967
75897276	chr5:75897276:T:C	2.10063e-18	-4.25965e-10	-1.06898	2.71618e-13	-4.25965e-10	-1.08481	2.47523e-05	-4.25965e-10	-1.06717
75897389	chr5:75897389:G:A	2.6008e-18	-4.25965e-10	-0.855404	3.45332e-13	-4.25965e-10	-0.844698	3.07648e-05	-4.25965e-10	-0.849715
75898192	chr5:75898192:A:C	2.52832e-18	-4.25965e-10	-0.883669	3.27366e-13	-4.25965e-10	-0.898125	2.97715e-05	-4.25965e-10	-0.882536
75898199	chr5:75898199:G:A	2.37939e-19	-1.82979	-1.41718	4.43389e-14	-1.48023	-1.41711	3.27247e-06	-1.67348	-1.41707
75898387	chr5:75898387:T:C	1.48303e-18	-4.25965e-10	-1.41713	1.94811e-13	-4.25965e-10	-1.41717	1.74436e-05	-4.25965e-10	-1.41711
75898800	chr5:75898800:G:A	1.62438e-18	-4.25965e-10	-1.32609	2.12804e-13	-4.25965e-10	-1.32883	1.92875e-05	-4.25965e-10	-1.31663
75898815	chr5:75898815:A:G	4.65631e-19	-2.18538	-0.390202	5.9894e-14	-2.20878	-0.387843	5.44752e-06	-2.19553	-0.385395
75898955	chr5:75898955:T:C	1.90562e-18	-4.25965e-10	-1.16641	2.45473e-13	-4.25965e-10	-1.18602	2.26731e-05	-4.25965e-10	-1.15491
75899135	chr5:75899135:T:C	1.48321e-18	-4.25965e-10	-1.41701	1.9492e-13	-4.25965e-10	-1.41661	1.74494e-05	-4.25965e-10	-1.41678
75899183	chr5:75899183:C:T	8.57338e-18	-4.25965e-10	0.337439	1.06251e-12	-4.25965e-10	0.279181	0.000108834	-4.25965e-10	0.413738
75899649	chr5:75899649:T:C	1.48507e-18	-4.25965e-10	-1.41576	1.95256e-13	-4.25965e-10	-1.41489	1.74773e-05	-4.25965e-10	-1.41518
75899744	chr5:75899744:G:A	1.48346e-18	-4.25965e-10	-1.41685	1.94824e-13	-4.25965e-10	-1.41711	1.74487e-05	-4.25965e-10	-1.41682
75899789	chr5:75899789:C:A	2.89316e-18	-4.25965e-10	-0.748874	3.74137e-13	-4.25965e-10	-0.764581	3.40728e-05	-4.25965e-10	-0.747586
75899813	chr5:75899813:G:T	1.93331e-19	-2.07363	-1.38094	2.29766e-14	-2.16757	-1.38715	2.09977e-06	-2.14808	-1.38618
75899816	chr5:75899816:T:C	1.31721e-18	-1.5148	-0.0209039	1.90105e-13	-1.38941	-0.0522178	1.68434e-05	-1.46716	0.0150306
75900118	chr5:75900118:C:T	1.94735e-19	-2.07798	-1.36936	2.31421e-14	-2.17114	-1.37641	2.1138e-06	-2.15222	-1.37538
75900119	chr5:75900119:A:G	1.96277e-19	-2.06509	-1.37437	2.32126e-14	-2.16349	-1.38102	2.12304e-06	-2.14318	-1.38005
75900174	chr5:75900174:G:A	3.11571e-18	-4.25965e-10	-0.674764	4.02572e-13	-4.25965e-10	-0.691329	3.66964e-05	-4.25965e-10	-0.673409
75900177	chr5:75900177:T:G	1.24762e-17	0.712604	-4.01506e-10	1.70733e-12	0.753484	-4.01506e-10	0.000363195	1.61885	-4.01506e-10
75900180	chr5:75900180:A:G	3.03502e-18	-4.25965e-10	-0.701003	3.92599e-13	-4.25965e-10	-0.716415	3.57408e-05	-4.25965e-10	-0.699795
75900207	chr5:75900207:G:T	1.58922e-18	-4.25965e-10	-1.34798	2.08674e-13	-4.25965e-10	-1.34843	1.86433e-05	-4.25965e-10	-1.3506
75900269	chr5:75900269:A:T	3.12249e-18	-4.25965e-10	-0.672592	4.03399e-13	-4.25965e-10	-0.689278	3.67762e-05	-4.25965e-10	-0.671236
75900334	chr5:75900334:G:A	2.50812e-18	-4.25965e-10	-0.891689	3.30728e-13	-4.25965e-10	-0.887906	2.9789e-05	-4.25965e-10	-0.881948
75900341	chr5:75900341:A:G	1.51254e-18	-4.25965e-10	-1.39743	1.99324e-13	-4.25965e-10	-1.39427	1.78235e-05	-4.25965e-10	-1.39557
75900372	chr5:75900372:A:T	1.09349e-18	-1.72184	-4.01506e-10	1.44104e-13	-1.71867	-4.01506e-10	1.39114e-05	-1.64338	-4.01506e-10
75900406	chr5:75900406:G:C	3.10491e-19	-1.59546	-1.38536	3.15579e-14	-1.85599	-1.38139	2.88728e-06	-1.83583	-1.37994
75900521	chr5:75900521:C:T	6.4209e-19	-1.13235	-1.1219	9.70162e-14	-0.971289	-1.14304	8.15391e-06	-1.06754	-1.11005
75900577	chr5:75900577:A:G	3.04978e-18	-4.25965e-10	-0.696154	3.94261e-13	-4.25965e-10	-0.712191	3.59231e-05	-4.25965e-10	-0.694706
75900625	chr5:75900625:G:A	1.48298e-18	-4.25965e-10	-1.41717	1.94814e-13	-4.25965e-10	-1.41716	1.74427e-05	-4.25965e-10	-1.41716
75900653	chr5:75900653:G:A	7.22571e-19	-2.13616	-4.01506e-10	9.78413e-14	-2.10586	-4.01506e-10	8.78169e-06	-2.10342	-4.01506e-10
75900674	chr5:75900674:C:T	3.11468e-18	-4.25965e-10	-0.675097	4.02447e-13	-4.25965e-10	-0.691641	3.6684e-05	-4.25965e-10	-0.673747
75901433	chr5:75901433:C:T	1.48324e-18	-4.25965e-10	-1.41699	1.94902e-13	-4.25965e-10	-1.4167	1.74453e-05	-4.25965e-10	-1.41701
75901462	chr5:75901462:G:C	1.29767e-18	-1.55066	-4.01506e-10	1.85333e-13	-1.46705	-4.01506e-10	1.55726e-05	-1.53057	-4.01506e-10
75901666	chr5:75901666:C:G	2.34695e-18	-4.25965e-10	-0.958106	3.04301e-13	-4.25965e-10	-0.971187	2.76444e-05	-4.25965e-10	-0.956664
75901693	chr5:75901693:G:T	5.52973e-18	-4.25965e-10	-0.101083	7.38524e-13	-4.25965e-10	-0.0845498	6.49166e-05	-4.25965e-10	-0.102984
75901702	chr5:75901702:A:G	1.49785e-18	-4.25965e-10	-1.40719	1.97249e-13	-4.25965e-10	-1.40474	1.76123e-05	-4.25965e-10	-1.40749
75901796	chr5:75901796:G:A	3.02931e-18	-4.25965e-10	-0.702887	4.0034e-13	-4.25965e-10	-0.696889	3.60415e-05	-4.25965e-10	-0.691417
75901814	chr5:75901814:T:C	3.11571e-18	-4.25965e-10	-0.674764	4.02572e-13	-4.25965e-10	-0.691329	3.66964e-05	-4.25965e-10	-0.673409
75901869	chr5:75901869:C:T	1.68953e-19	-2.18381	-1.40555	2.16037e-14	-2.21035	-1.40598	2.10941e-06	-2.12576	-1.40392
75902050	chr5:75902050:C:A	3.3887e-18	-4.25965e-10	-0.590777	4.4724e-13	-4.25965e-10	-0.586108	4.08264e-05	-4.25965e-10	-0.566759
75902103	chr5:75902103:T:C	1.99176e-19	-2.04218	-1.38261	2.33758e-14	-2.14888	-1.38863	2.14308e-06	-2.12612	-1.38773
75902104	chr5:75902104:G:A	2.37855e-18	-4.25965e-10	-0.944731	3.16393e-13	-4.25965e-10	-0.932218	2.81628e-05	-4.25965e-10	-0.938085
75902119	chr5:75902119:C:G	1.24889e-18	-1.58897	-4.01506e-10	1.89016e-13	-1.44737	-4.01506e-10	1.61672e-05	-1.4931	-4.01506e-10
75902139	chr5:75902139:G:A	5.0907e-18	-4.25965e-10	-0.183806	6.83229e-13	-4.25965e-10	-0.162373	5.97765e-05	-4.25965e-10	-0.185474
75902157	chr5:75902157:G:A	4.16468e-18	-4.25965e-10	-0.384582	5.46163e-13	-4.25965e-10	-0.386287	5.11488e-05	-4.25965e-10	-0.341349
75902188	chr5:75902188:G:A	5.09077e-18	-4.25965e-10	-0.183794	6.67117e-13	-4.25965e-10	-0.186238	6.27796e-05	-4.25965e-10	-0.136457
75902206	chr5:75902206:G:A	5.52973e-18	-4.25965e-10	-0.101083	7.38524e-13	-4.25965e-10	-0.0845498	6.49166e-05	-4.25965e-10	-0.102984
75902230	chr5:75902230:G:T	3.37803e-18	-4.25965e-10	-0.59393	4.23383e-13	-4.25965e-10	-0.640928	4.06566e-05	-4.25965e-10	-0.570926
75902256	chr5:75902256:C:T	3.11083e-18	-4.25965e-10	-0.676333	4.01977e-13	-4.25965e-10	-0.692808	3.66383e-05	-4.25965e-10	-0.674994
75902559	chr5:75902559:G:A	1.92148e-19	-2.05121	-1.4095	2.44033e-14	-2.08965	-1.40484	2.23e-06	-2.06778	-1.40631
75902581	chr5:75902581:A:G	5.53276e-18	-4.25965e-10	-0.100535	7.38928e-13	-4.25965e-10	-0.0840026	6.49522e-05	-4.25965e-10	-0.102436
75902625	chr5:75902625:A:G	1.5706e-18	-4.25965e-10	-1.35976	2.0632e-13	-4.25965e-10	-1.35978	1.86019e-05	-4.25965e-10	-1.35282
75902636	chr5:75902636:A:C	8.06783e-19	-2.02592	-4.01506e-10	1.22254e-13	-1.8831	-4.01506e-10	1.05115e-05	-1.92362	-4.01506e-10
75902787	chr5:75902787:G:A	2.64176e-18	-4.25965e-10	-0.839777	3.58495e-13	-4.25965e-10	-0.807288	3.20913e-05	-4.25965e-10	-0.807503
75902799	chr5:75902799:G:A	2.13478e-18	-4.25965e-10	-1.05286	2.79223e-13	-4.25965e-10	-1.05719	2.55813e-05	-4.25965e-10	-1.03423
75902994	chr5:75902994:T:C	1.48389e-18	-4.25965e-10	-1.41655	1.94867e-13	-4.25965e-10	-1.41688	1.74539e-05	-4.25965e-10	-1.41653
75903297	chr5:75903297:G:A	1.57136e-18	-4.25965e-10	-1.35928	2.07219e-13	-4.25965e-10	-1.35543	1.85268e-05	-4.25965e-10	-1.35687
75903308	chr5:75903308:T:G	3.16815e-18	-4.25965e-10	-0.658075	4.09317e-13	-4.25965e-10	-0.674713	3.73143e-05	-4.25965e-10	-0.656709
75903370	chr5:75903370:T:G	1.48303e-18	-4.25965e-10	-1.41713	1.94812e-13	-4.25965e-10	-1.41717	1.74424e-05	-4.25965e-10	-1.41718
75903379	chr5:75903379:A:T	1.73204e-19	-2.19828	-1.36623	2.23405e-14	-2.21897	-1.36383	2.0876e-06	-2.17363	-1.36645
75903466	chr5:75903466:C:T	1.48449e-18	-4.25965e-10	-1.41615	1.94911e-13	-4.25965e-10	-1.41666	1.74612e-05	-4.25965e-10	-1.4161
75903731	chr5:75903731:G:T	4.33377e-18	-4.25965e-10	-0.344784	5.67902e-13	-4.25965e-10	-0.347254	5.33573e-05	-4.25965e-10	-0.299076
75903926	chr5:75903926:C:T	3.28186e-19	-1.54282	-1.38258	3.2948e-14	-1.81584	-1.37843	3.01831e-06	-1.79445	-1.37694
75904240	chr5:75904240:G:A	1.33338e-18	-1.5518	0.0282985	1.92546e-13	-1.42702	-0.00184796	1.70886e-05	-1.50234	0.0646673
75904290	chr5:75904290:G:A	2.65955e-18	-4.25965e-10	-0.833067	3.44612e-13	-4.25965e-10	-0.846786	3.13226e-05	-4.25965e-10	-0.831749
75904291	chr5:75904291:C:T	5.11377e-18	-4.25965e-10	-0.179286	6.6689e-13	-4.25965e-10	-0.186579	6.32032e-05	-4.25965e-10	-0.129733
75904350	chr5:75904350:C:T	2.51551e-18	-4.25965e-10	-0.888747	3.262e-13	-4.25965e-10	-0.901694	2.96193e-05	-4.25965e-10	-0.887661
75904463	chr5:75904463:T:C	1.5458e-18	-4.25965e-10	-1.37568	2.04274e-13	-4.25965e-10	-1.36974	1.8178e-05	-4.25965e-10	-1.37588
75904847	chr5:75904847:A:T	1.48441e-18	-4.25965e-10	-1.4162	1.95076e-13	-4.25965e-10	-1.41582	1.74587e-05	-4.25965e-10	-1.41625
75904983	chr5:75904983:G:T	1.99239e-18	-4.25965e-10	-1.12189	2.5804e-13	-4.25965e-10	-1.13609	2.34722e-05	-4.25965e-10	-1.12027
75905036	chr5:75905036:G:A	2.4785e-18	-4.25965e-10	-0.903568	3.17757e-13	-4.25965e-10	-0.927917	2.96355e-05	-4.25965e-10	-0.887114
75905059	chr5:75905059:A:G	1.99843e-19	-2.0687	-1.35274	2.36177e-14	-2.16643	-1.36078	2.15981e-06	-2.14638	-1.35969
75905209	chr5:75905209:CA:C	3.74443e-18	-4.25965e-10	-0.490953	4.86708e-13	-4.25965e-10	-0.50154	4.41429e-05	-4.25965e-10	-0.488654
75905417	chr5:75905417:T:C	3.12026e-18	-4.25965e-10	-0.673305	4.03158e-13	-4.25965e-10	-0.689875	3.67502e-05	-4.25965e-10	-0.671944
75905442	chr5:75905442:G:GA	3.11723e-18	-4.25965e-10	-0.674277	4.02754e-13	-4.25965e-10	-0.690878	3.67144e-05	-4.25965e-10	-0.672918
75905543	chr5:75905543:T:G	3.33671e-18	-4.25965e-10	-0.606236	4.30988e-13	-4.25965e-10	-0.623123	3.92963e-05	-4.25965e-10	-0.604956
75905713	chr5:75905713:C:A	3.74578e-18	-4.25965e-10	-0.490592	4.86872e-13	-4.25965e-10	-0.501203	4.41588e-05	-4.25965e-10	-0.488295
75905800	chr5:75905800:A:G	3.77335e-18	-4.25965e-10	-0.483258	4.90446e-13	-4.25965e-10	-0.493889	4.44843e-05	-4.25965e-10	-0.48095
75905991	chr5:75905991:CAT:C	1.90884e-18	-4.25965e-10	-1.16473	2.47395e-13	-4.25965e-10	-1.17822	2.24887e-05	-4.25965e-10	-1.16308
75906262	chr5:75906262:G:A	1.03682e-17	0.527518	-4.01506e-10	1.45195e-12	0.591457	-4.01506e-10	0.000291561	1.39916	-4.01506e-10
75906425	chr5:75906425:C:T	3.11968e-18	-4.25965e-10	-0.673492	4.03315e-13	-4.25965e-10	-0.689485	3.67377e-05	-4.25965e-10	-0.672284
75906474	chr5:75906474:C:G	2.25208e-18	-4.25965e-10	-0.999367	2.98906e-13	-4.25965e-10	-0.989073	2.65361e-05	-4.25965e-10	-0.997581
75906670	chr5:75906670:C:T	3.28193e-18	-4.25965e-10	-0.62279	4.18103e-13	-4.25965e-10	-0.653477	3.98628e-05	-4.25965e-10	-0.590643
75906776	chr5:75906776:A:T	3.12262e-18	-4.25965e-10	-0.672549	4.03457e-13	-4.25965e-10	-0.689133	3.67781e-05	-4.25965e-10	-0.671185
75906828	chr5:75906828:C:A	3.11024e-18	-4.25965e-10	-0.676522	4.01888e-13	-4.25965e-10	-0.69303	3.66315e-05	-4.25965e-10	-0.675178
75906859	chr5:75906859:A:G	3.0121e-18	-4.25965e-10	-0.708584	4.05643e-13	-4.25965e-10	-0.68373	3.7472e-05	-4.25965e-10	-0.652494
75906902	chr5:75906902:G:A	1.4834e-18	-4.25965e-10	-1.41688	1.94845e-13	-4.25965e-10	-1.417	1.74485e-05	-4.25965e-10	-1.41684
75906981	chr5:75906981:T:C	3.1541e-18	-4.25965e-10	-0.662519	4.07492e-13	-4.25965e-10	-0.679183	3.71489e-05	-4.25965e-10	-0.661154
75906986	chr5:75906986:T:A	1.96325e-19	-2.17626	-1.26295	2.50094e-14	-2.20614	-1.26381	2.46561e-06	-2.11711	-1.25653
75907268	chr5:75907268:G:C	2.5824e-18	-4.25965e-10	-0.862501	3.51158e-13	-4.25965e-10	-0.827967	3.1542e-05	-4.25965e-10	-0.824768
75907295	chr5:75907295:A:T	2.35793e-18	-4.25965e-10	-0.95344	3.10529e-13	-4.25965e-10	-0.950927	2.78513e-05	-4.25965e-10	-0.949207
75907407	chr5:75907407:T:G	3.12863e-18	-4.25965e-10	-0.670626	4.04207e-13	-4.25965e-10	-0.687277	3.68487e-05	-4.25965e-10	-0.669267
75907461	chr5:75907461:G:A	3.1381e-18	-4.25965e-10	-0.667605	4.05435e-13	-4.25965e-10	-0.684244	3.69604e-05	-4.25965e-10	-0.666241
75907533	chr5:75907533:A:G	1.56853e-18	-4.25965e-10	-1.36108	2.04821e-13	-4.25965e-10	-1.36707	1.83896e-05	-4.25965e-10	-1.3643
75907664	chr5:75907664:G:C	1.17845e-18	-1.64702	-4.01506e-10	1.67492e-13	-1.56827	-4.01506e-10	1.41397e-05	-1.6271	-4.01506e-10
75907754	chr5:75907754:C:T	2.22994e-18	-4.25965e-10	-1.00925	2.94754e-13	-4.25965e-10	-1.00306	2.60947e-05	-4.25965e-10	-1.01436
75907875	chr5:75907875:C:T	3.36448e-18	-4.25965e-10	-0.597949	4.44544e-13	-4.25965e-10	-0.592154	4.00491e-05	-4.25965e-10	-0.58598
75908142	chr5:75908142:A:G	1.63405e-18	-4.25965e-10	-1.32016	2.14665e-13	-4.25965e-10	-1.32012	1.91604e-05	-4.25965e-10	-1.32324
75908178	chr5:75908178:T:C	3.12199e-18	-4.25965e-10	-0.67275	4.0339e-13	-4.25965e-10	-0.6893	3.67706e-05	-4.25965e-10	-0.671389
75908303	chr5:75908303:C:T	3.11571e-18	-4.25965e-10	-0.674764	4.02572e-13	-4.25965e-10	-0.691329	3.66964e-05	-4.25965e-10	-0.673409
75908384	chr5:75908384:G:A	3.11571e-18	-4.25965e-10	-0.674764	4.02572e-13	-4.25965e-10	-0.691329	3.66964e-05	-4.25965e-10	-0.673409
75908896	chr5:75908896:T:C	1.54195e-18	-4.25965e-10	-1.37818	2.03781e-13	-4.25965e-10	-1.37216	1.81338e-05	-4.25965e-10	-1.37831
75909173	chr5:75909173:C:T	1.64829e-18	-4.25965e-10	-1.31148	2.14868e-13	-4.25965e-10	-1.31918	1.93014e-05	-4.25965e-10	-1.31591
75909242	chr5:75909242:T:C	1.57375e-18	-4.25965e-10	-1.35776	2.06439e-13	-4.25965e-10	-1.3592	1.85129e-05	-4.25965e-10	-1.35762
75909382	chr5:75909382:C:T	7.1267e-18	-4.25965e-10	0.152625	9.30709e-13	-4.25965e-10	0.146743	8.46606e-05	-4.25965e-10	0.162563
75909477	chr5:75909477:C:T	1.49667e-18	-4.25965e-10	-1.40798	1.96294e-13	-4.25965e-10	-1.40959	1.76061e-05	-4.25965e-10	-1.40784
75909628	chr5:75909628:A:G	1.52297e-18	-4.25965e-10	-1.39056	2.00077e-13	-4.25965e-10	-1.3905	1.79977e-05	-4.25965e-10	-1.38584
75909764	chr5:75909764:C:T	3.00388e-18	-4.25965e-10	-0.711317	3.98609e-13	-4.25965e-10	-0.701222	3.56041e-05	-4.25965e-10	-0.703627
75909892	chr5:75909892:C:T	6.60342e-18	-4.25965e-10	0.0763657	8.62949e-13	-4.25965e-10	0.0711517	7.8432e-05	-4.25965e-10	0.0861452
75910001	chr5:75910001:T:C	1.57541e-18	-4.25965e-10	-1.35671	2.05647e-13	-4.25965e-10	-1.36304	1.84681e-05	-4.25965e-10	-1.36004
75910051	chr5:75910051:A:G	1.52703e-18	-4.25965e-10	-1.3879	2.00623e-13	-4.25965e-10	-1.38778	1.80495e-05	-4.25965e-10	-1.38297
75910241	chr5:75910241:C:T	2.1974e-19	-2.11282	-1.21371	2.77916e-14	-2.14287	-1.2216	2.48743e-06	-2.14406	-1.22078
75910272	chr5:75910272:T:TA	6.66101e-18	-4.25965e-10	0.0850484	8.70461e-13	-4.25965e-10	0.0798193	7.91172e-05	-4.25965e-10	0.0948431
75910384	chr5:75910384:CCACT:C	1.13631e-18	-1.68343	-4.01506e-10	1.61046e-13	-1.60751	-4.01506e-10	1.36175e-05	-1.66473	-4.01506e-10
75910487	chr5:75910487:T:C	6.46295e-18	-4.25965e-10	0.0548629	8.4469e-13	-4.25965e-10	0.0497665	7.67587e-05	-4.25965e-10	0.0645801
75910503	chr5:75910503:G:A	4.17567e-18	-4.25965e-10	-0.381948	5.55705e-13	-4.25965e-10	-0.368967	4.90265e-05	-4.25965e-10	-0.383727
75910656	chr5:75910656:ATGCC:A	1.53763e-18	-4.25965e-10	-1.38098	2.01049e-13	-4.25965e-10	-1.38566	1.80397e-05	-4.25965e-10	-1.38351
75910661	chr5:75910661:AAGAAGAAAGACGAG:A	1.54095e-18	-4.25965e-10	-1.37882	2.01454e-13	-4.25965e-10	-1.38364	1.80773e-05	-4.25965e-10	-1.38143
75910859	chr5:75910859:T:C	6.73605e-18	-4.25965e-10	0.0962507	8.80178e-13	-4.25965e-10	0.0909204	8.0012e-05	-4.25965e-10	0.106089
75910906	chr5:75910906:C:T	6.4944e-18	-4.25965e-10	0.0597178	8.48605e-13	-4.25965e-10	0.0543907	7.71319e-05	-4.25965e-10	0.0694293
75911007	chr5:75911007:C:G	1.56638e-18	-4.25965e-10	-1.36245	2.07212e-13	-4.25965e-10	-1.35546	1.84191e-05	-4.25965e-10	-1.3627
75911231	chr5:75911231:G:A	1.72974e-18	-4.25965e-10	-1.26325	2.26246e-13	-4.25965e-10	-1.26758	2.03766e-05	-4.25965e-10	-1.2617
75911726	chr5:75911726:A:G	6.92311e-18	-4.25965e-10	0.123642	9.04577e-13	-4.25965e-10	0.118264	8.22412e-05	-4.25965e-10	0.13357
75911734	chr5:75911734:G:C	6.59284e-18	-4.25965e-10	0.074762	8.61499e-13	-4.25965e-10	0.0694697	7.83055e-05	-4.25965e-10	0.0845306
75911803	chr5:75911803:G:C	6.22593e-18	-4.25965e-10	0.0175011	8.1384e-13	-4.25965e-10	0.0125597	7.39324e-05	-4.25965e-10	0.0270646
75911950	chr5:75911950:A:G	3.02581e-18	-4.25965e-10	-0.704042	4.01539e-13	-4.25965e-10	-0.693899	3.58651e-05	-4.25965e-10	-0.696322
75911958	chr5:75911958:C:A	7.33488e-19	-1.20391	-0.917261	1.10183e-13	-1.04398	-0.943083	9.33742e-06	-1.14041	-0.901648
75912077	chr5:75912077:A:G	6.6133e-18	-4.25965e-10	0.0778606	8.64238e-13	-4.25965e-10	0.0726441	7.85495e-05	-4.25965e-10	0.0876417
75912080	chr5:75912080:T:C	1.59514e-18	-4.25965e-10	-1.34426	2.09179e-13	-4.25965e-10	-1.34601	1.87637e-05	-4.25965e-10	-1.34416
75912216	chr5:75912216:C:T	6.89005e-18	-4.25965e-10	0.118856	8.99858e-13	-4.25965e-10	0.113034	8.1844e-05	-4.25965e-10	0.128728
75912306	chr5:75912306:C:T	2.41201e-19	-2.18131	-1.05204	3.09155e-14	-2.22161	-1.03634	2.78343e-06	-2.22097	-1.03144
75912398	chr5:75912398:C:T	1.57812e-18	-4.25965e-10	-1.35499	2.0696e-13	-4.25965e-10	-1.35668	1.85627e-05	-4.25965e-10	-1.35493
75912433	chr5:75912433:C:T	1.50652e-18	-4.25965e-10	-1.40142	1.98683e-13	-4.25965e-10	-1.39749	1.77172e-05	-4.25965e-10	-1.40155
75912732	chr5:75912732:T:C	1.6601e-18	-4.25965e-10	-1.30434	2.18684e-13	-4.25965e-10	-1.30158	1.95383e-05	-4.25965e-10	-1.30371
75912749	chr5:75912749:A:C	6.53183e-18	-4.25965e-10	0.0654649	8.53307e-13	-4.25965e-10	0.0599162	7.75813e-05	-4.25965e-10	0.0752391
75912871	chr5:75912871:G:A	6.23134e-18	-4.25965e-10	0.0183693	8.14343e-13	-4.25965e-10	0.0131782	7.39981e-05	-4.25965e-10	0.0279519
75912972	chr5:75912972:G:A	7.0966e-18	-4.25965e-10	0.148394	9.27206e-13	-4.25965e-10	0.142973	8.43089e-05	-4.25965e-10	0.1584
75912973	chr5:75912973:T:C	7.13265e-18	-4.25965e-10	0.15346	9.31908e-13	-4.25965e-10	0.14803	8.47385e-05	-4.25965e-10	0.163483
75913134	chr5:75913134:A:G	1.49234e-18	-4.25965e-10	-1.41087	1.95782e-13	-4.25965e-10	-1.4122	1.75548e-05	-4.25965e-10	-1.41076
75913346	chr5:75913346:C:T	2.96253e-18	-4.25965e-10	-0.725178	3.94276e-13	-4.25965e-10	-0.712152	3.51585e-05	-4.25965e-10	-0.716221
75913445	chr5:75913445:A:C	1.49667e-18	-4.25965e-10	-1.40798	1.96294e-13	-4.25965e-10	-1.40959	1.76061e-05	-4.25965e-10	-1.40784
75913862	chr5:75913862:T:A	1.54712e-18	-4.25965e-10	-1.37483	2.03202e-13	-4.25965e-10	-1.375	1.83092e-05	-4.25965e-10	-1.36868
75913918	chr5:75913918:A:T	2.59606e-18	-0.857229	-4.01506e-10	3.42941e-13	-0.851647	-4.01506e-10	4.29188e-05	-0.516778	-4.01506e-10
75914232	chr5:75914232:C:T	1.87871e-19	-2.13249	-1.35074	2.28445e-14	-2.20276	-1.35774	2.06269e-06	-2.19418	-1.3579
75914430	chr5:75914430:T:C	1.58755e-18	-1.07013	-0.278897	2.38958e-13	-0.901893	-0.311023	2.03488e-05	-0.999894	-0.263173
75914456	chr5:75914456:GTGGGAACAGAAGTAAT:G	3.11597e-18	-4.25965e-10	-0.674683	4.18671e-13	-4.25965e-10	-0.652119	3.89261e-05	-4.25965e-10	-0.614423
75914475	chr5:75914475:GTTGTGT:G	3.18648e-18	-4.25965e-10	-0.652306	4.28301e-13	-4.25965e-10	-0.629377	3.9842e-05	-4.25965e-10	-0.591165
75915085	chr5:75915085:A:G	2.96036e-18	-4.25965e-10	-0.725911	3.91207e-13	-4.25965e-10	-0.719967	3.51241e-05	-4.25965e-10	-0.7172
75915232	chr5:75915232:A:G	3.50709e-18	-4.25965e-10	-0.556435	4.63727e-13	-4.25965e-10	-0.549907	4.17576e-05	-4.25965e-10	-0.544206
75915257	chr5:75915257:G:T	4.09308e-18	-4.25965e-10	-0.401924	5.41778e-13	-4.25965e-10	-0.394348	4.85691e-05	-4.25965e-10	-0.393099
75915556	chr5:75915556:A:G	1.57036e-18	-4.25965e-10	-1.35992	2.06069e-13	-4.25965e-10	-1.36099	1.85861e-05	-4.25965e-10	-1.35368
75915632	chr5:75915632:C:T	3.21615e-18	-4.25965e-10	-0.643037	4.12277e-13	-4.25965e-10	-0.667509	3.77732e-05	-4.25965e-10	-0.644488
75915825	chr5:75915825:T:C	3.03874e-18	-4.25965e-10	-0.699779	4.01829e-13	-4.25965e-10	-0.693177	3.60578e-05	-4.25965e-10	-0.690964
75915835	chr5:75915835:T:C	1.5641e-18	-4.25965e-10	-1.36391	2.05634e-13	-4.25965e-10	-1.36311	1.85263e-05	-4.25965e-10	-1.35689
75916086	chr5:75916086:A:G	2.88162e-18	-4.25965e-10	-0.75287	3.8085e-13	-4.25965e-10	-0.746799	3.41853e-05	-4.25965e-10	-0.744293
75916096	chr5:75916096:T:C	1.93756e-18	-4.25965e-10	-1.14979	2.54142e-13	-4.25965e-10	-1.15131	2.27367e-05	-4.25965e-10	-1.15211
75916119	chr5:75916119:C:G	3.15017e-18	-4.25965e-10	-0.663766	4.16493e-13	-4.25965e-10	-0.657334	3.73921e-05	-4.25965e-10	-0.654629
75916582	chr5:75916582:G:C	4.46617e-19	-1.91775	-0.699528	5.24752e-14	-2.02478	-0.704079	5.60181e-06	-1.8416	-0.7114
75916797	chr5:75916797:GC:G	2.03094e-19	-2.0196	-1.38571	2.72733e-14	-2.00416	-1.37913	2.44277e-06	-2.00024	-1.38271
75916866	chr5:75916866:G:T	9.60086e-18	-4.25965e-10	0.450631	1.24385e-12	-4.25965e-10	0.436767	0.000116273	-4.25965e-10	0.47985
75916983	chr5:75916983:G:A	2.50536e-19	-2.04673	-1.14864	3.38581e-14	-2.03287	-1.13416	3.01977e-06	-2.03365	-1.13726
75917329	chr5:75917329:T:G	1.67664e-18	-4.25965e-10	-1.29443	2.20331e-13	-4.25965e-10	-1.29407	1.9755e-05	-4.25965e-10	-1.29268
75917722	chr5:75917722:A:T	1.58718e-18	-4.25965e-10	-1.34926	2.09027e-13	-4.25965e-10	-1.34674	1.8689e-05	-4.25965e-10	-1.34815
75917935	chr5:75917935:A:C	1.68454e-18	-4.25965e-10	-1.28973	2.21238e-13	-4.25965e-10	-1.28996	1.97208e-05	-4.25965e-10	-1.29441
75918033	chr5:75918033:A:G	1.58546e-18	-4.25965e-10	-1.35035	2.07981e-13	-4.25965e-10	-1.35176	1.87746e-05	-4.25965e-10	-1.34358
75918046	chr5:75918046:G:A	2.8534e-18	-4.25965e-10	-0.762713	3.79202e-13	-4.25965e-10	-0.751135	3.46281e-05	-4.25965e-10	-0.731421
75918288	chr5:75918288:G:A	1.65556e-18	-4.25965e-10	-1.30708	2.18375e-13	-4.25965e-10	-1.30299	1.9682e-05	-4.25965e-10	-1.29638
75918302	chr5:75918302:T:G	2.02218e-18	-4.25965e-10	-1.10704	2.66104e-13	-4.25965e-10	-1.10532	2.3647e-05	-4.25965e-10	-1.11285
75918463	chr5:75918463:G:A	1.50225e-18	-4.25965e-10	-1.40426	1.9683e-13	-4.25965e-10	-1.40686	1.76797e-05	-4.25965e-10	-1.40367
75918556	chr5:75918556:C:T	1.50669e-18	-4.25965e-10	-1.40131	1.97322e-13	-4.25965e-10	-1.40436	1.77308e-05	-4.25965e-10	-1.40079
75918574	chr5:75918574:C:T	3.0611e-19	-1.71564	-1.27939	4.11657e-14	-1.70072	-1.27088	3.72489e-06	-1.69472	-1.26633
75919049	chr5:75919049:A:G	1.39822e-18	-1.47603	-4.01506e-10	1.73788e-13	-1.53137	-4.01506e-10	1.55925e-05	-1.5293	-4.01506e-10
75919186	chr5:75919186:G:A	1.71949e-19	-2.19587	-1.37591	2.19223e-14	-2.22205	-1.37965	1.96719e-06	-2.22213	-1.37735
75919284	chr5:75919284:G:A	3.08236e-19	-1.57996	-1.40815	4.46057e-14	-1.48799	-1.40336	3.7509e-06	-1.54805	-1.40604
75919367	chr5:75919367:A:G	1.70531e-18	-4.25965e-10	-1.27748	2.24316e-13	-4.25965e-10	-1.27615	2.04261e-05	-4.25965e-10	-1.25928
75919495	chr5:75919495:G:T	3.53202e-19	-1.44464	-1.4073	4.48578e-14	-1.47417	-1.41153	3.84826e-06	-1.51876	-1.4097
75919521	chr5:75919521:A:G	3.28802e-18	-4.25965e-10	-0.620935	4.18245e-13	-4.25965e-10	-0.653135	3.8601e-05	-4.25965e-10	-0.622809
75920145	chr5:75920145:G:A	1.7963e-19	-2.21976	-1.30832	2.34188e-14	-2.21927	-1.3164	2.12188e-06	-2.22064	-1.30314
75920178	chr5:75920178:G:A	1.01798e-18	-1.7934	-4.01506e-10	1.2276e-13	-1.87897	-4.01506e-10	1.2367e-05	-1.76105	-4.01506e-10
75920727	chr5:75920727:G:A	3.17773e-18	-4.25965e-10	-0.655057	3.98173e-13	-4.25965e-10	-0.702318	3.92289e-05	-4.25965e-10	-0.606673
75920951	chr5:75920951:G:A	7.73807e-19	-2.06765	-4.01506e-10	1.14507e-13	-1.94857	-4.01506e-10	9.978e-06	-1.9757	-4.01506e-10
75921422	chr5:75921422:G:A	1.4835e-18	-4.25965e-10	-1.41682	1.94845e-13	-4.25965e-10	-1.417	1.74505e-05	-4.25965e-10	-1.41672
75921454	chr5:75921454:C:T	2.06489e-19	-2.1324	-1.25633	2.95377e-14	-2.05598	-1.24756	2.65114e-06	-2.05821	-1.24289
75921656	chr5:75921656:G:C	2.28239e-18	-4.25965e-10	-0.985998	3.02651e-13	-4.25965e-10	-0.976625	2.75736e-05	-4.25965e-10	-0.959228
75921687	chr5:75921687:T:C	2.04132e-18	-4.25965e-10	-1.09763	2.61984e-13	-4.25965e-10	-1.12092	2.3977e-05	-4.25965e-10	-1.09899
75922438	chr5:75922438:AAAAGT:A	1.64644e-18	-4.25965e-10	-1.31261	2.14962e-13	-4.25965e-10	-1.31874	1.94277e-05	-4.25965e-10	-1.30939
75922598	chr5:75922598:C:T	7.30389e-19	-2.11088	-0.0145159	9.54747e-14	-2.08454	-0.045804	9.09563e-06	-2.10879	0.0405013
75922724	chr5:75922724:C:T	1.48794e-18	-4.25965e-10	-1.41383	1.9527e-13	-4.25965e-10	-1.41482	1.74966e-05	-4.25965e-10	-1.41408
75923017	chr5:75923017:G:A	7.61368e-18	-4.25965e-10	0.218724	9.80542e-13	-4.25965e-10	0.198902	9.52337e-05	-4.25965e-10	0.280247
75923158	chr5:75923158:A:G	6.85605e-19	-2.18868	-4.01506e-10	9.17601e-14	-2.17003	-4.01506e-10	8.0932e-06	-2.18506	-4.01506e-10
75923165	chr5:75923165:A:G	3.40194e-19	-2.03398	-0.855478	4.21442e-14	-2.10074	-0.847368	4.33048e-06	-1.96937	-0.841036
75923542	chr5:75923542:C:T	4.17955e-19	-1.47239	-1.21122	7.17985e-14	-1.21209	-1.20325	6.27796e-06	-1.24137	-1.19768
75923672	chr5:75923672:G:A	2.02589e-18	-4.25965e-10	-1.10521	2.62878e-13	-4.25965e-10	-1.11752	2.39648e-05	-4.25965e-10	-1.0995
75923953	chr5:75923953:C:T	5.19364e-19	-2.16815	-0.298222	6.70911e-14	-2.14959	-0.333559	6.43031e-06	-2.16717	-0.247894
75924065	chr5:75924065:T:C	1.52358e-18	-4.25965e-10	-1.39016	2.00308e-13	-4.25965e-10	-1.38935	1.78901e-05	-4.25965e-10	-1.39184
75924100	chr5:75924100:T:C	1.51808e-18	-4.25965e-10	-1.39377	1.99578e-13	-4.25965e-10	-1.393	1.78276e-05	-4.25965e-10	-1.39534
75924642	chr5:75924642:A:G	4.36802e-17	1.96567	-4.01506e-10	4.48693e-12	1.71972	-4.01506e-10	0.000513887	1.96592	-4.01506e-10
75924799	chr5:75924799:AAAAAT:A	5.45603e-18	-4.25965e-10	-0.114502	7.29854e-13	-4.25965e-10	-0.0963586	6.65739e-05	-4.25965e-10	-0.0777749
75924812	chr5:75924812:G:GA	6.48161e-19	-2.16654	-0.0782979	8.79888e-14	-2.17628	-0.0357115	7.75795e-06	-2.1749	-0.0524714
75925054	chr5:75925054:T:TAAG	1.53445e-18	-4.25965e-10	-1.38305	2.01774e-13	-4.25965e-10	-1.38206	1.80138e-05	-4.25965e-10	-1.38495
75925070	chr5:75925070:T:C	4.35121e-19	-2.12284	-0.520515	5.57491e-14	-2.14318	-0.525161	5.31629e-06	-2.13684	-0.468471
75925072	chr5:75925072:A:G	4.22774e-19	-2.12119	-0.550948	5.41543e-14	-2.14181	-0.55556	5.16055e-06	-2.13525	-0.499795
75925108	chr5:75925108:C:T	1.19589e-18	-2.05315	0.420817	1.56354e-13	-2.0547	0.417622	1.47741e-05	-2.06658	0.483371
75925258	chr5:75925258:A:T	1.50636e-18	-4.25965e-10	-1.40153	1.97455e-13	-4.25965e-10	-1.40369	1.76472e-05	-4.25965e-10	-1.40551
75925442	chr5:75925442:G:A	4.40808e-19	-2.12084	-0.50953	5.66345e-14	-2.14221	-0.510379	5.3893e-06	-2.13534	-0.456332
75926066	chr5:75926066:T:C	3.27556e-18	-4.25965e-10	-0.624734	4.53814e-13	-4.25965e-10	-0.571516	3.82443e-05	-4.25965e-10	-0.632094
75926282	chr5:75926282:G:T	2.69944e-18	-4.25965e-10	-0.81818	3.40334e-13	-4.25965e-10	-0.859276	3.24845e-05	-4.25965e-10	-0.795325
75926336	chr5:75926336:A:G	2.87623e-19	-2.21313	-0.844194	3.84584e-14	-2.21392	-0.825707	3.43378e-06	-2.21314	-0.829287
75926473	chr5:75926473:G:A	8.16859e-19	-2.19642	0.182906	1.0649e-13	-2.20344	0.182284	1.01923e-05	-2.19468	0.240223
75927126	chr5:75927126:T:G	1.59177e-18	-4.25965e-10	-1.34637	2.10119e-13	-4.25965e-10	-1.34153	1.88979e-05	-4.25965e-10	-1.33703
75927168	chr5:75927168:G:T	4.24172e-19	-2.11066	-0.558177	5.42679e-14	-2.13199	-0.563285	5.17437e-06	-2.12532	-0.507044
75927570	chr5:75927570:T:G	1.48568e-18	-4.25965e-10	-1.41535	1.95105e-13	-4.25965e-10	-1.41567	1.74725e-05	-4.25965e-10	-1.41546
75927788	chr5:75927788:A:G	3.59132e-18	-4.25965e-10	-0.532703	4.75637e-13	-4.25965e-10	-0.524548	4.21685e-05	-4.25965e-10	-0.534415
75927854	chr5:75927854:T:A	4.96643e-18	-4.25965e-10	-0.208522	6.64619e-13	-4.25965e-10	-0.189989	6.04876e-05	-4.25965e-10	-0.173649
75928240	chr5:75928240:A:G	3.74775e-19	-2.20043	-0.592225	4.94293e-14	-2.20774	-0.580916	4.58889e-06	-2.20041	-0.552039
75928615	chr5:75928615:C:T	2.24525e-18	-4.25965e-10	-1.0024	2.86883e-13	-4.25965e-10	-1.03013	2.63675e-05	-4.25965e-10	-1.00395
75928713	chr5:75928713:C:T	2.18946e-19	-2.214	-1.11616	2.84438e-14	-2.22145	-1.11982	2.59992e-06	-2.20578	-1.11483
75928888	chr5:75928888:G:T	1.58087e-18	-4.25965e-10	-1.35324	2.07834e-13	-4.25965e-10	-1.35247	1.85507e-05	-4.25965e-10	-1.35558
75928955	chr5:75928955:T:A	1.48392e-18	-4.25965e-10	-1.41654	1.94858e-13	-4.25965e-10	-1.41693	1.74551e-05	-4.25965e-10	-1.41645
75929042	chr5:75929042:A:T	2.58128e-19	-2.18659	-0.978936	3.23013e-14	-2.21068	-1.00341	3.18405e-06	-2.13584	-0.982095
75929266	chr5:75929266:C:T	2.25832e-18	-4.25965e-10	-0.996601	2.99353e-13	-4.25965e-10	-0.987579	2.72722e-05	-4.25965e-10	-0.970219
75929607	chr5:75929607:T:C	1.48371e-18	-4.25965e-10	-1.41668	1.94878e-13	-4.25965e-10	-1.41683	1.74528e-05	-4.25965e-10	-1.41659
75929640	chr5:75929640:T:C	1.49876e-18	-4.25965e-10	-1.40658	1.96959e-13	-4.25965e-10	-1.40621	1.7631e-05	-4.25965e-10	-1.40643
75929659	chr5:75929659:A:G	1.4835e-18	-4.25965e-10	-1.41682	1.94849e-13	-4.25965e-10	-1.41698	1.74504e-05	-4.25965e-10	-1.41673
75929775	chr5:75929775:T:C	2.99765e-19	-2.12399	-0.891984	4.37556e-14	-2.01046	-0.900123	3.48163e-06	-2.14075	-0.887835
75930093	chr5:75930093:T:C	3.65518e-19	-2.094	-0.723662	4.85556e-14	-2.06471	-0.741786	4.89856e-06	-1.99315	-0.693994
75930185	chr5:75930185:C:T	1.5868e-18	-4.25965e-10	-1.3495	2.08827e-13	-4.25965e-10	-1.3477	1.87884e-05	-4.25965e-10	-1.34285
75930237	chr5:75930237:C:T	2.04163e-18	-4.25965e-10	-1.09747	2.68417e-13	-4.25965e-10	-1.09666	2.41933e-05	-4.25965e-10	-1.09001
75930656	chr5:75930656:G:A	2.28675e-18	-4.25965e-10	-0.98409	2.94905e-13	-4.25965e-10	-1.00255	2.69308e-05	-4.25965e-10	-0.982816
75930726	chr5:75930726:T:C	2.19996e-19	-2.18285	-1.14252	2.88817e-14	-2.1771	-1.1489	2.72114e-06	-2.1455	-1.12954
75930848	chr5:75930848:G:A	3.15608e-19	-2.08668	-0.877791	4.31439e-14	-2.05497	-0.869697	4.18027e-06	-2.00435	-0.841361
75930925	chr5:75930925:G:A	1.97888e-19	-2.02251	-1.40877	2.28317e-14	-2.15124	-1.40981	2.03053e-06	-2.15593	-1.41186
75931017	chr5:75931017:C:T	2.23223e-19	-2.02666	-1.28415	2.54965e-14	-2.16272	-1.28794	2.26509e-06	-2.16397	-1.2945
75931370	chr5:75931370:C:T	1.74161e-18	-4.25965e-10	-1.25641	2.26064e-13	-4.25965e-10	-1.26839	2.04941e-05	-4.25965e-10	-1.25595
75931942	chr5:75931942:A:G	1.69551e-19	-2.19613	-1.3897	2.26134e-14	-2.18177	-1.38889	1.9772e-06	-2.20744	-1.38697
75932006	chr5:75932006:G:A	1.97819e-18	-4.25965e-10	-1.12904	2.60004e-13	-4.25965e-10	-1.12851	2.38964e-05	-4.25965e-10	-1.10236
75932139	chr5:75932139:A:G	1.48633e-18	-4.25965e-10	-1.41491	1.95098e-13	-4.25965e-10	-1.4157	1.75163e-05	-4.25965e-10	-1.41295
75932319	chr5:75932319:C:T	1.94926e-18	-4.25965e-10	-1.14377	2.59006e-13	-4.25965e-10	-1.13235	2.33353e-05	-4.25965e-10	-1.12612
75932392	chr5:75932392:G:C	2.3224e-18	-4.25965e-10	-0.968623	2.99691e-13	-4.25965e-10	-0.98645	2.73491e-05	-4.25965e-10	-0.967405
75933180	chr5:75933180:C:A	1.90351e-18	-4.25965e-10	-1.16752	2.45084e-13	-4.25965e-10	-1.1876	2.27851e-05	-4.25965e-10	-1.14998
75933312	chr5:75933312:A:G	1.88476e-19	-2.20398	-1.27603	2.51411e-14	-2.1835	-1.2812	2.22142e-06	-2.20731	-1.27063
75933400	chr5:75933400:C:A	3.95998e-19	-2.16677	-0.570804	5.23916e-14	-2.14075	-0.589708	4.75551e-06	-2.18084	-0.535942
75933611	chr5:75933611:G:A	4.37009e-19	-2.10399	-0.535032	5.81274e-14	-2.07019	-0.556375	5.20902e-06	-2.12672	-0.498979
75933789	chr5:75933789:T:C	3.20439e-19	-2.08698	-0.862305	4.29262e-14	-2.04931	-0.880412	3.78673e-06	-2.10993	-0.834652
75933829	chr5:75933829:A:C	4.42206e-19	-2.10697	-0.520226	5.88399e-14	-2.07309	-0.541293	5.27802e-06	-2.12862	-0.483916
75933876	chr5:75933876:G:A	4.41039e-19	-2.12116	-0.508686	5.85432e-14	-2.08934	-0.530097	5.27023e-06	-2.14185	-0.472158
75934014	chr5:75934014:G:T	8.35293e-19	-1.9912	-4.01506e-10	1.07299e-13	-2.01359	-4.01506e-10	1.1766e-05	-1.81087	-4.01506e-10
75934146	chr5:75934146:T:C	1.80193e-19	-2.19811	-1.32684	2.39593e-14	-2.18354	-1.32931	2.18679e-06	-2.16886	-1.32479
75934702	chr5:75934702:C:T	1.78734e-19	-2.1165	-1.41658	2.3714e-14	-2.10616	-1.41698	2.07952e-06	-2.12771	-1.41624
75934734	chr5:75934734:A:T	4.10442e-18	-4.25965e-10	-0.399159	5.29046e-13	-4.25965e-10	-0.418128	5.05639e-05	-4.25965e-10	-0.352848
75934813	chr5:75934813:G:A	1.49537e-18	-4.25965e-10	-1.40885	1.96694e-13	-4.25965e-10	-1.40755	1.75888e-05	-4.25965e-10	-1.40883
75934822	chr5:75934822:G:A	2.93728e-19	-2.21706	-0.819261	3.77545e-14	-2.21777	-0.840324	3.5212e-06	-2.22105	-0.796238
75934828	chr5:75934828:G:A	1.48995e-18	-4.25965e-10	-1.41248	1.95931e-13	-4.25965e-10	-1.41144	1.75247e-05	-4.25965e-10	-1.41248
75934884	chr5:75934884:A:T	2.01524e-19	-2.19616	-1.21691	2.69792e-14	-2.17182	-1.22232	2.37656e-06	-2.2001	-1.21034
75935152	chr5:75935152:A:G	2.40788e-18	-4.25965e-10	-0.932474	3.11566e-13	-4.25965e-10	-0.947592	2.92141e-05	-4.25965e-10	-0.901437
75935355	chr5:75935355:G:A	2.37147e-18	-4.25965e-10	-0.947711	3.06912e-13	-4.25965e-10	-0.962643	2.87581e-05	-4.25965e-10	-0.917169
75935672	chr5:75935672:G:A	1.63722e-19	-2.21717	-1.40364	2.15274e-14	-2.2176	-1.40228	1.9592e-06	-2.20229	-1.40126
75935711	chr5:75935711:G:A	4.20572e-19	-2.13157	-0.545789	5.58287e-14	-2.10031	-0.566602	5.03122e-06	-2.15049	-0.509932
75935768	chr5:75935768:G:A	2.35976e-18	-4.25965e-10	-0.952663	3.03872e-13	-4.25965e-10	-0.972597	2.77973e-05	-4.25965e-10	-0.951147
75935776	chr5:75935776:C:T	4.70464e-18	-4.25965e-10	-0.262674	6.21747e-13	-4.25965e-10	-0.25667	5.6417e-05	-4.25965e-10	-0.243316
75935811	chr5:75935811:G:A	4.87502e-19	-2.14673	-0.382951	6.54637e-14	-2.1618	-0.345909	5.81536e-06	-2.15655	-0.35904
75935856	chr5:75935856:A:G	2.51023e-18	-4.25965e-10	-0.890846	3.19495e-13	-4.25965e-10	-0.922461	3.02913e-05	-4.25965e-10	-0.865226
75935881	chr5:75935881:A:G	4.87299e-18	-4.25965e-10	-0.227515	6.44482e-13	-4.25965e-10	-0.220758	5.84559e-05	-4.25965e-10	-0.207815
75935930	chr5:75935930:T:C	4.59412e-18	-4.25965e-10	-0.286445	6.0678e-13	-4.25965e-10	-0.281038	5.50761e-05	-4.25965e-10	-0.267372
75936115	chr5:75936115:T:C	1.76281e-18	-4.25965e-10	-1.24432	2.27891e-13	-4.25965e-10	-1.26034	2.10345e-05	-4.25965e-10	-1.22993
75936316	chr5:75936316:G:A	6.69405e-19	-2.21259	-4.01506e-10	8.73357e-14	-2.21944	-4.01506e-10	7.85574e-06	-2.21484	-4.01506e-10
75936505	chr5:75936505:C:T	2.4747e-18	-4.25965e-10	-0.905103	3.20047e-13	-4.25965e-10	-0.920734	3.00525e-05	-4.25965e-10	-0.873142
75936564	chr5:75936564:A:G	1.97283e-19	-2.20864	-1.2257	2.63183e-14	-2.18349	-1.23545	2.33392e-06	-2.20969	-1.21885
75936600	chr5:75936600:C:T	8.3846e-19	-1.98741	-4.01506e-10	1.26204e-13	-1.8513	-4.01506e-10	1.10819e-05	-1.87077	-4.01506e-10
75936971	chr5:75936971:A:G	8.13239e-19	-2.01795	-4.01506e-10	1.06394e-13	-2.02206	-4.01506e-10	9.64463e-06	-2.00969	-4.01506e-10
75937580	chr5:75937580:A:G	2.07823e-19	-2.21234	-1.16995	2.7613e-14	-2.18896	-1.18195	2.45483e-06	-2.21292	-1.16511
75937895	chr5:75937895:T:C	1.48296e-18	-4.25965e-10	-1.41718	1.94831e-13	-4.25965e-10	-1.41707	1.74468e-05	-4.25965e-10	-1.41693
75938012	chr5:75938012:A:G	1.98263e-18	-4.25965e-10	-1.1268	2.59804e-13	-4.25965e-10	-1.12927	2.38463e-05	-4.25965e-10	-1.10446
75938106	chr5:75938106:C:T	1.49255e-18	-4.25965e-10	-1.41073	1.96335e-13	-4.25965e-10	-1.40938	1.75443e-05	-4.25965e-10	-1.41136
75938166	chr5:75938166:T:C	1.79518e-19	-2.13673	-1.39197	2.41008e-14	-2.118	-1.38896	2.14112e-06	-2.12297	-1.39179
75938282	chr5:75938282:A:G	2.27043e-19	-2.06695	-1.22689	3.11372e-14	-2.0184	-1.23241	2.64914e-06	-2.09029	-1.21156
75938706	chr5:75938706:C:T	3.996e-19	-2.1893	-0.539212	5.40351e-14	-2.15892	-0.540649	4.85663e-06	-2.19489	-0.500851
75938858	chr5:75938858:T:C	1.9847e-19	-2.20827	-1.22007	2.59669e-14	-2.2098	-1.22258	2.43338e-06	-2.19106	-1.19575
75938880	chr5:75938880:T:C	1.89747e-19	-2.20211	-1.27118	2.54296e-14	-2.17486	-1.27842	2.23823e-06	-2.20482	-1.26558
75938899	chr5:75938899:A:T	1.86384e-18	-4.25965e-10	-1.18859	2.40486e-13	-4.25965e-10	-1.20654	2.229e-05	-4.25965e-10	-1.17195
75938902	chr5:75938902:G:A	1.48369e-18	-4.25965e-10	-1.41669	1.94843e-13	-4.25965e-10	-1.41701	1.74697e-05	-4.25965e-10	-1.41562
75939056	chr5:75939056:C:G	1.87717e-19	-2.06794	-1.4161	2.61419e-14	-2.00993	-1.41574	2.16662e-06	-2.08645	-1.41647
75939246	chr5:75939246:C:T	2.7362e-18	-4.25965e-10	-0.804651	3.52548e-13	-4.25965e-10	-0.824018	3.22454e-05	-4.25965e-10	-0.802712
75939387	chr5:75939387:T:C	2.29741e-19	-2.07579	-1.20623	3.16575e-14	-2.02336	-1.21087	2.69184e-06	-2.09711	-1.18875
75939505	chr5:75939505:G:A	1.82678e-19	-2.15757	-1.35368	2.43261e-14	-2.14952	-1.34813	2.12249e-06	-2.16665	-1.35685
75939719	chr5:75939719:T:C	1.92286e-19	-2.15911	-1.30088	2.63262e-14	-2.11209	-1.30655	2.26781e-06	-2.16176	-1.29551
75940123	chr5:75940123:T:C	2.71938e-18	-4.25965e-10	-0.81082	3.50473e-13	-4.25965e-10	-0.829919	3.20666e-05	-4.25965e-10	-0.808273
75940357	chr5:75940357:A:G	8.32887e-19	-1.99408	-4.01506e-10	1.10206e-13	-1.98685	-4.01506e-10	9.67786e-06	-2.00625	-4.01506e-10
75940735	chr5:75940735:G:A	2.1612e-19	-2.18076	-1.16238	2.92763e-14	-2.14208	-1.17034	2.55614e-06	-2.18364	-1.15395
75940762	chr5:75940762:A:G	1.05504e-18	-1.75764	-4.01506e-10	1.35466e-13	-1.78048	-4.01506e-10	1.27012e-05	-1.73439	-4.01506e-10
75940902	chr5:75940902:A:G	1.48513e-18	-4.25965e-10	-1.41572	1.95022e-13	-4.25965e-10	-1.41609	1.74736e-05	-4.25965e-10	-1.41539
75941063	chr5:75941063:C:T	6.16695e-19	-2.07303	-0.221577	8.76707e-14	-1.99574	-0.219878	7.62163e-06	-2.0652	-0.179901
75941320	chr5:75941320:C:T	3.03227e-18	-4.25965e-10	-0.701911	4.01816e-13	-4.25965e-10	-0.693208	3.60577e-05	-4.25965e-10	-0.690966
75941413	chr5:75941413:A:G	2.67455e-18	-4.25965e-10	-0.827442	3.4309e-13	-4.25965e-10	-0.851211	3.14844e-05	-4.25965e-10	-0.826596
75941446	chr5:75941446:G:A	2.21921e-18	-4.25965e-10	-1.01407	2.89782e-13	-4.25965e-10	-1.02008	2.68091e-05	-4.25965e-10	-0.987345
75941653	chr5:75941653:T:C	2.17566e-19	-2.17266	-1.16381	2.91189e-14	-2.14178	-1.17604	2.55027e-06	-2.18823	-1.15165
75942169	chr5:75942169:C:T	2.20138e-18	-4.25965e-10	-1.02214	2.85902e-13	-4.25965e-10	-1.03356	2.58711e-05	-4.25965e-10	-1.02296
75942361	chr5:75942361:T:A	1.51211e-18	-4.25965e-10	-1.39772	1.9795e-13	-4.25965e-10	-1.40119	1.77905e-05	-4.25965e-10	-1.39742
75942487	chr5:75942487:A:G	2.13308e-19	-2.06292	-1.29332	2.84528e-14	-2.04429	-1.29667	2.72913e-06	-1.99303	-1.27907
75942674	chr5:75942674:T:C	1.53551e-18	-4.25965e-10	-1.38236	2.023e-13	-4.25965e-10	-1.37945	1.80789e-05	-4.25965e-10	-1.38134
75942809	chr5:75942809:AG:A	1.7408e-18	-4.25965e-10	-1.25688	2.31274e-13	-4.25965e-10	-1.2456	2.04718e-05	-4.25965e-10	-1.25704
75943203	chr5:75943203:T:A	4.81997e-18	-4.25965e-10	-0.238454	6.3525e-13	-4.25965e-10	-0.235186	5.79797e-05	-4.25965e-10	-0.215995
75943579	chr5:75943579:C:G	1.50269e-18	-4.25965e-10	-1.40396	1.97698e-13	-4.25965e-10	-1.40246	1.7685e-05	-4.25965e-10	-1.40337
75943693	chr5:75943693:A:G	1.74345e-19	-2.21962	-1.33832	2.31219e-14	-2.21411	-1.33431	2.03717e-06	-2.22212	-1.34241
75943866	chr5:75943866:T:G	2.2824e-18	-4.25965e-10	-0.985997	2.96693e-13	-4.25965e-10	-0.996505	2.69667e-05	-4.25965e-10	-0.981483
75944072	chr5:75944072:C:T	9.47395e-18	-4.25965e-10	0.437324	1.17652e-12	-4.25965e-10	0.38111	0.000119285	-4.25965e-10	0.505429
75944291	chr5:75944291:T:C	6.33567e-19	-1.67375	-0.593867	9.57896e-14	-1.51407	-0.612983	8.33457e-06	-1.54754	-0.608133
75944396	chr5:75944396:A:G	2.05187e-18	-4.25965e-10	-1.09247	2.70442e-13	-4.25965e-10	-1.08915	2.46275e-05	-4.25965e-10	-1.07222
75944430	chr5:75944430:A:T	8.78921e-18	-4.25965e-10	0.362302	1.09196e-12	-4.25965e-10	0.306523	0.000110524	-4.25965e-10	0.429143
75944893	chr5:75944893:A:C	3.16147e-18	-4.25965e-10	-0.660184	4.03754e-13	-4.25965e-10	-0.688399	3.73979e-05	-4.25965e-10	-0.654473
75944908	chr5:75944908:T:C	1.51475e-18	-4.25965e-10	-1.39597	1.98479e-13	-4.25965e-10	-1.39852	1.78172e-05	-4.25965e-10	-1.39592
75945115	chr5:75945115:A:G	3.02435e-18	-4.25965e-10	-0.704527	3.86057e-13	-4.25965e-10	-0.733219	3.58165e-05	-4.25965e-10	-0.69768
75945457	chr5:75945457:G:A	4.61165e-18	-4.25965e-10	-0.282637	5.91482e-13	-4.25965e-10	-0.306572	5.48727e-05	-4.25965e-10	-0.271071
75945558	chr5:75945558:A:G	4.77688e-18	-4.25965e-10	-0.247434	6.12128e-13	-4.25965e-10	-0.272262	5.68404e-05	-4.25965e-10	-0.235841
75946350	chr5:75946350:C:T	1.96649e-18	-4.25965e-10	-1.13497	2.61052e-13	-4.25965e-10	-1.12448	2.3173e-05	-4.25965e-10	-1.1331
75946371	chr5:75946371:A:G	1.54658e-18	-4.25965e-10	-1.37518	2.03777e-13	-4.25965e-10	-1.37218	1.81872e-05	-4.25965e-10	-1.37537
75946527	chr5:75946527:T:G	3.23707e-18	-4.25965e-10	-0.636554	4.12566e-13	-4.25965e-10	-0.666807	3.83486e-05	-4.25965e-10	-0.62937
75946567	chr5:75946567:A:G	2.92953e-19	-2.22188	-0.817087	3.71087e-14	-2.2116	-0.863755	3.54882e-06	-2.20795	-0.801523
75946570	chr5:75946570:G:A	1.70894e-19	-2.19167	-1.38627	2.19802e-14	-2.20869	-1.39037	1.98224e-06	-2.20603	-1.38583
75946632	chr5:75946632:G:A	7.7247e-19	-1.79672	-0.272663	1.07201e-13	-1.73097	-0.283523	1.07626e-05	-1.65997	-0.240035
75947154	chr5:75947154:A:G	2.9967e-18	-4.25965e-10	-0.713711	3.82564e-13	-4.25965e-10	-0.742307	3.54886e-05	-4.25965e-10	-0.706875
75947286	chr5:75947286:C:G	2.93053e-18	-4.25965e-10	-0.73604	3.74118e-13	-4.25965e-10	-0.764632	3.47011e-05	-4.25965e-10	-0.729316
75947448	chr5:75947448:G:A	4.05458e-18	-4.25965e-10	-0.411374	5.11999e-13	-4.25965e-10	-0.450881	4.84181e-05	-4.25965e-10	-0.396214
75947536	chr5:75947536:G:A	1.26686e-18	-2.04345	0.468771	1.71409e-13	-1.93394	0.388785	1.83688e-05	-1.87976	0.514325
75947587	chr5:75947587:T:A	3.0251e-18	-4.25965e-10	-0.704279	3.86159e-13	-4.25965e-10	-0.732956	3.58264e-05	-4.25965e-10	-0.697403
75947610	chr5:75947610:G:A	3.11966e-18	-4.25965e-10	-0.673499	3.97936e-13	-4.25965e-10	-0.702911	3.69514e-05	-4.25965e-10	-0.666485
75948015	chr5:75948015:G:A	1.6714e-18	-4.25965e-10	-1.29756	2.20705e-13	-4.25965e-10	-1.29238	1.96674e-05	-4.25965e-10	-1.29713
75948097	chr5:75948097:A:G	1.48567e-18	-4.25965e-10	-1.41535	1.95668e-13	-4.25965e-10	-1.41278	1.74656e-05	-4.25965e-10	-1.41585
75948139	chr5:75948139:T:G	5.93835e-18	-4.25965e-10	-0.0297908	7.62528e-13	-4.25965e-10	-0.0525649	7.12037e-05	-4.25965e-10	-0.0105426
75948342	chr5:75948342:C:T	1.75973e-19	-2.14701	-1.40163	2.38301e-14	-2.12307	-1.39519	2.08389e-06	-2.14114	-1.40071
75948482	chr5:75948482:A:T	7.30938e-19	-2.07931	-0.0453442	1.02031e-13	-2.03561	-0.0283173	8.9883e-06	-2.04895	-0.0312112
75948580	chr5:75948580:G:A	1.50692e-18	-4.25965e-10	-1.40115	1.97485e-13	-4.25965e-10	-1.40354	1.77414e-05	-4.25965e-10	-1.40019
75948600	chr5:75948600:T:C	7.81074e-18	-4.25965e-10	0.244278	1.00305e-12	-4.25965e-10	0.221596	9.18983e-05	-4.25965e-10	0.244595
75948613	chr5:75948613:G:A	3.41187e-19	-1.69233	-1.19422	3.85974e-14	-1.82742	-1.2086	3.87146e-06	-1.73061	-1.19184
75948709	chr5:75948709:T:A	4.02527e-19	-2.18746	-0.533752	5.0488e-14	-2.21999	-0.54748	4.80327e-06	-2.22193	-0.484861
75948893	chr5:75948893:T:C	1.99265e-17	0.996874	0.183955	3.176e-12	1.18771	0.186469	0.000279612	1.09901	0.258305
75949064	chr5:75949064:G:C	1.71897e-18	-4.25965e-10	-1.2695	2.27127e-13	-4.25965e-10	-1.26369	2.01462e-05	-4.25965e-10	-1.27307
75949101	chr5:75949101:C:A	2.87865e-19	-2.1243	-0.932183	3.8485e-14	-2.1109	-0.928035	3.33065e-06	-2.14815	-0.924774
75949381	chr5:75949381:A:G	1.67711e-18	-4.25965e-10	-1.29415	2.18415e-13	-4.25965e-10	-1.30281	1.95232e-05	-4.25965e-10	-1.30448
75949385	chr5:75949385:TAACAGTAGACTA:T	5.02458e-19	-1.21057	-1.2889	9.49192e-14	-0.853942	-1.28224	7.77224e-06	-0.954477	-1.27105
75949506	chr5:75949506:A:G	2.02995e-19	-2.12605	-1.27974	3.10899e-14	-1.97463	-1.27769	2.57873e-06	-2.03123	-1.29757
75949558	chr5:75949558:G:A	1.70949e-19	-2.21364	-1.36397	2.42999e-14	-2.12733	-1.3714	2.18106e-06	-2.15249	-1.34379
75949561	chr5:75949561:G:A	4.24586e-19	-1.83907	-0.828793	5.32575e-14	-1.89504	-0.819023	4.78164e-06	-1.86463	-0.846672
75950019	chr5:75950019:A:C	5.68246e-19	-1.95689	-0.419533	6.3372e-14	-2.1163	-0.423881	5.9064e-06	-2.07325	-0.426803
75950025	chr5:75950025:A:G	5.72167e-19	-1.95751	-0.412033	6.38321e-14	-2.11671	-0.416235	5.94782e-06	-2.07371	-0.419356
75950427	chr5:75950427:C:T	3.79742e-19	-1.94058	-0.8389	4.21179e-14	-2.10929	-0.839445	3.88764e-06	-2.06603	-0.852251
75950661	chr5:75950661:C:T	1.94692e-18	-4.25965e-10	-1.14497	2.57324e-13	-4.25965e-10	-1.13887	2.29595e-05	-4.25965e-10	-1.14236
75951289	chr5:75951289:C:G	4.02073e-19	-1.50757	-1.21477	6.85714e-14	-1.24762	-1.21371	5.83657e-06	-1.32519	-1.18675
75951532	chr5:75951532:C:T	1.69313e-18	-4.25965e-10	-1.28464	2.22624e-13	-4.25965e-10	-1.28372	2.01787e-05	-4.25965e-10	-1.27146
75951772	chr5:75951772:C:G	6.82302e-19	-1.4773	-0.716203	1.19422e-13	-1.20798	-0.698566	1.01298e-05	-1.28517	-0.675427
75951852	chr5:75951852:G:A	2.57984e-19	-2.09034	-1.07574	3.26812e-14	-2.12698	-1.07542	2.94414e-06	-2.14486	-1.05141
75951934	chr5:75951934:G:A	1.82961e-18	-4.25965e-10	-1.20712	2.39322e-13	-4.25965e-10	-1.2114	2.15128e-05	-4.25965e-10	-1.20744
75951962	chr5:75951962:T:G	2.8973e-18	-4.25965e-10	-0.747443	3.85214e-13	-4.25965e-10	-0.735404	3.36531e-05	-4.25965e-10	-0.759981
75952140	chr5:75952140:G:A	6.7097e-18	-1.39145	1.48378	1.20736e-12	-1.06039	1.46738	0.000110862	-1.16536	1.59756
75952522	chr5:75952522:C:A	1.76345e-18	-1.46349	0.219537	3.05586e-13	-1.19752	0.230549	2.70666e-05	-1.27801	0.300225
75952529	chr5:75952529:G:A	5.52083e-18	-1.38507	1.28237	9.89437e-13	-1.05411	1.26205	9.10335e-05	-1.15692	1.39207
75952782	chr5:75952782:G:C	5.69629e-18	-1.25539	1.18399	9.77797e-13	-0.9607	1.1568	9.07285e-05	-1.05762	1.28941
75952949	chr5:75952949:T:C	1.48371e-18	-4.25965e-10	-1.41668	1.94902e-13	-4.25965e-10	-1.41671	1.74499e-05	-4.25965e-10	-1.41675
75952994	chr5:75952994:C:T	1.65706e-18	-4.25965e-10	-1.30617	2.14859e-13	-4.25965e-10	-1.31922	1.92752e-05	-4.25965e-10	-1.31727
75953209	chr5:75953209:G:T	1.51137e-18	-4.25965e-10	-1.39821	1.9764e-13	-4.25965e-10	-1.40276	1.77177e-05	-4.25965e-10	-1.40152
75953276	chr5:75953276:C:A	6.09779e-18	-1.26794	1.26464	1.12053e-12	-0.915149	1.24751	0.000101822	-1.02666	1.3738
75953297	chr5:75953297:A:G	6.04888e-18	-1.232	1.22065	1.11263e-12	-0.876421	1.2017	0.000101329	-0.986879	1.32917
75953328	chr5:75953328:G:T	6.09804e-19	-0.930598	-1.37524	1.00881e-13	-0.697657	-1.37761	8.46959e-06	-0.754605	-1.385
75953674	chr5:75953674:C:T	5.35663e-18	-1.28914	1.15626	9.77076e-13	-0.943737	1.1391	8.9002e-05	-1.05068	1.26325
75953903	chr5:75953903:C:A	1.53775e-18	-4.25965e-10	-1.3809	2.02366e-13	-4.25965e-10	-1.37913	1.819e-05	-4.25965e-10	-1.37522
75953960	chr5:75953960:T:C	1.52804e-18	-4.25965e-10	-1.38724	2.00581e-13	-4.25965e-10	-1.38799	1.80366e-05	-4.25965e-10	-1.38368
75953974	chr5:75953974:G:C	5.59022e-18	-4.25965e-10	-0.090203	7.66388e-13	-4.25965e-10	-0.0475148	6.75544e-05	-4.25965e-10	-0.0631537
75954284	chr5:75954284:G:T	1.19354e-18	-1.97083	0.336534	1.30179e-13	-2.1286	0.308307	1.24849e-05	-2.07826	0.326694
75954393	chr5:75954393:C:T	6.82245e-18	-4.25965e-10	0.108997	8.76414e-13	-4.25965e-10	0.086635	8.54008e-05	-4.25965e-10	0.171268
75954435	chr5:75954435:C:T	1.21529e-18	-1.95182	0.33558	1.31528e-13	-2.11689	0.306912	1.26551e-05	-2.06384	0.325819
75954527	chr5:75954527:A:T	4.67929e-19	-1.2227	-1.34797	7.60117e-14	-1.00508	-1.35324	6.15092e-06	-1.10069	-1.35879
75954824	chr5:75954824:A:G	1.2552e-18	-1.58393	-4.01506e-10	2.02623e-13	-1.37786	-4.01506e-10	1.80457e-05	-1.38318	-4.01506e-10
75955126	chr5:75955126:A:G	4.93922e-18	-1.21329	0.99928	9.34521e-13	-0.846264	0.997095	8.19215e-05	-0.957777	1.08745
75955210	chr5:75955210:G:T	9.47837e-19	-1.86479	-4.01506e-10	1.33045e-13	-1.79852	-4.01506e-10	1.3287e-05	-1.6893	-4.01506e-10
75955240	chr5:75955240:G:A	6.61875e-19	-1.34381	-0.880092	1.24819e-13	-0.996162	-0.866179	1.03902e-05	-1.09403	-0.841188
75955331	chr5:75955331:T:A	1.60871e-19	-2.22166	-1.41672	2.11344e-14	-2.22159	-1.41672	1.89238e-06	-2.22201	-1.41624
75955340	chr5:75955340:A:G	1.52668e-18	-4.25965e-10	-1.38813	2.006e-13	-4.25965e-10	-1.38789	1.80431e-05	-4.25965e-10	-1.38333
75955390	chr5:75955390:C:T	6.98412e-18	-1.18529	1.31771	1.33051e-12	-0.818634	1.32274	0.000116409	-0.929409	1.41043
75955417	chr5:75955417:C:T	1.11407e-18	-1.7032	-4.01506e-10	1.42798e-13	-1.72777	-4.01506e-10	1.34142e-05	-1.67977	-4.01506e-10
75955429	chr5:75955429:A:T	6.76691e-19	-1.31832	-0.883443	1.28402e-13	-0.965722	-0.868318	1.06234e-05	-1.06749	-0.845541
75955530	chr5:75955530:C:A	2.76518e-19	-1.88956	-1.20714	3.17433e-14	-2.01624	-1.21528	3.01263e-06	-1.96669	-1.20659
75955564	chr5:75955564:G:A	3.75403e-19	-1.89269	-0.898294	4.06656e-14	-2.07079	-0.913029	3.8794e-06	-1.99239	-0.92802
75955802	chr5:75955802:C:T	6.52418e-18	-1.24778	1.31207	1.22928e-12	-0.886245	1.31123	0.00010851	-0.995177	1.40593
75956117	chr5:75956117:T:C	1.32986e-18	-1.97374	0.447599	1.45698e-13	-2.1321	0.424438	1.37062e-05	-2.08365	0.425417
75956119	chr5:75956119:C:T	1.27087e-18	-2.02698	0.455465	1.419e-13	-2.1632	0.429116	1.32882e-05	-2.12277	0.433556
75956503	chr5:75956503:A:T	1.67901e-18	-4.25965e-10	-1.29302	2.18749e-13	-4.25965e-10	-1.30128	1.99951e-05	-4.25965e-10	-1.2806
75957134	chr5:75957134:C:T	2.08612e-19	-2.07103	-1.30747	3.37719e-14	-1.85238	-1.31719	3.00281e-06	-1.89986	-1.27668
75957354	chr5:75957354:A:G	1.57733e-18	-4.25965e-10	-1.35549	2.05223e-13	-4.25965e-10	-1.36511	1.84008e-05	-4.25965e-10	-1.36369
75957440	chr5:75957440:C:T	1.18839e-18	-1.90521	0.266584	1.26493e-13	-2.08664	0.237629	1.22612e-05	-2.02654	0.256896
75957486	chr5:75957486:C:T	1.15713e-18	-1.92234	0.257058	1.23875e-13	-2.09778	0.227853	1.19848e-05	-2.03982	0.247372
75957525	chr5:75957525:G:A	5.67969e-19	-1.51615	-0.860764	1.03699e-13	-1.20096	-0.846757	8.73103e-06	-1.28786	-0.821342
75957967	chr5:75957967:A:G	2.43512e-18	-4.25965e-10	-0.921228	3.22939e-13	-4.25965e-10	-0.911739	2.76621e-05	-4.25965e-10	-0.956023
75957973	chr5:75957973:G:A	1.02318e-18	-1.7883	-4.01506e-10	1.37631e-13	-1.76463	-4.01506e-10	1.22785e-05	-1.76824	-4.01506e-10
75958035	chr5:75958035:G:T	2.45068e-18	-4.25965e-10	-0.914856	3.25092e-13	-4.25965e-10	-0.905095	2.78331e-05	-4.25965e-10	-0.949861
75958325	chr5:75958325:C:T	2.30532e-18	-2.15507	1.17907	2.79329e-13	-2.18897	1.13216	2.75659e-05	-2.17063	1.21112
75958332	chr5:75958332:G:C	1.56454e-18	-4.25965e-10	-1.36363	2.07612e-13	-4.25965e-10	-1.35353	1.85184e-05	-4.25965e-10	-1.35732
75958491	chr5:75958491:C:T	1.08448e-18	-1.8924	0.162283	1.15077e-13	-2.0783	0.134698	1.11627e-05	-2.01638	0.152868
75958741	chr5:75958741:T:C	2.17983e-19	-2.1802	-1.15436	2.71129e-14	-2.22189	-1.16731	2.58059e-06	-2.2213	-1.10677
75959096	chr5:75959096:T:C	1.64754e-18	-4.25965e-10	-1.31194	2.16775e-13	-4.25965e-10	-1.31034	1.92433e-05	-4.25965e-10	-1.31892
75959118	chr5:75959118:G:A	5.631e-19	-2.20238	-0.183143	7.12445e-14	-2.21555	-0.207539	7.23056e-06	-2.22084	-0.0769301
75959381	chr5:75959381:C:T	2.28e-18	-1.91764	0.930593	3.68592e-13	-1.68371	0.904197	3.62666e-05	-1.71617	1.03098
75959468	chr5:75959468:A:G	2.96161e-19	-2.12332	-0.904758	3.78939e-14	-2.15269	-0.901727	3.43056e-06	-2.16982	-0.873546
75959744	chr5:75959744:T:C	1.68731e-18	-4.25965e-10	-1.28809	2.19784e-13	-4.25965e-10	-1.29656	2.00986e-05	-4.25965e-10	-1.27544
75959807	chr5:75959807:C:T	1.51782e-18	-4.25965e-10	-1.39395	1.98834e-13	-4.25965e-10	-1.39673	1.78942e-05	-4.25965e-10	-1.39161
75959911	chr5:75959911:C:T	2.0523e-19	-2.21093	-1.18392	2.67033e-14	-2.20885	-1.19556	2.50772e-06	-2.21735	-1.13936
75959920	chr5:75959920:T:C	8.87876e-19	-2.06816	0.138015	1.03332e-13	-2.15784	0.106584	1.03837e-05	-2.1039	0.168045
75960153	chr5:75960153:G:T	1.68543e-18	-4.25965e-10	-1.2892	2.19543e-13	-4.25965e-10	-1.29766	2.00749e-05	-4.25965e-10	-1.27661
75960165	chr5:75960165:A:G	3.55732e-18	-1.50728	0.965061	6.21018e-13	-1.207	0.949162	5.73793e-05	-1.29388	1.06748
75960268	chr5:75960268:G:A	7.94252e-19	-1.99096	-0.0506213	8.82398e-14	-2.14156	-0.0675827	8.25634e-06	-2.09592	-0.0691899
75960347	chr5:75960347:A:G	1.50231e-18	-4.25965e-10	-1.40422	1.97386e-13	-4.25965e-10	-1.40404	1.77265e-05	-4.25965e-10	-1.40103
75960618	chr5:75960618:C:T	1.6079e-18	-4.25965e-10	-1.33629	2.09954e-13	-4.25965e-10	-1.34232	1.91077e-05	-4.25965e-10	-1.32599
75961183	chr5:75961183:G:T	1.84237e-18	-4.25965e-10	-1.20017	2.39814e-13	-4.25965e-10	-1.20934	2.20285e-05	-4.25965e-10	-1.18375
75961237	chr5:75961237:C:T	1.48421e-18	-4.25965e-10	-1.41634	1.94861e-13	-4.25965e-10	-1.41692	1.74522e-05	-4.25965e-10	-1.41662
75961381	chr5:75961381:A:G	4.96246e-18	-1.37832	1.169	8.86155e-13	-1.06105	1.15874	8.13598e-05	-1.15355	1.27635
75961621	chr5:75961621:TTC:T	9.94538e-19	-1.91777	0.101067	1.0679e-13	-2.09461	0.0762765	1.0292e-05	-2.03602	0.0912984
75961834	chr5:75961834:T:C	1.02756e-18	-1.90813	0.124088	1.09693e-13	-2.08871	0.0971981	1.06105e-05	-2.02884	0.114602
75961927	chr5:75961927:A:G	1.51766e-18	-4.25965e-10	-1.39405	1.9837e-13	-4.25965e-10	-1.39907	1.77842e-05	-4.25965e-10	-1.39778
75962175	chr5:75962175:T:C	2.58018e-18	-4.25965e-10	-0.863362	3.42456e-13	-4.25965e-10	-0.853061	2.92479e-05	-4.25965e-10	-0.90028
75962235	chr5:75962235:C:T	5.9851e-18	-4.25965e-10	-0.0219499	7.57578e-13	-4.25965e-10	-0.0590768	7.18952e-05	-4.25965e-10	-0.000878235
75962414	chr5:75962414:C:T	2.32609e-18	-4.25965e-10	-0.967032	3.06364e-13	-4.25965e-10	-0.964429	2.74053e-05	-4.25965e-10	-0.965352
75962621	chr5:75962621:A:T	1.73865e-18	-4.25965e-10	-1.25811	2.30463e-13	-4.25965e-10	-1.24911	2.05952e-05	-4.25965e-10	-1.25103
75963077	chr5:75963077:A:G	5.41293e-18	-1.19307	1.07063	9.94849e-13	-0.843193	1.05658	9.04334e-05	-0.947015	1.17554
75963124	chr5:75963124:C:G	5.08187e-18	-1.25961	1.07406	9.26808e-13	-0.917416	1.05996	8.45401e-05	-1.01776	1.1789
75963218	chr5:75963218:T:A	3.28867e-19	-1.50739	-1.41594	5.30755e-14	-1.30135	-1.41614	4.77743e-06	-1.29503	-1.41715
75963257	chr5:75963257:T:C	1.03824e-18	-2.10147	0.327775	1.20395e-13	-2.19654	0.298119	1.13124e-05	-2.16791	0.317718
75963334	chr5:75963334:G:T	1.40664e-17	-4.25965e-10	0.83257	1.77326e-12	-4.25965e-10	0.791373	0.000170757	-4.25965e-10	0.864157
75963463	chr5:75963463:A:T	3.99587e-18	-4.25965e-10	-0.425961	5.4397e-13	-4.25965e-10	-0.39031	4.72424e-05	-4.25965e-10	-0.420796
75963489	chr5:75963489:C:T	1.65093e-18	-4.25965e-10	-1.30989	2.17094e-13	-4.25965e-10	-1.30887	1.92852e-05	-4.25965e-10	-1.31675
75964104	chr5:75964104:T:C	1.54751e-18	-4.25965e-10	-1.37457	2.05153e-13	-4.25965e-10	-1.36545	1.83074e-05	-4.25965e-10	-1.36878
75964159	chr5:75964159:C:T	9.14678e-19	-1.86469	-0.0357183	9.68683e-14	-2.06098	-0.0548696	9.23979e-06	-1.99809	-0.0544779
75964298	chr5:75964298:G:A	1.48297e-18	-4.25965e-10	-1.41717	1.94859e-13	-4.25965e-10	-1.41693	1.74525e-05	-4.25965e-10	-1.4166
75964485	chr5:75964485:A:G	8.30764e-19	-1.25877	-0.737864	1.57945e-13	-0.905768	-0.721186	1.3172e-05	-1.0021	-0.695892
75964687	chr5:75964687:T:C	6.12639e-19	-0.918527	-1.38268	1.00022e-13	-0.698593	-1.38522	8.51219e-06	-0.743105	-1.39148
75964937	chr5:75964937:A:G	1.856e-18	-4.25965e-10	-1.1928	2.41644e-13	-4.25965e-10	-1.20174	2.21973e-05	-4.25965e-10	-1.17612
75965111	chr5:75965111:G:C	2.14409e-19	-2.22214	-1.12895	2.85579e-14	-2.21965	-1.11762	2.51065e-06	-2.22168	-1.13386
75965234	chr5:75965234:C:G	1.81684e-18	-4.25965e-10	-1.21412	2.40363e-13	-4.25965e-10	-1.20705	2.12482e-05	-4.25965e-10	-1.21981
75965486	chr5:75965486:C:T	1.5241e-18	-4.25965e-10	-1.38982	1.9915e-13	-4.25965e-10	-1.39515	1.78524e-05	-4.25965e-10	-1.39395
75965498	chr5:75965498:ACACT:A	1.856e-18	-4.25965e-10	-1.1928	2.41644e-13	-4.25965e-10	-1.20174	2.21973e-05	-4.25965e-10	-1.17612
75966075	chr5:75966075:G:A	1.56777e-17	-4.25965e-10	0.941014	1.97425e-12	-4.25965e-10	0.89874	0.000190451	-4.25965e-10	0.97331
75966335	chr5:75966335:T:C	1.56205e-18	-4.25965e-10	-1.36523	2.03929e-13	-4.25965e-10	-1.37143	1.8207e-05	-4.25965e-10	-1.37428
75966838	chr5:75966838:T:G	2.39826e-18	-4.25965e-10	-0.936478	3.15304e-13	-4.25965e-10	-0.935666	2.82589e-05	-4.25965e-10	-0.934678
75966891	chr5:75966891:A:C	2.54947e-18	-4.25965e-10	-0.875336	3.45136e-13	-4.25965e-10	-0.845266	3.00949e-05	-4.25965e-10	-0.871733
75966914	chr5:75966914:T:G	1.69446e-18	-4.25965e-10	-1.28386	2.20745e-13	-4.25965e-10	-1.2922	2.01876e-05	-4.25965e-10	-1.27102
75966920	chr5:75966920:A:G	1.62113e-18	-4.25965e-10	-1.3281	2.12069e-13	-4.25965e-10	-1.33229	1.90598e-05	-4.25965e-10	-1.32851
75967027	chr5:75967027:A:AT	1.81165e-18	-4.25965e-10	-1.21698	2.40887e-13	-4.25965e-10	-1.20487	2.14718e-05	-4.25965e-10	-1.20935
75967183	chr5:75967183:A:T	1.52419e-18	-4.25965e-10	-1.38976	1.99161e-13	-4.25965e-10	-1.39509	1.78534e-05	-4.25965e-10	-1.39389
75967239	chr5:75967239:C:T	8.11205e-19	-1.94096	-0.0795004	8.82598e-14	-2.11035	-0.0985737	8.34054e-06	-2.05687	-0.0980882
75967342	chr5:75967342:T:C	2.84366e-19	-2.21106	-0.857661	3.75337e-14	-2.2182	-0.845763	3.37791e-06	-2.20243	-0.856395
75967358	chr5:75967358:C:T	5.65086e-19	-1.00376	-1.37824	5.57124e-14	-1.28933	-1.37967	5.73639e-06	-1.15689	-1.37236
75967442	chr5:75967442:C:T	2.6029e-18	-4.25965e-10	-0.854594	3.36464e-13	-4.25965e-10	-0.870711	3.08317e-05	-4.25965e-10	-0.847543
75967519	chr5:75967519:T:A	8.5538e-19	-1.89412	-0.0733116	9.15295e-14	-2.08024	-0.0923028	8.704e-06	-2.02043	-0.0918779
75967615	chr5:75967615:G:A	1.79357e-17	-4.25965e-10	1.07557	2.25814e-12	-4.25965e-10	1.03309	0.000218109	-4.25965e-10	1.10891
75967666	chr5:75967666:T:G	1.75118e-18	-4.25965e-10	-1.25093	2.30527e-13	-4.25965e-10	-1.24883	2.04133e-05	-4.25965e-10	-1.2599
75967794	chr5:75967794:G:A	2.2073e-18	-1.01945	-4.01506e-10	2.23345e-13	-1.28049	-4.01506e-10	2.06334e-05	-1.24918	-4.01506e-10
75967922	chr5:75967922:A:C	1.69347e-18	-4.25965e-10	-1.28444	2.20623e-13	-4.25965e-10	-1.29275	2.01751e-05	-4.25965e-10	-1.27164
75968005	chr5:75968005:TG:T	1.69651e-18	-4.25965e-10	-1.28265	2.21007e-13	-4.25965e-10	-1.29101	2.02131e-05	-4.25965e-10	-1.26976
75968038	chr5:75968038:C:T	2.4257e-18	-4.25965e-10	-0.925103	3.1893e-13	-4.25965e-10	-0.924233	2.85823e-05	-4.25965e-10	-0.9233
75968246	chr5:75968246:G:A	9.478e-18	-4.25965e-10	0.437751	1.24411e-12	-4.25965e-10	0.436971	0.000119241	-4.25965e-10	0.505061
75968322	chr5:75968322:C:T	6.5464e-18	-1.24593	1.31362	1.20401e-12	-0.893773	1.29798	0.000111205	-0.988532	1.42382
75968440	chr5:75968440:T:C	8.93895e-19	-1.89288	-0.0305083	9.5603e-14	-2.07999	-0.0490063	9.07768e-06	-2.01992	-0.0503483
75968659	chr5:75968659:A:G	1.48974e-18	-4.25965e-10	-1.41262	1.95311e-13	-4.25965e-10	-1.41461	1.74797e-05	-4.25965e-10	-1.41505
75968688	chr5:75968688:A:C	2.27217e-19	-2.17423	-1.11884	2.96357e-14	-2.19091	-1.10931	2.66277e-06	-2.2014	-1.09532
75968750	chr5:75968750:T:C	5.43154e-18	-4.25965e-10	-0.119	7.04996e-13	-4.25965e-10	-0.131011	6.74803e-05	-4.25965e-10	-0.0642516
75968855	chr5:75968855:C:T	1.69599e-18	-4.25965e-10	-1.28296	2.2094e-13	-4.25965e-10	-1.29131	2.02066e-05	-4.25965e-10	-1.27008
75968899	chr5:75968899:GA:G	1.54838e-18	-4.25965e-10	-1.37402	2.02255e-13	-4.25965e-10	-1.37967	1.8063e-05	-4.25965e-10	-1.38222
75969079	chr5:75969079:C:T	1.6952e-18	-4.25965e-10	-1.28342	2.20842e-13	-4.25965e-10	-1.29176	2.01969e-05	-4.25965e-10	-1.27056
75969489	chr5:75969489:A:C	1.75156e-18	-4.25965e-10	-1.25071	2.27998e-13	-4.25965e-10	-1.25987	2.08964e-05	-4.25965e-10	-1.23651
75969515	chr5:75969515:A:G	4.13928e-18	-1.35116	0.960462	7.40115e-13	-1.02831	0.945909	6.76404e-05	-1.12491	1.06303
75970019	chr5:75970019:T:C	1.4831e-18	-4.25965e-10	-1.41709	1.94811e-13	-4.25965e-10	-1.41717	1.74426e-05	-4.25965e-10	-1.41717
75970137	chr5:75970137:T:C	1.7686e-18	-4.25965e-10	-1.24103	2.30299e-13	-4.25965e-10	-1.24982	2.1111e-05	-4.25965e-10	-1.22629
75970159	chr5:75970159:G:C	2.29078e-18	-4.25965e-10	-0.98233	3.01882e-13	-4.25965e-10	-0.979169	2.65716e-05	-4.25965e-10	-0.996245
75970247	chr5:75970247:A:C	1.48406e-18	-4.25965e-10	-1.41644	1.94828e-13	-4.25965e-10	-1.41709	1.7443e-05	-4.25965e-10	-1.41715
75970366	chr5:75970366:A:C	4.65312e-18	-4.25965e-10	-0.273684	6.33687e-13	-4.25965e-10	-0.237648	5.61317e-05	-4.25965e-10	-0.248386
75970510	chr5:75970510:G:A	4.99633e-19	-1.91663	-0.588472	5.39498e-14	-2.09601	-0.605139	5.12553e-06	-2.03884	-0.603009
75970797	chr5:75970797:A:G	6.63926e-19	-2.22081	-4.01506e-10	8.71029e-14	-2.22211	-4.01506e-10	7.79969e-06	-2.222	-4.01506e-10
75970855	chr5:75970855:G:A	2.63005e-18	-4.25965e-10	-0.844219	3.49358e-13	-4.25965e-10	-0.833108	2.97968e-05	-4.25965e-10	-0.881685
75970864	chr5:75970864:A:G	4.61167e-18	-4.25965e-10	-0.282632	6.28449e-13	-4.25965e-10	-0.245948	5.56279e-05	-4.25965e-10	-0.257403
75970879	chr5:75970879:A:T	3.74502e-18	-4.25965e-10	-0.490797	4.77078e-13	-4.25965e-10	-0.521525	4.47827e-05	-4.25965e-10	-0.474265
75971127	chr5:75971127:C:T	1.78466e-18	-4.25965e-10	-1.23199	2.32332e-13	-4.25965e-10	-1.24104	2.13102e-05	-4.25965e-10	-1.2169
75971497	chr5:75971497:G:T	4.89722e-18	-4.25965e-10	-0.222555	6.67339e-13	-4.25965e-10	-0.185906	5.90983e-05	-4.25965e-10	-0.196885
75971546	chr5:75971546:G:A	6.31418e-19	-1.87965	-0.391363	6.69795e-14	-2.06972	-0.415102	6.50466e-06	-2.00468	-0.398888
75971562	chr5:75971562:G:A	4.72697e-19	-1.93276	-0.627762	5.13233e-14	-2.10706	-0.644003	4.86544e-06	-2.05198	-0.641953
75971607	chr5:75971607:C:G	1.53332e-18	-4.25965e-10	-1.38379	2.00451e-13	-4.25965e-10	-1.38864	1.79053e-05	-4.25965e-10	-1.39099
75971635	chr5:75971635:T:C	2.57128e-18	-4.25965e-10	-0.866818	3.36433e-13	-4.25965e-10	-0.870806	2.98327e-05	-4.25965e-10	-0.880483
75971717	chr5:75971717:G:A	4.5076e-18	-4.25965e-10	-0.305458	5.45328e-13	-4.25965e-10	-0.387815	5.63915e-05	-4.25965e-10	-0.243769
75971828	chr5:75971828:G:T	1.82318e-19	-2.0961	-1.41713	2.26085e-14	-2.15398	-1.4169	2.11484e-06	-2.11008	-1.41703
75972020	chr5:75972020:C:T	1.82435e-18	-4.25965e-10	-1.21	2.37408e-13	-4.25965e-10	-1.21942	2.18012e-05	-4.25965e-10	-1.19412
75972141	chr5:75972141:G:A	1.65017e-18	-4.25965e-10	-1.31035	2.17174e-13	-4.25965e-10	-1.3085	1.93925e-05	-4.25965e-10	-1.3112
75972312	chr5:75972312:C:A	2.69474e-18	-4.25965e-10	-0.819919	3.52374e-13	-4.25965e-10	-0.824511	3.1252e-05	-4.25965e-10	-0.834005
75972519	chr5:75972519:A:G	2.51409e-18	-1.57399	0.684673	4.43775e-13	-1.27611	0.682219	3.98634e-05	-1.35695	0.766324
75972633	chr5:75972633:T:C	4.34392e-18	-4.25965e-10	-0.342444	5.75839e-13	-4.25965e-10	-0.333375	5.13478e-05	-4.25965e-10	-0.337466
75972722	chr5:75972722:C:G	1.84437e-19	-2.1106	-1.39107	2.7015e-14	-2.0043	-1.38851	2.42321e-06	-2.01119	-1.3798
75972749	chr5:75972749:C:A	1.79185e-18	-4.25965e-10	-1.22798	2.33243e-13	-4.25965e-10	-1.23712	2.13993e-05	-4.25965e-10	-1.21273
75972770	chr5:75972770:A:G	7.81675e-19	-1.91325	-0.144285	8.46716e-14	-2.09134	-0.159086	8.02201e-06	-2.03421	-0.159687
75973011	chr5:75973011:T:A	2.85463e-18	-4.25965e-10	-0.762281	3.68846e-13	-4.25965e-10	-0.778825	3.38461e-05	-4.25965e-10	-0.754264
75973338	chr5:75973338:A:T	1.51913e-18	-4.25965e-10	-1.39309	1.98547e-13	-4.25965e-10	-1.39818	1.78016e-05	-4.25965e-10	-1.3968
75973353	chr5:75973353:A:G	1.35672e-17	-4.25965e-10	0.796433	1.77693e-12	-4.25965e-10	0.793442	0.000165238	-4.25965e-10	0.8313
75973580	chr5:75973580:G:A	1.55496e-18	-4.25965e-10	-1.36977	2.06091e-13	-4.25965e-10	-1.36089	1.83995e-05	-4.25965e-10	-1.36376
75973729	chr5:75973729:CTT:C	1.70487e-18	-4.25965e-10	-1.27773	2.21316e-13	-4.25965e-10	-1.28961	2.02184e-05	-4.25965e-10	-1.26949
75973909	chr5:75973909:A:G	4.8421e-19	-1.9348	-0.601663	5.26583e-14	-2.10739	-0.617992	4.99035e-06	-2.05252	-0.616062
75973922	chr5:75973922:A:C	4.22157e-19	-1.26263	-1.41097	4.30027e-14	-1.51756	-1.41038	4.27644e-06	-1.40996	-1.413
75974636	chr5:75974636:C:A	3.13065e-18	-1.61176	0.941783	5.48676e-13	-1.32315	0.941451	4.94116e-05	-1.40499	1.02909
75974697	chr5:75974697:C:T	9.45762e-19	-1.90088	0.0338979	1.01275e-13	-2.08382	0.0124581	9.6262e-06	-2.02575	0.0141539
75974771	chr5:75974771:G:A	1.4844e-18	-4.25965e-10	-1.41621	1.94895e-13	-4.25965e-10	-1.41674	1.7448e-05	-4.25965e-10	-1.41686
75974815	chr5:75974815:G:A	3.80174e-18	-1.58022	1.10446	6.7083e-13	-1.28559	1.1049	6.05096e-05	-1.36796	1.19467
75974848	chr5:75974848:A:G	1.70159e-17	-4.25965e-10	1.02292	2.26654e-12	-4.25965e-10	1.03681	0.00021658	-4.25965e-10	1.10187
75975284	chr5:75975284:T:C	3.90479e-19	-2.10241	-0.649196	4.94133e-14	-2.13506	-0.653925	4.547e-06	-2.15442	-0.607196
75975365	chr5:75975365:A:G	1.81081e-18	-4.25965e-10	-1.21745	2.40248e-13	-4.25965e-10	-1.20753	2.14664e-05	-4.25965e-10	-1.2096
75975431	chr5:75975431:A:G	1.32046e-18	-1.53324	-4.01506e-10	9.69549e-14	-2.11496	-4.01506e-10	8.72774e-06	-2.10958	-4.01506e-10
75975722	chr5:75975722:T:C	2.4068e-18	-4.25965e-10	-0.932924	3.191e-13	-4.25965e-10	-0.9237	2.73442e-05	-4.25965e-10	-0.967581
75975909	chr5:75975909:A:G	3.99273e-18	-4.25965e-10	-0.426748	5.43566e-13	-4.25965e-10	-0.391053	4.7205e-05	-4.25965e-10	-0.421588
75976786	chr5:75976786:C:T	7.05183e-19	-2.16052	-4.01506e-10	9.38858e-14	-2.14712	-4.01506e-10	8.38623e-06	-2.1495	-4.01506e-10
75977028	chr5:75977028:G:A	1.49659e-18	-4.25965e-10	-1.40803	1.96512e-13	-4.25965e-10	-1.40848	1.75824e-05	-4.25965e-10	-1.40919
75977265	chr5:75977265:A:T	1.75178e-18	-4.25965e-10	-1.25059	2.32412e-13	-4.25965e-10	-1.24069	2.06193e-05	-4.25965e-10	-1.24986
75977449	chr5:75977449:C:T	7.94488e-19	-1.91273	-0.128554	8.55683e-14	-2.09198	-0.147913	8.12123e-06	-2.03475	-0.14686
75977462	chr5:75977462:C:T	6.98691e-18	-4.25965e-10	0.132816	8.97961e-13	-4.25965e-10	0.110923	8.74945e-05	-4.25965e-10	0.195489
75978258	chr5:75978258:C:G	1.70642e-18	-4.25965e-10	-1.27682	2.22186e-13	-4.25965e-10	-1.28569	2.03362e-05	-4.25965e-10	-1.26368
75978823	chr5:75978823:A:G	1.02395e-18	-2.05819	0.270637	1.17245e-13	-2.17804	0.253099	1.08768e-05	-2.14491	0.255447
75978837	chr5:75978837:G:C	1.45465e-17	-4.25965e-10	0.866131	1.83408e-12	-4.25965e-10	0.825094	0.000183191	-4.25965e-10	0.93444
75978887	chr5:75978887:C:G	9.16777e-19	-1.8695	-0.0286115	9.72777e-14	-2.06365	-0.0479837	9.27649e-06	-2.0011	-0.0475088
75979012	chr5:75979012:G:A	2.69918e-18	-4.25965e-10	-0.818276	3.57781e-13	-4.25965e-10	-0.809281	3.05408e-05	-4.25965e-10	-0.857023
75979061	chr5:75979061:G:A	8.94503e-19	-1.90358	-0.0191292	9.59541e-14	-2.08619	-0.0391463	9.11483e-06	-2.02808	-0.0381067
75979065	chr5:75979065:A:G	7.72501e-19	-0.719161	-1.35018	6.56828e-14	-1.16369	-1.34068	7.07618e-06	-0.965259	-1.35409
75979317	chr5:75979317:G:A	3.15046e-17	-4.25965e-10	1.63891	3.97451e-12	-4.25965e-10	1.59845	0.000427165	-4.25965e-10	1.78108
75979343	chr5:75979343:A:G	1.48653e-18	-4.25965e-10	-1.41478	1.95011e-13	-4.25965e-10	-1.41615	1.74558e-05	-4.25965e-10	-1.41642
75979439	chr5:75979439:C:T	3.09447e-19	-2.10272	-0.881475	3.93559e-14	-2.13765	-0.878906	3.56712e-06	-2.15476	-0.849572
75979475	chr5:75979475:G:C	1.54716e-18	-4.25965e-10	-1.3748	2.0185e-13	-4.25965e-10	-1.38168	1.81058e-05	-4.25965e-10	-1.37986
75979686	chr5:75979686:G:A	6.03697e-19	-1.95309	-0.362813	6.60727e-14	-2.11941	-0.379037	6.23672e-06	-2.06796	-0.377668
75979848	chr5:75979848:G:T	1.77797e-18	-4.25965e-10	-1.23575	2.31356e-13	-4.25965e-10	-1.24525	2.09142e-05	-4.25965e-10	-1.23566
75979977	chr5:75979977:T:G	6.45767e-19	-1.90455	-0.343985	6.96457e-14	-2.08722	-0.358565	6.58873e-06	-2.02959	-0.361135
75979986	chr5:75979986:A:AT	1.69495e-18	-4.25965e-10	-1.28357	2.17088e-13	-4.25965e-10	-1.3089	2.0229e-05	-4.25965e-10	-1.26897
75980004	chr5:75980004:C:T	1.50809e-18	-4.25965e-10	-1.40038	1.97212e-13	-4.25965e-10	-1.40493	1.77139e-05	-4.25965e-10	-1.40174
75980087	chr5:75980087:A:G	7.06103e-19	-1.52236	-0.636859	1.27482e-13	-1.22222	-0.619007	1.08742e-05	-1.29814	-0.591551
75980376	chr5:75980376:T:C	4.18013e-19	-1.31274	-1.37072	6.51356e-14	-1.13852	-1.37421	5.61858e-06	-1.17003	-1.37998
75980468	chr5:75980468:A:C	4.571e-18	-4.25965e-10	-0.29149	5.79017e-13	-4.25965e-10	-0.327872	5.60584e-05	-4.25965e-10	-0.249693
75980539	chr5:75980539:G:A	1.77376e-18	-4.25965e-10	-1.23812	2.33522e-13	-4.25965e-10	-1.23593	2.06705e-05	-4.25965e-10	-1.24738
75980616	chr5:75980616:G:T	1.65873e-18	-1.61281	0.307634	2.86684e-13	-1.34023	0.309407	2.56024e-05	-1.41313	0.379725
75980751	chr5:75980751:C:T	2.11988e-18	-4.25965e-10	-1.05986	2.8403e-13	-4.25965e-10	-1.04012	2.54372e-05	-4.25965e-10	-1.03988
75980800	chr5:75980800:C:G	1.70811e-18	-4.25965e-10	-1.27583	2.22402e-13	-4.25965e-10	-1.28472	2.03572e-05	-4.25965e-10	-1.26265
75980961	chr5:75980961:G:T	1.52376e-18	-4.25965e-10	-1.39004	1.99111e-13	-4.25965e-10	-1.39534	1.78487e-05	-4.25965e-10	-1.39415
75981010	chr5:75981010:C:A	1.70588e-18	-1.60589	0.328755	2.95087e-13	-1.33244	0.330503	2.63626e-05	-1.40543	0.401287
75981133	chr5:75981133:A:C	2.50914e-18	-4.25965e-10	-0.891282	3.3266e-13	-4.25965e-10	-0.882084	2.84649e-05	-4.25965e-10	-0.927415
75981305	chr5:75981305:T:C	1.48809e-18	-4.25965e-10	-1.41373	1.95389e-13	-4.25965e-10	-1.41421	1.76183e-05	-4.25965e-10	-1.40715
75981419	chr5:75981419:A:G	1.79492e-19	-2.11261	-1.41624	2.15575e-14	-2.20167	-1.41681	2.0059e-06	-2.16288	-1.41711
75981458	chr5:75981458:C:A	2.17084e-18	-4.25965e-10	-1.03611	2.8642e-13	-4.25965e-10	-1.03174	2.46412e-05	-4.25965e-10	-1.07167
75981966	chr5:75981966:A:G	7.5721e-19	-1.91534	-0.173997	8.17242e-14	-2.0948	-0.191052	7.72611e-06	-2.03902	-0.192466
75981974	chr5:75981974:C:G	1.49504e-18	-4.25965e-10	-1.40907	1.97155e-13	-4.25965e-10	-1.40521	1.763e-05	-4.25965e-10	-1.40649
75982142	chr5:75982142:A:G	1.41587e-18	-1.6843	0.220828	2.40345e-13	-1.42748	0.220347	2.15446e-05	-1.49777	0.291812
75982289	chr5:75982289:A:G	3.99035e-19	-1.315	-1.41493	4.08775e-14	-1.56335	-1.41528	4.08698e-06	-1.45489	-1.41339
75982815	chr5:75982815:G:A	2.63862e-18	-4.25965e-10	-0.840966	3.46893e-13	-4.25965e-10	-0.840188	3.10931e-05	-4.25965e-10	-0.839101
75983372	chr5:75983372:T:C	3.69358e-19	-1.66401	-1.1432	6.37626e-14	-1.40168	-1.13235	5.41726e-06	-1.46977	-1.11673
75983428	chr5:75983428:C:T	1.52404e-18	-4.25965e-10	-1.38985	1.99131e-13	-4.25965e-10	-1.39524	1.78517e-05	-4.25965e-10	-1.39399
75983465	chr5:75983465:G:A	1.77958e-18	-4.25965e-10	-1.23484	2.35177e-13	-4.25965e-10	-1.22887	2.12431e-05	-4.25965e-10	-1.22006
75983679	chr5:75983679:C:T	6.76014e-19	-2.09578	-0.106979	8.03925e-14	-2.18771	-0.114574	7.37564e-06	-2.1648	-0.113105
75983696	chr5:75983696:G:T	6.33848e-18	-4.25965e-10	0.0354166	8.14259e-13	-4.25965e-10	0.0130748	7.92473e-05	-4.25965e-10	0.0964866
75985064	chr5:75985064:C:G	2.05229e-18	-4.25965e-10	-1.09227	2.68472e-13	-4.25965e-10	-1.09646	2.44535e-05	-4.25965e-10	-1.07931
75985472	chr5:75985472:G:A	1.60957e-15	-4.25965e-10	5.5725	2.04213e-10	-4.25965e-10	5.53772	0.0340056	-4.25965e-10	6.15819
75985583	chr5:75985583:C:T	2.72975e-18	-0.656063	-0.150948	2.78349e-13	-0.869539	-0.19079	3.69126e-05	-0.602572	-0.0649618
75985631	chr5:75985631:G:A	2.92372e-19	-2.21691	-0.824045	3.99804e-14	-2.18896	-0.811852	3.73869e-06	-2.20179	-0.755559
75985729	chr5:75985729:G:A	1.60844e-19	-2.22202	-1.41652	2.12163e-14	-2.21871	-1.41573	1.89774e-06	-2.21966	-1.41576
75985841	chr5:75985841:G:A	1.54674e-18	-4.25965e-10	-1.37507	2.03527e-13	-4.25965e-10	-1.3734	1.80998e-05	-4.25965e-10	-1.38019
75985883	chr5:75985883:G:T	1.70906e-18	-4.25965e-10	-1.27528	2.25482e-13	-4.25965e-10	-1.27096	2.03739e-05	-4.25965e-10	-1.26183
75986078	chr5:75986078:A:G	2.68074e-18	-4.25965e-10	-0.82513	3.5385e-13	-4.25965e-10	-0.820329	3.17388e-05	-4.25965e-10	-0.818548
75986187	chr5:75986187:C:T	2.16196e-19	-2.15941	-1.18338	3.47479e-14	-1.97254	-1.16854	3.05528e-06	-2.01006	-1.14916
75986484	chr5:75986484:A:G	2.02366e-19	-2.18732	-1.22158	3.15657e-14	-2.02888	-1.20825	2.78321e-06	-2.06201	-1.19048
75986601	chr5:75986601:A:G	1.2104e-17	-4.25965e-10	0.682316	1.65421e-12	-4.25965e-10	0.721873	0.00014354	-4.25965e-10	0.690523
75986609	chr5:75986609:C:T	3.32542e-19	-2.20564	-0.706576	4.4269e-14	-2.20605	-0.69287	4.17559e-06	-2.2144	-0.632432
75986944	chr5:75986944:T:C	1.91608e-19	-2.20196	-1.26157	2.90492e-14	-2.06899	-1.25123	2.57961e-06	-2.09764	-1.23081
75987194	chr5:75987194:G:A	2.95238e-18	-4.25965e-10	-0.72861	3.92727e-13	-4.25965e-10	-0.71609	3.45626e-05	-4.25965e-10	-0.733315
75987207	chr5:75987207:T:C	7.71807e-18	-0.76952	1.00186	7.77886e-13	-0.970836	0.938213	0.000107333	-0.735337	1.13518
75987319	chr5:75987319:T:C	2.0171e-19	-2.20226	-1.20988	3.07651e-14	-2.06692	-1.1959	2.72278e-06	-2.09652	-1.17791
75987368	chr5:75987368:A:G	1.07219e-18	-1.74152	-4.01506e-10	2.14364e-13	-1.32153	-4.01506e-10	1.80466e-05	-1.38313	-4.01506e-10
75987409	chr5:75987409:T:G	7.02886e-18	-0.659553	0.798355	6.76015e-13	-0.913145	0.740157	9.61475e-05	-0.636297	0.926093
75987417	chr5:75987417:A:G	4.5186e-19	-1.97941	-0.626196	5.70607e-14	-2.00422	-0.640868	5.36558e-06	-2.00286	-0.59322
75987724	chr5:75987724:A:T	1.67455e-17	-1.36245	2.36936	2.94963e-12	-1.02861	2.32884	0.000422617	-0.889845	2.66022
75987834	chr5:75987834:T:C	1.53834e-18	-4.25965e-10	-1.38052	2.02278e-13	-4.25965e-10	-1.37956	1.80083e-05	-4.25965e-10	-1.38525
75988775	chr5:75988775:T:A	1.76011e-17	-1.31215	2.36888	3.06447e-12	-0.979969	2.3184	0.000444235	-0.835387	2.65565
75988961	chr5:75988961:A:C	1.74531e-18	-4.25965e-10	-1.25429	2.3316e-13	-4.25965e-10	-1.23748	2.05442e-05	-4.25965e-10	-1.25351
75988977	chr5:75988977:A:G	2.71841e-19	-1.72124	-1.39252	3.43747e-14	-1.75797	-1.39391	3.6943e-06	-1.58449	-1.38481
75989051	chr5:75989051:G:A	1.55649e-18	-4.25965e-10	-1.36879	2.04718e-13	-4.25965e-10	-1.36757	1.82073e-05	-4.25965e-10	-1.37427
75989184	chr5:75989184:A:G	9.96732e-18	-1.25814	1.74623	1.74588e-12	-0.947386	1.72319	0.000221552	-0.850629	1.9752
75989237	chr5:75989237:G:T	3.45729e-18	-4.25965e-10	-0.570738	4.53794e-13	-4.25965e-10	-0.571559	4.02435e-05	-4.25965e-10	-0.581139
75989479	chr5:75989479:C:T	1.63542e-18	-4.25965e-10	-1.31933	2.15315e-13	-4.25965e-10	-1.3171	1.90856e-05	-4.25965e-10	-1.32716
75989525	chr5:75989525:G:A	4.80286e-17	-1.80044	3.86102	7.62669e-12	-1.54848	3.79869	0.00116491	-1.54992	4.33423
75989997	chr5:75989997:A:G	2.81425e-18	-4.25965e-10	-0.776525	3.57044e-13	-4.25965e-10	-0.811345	3.42564e-05	-4.25965e-10	-0.742214
75990102	chr5:75990102:T:C	1.58665e-18	-4.25965e-10	-1.3496	2.09658e-13	-4.25965e-10	-1.34373	1.85777e-05	-4.25965e-10	-1.35412
75990322	chr5:75990322:T:C	2.05713e-19	-2.19308	-1.19941	3.18956e-14	-2.04302	-1.18371	2.81518e-06	-2.07434	-1.16673
75990360	chr5:75990360:T:A	5.02072e-17	-1.72801	3.83294	8.10775e-12	-1.46028	3.77165	0.00123845	-1.45913	4.30466
75990598	chr5:75990598:A:T	2.26904e-18	-4.25965e-10	-0.991867	3.02545e-13	-4.25965e-10	-0.976973	2.69126e-05	-4.25965e-10	-0.983494
75990694	chr5:75990694:T:C	3.04907e-18	-4.25965e-10	-0.696387	3.74878e-13	-4.25965e-10	-0.762602	3.76232e-05	-4.25965e-10	-0.648467
75990781	chr5:75990781:A:G	2.22152e-18	-4.25965e-10	-1.01303	2.894e-13	-4.25965e-10	-1.02139	2.65106e-05	-4.25965e-10	-0.998542
75990933	chr5:75990933:A:G	8.46611e-18	-1.25196	1.57681	1.4663e-12	-0.950962	1.55225	0.000187697	-0.840331	1.79907
75991211	chr5:75991211:T:C	7.70355e-19	-2.07213	-4.01506e-10	9.59269e-14	-2.12562	-4.01506e-10	8.47564e-06	-2.13889	-4.01506e-10
75992751	chr5:75992751:TAAAC:T	1.09276e-16	-1.74429	4.62694	1.73356e-11	-1.47979	4.55111	0.00280838	-1.48329	5.14757
75993034	chr5:75993034:C:T	2.49818e-18	-4.25965e-10	-0.895661	3.26047e-13	-4.25965e-10	-0.902161	2.99172e-05	-4.25965e-10	-0.877653
75993061	chr5:75993061:T:G	8.399e-18	-4.25965e-10	0.31689	1.09313e-12	-4.25965e-10	0.307593	9.72684e-05	-4.25965e-10	0.301387
75993116	chr5:75993116:AG:A	2.96298e-18	-4.25965e-10	-0.725026	3.86309e-13	-4.25965e-10	-0.732567	3.57509e-05	-4.25965e-10	-0.699511
75993396	chr5:75993396:G:A	2.32019e-19	-2.17196	-1.1002	3.70804e-14	-1.99511	-1.08101	3.26801e-06	-2.02962	-1.06229
75993437	chr5:75993437:C:T	3.23834e-19	-2.22089	-0.717856	4.20432e-14	-2.2195	-0.731006	3.95523e-06	-2.21377	-0.687278
75993453	chr5:75993453:G:A	1.49364e-18	-4.25965e-10	-1.41	1.96221e-13	-4.25965e-10	-1.40996	1.75371e-05	-4.25965e-10	-1.41177
75993641	chr5:75993641:G:T	3.11809e-19	-2.13235	-0.844235	3.99744e-14	-2.16502	-0.835939	3.59712e-06	-2.16216	-0.83379
75993901	chr5:75993901:A:G	1.98861e-18	-4.25965e-10	-1.12379	2.61233e-13	-4.25965e-10	-1.12379	2.32969e-05	-4.25965e-10	-1.12777
75994339	chr5:75994339:G:A	4.28297e-19	-2.15588	-0.503282	5.65188e-14	-2.1718	-0.482827	5.38495e-06	-2.13242	-0.460057
75994632	chr5:75994632:C:A	2.92722e-19	-1.87134	-1.16842	3.66973e-14	-1.92102	-1.16548	3.417e-06	-1.89445	-1.15287
75994677	chr5:75994677:T:A	6.52432e-19	-1.0164	-1.22187	1.04005e-13	-0.813263	-1.2315	9.23645e-06	-0.86959	-1.18334
75995416	chr5:75995416:T:C	1.63849e-18	-4.25965e-10	-1.31745	2.16105e-13	-4.25965e-10	-1.31344	1.93e-05	-4.25965e-10	-1.31598
75995491	chr5:75995491:G:A	2.897e-18	-4.25965e-10	-0.747545	3.72983e-13	-4.25965e-10	-0.76767	3.36824e-05	-4.25965e-10	-0.759111
75995554	chr5:75995554:C:T	4.40679e-19	-1.43755	-1.19311	5.3846e-14	-1.51186	-1.19122	5.51853e-06	-1.3975	-1.17048
75995619	chr5:75995619:A:G	1.54066e-18	-4.25965e-10	-1.37901	2.01907e-13	-4.25965e-10	-1.3814	1.81314e-05	-4.25965e-10	-1.37844
75995639	chr5:75995639:T:C	2.99975e-19	-2.07535	-0.939932	3.93583e-14	-2.09281	-0.923681	3.39699e-06	-2.1016	-0.951595
75995677	chr5:75995677:G:A	1.82557e-19	-2.10516	-1.40675	2.6131e-14	-2.01568	-1.4104	2.19854e-06	-2.08885	-1.39945
75995678	chr5:75995678:A:C	1.83486e-19	-2.10164	-1.40521	2.62896e-14	-2.01088	-1.40915	2.21118e-06	-2.08512	-1.39745
75995829	chr5:75995829:G:A	1.83717e-19	-2.09844	-1.40714	2.63692e-14	-2.0063	-1.4107	2.21377e-06	-2.08143	-1.39996
75995841	chr5:75995841:A:G	1.85336e-19	-2.09207	-1.40474	2.66416e-14	-1.99789	-1.40884	2.23512e-06	-2.07488	-1.39691
75995972	chr5:75995972:A:G	3.25672e-19	-1.8326	-1.10049	4.08372e-14	-1.88211	-1.0975	3.80374e-06	-1.85784	-1.08226
75995992	chr5:75995992:A:G	6.10618e-19	-0.959161	-1.34535	9.8335e-14	-0.747053	-1.35377	8.67723e-06	-0.802555	-1.31283
75996310	chr5:75996310:T:C	3.92317e-19	-1.46751	-1.2794	5.95648e-14	-1.30988	-1.29226	4.85247e-06	-1.4485	-1.2481
75996422	chr5:75996422:C:T	4.26662e-19	-1.42042	-1.24257	6.46996e-14	-1.26033	-1.25912	5.26805e-06	-1.40526	-1.20916
75996466	chr5:75996466:G:A	4.20498e-19	-1.43262	-1.24492	6.40258e-14	-1.27048	-1.25944	5.22538e-06	-1.41246	-1.2101
75996494	chr5:75996494:A:C	2.35174e-19	-1.86303	-1.39563	3.59851e-14	-1.70658	-1.39952	3.07433e-06	-1.76128	-1.39172
75997153	chr5:75997153:C:T	5.2482e-19	-1.48625	-0.969669	7.91965e-14	-1.33124	-0.986029	6.55473e-06	-1.47366	-0.922236
75997297	chr5:75997297:C:A	2.66191e-19	-1.93323	-1.20153	3.31989e-14	-1.98245	-1.20424	3.09264e-06	-1.95651	-1.19055
75997304	chr5:75997304:A:G	1.60645e-18	-4.25965e-10	-1.3372	2.10917e-13	-4.25965e-10	-1.33774	1.92753e-05	-4.25965e-10	-1.31726
75997626	chr5:75997626:A:C	3.84214e-19	-1.72146	-1.04632	4.88584e-14	-1.73732	-1.06296	4.34248e-06	-1.78547	-1.02217
75997784	chr5:75997784:A:G	1.49173e-18	-4.25965e-10	-1.41129	1.95717e-13	-4.25965e-10	-1.41253	1.75296e-05	-4.25965e-10	-1.41219
75997859	chr5:75997859:A:G	1.86338e-19	-2.08063	-1.41079	2.69544e-14	-1.98129	-1.41377	2.24708e-06	-2.06154	-1.40492
75997871	chr5:75997871:T:G	1.85321e-19	-2.08828	-1.40861	2.68326e-14	-1.98877	-1.41081	2.23842e-06	-2.06723	-1.40309
75997953	chr5:75997953:A:G	1.65329e-18	-4.25965e-10	-1.30846	2.13104e-13	-4.25965e-10	-1.32742	1.94033e-05	-4.25965e-10	-1.31065
75997976	chr5:75997976:TGTG:T	4.43027e-19	-1.22827	-1.39707	6.88116e-14	-1.05522	-1.40261	5.98004e-06	-1.1036	-1.38406
75997981	chr5:75997981:T:C	2.0265e-19	-2.0223	-1.3852	2.97219e-14	-1.90689	-1.39043	2.46596e-06	-1.99823	-1.37528
75998002	chr5:75998002:T:C	1.66869e-18	-4.25965e-10	-1.29919	2.18602e-13	-4.25965e-10	-1.30195	1.98137e-05	-4.25965e-10	-1.28971
75998332	chr5:75998332:A:G	1.81303e-19	-2.10843	-1.41038	2.61188e-14	-2.01427	-1.41228	2.1865e-06	-2.0884	-1.40538
75998404	chr5:75998404:C:T	1.48368e-18	-4.25965e-10	-1.4167	1.94847e-13	-4.25965e-10	-1.41699	1.74469e-05	-4.25965e-10	-1.41692
75998521	chr5:75998521:T:C	1.83988e-19	-2.09315	-1.41096	2.66066e-14	-1.99526	-1.41278	2.21945e-06	-2.07267	-1.40615
75998723	chr5:75998723:C:T	1.83291e-19	-2.09491	-1.41299	2.65111e-14	-1.99722	-1.41442	2.20929e-06	-2.07449	-1.40892
75998802	chr5:75998802:C:G	1.85907e-19	-2.08579	-1.40794	2.69384e-14	-1.9855	-1.41015	2.24593e-06	-2.06473	-1.40224
75998810	chr5:75998810:T:C	1.85849e-19	-2.09935	-1.39469	2.67873e-14	-2.00313	-1.39814	2.24938e-06	-2.07925	-1.38618
75998954	chr5:75998954:G:A	6.63213e-19	-2.22188	-4.01506e-10	9.00871e-14	-2.18843	-4.01506e-10	8.0072e-06	-2.19575	-4.01506e-10
75998958	chr5:75998958:G:A	1.84756e-19	-2.08841	-1.41153	2.67666e-14	-1.98884	-1.41321	2.22921e-06	-2.06756	-1.40688
75999082	chr5:75999082:A:G	1.84118e-19	-2.09564	-1.40776	2.65581e-14	-1.99986	-1.41001	2.22174e-06	-2.07583	-1.40196
75999145	chr5:75999145:A:G	1.52441e-18	-4.25965e-10	-1.38961	2.02181e-13	-4.25965e-10	-1.38004	1.78465e-05	-4.25965e-10	-1.39428
75999245	chr5:75999245:C:G	1.09518e-17	-4.25965e-10	0.582277	1.35115e-12	-4.25965e-10	0.519509	0.000130465	-4.25965e-10	0.595017
75999514	chr5:75999514:C:T	2.94318e-19	-1.86889	-1.16542	3.65769e-14	-1.9215	-1.16829	3.41809e-06	-1.89346	-1.15355
75999702	chr5:75999702:A:G	4.70481e-19	-1.15276	-1.41246	7.4333e-14	-0.965727	-1.41492	6.35427e-06	-1.02161	-1.40535
75999828	chr5:75999828:G:C	2.05567e-19	-2.06454	-1.32866	2.97802e-14	-1.95976	-1.3356	2.51129e-06	-2.044	-1.31129
76000102	chr5:76000102:T:C	2.63595e-19	-1.72765	-1.41692	3.4268e-14	-1.73804	-1.41695	3.44501e-06	-1.62316	-1.416
76000269	chr5:76000269:T:C	2.49051e-18	-4.25965e-10	-0.898735	3.27895e-13	-4.25965e-10	-0.896509	2.9214e-05	-4.25965e-10	-0.901438
76000285	chr5:76000285:A:G	8.04607e-19	-2.02862	-4.01506e-10	9.97841e-14	-2.08619	-4.01506e-10	9.0096e-06	-2.0778	-4.01506e-10
76000311	chr5:76000311:G:A	1.4872e-18	-4.25965e-10	-1.41433	1.95215e-13	-4.25965e-10	-1.4151	1.74818e-05	-4.25965e-10	-1.41493
76000359	chr5:76000359:G:C	1.5999e-18	-4.25965e-10	-1.34128	2.1008e-13	-4.25965e-10	-1.34171	1.91774e-05	-4.25965e-10	-1.32236
76000538	chr5:76000538:A:C	2.05855e-19	-2.10997	-1.28183	2.93371e-14	-2.02053	-1.28982	2.51593e-06	-2.09286	-1.26059
76000659	chr5:76000659:G:A	4.81942e-18	-4.25965e-10	-0.238569	6.0984e-13	-4.25965e-10	-0.276007	5.70276e-05	-4.25965e-10	-0.232552
76000701	chr5:76000701:T:C	2.01926e-19	-2.09946	-1.31161	2.89084e-14	-2.00629	-1.31878	2.4641e-06	-2.08148	-1.29278
76000821	chr5:76000821:A:G	1.57048e-18	-4.25965e-10	-1.35984	2.05482e-13	-4.25965e-10	-1.36384	1.85176e-05	-4.25965e-10	-1.35737
76000901	chr5:76000901:A:T	1.09848e-18	-1.7173	-4.01506e-10	1.44565e-13	-1.71548	-4.01506e-10	1.27057e-05	-1.73404	-4.01506e-10
76001321	chr5:76001321:C:T	4.68716e-19	-1.15669	-1.41229	7.26802e-14	-0.988356	-1.41478	6.2558e-06	-1.03752	-1.40506
76001453	chr5:76001453:T:A	2.2287e-18	-4.25965e-10	-1.0098	2.91133e-13	-4.25965e-10	-1.01542	2.61686e-05	-4.25965e-10	-1.01153
76001484	chr5:76001484:C:T	2.94509e-19	-2.22111	-0.812555	3.76236e-14	-2.22214	-0.839435	3.60567e-06	-2.20487	-0.788707
76002178	chr5:76002178:A:G	1.72769e-18	-1.26444	-4.01506e-10	2.36134e-13	-1.2248	-4.01506e-10	2.84727e-05	-0.927141	-4.01506e-10
76002606	chr5:76002606:T:G	1.78193e-18	-4.25965e-10	-1.23353	2.33666e-13	-4.25965e-10	-1.23531	2.09678e-05	-4.25965e-10	-1.2331
76002668	chr5:76002668:C:A	2.48177e-19	-1.8155	-1.38933	2.98563e-14	-1.8979	-1.3949	2.79e-06	-1.86492	-1.38512
76002876	chr5:76002876:A:T	1.78284e-19	-2.19231	-1.34328	2.48148e-14	-2.13797	-1.3398	2.09835e-06	-2.1846	-1.35033
76002887	chr5:76002887:A:G	1.78932e-19	-2.11545	-1.41652	2.57857e-14	-2.02238	-1.41701	2.15156e-06	-2.09521	-1.41469
76003069	chr5:76003069:G:T	1.80412e-19	-2.11223	-1.4115	2.60017e-14	-2.01776	-1.41328	2.17553e-06	-2.09157	-1.40724
76003210	chr5:76003210:G:T	1.77512e-19	-2.12415	-1.41579	2.55351e-14	-2.03438	-1.41477	2.12473e-06	-2.10543	-1.41701
76003213	chr5:76003213:A:G	3.72351e-19	-2.04112	-0.758026	4.70656e-14	-2.0682	-0.769461	4.22508e-06	-2.07547	-0.759581
76003534	chr5:76003534:T:C	2.36506e-18	-4.25965e-10	-0.950417	3.12712e-13	-4.25965e-10	-0.94392	2.78214e-05	-4.25965e-10	-0.950283
76003899	chr5:76003899:G:A	1.55102e-18	-4.25965e-10	-1.37231	2.04328e-13	-4.25965e-10	-1.36948	1.82613e-05	-4.25965e-10	-1.3713
76003988	chr5:76003988:G:T	1.69123e-18	-4.25965e-10	-1.28577	2.21297e-13	-4.25965e-10	-1.2897	2.04068e-05	-4.25965e-10	-1.26022
76004200	chr5:76004200:C:T	2.58114e-19	-1.93619	-1.22939	3.22542e-14	-1.9835	-1.23205	3.00428e-06	-1.95682	-1.21922
76004306	chr5:76004306:C:A	2.85125e-19	-2.20953	-0.85652	3.62849e-14	-2.21519	-0.88261	3.52056e-06	-2.17796	-0.83951
76004378	chr5:76004378:T:G	2.56159e-19	-2.22157	-0.95161	3.32158e-14	-2.22157	-0.964607	2.9888e-06	-2.21684	-0.964374
76004399	chr5:76004399:A:G	1.76875e-19	-2.12834	-1.4152	2.54014e-14	-2.04061	-1.41379	2.11628e-06	-2.10969	-1.41674
76004418	chr5:76004418:C:A	1.02696e-17	-4.25965e-10	0.517966	1.35345e-12	-4.25965e-10	0.521207	0.00012358	-4.25965e-10	0.540805
76004437	chr5:76004437:G:C	1.75947e-18	-4.25965e-10	-1.24621	2.33089e-13	-4.25965e-10	-1.23778	2.08337e-05	-4.25965e-10	-1.23952
76004646	chr5:76004646:C:T	2.69058e-19	-1.827	-1.29705	4.03101e-14	-1.68415	-1.30845	3.24593e-06	-1.81887	-1.27982
76004817	chr5:76004817:C:T	3.32535e-19	-1.7227	-1.18953	4.1743e-14	-1.75218	-1.20549	3.70587e-06	-1.79487	-1.1713
76005127	chr5:76005127:G:A	2.5144e-19	-1.78494	-1.40683	3.03768e-14	-1.86551	-1.41001	2.82515e-06	-1.83332	-1.4042
76005416	chr5:76005416:A:C	1.82937e-19	-2.0929	-1.41694	2.66882e-14	-1.98782	-1.41717	2.21301e-06	-2.06623	-1.4155
76005486	chr5:76005486:T:C	1.80678e-19	-2.10836	-1.4139	2.60616e-14	-2.01363	-1.41511	2.17556e-06	-2.08841	-1.41039
76005528	chr5:76005528:A:G	1.78477e-19	-2.11996	-1.41456	2.5638e-14	-2.02953	-1.4156	2.14657e-06	-2.10087	-1.41134
76005784	chr5:76005784:T:C	1.77122e-19	-2.12696	-1.41518	2.53768e-14	-2.0393	-1.41607	2.12792e-06	-2.10865	-1.41229
76006117	chr5:76006117:G:C	2.84141e-19	-2.19637	-0.873141	3.75315e-14	-2.19018	-0.873845	3.29335e-06	-2.19872	-0.885464
76006186	chr5:76006186:A:G	1.69414e-19	-2.21006	-1.37657	2.26502e-14	-2.1967	-1.37234	2.03203e-06	-2.19753	-1.36952
76006417	chr5:76006417:T:C	2.1916e-19	-1.93515	-1.39402	3.30173e-14	-1.80125	-1.39093	2.73047e-06	-1.86997	-1.40164
76006482	chr5:76006482:T:C	2.10556e-19	-1.973	-1.39622	3.14965e-14	-1.8463	-1.39303	2.61487e-06	-1.91143	-1.40344
76006804	chr5:76006804:T:C	4.16336e-19	-2.15843	-0.529054	5.73622e-14	-2.14858	-0.491242	4.8727e-06	-2.17361	-0.518831
76006867	chr5:76006867:C:G	2.6878e-19	-1.8065	-1.31858	2.90864e-14	-2.0161	-1.30283	2.76645e-06	-1.93133	-1.32719
76006883	chr5:76006883:T:C	4.02713e-18	-4.25965e-10	-0.418169	5.22037e-13	-4.25965e-10	-0.431465	4.73945e-05	-4.25965e-10	-0.417582
76007312	chr5:76007312:G:A	1.80743e-18	-4.25965e-10	-1.21931	2.35819e-13	-4.25965e-10	-1.22614	2.16033e-05	-4.25965e-10	-1.20324
76007416	chr5:76007416:A:G	7.84522e-19	-1.77062	-0.283286	1.45978e-13	-1.44801	-0.257735	1.20471e-05	-1.53528	-0.25199
76007466	chr5:76007466:G:C	2.8961e-19	-1.99747	-1.05298	4.12262e-14	-1.90378	-1.06635	3.42605e-06	-1.97814	-1.06654
76007489	chr5:76007489:T:C	6.8162e-19	-1.31086	-0.883642	1.41099e-13	-0.881037	-0.858703	1.11366e-05	-0.996288	-0.869565
76007596	chr5:76007596:G:A	1.86541e-19	-2.18966	-1.30067	2.71907e-14	-2.07112	-1.31521	2.50545e-06	-2.05043	-1.30718
76007999	chr5:76007999:A:C	1.99828e-19	-2.1883	-1.23322	2.69382e-14	-2.15385	-1.24181	2.40509e-06	-2.18042	-1.21808
76008556	chr5:76008556:A:G	1.49185e-18	-4.25965e-10	-1.4112	1.97061e-13	-4.25965e-10	-1.40569	1.75127e-05	-4.25965e-10	-1.41316
76008647	chr5:76008647:C:A	1.76811e-18	-4.25965e-10	-1.24131	2.34817e-13	-4.25965e-10	-1.2304	2.0829e-05	-4.25965e-10	-1.23974
76008667	chr5:76008667:G:A	4.78211e-19	-2.11784	-0.431086	7.35149e-14	-1.96274	-0.428977	5.84787e-06	-2.03977	-0.470244
76008986	chr5:76008986:C:A	1.72916e-18	-4.25965e-10	-1.26358	2.2647e-13	-4.25965e-10	-1.26659	2.05155e-05	-4.25965e-10	-1.25491
76009225	chr5:76009225:C:T	1.5139e-18	-4.25965e-10	-1.39653	1.97384e-13	-4.25965e-10	-1.40405	1.78952e-05	-4.25965e-10	-1.39156
76009272	chr5:76009272:T:C	6.86251e-19	-1.16098	-1.02676	1.30042e-13	-0.788015	-1.03333	1.05218e-05	-0.906993	-1.01564
76009279	chr5:76009279:G:A	7.79947e-19	-1.03011	-1.02964	1.51404e-13	-0.633402	-1.03585	1.21582e-05	-0.759481	-1.0186
76009336	chr5:76009336:A:G	8.70009e-19	-1.00452	-0.945954	1.71494e-13	-0.591347	-0.95331	1.36374e-05	-0.729659	-0.93361
76009430	chr5:76009430:A:G	1.51437e-18	-4.25965e-10	-1.39622	1.9846e-13	-4.25965e-10	-1.39862	1.78098e-05	-4.25965e-10	-1.39634
76009576	chr5:76009576:A:G	2.00028e-17	0.52775	0.656898	3.69453e-12	0.940021	0.585383	0.000324616	0.825994	0.680563
76009648	chr5:76009648:T:C	4.65828e-19	-2.22207	-0.353092	6.09268e-14	-2.22212	-0.357408	5.67091e-06	-2.21188	-0.328854
76009749	chr5:76009749:C:T	2.10644e-19	-2.22029	-1.14852	2.72921e-14	-2.22054	-1.16206	2.43174e-06	-2.22209	-1.16539
76009788	chr5:76009788:A:G	1.51903e-18	-4.25965e-10	-1.39315	1.99844e-13	-4.25965e-10	-1.39167	1.79863e-05	-4.25965e-10	-1.38648
76009851	chr5:76009851:T:G	2.44392e-18	-4.25965e-10	-0.917617	3.24242e-13	-4.25965e-10	-0.907712	2.86771e-05	-4.25965e-10	-0.919988
76009867	chr5:76009867:G:A	1.68882e-19	-2.20576	-1.38401	2.19273e-14	-2.22039	-1.38108	1.9705e-06	-2.22213	-1.37567
76009968	chr5:76009968:T:A	1.28742e-18	-1.55858	-4.01506e-10	1.6574e-13	-1.57878	-4.01506e-10	1.54791e-05	-1.53659	-4.01506e-10
76010000	chr5:76010000:T:G	2.58644e-18	-4.25965e-10	-0.86094	3.41864e-13	-4.25965e-10	-0.854791	3.03405e-05	-4.25965e-10	-0.863605
76010003	chr5:76010003:T:G	4.4276e-19	-1.86999	-0.755959	7.40186e-14	-1.60914	-0.775752	6.95218e-06	-1.57789	-0.759145
76010146	chr5:76010146:T:A	1.6104e-18	-0.237104	-1.09764	3.14877e-13	0.165973	-1.10299	2.61994e-05	0.0774769	-1.08783
76010222	chr5:76010222:T:C	1.73335e-19	-2.20912	-1.35464	2.25828e-14	-2.22143	-1.35059	2.03549e-06	-2.22182	-1.34353
76010272	chr5:76010272:T:A	2.33855e-18	-4.25965e-10	-0.961691	3.09384e-13	-4.25965e-10	-0.954621	2.7351e-05	-4.25965e-10	-0.967333
76010842	chr5:76010842:TAGAA:T	1.3562e-18	-1.50654	-4.01506e-10	1.59717e-13	-1.6158	-4.01506e-10	1.41369e-05	-1.6273	-4.01506e-10
76010891	chr5:76010891:T:C	1.73653e-18	-4.25965e-10	-1.25933	2.25846e-13	-4.25965e-10	-1.26935	2.03921e-05	-4.25965e-10	-1.26094
76010991	chr5:76010991:G:C	4.66653e-19	-2.22069	-0.352702	6.10787e-14	-2.22136	-0.355682	5.63556e-06	-2.21837	-0.328618
76011031	chr5:76011031:C:T	4.80825e-19	-2.0827	-0.460775	7.45238e-14	-1.91875	-0.459331	5.93287e-06	-1.99658	-0.498995
76011148	chr5:76011148:G:A	8.69895e-19	-0.855224	-1.09538	1.79737e-13	-0.399388	-1.09832	1.38683e-05	-0.562108	-1.08437
76011517	chr5:76011517:T:C	9.41952e-19	-2.22166	0.350634	1.26137e-13	-2.22214	0.370302	1.1744e-05	-2.21472	0.401977
76011885	chr5:76011885:T:A	2.47735e-18	-4.25965e-10	-0.904035	3.29842e-13	-4.25965e-10	-0.890591	2.95802e-05	-4.25965e-10	-0.888982
76011915	chr5:76011915:C:T	3.15748e-19	-2.05691	-0.907123	4.93789e-14	-1.87874	-0.910938	3.89243e-06	-1.98591	-0.931143
76012066	chr5:76012066:T:C	2.40449e-19	-2.21315	-1.02332	3.07598e-14	-2.22195	-1.04105	2.77022e-06	-2.21809	-1.03907
76012446	chr5:76012446:C:T	2.82552e-18	-4.25965e-10	-0.772529	3.72392e-13	-4.25965e-10	-0.769257	3.35681e-05	-4.25965e-10	-0.762512
76012539	chr5:76012539:C:T	1.4833e-18	-4.25965e-10	-1.41695	1.94857e-13	-4.25965e-10	-1.41694	1.74598e-05	-4.25965e-10	-1.41619
76012646	chr5:76012646:T:C	3.06642e-19	-2.16666	-0.826638	4.57749e-14	-2.04519	-0.820273	3.71454e-06	-2.10478	-0.85905
76013310	chr5:76013310:G:A	1.70694e-19	-2.16322	-1.41588	2.17356e-14	-2.19514	-1.41512	1.92233e-06	-2.20822	-1.41432
76013926	chr5:76013926:T:G	2.32555e-18	-4.25965e-10	-0.967264	3.07558e-13	-4.25965e-10	-0.960541	2.72033e-05	-4.25965e-10	-0.972748
76014395	chr5:76014395:G:A	1.48477e-18	-4.25965e-10	-1.41596	1.94815e-13	-4.25965e-10	-1.41715	1.7488e-05	-4.25965e-10	-1.41457
76014560	chr5:76014560:T:C	1.48554e-18	-4.25965e-10	-1.41544	1.95136e-13	-4.25965e-10	-1.41551	1.74797e-05	-4.25965e-10	-1.41505
76015636	chr5:76015636:A:G	3.32296e-18	-4.25965e-10	-0.610366	4.4336e-13	-4.25965e-10	-0.594822	3.98299e-05	-4.25965e-10	-0.591469
76015942	chr5:76015942:A:G	2.77675e-19	-2.12432	-0.968206	4.07289e-14	-1.97617	-1.0061	3.49482e-06	-2.04993	-0.974876
76016392	chr5:76016392:A:G	1.79922e-19	-2.21414	-1.31231	2.34492e-14	-2.21734	-1.31703	2.07247e-06	-2.22201	-1.32533
76016664	chr5:76016664:A:G	2.34434e-19	-1.95795	-1.30385	3.36141e-14	-1.86359	-1.31067	2.83558e-06	-1.92771	-1.30614
76017197	chr5:76017197:A:G	1.50546e-18	-4.25965e-10	-1.40212	1.97166e-13	-4.25965e-10	-1.40516	1.77055e-05	-4.25965e-10	-1.40221
76017206	chr5:76017206:C:G	1.49173e-18	-4.25965e-10	-1.41128	1.95997e-13	-4.25965e-10	-1.41111	1.75261e-05	-4.25965e-10	-1.4124
76017352	chr5:76017352:T:C	1.66775e-18	-4.25965e-10	-1.29975	2.20674e-13	-4.25965e-10	-1.29252	1.96249e-05	-4.25965e-10	-1.29929
76017896	chr5:76017896:A:G	1.82596e-19	-2.21761	-1.29409	2.55245e-14	-2.15159	-1.29797	2.18637e-06	-2.18643	-1.30741
76017908	chr5:76017908:G:C	1.21094e-18	-1.61982	-4.01506e-10	1.67911e-13	-1.56577	-4.01506e-10	1.66552e-05	-1.46337	-4.01506e-10
76018027	chr5:76018027:C:G	3.99307e-18	-4.25965e-10	-0.426661	5.19199e-13	-4.25965e-10	-0.436917	4.64734e-05	-4.25965e-10	-0.437207
76018389	chr5:76018389:A:G	1.48635e-18	-4.25965e-10	-1.4149	1.95302e-13	-4.25965e-10	-1.41466	1.74707e-05	-4.25965e-10	-1.41556
76018396	chr5:76018396:A:G	3.45794e-18	-4.25965e-10	-0.570548	4.65255e-13	-4.25965e-10	-0.546619	4.21725e-05	-4.25965e-10	-0.534319
76018528	chr5:76018528:A:G	1.84629e-18	-4.25965e-10	-1.19804	2.40532e-13	-4.25965e-10	-1.20635	2.17747e-05	-4.25965e-10	-1.19534
76018711	chr5:76018711:G:A	1.65758e-19	-2.2216	-1.38685	2.2283e-14	-2.19807	-1.38731	1.95066e-06	-2.21381	-1.39411
76018795	chr5:76018795:A:G	3.21295e-18	-4.25965e-10	-0.644034	4.22894e-13	-4.25965e-10	-0.642082	3.8215e-05	-4.25965e-10	-0.632859
76019195	chr5:76019195:G:A	2.71711e-19	-2.21997	-0.894272	3.75709e-14	-2.16107	-0.901898	3.18237e-06	-2.19458	-0.923879
76019502	chr5:76019502:C:T	1.73122e-19	-2.2221	-1.34288	2.29061e-14	-2.21324	-1.34456	2.02584e-06	-2.21943	-1.35067
76019559	chr5:76019559:C:G	1.56919e-18	-4.25965e-10	-1.36066	2.06351e-13	-4.25965e-10	-1.35963	1.83996e-05	-4.25965e-10	-1.36376
76019607	chr5:76019607:C:G	2.79132e-18	-4.25965e-10	-0.784708	3.70832e-13	-4.25965e-10	-0.773455	3.2732e-05	-4.25965e-10	-0.787733
76019820	chr5:76019820:C:T	1.68198e-19	-2.17674	-1.4171	2.13716e-14	-2.21014	-1.417	1.9009e-06	-2.21755	-1.41621
76020145	chr5:76020145:C:A	2.71707e-18	-4.25965e-10	-0.811668	3.6067e-13	-4.25965e-10	-0.801239	3.18612e-05	-4.25965e-10	-0.814697
76020227	chr5:76020227:G:A	2.88278e-18	-4.25965e-10	-0.752468	3.82662e-13	-4.25965e-10	-0.742052	3.37979e-05	-4.25965e-10	-0.755687
76020725	chr5:76020725:G:A	2.32501e-18	-4.25965e-10	-0.967497	3.0561e-13	-4.25965e-10	-0.966894	2.72133e-05	-4.25965e-10	-0.97238
76020870	chr5:76020870:A:C	3.07919e-18	-4.25965e-10	-0.686557	3.98552e-13	-4.25965e-10	-0.701365	3.59892e-05	-4.25965e-10	-0.692867
76020934	chr5:76020934:A:T	2.33143e-18	-4.25965e-10	-0.964741	3.03509e-13	-4.25965e-10	-0.973792	2.78954e-05	-4.25965e-10	-0.947626
76021071	chr5:76021071:T:A	1.93852e-18	-4.25965e-10	-1.1493	2.56716e-13	-4.25965e-10	-1.14123	2.30347e-05	-4.25965e-10	-1.13908
76021149	chr5:76021149:A:T	2.85181e-18	-4.25965e-10	-0.76327	3.81939e-13	-4.25965e-10	-0.743944	3.39074e-05	-4.25965e-10	-0.752453
76021348	chr5:76021348:A:G	3.83914e-18	-4.25965e-10	-0.465973	5.0047e-13	-4.25965e-10	-0.473656	4.45696e-05	-4.25965e-10	-0.479035
76022358	chr5:76022358:G:A	1.65381e-19	-2.20665	-1.40407	2.22575e-14	-2.18338	-1.40315	1.98195e-06	-2.19016	-1.40185
76022615	chr5:76022615:T:G	2.13576e-18	-1.0524	-4.01506e-10	2.7442e-13	-1.07454	-4.01506e-10	2.6706e-05	-0.991198	-4.01506e-10
76023643	chr5:76023643:A:AATGTGTGTGTGTATATATACATATATATGT	6.78174e-19	-2.19957	-4.01506e-10	8.81038e-14	-2.21069	-4.01506e-10	7.9163e-06	-2.20716	-4.01506e-10
76024181	chr5:76024181:CA:C	3.6215e-19	-2.10603	-0.720892	5.42219e-14	-1.97415	-0.721973	4.64694e-06	-1.97987	-0.760011
76024209	chr5:76024209:A:G	4.27719e-19	-2.21833	-0.442179	5.66165e-14	-2.22073	-0.432173	5.22959e-06	-2.22114	-0.400612
76024586	chr5:76024586:A:G	1.50722e-18	-4.25965e-10	-1.40096	1.97036e-13	-4.25965e-10	-1.40582	1.7831e-05	-4.25965e-10	-1.39515
76024684	chr5:76024684:C:T	3.78063e-18	-4.25965e-10	-0.481331	5.08033e-13	-4.25965e-10	-0.458657	4.50086e-05	-4.25965e-10	-0.469234
76024866	chr5:76024866:T:C	1.56835e-18	-4.25965e-10	-1.3612	2.06087e-13	-4.25965e-10	-1.36091	1.83898e-05	-4.25965e-10	-1.36429
76025010	chr5:76025010:C:T	1.56576e-18	-4.25965e-10	-1.36285	2.03908e-13	-4.25965e-10	-1.37154	1.86058e-05	-4.25965e-10	-1.35261
76025104	chr5:76025104:T:C	2.38384e-19	-2.1454	-1.09969	3.32032e-14	-2.07745	-1.1091	3.00759e-06	-2.06269	-1.11226
76025152	chr5:76025152:C:T	2.3049e-18	-4.25965e-10	-0.976185	3.05974e-13	-4.25965e-10	-0.965705	2.70621e-05	-4.25965e-10	-0.977952
76025234	chr5:76025234:G:A	2.4368e-18	-4.25965e-10	-0.920537	3.18264e-13	-4.25965e-10	-0.926323	2.83399e-05	-4.25965e-10	-0.931816
76026123	chr5:76026123:A:G	1.60924e-18	-4.25965e-10	-1.33546	2.12326e-13	-4.25965e-10	-1.33108	1.89e-05	-4.25965e-10	-1.33693
76026668	chr5:76026668:C:T	3.37518e-19	-2.14817	-0.74919	4.86448e-14	-2.05505	-0.749612	4.17861e-06	-2.05864	-0.787464
76026817	chr5:76026817:A:G	2.39559e-18	-4.25965e-10	-0.937593	3.19543e-13	-4.25965e-10	-0.922312	2.87201e-05	-4.25965e-10	-0.918489
76027140	chr5:76027140:C:A	6.57204e-19	-2.0897	-0.141287	9.76073e-14	-1.9677	-0.140547	8.25394e-06	-1.97017	-0.195226
76027161	chr5:76027161:G:A	5.80183e-19	-2.20797	-0.147666	7.62532e-14	-2.20694	-0.1482	7.05931e-06	-2.2201	-0.101642
76027315	chr5:76027315:G:C	1.55879e-18	-4.25965e-10	-1.36731	2.03131e-13	-4.25965e-10	-1.37535	1.85155e-05	-4.25965e-10	-1.35748
76027482	chr5:76027482:C:T	4.34257e-19	-2.21623	-0.42911	5.76476e-14	-2.21578	-0.419075	5.29309e-06	-2.22213	-0.38755
76027563	chr5:76027563:C:T	2.78218e-19	-2.11613	-0.974441	3.79701e-14	-2.0676	-0.984801	3.46354e-06	-2.04406	-0.98974
76027944	chr5:76027944:G:T	5.25249e-19	-2.02584	-0.429266	8.59919e-14	-1.81587	-0.419076	7.33528e-06	-1.85709	-0.4263
76028033	chr5:76028033:G:A	2.93147e-19	-2.11746	-0.920845	3.99389e-14	-2.06961	-0.932243	3.64434e-06	-2.04588	-0.93703
76028034	chr5:76028034:C:T	2.88601e-19	-2.11502	-0.938912	3.9348e-14	-2.0666	-0.950156	3.59182e-06	-2.04263	-0.954795
76028104	chr5:76028104:T:C	1.62213e-18	-4.25965e-10	-1.32748	2.12906e-13	-4.25965e-10	-1.32835	1.89553e-05	-4.25965e-10	-1.33401
76028175	chr5:76028175:A:G	1.79066e-18	-4.25965e-10	-1.22864	2.33448e-13	-4.25965e-10	-1.23624	2.0966e-05	-4.25965e-10	-1.23319
76029167	chr5:76029167:T:C	2.79784e-19	-2.1834	-0.90156	4.17094e-14	-2.06337	-0.895104	3.5843e-06	-2.07775	-0.921773
76029451	chr5:76029451:TCATTGAATAGA:T	1.48969e-18	-4.25965e-10	-1.41265	1.96224e-13	-4.25965e-10	-1.40995	1.7544e-05	-4.25965e-10	-1.41138
76029454	chr5:76029454:T:C	6.18502e-19	-2.06261	-0.229063	9.45567e-14	-1.90302	-0.236981	7.68595e-06	-1.97977	-0.256925
76029582	chr5:76029582:T:A	1.77701e-19	-2.13179	-1.40708	2.46235e-14	-2.07901	-1.40649	2.12684e-06	-2.11425	-1.4072
76029806	chr5:76029806:C:T	1.68827e-18	-4.25965e-10	-1.28752	2.24067e-13	-4.25965e-10	-1.27726	1.99908e-05	-4.25965e-10	-1.28082
76029846	chr5:76029846:T:C	1.51819e-18	-4.25965e-10	-1.3937	1.9828e-13	-4.25965e-10	-1.39952	1.79806e-05	-4.25965e-10	-1.3868
76031014	chr5:76031014:A:C	8.28305e-19	-1.9996	-4.01506e-10	1.04308e-13	-2.04185	-4.01506e-10	9.50316e-06	-2.02446	-4.01506e-10
76031208	chr5:76031208:C:T	2.07522e-18	-1.08116	-4.01506e-10	2.66227e-13	-1.10486	-4.01506e-10	2.59478e-05	-1.02	-4.01506e-10
76031469	chr5:76031469:G:A	5.83546e-19	-1.99152	-0.358329	9.18778e-14	-1.79509	-0.373655	7.40127e-06	-1.8874	-0.38703
76031503	chr5:76031503:G:T	2.96699e-19	-2.11179	-0.914466	4.03817e-14	-2.06207	-0.928753	3.69651e-06	-2.03743	-0.931268
76031649	chr5:76031649:G:C	8.07277e-19	-2.02531	-4.01506e-10	1.12875e-13	-1.96292	-4.01506e-10	9.65765e-06	-2.00834	-4.01506e-10
76031712	chr5:76031712:C:A	1.61295e-18	-4.25965e-10	-1.33316	2.12382e-13	-4.25965e-10	-1.33082	1.91646e-05	-4.25965e-10	-1.32302
76031736	chr5:76031736:C:T	3.6588e-18	-2.08508	1.571	5.10497e-13	-1.99959	1.54577	4.57754e-05	-2.05689	1.60455
76032171	chr5:76032171:T:A	3.38449e-18	-4.25965e-10	-0.592019	4.51271e-13	-4.25965e-10	-0.577136	4.05227e-05	-4.25965e-10	-0.574224
76032239	chr5:76032239:GATAA:G	1.93396e-19	-2.05997	-1.39427	3.18935e-14	-1.83426	-1.39254	2.72509e-06	-1.8819	-1.39168
76032591	chr5:76032591:G:A	1.90131e-19	-2.17131	-1.29996	2.58987e-14	-2.13134	-1.30367	2.22587e-06	-2.17655	-1.29939
76032866	chr5:76032866:G:T	3.32662e-18	-4.25965e-10	-0.609265	4.42611e-13	-4.25965e-10	-0.596513	3.9875e-05	-4.25965e-10	-0.590338
76032970	chr5:76032970:T:A	8.01973e-19	-2.0319	-4.01506e-10	1.11166e-13	-1.97818	-4.01506e-10	9.57016e-06	-2.01744	-4.01506e-10
76033030	chr5:76033030:C:A	2.35545e-18	-4.25965e-10	-0.954492	3.13059e-13	-4.25965e-10	-0.942812	2.77543e-05	-4.25965e-10	-0.952697
76033103	chr5:76033103:T:C	3.38524e-18	-4.25965e-10	-0.591799	4.51658e-13	-4.25965e-10	-0.576277	4.0096e-05	-4.25965e-10	-0.58481
76033147	chr5:76033147:G:A	1.48854e-18	-4.25965e-10	-1.41343	1.95198e-13	-4.25965e-10	-1.41519	1.75676e-05	-4.25965e-10	-1.41003
76033219	chr5:76033219:T:A	4.10992e-18	-4.25965e-10	-0.397818	5.5398e-13	-4.25965e-10	-0.372075	4.8959e-05	-4.25965e-10	-0.385104
76033260	chr5:76033260:C:T	1.67478e-18	-4.25965e-10	-1.29554	2.22158e-13	-4.25965e-10	-1.28582	1.98273e-05	-4.25965e-10	-1.28903
76033275	chr5:76033275:G:T	1.63451e-19	-2.20831	-1.41416	2.35379e-14	-2.11597	-1.41463	2.04736e-06	-2.1448	-1.41473
76033324	chr5:76033324:T:C	7.44488e-19	-2.10628	-4.01506e-10	1.01803e-13	-2.06616	-4.01506e-10	9.18033e-06	-2.05902	-4.01506e-10
76033329	chr5:76033329:A:G	1.4865e-18	-4.25965e-10	-1.4148	1.95413e-13	-4.25965e-10	-1.41409	1.74883e-05	-4.25965e-10	-1.41456
76033332	chr5:76033332:T:C	1.67855e-18	-4.25965e-10	-1.29329	2.2141e-13	-4.25965e-10	-1.28919	1.97051e-05	-4.25965e-10	-1.29521
76033429	chr5:76033429:G:A	1.51922e-18	-4.25965e-10	-1.39303	1.99765e-13	-4.25965e-10	-1.39206	1.79961e-05	-4.25965e-10	-1.38593
76033431	chr5:76033431:G:C	8.35883e-19	-1.99049	-4.01506e-10	1.16866e-13	-1.92818	-4.01506e-10	9.91293e-06	-1.98225	-4.01506e-10
76033489	chr5:76033489:A:G	2.97685e-19	-2.10653	-0.916412	4.17804e-14	-2.02711	-0.92967	3.80567e-06	-2.00763	-0.931965
76033758	chr5:76033758:C:A	1.56958e-18	-4.25965e-10	-1.36042	2.06371e-13	-4.25965e-10	-1.35953	1.84329e-05	-4.25965e-10	-1.36195
76033802	chr5:76033802:G:A	2.1822e-18	-4.25965e-10	-1.03089	2.85929e-13	-4.25965e-10	-1.03346	2.58004e-05	-4.25965e-10	-1.0257
76033840	chr5:76033840:G:A	8.11692e-19	-1.98821	-0.0316465	1.27428e-13	-1.79207	-0.0495814	1.02432e-05	-1.88524	-0.0642287
76033972	chr5:76033972:T:C	1.48981e-18	-4.25965e-10	-1.41257	1.95873e-13	-4.25965e-10	-1.41174	1.75576e-05	-4.25965e-10	-1.4106
76034030	chr5:76034030:C:T	1.55373e-18	-4.25965e-10	-1.37057	2.03495e-13	-4.25965e-10	-1.37356	1.83654e-05	-4.25965e-10	-1.36562
76034044	chr5:76034044:CTGTT:C	6.57731e-19	-2.02323	-0.206956	1.02229e-13	-1.8403	-0.221688	8.26045e-06	-1.9272	-0.237413
76034110	chr5:76034110:C:A	5.84069e-19	-2.20769	-0.141274	7.73518e-14	-2.20655	-0.134292	7.10484e-06	-2.21986	-0.0954542
76034156	chr5:76034156:A:G	2.60125e-18	-4.25965e-10	-0.855231	3.44559e-13	-4.25965e-10	-0.846938	3.05341e-05	-4.25965e-10	-0.857245
76034186	chr5:76034186:A:G	1.71279e-19	-2.21068	-1.365	2.23007e-14	-2.22066	-1.36393	1.97785e-06	-2.22168	-1.3724
76034201	chr5:76034201:C:A	7.41035e-19	-2.11093	-4.01506e-10	9.61624e-14	-2.12317	-4.01506e-10	8.40518e-06	-2.14724	-4.01506e-10
76034260	chr5:76034260:C:T	6.04979e-19	-2.00224	-0.311549	9.48776e-14	-1.81102	-0.325599	7.64355e-06	-1.90162	-0.340602
76034277	chr5:76034277:A:C	1.49042e-18	-4.25965e-10	-1.41217	1.95405e-13	-4.25965e-10	-1.41413	1.75226e-05	-4.25965e-10	-1.4126
76034310	chr5:76034310:C:T	7.93054e-19	-2.04309	-4.01506e-10	1.09512e-13	-1.99317	-4.01506e-10	9.45654e-06	-2.02938	-4.01506e-10
76034328	chr5:76034328:G:C	6.34143e-19	-2.04679	-0.219913	9.75725e-14	-1.8719	-0.236711	7.92708e-06	-1.95551	-0.250291
76034497	chr5:76034497:T:C	4.06428e-19	-1.99694	-0.714634	6.40461e-14	-1.80047	-0.729136	5.18117e-06	-1.89328	-0.73778
76034557	chr5:76034557:A:T	5.72174e-19	-2.02562	-0.343915	8.90997e-14	-1.84075	-0.358697	7.20149e-06	-1.92929	-0.372506
76034643	chr5:76034643:T:C	3.07038e-19	-2.05836	-0.933647	4.46832e-14	-1.94551	-0.944094	4.00637e-06	-1.93925	-0.948947
76034766	chr5:76034766:A:G	1.67611e-18	-4.25965e-10	-1.29474	2.23627e-13	-4.25965e-10	-1.27922	1.95302e-05	-4.25965e-10	-1.30413
76034801	chr5:76034801:T:A	3.11508e-18	-4.25965e-10	-0.674967	4.06554e-13	-4.25965e-10	-0.681486	3.6583e-05	-4.25965e-10	-0.676505
76035142	chr5:76035142:T:C	2.36892e-18	-4.25965e-10	-0.94879	3.1409e-13	-4.25965e-10	-0.939525	2.78228e-05	-4.25965e-10	-0.950232
76035326	chr5:76035326:C:A	1.61056e-18	-4.25965e-10	-1.33464	2.12129e-13	-4.25965e-10	-1.33201	1.9134e-05	-4.25965e-10	-1.32462
76035393	chr5:76035393:G:A	6.85296e-19	-2.21535	0.0262266	9.00874e-14	-2.21848	0.0300532	8.414e-06	-2.22198	0.0757897
76036045	chr5:76036045:T:C	1.86118e-18	-4.25965e-10	-1.19001	2.45028e-13	-4.25965e-10	-1.18783	2.18678e-05	-4.25965e-10	-1.19107
76036300	chr5:76036300:G:A	6.00214e-19	-2.08367	-0.238023	9.07832e-14	-1.92743	-0.253303	7.44145e-06	-2.00107	-0.267954
76036365	chr5:76036365:T:G	1.14153e-18	-1.67885	-4.01506e-10	9.33605e-14	-2.15274	-4.01506e-10	8.44285e-06	-2.14277	-4.01506e-10
76036406	chr5:76036406:T:C	4.26064e-19	-2.22085	-0.443541	5.64025e-14	-2.22212	-0.434565	5.23886e-06	-2.21764	-0.402341
76036651	chr5:76036651:A:G	3.6014e-19	-2.18561	-0.64687	5.02074e-14	-2.13778	-0.635266	4.80385e-06	-2.09674	-0.609934
76036783	chr5:76036783:T:C	3.07132e-19	-1.91874	-1.07295	5.14701e-14	-1.66239	-1.08582	4.8489e-06	-1.62201	-1.07532
76036907	chr5:76036907:C:T	2.0502e-18	-4.25965e-10	-1.09328	2.69497e-13	-4.25965e-10	-1.09265	2.45007e-05	-4.25965e-10	-1.07739
76036910	chr5:76036910:A:G	2.20272e-18	-4.25965e-10	-1.02153	2.89092e-13	-4.25965e-10	-1.02246	2.63723e-05	-4.25965e-10	-1.00377
76036953	chr5:76036953:C:T	3.53695e-19	-1.99246	-0.858088	5.75325e-14	-1.78293	-0.853919	4.93715e-06	-1.8238	-0.855499
76037110	chr5:76037110:A:C	1.48475e-18	-4.25965e-10	-1.41598	1.94849e-13	-4.25965e-10	-1.41698	1.74598e-05	-4.25965e-10	-1.41618
76037206	chr5:76037206:C:T	3.05816e-19	-2.16	-0.835992	4.37569e-14	-2.06821	-0.842349	3.78282e-06	-2.07277	-0.872848
76037384	chr5:76037384:C:T	2.37415e-18	-4.25965e-10	-0.946582	3.14905e-13	-4.25965e-10	-0.936932	2.78765e-05	-4.25965e-10	-0.948303
76037431	chr5:76037431:A:G	2.90976e-19	-2.04471	-1.00103	4.64368e-14	-1.85349	-0.997617	3.99823e-06	-1.89181	-0.998423
76037699	chr5:76037699:G:C	1.70046e-18	-4.25965e-10	-1.28032	2.22253e-13	-4.25965e-10	-1.28539	2.0231e-05	-4.25965e-10	-1.26887
76038161	chr5:76038161:G:C	2.22519e-18	-4.25965e-10	-1.01138	2.96251e-13	-4.25965e-10	-0.997996	2.62093e-05	-4.25965e-10	-1.00997
76038489	chr5:76038489:G:A	1.4754e-18	-2.13968	0.717391	2.10483e-13	-2.04868	0.708883	1.7589e-05	-2.10049	0.691674
76038788	chr5:76038788:C:T	2.1414e-18	-4.25965e-10	-1.04976	2.77566e-13	-4.25965e-10	-1.06315	2.5692e-05	-4.25965e-10	-1.02991
76039180	chr5:76039180:G:A	1.60429e-18	-4.25965e-10	-1.33854	2.09917e-13	-4.25965e-10	-1.34249	1.89911e-05	-4.25965e-10	-1.33212
76039318	chr5:76039318:G:A	2.14922e-18	-4.25965e-10	-1.04612	2.78719e-13	-4.25965e-10	-1.059	2.59423e-05	-4.25965e-10	-1.02021
76039540	chr5:76039540:G:A	1.49619e-18	-4.25965e-10	-1.4083	1.96474e-13	-4.25965e-10	-1.40867	1.76426e-05	-4.25965e-10	-1.40577
76039543	chr5:76039543:G:A	1.76496e-18	-4.25965e-10	-1.24309	2.30102e-13	-4.25965e-10	-1.25068	2.06693e-05	-4.25965e-10	-1.24744
76039612	chr5:76039612:C:T	3.63724e-18	-4.25965e-10	-0.519996	4.83754e-13	-4.25965e-10	-0.507627	4.36215e-05	-4.25965e-10	-0.500537
76039813	chr5:76039813:G:A	1.53505e-18	-4.25965e-10	-1.38266	2.01883e-13	-4.25965e-10	-1.38152	1.80177e-05	-4.25965e-10	-1.38473
76040044	chr5:76040044:C:T	3.3485e-19	-1.96679	-0.938505	5.50074e-14	-1.74657	-0.935168	4.71187e-06	-1.79029	-0.935716
76040639	chr5:76040639:C:T	6.12363e-19	-2.02244	-0.279215	9.4667e-14	-1.84632	-0.292516	7.6511e-06	-1.93246	-0.308778
76040651	chr5:76040651:C:T	2.66679e-19	-2.15321	-0.979725	3.67435e-14	-2.096	-0.989244	3.34322e-06	-2.08485	-0.984302
76040916	chr5:76040916:G:A	1.48417e-18	-4.25965e-10	-1.41636	1.94839e-13	-4.25965e-10	-1.41703	1.74893e-05	-4.25965e-10	-1.4145
76041319	chr5:76041319:C:T	1.62098e-18	-4.25965e-10	-1.32819	2.10298e-13	-4.25965e-10	-1.34068	1.93514e-05	-4.25965e-10	-1.31332
76041706	chr5:76041706:C:T	7.91628e-19	-2.04489	-4.01506e-10	9.99866e-14	-2.08417	-4.01506e-10	9.15938e-06	-2.06131	-4.01506e-10
76041769	chr5:76041769:C:A	2.09897e-19	-2.11749	-1.25487	2.86777e-14	-2.07195	-1.26113	2.62606e-06	-2.0475	-1.2631
76041911	chr5:76041911:G:A	3.04395e-19	-2.05369	-0.946957	4.64143e-14	-1.89433	-0.957268	3.83803e-06	-1.96648	-0.964653
76041977	chr5:76041977:G:A	2.76835e-18	-4.25965e-10	-0.792972	3.72722e-13	-4.25965e-10	-0.768372	3.2762e-05	-4.25965e-10	-0.786817
76042069	chr5:76042069:C:G	1.68368e-18	-4.25965e-10	-1.29024	2.17338e-13	-4.25965e-10	-1.30775	2.00947e-05	-4.25965e-10	-1.27563
76042422	chr5:76042422:T:A	2.2978e-18	-4.25965e-10	-0.979271	3.04969e-13	-4.25965e-10	-0.968993	2.70411e-05	-4.25965e-10	-0.97873
76042845	chr5:76042845:G:C	4.76744e-19	-2.22047	-0.331525	6.26954e-14	-2.22122	-0.329691	5.84953e-06	-2.22087	-0.288859
76042951	chr5:76042951:T:C	3.95266e-18	-4.25965e-10	-0.436833	5.23378e-13	-4.25965e-10	-0.4289	4.71121e-05	-4.25965e-10	-0.423557
76043314	chr5:76043314:T:G	2.95879e-18	-4.25965e-10	-0.726442	3.86178e-13	-4.25965e-10	-0.732905	3.47519e-05	-4.25965e-10	-0.727854
76043599	chr5:76043599:A:G	1.53682e-18	-4.25965e-10	-1.38151	2.01454e-13	-4.25965e-10	-1.38364	1.80134e-05	-4.25965e-10	-1.38497
76043865	chr5:76043865:A:C	7.71848e-19	-2.07019	-4.01506e-10	1.06309e-13	-2.02285	-4.01506e-10	9.19882e-06	-2.05701	-4.01506e-10
76043874	chr5:76043874:C:T	3.63726e-19	-2.19983	-0.622749	5.05075e-14	-2.14257	-0.624517	4.38676e-06	-2.13672	-0.660779
76044152	chr5:76044152:C:T	3.35688e-19	-2.11484	-0.787958	4.58075e-14	-2.06355	-0.801208	4.16947e-06	-2.04238	-0.805915
76044251	chr5:76044251:T:C	3.45499e-19	-2.18262	-0.69137	4.52384e-14	-2.18561	-0.691647	4.10616e-06	-2.2068	-0.656795
76044280	chr5:76044280:T:C	3.33637e-19	-2.17488	-0.734046	4.3669e-14	-2.17788	-0.734684	3.95023e-06	-2.2018	-0.700511
76044299	chr5:76044299:T:C	3.02944e-19	-2.1224	-0.883034	4.13585e-14	-2.07276	-0.894169	3.76225e-06	-2.05175	-0.899322
76044481	chr5:76044481:G:A	1.48576e-18	-4.25965e-10	-1.4153	1.95139e-13	-4.25965e-10	-1.41549	1.74971e-05	-4.25965e-10	-1.41405
76044964	chr5:76044964:T:G	6.53178e-19	-2.07731	-0.159815	9.90807e-14	-1.91667	-0.176596	8.09931e-06	-1.99347	-0.190843
76045127	chr5:76045127:G:A	7.10322e-19	-2.15326	-4.01506e-10	9.65379e-14	-2.11927	-4.01506e-10	8.43219e-06	-2.14403	-4.01506e-10
76045248	chr5:76045248:C:T	6.95773e-19	-2.17395	-4.01506e-10	9.11395e-14	-2.17681	-4.01506e-10	8.20436e-06	-2.17142	-4.01506e-10
76045276	chr5:76045276:CT:C	1.70793e-18	-4.25965e-10	-1.27594	2.27088e-13	-4.25965e-10	-1.26387	1.99325e-05	-4.25965e-10	-1.28374
76045778	chr5:76045778:C:T	4.65436e-19	-2.21534	-0.360662	6.11631e-14	-2.2168	-0.358862	5.67171e-06	-2.2221	-0.318501
76045816	chr5:76045816:G:T	2.08253e-18	-4.25965e-10	-1.07764	2.73843e-13	-4.25965e-10	-1.07665	2.48906e-05	-4.25965e-10	-1.0616
76046198	chr5:76046198:G:C	3.28742e-19	-2.14885	-0.774853	4.64047e-14	-2.08408	-0.767725	4.06663e-06	-2.07105	-0.80222
76047291	chr5:76047291:A:G	1.20745e-18	-1.62271	-4.01506e-10	2.25877e-13	-1.26921	-4.01506e-10	1.98188e-05	-1.28946	-4.01506e-10
76047548	chr5:76047548:A:G	2.30407e-19	-2.05026	-1.22887	3.55312e-14	-1.89028	-1.22851	2.94743e-06	-1.95932	-1.23584
76047689	chr5:76047689:G:GA	1.92916e-19	-2.05074	-1.40599	2.71334e-14	-1.98167	-1.40676	2.32189e-06	-2.02797	-1.40574
76047826	chr5:76047826:C:T	1.64375e-18	-4.25965e-10	-1.31424	2.18071e-13	-4.25965e-10	-1.30438	1.94519e-05	-4.25965e-10	-1.30814
76047852	chr5:76047852:G:A	1.60545e-18	-4.25965e-10	-1.33782	2.11771e-13	-4.25965e-10	-1.3337	1.8853e-05	-4.25965e-10	-1.33942
76047966	chr5:76047966:T:C	1.50465e-18	-4.25965e-10	-1.40266	1.97557e-13	-4.25965e-10	-1.40318	1.77619e-05	-4.25965e-10	-1.39903
76048015	chr5:76048015:A:G	1.5856e-18	-4.25965e-10	-1.35026	2.07566e-13	-4.25965e-10	-1.35375	1.85786e-05	-4.25965e-10	-1.35408
76048475	chr5:76048475:A:G	1.6243e-18	-4.25965e-10	-1.32614	2.14053e-13	-4.25965e-10	-1.32298	1.90742e-05	-4.25965e-10	-1.32775
76048578	chr5:76048578:G:A	3.88669e-19	-2.00408	-0.752169	6.02097e-14	-1.82911	-0.762255	4.92516e-06	-1.90868	-0.773051
76048831	chr5:76048831:G:T	1.70217e-19	-2.21391	-1.36799	2.2825e-14	-2.19279	-1.36856	1.99013e-06	-2.21545	-1.37243
76048864	chr5:76048864:A:G	5.78578e-18	-4.25965e-10	-0.0558197	7.49243e-13	-4.25965e-10	-0.0701405	6.62668e-05	-4.25965e-10	-0.0823987
76049186	chr5:76049186:A:C	1.99547e-18	-4.25965e-10	-1.12034	2.62318e-13	-4.25965e-10	-1.11965	2.38285e-05	-4.25965e-10	-1.10521
76049214	chr5:76049214:A:G	4.25107e-19	-1.99945	-0.667186	6.61259e-14	-1.81989	-0.677757	5.39368e-06	-1.90168	-0.689183
76049492	chr5:76049492:A:G	8.1411e-19	-2.01688	-4.01506e-10	1.14428e-13	-1.94926	-4.01506e-10	9.77065e-06	-1.9967	-4.01506e-10
76049611	chr5:76049611:T:C	1.07006e-18	-2.10415	0.360644	1.52491e-13	-2.03128	0.36918	1.26302e-05	-2.06868	0.328684
76050085	chr5:76050085:C:T	3.8472e-19	-2.01244	-0.754017	5.93064e-14	-1.84252	-0.763971	4.85528e-06	-1.92128	-0.774738
76050120	chr5:76050120:T:C	4.75301e-19	-2.21232	-0.34271	6.2564e-14	-2.21363	-0.33938	5.77878e-06	-2.22163	-0.300263
76050277	chr5:76050277:T:C	3.68351e-19	-2.00785	-0.80209	5.69521e-14	-1.83575	-0.81124	4.65794e-06	-1.91553	-0.821987
76050579	chr5:76050579:TCTCTCTCTCTTTCA:T	2.08671e-18	-4.25965e-10	-1.07563	2.71498e-13	-4.25965e-10	-1.08525	2.48861e-05	-4.25965e-10	-1.06178
76050630	chr5:76050630:T:TA	1.71703e-18	-4.25965e-10	-1.27062	2.21858e-13	-4.25965e-10	-1.28717	2.05804e-05	-4.25965e-10	-1.25175
76051988	chr5:76051988:A:T	1.71735e-19	-2.15584	-1.41718	2.34397e-14	-2.1176	-1.41717	2.04543e-06	-2.1433	-1.41718
76052000	chr5:76052000:T:C	1.59738e-18	-4.25965e-10	-1.34286	2.10402e-13	-4.25965e-10	-1.34018	1.87571e-05	-4.25965e-10	-1.34451
76052429	chr5:76052429:A:C	1.53196e-18	-4.25965e-10	-1.38468	1.99728e-13	-4.25965e-10	-1.39225	1.81694e-05	-4.25965e-10	-1.37635
76052526	chr5:76052526:A:G	1.8702e-18	-4.25965e-10	-1.18517	2.46334e-13	-4.25965e-10	-1.18251	2.19758e-05	-4.25965e-10	-1.18614
76052532	chr5:76052532:G:C	2.23686e-19	-2.07595	-1.23278	3.2172e-14	-1.99096	-1.22714	2.89135e-06	-1.96118	-1.25319
76052647	chr5:76052647:A:G	2.06724e-18	-4.25965e-10	-1.08501	2.68857e-13	-4.25965e-10	-1.09503	2.46359e-05	-4.25965e-10	-1.07188
76052780	chr5:76052780:C:A	2.29881e-18	-4.25965e-10	-0.978831	2.99124e-13	-4.25965e-10	-0.988347	2.68119e-05	-4.25965e-10	-0.98724
76052916	chr5:76052916:G:A	6.46327e-19	-2.00924	-0.238434	1.00483e-13	-1.82764	-0.251573	8.16029e-06	-1.91076	-0.266045
76053255	chr5:76053255:T:C	6.0368e-19	-2.01767	-0.298261	9.55831e-14	-1.81921	-0.309994	7.6338e-06	-1.91827	-0.325237
76053372	chr5:76053372:C:CATCAGACCAAATATCAGAT	2.91436e-19	-2.1141	-0.930061	4.03553e-14	-2.0674	-0.924084	3.47376e-06	-2.09674	-0.934105
76053421	chr5:76053421:A:G	2.10808e-18	-4.25965e-10	-1.06545	2.76951e-13	-4.25965e-10	-1.06536	2.52054e-05	-4.25965e-10	-1.04903
76053590	chr5:76053590:A:C	2.23446e-18	-4.25965e-10	-1.00722	2.91646e-13	-4.25965e-10	-1.01366	2.60013e-05	-4.25965e-10	-1.01794
76053619	chr5:76053619:G:A	1.76334e-18	-4.25965e-10	-1.24401	2.27451e-13	-4.25965e-10	-1.26227	2.11702e-05	-4.25965e-10	-1.22349
76053650	chr5:76053650:T:C	2.13874e-18	-4.25965e-10	-1.05101	2.79271e-13	-4.25965e-10	-1.05702	2.49019e-05	-4.25965e-10	-1.06114
76054152	chr5:76054152:C:G	2.216e-18	-4.25965e-10	-1.01552	2.93581e-13	-4.25965e-10	-1.00705	2.60293e-05	-4.25965e-10	-1.01686
76054202	chr5:76054202:T:A	7.45771e-19	-2.10456	-4.01506e-10	1.02091e-13	-2.06334	-4.01506e-10	8.87063e-06	-2.09334	-4.01506e-10
76054455	chr5:76054455:T:C	1.50575e-18	-4.25965e-10	-1.40193	1.97743e-13	-4.25965e-10	-1.40224	1.78115e-05	-4.25965e-10	-1.39624
76054463	chr5:76054463:T:C	7.45016e-19	-2.10557	-4.01506e-10	1.02018e-13	-2.06406	-4.01506e-10	8.86371e-06	-2.09412	-4.01506e-10
76054468	chr5:76054468:C:G	1.57626e-18	-1.35617	-4.01506e-10	1.9884e-13	-1.3967	-4.01506e-10	2.23258e-05	-1.17035	-4.01506e-10
76054838	chr5:76054838:GTTGT:G	2.10846e-19	-1.98312	-1.38473	2.83169e-14	-1.96299	-1.38276	2.49772e-06	-1.97533	-1.38538
76055050	chr5:76055050:G:A	1.53243e-18	-4.25965e-10	-1.38437	2.01379e-13	-4.25965e-10	-1.38402	1.81292e-05	-4.25965e-10	-1.37856
76055359	chr5:76055359:G:T	2.08671e-19	-1.96204	-1.41618	3.2037e-14	-1.8061	-1.41622	2.6613e-06	-1.88092	-1.41635
76055389	chr5:76055389:T:G	1.63542e-18	-4.25965e-10	-1.31932	2.1573e-13	-4.25965e-10	-1.31518	1.92029e-05	-4.25965e-10	-1.32102
76056827	chr5:76056827:T:C	2.15622e-18	-4.25965e-10	-1.04286	2.8129e-13	-4.25965e-10	-1.04982	2.51051e-05	-4.25965e-10	-1.05302
76057031	chr5:76057031:G:T	2.10385e-18	-4.25965e-10	-1.06745	2.73436e-13	-4.25965e-10	-1.07814	2.50836e-05	-4.25965e-10	-1.05387
76057125	chr5:76057125:T:G	3.73792e-19	-1.98106	-0.814218	5.81766e-14	-1.79823	-0.827487	4.76177e-06	-1.88142	-0.834049
76057177	chr5:76057177:G:C	1.50532e-18	-4.25965e-10	-1.40221	1.9769e-13	-4.25965e-10	-1.4025	1.78056e-05	-4.25965e-10	-1.39658
76057343	chr5:76057343:A:AG	6.83648e-18	-4.25965e-10	0.11105	8.89466e-13	-4.25965e-10	0.101418	8.41973e-05	-4.25965e-10	0.157075
76057389	chr5:76057389:C:A	5.14674e-19	-2.22128	-0.254169	6.76983e-14	-2.22177	-0.252369	6.33505e-06	-2.21994	-0.210052
76057441	chr5:76057441:G:A	2.58414e-19	-1.99674	-1.16768	4.05024e-14	-1.81214	-1.1757	3.31388e-06	-1.89769	-1.18028
76057747	chr5:76057747:T:C	4.08961e-18	-4.25965e-10	-0.402773	5.41967e-13	-4.25965e-10	-0.393998	4.85899e-05	-4.25965e-10	-0.392672
76057765	chr5:76057765:T:C	1.3543e-18	-1.50794	-4.01506e-10	1.72301e-13	-1.53996	-4.01506e-10	1.88777e-05	-1.33811	-4.01506e-10
76057832	chr5:76057832:A:C	4.69361e-19	-2.21186	-0.355746	6.17426e-14	-2.21258	-0.353644	5.7037e-06	-2.22139	-0.313583
76057957	chr5:76057957:G:A	7.09259e-18	-4.25965e-10	0.147828	9.2151e-13	-4.25965e-10	0.13681	8.73946e-05	-4.25965e-10	0.194347
76057975	chr5:76057975:G:A	1.54672e-18	-4.25965e-10	-1.37508	2.03772e-13	-4.25965e-10	-1.3722	1.817e-05	-4.25965e-10	-1.37632
76058123	chr5:76058123:C:T	4.03556e-18	-4.25965e-10	-0.416077	5.32726e-13	-4.25965e-10	-0.411197	4.81083e-05	-4.25965e-10	-0.402633
76058354	chr5:76058354:C:A	1.60373e-18	-4.25965e-10	-1.33889	2.08144e-13	-4.25965e-10	-1.35097	1.91296e-05	-4.25965e-10	-1.32485
76058394	chr5:76058394:A:G	6.35753e-18	-4.25965e-10	0.0384178	8.27219e-13	-4.25965e-10	0.0288656	7.82099e-05	-4.25965e-10	0.0833085
76058735	chr5:76058735:A:G	1.48599e-18	-4.25965e-10	-1.41514	1.94924e-13	-4.25965e-10	-1.41659	1.74732e-05	-4.25965e-10	-1.41542
76059045	chr5:76059045:T:C	1.78648e-16	3.3742	-4.01506e-10	1.99401e-11	3.21128	-4.01506e-10	0.00683053	4.55307	-4.01506e-10
76059350	chr5:76059350:A:G	1.64832e-18	-4.25965e-10	-1.31146	2.13182e-13	-4.25965e-10	-1.32706	1.96484e-05	-4.25965e-10	-1.29809
76059934	chr5:76059934:A:C	1.68979e-18	-4.25965e-10	-1.28662	2.18284e-13	-4.25965e-10	-1.30341	2.01707e-05	-4.25965e-10	-1.27186
76060079	chr5:76060079:G:A	1.65485e-18	-4.25965e-10	-1.30751	2.20414e-13	-4.25965e-10	-1.2937	1.95648e-05	-4.25965e-10	-1.30235
76060351	chr5:76060351:A:G	3.6327e-19	-1.80288	-1.02095	6.13827e-14	-1.55693	-1.01514	4.95377e-06	-1.65179	-1.02414
76061045	chr5:76061045:A:T	1.58134e-18	-4.25965e-10	-1.35295	2.08373e-13	-4.25965e-10	-1.34987	1.85709e-05	-4.25965e-10	-1.35449
76062004	chr5:76062004:A:G	1.55781e-18	-4.25965e-10	-1.36794	2.03954e-13	-4.25965e-10	-1.37131	1.82628e-05	-4.25965e-10	-1.37122
76062238	chr5:76062238:G:A	1.55719e-18	-4.25965e-10	-1.36834	2.02749e-13	-4.25965e-10	-1.37724	1.85213e-05	-4.25965e-10	-1.35717
76062303	chr5:76062303:T:C	1.75226e-18	-1.25032	-4.01506e-10	2.26165e-13	-1.26794	-4.01506e-10	2.18165e-05	-1.19342	-4.01506e-10
76062642	chr5:76062642:G:GA	2.97867e-18	-4.25965e-10	-0.719746	3.95666e-13	-4.25965e-10	-0.708633	3.56575e-05	-4.25965e-10	-0.702126
76062941	chr5:76062941:T:C	2.13174e-18	-4.25965e-10	-1.05429	2.82785e-13	-4.25965e-10	-1.04452	2.5043e-05	-4.25965e-10	-1.05549
76063275	chr5:76063275:T:C	2.2109e-18	-4.25965e-10	-1.01782	2.92889e-13	-4.25965e-10	-1.00941	2.59694e-05	-4.25965e-10	-1.01917
76063314	chr5:76063314:G:A	2.09137e-18	-4.25965e-10	-1.0734	2.77303e-13	-4.25965e-10	-1.06409	2.45677e-05	-4.25965e-10	-1.07466
76063728	chr5:76063728:T:G	1.51623e-18	-4.25965e-10	-1.39499	1.99121e-13	-4.25965e-10	-1.39529	1.79551e-05	-4.25965e-10	-1.38821
76063754	chr5:76063754:A:G	4.10845e-19	-2.08873	-0.612034	5.81761e-14	-2.02423	-0.6015	4.91467e-06	-2.06109	-0.622771
76064063	chr5:76064063:C:T	2.1535e-18	-4.25965e-10	-1.04413	2.829e-13	-4.25965e-10	-1.04411	2.57606e-05	-4.25965e-10	-1.02724
76064076	chr5:76064076:G:A	4.17066e-19	-2.12254	-0.56319	5.86684e-14	-2.0651	-0.552202	4.96514e-06	-2.09744	-0.576204
76064284	chr5:76064284:A:G	4.59998e-19	-2.08586	-0.501898	6.59604e-14	-1.98879	-0.511361	5.58423e-06	-2.03222	-0.523924
76064348	chr5:76064348:C:T	1.51272e-18	-1.39732	-4.01506e-10	9.86313e-14	-2.09782	-4.01506e-10	8.99128e-06	-2.07983	-4.01506e-10
76064409	chr5:76064409:A:C	1.53967e-18	-1.37965	-4.01506e-10	1.95033e-13	-1.41603	-4.01506e-10	2.18102e-05	-1.19371	-4.01506e-10
76064548	chr5:76064548:G:A	3.61739e-19	-1.97172	-0.856333	5.68157e-14	-1.78283	-0.866557	4.62712e-06	-1.8686	-0.875555
76064844	chr5:76064844:A:G	1.5746e-18	-4.25965e-10	-1.35722	2.04871e-13	-4.25965e-10	-1.36682	1.87498e-05	-4.25965e-10	-1.3449
76064998	chr5:76064998:T:C	2.11046e-18	-4.25965e-10	-1.06432	2.80165e-13	-4.25965e-10	-1.05383	2.47507e-05	-4.25965e-10	-1.06723
76065303	chr5:76065303:T:C	2.1445e-18	-4.25965e-10	-1.04831	2.85019e-13	-4.25965e-10	-1.03665	2.51494e-05	-4.25965e-10	-1.05125
76065631	chr5:76065631:T:C	1.64604e-18	-4.25965e-10	-1.31285	2.19346e-13	-4.25965e-10	-1.29856	1.94578e-05	-4.25965e-10	-1.30784
76066664	chr5:76066664:T:C	4.49492e-19	-2.10161	-0.50925	6.39562e-14	-2.01349	-0.517512	5.43173e-06	-2.05255	-0.531278
76066736	chr5:76066736:A:G	2.80798e-18	-4.25965e-10	-0.778756	3.66748e-13	-4.25965e-10	-0.784529	3.29756e-05	-4.25965e-10	-0.780321
76066966	chr5:76066966:G:A	1.01779e-18	-2.11718	0.323593	1.44893e-13	-2.04257	0.329359	1.2025e-05	-2.07888	0.289779
76067415	chr5:76067415:GCAGT:G	2.28456e-19	-2.07184	-1.21579	3.15141e-14	-2.01729	-1.22148	2.89404e-06	-1.98859	-1.22484
76067935	chr5:76067935:T:C	3.26792e-18	-4.25965e-10	-0.62707	4.3411e-13	-4.25965e-10	-0.615905	3.92016e-05	-4.25965e-10	-0.607369
76068037	chr5:76068037:C:T	5.43848e-19	-1.02268	-1.39762	4.76584e-14	-1.42924	-1.39591	4.3403e-06	-1.41547	-1.39267
76068298	chr5:76068298:G:A	2.25848e-19	-2.09589	-1.20323	3.10183e-14	-2.04572	-1.20891	2.84056e-06	-2.01945	-1.21263
76068438	chr5:76068438:A:G	1.80871e-19	-2.10525	-1.41594	2.50252e-14	-2.05364	-1.41568	2.16262e-06	-2.08879	-1.41598
76068683	chr5:76068683:A:T	3.89512e-19	-1.9806	-0.773482	6.10025e-14	-1.79356	-0.78473	4.97447e-06	-1.87786	-0.793911
76068795	chr5:76068795:G:A	1.56756e-18	-4.25965e-10	-1.3617	2.05254e-13	-4.25965e-10	-1.36496	1.83622e-05	-4.25965e-10	-1.36579
76069737	chr5:76069737:G:T	1.4834e-18	-4.25965e-10	-1.41688	1.94927e-13	-4.25965e-10	-1.41658	1.74496e-05	-4.25965e-10	-1.41677
76069877	chr5:76069877:C:CA	5.55238e-19	-2.00103	-0.398549	8.20315e-14	-1.90043	-0.381668	6.60606e-06	-1.96302	-0.425077
76069974	chr5:76069974:C:T	8.43456e-19	-2.0331	0.0516271	1.24542e-13	-1.93626	0.0716967	1.01562e-05	-1.99267	0.0346643
76071053	chr5:76071053:G:A	3.63431e-18	-4.25965e-10	-0.520803	4.70945e-13	-4.25965e-10	-0.534463	4.23138e-05	-4.25965e-10	-0.530973
76071091	chr5:76071091:C:T	1.61468e-19	-2.21778	-1.41689	2.12868e-14	-2.21396	-1.41716	1.90048e-06	-2.21695	-1.41704
76071565	chr5:76071565:C:T	2.1636e-18	-1.03945	-4.01506e-10	3.08072e-13	-0.95887	-4.01506e-10	2.85843e-05	-0.923229	-4.01506e-10
76072835	chr5:76072835:T:C	2.85991e-18	-4.25965e-10	-0.760433	3.7204e-13	-4.25965e-10	-0.770202	3.35947e-05	-4.25965e-10	-0.761719
76072896	chr5:76072896:T:C	1.57329e-18	-4.25965e-10	-1.35806	2.07209e-13	-4.25965e-10	-1.35548	1.84789e-05	-4.25965e-10	-1.35946
76073737	chr5:76073737:A:G	6.27756e-19	-1.97074	-0.306089	9.8322e-14	-1.77565	-0.325306	7.97326e-06	-1.86404	-0.335953
76073888	chr5:76073888:A:T	2.02247e-18	-2.04171	0.934808	3.02929e-13	-1.91859	0.942886	2.42435e-05	-1.98367	0.895726
76074285	chr5:76074285:C:T	8.35528e-19	-1.99091	-4.01506e-10	1.13314e-13	-1.95904	-4.01506e-10	1.00148e-05	-1.97202	-4.01506e-10
76074346	chr5:76074346:A:T	3.97672e-18	-4.25965e-10	-0.430764	5.25715e-13	-4.25965e-10	-0.424445	4.73805e-05	-4.25965e-10	-0.417876
76074417	chr5:76074417:C:A	1.56508e-18	-4.25965e-10	-1.36328	2.0407e-13	-4.25965e-10	-1.37074	1.84156e-05	-4.25965e-10	-1.36289
76074440	chr5:76074440:T:C	2.01904e-18	-4.25965e-10	-1.1086	2.67848e-13	-4.25965e-10	-1.09879	2.3715e-05	-4.25965e-10	-1.10998
76074483	chr5:76074483:T:G	9.61458e-19	-1.97361	0.12308	1.45478e-13	-1.81791	0.108735	1.19197e-05	-1.8925	0.0946093
76074594	chr5:76074594:C:A	1.48827e-18	-4.25965e-10	-1.41361	1.95344e-13	-4.25965e-10	-1.41444	1.74872e-05	-4.25965e-10	-1.41462
76074772	chr5:76074772:A:C	6.529e-19	-1.90653	-0.331024	1.04411e-13	-1.68968	-0.351183	8.40002e-06	-1.78738	-0.360477
76074912	chr5:76074912:T:C	3.45794e-19	-2.03788	-0.835257	4.90587e-14	-1.94794	-0.848246	4.51942e-06	-1.91566	-0.852048
76075341	chr5:76075341:T:A	1.64581e-19	-2.20448	-1.41109	2.3e-14	-2.14073	-1.41298	2.04442e-06	-2.1492	-1.41178
76075380	chr5:76075380:G:T	4.44166e-19	-2.09748	-0.525298	6.27296e-14	-2.03731	-0.513063	5.29657e-06	-2.07043	-0.538595
76075880	chr5:76075880:T:C	9.66366e-19	-1.84543	-4.01506e-10	1.15946e-13	-1.93608	-4.01506e-10	1.03225e-05	-1.94176	-4.01506e-10
76076744	chr5:76076744:G:C	4.07018e-19	-1.97937	-0.730752	6.34554e-14	-1.79562	-0.74325	5.18458e-06	-1.87814	-0.752255
76076937	chr5:76076937:C:T	1.622e-18	-1.32756	-4.01506e-10	2.01735e-13	-1.38225	-4.01506e-10	1.86581e-05	-1.34981	-4.01506e-10
76076953	chr5:76076953:G:A	2.19121e-18	-4.25965e-10	-1.02677	2.87636e-13	-4.25965e-10	-1.02751	2.6218e-05	-4.25965e-10	-1.00964
76077095	chr5:76077095:A:T	2.02079e-18	-4.25965e-10	-1.10773	2.68997e-13	-4.25965e-10	-1.09451	2.37044e-05	-4.25965e-10	-1.11043
76077895	chr5:76077895:G:A	1.09748e-18	-1.71821	-4.01506e-10	9.0212e-14	-2.18704	-4.01506e-10	8.13981e-06	-2.17932	-4.01506e-10
76078042	chr5:76078042:G:C	3.13793e-19	-2.12111	-0.849131	4.55165e-14	-2.0368	-0.834325	3.78251e-06	-2.08622	-0.859474
76078294	chr5:76078294:A:G	2.1187e-18	-4.25965e-10	-1.06042	2.78345e-13	-4.25965e-10	-1.06034	2.53353e-05	-4.25965e-10	-1.04389
76078340	chr5:76078340:G:C	7.10811e-19	-2.15257	-4.01506e-10	9.64622e-14	-2.12005	-4.01506e-10	8.42985e-06	-2.14431	-4.01506e-10
76078497	chr5:76078497:T:C	1.63393e-19	-2.2115	-1.41132	2.26379e-14	-2.15649	-1.41309	2.01337e-06	-2.1643	-1.41198
76078658	chr5:76078658:G:A	1.52446e-18	-4.25965e-10	-1.38958	2.00352e-13	-4.25965e-10	-1.38913	1.78959e-05	-4.25965e-10	-1.39152
76078866	chr5:76078866:A:G	2.0206e-18	-4.25965e-10	-1.10783	2.63844e-13	-4.25965e-10	-1.11385	2.35518e-05	-4.25965e-10	-1.11689
76079024	chr5:76079024:G:A	1.49822e-18	-4.25965e-10	-1.40695	1.96532e-13	-4.25965e-10	-1.40838	1.75907e-05	-4.25965e-10	-1.40872
76079051	chr5:76079051:G:A	1.63517e-19	-2.20951	-1.41256	2.27501e-14	-2.15055	-1.41408	2.02143e-06	-2.15909	-1.41319
76079374	chr5:76079374:CAT:C	1.64717e-19	-2.20301	-1.41174	2.31164e-14	-2.1352	-1.41346	2.05223e-06	-2.14475	-1.41242
76079554	chr5:76079554:G:A	2.14286e-18	-4.25965e-10	-1.04908	2.81399e-13	-4.25965e-10	-1.04943	2.5631e-05	-4.25965e-10	-1.03229
76079583	chr5:76079583:T:C	1.59577e-18	-4.25965e-10	-1.34387	2.10144e-13	-4.25965e-10	-1.34141	1.89483e-05	-4.25965e-10	-1.33437
76080233	chr5:76080233:G:A	1.51164e-18	-4.25965e-10	-1.39803	1.9967e-13	-4.25965e-10	-1.39254	1.78238e-05	-4.25965e-10	-1.39555
76080375	chr5:76080375:A:G	1.49704e-18	-4.25965e-10	-1.40774	1.96726e-13	-4.25965e-10	-1.40739	1.76445e-05	-4.25965e-10	-1.40566
76080403	chr5:76080403:C:T	2.69227e-18	-4.25965e-10	-0.820837	3.55049e-13	-4.25965e-10	-0.816948	3.14824e-05	-4.25965e-10	-0.826658
76080426	chr5:76080426:G:A	2.00356e-18	-4.25965e-10	-1.1163	2.60447e-13	-4.25965e-10	-1.12681	2.38735e-05	-4.25965e-10	-1.10332
76080481	chr5:76080481:C:T	3.88382e-18	-4.25965e-10	-0.454404	5.16644e-13	-4.25965e-10	-0.441849	4.52e-05	-4.25965e-10	-0.46499
76080602	chr5:76080602:T:A	3.86222e-18	-4.25965e-10	-0.45998	5.0272e-13	-4.25965e-10	-0.46917	4.48669e-05	-4.25965e-10	-0.472387
76081533	chr5:76081533:A:G	1.90035e-19	-2.05459	-1.41718	2.88334e-14	-1.9106	-1.41707	2.45031e-06	-1.9627	-1.41717
76081726	chr5:76081726:G:T	4.75819e-19	-1.9563	-0.597644	7.15043e-14	-1.78672	-0.632724	6.1379e-06	-1.86585	-0.595758
76082735	chr5:76082735:G:C	4.22529e-19	-2.00605	-0.666667	6.49983e-14	-1.83638	-0.678463	5.38216e-06	-1.90919	-0.683809
76082944	chr5:76082944:G:A	5.98308e-19	-2.1306	-0.194277	8.09127e-14	-2.0877	-0.208135	7.25791e-06	-2.11461	-0.179383
76083331	chr5:76083331:CG:C	2.27103e-18	-4.25965e-10	-0.990991	3.01255e-13	-4.25965e-10	-0.981248	2.67593e-05	-4.25965e-10	-0.989205
76083335	chr5:76083335:A:G	1.70519e-19	-2.21959	-1.36054	2.29818e-14	-2.20074	-1.35376	2.03008e-06	-2.21301	-1.355
76083489	chr5:76083489:C:A	2.65293e-19	-2.04329	-1.09485	3.6162e-14	-1.99565	-1.10555	3.35738e-06	-1.95886	-1.10606
76083496	chr5:76083496:G:C	6.25384e-19	-1.85321	-0.427398	9.50979e-14	-1.69234	-0.441961	7.87561e-06	-1.7649	-0.447418
76083535	chr5:76083535:G:A	1.61661e-18	-4.25965e-10	-1.33089	2.12485e-13	-4.25965e-10	-1.33033	1.89817e-05	-4.25965e-10	-1.33261
76084279	chr5:76084279:G:A	7.17378e-19	-2.14337	-4.01506e-10	9.74453e-14	-2.10991	-4.01506e-10	8.51534e-06	-2.13422	-4.01506e-10
76084362	chr5:76084362:T:C	2.47165e-18	-4.25965e-10	-0.906336	3.27435e-13	-4.25965e-10	-0.897916	2.90759e-05	-4.25965e-10	-0.906179
76084419	chr5:76084419:C:A	2.25525e-19	-1.90758	-1.39297	3.26472e-14	-1.81142	-1.39203	3.08335e-06	-1.76347	-1.3866
76084718	chr5:76084718:C:T	1.4939e-18	-4.25965e-10	-1.40983	1.96308e-13	-4.25965e-10	-1.40952	1.75238e-05	-4.25965e-10	-1.41253
76084778	chr5:76084778:C:G	1.70384e-18	-4.25965e-10	-1.27834	2.22045e-13	-4.25965e-10	-1.28632	1.99573e-05	-4.25965e-10	-1.28249
76084790	chr5:76084790:C:T	1.08561e-18	-1.72908	-4.01506e-10	1.29099e-13	-1.82862	-4.01506e-10	1.15203e-05	-1.83197	-4.01506e-10
76085978	chr5:76085978:C:A	4.60184e-19	-1.96909	-0.618259	7.04147e-14	-1.80474	-0.630064	5.86776e-06	-1.8695	-0.637119
76086068	chr5:76086068:C:A	4.79946e-19	-1.96796	-0.577347	7.32554e-14	-1.80583	-0.589423	6.12077e-06	-1.86771	-0.596689
76086134	chr5:76086134:C:T	1.52285e-18	-1.39064	-4.01506e-10	2.03197e-13	-1.37503	-4.01506e-10	1.86252e-05	-1.35157	-4.01506e-10
76086152	chr5:76086152:C:T	1.73673e-18	-4.25965e-10	-1.25922	2.27961e-13	-4.25965e-10	-1.26003	2.03781e-05	-4.25965e-10	-1.26162
76086481	chr5:76086481:C:T	2.52839e-18	-4.25965e-10	-0.883638	3.35663e-13	-4.25965e-10	-0.873097	2.96923e-05	-4.25965e-10	-0.885198
76086587	chr5:76086587:A:G	1.59486e-18	-4.25965e-10	-1.34443	2.0982e-13	-4.25965e-10	-1.34295	1.89103e-05	-4.25965e-10	-1.33638
76086647	chr5:76086647:G:A	1.71461e-18	-4.25965e-10	-1.27204	2.25424e-13	-4.25965e-10	-1.27122	2.01808e-05	-4.25965e-10	-1.27136
76086650	chr5:76086650:T:C	1.69136e-18	-4.25965e-10	-1.28569	2.22438e-13	-4.25965e-10	-1.28456	2.0147e-05	-4.25965e-10	-1.27303
76086850	chr5:76086850:A:T	2.0154e-18	-4.25965e-10	-1.11041	2.67823e-13	-4.25965e-10	-1.09888	2.37058e-05	-4.25965e-10	-1.11037
76087591	chr5:76087591:T:C	1.49147e-18	-4.25965e-10	-1.41146	1.9588e-13	-4.25965e-10	-1.4117	1.75136e-05	-4.25965e-10	-1.41311
76087917	chr5:76087917:T:C	2.08844e-18	-4.25965e-10	-1.07481	2.7245e-13	-4.25965e-10	-1.08175	2.43515e-05	-4.25965e-10	-1.08349
76088419	chr5:76088419:G:A	5.61841e-19	-2.07936	-0.308398	7.47047e-14	-2.07577	-0.299891	6.53781e-06	-2.13408	-0.264401
76088427	chr5:76088427:A:G	6.01503e-19	-1.73516	-0.584382	1.00519e-13	-1.48045	-0.598414	8.09195e-06	-1.58021	-0.605012
76088617	chr5:76088617:C:T	7.22868e-19	-1.71429	-0.421466	1.15853e-13	-1.50048	-0.436407	9.42623e-06	-1.58941	-0.443186
76089253	chr5:76089253:C:T	7.15617e-19	-2.14583	-4.01506e-10	9.68318e-14	-2.11623	-4.01506e-10	8.43636e-06	-2.14354	-4.01506e-10
76090181	chr5:76090181:A:G	7.70418e-19	-2.07204	-4.01506e-10	1.07268e-13	-2.01387	-4.01506e-10	9.20909e-06	-2.0559	-4.01506e-10
76091088	chr5:76091088:G:A	1.64028e-18	-4.25965e-10	-1.31636	2.16171e-13	-4.25965e-10	-1.31313	1.95053e-05	-4.25965e-10	-1.3054
76091489	chr5:76091489:G:A	1.10537e-18	-1.71104	-4.01506e-10	1.25857e-13	-1.85406	-4.01506e-10	1.11581e-05	-1.86392	-4.01506e-10
76091698	chr5:76091698:T:G	3.35798e-19	-1.98684	-0.915631	5.01292e-14	-1.84601	-0.92859	4.6757e-06	-1.79847	-0.93524
76091765	chr5:76091765:G:C	1.63559e-18	-4.25965e-10	-1.31922	2.15516e-13	-4.25965e-10	-1.31617	1.94453e-05	-4.25965e-10	-1.30848
76092093	chr5:76092093:C:T	8.1609e-19	-2.01445	-4.01506e-10	8.81406e-14	-2.21027	-4.01506e-10	7.8556e-06	-2.21486	-4.01506e-10
76092487	chr5:76092487:T:C	1.66694e-18	-4.25965e-10	-1.30024	2.19284e-13	-4.25965e-10	-1.29883	1.9799e-05	-4.25965e-10	-1.29045
76092592	chr5:76092592:A:G	6.91887e-19	-2.17955	-4.01506e-10	9.35238e-14	-2.15099	-4.01506e-10	7.82731e-06	-2.21847	-4.01506e-10
76092769	chr5:76092769:C:T	2.01126e-19	-2.00895	-1.40609	2.89363e-14	-1.9176	-1.40651	2.70803e-06	-1.87129	-1.40858
76093009	chr5:76093009:C:T	5.1922e-19	-2.12665	-0.340003	6.81677e-14	-2.12658	-0.340649	6.13677e-06	-2.1637	-0.29809
76093759	chr5:76093759:T:G	1.67725e-18	-4.25965e-10	-1.29407	2.16586e-13	-4.25965e-10	-1.31122	2.0005e-05	-4.25965e-10	-1.28011
76093831	chr5:76093831:T:C	1.49375e-18	-4.25965e-10	-1.40994	1.96164e-13	-4.25965e-10	-1.41025	1.75364e-05	-4.25965e-10	-1.41181
76094015	chr5:76094015:A:C	4.52908e-19	-1.95773	-0.645554	6.40903e-14	-1.86711	-0.661803	6.04442e-06	-1.81448	-0.662467
76094760	chr5:76094760:A:G	1.85089e-18	-4.25965e-10	-1.19555	2.43466e-13	-4.25965e-10	-1.19423	2.17877e-05	-4.25965e-10	-1.19474
76095768	chr5:76095768:G:T	1.61175e-18	-4.25965e-10	-1.3339	2.12088e-13	-4.25965e-10	-1.3322	1.91214e-05	-4.25965e-10	-1.32528
76096173	chr5:76096173:G:A	2.41022e-18	-4.25965e-10	-0.931503	3.19873e-13	-4.25965e-10	-0.92128	2.83106e-05	-4.25965e-10	-0.93285
76096225	chr5:76096225:T:C	7.4022e-19	-1.65798	-0.454053	1.26067e-13	-1.3848	-0.467595	1.00204e-05	-1.49495	-0.476518
76096519	chr5:76096519:T:C	2.9255e-19	-2.04644	-0.993901	4.20615e-14	-1.94999	-1.00008	3.88379e-06	-1.90728	-1.01199
76096546	chr5:76096546:G:C	1.62294e-19	-2.21279	-1.41677	2.12222e-14	-2.21741	-1.41675	1.89845e-06	-2.21805	-1.417
76096767	chr5:76096767:C:T	2.53644e-19	-1.97256	-1.21049	3.70375e-14	-1.86249	-1.21479	3.39917e-06	-1.83022	-1.22233
76096957	chr5:76096957:G:A	2.66319e-19	-1.94511	-1.18918	3.90483e-14	-1.83122	-1.19319	3.58771e-06	-1.79691	-1.20166
76097297	chr5:76097297:T:C	1.00207e-18	-1.77996	-0.029188	1.58497e-13	-1.57943	-0.0440429	1.30357e-05	-1.66565	-0.0427455
76097392	chr5:76097392:G:A	5.25864e-19	-1.67874	-0.775199	8.93084e-14	-1.41012	-0.786987	7.11634e-06	-1.51584	-0.797856
76097429	chr5:76097429:C:T	9.44567e-19	-1.81452	-0.0537333	1.48222e-13	-1.62383	-0.0666595	1.22069e-05	-1.70586	-0.0682234
76097465	chr5:76097465:G:C	4.69841e-19	-2.0995	-0.467088	6.16431e-14	-2.09898	-0.468861	5.50393e-06	-2.14276	-0.427869
76097793	chr5:76097793:C:T	3.09024e-19	-1.92084	-1.06472	4.27349e-14	-1.86059	-1.07359	3.94533e-06	-1.82808	-1.07547
76097813	chr5:76097813:G:C	4.89016e-19	-1.93701	-0.589571	6.74028e-14	-1.87556	-0.602961	6.20953e-06	-1.84273	-0.607271
76099076	chr5:76099076:T:C	7.07921e-19	-2.15665	-4.01506e-10	9.17447e-14	-2.17019	-4.01506e-10	8.33226e-06	-2.15595	-4.01506e-10
76099900	chr5:76099900:T:C	3.9321e-19	-1.98248	-0.762159	5.53249e-14	-1.89862	-0.777358	5.18846e-06	-1.85162	-0.778034
76099991	chr5:76099991:G:A	4.22132e-19	-2.10177	-0.571884	5.50913e-14	-2.1123	-0.567911	4.88781e-06	-2.15565	-0.533695
76100372	chr5:76100372:A:G	1.81775e-18	-4.25965e-10	-1.21362	2.39459e-13	-4.25965e-10	-1.21082	2.13927e-05	-4.25965e-10	-1.21304
76100411	chr5:76100411:A:G	9.47156e-19	-1.80934	-0.0561713	1.50121e-13	-1.60495	-0.0728121	1.23395e-05	-1.69269	-0.0705888
76100902	chr5:76100902:T:C	5.23964e-19	-2.16148	-0.296078	7.14022e-14	-2.1126	-0.308276	6.15976e-06	-2.16597	-0.29208
76100948	chr5:76100948:C:T	2.54825e-18	-4.25965e-10	-0.875814	3.38258e-13	-4.25965e-10	-0.865396	2.99316e-05	-4.25965e-10	-0.877171
76100983	chr5:76100983:T:C	1.95643e-18	-4.25965e-10	-1.1401	2.60097e-13	-4.25965e-10	-1.12815	2.32358e-05	-4.25965e-10	-1.13039
76101027	chr5:76101027:A:G	1.57839e-18	-4.25965e-10	-1.35482	2.09869e-13	-4.25965e-10	-1.34272	1.84463e-05	-4.25965e-10	-1.36123
76101085	chr5:76101085:GA:G	5.23855e-19	-2.10946	-0.3483	6.80948e-14	-2.12166	-0.346647	6.09866e-06	-2.16157	-0.306452
76101931	chr5:76101931:A:G	2.01651e-18	-4.25965e-10	-1.10985	2.68248e-13	-4.25965e-10	-1.09729	2.39642e-05	-4.25965e-10	-1.09952
76102038	chr5:76102038:C:A	1.78544e-18	-4.25965e-10	-1.23156	2.34295e-13	-4.25965e-10	-1.23262	2.12693e-05	-4.25965e-10	-1.21882
76102695	chr5:76102695:A:G	7.15254e-19	-2.14634	-4.01506e-10	9.37464e-14	-2.14861	-4.01506e-10	8.49306e-06	-2.13684	-4.01506e-10
76102734	chr5:76102734:C:G	2.49953e-18	-4.25965e-10	-0.89512	3.31756e-13	-4.25965e-10	-0.884803	2.94464e-05	-4.25965e-10	-0.893517
76102766	chr5:76102766:A:G	1.72943e-19	-2.20949	-1.35652	2.24797e-14	-2.22115	-1.35544	2.01465e-06	-2.22117	-1.35447
76102802	chr5:76102802:C:T	1.6181e-18	-4.25965e-10	-1.32997	2.12978e-13	-4.25965e-10	-1.32801	1.90378e-05	-4.25965e-10	-1.32966
76102803	chr5:76102803:G:A	2.51108e-18	-4.25965e-10	-0.890509	3.3502e-13	-4.25965e-10	-0.875012	2.96282e-05	-4.25965e-10	-0.887359
76103578	chr5:76103578:G:T	2.32844e-18	-4.25965e-10	-0.966022	3.09208e-13	-4.25965e-10	-0.95519	2.73003e-05	-4.25965e-10	-0.969188
76103673	chr5:76103673:C:T	1.04558e-18	-1.76665	-4.01506e-10	8.82181e-14	-2.20939	-4.01506e-10	7.93426e-06	-2.2049	-4.01506e-10
76103912	chr5:76103912:A:G	1.9962e-18	-4.25965e-10	-1.11998	2.60528e-13	-4.25965e-10	-1.12649	2.32715e-05	-4.25965e-10	-1.12886
76104058	chr5:76104058:A:T	1.8332e-19	-2.21816	-1.28958	2.55056e-14	-2.1673	-1.28301	2.26176e-06	-2.17153	-1.28841
76104120	chr5:76104120:G:A	2.53963e-18	-4.25965e-10	-0.879204	3.36315e-13	-4.25965e-10	-0.871157	2.98224e-05	-4.25965e-10	-0.880826
76104122	chr5:76104122:G:T	2.09398e-18	-4.25965e-10	-1.07216	2.74716e-13	-4.25965e-10	-1.07347	2.50183e-05	-4.25965e-10	-1.05648
76104196	chr5:76104196:G:A	2.21195e-19	-1.90786	-1.41208	3.39433e-14	-1.75308	-1.41143	3.16809e-06	-1.71347	-1.40949
76104642	chr5:76104642:C:G	4.20198e-19	-1.26787	-1.41038	6.68886e-14	-1.07318	-1.41299	5.52956e-06	-1.15317	-1.41281
76104684	chr5:76104684:C:T	2.43535e-18	-4.25965e-10	-0.921133	3.23023e-13	-4.25965e-10	-0.911479	2.86888e-05	-4.25965e-10	-0.919582
76105702	chr5:76105702:C:T	3.06713e-19	-1.79819	-1.19487	4.54949e-14	-1.67581	-1.1958	4.27157e-06	-1.6386	-1.1855
76105912	chr5:76105912:A:G	1.72232e-19	-2.20798	-1.36216	2.44183e-14	-2.13616	-1.35771	2.16229e-06	-2.14379	-1.36113
76106210	chr5:76106210:G:A	6.80909e-19	-2.19555	-4.01506e-10	8.92832e-14	-2.19739	-4.01506e-10	8.04085e-06	-2.19155	-4.01506e-10
76106485	chr5:76106485:C:T	1.98859e-18	-4.25965e-10	-1.1238	2.63835e-13	-4.25965e-10	-1.11388	2.34635e-05	-4.25965e-10	-1.12064
76106775	chr5:76106775:A:G	1.6149e-18	-4.25965e-10	-1.33195	2.09012e-13	-4.25965e-10	-1.34681	1.92176e-05	-4.25965e-10	-1.32026
76107017	chr5:76107017:A:G	4.18425e-19	-1.81668	-0.8658	6.71314e-14	-1.60778	-0.874775	5.47592e-06	-1.69617	-0.879561
76107115	chr5:76107115:A:G	3.50664e-19	-2.05419	-0.804954	4.88241e-14	-1.98389	-0.817088	4.55349e-06	-1.9396	-0.820597
76107566	chr5:76107566:A:G	2.26769e-19	-1.92506	-1.36999	3.47936e-14	-1.76766	-1.37211	3.21998e-06	-1.72957	-1.37714
76107628	chr5:76107628:C:T	1.57724e-18	-4.25965e-10	-1.35554	2.04617e-13	-4.25965e-10	-1.36806	1.87388e-05	-4.25965e-10	-1.34549
76108312	chr5:76108312:A:C	2.09423e-19	-1.9942	-1.38042	3.16547e-14	-1.85184	-1.38248	2.96323e-06	-1.80306	-1.38674
76108625	chr5:76108625:G:A	2.84905e-18	-4.25965e-10	-0.764237	3.83725e-13	-4.25965e-10	-0.739278	3.37386e-05	-4.25965e-10	-0.757446
76108930	chr5:76108930:G:A	2.86093e-19	-1.86782	-1.19484	4.09319e-14	-1.77354	-1.20376	3.82401e-06	-1.73156	-1.20323
76109212	chr5:76109212:A:G	4.41037e-19	-2.1156	-0.514252	5.88541e-14	-2.1056	-0.50854	5.16683e-06	-2.15903	-0.474797
76109267	chr5:76109267:TGCAAAGG:T	1.61507e-18	-4.25965e-10	-1.33184	2.12564e-13	-4.25965e-10	-1.32996	1.91628e-05	-4.25965e-10	-1.32311
76109432	chr5:76109432:A:G	2.28814e-18	-4.25965e-10	-0.983483	3.03311e-13	-4.25965e-10	-0.974446	2.69496e-05	-4.25965e-10	-0.982118
76109830	chr5:76109830:A:T	2.31732e-18	-4.25965e-10	-0.97081	3.03068e-13	-4.25965e-10	-0.975247	2.71399e-05	-4.25965e-10	-0.975081
76110268	chr5:76110268:A:T	3.25412e-19	-2.1701	-0.763785	4.48718e-14	-2.14142	-0.743977	3.82822e-06	-2.18331	-0.750373
76110520	chr5:76110520:C:T	4.92662e-19	-1.97929	-0.539866	6.84604e-14	-1.91587	-0.547079	6.35594e-06	-1.86975	-0.556944
76110545	chr5:76110545:G:A	7.51334e-19	-2.09713	-4.01506e-10	1.01803e-13	-2.06616	-4.01506e-10	8.93195e-06	-2.08645	-4.01506e-10
76110882	chr5:76110882:A:G	2.16801e-18	-4.25965e-10	-1.03741	2.89084e-13	-4.25965e-10	-1.02249	2.55198e-05	-4.25965e-10	-1.03663
76111201	chr5:76111201:A:G	1.60954e-18	-4.25965e-10	-1.33527	2.12628e-13	-4.25965e-10	-1.32966	1.89951e-05	-4.25965e-10	-1.33191
76111299	chr5:76111299:T:C	3.58276e-19	-2.14365	-0.694027	4.79238e-14	-2.12554	-0.694052	4.24339e-06	-2.17208	-0.658649
76111355	chr5:76111355:T:C	1.71821e-18	-4.25965e-10	-1.26994	2.27008e-13	-4.25965e-10	-1.26422	2.03379e-05	-4.25965e-10	-1.2636
76111556	chr5:76111556:T:C	2.79389e-19	-1.96629	-1.12008	3.99771e-14	-1.8874	-1.1135	3.64228e-06	-1.84343	-1.14005
76111606	chr5:76111606:G:A	1.55603e-18	-4.25965e-10	-1.36909	2.02137e-13	-4.25965e-10	-1.38026	1.84573e-05	-4.25965e-10	-1.36063
76111726	chr5:76111726:C:T	3.6369e-19	-2.20046	-0.622215	4.76535e-14	-2.19955	-0.625699	4.37177e-06	-2.21534	-0.585575
76111766	chr5:76111766:T:G	1.56496e-18	-4.25965e-10	-1.36336	2.06086e-13	-4.25965e-10	-1.36091	1.84162e-05	-4.25965e-10	-1.36286
76111842	chr5:76111842:A:G	2.93429e-19	-1.80023	-1.23712	4.65445e-14	-1.59973	-1.24906	4.16834e-06	-1.59848	-1.25009
76112410	chr5:76112410:T:C	3.52116e-19	-1.79456	-1.06046	5.8286e-14	-1.54692	-1.07692	4.64029e-06	-1.66391	-1.0774
76112924	chr5:76112924:G:T	1.48914e-18	-4.25965e-10	-1.41303	1.96371e-13	-4.25965e-10	-1.4092	1.74883e-05	-4.25965e-10	-1.41456
76113030	chr5:76113030:T:C	9.54344e-19	-1.85795	-4.01506e-10	1.36922e-13	-1.76979	-4.01506e-10	1.194e-05	-1.7962	-4.01506e-10
76113083	chr5:76113083:C:T	1.74038e-19	-2.19924	-1.36046	2.23592e-14	-2.20837	-1.3736	2.07497e-06	-2.18932	-1.35682
76113750	chr5:76113750:G:A	6.62978e-18	0.08035	-4.01506e-10	7.53157e-13	-0.0649293	-4.01506e-10	6.98076e-05	-0.0303444	-4.01506e-10
76113993	chr5:76113993:G:A	1.62384e-19	-2.21455	-1.41447	2.16892e-14	-2.19781	-1.41458	1.91228e-06	-2.21486	-1.41294
76114075	chr5:76114075:C:T	1.63356e-18	-4.25965e-10	-1.32046	2.16876e-13	-4.25965e-10	-1.30988	1.9079e-05	-4.25965e-10	-1.3275
76114170	chr5:76114170:A:G	1.62125e-19	-2.22042	-1.41019	2.21204e-14	-2.18239	-1.41031	1.94075e-06	-2.20519	-1.40783
76114541	chr5:76114541:C:T	1.90204e-18	-4.25965e-10	-1.1683	2.48864e-13	-4.25965e-10	-1.1723	2.24686e-05	-4.25965e-10	-1.16397
76114686	chr5:76114686:G:A	2.51382e-19	-1.86933	-1.32267	3.51956e-14	-1.80122	-1.32706	3.25628e-06	-1.76753	-1.32797
76114690	chr5:76114690:A:G	1.99552e-18	-4.25965e-10	-1.12032	2.65079e-13	-4.25965e-10	-1.10918	2.35848e-05	-4.25965e-10	-1.11548
76114806	chr5:76114806:C:A	6.60916e-19	-1.41094	-0.814407	1.02662e-13	-1.21383	-0.843936	9.26466e-06	-1.21482	-0.835064
76114886	chr5:76114886:C:A	1.95949e-18	-4.25965e-10	-1.13854	2.60141e-13	-4.25965e-10	-1.12798	2.31565e-05	-4.25965e-10	-1.13381
76115073	chr5:76115073:A:G	2.60106e-19	-2.14703	-1.01086	3.66951e-14	-2.06218	-1.02438	3.32807e-06	-2.04681	-1.02688
76115097	chr5:76115097:T:C	1.48476e-18	-4.25965e-10	-1.41597	1.94981e-13	-4.25965e-10	-1.4163	1.74602e-05	-4.25965e-10	-1.41616
76115171	chr5:76115171:G:A	1.94084e-18	-4.25965e-10	-1.1481	2.53611e-13	-4.25965e-10	-1.1534	2.29316e-05	-4.25965e-10	-1.14357
76115265	chr5:76115265:C:T	1.78817e-18	-4.25965e-10	-1.23003	2.36184e-13	-4.25965e-10	-1.22459	2.13461e-05	-4.25965e-10	-1.21522
76115610	chr5:76115610:G:A	1.51754e-18	-4.25965e-10	-1.39413	1.99668e-13	-4.25965e-10	-1.39255	1.79257e-05	-4.25965e-10	-1.38985
76116304	chr5:76116304:G:A	2.59896e-19	-1.78147	-1.37722	4.03479e-14	-1.61025	-1.38141	3.60411e-06	-1.60977	-1.38425
76116593	chr5:76116593:C:T	2.59753e-19	-1.79267	-1.36658	3.97321e-14	-1.63182	-1.37522	3.57443e-06	-1.63102	-1.37126
76116828	chr5:76116828:G:A	1.54828e-18	-4.25965e-10	-1.37408	2.0231e-13	-4.25965e-10	-1.3794	1.81715e-05	-4.25965e-10	-1.37624
76117038	chr5:76117038:T:C	1.90504e-18	-4.25965e-10	-1.16672	2.52502e-13	-4.25965e-10	-1.15779	2.23698e-05	-4.25965e-10	-1.16838
76117068	chr5:76117068:C:T	1.54265e-18	-4.25965e-10	-1.37772	2.0167e-13	-4.25965e-10	-1.38257	1.81135e-05	-4.25965e-10	-1.37943
76117087	chr5:76117087:C:G	1.52325e-18	-4.25965e-10	-1.39038	1.99015e-13	-4.25965e-10	-1.39582	1.80304e-05	-4.25965e-10	-1.38403
76117179	chr5:76117179:A:C	1.93591e-18	-4.25965e-10	-1.15065	2.56995e-13	-4.25965e-10	-1.14015	2.281e-05	-4.25965e-10	-1.14889
76117212	chr5:76117212:A:G	6.69883e-19	-2.21187	-4.01506e-10	8.93797e-14	-2.19631	-4.01506e-10	7.81315e-06	-2.22028	-4.01506e-10
76117400	chr5:76117400:C:T	2.99301e-18	-4.25965e-10	-0.714943	3.97805e-13	-4.25965e-10	-0.703242	3.55644e-05	-4.25965e-10	-0.704743
76117461	chr5:76117461:A:G	1.9062e-18	-4.25965e-10	-1.16611	2.52451e-13	-4.25965e-10	-1.15799	2.23821e-05	-4.25965e-10	-1.16782
76117825	chr5:76117825:G:T	1.96346e-18	-4.25965e-10	-1.13652	2.60223e-13	-4.25965e-10	-1.12766	2.30516e-05	-4.25965e-10	-1.13835
76118096	chr5:76118096:C:G	3.05655e-18	-4.25965e-10	-0.693934	4.00738e-13	-4.25965e-10	-0.695895	3.55564e-05	-4.25965e-10	-0.704968
76118125	chr5:76118125:C:T	1.95681e-18	-4.25965e-10	-1.13991	2.5921e-13	-4.25965e-10	-1.13156	2.29753e-05	-4.25965e-10	-1.14167
76118613	chr5:76118613:G:A	1.90463e-18	-4.25965e-10	-1.16693	2.52221e-13	-4.25965e-10	-1.1589	2.23651e-05	-4.25965e-10	-1.16859
76118682	chr5:76118682:AT:A	1.61544e-18	-4.25965e-10	-1.33162	2.12936e-13	-4.25965e-10	-1.32821	1.90149e-05	-4.25965e-10	-1.33086
76118797	chr5:76118797:T:C	1.91557e-18	-4.25965e-10	-1.16121	2.53688e-13	-4.25965e-10	-1.1531	2.24929e-05	-4.25965e-10	-1.16289
76119115	chr5:76119115:C:T	1.93134e-18	-4.25965e-10	-1.15301	2.55808e-13	-4.25965e-10	-1.14478	2.26776e-05	-4.25965e-10	-1.15471
76119156	chr5:76119156:T:C	1.96485e-18	-4.25965e-10	-1.13581	2.60333e-13	-4.25965e-10	-1.12724	2.30699e-05	-4.25965e-10	-1.13756
76119167	chr5:76119167:T:C	2.00029e-18	-4.25965e-10	-1.11793	2.65078e-13	-4.25965e-10	-1.10918	2.34839e-05	-4.25965e-10	-1.11977
76119373	chr5:76119373:GA:G	1.79431e-18	-4.25965e-10	-1.2266	2.38014e-13	-4.25965e-10	-1.21688	2.10098e-05	-4.25965e-10	-1.2311
76119392	chr5:76119392:A:G	1.94617e-18	-4.25965e-10	-1.14536	2.57765e-13	-4.25965e-10	-1.13715	2.28511e-05	-4.25965e-10	-1.14709
76119493	chr5:76119493:T:C	3.59371e-19	-1.93827	-0.89635	5.23554e-14	-1.82435	-0.906794	4.7657e-06	-1.80356	-0.911082
76119553	chr5:76119553:A:G	2.44122e-18	-4.25965e-10	-0.918726	3.25082e-13	-4.25965e-10	-0.905127	2.87321e-05	-4.25965e-10	-0.918071
76119566	chr5:76119566:C:T	1.94289e-18	-4.25965e-10	-1.14705	2.57302e-13	-4.25965e-10	-1.13895	2.28129e-05	-4.25965e-10	-1.14876
76119584	chr5:76119584:T:G	1.96027e-18	-4.25965e-10	-1.13814	2.6021e-13	-4.25965e-10	-1.12771	2.31003e-05	-4.25965e-10	-1.13624
76120013	chr5:76120013:T:G	3.69555e-19	-1.92914	-0.877535	5.49907e-14	-1.78196	-0.900085	5.01336e-06	-1.76926	-0.894723
76120167	chr5:76120167:T:C	2.14887e-18	-4.25965e-10	-1.04628	2.86298e-13	-4.25965e-10	-1.03217	2.54204e-05	-4.25965e-10	-1.04053
76120170	chr5:76120170:C:G	1.9555e-18	-4.25965e-10	-1.14058	2.59043e-13	-4.25965e-10	-1.13221	2.2961e-05	-4.25965e-10	-1.14229
76120389	chr5:76120389:T:C	9.48603e-18	-4.25965e-10	0.438598	1.32173e-12	-4.25965e-10	0.497496	0.000114137	-4.25965e-10	0.461312
76120408	chr5:76120408:G:A	2.80632e-19	-1.8357	-1.24623	3.94582e-14	-1.76113	-1.25283	3.6644e-06	-1.72389	-1.25353
76120455	chr5:76120455:A:G	2.34887e-19	-1.84772	-1.41215	3.69022e-14	-1.67054	-1.41039	3.40249e-06	-1.64216	-1.40942
76120465	chr5:76120465:C:T	2.06774e-18	-4.25965e-10	-1.08476	2.74572e-13	-4.25965e-10	-1.07399	2.4336e-05	-4.25965e-10	-1.08413
76120945	chr5:76120945:T:C	1.76427e-18	-4.25965e-10	-1.24349	2.3282e-13	-4.25965e-10	-1.23894	2.10482e-05	-4.25965e-10	-1.22927
76120946	chr5:76120946:A:G	1.89982e-18	-4.25965e-10	-1.16946	2.50625e-13	-4.25965e-10	-1.16525	2.27326e-05	-4.25965e-10	-1.15229
76121309	chr5:76121309:C:T	2.168e-18	-4.25965e-10	-1.03742	2.85782e-13	-4.25965e-10	-1.03398	2.52243e-05	-4.25965e-10	-1.04828
76121311	chr5:76121311:C:T	1.70198e-18	-4.25965e-10	-1.27943	2.23921e-13	-4.25965e-10	-1.27791	1.98879e-05	-4.25965e-10	-1.28597
76121348	chr5:76121348:C:G	2.43364e-19	-1.88868	-1.33574	3.77673e-14	-1.71751	-1.34025	3.3664e-06	-1.71615	-1.34609
76121389	chr5:76121389:A:T	2.15692e-18	-4.25965e-10	-1.04254	2.85211e-13	-4.25965e-10	-1.03597	2.53282e-05	-4.25965e-10	-1.04417
76121396	chr5:76121396:G:T	1.56768e-18	-4.25965e-10	-1.36163	2.08392e-13	-4.25965e-10	-1.34978	1.83588e-05	-4.25965e-10	-1.36598
76121509	chr5:76121509:G:A	7.10748e-19	-2.15266	-4.01506e-10	9.78122e-14	-2.10615	-4.01506e-10	8.58617e-06	-2.12593	-4.01506e-10
76121581	chr5:76121581:A:C	3.56891e-18	-4.25965e-10	-0.538961	4.67873e-13	-4.25965e-10	-0.541006	4.1501e-05	-4.25965e-10	-0.550369
76121591	chr5:76121591:A:T	2.01861e-18	-4.25965e-10	-1.10881	2.64143e-13	-4.25965e-10	-1.11271	2.38568e-05	-4.25965e-10	-1.10402
76121845	chr5:76121845:G:A	2.07226e-18	-4.25965e-10	-1.08258	2.7121e-13	-4.25965e-10	-1.08631	2.45017e-05	-4.25965e-10	-1.07734
76121850	chr5:76121850:A:G	2.16675e-19	-2.07327	-1.26731	3.19184e-14	-1.94617	-1.27986	2.91653e-06	-1.92756	-1.27813
76121945	chr5:76121945:A:G	8.44212e-19	-1.98057	-4.01506e-10	1.14312e-13	-1.95028	-4.01506e-10	1.09369e-05	-1.88395	-4.01506e-10
76122084	chr5:76122084:A:C	3.39336e-19	-1.916	-0.975989	4.94876e-14	-1.79223	-0.995249	4.59455e-06	-1.76002	-0.991196
76122615	chr5:76122615:G:C	1.89831e-18	-4.25965e-10	-1.17026	2.48434e-13	-4.25965e-10	-1.17403	2.24246e-05	-4.25965e-10	-1.16593
76122617	chr5:76122617:C:A	2.61764e-19	-1.95408	-1.19746	4.39801e-14	-1.69102	-1.21445	3.43523e-06	-1.83131	-1.2107
76122636	chr5:76122636:C:T	1.84068e-18	-4.25965e-10	-1.20109	2.40998e-13	-4.25965e-10	-1.20441	2.17378e-05	-4.25965e-10	-1.19704
76122726	chr5:76122726:G:T	7.97633e-19	-2.03733	-4.01506e-10	1.04328e-13	-2.04166	-4.01506e-10	9.46049e-06	-2.02896	-4.01506e-10
76122812	chr5:76122812:A:T	2.89166e-18	-0.749393	-4.01506e-10	3.36742e-13	-0.869886	-4.01506e-10	2.85842e-05	-0.923233	-4.01506e-10
76123063	chr5:76123063:G:T	2.1603e-18	-4.25965e-10	-1.04097	2.79251e-13	-4.25965e-10	-1.05709	2.57685e-05	-4.25965e-10	-1.02693
76123337	chr5:76123337:A:C	1.5373e-18	-4.25965e-10	-1.38119	2.01872e-13	-4.25965e-10	-1.38157	1.81334e-05	-4.25965e-10	-1.37833
76123408	chr5:76123408:A:G	2.10869e-18	-4.25965e-10	-1.06516	2.75688e-13	-4.25965e-10	-1.06993	2.49335e-05	-4.25965e-10	-1.05987
76123442	chr5:76123442:C:G	6.76228e-19	-2.20245	-4.01506e-10	9.07493e-14	-2.1811	-4.01506e-10	7.79872e-06	-2.22213	-4.01506e-10
76123478	chr5:76123478:A:G	1.93078e-18	-4.25965e-10	-1.1533	2.52612e-13	-4.25965e-10	-1.15735	2.28125e-05	-4.25965e-10	-1.14878
76123643	chr5:76123643:T:A	1.96807e-18	-4.25965e-10	-1.13417	2.62342e-13	-4.25965e-10	-1.11955	2.30523e-05	-4.25965e-10	-1.13832
76123756	chr5:76123756:G:A	1.95949e-18	-4.25965e-10	-1.13854	2.60141e-13	-4.25965e-10	-1.12798	2.31565e-05	-4.25965e-10	-1.13381
76123960	chr5:76123960:T:G	2.03296e-18	-4.25965e-10	-1.10173	2.65854e-13	-4.25965e-10	-1.10626	2.40323e-05	-4.25965e-10	-1.09669
76124208	chr5:76124208:C:A	8.11206e-19	-2.02046	-4.01506e-10	1.03384e-13	-2.05075	-4.01506e-10	9.40934e-06	-2.03438	-4.01506e-10
76124337	chr5:76124337:T:G	1.95184e-18	-4.25965e-10	-1.14245	2.55493e-13	-4.25965e-10	-1.14601	2.30627e-05	-4.25965e-10	-1.13787
76124413	chr5:76124413:A:G	4.46657e-18	-4.25965e-10	-0.314601	5.70616e-13	-4.25965e-10	-0.342487	5.20078e-05	-4.25965e-10	-0.324693
76124501	chr5:76124501:G:T	1.96611e-18	-4.25965e-10	-1.13517	2.5734e-13	-4.25965e-10	-1.13881	2.32329e-05	-4.25965e-10	-1.13052
76124568	chr5:76124568:A:G	2.03588e-18	-4.25965e-10	-1.10029	2.66259e-13	-4.25965e-10	-1.10473	2.40667e-05	-4.25965e-10	-1.09526
76124916	chr5:76124916:A:C	1.48296e-18	-4.25965e-10	-1.41718	1.94951e-13	-4.25965e-10	-1.41646	1.74456e-05	-4.25965e-10	-1.417
76124928	chr5:76124928:T:C	1.52554e-18	-4.25965e-10	-1.38887	2.01375e-13	-4.25965e-10	-1.38404	1.80022e-05	-4.25965e-10	-1.38559
76124939	chr5:76124939:A:G	2.05707e-18	-4.25965e-10	-1.08994	2.6901e-13	-4.25965e-10	-1.09445	2.43191e-05	-4.25965e-10	-1.08482
76125055	chr5:76125055:T:C	1.67415e-18	-4.25965e-10	-1.29591	2.22106e-13	-4.25965e-10	-1.28605	1.9764e-05	-4.25965e-10	-1.29223
76125246	chr5:76125246:A:C	2.42974e-18	-4.25965e-10	-0.923439	3.18429e-13	-4.25965e-10	-0.925805	2.88409e-05	-4.25965e-10	-0.914292
76125333	chr5:76125333:T:A	8.54925e-19	-1.96796	-4.01506e-10	8.73523e-14	-2.21925	-4.01506e-10	7.80765e-06	-2.22098	-4.01506e-10
76125747	chr5:76125747:G:A	1.49147e-18	-4.25965e-10	-1.41146	1.95638e-13	-4.25965e-10	-1.41294	1.75119e-05	-4.25965e-10	-1.41321
76125789	chr5:76125789:G:A	1.51504e-18	-4.25965e-10	-1.39578	1.9845e-13	-4.25965e-10	-1.39867	1.78929e-05	-4.25965e-10	-1.39168
76125797	chr5:76125797:C:T	4.53999e-19	-1.18553	-1.41536	9.34304e-14	-0.735743	-1.41624	1.02875e-05	-0.528994	-1.41616
76126160	chr5:76126160:G:A	2.68877e-19	-2.20894	-0.915779	3.54521e-14	-2.21998	-0.901045	3.05682e-06	-2.22079	-0.937922
76126242	chr5:76126242:A:G	6.97558e-19	-2.17139	-4.01506e-10	9.14496e-14	-2.17342	-4.01506e-10	8.22852e-06	-2.16848	-4.01506e-10
76126294	chr5:76126294:C:A	3.35959e-18	-4.25965e-10	-0.599405	4.48357e-13	-4.25965e-10	-0.583614	3.88052e-05	-4.25965e-10	-0.617534
76126720	chr5:76126720:G:A	1.52316e-18	-4.25965e-10	-1.39043	2.0027e-13	-4.25965e-10	-1.38954	1.79812e-05	-4.25965e-10	-1.38676
76127136	chr5:76127136:A:C	2.35145e-19	-2.11288	-1.1459	3.04952e-14	-2.14821	-1.12342	2.61647e-06	-2.1509	-1.16337
76127204	chr5:76127204:G:A	1.53759e-18	-4.25965e-10	-1.38101	2.01381e-13	-4.25965e-10	-1.38401	1.81819e-05	-4.25965e-10	-1.37566
76127255	chr5:76127255:T:C	2.37768e-19	-2.11394	-1.13375	3.086e-14	-2.14907	-1.11068	2.64519e-06	-2.15174	-1.15161
76127353	chr5:76127353:C:T	1.93217e-18	-1.15258	-4.01506e-10	2.67566e-13	-1.09984	-4.01506e-10	2.4895e-05	-1.06142	-4.01506e-10
76127626	chr5:76127626:G:C	1.80318e-18	-4.25965e-10	-1.22167	2.35366e-13	-4.25965e-10	-1.22806	2.10511e-05	-4.25965e-10	-1.22913
76127666	chr5:76127666:C:T	1.60002e-18	-4.25965e-10	-1.3412	2.11338e-13	-4.25965e-10	-1.33574	1.88844e-05	-4.25965e-10	-1.33775
76127725	chr5:76127725:G:A	2.18346e-19	-2.03466	-1.29824	3.93006e-14	-1.72576	-1.29221	3.41545e-06	-1.76429	-1.28349
76127787	chr5:76127787:T:A	3.39189e-19	-2.03246	-0.859965	5.21751e-14	-1.88123	-0.853371	4.88372e-06	-1.8295	-0.860678
76127790	chr5:76127790:G:A	5.35322e-18	-4.25965e-10	-0.133523	6.98039e-13	-4.25965e-10	-0.140928	6.27038e-05	-4.25965e-10	-0.137666
76127860	chr5:76127860:C:T	2.04397e-18	-0.16143	-0.934898	4.40818e-13	0.324489	-0.925061	5.10123e-05	0.554974	-0.898995
76127988	chr5:76127988:C:G	2.39067e-19	-2.13444	-1.10779	3.11152e-14	-2.16668	-1.08483	2.66847e-06	-2.16788	-1.12671
76128058	chr5:76128058:A:G	1.71135e-18	-4.25965e-10	-1.27394	2.24769e-13	-4.25965e-10	-1.27413	2.0352e-05	-4.25965e-10	-1.26291
76128324	chr5:76128324:C:G	1.48296e-18	-4.25965e-10	-1.41718	1.94851e-13	-4.25965e-10	-1.41697	1.7443e-05	-4.25965e-10	-1.41715
76128485	chr5:76128485:G:A	8.15712e-19	-2.01492	-4.01506e-10	8.71101e-14	-2.22203	-4.01506e-10	7.80389e-06	-2.22146	-4.01506e-10
76128676	chr5:76128676:A:G	2.16911e-19	-2.1837	-1.15579	2.85898e-14	-2.20371	-1.13244	2.45634e-06	-2.20451	-1.1729
76128868	chr5:76128868:C:T	1.81245e-18	0.200455	-1.417	4.05454e-13	0.732985	-1.41718	3.6542e-05	0.739521	-1.41715
76128894	chr5:76128894:G:C	1.92223e-18	-4.25965e-10	-1.15774	2.58068e-13	-4.25965e-10	-1.13598	2.22218e-05	-4.25965e-10	-1.17501
76128905	chr5:76128905:A:T	1.67028e-18	-4.25965e-10	-1.29823	2.20734e-13	-4.25965e-10	-1.29225	1.97284e-05	-4.25965e-10	-1.29403
76129218	chr5:76129218:T:C	6.2529e-17	2.32441	-4.01506e-10	1.01762e-11	2.5386	-4.01506e-10	0.00221724	3.42793	-4.01506e-10
76130020	chr5:76130020:C:G	1.61107e-18	-4.25965e-10	-1.33432	2.13269e-13	-4.25965e-10	-1.32665	1.89948e-05	-4.25965e-10	-1.33192
76130523	chr5:76130523:T:C	1.61767e-18	-4.25965e-10	-1.33023	2.1245e-13	-4.25965e-10	-1.3305	1.89191e-05	-4.25965e-10	-1.33591
76131301	chr5:76131301:T:A	2.02671e-18	-4.25965e-10	-1.10481	2.61571e-13	-4.25965e-10	-1.1225	2.44622e-05	-4.25965e-10	-1.07896
76131602	chr5:76131602:A:G	2.06304e-18	-4.25965e-10	-1.08704	2.78482e-13	-4.25965e-10	-1.05985	2.43629e-05	-4.25965e-10	-1.08302
76131693	chr5:76131693:C:T	1.60174e-18	-4.25965e-10	-1.34013	2.07828e-13	-4.25965e-10	-1.35249	1.85637e-05	-4.25965e-10	-1.35488
76132110	chr5:76132110:G:A	1.57267e-18	-4.25965e-10	-1.35845	2.05334e-13	-4.25965e-10	-1.36456	1.83052e-05	-4.25965e-10	-1.3689
76132245	chr5:76132245:C:T	1.52216e-18	-4.25965e-10	-1.39109	1.9949e-13	-4.25965e-10	-1.39344	1.79871e-05	-4.25965e-10	-1.38643
76132890	chr5:76132890:A:T	1.94078e-19	-2.16401	-1.28671	2.65458e-14	-2.11778	-1.29255	2.2195e-06	-2.18016	-1.29864
76133190	chr5:76133190:C:T	1.45555e-18	-0.477504	-0.958335	3.21298e-13	0.0537147	-0.970549	2.87275e-05	0.0541634	-0.972397
76133299	chr5:76133299:A:G	1.65878e-18	-4.25965e-10	-1.30514	2.15373e-13	-4.25965e-10	-1.31683	1.94313e-05	-4.25965e-10	-1.3092
76133449	chr5:76133449:T:C	1.59921e-18	-4.25965e-10	-1.34171	2.10701e-13	-4.25965e-10	-1.33876	1.89514e-05	-4.25965e-10	-1.33421
76133487	chr5:76133487:C:A	3.06482e-19	-1.6549	-1.33892	3.06248e-14	-1.92414	-1.34325	2.96737e-06	-1.86218	-1.32624
76133706	chr5:76133706:G:A	1.73457e-18	-4.25965e-10	-1.26046	2.27167e-13	-4.25965e-10	-1.26352	2.05225e-05	-4.25965e-10	-1.25457
76133778	chr5:76133778:A:G	3.2251e-19	-1.52959	-1.41325	3.52975e-14	-1.71024	-1.41515	2.60604e-06	-1.90641	-1.41184
76134067	chr5:76134067:T:C	2.50304e-18	-1.81562	0.921905	3.60784e-13	-1.71767	0.916748	3.04851e-05	-1.78386	0.925014
76134157	chr5:76134157:A:G	3.84221e-19	-1.39718	-1.37058	3.8542e-14	-1.66836	-1.3691	2.86643e-06	-1.85791	-1.36511
76134334	chr5:76134334:G:T	3.87391e-18	-4.25965e-10	-0.456957	4.91788e-13	-4.25965e-10	-0.491156	4.53626e-05	-4.25965e-10	-0.461399
76134473	chr5:76134473:T:G	1.75379e-18	-4.25965e-10	-1.24945	2.32151e-13	-4.25965e-10	-1.24182	2.06155e-05	-4.25965e-10	-1.25004
76134522	chr5:76134522:T:C	1.51108e-18	-4.25965e-10	-1.3984	1.97476e-13	-4.25965e-10	-1.40359	1.78795e-05	-4.25965e-10	-1.39243
76134639	chr5:76134639:T:C	1.92979e-18	-4.25965e-10	-1.15381	2.50334e-13	-4.25965e-10	-1.16641	2.25637e-05	-4.25965e-10	-1.15975
76134849	chr5:76134849:A:G	1.57765e-18	-4.25965e-10	-1.35528	2.0808e-13	-4.25965e-10	-1.35128	1.85972e-05	-4.25965e-10	-1.35308
76134872	chr5:76134872:G:A	1.80337e-18	-4.25965e-10	-1.22157	2.31818e-13	-4.25965e-10	-1.24325	2.14563e-05	-4.25965e-10	-1.21007
76135339	chr5:76135339:A:G	1.81223e-18	-4.25965e-10	-1.21667	2.37334e-13	-4.25965e-10	-1.21974	2.14222e-05	-4.25965e-10	-1.21166
76135589	chr5:76135589:T:C	1.52227e-18	-4.25965e-10	-1.39102	1.99303e-13	-4.25965e-10	-1.39438	1.79066e-05	-4.25965e-10	-1.39092
76135614	chr5:76135614:A:G	2.02711e-19	-2.11924	-1.28795	3.03458e-14	-1.97759	-1.29896	2.53223e-06	-2.0593	-1.28769
76135781	chr5:76135781:T:C	1.50661e-18	-4.25965e-10	-1.40136	1.9886e-13	-4.25965e-10	-1.3966	1.77141e-05	-4.25965e-10	-1.40173
76135791	chr5:76135791:C:T	1.74336e-18	-4.25965e-10	-1.25541	2.31352e-13	-4.25965e-10	-1.24526	2.05064e-05	-4.25965e-10	-1.25535
76135874	chr5:76135874:G:A	2.49332e-19	-2.12831	-1.07188	3.13527e-14	-2.17978	-1.06413	2.81704e-06	-2.16628	-1.07412
76136478	chr5:76136478:T:G	2.90419e-19	-2.21249	-0.835163	3.85613e-14	-2.21589	-0.821061	3.43945e-06	-2.2099	-0.83088
76136624	chr5:76136624:C:T	1.62435e-19	-2.21485	-1.41385	2.14174e-14	-2.21155	-1.41345	1.92531e-06	-2.20654	-1.41446
76136880	chr5:76136880:T:G	3.56028e-18	-4.25965e-10	-0.541383	4.65165e-13	-4.25965e-10	-0.546812	4.15291e-05	-4.25965e-10	-0.549693
76137415	chr5:76137415:A:T	3.39628e-19	-1.50576	-1.38536	8.56857e-14	-0.848742	-1.38978	7.9302e-06	-0.81429	-1.39112
76137678	chr5:76137678:G:A	2.71171e-19	-1.89608	-1.22015	4.44308e-14	-1.67153	-1.22374	4.21681e-06	-1.6154	-1.22161
76137813	chr5:76137813:C:T	1.57473e-18	-4.25965e-10	-1.35714	2.05499e-13	-4.25965e-10	-1.36376	1.86558e-05	-4.25965e-10	-1.34993
76138049	chr5:76138049:G:A	1.51476e-18	-4.25965e-10	-1.39596	1.98328e-13	-4.25965e-10	-1.39928	1.78607e-05	-4.25965e-10	-1.39348
76138114	chr5:76138114:C:T	2.53581e-19	-1.90264	-1.28065	4.14825e-14	-1.68027	-1.28366	3.932e-06	-1.62483	-1.28211
76138149	chr5:76138149:T:C	2.51852e-19	-1.9183	-1.27183	4.09412e-14	-1.70189	-1.27518	3.88551e-06	-1.64549	-1.27335
76138261	chr5:76138261:T:C	2.63831e-19	-1.90618	-1.23749	4.33716e-14	-1.68182	-1.23758	4.10593e-06	-1.62492	-1.23873
76138302	chr5:76138302:C:T	1.15195e-18	-0.282005	-1.38776	1.46605e-13	-0.310005	-1.39146	1.3768e-05	-0.268503	-1.38523
76138303	chr5:76138303:G:A	1.63578e-18	-4.25965e-10	-1.3191	2.12114e-13	-4.25965e-10	-1.33208	1.92246e-05	-4.25965e-10	-1.31989
76138505	chr5:76138505:A:C	2.52593e-19	-1.92428	-1.26292	4.09938e-14	-1.70748	-1.2683	3.88725e-06	-1.65429	-1.2641
76138961	chr5:76138961:C:A	2.57568e-19	-1.88093	-1.28677	4.23966e-14	-1.6505	-1.29164	4.02892e-06	-1.5947	-1.28788
76139012	chr5:76139012:A:G	3.74949e-18	-4.25965e-10	-0.489602	4.7784e-13	-4.25965e-10	-0.519928	4.2841e-05	-4.25965e-10	-0.518592
76139043	chr5:76139043:C:T	2.67228e-19	-1.85757	-1.27331	4.42668e-14	-1.62032	-1.27865	4.21724e-06	-1.56244	-1.27446
76139240	chr5:76139240:CT:C	2.82774e-18	-4.25965e-10	-0.771744	3.69925e-13	-4.25965e-10	-0.775903	3.42258e-05	-4.25965e-10	-0.743108
76139293	chr5:76139293:G:A	9.34448e-18	-4.25965e-10	0.423563	1.17871e-12	-4.25965e-10	0.382971	0.000118917	-4.25965e-10	0.50234
76139449	chr5:76139449:T:A	2.49422e-19	-1.91726	-1.28257	4.05877e-14	-1.69815	-1.28759	3.85141e-06	-1.64395	-1.2837
76139488	chr5:76139488:G:A	1.56895e-18	-4.25965e-10	-1.36081	2.04961e-13	-4.25965e-10	-1.36639	1.86584e-05	-4.25965e-10	-1.34979
76139543	chr5:76139543:G:A	2.68892e-19	-1.86551	-1.25916	4.4352e-14	-1.63249	-1.26456	4.2246e-06	-1.57477	-1.26039
76139735	chr5:76139735:A:G	2.63355e-18	-4.25965e-10	-0.84289	3.4019e-13	-4.25965e-10	-0.8597	3.09465e-05	-4.25965e-10	-0.843827
76140147	chr5:76140147:A:G	2.31881e-18	-4.25965e-10	-0.970169	2.98658e-13	-4.25965e-10	-0.989905	2.70789e-05	-4.25965e-10	-0.977332
76140564	chr5:76140564:A:G	4.8088e-19	-1.48589	-1.05747	1.19021e-13	-0.835378	-1.07452	1.10586e-05	-0.796224	-1.07665
76140693	chr5:76140693:CT:C	1.89373e-18	-4.25965e-10	-1.17267	2.49087e-13	-4.25965e-10	-1.1714	2.2301e-05	-4.25965e-10	-1.17146
76140882	chr5:76140882:C:T	2.22704e-18	-4.25965e-10	-1.01055	2.84098e-13	-4.25965e-10	-1.03988	2.66196e-05	-4.25965e-10	-0.994439
76140886	chr5:76140886:G:C	7.95668e-19	-0.640663	-1.39913	1.36194e-13	-0.3749	-1.40022	9.93272e-06	-0.578695	-1.40156
76141036	chr5:76141036:C:T	6.65131e-19	-1.65851	-0.560485	8.17976e-14	-1.7099	-0.575055	7.61657e-06	-1.68742	-0.558345
76141114	chr5:76141114:A:G	4.98074e-19	-1.45286	-1.05537	1.24841e-13	-0.789679	-1.07249	1.16065e-05	-0.749893	-1.07463
76141221	chr5:76141221:A:G	2.35551e-19	-1.84911	-1.40794	4.10913e-14	-1.56334	-1.41007	3.88028e-06	-1.51311	-1.40707
76141378	chr5:76141378:C:G	4.94016e-19	-1.51355	-1.00286	1.21848e-13	-0.868951	-1.01748	1.12767e-05	-0.83018	-1.02317
76141502	chr5:76141502:A:G	2.66255e-18	-0.831939	-4.01506e-10	3.74422e-13	-0.76382	-4.01506e-10	3.25228e-05	-0.794147	-4.01506e-10
76141588	chr5:76141588:C:T	4.8488e-19	-1.48305	-1.05203	1.20004e-13	-0.832581	-1.06909	1.11606e-05	-0.792355	-1.07134
76141635	chr5:76141635:C:G	5.80117e-18	-4.25965e-10	-0.0531627	7.37166e-13	-4.25965e-10	-0.086391	6.73733e-05	-4.25965e-10	-0.0658378
76141649	chr5:76141649:C:A	3.63359e-18	-4.25965e-10	-0.521001	4.74691e-13	-4.25965e-10	-0.52654	4.23784e-05	-4.25965e-10	-0.529448
76141779	chr5:76141779:A:G	3.20221e-19	-1.75454	-1.19542	7.11464e-14	-1.21578	-1.20869	6.56024e-06	-1.1847	-1.21036
76142101	chr5:76142101:C:T	4.42681e-19	-1.53753	-1.0886	1.07214e-13	-0.909511	-1.10487	9.98015e-06	-0.868609	-1.10688
76142331	chr5:76142331:A:G	4.45984e-19	-1.51723	-1.10147	1.09372e-13	-0.877055	-1.1174	1.01639e-05	-0.837826	-1.11942
76142415	chr5:76142415:G:A	4.66582e-19	-1.50235	-1.07119	1.14967e-13	-0.856824	-1.08774	1.06803e-05	-0.817715	-1.08997
76142432	chr5:76142432:G:A	2.54972e-18	-4.25965e-10	-0.875238	3.29941e-13	-4.25965e-10	-0.890291	2.99636e-05	-4.25965e-10	-0.876102
76142512	chr5:76142512:G:A	1.507e-18	-4.25965e-10	-1.4011	1.97577e-13	-4.25965e-10	-1.40307	1.77608e-05	-4.25965e-10	-1.39909
76142527	chr5:76142527:A:G	2.86301e-18	-4.25965e-10	-0.759347	3.7043e-13	-4.25965e-10	-0.77454	3.33318e-05	-4.25965e-10	-0.769574
76142599	chr5:76142599:C:T	3.15465e-19	-1.79841	-1.16652	3.73357e-14	-1.91441	-1.15484	2.9159e-06	-2.04409	-1.16182
76142713	chr5:76142713:A:T	4.61557e-19	-1.50569	-1.07869	1.13542e-13	-0.862055	-1.09498	1.05456e-05	-0.8231	-1.09728
76143080	chr5:76143080:A:T	2.27754e-18	-0.988128	-4.01506e-10	3.21022e-13	-0.917694	-4.01506e-10	2.77422e-05	-0.953131	-4.01506e-10
76143088	chr5:76143088:G:A	4.53952e-19	-1.50801	-1.09298	1.11598e-13	-0.865181	-1.10912	1.03642e-05	-0.826563	-1.11116
76143185	chr5:76143185:C:T	1.79362e-18	-1.22699	-4.01506e-10	2.52359e-13	-1.15835	-4.01506e-10	2.19475e-05	-1.18743	-4.01506e-10
76143375	chr5:76143375:A:G	8.02974e-19	-2.05377	0.0231146	9.98111e-14	-2.11559	0.0296656	8.49344e-06	-2.17941	0.0426136
76143397	chr5:76143397:C:A	8.01317e-19	-1.07373	-0.958995	2.32406e-13	-0.262541	-0.978178	2.15792e-05	-0.223293	-0.981064
76143656	chr5:76143656:G:T	8.82672e-18	-4.25965e-10	0.366561	1.11187e-12	-4.25965e-10	0.324592	0.000112108	-4.25965e-10	0.443372
76144071	chr5:76144071:G:A	1.49054e-18	-4.25965e-10	-1.41208	1.9591e-13	-4.25965e-10	-1.41155	1.75346e-05	-4.25965e-10	-1.41191
76144113	chr5:76144113:A:G	9.33484e-19	-1.88005	-4.01506e-10	8.72052e-14	-2.22094	-4.01506e-10	7.80286e-06	-2.2216	-4.01506e-10
76144146	chr5:76144146:T:C	5.21593e-18	-4.25965e-10	-0.159504	6.65665e-13	-4.25965e-10	-0.188418	6.04479e-05	-4.25965e-10	-0.174306
76144157	chr5:76144157:A:T	2.24875e-18	-4.25965e-10	-1.00085	2.89941e-13	-4.25965e-10	-1.01952	2.59911e-05	-4.25965e-10	-1.01833
76144274	chr5:76144274:GTGAAGC:G	2.24429e-18	-4.25965e-10	-1.00283	2.89424e-13	-4.25965e-10	-1.02131	2.59409e-05	-4.25965e-10	-1.02026
76144305	chr5:76144305:C:G	2.26498e-18	-4.25965e-10	-0.993657	2.91967e-13	-4.25965e-10	-1.01256	2.61728e-05	-4.25965e-10	-1.01137
76144523	chr5:76144523:C:T	2.72859e-18	-4.25965e-10	-0.807438	3.57569e-13	-4.25965e-10	-0.809874	3.17767e-05	-4.25965e-10	-0.817355
76144530	chr5:76144530:A:C	4.10447e-19	-2.06757	-0.63416	5.20319e-14	-2.13345	-0.6039	4.30103e-06	-2.18938	-0.627857
76144600	chr5:76144600:C:T	1.74954e-19	-2.21699	-1.33747	2.29917e-14	-2.22041	-1.33366	2.05922e-06	-2.2221	-1.33167
76144728	chr5:76144728:T:C	2.42718e-19	-1.81509	-1.41199	4.22434e-14	-1.53487	-1.41089	3.97933e-06	-1.48344	-1.41153
76145097	chr5:76145097:A:G	5.57446e-18	-4.25965e-10	-0.093027	7.11905e-13	-4.25965e-10	-0.121259	6.45761e-05	-4.25965e-10	-0.108243
76145402	chr5:76145402:A:C	2.26868e-19	-1.88161	-1.413	3.80985e-14	-1.63661	-1.41242	3.47787e-06	-1.61783	-1.41184
76145462	chr5:76145462:C:G	3.13382e-18	-4.25965e-10	-0.66897	4.04613e-13	-4.25965e-10	-0.686274	3.85396e-05	-4.25965e-10	-0.624402
76146250	chr5:76146250:A:G	5.95902e-19	-2.11121	-0.217694	7.63324e-14	-2.16403	-0.190072	6.41209e-06	-2.20664	-0.211264
76146506	chr5:76146506:T:C	1.64521e-19	-2.19965	-1.41629	2.21987e-14	-2.17294	-1.41623	1.99006e-06	-2.17212	-1.4158
76147046	chr5:76147046:T:A	2.53555e-19	-1.78811	-1.39529	4.47303e-14	-1.48937	-1.39918	4.26711e-06	-1.43118	-1.39398
76147354	chr5:76147354:C:T	1.23723e-18	-1.59835	-4.01506e-10	1.48513e-13	-1.68853	-4.01506e-10	1.34307e-05	-1.67854	-4.01506e-10
76147403	chr5:76147403:T:C	1.62658e-19	-2.21014	-1.41718	2.16792e-14	-2.19567	-1.41718	1.93635e-06	-2.19814	-1.41714
76147661	chr5:76147661:T:C	4.62442e-18	-4.25965e-10	-0.279871	5.88567e-13	-4.25965e-10	-0.311512	5.36202e-05	-4.25965e-10	-0.294161
76147663	chr5:76147663:A:G	4.35069e-18	-4.25965e-10	-0.340888	5.54189e-13	-4.25965e-10	-0.371698	5.04662e-05	-4.25965e-10	-0.354783
76147742	chr5:76147742:G:A	8.0351e-19	-2.02999	-4.01506e-10	1.30926e-13	-1.81457	-4.01506e-10	1.16324e-05	-1.8223	-4.01506e-10
76147761	chr5:76147761:A:ATT	1.5156e-18	-4.25965e-10	-1.39541	1.98963e-13	-4.25965e-10	-1.39609	1.78687e-05	-4.25965e-10	-1.39304
76147812	chr5:76147812:G:T	2.17195e-19	-2.17568	-1.16251	3.26138e-14	-2.0346	-1.16987	2.88049e-06	-2.04087	-1.17726
76147857	chr5:76147857:C:T	1.63501e-19	-2.20518	-1.41698	2.18391e-14	-2.1885	-1.417	1.95023e-06	-2.19141	-1.41673
76147891	chr5:76147891:T:A	1.63347e-19	-2.20619	-1.41691	2.18147e-14	-2.18973	-1.41689	1.94696e-06	-2.19272	-1.41709
76147905	chr5:76147905:C:G	1.63464e-19	-2.20525	-1.41713	2.18384e-14	-2.18839	-1.41714	1.94966e-06	-2.19145	-1.41698
76147981	chr5:76147981:T:C	7.94902e-19	-2.04076	-4.01506e-10	1.29012e-13	-1.8293	-4.01506e-10	1.14678e-05	-1.83654	-4.01506e-10
76148623	chr5:76148623:A:T	1.62471e-19	-2.21737	-1.41111	2.1517e-14	-2.2082	-1.41216	1.92411e-06	-2.2104	-1.41122
76148685	chr5:76148685:C:A	2.18021e-19	-2.17327	-1.16111	3.27634e-14	-2.03043	-1.16946	2.89897e-06	-2.0358	-1.17593
76148735	chr5:76148735:G:A	9.43874e-19	-1.86899	-4.01506e-10	8.71757e-14	-2.22128	-4.01506e-10	7.8001e-06	-2.22195	-4.01506e-10
76148826	chr5:76148826:A:T	1.56553e-18	-4.25965e-10	-1.363	2.04314e-13	-4.25965e-10	-1.36955	1.85389e-05	-4.25965e-10	-1.35622
76148858	chr5:76148858:A:G	1.63688e-19	-2.21373	-1.40728	2.1733e-14	-2.20189	-1.40849	1.94267e-06	-2.2046	-1.40742
76149128	chr5:76149128:TG:T	1.48465e-18	-4.25965e-10	-1.41604	1.95175e-13	-4.25965e-10	-1.41531	1.74543e-05	-4.25965e-10	-1.4165
76149130	chr5:76149130:C:A	1.48465e-18	-4.25965e-10	-1.41604	1.95175e-13	-4.25965e-10	-1.41531	1.74543e-05	-4.25965e-10	-1.4165
76149256	chr5:76149256:G:A	1.31647e-18	-1.53627	-4.01506e-10	1.70998e-13	-1.54755	-4.01506e-10	1.57112e-05	-1.52171	-4.01506e-10
76149275	chr5:76149275:T:C	1.77776e-18	-4.25965e-10	-1.23587	2.31401e-13	-4.25965e-10	-1.24505	2.08161e-05	-4.25965e-10	-1.24036
76149427	chr5:76149427:A:G	2.75582e-18	-4.25965e-10	-0.797509	3.7051e-13	-4.25965e-10	-0.774323	3.23355e-05	-4.25965e-10	-0.799922
76149468	chr5:76149468:T:C	1.03323e-17	-4.25965e-10	0.524055	1.3106e-12	-4.25965e-10	0.489039	0.00013201	-4.25965e-10	0.60679
76149599	chr5:76149599:T:C	1.63708e-19	-2.21536	-1.40554	2.17108e-14	-2.20387	-1.40752	1.94064e-06	-2.20729	-1.40578
76149600	chr5:76149600:T:C	3.51858e-19	-2.00266	-0.853085	5.87425e-14	-1.74366	-0.872379	5.16042e-06	-1.76077	-0.874304
76149696	chr5:76149696:C:T	1.63466e-19	-2.21424	-1.40813	2.1709e-14	-2.20189	-1.40959	1.93894e-06	-2.20566	-1.40828
76149698	chr5:76149698:C:T	2.04758e-19	-2.1771	-1.22005	3.06759e-14	-2.03773	-1.22799	2.71006e-06	-2.04578	-1.23333
76150100	chr5:76150100:C:T	1.7866e-19	-2.21866	-1.31483	2.3552e-14	-2.20953	-1.32046	2.11418e-06	-2.21164	-1.31577
76150260	chr5:76150260:T:C	1.71424e-19	-2.21632	-1.35852	2.26648e-14	-2.20529	-1.3631	2.03171e-06	-2.20791	-1.3593
76150405	chr5:76150405:C:T	1.48954e-18	-4.25965e-10	-1.41275	1.9569e-13	-4.25965e-10	-1.41267	1.75169e-05	-4.25965e-10	-1.41292
76150454	chr5:76150454:G:A	1.9161e-18	-4.25965e-10	-1.16093	2.47325e-13	-4.25965e-10	-1.1785	2.24404e-05	-4.25965e-10	-1.16522
76150472	chr5:76150472:A:G	1.79997e-19	-2.22214	-1.3039	2.35664e-14	-2.2196	-1.30978	2.11857e-06	-2.22045	-1.30489
76150846	chr5:76150846:T:C	1.80622e-19	-2.22174	-1.30083	2.37098e-14	-2.21676	-1.30655	2.12991e-06	-2.2182	-1.30181
76150863	chr5:76150863:C:T	1.69522e-19	-2.17118	-1.41482	2.24542e-14	-2.16564	-1.41209	1.99852e-06	-2.16857	-1.41511
76151014	chr5:76151014:T:C	1.82833e-19	-2.22175	-1.28866	2.39769e-14	-2.21681	-1.29531	2.15608e-06	-2.21818	-1.28962
76151061	chr5:76151061:C:T	1.83506e-18	-4.25965e-10	-1.20414	2.3744e-13	-4.25965e-10	-1.21929	2.15216e-05	-4.25965e-10	-1.20703
76151298	chr5:76151298:C:A	1.84195e-19	-2.22131	-1.28167	2.41705e-14	-2.21525	-1.28882	2.17384e-06	-2.21693	-1.28266
76151343	chr5:76151343:T:C	2.03351e-18	-1.10146	-4.01506e-10	2.81048e-13	-1.05068	-4.01506e-10	2.47495e-05	-1.06728	-4.01506e-10
76151407	chr5:76151407:A:C	3.41722e-19	-1.98778	-0.897201	5.75085e-14	-1.72024	-0.917031	5.05178e-06	-1.73871	-0.917633
76151436	chr5:76151436:G:T	1.57439e-18	-4.25965e-10	-1.35736	2.05387e-13	-4.25965e-10	-1.36431	1.86512e-05	-4.25965e-10	-1.35018
76151519	chr5:76151519:T:G	2.82873e-18	-4.25965e-10	-0.771395	3.79222e-13	-4.25965e-10	-0.751082	3.31749e-05	-4.25965e-10	-0.774295
76151640	chr5:76151640:G:A	2.55762e-18	-4.25965e-10	-0.872145	3.32375e-13	-4.25965e-10	-0.882939	3.01616e-05	-4.25965e-10	-0.869519
76151689	chr5:76151689:C:T	1.70237e-18	-4.25965e-10	-1.2792	2.24401e-13	-4.25965e-10	-1.27577	1.98092e-05	-4.25965e-10	-1.28994
76151813	chr5:76151813:GCCA:G	1.841e-19	-2.2217	-1.28179	2.41404e-14	-2.21643	-1.28888	2.17135e-06	-2.21797	-1.28277
76152006	chr5:76152006:C:A	1.49922e-18	-4.25965e-10	-1.40628	1.97099e-13	-4.25965e-10	-1.4055	1.76383e-05	-4.25965e-10	-1.40602
76152369	chr5:76152369:C:A	3.42825e-19	-1.73892	-1.14284	6.1152e-14	-1.41205	-1.16379	5.91245e-06	-1.35169	-1.14733
76152858	chr5:76152858:A:G	1.55556e-18	-4.25965e-10	-1.36939	2.0528e-13	-4.25965e-10	-1.36483	1.83497e-05	-4.25965e-10	-1.36648
76152906	chr5:76152906:T:C	8.57087e-19	-1.98825	0.0228093	1.10053e-13	-2.02056	0.0323099	9.20475e-06	-2.07117	0.0147989
76152907	chr5:76152907:G:A	9.66095e-19	-1.90585	0.0601308	1.21745e-13	-1.94424	0.0569695	1.04194e-05	-2.00698	0.0745632
76153020	chr5:76153020:A:G	7.98006e-19	-1.98007	-0.0567965	1.02028e-13	-2.01688	-0.0470787	8.53909e-06	-2.06686	-0.0645719
76153436	chr5:76153436:T:C	2.558e-18	-4.25965e-10	-0.871998	3.31319e-13	-4.25965e-10	-0.886122	3.01627e-05	-4.25965e-10	-0.86948
76153736	chr5:76153736:G:C	3.02246e-18	-2.09415	1.38899	3.83021e-13	-2.15761	1.4165	3.25955e-05	-2.20171	1.4098
76153778	chr5:76153778:G:T	2.92759e-18	-4.25965e-10	-0.737042	3.92355e-13	-4.25965e-10	-0.717036	3.43702e-05	-4.25965e-10	-0.738898
76153810	chr5:76153810:A:G	2.60944e-19	-1.7417	-1.41298	4.54809e-14	-1.45841	-1.4135	4.16592e-06	-1.43397	-1.41518
76153885	chr5:76153885:G:A	6.33679e-19	-0.965573	-1.30186	1.74363e-13	-0.21215	-1.31592	1.72444e-05	-0.11546	-1.31314
76153908	chr5:76153908:T:A	2.51217e-19	-1.9049	-1.28776	4.25251e-14	-1.64131	-1.2978	4.06306e-06	-1.58933	-1.28482
76153989	chr5:76153989:C:G	8.10979e-18	-4.25965e-10	0.28185	1.08992e-12	-4.25965e-10	0.304654	9.92218e-05	-4.25965e-10	0.321271
76154030	chr5:76154030:G:A	2.57114e-18	-4.25965e-10	-0.866874	3.33015e-13	-4.25965e-10	-0.881015	3.03179e-05	-4.25965e-10	-0.864347
76154302	chr5:76154302:A:G	8.41134e-19	-1.91786	-0.0663635	1.07045e-13	-1.9596	-0.0563539	8.89969e-06	-2.01604	-0.0740344
76154548	chr5:76154548:A:G	3.7805e-18	-1.12263	0.641261	5.84859e-13	-0.924893	0.607061	4.93593e-05	-1.01211	0.635147
76154687	chr5:76154687:G:A	5.21532e-19	-1.83153	-0.630673	6.56316e-14	-1.88069	-0.624453	5.44053e-06	-1.94548	-0.636729
76155130	chr5:76155130:T:A	2.95312e-16	-4.25965e-10	3.87681	3.72294e-11	-4.25965e-10	3.83565	0.00404432	-4.25965e-10	4.02898
76155164	chr5:76155164:T:C	7.45572e-19	-1.92204	-0.182791	9.46264e-14	-1.96519	-0.174074	7.87741e-06	-2.02024	-0.191847
76155251	chr5:76155251:G:A	2.40747e-18	-4.25965e-10	-0.932646	3.11324e-13	-4.25965e-10	-0.94837	2.83964e-05	-4.25965e-10	-0.929825
76155565	chr5:76155565:C:A	2.46042e-18	-4.25965e-10	-0.910891	3.18175e-13	-4.25965e-10	-0.926601	2.9022e-05	-4.25965e-10	-0.908032
76156224	chr5:76156224:G:T	7.88633e-17	-4.25965e-10	2.55649	9.67429e-12	-4.25965e-10	2.48802	0.00101304	-4.25965e-10	2.64462
76156410	chr5:76156410:C:T	3.56477e-19	-1.83618	-1.00652	5.97466e-14	-1.55571	-1.04338	5.88516e-06	-1.50205	-1.00161
76156606	chr5:76156606:T:A	6.1078e-19	-1.80675	-0.497492	7.62914e-14	-1.85548	-0.499165	6.45083e-06	-1.92684	-0.485036
76156612	chr5:76156612:A:G	5.28736e-19	-1.83618	-0.612303	6.67389e-14	-1.88407	-0.604348	5.52164e-06	-1.94873	-0.618686
76156674	chr5:76156674:G:A	1.52186e-18	-4.25965e-10	-1.39129	1.99219e-13	-4.25965e-10	-1.3948	1.80371e-05	-4.25965e-10	-1.38365
76156818	chr5:76156818:CAAAAG:C	4.32736e-18	-4.25965e-10	-0.346264	5.65714e-13	-4.25965e-10	-0.351116	5.04504e-05	-4.25965e-10	-0.355096
76157455	chr5:76157455:A:C	7.01996e-19	-2.16505	-4.01506e-10	9.61653e-14	-2.12314	-4.01506e-10	8.51373e-06	-2.13441	-4.01506e-10
76157508	chr5:76157508:G:A	5.81774e-19	-1.61656	-0.73634	7.54922e-14	-1.61445	-0.750721	6.9782e-06	-1.62332	-0.709976
76157695	chr5:76157695:A:G	6.26456e-19	-1.78193	-0.496966	7.80669e-14	-1.83404	-0.497601	6.58674e-06	-1.90677	-0.484258
76157798	chr5:76157798:A:G	6.69058e-19	-1.81277	-0.400334	8.35451e-14	-1.86173	-0.402084	7.07735e-06	-1.93217	-0.387022
76158198	chr5:76158198:A:T	2.69906e-19	-1.77013	-1.35077	4.67548e-14	-1.49004	-1.35425	4.25812e-06	-1.4675	-1.35976
76158273	chr5:76158273:G:A	1.59527e-18	-4.25965e-10	-1.34418	2.10274e-13	-4.25965e-10	-1.34079	1.87755e-05	-4.25965e-10	-1.34354
76158319	chr5:76158319:A:G	4.29778e-18	-4.25965e-10	-0.353123	5.60995e-13	-4.25965e-10	-0.359492	5.01109e-05	-4.25965e-10	-0.361848
76158722	chr5:76158722:A:G	6.87594e-19	-1.79842	-0.387361	8.55929e-14	-1.85017	-0.38943	7.248e-06	-1.92131	-0.374054
76158911	chr5:76158911:G:A	6.80212e-19	-1.81412	-0.382458	8.47091e-14	-1.86532	-0.384656	7.18698e-06	-1.93463	-0.369183
76158925	chr5:76158925:C:T	2.42088e-19	-1.95148	-1.2782	4.04065e-14	-1.70392	-1.28629	3.83539e-06	-1.65603	-1.27578
76159426	chr5:76159426:C:T	1.84852e-19	-2.13394	-1.36548	2.41614e-14	-2.12897	-1.37548	2.18055e-06	-2.13167	-1.36484
76159484	chr5:76159484:A:G	1.14832e-18	-1.80588	0.132956	1.43153e-13	-1.85687	0.131581	1.21419e-05	-1.9269	0.147477
76159825	chr5:76159825:A:G	2.67761e-19	-1.74212	-1.38677	4.67898e-14	-1.45881	-1.38473	4.31651e-06	-1.43493	-1.37872
76159921	chr5:76159921:T:C	1.70971e-18	-1.2749	-4.01506e-10	2.28278e-13	-1.25864	-4.01506e-10	2.2907e-05	-1.14465	-4.01506e-10
76159929	chr5:76159929:C:T	1.60796e-18	-4.25965e-10	-1.33626	2.09654e-13	-4.25965e-10	-1.34375	1.90681e-05	-4.25965e-10	-1.32807
76160114	chr5:76160114:G:A	2.67495e-19	-1.71389	-1.41599	4.7062e-14	-1.42213	-1.4156	4.32288e-06	-1.39806	-1.41411
76160128	chr5:76160128:T:C	8.074e-18	-1.14005	1.41748	1.25216e-12	-0.936829	1.38025	0.000108771	-1.03229	1.44545
76160195	chr5:76160195:A:G	6.85039e-18	-1.07924	1.19232	1.0429e-12	-0.875475	1.13603	9.20731e-05	-0.971949	1.21844
76160586	chr5:76160586:C:T	3.92776e-19	-1.91174	-0.833999	6.50294e-14	-1.65106	-0.863305	6.33622e-06	-1.60265	-0.827157
76160988	chr5:76160988:A:C	1.66471e-18	-4.25965e-10	-1.30157	2.21965e-13	-4.25965e-10	-1.28668	1.95761e-05	-4.25965e-10	-1.30178
76161137	chr5:76161137:T:C	1.83564e-18	-4.25965e-10	-1.20383	2.42957e-13	-4.25965e-10	-1.19632	2.13208e-05	-4.25965e-10	-1.2164
76161141	chr5:76161141:T:C	1.60789e-18	-1.3363	-4.01506e-10	1.89002e-13	-1.44744	-4.01506e-10	1.71874e-05	-1.43191	-4.01506e-10
76161387	chr5:76161387:T:C	2.68411e-19	-1.73164	-1.39482	4.68939e-14	-1.44397	-1.39735	4.28677e-06	-1.42046	-1.4001
76161445	chr5:76161445:G:T	1.48442e-18	-4.25965e-10	-1.4162	1.95334e-13	-4.25965e-10	-1.41449	1.74689e-05	-4.25965e-10	-1.41567
76162137	chr5:76162137:A:G	1.92014e-18	-4.25965e-10	-1.15883	2.48091e-13	-4.25965e-10	-1.17541	2.25288e-05	-4.25965e-10	-1.16129
76162246	chr5:76162246:C:G	4.67122e-17	-4.25965e-10	2.03278	6.04511e-12	-4.25965e-10	2.0178	0.000613105	-4.25965e-10	2.14245
76162267	chr5:76162267:G:C	7.14984e-19	-1.06063	-1.08609	1.81035e-13	-0.376911	-1.11361	1.86704e-05	-0.246611	-1.10253
76162472	chr5:76162472:C:T	2.52633e-19	-1.97389	-1.21315	4.16188e-14	-1.72628	-1.23438	3.9715e-06	-1.67958	-1.21736
76162576	chr5:76162576:C:T	2.58756e-19	-1.79102	-1.37207	4.45177e-14	-1.51774	-1.37557	4.05766e-06	-1.49604	-1.37945
76162777	chr5:76162777:T:C	1.48712e-18	-4.25965e-10	-1.41438	1.95319e-13	-4.25965e-10	-1.41457	1.75072e-05	-4.25965e-10	-1.41347
76162794	chr5:76162794:T:C	2.59678e-18	-4.25965e-10	-0.85695	3.34589e-13	-4.25965e-10	-0.876302	3.06298e-05	-4.25965e-10	-0.854112
76163060	chr5:76163060:C:T	2.85455e-19	-2.04704	-1.01785	4.51478e-14	-1.85303	-1.02624	4.08055e-06	-1.83562	-1.03424
76163181	chr5:76163181:CA:C	9.39408e-18	-4.25965e-10	0.428857	1.30453e-12	-4.25965e-10	0.484396	0.000110906	-4.25965e-10	0.432595
76163235	chr5:76163235:C:A	4.32115e-19	-1.92065	-0.729632	7.1041e-14	-1.66461	-0.761336	6.9459e-06	-1.6156	-0.722338
76164131	chr5:76164131:G:A	2.39705e-19	-1.97169	-1.26787	3.9695e-14	-1.72943	-1.27855	3.77883e-06	-1.68172	-1.26495
76164335	chr5:76164335:A:C	1.49073e-18	-4.25965e-10	-1.41195	1.95793e-13	-4.25965e-10	-1.41215	1.75552e-05	-4.25965e-10	-1.41074
76165014	chr5:76165014:AC:A	9.33925e-19	-1.36343	-0.516151	1.43465e-13	-1.2246	-0.498514	1.18283e-05	-1.29431	-0.511289
76165143	chr5:76165143:T:C	3.81964e-19	-1.92169	-0.851956	6.30721e-14	-1.66409	-0.880839	6.14236e-06	-1.61562	-0.845258
76165278	chr5:76165278:T:C	3.71683e-19	-1.9227	-0.878233	6.14654e-14	-1.66424	-0.906493	5.97698e-06	-1.61649	-0.871685
76165758	chr5:76165758:G:T	3.19078e-18	-1.00679	0.355835	4.91133e-13	-0.799799	0.30731	4.28831e-05	-0.896831	0.379222
76165862	chr5:76165862:A:G	4.15679e-19	-1.8428	-0.846266	7.04738e-14	-1.55826	-0.875708	6.9007e-06	-1.50486	-0.8396
76165942	chr5:76165942:A:G	1.64049e-19	-2.22202	-1.39679	2.16136e-14	-2.22192	-1.39396	1.93232e-06	-2.22197	-1.3954
76165951	chr5:76165951:G:C	3.23752e-18	-0.995464	0.359048	5.14252e-13	-0.758496	0.312007	4.38049e-05	-0.878994	0.382652
76166142	chr5:76166142:G:T	8.35592e-18	-4.25965e-10	0.311747	1.10995e-12	-4.25965e-10	0.322867	9.80025e-05	-4.25965e-10	0.308906
76166145	chr5:76166145:C:T	6.28924e-19	-1.55773	-0.717232	8.13204e-14	-1.55865	-0.732161	7.53134e-06	-1.5668	-0.69021
76166269	chr5:76166269:C:T	3.63268e-19	-1.97535	-0.84849	5.913e-14	-1.75662	-0.852848	5.33433e-06	-1.73612	-0.865806
76166403	chr5:76166403:T:A	6.49298e-17	-4.25965e-10	2.36208	8.03465e-12	-4.25965e-10	2.30231	0.000832161	-4.25965e-10	2.44794
76166693	chr5:76166693:G:T	1.13067e-18	-1.68308	-0.00532966	1.37578e-13	-1.73261	-0.0324043	1.17346e-05	-1.82497	0.0114231
76166782	chr5:76166782:A:G	1.11582e-18	-1.67339	-0.0282443	1.35682e-13	-1.72401	-0.0548776	1.15587e-05	-1.81703	-0.0116201
76166797	chr5:76166797:T:C	3.37794e-17	-1.82084	3.52947	4.21602e-12	-1.83182	3.48927	0.000392993	-1.929	3.62671
76167232	chr5:76167232:T:G	2.02039e-18	-4.25965e-10	-1.10793	2.74797e-13	-4.25965e-10	-1.07317	2.38947e-05	-4.25965e-10	-1.10243
76167517	chr5:76167517:T:G	1.25356e-18	-1.71975	0.134514	1.52841e-13	-1.76336	0.103555	1.30765e-05	-1.85161	0.146344
76167675	chr5:76167675:G:T	1.08974e-18	-1.63861	-0.0866724	1.32134e-13	-1.68979	-0.1156	1.12371e-05	-1.78637	-0.0704997
76167890	chr5:76167890:C:G	1.64088e-18	-4.25965e-10	-1.31599	2.1558e-13	-4.25965e-10	-1.31587	1.9227e-05	-4.25965e-10	-1.31977
76168107	chr5:76168107:T:C	1.98157e-18	-4.25965e-10	-1.12733	2.59892e-13	-4.25965e-10	-1.12894	2.37173e-05	-4.25965e-10	-1.10988
76168183	chr5:76168183:A:G	2.45558e-18	-4.25965e-10	-0.912861	3.11975e-13	-4.25965e-10	-0.946281	2.95065e-05	-4.25965e-10	-0.891477
76168352	chr5:76168352:G:A	8.34992e-18	-4.25965e-10	0.311029	1.11981e-12	-4.25965e-10	0.331708	9.76968e-05	-4.25965e-10	0.305782
76168520	chr5:76168520:A:G	2.81955e-16	-4.25965e-10	3.83052	3.53641e-11	-4.25965e-10	3.78425	0.00385995	-4.25965e-10	3.98232
76168605	chr5:76168605:G:A	2.04018e-19	-1.98509	-1.41568	3.19146e-14	-1.80988	-1.41626	2.96114e-06	-1.77415	-1.41637
76168618	chr5:76168618:C:T	1.55358e-18	-4.25965e-10	-1.37066	2.03204e-13	-4.25965e-10	-1.37499	1.84581e-05	-4.25965e-10	-1.36058
76169100	chr5:76169100:G:A	4.4206e-19	-2.02989	-0.597642	7.04772e-14	-1.80931	-0.624601	6.82264e-06	-1.76896	-0.586885
76169451	chr5:76169451:G:T	3.04425e-16	-4.25965e-10	3.9072	3.81691e-11	-4.25965e-10	3.86058	0.00417359	-4.25965e-10	4.06044
76169511	chr5:76169511:A:G	4.30142e-19	-2.02118	-0.633681	6.92033e-14	-1.79399	-0.65817	6.67975e-06	-1.75389	-0.62312
76169665	chr5:76169665:T:G	1.51116e-18	-4.25965e-10	-1.39834	1.97959e-13	-4.25965e-10	-1.40114	1.78915e-05	-4.25965e-10	-1.39176
76169947	chr5:76169947:G:A	4.56633e-19	-2.00992	-0.585173	7.34073e-14	-1.78079	-0.612389	7.11441e-06	-1.73964	-0.574322
76170005	chr5:76170005:T:C	3.93601e-19	-1.99036	-0.75328	6.07732e-14	-1.81158	-0.770478	5.97767e-06	-1.74279	-0.745269
76170012	chr5:76170012:T:C	4.54664e-19	-2.02021	-0.579212	7.27406e-14	-1.79579	-0.60651	7.04724e-06	-1.75513	-0.568324
76170029	chr5:76170029:G:A	4.7639e-19	-1.65245	-0.900292	6.1613e-14	-1.65169	-0.916638	5.68927e-06	-1.65973	-0.877777
76170138	chr5:76170138:C:T	4.03824e-19	-1.50441	-1.21359	9.0926e-14	-0.95043	-1.22873	9.08572e-06	-0.846378	-1.22301
76170572	chr5:76170572:G:A	5.02393e-19	-1.42215	-1.07745	6.64002e-14	-1.40414	-1.08936	6.02671e-06	-1.42044	-1.05945
76173020	chr5:76173020:G:A	1.53686e-18	-4.25965e-10	-1.38148	2.00797e-13	-4.25965e-10	-1.38691	1.80476e-05	-4.25965e-10	-1.38308
76173285	chr5:76173285:A:C	9.38434e-18	-4.25965e-10	0.42782	1.24126e-12	-4.25965e-10	0.434679	0.000117791	-4.25965e-10	0.492825
76173971	chr5:76173971:G:A	7.5896e-19	-2.08703	-4.01506e-10	1.20336e-13	-1.89891	-4.01506e-10	1.06464e-05	-1.91087	-4.01506e-10
76173982	chr5:76173982:T:TC	1.52674e-18	-1.38808	-4.01506e-10	1.58342e-13	-1.62445	-4.01506e-10	1.39076e-05	-1.64365	-4.01506e-10
76173984	chr5:76173984:A:G	1.52683e-18	-1.38803	-4.01506e-10	1.5838e-13	-1.62421	-4.01506e-10	1.39096e-05	-1.64351	-4.01506e-10
76174060	chr5:76174060:C:T	4.33636e-19	-1.96844	-0.678329	7.09365e-14	-1.73127	-0.696144	6.78996e-06	-1.68998	-0.670664
76174064	chr5:76174064:A:G	1.12336e-18	-1.6949	-4.01506e-10	1.35578e-13	-1.77966	-4.01506e-10	1.23408e-05	-1.76318	-4.01506e-10
76174236	chr5:76174236:G:A	4.81924e-18	-4.25965e-10	-0.238607	6.27981e-13	-4.25965e-10	-0.246694	5.61491e-05	-4.25965e-10	-0.248076
76174240	chr5:76174240:T:C	1.48588e-18	-4.25965e-10	-1.41521	1.95064e-13	-4.25965e-10	-1.41588	1.74946e-05	-4.25965e-10	-1.41419
76174261	chr5:76174261:T:C	2.37287e-19	-1.99228	-1.25742	3.72967e-14	-1.80238	-1.26792	3.46085e-06	-1.76229	-1.27228
76174827	chr5:76174827:G:A	1.56081e-18	-4.25965e-10	-1.36602	2.0567e-13	-4.25965e-10	-1.36293	1.83675e-05	-4.25965e-10	-1.36551
76174991	chr5:76174991:T:G	2.587e-19	-2.04166	-1.12165	4.09944e-14	-1.8439	-1.13187	3.70205e-06	-1.82588	-1.14132
76175429	chr5:76175429:G:A	5.02306e-19	-1.97823	-0.521541	7.79542e-14	-1.78212	-0.55096	7.81005e-06	-1.70763	-0.513043
76175457	chr5:76175457:G:C	5.0157e-19	-2.00707	-0.494167	7.69957e-14	-1.82114	-0.524313	7.69084e-06	-1.7503	-0.485754
76175466	chr5:76175466:A:G	6.61596e-19	-1.533	-0.691322	1.46862e-13	-0.978677	-0.721033	1.481e-05	-0.867666	-0.713117
76175592	chr5:76175592:T:C	1.48604e-18	-4.25965e-10	-1.41511	1.95176e-13	-4.25965e-10	-1.4153	1.74926e-05	-4.25965e-10	-1.41431
76175668	chr5:76175668:A:G	2.51668e-19	-1.94073	-1.25014	4.13391e-14	-1.70936	-1.25803	3.76261e-06	-1.68741	-1.26356
76175892	chr5:76175892:C:T	2.46842e-19	-1.94294	-1.26728	4.05437e-14	-1.7124	-1.27442	3.68944e-06	-1.69067	-1.27995
76176208	chr5:76176208:C:T	1.87197e-18	0.231266	-1.41549	2.08272e-13	0.0654237	-1.41578	2.05004e-05	0.159887	-1.41553
76176319	chr5:76176319:G:A	2.21289e-19	-2.09147	-1.22804	3.46796e-14	-1.90374	-1.23932	3.27138e-06	-1.86658	-1.22429
76176379	chr5:76176379:C:T	4.24581e-19	-1.87016	-0.797718	6.71214e-14	-1.6602	-0.822503	6.41914e-06	-1.62702	-0.789785
76176576	chr5:76176576:T:C	6.32523e-19	-1.67753	-0.591731	1.32176e-13	-1.18219	-0.622882	1.32186e-05	-1.0802	-0.61427
76177020	chr5:76177020:C:A	6.73368e-19	-1.63811	-0.568581	1.42809e-13	-1.12828	-0.599415	1.42994e-05	-1.02435	-0.591523
76177091	chr5:76177091:G:A	2.4248e-19	-1.9581	-1.26995	3.95558e-14	-1.73431	-1.27718	3.59979e-06	-1.71271	-1.2825
76177136	chr5:76177136:A:G	2.4595e-19	-1.93828	-1.27557	4.04422e-14	-1.70678	-1.28255	3.68083e-06	-1.68508	-1.28787
76177194	chr5:76177194:TTAATATATACAAA:T	2.40111e-19	-1.82734	-1.41053	4.08913e-14	-1.56568	-1.41261	3.75032e-06	-1.54056	-1.41369
76177232	chr5:76177232:G:A	2.55368e-19	-2.04579	-1.13049	4.03504e-14	-1.85139	-1.14021	3.64625e-06	-1.83252	-1.14987
76177346	chr5:76177346:G:A	6.81746e-19	-1.62665	-0.567673	1.45105e-13	-1.11298	-0.59877	1.45457e-05	-1.00817	-0.590623
76177364	chr5:76177364:C:T	3.00168e-18	-4.25965e-10	-0.712052	3.88006e-13	-4.25965e-10	-0.728182	3.54309e-05	-4.25965e-10	-0.708503
76177442	chr5:76177442:G:A	1.513e-18	-4.25965e-10	-1.39713	2.00504e-13	-4.25965e-10	-1.38837	1.77699e-05	-4.25965e-10	-1.39858
76177492	chr5:76177492:A:G	2.42937e-19	-1.99046	-1.23572	3.91782e-14	-1.77758	-1.24351	3.55578e-06	-1.75785	-1.24967
76177576	chr5:76177576:G:A	1.53496e-18	-4.25965e-10	-1.38272	2.02113e-13	-4.25965e-10	-1.38038	1.80607e-05	-4.25965e-10	-1.38235
76177733	chr5:76177733:C:A	2.45881e-19	-1.96995	-1.24418	3.99588e-14	-1.74957	-1.25179	3.63126e-06	-1.72871	-1.25779
76178433	chr5:76178433:G:A	2.35622e-19	-2.00986	-1.24689	3.77029e-14	-1.80503	-1.25444	3.42055e-06	-1.78589	-1.2604
76178625	chr5:76178625:T:C	2.31323e-19	-2.03003	-1.24513	3.66837e-14	-1.83416	-1.25271	3.32812e-06	-1.81498	-1.2587
76178928	chr5:76178928:C:T	2.93875e-19	-2.00266	-1.03316	4.58964e-14	-1.81126	-1.05156	4.51972e-06	-1.7403	-1.02733
76178955	chr5:76178955:C:T	2.45246e-19	-1.9691	-1.24761	3.9883e-14	-1.74828	-1.25497	3.62243e-06	-1.72781	-1.26113
76179096	chr5:76179096:C:T	2.4624e-19	-1.96848	-1.24419	4.00341e-14	-1.74786	-1.25161	3.63707e-06	-1.72707	-1.25784
76179177	chr5:76179177:C:G	2.42531e-19	-1.98012	-1.24773	3.92725e-14	-1.76343	-1.25525	3.56689e-06	-1.74319	-1.2612
76179197	chr5:76179197:T:C	2.40299e-19	-1.99547	-1.24162	3.86808e-14	-1.78475	-1.24911	3.50969e-06	-1.76517	-1.25539
76179433	chr5:76179433:T:C	5.09333e-19	-1.69464	-0.791236	1.06744e-13	-1.20266	-0.816112	1.06308e-05	-1.10201	-0.810324
76179643	chr5:76179643:A:G	1.55286e-18	-4.25965e-10	-1.37112	2.0462e-13	-4.25965e-10	-1.36805	1.82717e-05	-4.25965e-10	-1.37074
76179837	chr5:76179837:G:T	1.88408e-18	-1.17778	-4.01506e-10	2.23236e-13	-1.28098	-4.01506e-10	3.43607e-05	-0.739172	-4.01506e-10
76180043	chr5:76180043:G:C	4.77398e-19	-1.61378	-0.936851	6.18687e-14	-1.61446	-0.949726	5.68959e-06	-1.62139	-0.916062
76180261	chr5:76180261:G:A	3.68995e-18	-4.25965e-10	-0.50561	4.95221e-13	-4.25965e-10	-0.4842	4.36072e-05	-4.25965e-10	-0.500864
76180281	chr5:76180281:G:A	2.41041e-19	-1.98712	-1.24689	3.89368e-14	-1.773	-1.25427	3.53574e-06	-1.75271	-1.26045
76180283	chr5:76180283:G:A	4.59081e-18	-4.25965e-10	-0.287165	5.98726e-13	-4.25965e-10	-0.2944	5.35093e-05	-4.25965e-10	-0.296233
76180341	chr5:76180341:T:C	2.39009e-19	-1.99073	-1.25174	3.85543e-14	-1.77813	-1.25901	3.50074e-06	-1.75801	-1.2651
76180397	chr5:76180397:T:C	1.16734e-17	0.646089	-4.01506e-10	1.26476e-12	0.453435	-4.01506e-10	0.000118504	0.498855	-4.01506e-10
76180673	chr5:76180673:C:T	2.37348e-19	-1.98961	-1.25984	3.83111e-14	-1.77641	-1.26706	3.47901e-06	-1.75646	-1.27288
76180902	chr5:76180902:C:T	2.75288e-19	-1.92141	-1.17975	4.41158e-14	-1.71286	-1.18952	4.09869e-06	-1.66991	-1.19551
76180941	chr5:76180941:A:G	1.80576e-18	-4.25965e-10	-1.22024	2.35511e-13	-4.25965e-10	-1.22745	2.16526e-05	-4.25965e-10	-1.20096
76181174	chr5:76181174:A:G	1.57595e-18	-4.25965e-10	-1.35637	2.07643e-13	-4.25965e-10	-1.35338	1.85438e-05	-4.25965e-10	-1.35595
76181376	chr5:76181376:T:C	2.68746e-19	-1.96222	-1.16299	4.25246e-14	-1.76616	-1.17296	3.93622e-06	-1.72651	-1.17936
76181390	chr5:76181390:T:C	2.73153e-19	-1.95301	-1.15593	4.33106e-14	-1.75462	-1.16619	4.012e-06	-1.71432	-1.17248
76181635	chr5:76181635:C:T	1.61731e-18	-4.25965e-10	-1.33046	2.10406e-13	-4.25965e-10	-1.34016	1.9178e-05	-4.25965e-10	-1.32233
76181729	chr5:76181729:G:A	1.53026e-18	-4.25965e-10	-1.38579	2.00617e-13	-4.25965e-10	-1.38781	1.79204e-05	-4.25965e-10	-1.39015
76181838	chr5:76181838:A:G	6.72881e-19	-2.21728	0.0098734	8.68316e-14	-2.2165	-0.00873295	7.80714e-06	-2.2014	-0.0196505
76182022	chr5:76182022:G:A	1.76984e-18	-4.25965e-10	-1.24033	2.29499e-13	-4.25965e-10	-1.2533	2.07732e-05	-4.25965e-10	-1.24242
76182079	chr5:76182079:T:G	2.21362e-19	-2.08391	-1.23527	3.49152e-14	-1.8899	-1.24639	3.29231e-06	-1.85291	-1.23158
76182391	chr5:76182391:T:A	5.11603e-19	-2.22156	-0.259869	6.64806e-14	-2.20042	-0.291872	6.19105e-06	-2.16841	-0.284569
76182817	chr5:76182817:G:A	1.49849e-18	-4.25965e-10	-1.40676	1.96598e-13	-4.25965e-10	-1.40804	1.77162e-05	-4.25965e-10	-1.40161
76182920	chr5:76182920:T:A	1.53638e-18	-4.25965e-10	-1.38179	2.03165e-13	-4.25965e-10	-1.37518	1.81132e-05	-4.25965e-10	-1.37944
76183250	chr5:76183250:C:G	5.21302e-18	-4.25965e-10	-0.160064	6.80919e-13	-4.25965e-10	-0.16576	6.0723e-05	-4.25965e-10	-0.169764
76183324	chr5:76183324:T:C	5.88612e-19	-2.2002	-0.141014	7.8316e-14	-2.15117	-0.177279	7.46734e-06	-2.09796	-0.167592
76183425	chr5:76183425:C:A	5.12593e-19	-1.65413	-0.825371	6.63237e-14	-1.65473	-0.839922	6.12578e-06	-1.66144	-0.802137
76183735	chr5:76183735:G:A	5.0869e-19	-2.22053	-0.266613	6.51243e-14	-2.21543	-0.297479	5.99295e-06	-2.19423	-0.291277
76183961	chr5:76183961:G:A	5.05663e-19	-2.21647	-0.276633	6.41549e-14	-2.21991	-0.307994	5.87095e-06	-2.20483	-0.301236
76184548	chr5:76184548:G:A	1.96844e-18	-1.13398	-4.01506e-10	2.65743e-13	-1.10668	-4.01506e-10	2.34736e-05	-1.12021	-4.01506e-10
76184579	chr5:76184579:A:G	5.30108e-19	-2.21705	-0.228848	6.74064e-14	-2.2199	-0.25856	6.16138e-06	-2.20393	-0.253856
76184678	chr5:76184678:G:C	4.13424e-19	-2.21687	-0.477631	5.30005e-14	-2.21688	-0.502017	4.82247e-06	-2.20213	-0.500665
76184728	chr5:76184728:T:C	5.92609e-19	-2.22166	-0.112782	7.61476e-14	-2.21217	-0.144363	7.02198e-06	-2.18783	-0.139207
76184750	chr5:76184750:G:A	5.17288e-19	-2.22072	-0.249661	6.62711e-14	-2.21513	-0.280323	6.09883e-06	-2.19345	-0.274543
76184759	chr5:76184759:A:G	5.17286e-19	-2.22072	-0.249661	6.62695e-14	-2.21515	-0.280323	6.09949e-06	-2.19334	-0.274543
76184958	chr5:76184958:T:C	5.35911e-19	-2.22205	-0.21296	6.90969e-14	-2.20959	-0.244103	6.39113e-06	-2.18294	-0.238232
76185020	chr5:76185020:A:C	5.86302e-19	-2.22084	-0.124301	7.51186e-14	-2.2149	-0.155234	6.90875e-06	-2.1928	-0.150496
76185124	chr5:76185124:A:T	1.10841e-18	-2.17762	0.469325	1.61278e-13	-2.01912	0.413048	1.65047e-05	-1.92261	0.450163
76185136	chr5:76185136:G:T	1.24738e-18	-2.17345	0.58328	1.81831e-13	-2.01021	0.524086	1.86804e-05	-1.91231	0.563696
76185305	chr5:76185305:A:G	5.84641e-19	-2.22073	-0.127252	7.48369e-14	-2.21515	-0.158744	6.88398e-06	-2.19336	-0.153529
76185571	chr5:76185571:T:A	7.65283e-19	-2.06188	-0.0168568	1.04692e-13	-2.0246	-0.0135857	9.48279e-06	-2.02617	-0.00043588
76185702	chr5:76185702:G:A	2.85666e-19	-2.19965	-0.864502	3.8237e-14	-2.16001	-0.885387	3.6678e-06	-2.12294	-0.853555
76185748	chr5:76185748:A:G	1.48582e-18	-4.25965e-10	-1.41526	1.95851e-13	-4.25965e-10	-1.41185	1.74686e-05	-4.25965e-10	-1.41568
76185960	chr5:76185960:A:G	1.66188e-18	-4.25965e-10	-1.30327	2.19345e-13	-4.25965e-10	-1.29856	1.9397e-05	-4.25965e-10	-1.31097
76186053	chr5:76186053:C:T	1.50956e-18	-4.25965e-10	-1.39941	1.97983e-13	-4.25965e-10	-1.40102	1.78724e-05	-4.25965e-10	-1.39283
76186254	chr5:76186254:G:A	3.91312e-18	-4.25965e-10	-0.446888	5.30357e-13	-4.25965e-10	-0.415654	4.64038e-05	-4.25965e-10	-0.438707
76186283	chr5:76186283:G:A	1.27752e-18	-2.16265	0.596346	1.88499e-13	-1.98799	0.537877	1.94193e-05	-1.886	0.576187
76186295	chr5:76186295:T:C	3.37858e-19	-2.08382	-0.812533	5.22185e-14	-1.89848	-0.835285	4.99533e-06	-1.86152	-0.806069
76186463	chr5:76186463:A:G	5.35456e-19	-2.22188	-0.213978	6.90107e-14	-2.21104	-0.243898	6.36666e-06	-2.18562	-0.239389
76186687	chr5:76186687:A:G	5.58391e-19	-2.22214	-0.171777	7.21598e-14	-2.20761	-0.20271	6.6781e-06	-2.1796	-0.197649
76186729	chr5:76186729:C:G	6.84213e-19	-2.19071	-4.01506e-10	8.84721e-14	-2.20652	-4.01506e-10	8.02361e-06	-2.1937	-4.01506e-10
76187077	chr5:76187077:G:A	1.23522e-18	-2.14808	0.548105	1.84256e-13	-1.96115	0.488275	1.90812e-05	-1.85346	0.526078
76188097	chr5:76188097:G:A	7.62145e-18	-4.25965e-10	0.219744	1.01509e-12	-4.25965e-10	0.233533	9.53979e-05	-4.25965e-10	0.28197
76188216	chr5:76188216:A:G	2.44106e-19	-2.04343	-1.17795	3.91692e-14	-1.82136	-1.19995	3.71119e-06	-1.78244	-1.1823
76188318	chr5:76188318:A:C	3.43263e-18	-4.25965e-10	-0.577896	4.62544e-13	-4.25965e-10	-0.552462	4.05391e-05	-4.25965e-10	-0.57382
76188456	chr5:76188456:G:A	2.19247e-19	-2.07766	-1.25112	3.47642e-14	-1.87873	-1.26189	3.27558e-06	-1.84199	-1.2476
76189028	chr5:76189028:A:G	1.68412e-19	-2.18098	-1.41158	2.22551e-14	-2.17125	-1.41539	2.0056e-06	-2.16917	-1.41097
76189420	chr5:76189420:C:T	2.13099e-19	-2.07065	-1.28657	3.39312e-14	-1.86836	-1.2965	3.19281e-06	-1.83175	-1.28343
76189535	chr5:76189535:G:A	3.47349e-18	-4.25965e-10	-0.566062	4.55502e-13	-4.25965e-10	-0.567804	4.04036e-05	-4.25965e-10	-0.577169
76189580	chr5:76189580:A:G	1.49006e-18	-4.25965e-10	-1.4124	1.95696e-13	-4.25965e-10	-1.41264	1.75467e-05	-4.25965e-10	-1.41122
76189757	chr5:76189757:G:A	2.248e-19	-2.05339	-1.25038	3.60669e-14	-1.84204	-1.26178	3.40446e-06	-1.80407	-1.24693
76189834	chr5:76189834:C:T	3.73977e-18	-4.25965e-10	-0.492198	5.06122e-13	-4.25965e-10	-0.462427	4.43503e-05	-4.25965e-10	-0.483969
76190030	chr5:76190030:A:G	2.02931e-19	-2.0646	-1.34152	3.09409e-14	-1.9039	-1.35323	2.9897e-06	-1.84126	-1.33965
76190079	chr5:76190079:A:G	2.05487e-19	-2.0593	-1.33429	3.13885e-14	-1.89634	-1.34642	3.037e-06	-1.83287	-1.33235
76190189	chr5:76190189:T:C	2.45765e-18	-4.25965e-10	-0.912018	3.36701e-13	-4.25965e-10	-0.87001	2.84476e-05	-4.25965e-10	-0.928024
76190588	chr5:76190588:T:C	2.23265e-19	-2.07181	-1.23881	3.55241e-14	-1.86869	-1.2503	3.35017e-06	-1.83187	-1.23521
76190589	chr5:76190589:G:A	3.07296e-19	-2.05332	-0.937849	4.88202e-14	-1.83498	-0.966082	4.6367e-06	-1.79846	-0.943625
76190749	chr5:76190749:T:G	1.6892e-18	-4.25965e-10	-1.28697	2.191e-13	-4.25965e-10	-1.29967	2.00567e-05	-4.25965e-10	-1.27752
76190784	chr5:76190784:A:G	1.54103e-18	-4.25965e-10	-1.37877	2.02588e-13	-4.25965e-10	-1.37803	1.81273e-05	-4.25965e-10	-1.37867
76190804	chr5:76190804:C:T	4.17761e-19	-2.11553	-0.568542	6.21165e-14	-1.97022	-0.589974	6.26083e-06	-1.92287	-0.518901
76190968	chr5:76190968:C:T	5.86258e-19	-2.05278	-0.292438	8.69328e-14	-1.9023	-0.321772	8.90262e-06	-1.84939	-0.240354
76191056	chr5:76191056:T:C	3.83932e-19	-1.49898	-1.26953	5.93914e-14	-1.33453	-1.27053	6.90217e-06	-1.08195	-1.2623
76191084	chr5:76191084:G:A	1.5824e-18	-4.25965e-10	-1.35228	2.09895e-13	-4.25965e-10	-1.3426	1.86674e-05	-4.25965e-10	-1.34931
76191088	chr5:76191088:C:T	1.5581e-18	-4.25965e-10	-1.36775	2.07001e-13	-4.25965e-10	-1.35648	1.83601e-05	-4.25965e-10	-1.36591
76191090	chr5:76191090:G:A	4.31357e-19	-1.52282	-1.12922	4.80249e-14	-1.69657	-1.12091	4.96833e-06	-1.52815	-1.14486
76191140	chr5:76191140:G:A	2.73207e-18	-4.25965e-10	-0.806163	3.51966e-13	-4.25965e-10	-0.825668	3.26477e-05	-4.25965e-10	-0.790314
76191151	chr5:76191151:C:T	3.85573e-18	-4.25965e-10	-0.461661	5.07433e-13	-4.25965e-10	-0.459839	4.67264e-05	-4.25965e-10	-0.431778
76192255	chr5:76192255:G:A	1.73327e-18	-2.20846	0.947252	2.21527e-13	-2.22054	0.931876	2.1278e-05	-2.2123	0.993889
76192570	chr5:76192570:C:T	1.32001e-18	-1.57576	0.0421726	1.5202e-13	-1.66596	0.000767282	1.59046e-05	-1.58734	0.0778659
76192829	chr5:76192829:A:AT	1.50442e-18	-4.25965e-10	-1.40281	1.97331e-13	-4.25965e-10	-1.40432	1.76496e-05	-4.25965e-10	-1.40537
76193134	chr5:76193134:A:G	1.33204e-18	-2.18844	0.663936	1.83268e-13	-2.17426	0.696001	1.57632e-05	-2.17911	0.660698
76193155	chr5:76193155:A:T	2.56583e-18	-0.868941	-4.01506e-10	3.36598e-13	-0.870314	-4.01506e-10	3.08674e-05	-0.846388	-4.01506e-10
76193359	chr5:76193359:T:A	1.49652e-18	-4.25965e-10	-1.40808	1.96388e-13	-4.25965e-10	-1.40911	1.75664e-05	-4.25965e-10	-1.4101
76193470	chr5:76193470:A:G	9.60597e-19	-1.85142	-4.01506e-10	1.20354e-13	-1.89877	-4.01506e-10	1.10374e-05	-1.8748	-4.01506e-10
76194166	chr5:76194166:C:G	6.90778e-19	-1.77046	-0.410703	1.06016e-13	-1.59543	-0.430179	1.11639e-05	-1.48652	-0.376876
76194755	chr5:76194755:T:G	1.76296e-18	-4.25965e-10	-1.24423	2.32439e-13	-4.25965e-10	-1.24058	2.07736e-05	-4.25965e-10	-1.2424
76195226	chr5:76195226:G:A	2.05116e-19	-2.12867	-1.26674	2.5671e-14	-2.17383	-1.27002	2.38805e-06	-2.14179	-1.26382
76195848	chr5:76195848:A:G	4.91848e-18	-4.25965e-10	-0.218222	6.39558e-13	-4.25965e-10	-0.228426	5.79288e-05	-4.25965e-10	-0.216873
76196182	chr5:76196182:T:C	1.50417e-18	-4.25965e-10	-1.40298	1.973e-13	-4.25965e-10	-1.40448	1.76469e-05	-4.25965e-10	-1.40553
76196714	chr5:76196714:G:A	4.87006e-19	-2.15107	-0.379628	7.37633e-14	-1.99627	-0.392076	7.02112e-06	-1.97585	-0.351312
76196786	chr5:76196786:A:G	1.94756e-18	-4.25965e-10	-1.14465	2.51439e-13	-4.25965e-10	-1.16201	2.29123e-05	-4.25965e-10	-1.14441
76196877	chr5:76196877:C:T	7.10903e-19	-1.77126	-0.381186	1.0966e-13	-1.58938	-0.40244	1.155e-05	-1.48313	-0.346273
76197481	chr5:76197481:T:C	1.49102e-18	-4.25965e-10	-1.41176	1.95835e-13	-4.25965e-10	-1.41193	1.7551e-05	-4.25965e-10	-1.41098
76197587	chr5:76197587:C:T	1.66224e-18	-4.25965e-10	-1.30306	2.15115e-13	-4.25965e-10	-1.31803	1.97002e-05	-4.25965e-10	-1.29546
76197588	chr5:76197588:G:A	1.49127e-18	-4.25965e-10	-1.4116	1.95777e-13	-4.25965e-10	-1.41223	1.75101e-05	-4.25965e-10	-1.41331
76197969	chr5:76197969:G:A	5.8142e-19	-1.28821	-1.06529	9.74824e-14	-1.03032	-1.07922	1.11645e-05	-0.807345	-1.056
76198204	chr5:76198204:T:G	4.57109e-19	-1.30796	-1.28609	7.70294e-14	-1.05052	-1.2945	8.68101e-06	-0.833339	-1.28161
76198298	chr5:76198298:A:G	8.23266e-19	-2.0057	-4.01506e-10	1.02881e-13	-2.05563	-4.01506e-10	9.73718e-06	-2.00014	-4.01506e-10
76198509	chr5:76198509:G:A	4.44982e-19	-1.30316	-1.31778	7.47024e-14	-1.04997	-1.32572	8.42515e-06	-0.830961	-1.3139
76198940	chr5:76198940:T:C	7.43314e-18	-0.548241	0.742967	7.36261e-13	-0.836925	0.749307	7.86982e-05	-0.675585	0.765118
76198992	chr5:76198992:T:C	1.18084e-18	-0.332459	-1.31254	1.55261e-13	-0.338884	-1.30521	1.40712e-05	-0.319508	-1.31245
76199079	chr5:76199079:A:G	1.53196e-18	-4.25965e-10	-1.38467	2.00743e-13	-4.25965e-10	-1.38718	1.79676e-05	-4.25965e-10	-1.38752
76199171	chr5:76199171:A:C	8.21104e-19	-1.16187	-0.846453	8.40367e-14	-1.42033	-0.837623	7.54274e-06	-1.40243	-0.853075
76199212	chr5:76199212:T:G	1.50098e-18	-4.25965e-10	-1.4051	1.97098e-13	-4.25965e-10	-1.4055	1.76746e-05	-4.25965e-10	-1.40396
76199329	chr5:76199329:T:C	6.32843e-19	-1.43385	-0.834909	1.15942e-13	-1.08602	-0.85009	1.21917e-05	-0.955803	-0.819528
76199524	chr5:76199524:C:T	2.23557e-18	-1.46129	0.454568	2.38949e-13	-1.70644	0.493483	2.15201e-05	-1.68894	0.481837
76199527	chr5:76199527:A:T	4.36688e-18	-0.337174	-4.01506e-10	7.06055e-13	-0.12951	-4.01506e-10	5.87754e-05	-0.202365	-4.01506e-10
76200024	chr5:76200024:T:A	2.9766e-18	-1.31611	0.595669	3.12904e-13	-1.58225	0.638945	2.80896e-05	-1.56454	0.623854
76200076	chr5:76200076:C:T	2.79966e-18	-4.25965e-10	-0.781726	3.70054e-13	-4.25965e-10	-0.775555	3.30704e-05	-4.25965e-10	-0.777447
76200501	chr5:76200501:T:C	8.05095e-19	-1.71044	-0.317575	1.03807e-13	-1.71517	-0.331491	1.04182e-05	-1.6475	-0.285036
76200661	chr5:76200661:A:G	1.86374e-19	-2.16262	-1.3286	2.34888e-14	-2.20781	-1.32486	2.07004e-06	-2.21581	-1.33271
76200689	chr5:76200689:G:T	1.55818e-18	-4.25965e-10	-1.3677	2.05563e-13	-4.25965e-10	-1.36345	1.83998e-05	-4.25965e-10	-1.36375
76201072	chr5:76201072:T:C	6.88239e-18	-4.25965e-10	0.117743	9.15101e-13	-4.25965e-10	0.12983	8.35592e-05	-4.25965e-10	0.149468
76201278	chr5:76201278:C:T	6.46988e-19	-1.25676	-0.989891	7.80083e-14	-1.33862	-0.993771	7.86339e-06	-1.23699	-0.976882
76201318	chr5:76201318:G:T	2.26424e-19	-2.0484	-1.24817	3.20874e-14	-1.97776	-1.24298	2.85358e-06	-1.98838	-1.23913
76202252	chr5:76202252:C:T	1.06506e-18	-1.74819	-4.01506e-10	1.37565e-13	-1.7651	-4.01506e-10	1.23522e-05	-1.76226	-4.01506e-10
76202370	chr5:76202370:G:T	4.45732e-19	-1.84967	-0.769593	7.51391e-14	-1.58973	-0.780131	7.62097e-06	-1.49357	-0.751612
76203836	chr5:76203836:G:A	1.89086e-18	-4.25965e-10	-1.17419	2.46921e-13	-4.25965e-10	-1.18013	2.22145e-05	-4.25965e-10	-1.17534
76204265	chr5:76204265:G:A	1.63688e-18	-1.31843	-4.01506e-10	1.98201e-13	-1.39992	-4.01506e-10	1.66897e-05	-1.4613	-4.01506e-10
76204648	chr5:76204648:A:G	4.63142e-18	-0.278358	-4.01506e-10	7.50697e-13	-0.0682018	-4.01506e-10	6.23435e-05	-0.143428	-4.01506e-10
76204864	chr5:76204864:T:C	1.73094e-18	-4.25965e-10	-1.26256	2.26306e-13	-4.25965e-10	-1.26731	2.04124e-05	-4.25965e-10	-1.25994
76204951	chr5:76204951:A:C	3.5323e-18	-4.25965e-10	-0.549273	4.66954e-13	-4.25965e-10	-0.542972	4.17257e-05	-4.25965e-10	-0.544969
76205766	chr5:76205766:CA:C	1.9261e-18	-4.25965e-10	-1.15572	2.51567e-13	-4.25965e-10	-1.16149	2.26289e-05	-4.25965e-10	-1.15686
76205828	chr5:76205828:G:A	1.92423e-18	-4.25965e-10	-1.1567	2.51358e-13	-4.25965e-10	-1.16233	2.26075e-05	-4.25965e-10	-1.15781
76206175	chr5:76206175:G:A	1.15729e-18	-1.66514	-4.01506e-10	1.55699e-13	-1.64128	-4.01506e-10	1.43808e-05	-1.61019	-4.01506e-10
76206297	chr5:76206297:C:T	1.64801e-18	-4.25965e-10	-1.31165	2.13478e-13	-4.25965e-10	-1.32567	1.93914e-05	-4.25965e-10	-1.31126
76206518	chr5:76206518:C:T	1.86387e-18	-4.25965e-10	-1.18857	2.4346e-13	-4.25965e-10	-1.19425	2.18993e-05	-4.25965e-10	-1.18963
76206585	chr5:76206585:G:C	2.26538e-18	-1.25056	0.257085	2.35266e-13	-1.52292	0.29443	2.11314e-05	-1.50614	0.280816
76206670	chr5:76206670:G:A	1.24814e-18	-1.58957	-4.01506e-10	1.67345e-13	-1.56915	-4.01506e-10	1.58494e-05	-1.51295	-4.01506e-10
76207030	chr5:76207030:C:A	2.34932e-19	-1.93212	-1.32757	2.50731e-14	-2.15194	-1.31547	2.18168e-06	-2.16867	-1.32732
76207421	chr5:76207421:G:A	7.55872e-19	-1.76838	-0.322721	9.80738e-14	-1.7936	-0.30988	8.85802e-06	-1.78045	-0.314319
76207480	chr5:76207480:G:A	4.58687e-18	-4.25965e-10	-0.288025	6.07745e-13	-4.25965e-10	-0.279448	5.35274e-05	-4.25965e-10	-0.295894
76208253	chr5:76208253:G:T	2.91771e-18	-4.25965e-10	-0.740423	3.85287e-13	-4.25965e-10	-0.735215	3.48989e-05	-4.25965e-10	-0.723632
76208418	chr5:76208418:C:T	7.67894e-19	-1.8952	-0.180128	1.27048e-13	-1.65266	-0.191975	1.29418e-05	-1.56092	-0.154702
76209020	chr5:76209020:C:T	7.19468e-19	-2.14047	-4.01506e-10	1.18466e-13	-1.91458	-4.01506e-10	1.03574e-05	-1.93839	-4.01506e-10
76210122	chr5:76210122:G:A	1.93528e-19	-2.07614	-1.37741	2.2386e-14	-2.21212	-1.36865	1.99209e-06	-2.21365	-1.37325
76210125	chr5:76210125:G:A	1.05051e-18	-1.76194	-4.01506e-10	8.71195e-14	-2.22192	-4.01506e-10	7.80558e-06	-2.22125	-4.01506e-10
76210128	chr5:76210128:C:A	7.70278e-18	-4.25965e-10	0.230359	1.02488e-12	-4.25965e-10	0.243124	9.33292e-05	-4.25965e-10	0.260045
76210283	chr5:76210283:G:A	1.48297e-18	-4.25965e-10	-1.41718	1.94861e-13	-4.25965e-10	-1.41692	1.74427e-05	-4.25965e-10	-1.41717
76210446	chr5:76210446:C:G	1.70282e-18	-4.25965e-10	-1.27893	2.21618e-13	-4.25965e-10	-1.28825	2.0097e-05	-4.25965e-10	-1.27551
76210613	chr5:76210613:T:A	4.74944e-18	-4.25965e-10	-0.253196	6.18698e-13	-4.25965e-10	-0.261587	5.58788e-05	-4.25965e-10	-0.252902
76210697	chr5:76210697:G:C	2.7077e-19	-1.8456	-1.27211	2.80061e-14	-2.09637	-1.26041	2.475e-06	-2.10369	-1.26615
76210825	chr5:76210825:C:T	1.49726e-18	-4.25965e-10	-1.40759	1.95956e-13	-4.25965e-10	-1.41131	1.75771e-05	-4.25965e-10	-1.40949
76210860	chr5:76210860:G:A	4.81317e-18	-4.25965e-10	-0.239866	6.32535e-13	-4.25965e-10	-0.239468	5.892e-05	-4.25965e-10	-0.199906
76212107	chr5:76212107:TTTAA:T	2.59042e-19	-1.74779	-1.4142	3.23209e-14	-1.7995	-1.41399	2.83274e-06	-1.81986	-1.41499
76212141	chr5:76212141:A:G	2.2772e-19	-1.92417	-1.36669	3.80094e-14	-1.67204	-1.37933	3.76288e-06	-1.57883	-1.37207
76212494	chr5:76212494:A:T	6.50113e-19	-1.88616	-0.355676	8.46025e-14	-1.88492	-0.366323	8.20778e-06	-1.84576	-0.325249
76212725	chr5:76212725:G:A	3.12006e-19	-1.95498	-1.02098	3.69192e-14	-2.0687	-1.01177	3.15465e-06	-2.0994	-1.02781
76212952	chr5:76212952:T:G	1.5491e-18	-4.25965e-10	-1.37355	2.03361e-13	-4.25965e-10	-1.37422	1.84014e-05	-4.25965e-10	-1.36366
76213026	chr5:76213026:C:T	1.76998e-18	-0.487601	-0.752652	1.98736e-13	-0.632122	-0.765103	2.02141e-05	-0.539803	-0.729906
76213048	chr5:76213048:G:A	1.49365e-18	-4.25965e-10	-1.41	1.96453e-13	-4.25965e-10	-1.40878	1.75947e-05	-4.25965e-10	-1.40849
76213162	chr5:76213162:T:C	1.52968e-18	-4.25965e-10	-1.38616	2.00469e-13	-4.25965e-10	-1.38854	1.79516e-05	-4.25965e-10	-1.38841
76213408	chr5:76213408:T:C	3.06116e-19	-1.92684	-1.06817	3.49673e-14	-2.07881	-1.05598	3.04173e-06	-2.09637	-1.06729
76213618	chr5:76213618:C:T	3.36938e-18	-0.560442	-0.0360517	3.20166e-13	-0.924258	0.00389572	2.8775e-05	-0.90439	-0.012189
76213904	chr5:76213904:C:G	1.16242e-18	-1.66072	-4.01506e-10	1.55664e-13	-1.64151	-4.01506e-10	1.46672e-05	-1.59048	-4.01506e-10
76213937	chr5:76213937:A:G	2.04829e-18	-4.25965e-10	-1.09422	2.63187e-13	-4.25965e-10	-1.11634	2.40876e-05	-4.25965e-10	-1.09439
76214013	chr5:76214013:G:A	1.4863e-18	-4.25965e-10	-1.41493	1.95438e-13	-4.25965e-10	-1.41396	1.74869e-05	-4.25965e-10	-1.41463
76215380	chr5:76215380:C:T	1.10739e-18	-1.70922	-4.01506e-10	1.5609e-13	-1.63877	-4.01506e-10	1.39378e-05	-1.64148	-4.01506e-10
76215383	chr5:76215383:A:G	4.27328e-18	-4.25965e-10	-0.358842	5.72468e-13	-4.25965e-10	-0.339246	5.02678e-05	-4.25965e-10	-0.358723
76215668	chr5:76215668:C:T	9.07394e-19	-1.9084	-4.01506e-10	1.25924e-13	-1.85352	-4.01506e-10	1.13655e-05	-1.84551	-4.01506e-10
76215879	chr5:76215879:G:A	3.60377e-19	-1.9056	-0.92623	4.49847e-14	-1.95913	-0.923751	4.34743e-06	-1.8992	-0.907302
76215981	chr5:76215981:CTGATGCAAAGTAGACCTTGAGTGGGTCACTAAGGATTCTGGAAGGAAATCTGGAAGGATTCT:C	1.52284e-18	-1.39065	-4.01506e-10	1.92436e-13	-1.42944	-4.01506e-10	2.85676e-05	-0.923815	-4.01506e-10
76216104	chr5:76216104:T:C	1.55122e-18	-4.25965e-10	-1.37218	2.03613e-13	-4.25965e-10	-1.37298	1.81533e-05	-4.25965e-10	-1.37723
76216236	chr5:76216236:G:A	2.52754e-18	-4.25965e-10	-0.883975	3.27846e-13	-4.25965e-10	-0.89666	2.97046e-05	-4.25965e-10	-0.884786
76216367	chr5:76216367:G:C	2.25851e-18	-4.25965e-10	-0.996515	2.95957e-13	-4.25965e-10	-0.998991	2.61264e-05	-4.25965e-10	-1.01314
76216908	chr5:76216908:T:C	3.48234e-18	-0.563517	-4.01506e-10	4.35804e-13	-0.612011	-4.01506e-10	4.08732e-05	-0.565612	-4.01506e-10
76217146	chr5:76217146:G:T	8.88308e-17	0.241753	2.43376	8.18105e-12	-0.19791	2.51828	0.000739914	-0.165891	2.49634
76217285	chr5:76217285:C:T	2.97224e-18	-4.25965e-10	-0.721907	3.92582e-13	-4.25965e-10	-0.716458	3.55663e-05	-4.25965e-10	-0.704689
76217477	chr5:76217477:C:T	3.04067e-18	-0.699146	-4.01506e-10	3.85191e-13	-0.735464	-4.01506e-10	3.63642e-05	-0.682503	-4.01506e-10
76217570	chr5:76217570:C:T	1.89888e-17	-0.33207	1.4647	2.37545e-12	-0.418962	1.5027	0.000243662	-0.302557	1.52225
76217850	chr5:76217850:C:T	1.62552e-18	-4.25965e-10	-1.3254	2.11782e-13	-4.25965e-10	-1.33365	1.91345e-05	-4.25965e-10	-1.32459
76217927	chr5:76217927:A:G	8.23641e-18	-4.25965e-10	0.297343	1.09888e-12	-4.25965e-10	0.312846	9.98974e-05	-4.25965e-10	0.328056
76217998	chr5:76217998:C:T	3.03421e-18	-4.25965e-10	-0.701271	3.94828e-13	-4.25965e-10	-0.710752	3.57047e-05	-4.25965e-10	-0.700805
76218212	chr5:76218212:A:G	7.07866e-19	-1.5742	-0.582525	9.42227e-14	-1.56809	-0.575455	9.47012e-06	-1.47438	-0.553567
76218240	chr5:76218240:C:T	2.8046e-19	-2.15539	-0.927154	3.53264e-14	-2.21558	-0.908992	3.10703e-06	-2.21937	-0.923048
76218588	chr5:76218588:T:C	3.022e-19	-2.1231	-0.884791	4.48914e-14	-1.98938	-0.895575	4.29556e-06	-1.94395	-0.874557
76218636	chr5:76218636:G:C	1.48382e-18	-4.25965e-10	-1.41661	1.94969e-13	-4.25965e-10	-1.41636	1.74509e-05	-4.25965e-10	-1.4167
76219161	chr5:76219161:C:T	5.52827e-19	-0.987168	-1.41676	5.76859e-14	-1.21921	-1.41498	4.51127e-06	-1.35364	-1.41587
76219303	chr5:76219303:C:T	3.25612e-18	-4.25965e-10	-0.630686	4.25975e-13	-4.25965e-10	-0.634823	3.8304e-05	-4.25965e-10	-0.630533
76219355	chr5:76219355:T:C	3.52845e-18	-0.550364	-4.01506e-10	4.35341e-13	-0.613074	-4.01506e-10	4.03183e-05	-0.579282	-4.01506e-10
76219679	chr5:76219679:C:T	3.65886e-19	-1.67083	-1.14582	4.79376e-14	-1.67256	-1.14675	5.32415e-06	-1.46426	-1.13957
76219768	chr5:76219768:C:T	1.62123e-18	-4.25965e-10	-1.32803	2.14088e-13	-4.25965e-10	-1.32282	1.89253e-05	-4.25965e-10	-1.33559
76219911	chr5:76219911:C:A	2.07263e-18	-4.25965e-10	-1.0824	2.69183e-13	-4.25965e-10	-1.09381	2.43831e-05	-4.25965e-10	-1.0822
76219994	chr5:76219994:G:A	1.49531e-18	-4.25965e-10	-1.40889	1.95988e-13	-4.25965e-10	-1.41115	1.76441e-05	-4.25965e-10	-1.40569
76220094	chr5:76220094:T:C	8.08097e-19	-1.96925	-0.055043	1.03709e-13	-2.00301	-0.0445977	9.12199e-06	-2.00455	-0.0608542
76220133	chr5:76220133:A:G	3.59892e-19	-1.51365	-1.31953	4.97495e-14	-1.46408	-1.31813	5.43407e-06	-1.26414	-1.31926
76220391	chr5:76220391:G:A	1.7311e-19	-2.15104	-1.41401	2.29437e-14	-2.14131	-1.41485	2.24636e-06	-2.05224	-1.41453
76220707	chr5:76220707:A:T	2.79697e-18	-1.98027	1.19758	3.50917e-13	-2.00292	1.17426	3.07423e-05	-2.03059	1.18014
76220782	chr5:76220782:C:T	2.34728e-18	-4.25965e-10	-0.957965	3.11366e-13	-4.25965e-10	-0.948236	2.79545e-05	-4.25965e-10	-0.945509
76221215	chr5:76221215:G:A	4.56765e-19	-2.09221	-0.502599	5.98642e-14	-2.08435	-0.512774	5.95167e-06	-1.97663	-0.515787
76221231	chr5:76221231:G:A	5.67774e-18	-4.25965e-10	-0.0746686	7.70563e-13	-4.25965e-10	-0.0420822	6.63784e-05	-4.25965e-10	-0.0807159
76221472	chr5:76221472:G:A	2.60629e-19	-1.7393	-1.41659	3.38798e-14	-1.74986	-1.41652	3.69792e-06	-1.5519	-1.41642
76221590	chr5:76221590:C:G	2.79229e-18	-1.99035	1.20599	3.50509e-13	-2.01222	1.1824	3.07662e-05	-2.03872	1.18905
76221738	chr5:76221738:G:T	3.27923e-18	-2.0532	1.42958	4.1689e-13	-2.06365	1.40727	3.65052e-05	-2.09041	1.41178
76222073	chr5:76222073:G:A	1.70476e-18	-4.25965e-10	-1.2778	2.25468e-13	-4.25965e-10	-1.27102	2.00586e-05	-4.25965e-10	-1.27743
76222183	chr5:76222183:A:G	1.87081e-19	-2.16636	-1.32108	2.47255e-14	-2.15306	-1.32831	2.25343e-06	-2.13877	-1.32486
76222386	chr5:76222386:A:G	1.67314e-18	-4.25965e-10	-1.29652	2.19302e-13	-4.25965e-10	-1.29876	1.98577e-05	-4.25965e-10	-1.28749
76222592	chr5:76222592:A:T	2.36559e-18	-4.25965e-10	-0.950195	3.13837e-13	-4.25965e-10	-0.940328	2.81753e-05	-4.25965e-10	-0.937642
76222604	chr5:76222604:T:C	1.95889e-19	-2.04511	-1.39632	2.50361e-14	-2.07111	-1.39777	2.12732e-06	-2.12351	-1.39772
76222641	chr5:76222641:T:C	1.8577e-19	-2.20038	-1.29409	2.43868e-14	-2.19247	-1.30269	2.21266e-06	-2.18372	-1.29817
76222760	chr5:76222760:T:A	6.73569e-19	-2.20639	-4.01506e-10	8.86945e-14	-2.20401	-4.01506e-10	7.95376e-06	-2.20244	-4.01506e-10
76222921	chr5:76222921:T:G	1.82282e-19	-2.19924	-1.31418	2.38923e-14	-2.19115	-1.3245	2.17109e-06	-2.18188	-1.31897
76222943	chr5:76222943:G:A	2.1349e-19	-2.21462	-1.14076	2.77232e-14	-2.2151	-1.15184	2.53981e-06	-2.21122	-1.13278
76223025	chr5:76223025:T:C	1.84311e-19	-2.19706	-1.3053	2.41573e-14	-2.18856	-1.31606	2.19683e-06	-2.17878	-1.31029
76223059	chr5:76223059:C:T	1.53407e-18	-4.25965e-10	-1.3833	2.02182e-13	-4.25965e-10	-1.38004	1.81682e-05	-4.25965e-10	-1.37641
76223147	chr5:76223147:A:G	1.86931e-19	-2.18754	-1.3007	2.45417e-14	-2.17758	-1.31125	2.23589e-06	-2.1655	-1.30595
76223187	chr5:76223187:A:G	3.07339e-18	-0.68844	-4.01506e-10	3.4559e-13	-0.84395	-4.01506e-10	5.69858e-05	-0.233284	-4.01506e-10
76223278	chr5:76223278:A:C	1.52299e-18	-4.25965e-10	-1.39055	2.001e-13	-4.25965e-10	-1.39039	1.78661e-05	-4.25965e-10	-1.39318
76223331	chr5:76223331:A:G	3.76489e-19	-1.37969	-1.4084	4.32654e-14	-1.51075	-1.4111	4.8603e-06	-1.2843	-1.41069
76223533	chr5:76223533:G:A	1.8252e-18	-4.25965e-10	-1.20953	2.38374e-13	-4.25965e-10	-1.21536	2.15206e-05	-4.25965e-10	-1.20708
76224062	chr5:76224062:G:C	2.00895e-18	-4.25965e-10	-1.11361	2.63244e-13	-4.25965e-10	-1.11612	2.33485e-05	-4.25965e-10	-1.12555
76224153	chr5:76224153:G:A	1.52735e-18	-4.25965e-10	-1.38769	2.0072e-13	-4.25965e-10	-1.38729	1.79716e-05	-4.25965e-10	-1.38729
76224185	chr5:76224185:T:G	7.96376e-19	-1.62825	-0.410652	1.04357e-13	-1.64892	-0.392473	9.40377e-06	-1.64328	-0.391695
76225103	chr5:76225103:T:G	2.00293e-19	-2.13312	-1.28608	2.77881e-14	-2.07767	-1.28693	2.75584e-06	-1.9752	-1.28716
76225393	chr5:76225393:A:C	3.09213e-19	-1.57877	-1.40618	4.17534e-14	-1.55108	-1.40634	4.3931e-06	-1.39225	-1.4038
76225775	chr5:76225775:A:G	8.66715e-19	-2.05283	0.098564	1.17835e-13	-2.02529	0.105372	1.2103e-05	-1.89478	0.112148
76225894	chr5:76225894:T:G	4.08129e-18	-4.25965e-10	-0.404809	5.29083e-13	-4.25965e-10	-0.418058	4.84759e-05	-4.25965e-10	-0.395021
76225985	chr5:76225985:G:C	2.34935e-19	-2.16503	-1.09464	3.22356e-14	-2.12848	-1.08765	3.10684e-06	-2.05071	-1.09177
76226072	chr5:76226072:C:G	2.90102e-19	-2.18663	-0.862118	3.81082e-14	-2.20388	-0.844893	3.35516e-06	-2.21516	-0.85043
76226286	chr5:76226286:T:A	1.51932e-18	-4.25965e-10	-1.39296	1.99589e-13	-4.25965e-10	-1.39294	1.78255e-05	-4.25965e-10	-1.39546
76226718	chr5:76226718:G:A	1.67597e-18	-4.25965e-10	-1.29483	2.20394e-13	-4.25965e-10	-1.29379	1.95953e-05	-4.25965e-10	-1.3008
76226784	chr5:76226784:C:T	1.49555e-18	-4.25965e-10	-1.40873	1.96445e-13	-4.25965e-10	-1.40882	1.7601e-05	-4.25965e-10	-1.40813
76226794	chr5:76226794:G:A	1.79502e-18	-4.25965e-10	-1.2262	2.36394e-13	-4.25965e-10	-1.2237	2.12309e-05	-4.25965e-10	-1.22063
76226963	chr5:76226963:G:A	4.50595e-19	-2.15326	-0.455152	5.85411e-14	-2.16769	-0.451786	5.20826e-06	-2.18972	-0.436123
76227134	chr5:76227134:G:A	2.5308e-19	-2.20125	-0.984021	3.3486e-14	-2.20796	-0.970121	2.95306e-06	-2.22002	-0.973225
76227136	chr5:76227136:G:A	4.98779e-19	-1.47909	-1.02773	6.34218e-14	-1.51002	-1.02937	7.16457e-06	-1.29556	-1.01138
76227166	chr5:76227166:CAGATA:C	1.89885e-19	-2.12433	-1.34823	2.58989e-14	-2.09064	-1.34436	2.57178e-06	-1.98362	-1.34787
76227274	chr5:76227274:C:A	1.76481e-18	-4.25965e-10	-1.24318	2.31482e-13	-4.25965e-10	-1.2447	2.05944e-05	-4.25965e-10	-1.25107
76227954	chr5:76227954:A:G	4.08421e-19	-1.69422	-1.01246	5.19635e-14	-1.74031	-0.998347	4.93373e-06	-1.68409	-0.995902
76228410	chr5:76228410:A:G	3.97538e-19	-2.12096	-0.612726	4.935e-14	-2.15045	-0.639811	4.82694e-06	-2.07261	-0.62926
76228719	chr5:76228719:A:G	3.74355e-19	-2.184	-0.609777	4.71874e-14	-2.20097	-0.63411	4.47066e-06	-2.15205	-0.6265
76228749	chr5:76228749:G:A	3.86219e-19	-2.18203	-0.580542	4.86469e-14	-2.1993	-0.605312	4.61652e-06	-2.14888	-0.597568
76228773	chr5:76228773:C:A	3.30158e-19	-2.20974	-0.709672	4.29595e-14	-2.21608	-0.712867	3.98913e-06	-2.18053	-0.711984
76228787	chr5:76228787:G:A	4.0915e-18	-0.402312	-4.01506e-10	5.047e-13	-0.465239	-4.01506e-10	4.46893e-05	-0.476353	-4.01506e-10
76228788	chr5:76228788:CATTAAT:C	3.86572e-19	-2.1777	-0.583964	4.86403e-14	-2.19607	-0.608684	4.62788e-06	-2.14303	-0.600956
76228830	chr5:76228830:G:A	3.49043e-19	-1.60853	-1.25525	4.26541e-14	-1.68345	-1.25263	3.81312e-06	-1.67938	-1.25826
76228901	chr5:76228901:T:C	3.82942e-19	-2.18084	-0.590252	4.82107e-14	-2.19855	-0.61507	4.5781e-06	-2.14769	-0.607109
76229062	chr5:76229062:A:C	5.25208e-19	-2.07925	-0.37593	6.49546e-14	-2.10954	-0.405977	6.44358e-06	-2.01976	-0.393241
76229217	chr5:76229217:T:C	5.36623e-19	-2.11426	-0.319422	6.6446e-14	-2.14237	-0.350449	6.52821e-06	-2.06219	-0.337764
76229316	chr5:76229316:T:C	8.46126e-19	-1.91878	-0.0595286	1.39724e-13	-1.6652	-0.084341	1.16186e-05	-1.73491	-0.0885689
76229385	chr5:76229385:T:C	2.05728e-18	-4.25965e-10	-1.08984	2.70032e-13	-4.25965e-10	-1.09066	2.38939e-05	-4.25965e-10	-1.10246
76229571	chr5:76229571:T:C	6.99091e-19	-1.98553	-0.183671	9.37756e-14	-1.96322	-0.185075	7.9826e-06	-2.01246	-0.186358
76229589	chr5:76229589:T:C	1.97088e-19	-2.22139	-1.21394	2.62954e-14	-2.21725	-1.20256	2.35833e-06	-2.20904	-1.20909
76229795	chr5:76229795:T:C	2.87962e-19	-1.65675	-1.39939	3.71166e-14	-1.67695	-1.39819	3.96284e-06	-1.50283	-1.3963
76229961	chr5:76229961:G:A	2.74422e-18	-1.92326	1.12154	3.60927e-13	-1.92001	1.11949	3.11197e-05	-1.9596	1.12136
76230076	chr5:76230076:G:T	1.16248e-18	-1.71371	0.0530446	2.10871e-13	-1.3778	0.0398474	1.71476e-05	-1.46315	0.0289204
76230083	chr5:76230083:C:G	1.15688e-18	-1.71623	0.0507429	2.09623e-13	-1.38099	0.0370979	1.70569e-05	-1.46621	0.0266801
76230101	chr5:76230101:C:T	1.15371e-18	-1.71732	0.0490842	2.09042e-13	-1.38257	0.0358972	1.70051e-05	-1.4676	0.0250317
76230108	chr5:76230108:G:C	1.18144e-18	-1.71721	0.0727294	2.14017e-13	-1.38231	0.0591626	1.7413e-05	-1.46736	0.0484928
76230146	chr5:76230146:G:T	2.2586e-19	-2.11086	-1.1882	2.86679e-14	-2.15058	-1.18285	2.551e-06	-2.16165	-1.17795
76230237	chr5:76230237:C:T	1.99484e-18	-4.25965e-10	-1.12066	2.64383e-13	-4.25965e-10	-1.1118	2.36759e-05	-4.25965e-10	-1.11163
76230308	chr5:76230308:A:G	1.21028e-18	-1.71733	0.0969594	2.19419e-13	-1.38256	0.0843361	1.78334e-05	-1.46755	0.0725326
76230320	chr5:76230320:A:AC	1.19736e-18	-1.71804	0.0869372	2.16957e-13	-1.38352	0.0740117	1.76392e-05	-1.46854	0.0625733
76230353	chr5:76230353:A:G	1.28289e-18	-1.69256	0.13045	2.33924e-13	-1.35139	0.117185	1.90067e-05	-1.43697	0.105675
76230371	chr5:76230371:A:G	1.18521e-18	-1.73189	0.0905944	2.13961e-13	-1.40092	0.0775064	1.74097e-05	-1.48528	0.0662235
76230499	chr5:76230499:A:G	1.24293e-18	-1.67298	0.0792292	2.28175e-13	-1.3251	0.0660057	1.84971e-05	-1.41343	0.0549617
76230501	chr5:76230501:G:A	1.22933e-18	-1.67283	0.0680763	2.25559e-13	-1.32555	0.0549318	1.82988e-05	-1.41319	0.0439375
76230524	chr5:76230524:C:A	1.21334e-18	-1.70904	0.0911933	2.20376e-13	-1.37178	0.0779169	1.79122e-05	-1.45743	0.0668286
76230535	chr5:76230535:G:A	1.20036e-18	-1.71784	0.0892437	2.17385e-13	-1.38351	0.0759758	1.76851e-05	-1.46826	0.0648948
76230615	chr5:76230615:A:ACC	1.22519e-18	-1.70673	0.0986045	2.2276e-13	-1.36867	0.0855599	1.80981e-05	-1.45445	0.0741683
76230696	chr5:76230696:G:A	1.19878e-18	-1.72366	0.0937483	2.16825e-13	-1.39076	0.0806465	1.76385e-05	-1.47535	0.0693518
76230757	chr5:76230757:G:C	1.92081e-19	-2.06052	-1.40054	2.40524e-14	-2.10981	-1.39916	2.12909e-06	-2.12251	-1.39788
76230772	chr5:76230772:G:A	1.11311e-18	-1.88789	0.18382	1.91267e-13	-1.60686	0.171329	1.56877e-05	-1.68192	0.158708
76230872	chr5:76230872:A:G	1.21907e-18	-1.71366	0.100523	2.21036e-13	-1.37777	0.0868912	1.79769e-05	-1.46305	0.0760505
76230953	chr5:76230953:T:G	1.25239e-18	-1.71599	0.129821	2.26983e-13	-1.38071	0.116376	1.84559e-05	-1.46585	0.105145
76231106	chr5:76231106:AT:A	1.09183e-18	-1.87956	0.156198	1.88142e-13	-1.59603	0.144027	1.54248e-05	-1.67145	0.131346
76231158	chr5:76231158:C:A	2.90692e-19	-2.19043	-0.856287	4.06298e-14	-2.12199	-0.86271	3.58945e-06	-2.11538	-0.882708
76231377	chr5:76231377:T:C	1.14412e-18	-1.85698	0.180395	1.98699e-13	-1.56577	0.168359	1.6256e-05	-1.6429	0.155276
76231395	chr5:76231395:A:G	2.69619e-18	-1.81686	0.997472	3.53858e-13	-1.81832	0.998011	3.03204e-05	-1.8616	0.997335
76232009	chr5:76232009:T:C	8.34415e-19	-1.99225	-4.01506e-10	1.04306e-13	-2.04187	-4.01506e-10	9.14586e-06	-2.06279	-4.01506e-10
76234339	chr5:76234339:C:T	1.01597e-18	-1.82733	0.0319599	1.78622e-13	-1.52391	0.0199793	1.4576e-05	-1.60482	0.00810683
76234443	chr5:76234443:C:T	9.68039e-19	-1.89989	0.0561839	1.6609e-13	-1.62092	0.0442455	1.36257e-05	-1.69635	0.032218
76234465	chr5:76234465:TTCCGGAGTTTTTAC:T	1.0203e-18	-1.87072	0.0795922	1.76825e-13	-1.58158	0.0675358	1.44733e-05	-1.65921	0.0554211
76234501	chr5:76234501:A:G	1.92204e-19	-2.08884	-1.37157	2.42136e-14	-2.13322	-1.36907	2.14703e-06	-2.14489	-1.36711
76234623	chr5:76234623:C:G	3.08972e-19	-2.19189	-0.793842	4.31853e-14	-2.12447	-0.799232	3.8059e-06	-2.11803	-0.821508
76234764	chr5:76234764:C:T	1.04469e-18	-1.86764	0.100132	1.81113e-13	-1.57786	0.0877761	1.48305e-05	-1.65515	0.0757534
76234804	chr5:76234804:G:C	7.45333e-19	-2.10515	-4.01506e-10	9.46121e-14	-2.13942	-4.01506e-10	8.59395e-06	-2.12503	-4.01506e-10
76235216	chr5:76235216:G:A	9.02925e-19	-0.715036	-1.1983	1.03155e-13	-0.858641	-1.19433	9.28344e-06	-0.846623	-1.20123
76235274	chr5:76235274:A:G	7.41563e-19	-2.03503	-0.0751892	9.98048e-14	-2.01008	-0.0759123	8.49952e-06	-2.05771	-0.0783669
76235279	chr5:76235279:G:A	1.06075e-18	-1.87937	0.127122	1.83348e-13	-1.59371	0.115889	1.50118e-05	-1.66988	0.102625
76235325	chr5:76235325:G:A	1.57999e-18	-4.25965e-10	-1.3538	2.07732e-13	-4.25965e-10	-1.35295	1.85181e-05	-4.25965e-10	-1.35734
76235479	chr5:76235479:G:A	1.08493e-18	-1.81117	0.0814649	1.91653e-13	-1.50271	0.0691882	1.56205e-05	-1.58475	0.0572519
76235607	chr5:76235607:G:A	1.03093e-18	-1.84716	0.066405	1.80084e-13	-1.55026	0.0544768	1.47176e-05	-1.62929	0.0422488
76235714	chr5:76235714:A:G	2.22768e-18	-1.01026	-4.01506e-10	3.16443e-13	-0.932062	-4.01506e-10	2.73567e-05	-0.967124	-4.01506e-10
76235741	chr5:76235741:T:C	9.94911e-19	-1.87253	0.0562022	1.72265e-13	-1.58447	0.044297	1.41114e-05	-1.66135	0.0322484
76235784	chr5:76235784:T:C	3.56841e-19	-2.1315	-0.710192	5.14625e-14	-2.02899	-0.719364	4.56635e-06	-2.01801	-0.739364
76235799	chr5:76235799:CACTT:C	4.40488e-19	-1.77094	-0.860149	7.25765e-14	-1.53799	-0.866569	5.8859e-06	-1.65612	-0.847411
76235826	chr5:76235826:C:T	4.13075e-18	-1.8564	1.46363	5.41791e-13	-1.86114	1.46681	4.65005e-05	-1.90179	1.46517
76235913	chr5:76235913:C:T	1.12887e-18	-1.75394	0.0639308	2.05125e-13	-1.41736	0.0517713	1.65304e-05	-1.51078	0.0398955
76235993	chr5:76235993:A:G	1.11544e-18	-1.84499	0.143015	1.94789e-13	-1.54751	0.130223	1.59199e-05	-1.62687	0.118352
76236049	chr5:76236049:A:G	1.06233e-18	-1.82566	0.0749085	1.86722e-13	-1.52205	0.0624691	1.52612e-05	-1.60152	0.0507444
76236097	chr5:76236097:C:T	1.03227e-18	-1.8497	0.0702402	1.80015e-13	-1.55379	0.057631	1.47262e-05	-1.63256	0.0461053
76236117	chr5:76236117:A:G	1.03938e-18	-1.84939	0.0767898	1.81404e-13	-1.55331	0.0648323	1.48284e-05	-1.63211	0.0525659
76236157	chr5:76236157:A:T	1.66733e-18	-4.25965e-10	-1.3	2.17026e-13	-4.25965e-10	-1.30919	1.96904e-05	-4.25965e-10	-1.29595
76236198	chr5:76236198:G:C	1.01939e-18	-1.84855	0.0565322	1.77953e-13	-1.5521	0.0444153	1.45498e-05	-1.63102	0.0325142
76236373	chr5:76236373:G:T	6.08198e-18	-4.25965e-10	-0.00589246	7.78725e-13	-4.25965e-10	-0.0315454	7.1659e-05	-4.25965e-10	-0.00416801
76236377	chr5:76236377:G:A	3.37093e-19	-1.49696	-1.40166	3.3739e-14	-1.7686	-1.40195	3.71746e-06	-1.56418	-1.39886
76236410	chr5:76236410:G:A	1.00398e-18	-1.84745	0.0401996	1.7539e-13	-1.55074	0.0285482	1.43363e-05	-1.62967	0.0163765
76236416	chr5:76236416:T:G	3.29285e-19	-1.52458	-1.39747	3.30728e-14	-1.79273	-1.39776	3.61593e-06	-1.5964	-1.39434
76236439	chr5:76236439:A:G	1.05741e-18	-1.84786	0.0924664	1.84654e-13	-1.55099	0.0802672	1.50932e-05	-1.63001	0.0681625
76236537	chr5:76236537:G:T	9.88246e-19	-1.88808	0.065031	1.70131e-13	-1.6057	0.0530657	1.39546e-05	-1.68124	0.0409666
76236563	chr5:76236563:A:AG	1.01747e-18	-1.82576	0.031864	1.78569e-13	-1.52205	0.0178153	1.45973e-05	-1.60314	0.00788483
76236722	chr5:76236722:T:C	1.09928e-18	-1.7466	0.0300282	1.97946e-13	-1.41796	0.0167481	1.61217e-05	-1.502	0.00608107
76236895	chr5:76236895:C:A	1.102e-18	-1.7289	0.0148072	1.99443e-13	-1.39521	0.00153816	1.62336e-05	-1.48011	-0.00890007
76236998	chr5:76236998:C:T	8.21319e-18	-4.25965e-10	0.294519	1.07379e-12	-4.25965e-10	0.289744	9.68631e-05	-4.25965e-10	0.297211
76237043	chr5:76237043:C:T	1.54477e-18	-4.25965e-10	-1.37635	2.01979e-13	-4.25965e-10	-1.38104	1.80606e-05	-4.25965e-10	-1.38235
76237149	chr5:76237149:A:G	3.32538e-19	-2.02538	-0.886848	5.1864e-14	-1.86057	-0.880007	4.2511e-06	-1.95113	-0.87778
76237395	chr5:76237395:G:A	2.95123e-19	-2.1995	-0.832087	4.09256e-14	-2.13874	-0.838703	3.6121e-06	-2.13274	-0.859059
76237443	chr5:76237443:G:A	1.03317e-18	-1.73354	-0.0450481	1.8679e-13	-1.40104	-0.0581748	1.52076e-05	-1.48603	-0.0682628
76237565	chr5:76237565:T:C	2.50747e-19	-2.01562	-1.17891	3.12013e-14	-2.07577	-1.17297	2.77043e-06	-2.08857	-1.16851
76237648	chr5:76237648:T:C	2.01644e-19	-2.03753	-1.37495	2.51216e-14	-2.09325	-1.37223	2.22502e-06	-2.10571	-1.37061
76238154	chr5:76238154:T:C	1.04836e-18	-1.77678	0.012791	1.87115e-13	-1.45728	-0.000193881	1.52731e-05	-1.53912	-0.0108687
76238204	chr5:76238204:A:G	1.11458e-18	-1.71871	0.0159681	2.02398e-13	-1.38166	0.00269367	1.64548e-05	-1.46772	-0.00774882
76238320	chr5:76238320:A:G	1.12477e-18	-1.83036	0.136714	1.96216e-13	-1.53302	0.123029	1.60822e-05	-1.60885	0.110474
76238336	chr5:76238336:T:C	1.88316e-18	-4.25965e-10	-1.17827	2.47307e-13	-4.25965e-10	-1.17857	2.2228e-05	-4.25965e-10	-1.17474
76238453	chr5:76238453:G:A	1.03395e-18	-1.86669	0.0888545	1.79309e-13	-1.5767	0.0766051	1.46828e-05	-1.65398	0.0645735
76238470	chr5:76238470:T:C	3.46401e-18	-1.78402	1.21522	4.66742e-13	-1.76456	1.22114	3.88737e-05	-1.83253	1.21676
76238559	chr5:76238559:G:A	1.48814e-18	-4.25965e-10	-1.4137	1.95491e-13	-4.25965e-10	-1.41369	1.74879e-05	-4.25965e-10	-1.41458
76238745	chr5:76238745:T:G	2.34068e-19	-1.96832	-1.29504	2.89801e-14	-2.03428	-1.28832	2.56372e-06	-2.04866	-1.28596
76239494	chr5:76239494:C:T	3.22401e-19	-2.06506	-0.878122	4.5879e-14	-1.95091	-0.912285	4.48912e-06	-1.88248	-0.891947
76239601	chr5:76239601:T:A	1.12807e-18	-1.84179	0.151072	1.9725e-13	-1.54317	0.138435	1.61145e-05	-1.62266	0.126293
76239922	chr5:76239922:A:G	1.79453e-18	-4.25965e-10	-1.22648	2.38157e-13	-4.25965e-10	-1.21627	2.12561e-05	-4.25965e-10	-1.21944
76240533	chr5:76240533:T:G	3.10561e-19	-2.14186	-0.838733	4.46657e-14	-2.04278	-0.847218	3.96745e-06	-2.03262	-0.865338
76240654	chr5:76240654:C:T	2.8511e-19	-2.10541	-0.960695	4.2987e-14	-1.97512	-0.953185	3.58019e-06	-2.04842	-0.952252
76241081	chr5:76241081:C:T	2.90459e-19	-2.11532	-0.932196	3.9248e-14	-2.08845	-0.930858	3.59599e-06	-2.06999	-0.926276
76241163	chr5:76241163:T:G	8.86586e-19	-1.9874	0.0557976	1.48217e-13	-1.74305	0.0525273	1.21091e-05	-1.80975	0.0276241
76241713	chr5:76241713:C:T	2.64415e-18	-4.25965e-10	-0.838874	3.4637e-13	-4.25965e-10	-0.841697	3.18579e-05	-4.25965e-10	-0.814802
76241853	chr5:76241853:T:C	1.13013e-17	-4.25965e-10	0.613695	1.50746e-12	-4.25965e-10	0.628979	0.000134293	-4.25965e-10	0.623936
76242112	chr5:76242112:G:C	2.94603e-19	-2.13678	-0.896566	3.74692e-14	-2.18775	-0.877935	3.3412e-06	-2.18176	-0.887995
76242479	chr5:76242479:C:T	1.67321e-18	-4.25965e-10	-1.29648	2.21023e-13	-4.25965e-10	-1.29094	1.9718e-05	-4.25965e-10	-1.29456
76242635	chr5:76242635:A:G	1.86452e-19	-2.07369	-1.41711	2.39174e-14	-2.09748	-1.41712	2.09003e-06	-2.12219	-1.41672
76242836	chr5:76242836:T:C	4.31513e-19	-1.81658	-0.835097	5.87812e-14	-1.80519	-0.81019	6.10576e-06	-1.62822	-0.83863
76242864	chr5:76242864:A:C	4.74395e-19	-1.75498	-0.801953	6.47188e-14	-1.7423	-0.776849	6.80578e-06	-1.55283	-0.805481
76242953	chr5:76242953:G:A	5.9411e-18	-4.25965e-10	-0.0293273	8.02067e-13	-4.25965e-10	-0.00201194	6.9669e-05	-4.25965e-10	-0.032332
76243120	chr5:76243120:C:T	1.61166e-18	-4.25965e-10	-1.33396	2.11041e-13	-4.25965e-10	-1.33715	1.90238e-05	-4.25965e-10	-1.3304
76243224	chr5:76243224:G:A	1.48309e-18	-4.25965e-10	-1.41709	1.94876e-13	-4.25965e-10	-1.41684	1.74453e-05	-4.25965e-10	-1.41702
76243449	chr5:76243449:C:T	6.91901e-19	-2.03327	-0.146267	9.24996e-14	-2.01099	-0.151015	7.91183e-06	-2.05829	-0.149434
76243485	chr5:76243485:G:C	7.21867e-19	-2.03895	-0.0981835	9.64859e-14	-2.01697	-0.102841	8.25897e-06	-2.06337	-0.101417
76243804	chr5:76243804:C:A	1.56456e-18	-4.25965e-10	-1.36361	2.05566e-13	-4.25965e-10	-1.36344	1.83377e-05	-4.25965e-10	-1.36713
76243975	chr5:76243975:C:T	2.82698e-18	-1.97529	1.20327	3.74838e-13	-1.97964	1.21693	3.18079e-05	-2.01455	1.19817
76244068	chr5:76244068:C:G	3.839e-19	-2.04764	-0.720955	5.4065e-14	-1.94142	-0.757601	5.34023e-06	-1.86383	-0.736987
76244185	chr5:76244185:A:G	1.5457e-18	-4.25965e-10	-1.37575	2.03935e-13	-4.25965e-10	-1.3714	1.81913e-05	-4.25965e-10	-1.37515
76244202	chr5:76244202:G:A	7.37961e-19	-2.02487	-0.0902127	9.89804e-14	-1.99907	-0.0952157	8.44823e-06	-2.04853	-0.0936008
76244256	chr5:76244256:T:C	2.01848e-18	-4.25965e-10	-1.10888	2.65038e-13	-4.25965e-10	-1.10933	2.34542e-05	-4.25965e-10	-1.12104
76244290	chr5:76244290:T:C	2.80597e-19	-2.03178	-1.05028	4.15217e-14	-1.93298	-1.03001	3.4414e-06	-2.00343	-1.03678
76244373	chr5:76244373:A:G	1.34822e-18	-0.530934	-0.981501	1.53239e-13	-0.68095	-0.976256	1.3884e-05	-0.66179	-0.983557
76245016	chr5:76245016:T:C	8.69481e-19	-2.03142	0.0803442	1.16728e-13	-2.0082	0.0788439	9.94974e-06	-2.05591	0.0773664
76245345	chr5:76245345:G:A	1.6444e-18	-4.25965e-10	-1.31385	2.13953e-13	-4.25965e-10	-1.32345	1.92125e-05	-4.25965e-10	-1.32053
76245358	chr5:76245358:G:T	9.10333e-19	-1.67099	-0.234175	1.25376e-13	-1.64386	-0.214019	1.14346e-05	-1.61116	-0.228284
76245851	chr5:76245851:A:C	2.18469e-18	-4.25965e-10	-1.02975	2.87333e-13	-4.25965e-10	-1.02856	2.53474e-05	-4.25965e-10	-1.04341
76245986	chr5:76245986:G:A	2.93833e-19	-1.73345	-1.30252	3.81823e-14	-1.75601	-1.29082	3.53486e-06	-1.71915	-1.29427
76246795	chr5:76246795:C:T	5.33142e-18	-1.73964	1.60203	7.30842e-13	-1.6977	1.60269	6.82999e-05	-1.70695	1.65477
76246865	chr5:76246865:T:A	1.65199e-18	-4.25965e-10	-1.30924	2.14865e-13	-4.25965e-10	-1.31919	1.92969e-05	-4.25965e-10	-1.31614
76247110	chr5:76247110:T:C	1.48853e-18	-4.25965e-10	-1.41344	1.96055e-13	-4.25965e-10	-1.41081	1.7497e-05	-4.25965e-10	-1.41406
76247602	chr5:76247602:A:G	1.85962e-18	-4.25965e-10	-1.19085	2.408e-13	-4.25965e-10	-1.20524	2.16619e-05	-4.25965e-10	-1.20053
76247641	chr5:76247641:G:T	1.48787e-18	-4.25965e-10	-1.41388	1.95244e-13	-4.25965e-10	-1.41495	1.74815e-05	-4.25965e-10	-1.41495
76247928	chr5:76247928:G:A	1.34548e-18	-1.51447	-4.01506e-10	1.50626e-13	-1.6744	-4.01506e-10	1.37586e-05	-1.65443	-4.01506e-10
76248104	chr5:76248104:T:C	2.14787e-19	-2.00277	-1.34656	2.91551e-14	-1.97305	-1.34352	2.46143e-06	-2.01993	-1.35541
76248210	chr5:76248210:G:A	1.27827e-18	-1.56571	-4.01506e-10	1.62661e-13	-1.59753	-4.01506e-10	1.40712e-05	-1.63196	-4.01506e-10
76248258	chr5:76248258:T:C	7.04358e-19	-1.91904	-0.24265	9.49525e-14	-1.89545	-0.240382	7.99523e-06	-1.9507	-0.246537
76248420	chr5:76248420:A:G	7.71604e-18	-4.25965e-10	0.232079	1.04333e-12	-4.25965e-10	0.260968	9.02519e-05	-4.25965e-10	0.226517
76248620	chr5:76248620:G:C	1.58199e-18	-4.25965e-10	-1.35254	2.0635e-13	-4.25965e-10	-1.35963	1.85036e-05	-4.25965e-10	-1.35812
76248657	chr5:76248657:C:T	2.2081e-19	-2.12013	-1.20155	2.94643e-14	-2.10051	-1.20551	2.85634e-06	-2.02103	-1.20552
76248713	chr5:76248713:A:G	6.48601e-19	-1.51825	-0.725909	8.20575e-14	-1.57585	-0.705933	7.86952e-06	-1.50684	-0.706246
76248930	chr5:76248930:T:A	1.12483e-17	-4.25965e-10	0.608991	1.50434e-12	-4.25965e-10	0.626906	0.000133411	-4.25965e-10	0.617351
76249210	chr5:76249210:A:G	9.60083e-19	-1.55798	-0.293977	1.31077e-13	-1.53116	-0.282264	1.22116e-05	-1.48636	-0.287341
76249451	chr5:76249451:A:T	1.54486e-18	-4.25965e-10	-1.37629	2.01902e-13	-4.25965e-10	-1.38142	1.80856e-05	-4.25965e-10	-1.38097
76250124	chr5:76250124:GA:G	1.48525e-18	-4.25965e-10	-1.41564	1.95053e-13	-4.25965e-10	-1.41593	1.7481e-05	-4.25965e-10	-1.41497
76250194	chr5:76250194:G:A	1.48299e-18	-4.25965e-10	-1.41716	1.94863e-13	-4.25965e-10	-1.41691	1.74443e-05	-4.25965e-10	-1.41707
76250456	chr5:76250456:G:A	3.58762e-19	-1.6764	-1.15992	3.73331e-14	-1.90851	-1.16081	3.98744e-06	-1.7453	-1.14763
76250702	chr5:76250702:G:A	1.48511e-18	-4.25965e-10	-1.41574	1.95036e-13	-4.25965e-10	-1.41602	1.7479e-05	-4.25965e-10	-1.41509
76251388	chr5:76251388:T:A	1.80895e-19	-2.22182	-1.29924	2.39043e-14	-2.20797	-1.30717	2.14582e-06	-2.20623	-1.30633
76252351	chr5:76252351:C:T	1.22465e-18	-1.59459	-0.0139819	1.66814e-13	-1.57233	7.75674e-06	1.54477e-05	-1.53137	-0.00725192
76252369	chr5:76252369:G:A	1.58161e-18	-4.25965e-10	-1.35278	2.08889e-13	-4.25965e-10	-1.3474	1.84555e-05	-4.25965e-10	-1.36072
76252402	chr5:76252402:G:A	1.61849e-19	-2.22212	-1.41019	2.18328e-14	-2.19454	-1.41125	1.91665e-06	-2.21319	-1.41231
76252421	chr5:76252421:C:T	2.39947e-19	-1.8323	-1.40626	2.84502e-14	-1.93648	-1.40457	2.6156e-06	-1.91047	-1.40413
76252476	chr5:76252476:C:G	1.72078e-18	-4.25965e-10	-1.26845	2.26037e-13	-4.25965e-10	-1.26851	2.02204e-05	-4.25965e-10	-1.26939
76252618	chr5:76252618:A:G	7.0578e-19	-2.15967	-4.01506e-10	9.09259e-14	-2.17916	-4.01506e-10	7.94777e-06	-2.2032	-4.01506e-10
76253047	chr5:76253047:G:C	2.93995e-19	-2.06079	-0.974629	3.49652e-14	-2.1518	-0.983054	3.10053e-06	-2.15359	-0.990926
76253143	chr5:76253143:TA:T	2.18755e-18	-4.25965e-10	-1.02844	2.88515e-13	-4.25965e-10	-1.02446	2.53824e-05	-4.25965e-10	-1.04203
76253377	chr5:76253377:G:A	3.8092e-19	-1.54445	-1.23194	3.91791e-14	-1.78913	-1.23193	4.23902e-06	-1.60896	-1.2228
76253516	chr5:76253516:T:C	1.97014e-18	-4.25965e-10	-1.13312	2.60718e-13	-4.25965e-10	-1.12576	2.29351e-05	-4.25965e-10	-1.14342
76253575	chr5:76253575:A:G	2.19107e-18	-4.25965e-10	-1.02683	2.88972e-13	-4.25965e-10	-1.02287	2.54228e-05	-4.25965e-10	-1.04044
76253586	chr5:76253586:G:T	1.92635e-18	-1.89038	0.734784	2.58449e-13	-1.86952	0.735014	2.17095e-05	-1.93087	0.732528
76253593	chr5:76253593:C:T	2.65009e-19	-1.76743	-1.37178	2.80728e-14	-1.98116	-1.37324	2.92056e-06	-1.83726	-1.36705
76253650	chr5:76253650:A:G	1.05143e-18	-1.5785	-0.182567	1.40224e-13	-1.57162	-0.174339	1.30768e-05	-1.5288	-0.176451
76253682	chr5:76253682:C:T	2.82153e-19	-1.69564	-1.38088	2.93477e-14	-1.92813	-1.38186	3.09106e-06	-1.77094	-1.37663
76254259	chr5:76254259:G:T	6.00547e-19	-0.995299	-1.32584	9.13484e-14	-0.846248	-1.32828	7.59794e-06	-0.921516	-1.32669
76254390	chr5:76254390:G:A	2.23312e-19	-2.08083	-1.22957	3.01719e-14	-2.05776	-1.22453	2.5454e-06	-2.0981	-1.2437
76254412	chr5:76254412:C:T	3.37211e-19	-2.03754	-0.86073	4.08554e-14	-2.13827	-0.840898	3.7067e-06	-2.09595	-0.869992
76254445	chr5:76254445:C:G	2.17091e-18	-4.25965e-10	-1.03608	2.85171e-13	-4.25965e-10	-1.03612	2.60284e-05	-4.25965e-10	-1.0169
76255141	chr5:76255141:C:T	1.55884e-18	-4.25965e-10	-1.36728	2.06276e-13	-4.25965e-10	-1.35999	1.84385e-05	-4.25965e-10	-1.36164
76255384	chr5:76255384:C:T	6.39808e-19	-1.47381	-0.784002	8.62645e-14	-1.45754	-0.774245	8.03942e-06	-1.41536	-0.776368
76255490	chr5:76255490:A:G	8.63862e-19	-1.4101	-0.547462	1.15245e-13	-1.41146	-0.530678	1.07697e-05	-1.36121	-0.538146
76255914	chr5:76255914:C:G	1.73488e-19	-2.16471	-1.39817	2.27223e-14	-2.1707	-1.39516	2.15631e-06	-2.11145	-1.39624
76256107	chr5:76256107:G:A	3.21891e-19	-2.16901	-0.77575	4.38118e-14	-2.09244	-0.816865	4.2026e-06	-2.04951	-0.790871
76256222	chr5:76256222:C:T	4.32928e-19	-1.97897	-0.669434	5.45325e-14	-2.02325	-0.66716	4.91027e-06	-2.02927	-0.655492
76256733	chr5:76256733:T:C	1.66342e-18	-4.25965e-10	-1.30235	2.20227e-13	-4.25965e-10	-1.29454	1.93647e-05	-4.25965e-10	-1.31263
76256760	chr5:76256760:C:T	2.25159e-19	-1.88869	-1.41348	3.11237e-14	-1.83688	-1.41436	3.08245e-06	-1.73709	-1.41327
76256920	chr5:76256920:G:A	1.88955e-18	-4.25965e-10	-1.17488	2.51835e-13	-4.25965e-10	-1.16043	2.23911e-05	-4.25965e-10	-1.16743
76257051	chr5:76257051:C:T	1.6524e-18	-4.25965e-10	-1.30899	2.18506e-13	-4.25965e-10	-1.30239	1.95494e-05	-4.25965e-10	-1.30314
76257143	chr5:76257143:C:T	1.57802e-18	-4.25965e-10	-1.35505	2.07408e-13	-4.25965e-10	-1.35452	1.86104e-05	-4.25965e-10	-1.35237
76257180	chr5:76257180:A:T	1.78807e-18	-4.25965e-10	-1.23009	2.3864e-13	-4.25965e-10	-1.21425	2.09587e-05	-4.25965e-10	-1.23353
76257915	chr5:76257915:TG:T	1.71654e-19	-2.19574	-1.37776	2.23684e-14	-2.20003	-1.38153	2.0808e-06	-2.16694	-1.3764
76257965	chr5:76257965:A:G	1.85684e-19	-2.0783	-1.41663	2.20189e-14	-2.18022	-1.41708	2.12113e-06	-2.10785	-1.41629
76257983	chr5:76257983:A:T	2.03629e-19	-2.13926	-1.26342	2.53355e-14	-2.18706	-1.26994	2.39988e-06	-2.13269	-1.26798
76259328	chr5:76259328:C:T	1.75124e-19	-2.21597	-1.33751	2.28202e-14	-2.21802	-1.34354	2.10039e-06	-2.19847	-1.33549
76259329	chr5:76259329:G:A	2.13259e-19	-2.00911	-1.34736	2.66052e-14	-2.0622	-1.34589	2.47102e-06	-2.0284	-1.34306
76259609	chr5:76259609:C:A	3.18162e-19	-1.53958	-1.41683	4.13893e-14	-1.55035	-1.41583	4.27375e-06	-1.40661	-1.41698
76260017	chr5:76260017:G:T	1.74008e-19	-2.21133	-1.34855	2.26431e-14	-2.21564	-1.35371	2.08772e-06	-2.19345	-1.34656
76260234	chr5:76260234:A:G	1.61013e-18	-4.25965e-10	-1.33491	2.11099e-13	-4.25965e-10	-1.33688	1.88676e-05	-4.25965e-10	-1.33864
76260670	chr5:76260670:G:T	3.21846e-19	-1.54733	-1.39757	4.23802e-14	-1.53794	-1.40459	4.44361e-06	-1.38579	-1.39883
76260841	chr5:76260841:T:C	6.58185e-18	-4.25965e-10	0.0730929	8.44101e-13	-4.25965e-10	0.0490683	7.78321e-05	-4.25965e-10	0.0784667
76260958	chr5:76260958:GT:G	3.26713e-19	-1.51401	-1.41589	4.2412e-14	-1.52744	-1.41434	4.4034e-06	-1.37751	-1.4162
76261410	chr5:76261410:T:C	2.41664e-18	-0.928844	-4.01506e-10	2.97842e-13	-0.992639	-4.01506e-10	2.64884e-05	-0.99938	-4.01506e-10
76261474	chr5:76261474:T:A	3.40023e-19	-1.55691	-1.33306	4.24817e-14	-1.6181	-1.32203	4.83085e-06	-1.3657	-1.33536
76261507	chr5:76261507:CCTTGT:C	4.89757e-18	-4.25965e-10	-0.222484	6.58257e-13	-4.25965e-10	-0.199608	5.73807e-05	-4.25965e-10	-0.226379
76261598	chr5:76261598:T:C	2.9391e-19	-1.68578	-1.34992	3.78764e-14	-1.69553	-1.35934	3.9417e-06	-1.55522	-1.34925
76261622	chr5:76261622:T:C	1.74079e-19	-2.21442	-1.34505	2.26633e-14	-2.21818	-1.35027	2.08229e-06	-2.19949	-1.34312
76261687	chr5:76261687:A:G	1.48332e-18	-4.25965e-10	-1.41694	1.95052e-13	-4.25965e-10	-1.41594	1.74508e-05	-4.25965e-10	-1.4167
76262093	chr5:76262093:A:G	3.48972e-19	-1.59216	-1.27183	4.34453e-14	-1.65999	-1.25771	4.89586e-06	-1.41323	-1.27447
76262355	chr5:76262355:G:A	2.02097e-19	-2.09895	-1.31128	2.87755e-14	-2.02361	-1.30607	2.65902e-06	-1.97889	-1.31924
76262385	chr5:76262385:C:T	2.11492e-19	-2.06065	-1.30414	3.13407e-14	-1.94825	-1.29604	2.93213e-06	-1.89602	-1.30433
76262537	chr5:76262537:G:A	1.60526e-18	-4.25965e-10	-1.33794	2.1143e-13	-4.25965e-10	-1.33531	1.89163e-05	-4.25965e-10	-1.33606
76262561	chr5:76262561:G:A	1.79924e-18	-4.25965e-10	-1.22386	2.40702e-13	-4.25965e-10	-1.20565	2.10622e-05	-4.25965e-10	-1.22861
76262784	chr5:76262784:T:G	2.14274e-19	-1.98431	-1.36741	3.28586e-14	-1.83159	-1.3654	3.07858e-06	-1.78501	-1.36661
76262801	chr5:76262801:TGTTGTGATTTCC:T	1.49138e-18	-4.25965e-10	-1.41152	1.95417e-13	-4.25965e-10	-1.41407	1.75169e-05	-4.25965e-10	-1.41292
76262849	chr5:76262849:A:T	1.73013e-19	-2.15119	-1.41442	2.33804e-14	-2.12066	-1.41665	2.17757e-06	-2.08186	-1.41602
76263046	chr5:76263046:C:T	3.62155e-19	-1.40984	-1.41707	4.65956e-14	-1.43056	-1.41713	4.90649e-06	-1.26858	-1.41695
76263268	chr5:76263268:T:C	1.53247e-18	-4.25965e-10	-1.38434	2.00572e-13	-4.25965e-10	-1.38803	1.81301e-05	-4.25965e-10	-1.37851
76263504	chr5:76263504:T:C	1.60225e-18	-4.25965e-10	-1.33982	2.11032e-13	-4.25965e-10	-1.33719	1.88804e-05	-4.25965e-10	-1.33796
76263846	chr5:76263846:C:A	1.60587e-18	-4.25965e-10	-1.33756	2.10475e-13	-4.25965e-10	-1.33983	1.88193e-05	-4.25965e-10	-1.3412
76264018	chr5:76264018:G:A	3.26035e-19	-1.51768	-1.41429	4.2346e-14	-1.52751	-1.41582	4.41435e-06	-1.37705	-1.41417
76264105	chr5:76264105:C:A	2.19651e-19	-1.90976	-1.41718	2.43883e-14	-2.07793	-1.41717	2.46471e-06	-1.95698	-1.41703
76264549	chr5:76264549:T:G	1.61398e-18	-4.25965e-10	-1.33252	2.11587e-13	-4.25965e-10	-1.33457	1.89121e-05	-4.25965e-10	-1.33628
76264659	chr5:76264659:T:C	3.08502e-19	-1.78621	-1.20104	4.14954e-14	-1.77134	-1.19228	4.15185e-06	-1.65441	-1.19812
76264723	chr5:76264723:G:A	3.90207e-19	-1.53649	-1.21581	5.23444e-14	-1.5237	-1.20766	5.40538e-06	-1.3756	-1.2131
76264858	chr5:76264858:T:G	1.60997e-18	-4.25965e-10	-1.33501	2.12066e-13	-4.25965e-10	-1.3323	1.89724e-05	-4.25965e-10	-1.3331
76264947	chr5:76264947:G:A	2.82976e-19	-1.96898	-1.10464	4.37335e-14	-1.80828	-1.10281	3.85675e-06	-1.82529	-1.10098
76265041	chr5:76265041:C:G	2.13531e-19	-1.9652	-1.38999	2.41263e-14	-2.11284	-1.39307	2.41677e-06	-2.00382	-1.38984
76265116	chr5:76265116:T:C	1.61948e-18	-4.25965e-10	-1.32911	2.12384e-13	-4.25965e-10	-1.33081	1.89758e-05	-4.25965e-10	-1.33292
76265906	chr5:76265906:A:G	2.57934e-19	-1.75264	-1.41363	2.72219e-14	-1.97328	-1.4119	2.85791e-06	-1.81162	-1.41438
76266086	chr5:76266086:A:C	2.17986e-19	-1.9268	-1.40775	2.41621e-14	-2.09415	-1.41026	2.44755e-06	-1.97456	-1.40644
76266127	chr5:76266127:ACAAATATGGCCAGTGGCC:A	2.08294e-19	-1.99348	-1.38655	2.39271e-14	-2.12454	-1.38965	2.36853e-06	-2.02716	-1.38666
76266272	chr5:76266272:A:G	2.41172e-18	-4.25965e-10	-0.930881	3.17424e-13	-4.25965e-10	-0.928966	2.89658e-05	-4.25965e-10	-0.90997
76266304	chr5:76266304:A:T	2.14875e-19	-2.02615	-1.32277	2.49034e-14	-2.14549	-1.32871	2.44831e-06	-2.05758	-1.32311
76266472	chr5:76266472:T:C	1.62246e-18	-4.25965e-10	-1.32728	2.15219e-13	-4.25965e-10	-1.31755	1.90314e-05	-4.25965e-10	-1.33
76266569	chr5:76266569:T:C	2.02957e-19	-2.05942	-1.34657	2.38644e-14	-2.16521	-1.35161	2.32053e-06	-2.08744	-1.34686
76266580	chr5:76266580:G:A	2.05042e-19	-1.99371	-1.40205	2.34085e-14	-2.13155	-1.40456	2.3247e-06	-2.03052	-1.40198
76266762	chr5:76266762:T:A	3.19198e-19	-1.54875	-1.40441	3.97857e-14	-1.59737	-1.40832	4.6757e-06	-1.32919	-1.40452
76266973	chr5:76266973:C:T	2.36358e-19	-2.09877	-1.15486	3.52099e-14	-1.97629	-1.15159	3.11259e-06	-1.98843	-1.15221
76267248	chr5:76267248:T:C	1.98359e-19	-2.09549	-1.3334	2.37175e-14	-2.18397	-1.33902	2.27807e-06	-2.11904	-1.33371
76267588	chr5:76267588:T:C	2.77949e-19	-2.19066	-0.900882	3.58201e-14	-2.20443	-0.906266	3.34448e-06	-2.17001	-0.898769
76267781	chr5:76267781:G:A	3.43834e-19	-1.65952	-1.2193	4.48717e-14	-1.67599	-1.20941	4.671e-06	-1.51781	-1.21691
76268005	chr5:76268005:A:C	2.86898e-19	-2.18072	-0.879135	3.6869e-14	-2.19683	-0.885006	3.46062e-06	-2.15777	-0.876872
76268425	chr5:76268425:A:C	1.53256e-18	-4.25965e-10	-1.38428	2.01198e-13	-4.25965e-10	-1.38492	1.79851e-05	-4.25965e-10	-1.38655
76268473	chr5:76268473:A:C	1.61053e-18	-4.25965e-10	-1.33466	2.12143e-13	-4.25965e-10	-1.33194	1.89788e-05	-4.25965e-10	-1.33277
76268482	chr5:76268482:G:A	2.23722e-19	-1.89977	-1.40881	3.45619e-14	-1.73703	-1.40942	3.37264e-06	-1.65066	-1.40973
76268524	chr5:76268524:G:A	7.28924e-19	-2.12741	-4.01506e-10	9.60614e-14	-2.12422	-4.01506e-10	8.47516e-06	-2.13895	-4.01506e-10
76268612	chr5:76268612:A:G	3.01881e-19	-1.71602	-1.29292	3.98525e-14	-1.71579	-1.28823	4.08832e-06	-1.57792	-1.29004
76268675	chr5:76268675:T:C	2.07185e-19	-2.16967	-1.2157	2.62458e-14	-2.20925	-1.21244	2.37035e-06	-2.19636	-1.21669
76268962	chr5:76268962:G:A	7.46e-19	-2.10425	-4.01506e-10	9.72408e-14	-2.11201	-4.01506e-10	8.70388e-06	-2.11232	-4.01506e-10
76269154	chr5:76269154:TATAAG:T	1.52748e-18	-4.25965e-10	-1.38761	2.0196e-13	-4.25965e-10	-1.38113	1.801e-05	-4.25965e-10	-1.38516
76269487	chr5:76269487:C:T	2.04382e-19	-2.13364	-1.26535	2.98088e-14	-2.03147	-1.26293	2.63251e-06	-2.04471	-1.26344
76269534	chr5:76269534:T:A	2.31975e-19	-1.86336	-1.40899	2.54929e-14	-2.04437	-1.40644	2.60209e-06	-1.90975	-1.41003
76269538	chr5:76269538:T:C	3.93724e-19	-1.3263	-1.41702	4.71887e-14	-1.41867	-1.41638	5.80881e-06	-1.09963	-1.41708
76269569	chr5:76269569:G:A	1.48298e-18	-4.25965e-10	-1.41717	1.94826e-13	-4.25965e-10	-1.4171	1.74428e-05	-4.25965e-10	-1.41716
76269575	chr5:76269575:G:T	1.79288e-18	-4.25965e-10	-1.2274	2.398e-13	-4.25965e-10	-1.2094	2.09936e-05	-4.25965e-10	-1.23187
76269805	chr5:76269805:G:A	1.4986e-18	-4.25965e-10	-1.40669	1.96855e-13	-4.25965e-10	-1.40674	1.7604e-05	-4.25965e-10	-1.40796
76270028	chr5:76270028:A:G	4.0905e-19	-1.70696	-0.998185	5.35158e-14	-1.72621	-0.983013	5.43777e-06	-1.58429	-0.998431
76270359	chr5:76270359:G:A	5.407e-18	-4.25965e-10	-0.123528	7.42316e-13	-4.25965e-10	-0.0794287	6.29569e-05	-4.25965e-10	-0.133637
76270623	chr5:76270623:T:C	2.8257e-19	-1.70406	-1.37099	3.64358e-14	-1.72398	-1.36967	3.76287e-06	-1.57865	-1.37226
76270681	chr5:76270681:C:T	2.43529e-19	-2.13494	-1.0888	3.09302e-14	-2.16283	-1.09464	2.96592e-06	-2.10216	-1.08674
76270778	chr5:76270778:T:A	1.48679e-18	-4.25965e-10	-1.4146	1.95074e-13	-4.25965e-10	-1.41582	1.75052e-05	-4.25965e-10	-1.41359
76270792	chr5:76270792:A:G	1.92109e-18	-4.25965e-10	-1.15833	2.54728e-13	-4.25965e-10	-1.14901	2.26631e-05	-4.25965e-10	-1.15535
76270984	chr5:76270984:A:G	4.79848e-19	-1.22593	-1.31958	5.69208e-14	-1.32301	-1.32453	7.24803e-06	-0.978864	-1.31649
76271061	chr5:76271061:G:A	2.1066e-18	-1.06615	-4.01506e-10	2.67365e-13	-1.10059	-4.01506e-10	2.43729e-05	-1.08261	-4.01506e-10
76271337	chr5:76271337:T:A	2.11857e-18	-4.25965e-10	-1.06048	2.79178e-13	-4.25965e-10	-1.05735	2.53868e-05	-4.25965e-10	-1.04186
76271821	chr5:76271821:G:A	2.33495e-18	-4.25965e-10	-0.96323	3.06719e-13	-4.25965e-10	-0.963272	2.76113e-05	-4.25965e-10	-0.95786
76271906	chr5:76271906:T:C	5.87762e-18	-4.25965e-10	-0.040071	7.84423e-13	-4.25965e-10	-0.0242551	6.87773e-05	-4.25965e-10	-0.0452137
76272173	chr5:76272173:G:A	2.22595e-19	-2.04554	-1.26808	3.18522e-14	-1.96524	-1.26286	2.85136e-06	-1.95966	-1.26863
76272228	chr5:76272228:A:G	1.9522e-19	-2.0338	-1.41105	2.85848e-14	-1.92541	-1.41092	2.3406e-06	-2.01348	-1.4122
76272327	chr5:76272327:A:AT	1.50515e-18	-4.25965e-10	-1.40233	1.97548e-13	-4.25965e-10	-1.40322	1.76823e-05	-4.25965e-10	-1.40352
76272354	chr5:76272354:T:C	3.33301e-19	-1.49283	-1.4171	5.38167e-14	-1.28659	-1.41703	5.35561e-06	-1.18097	-1.41697
76272612	chr5:76272612:T:G	2.04537e-18	-4.25965e-10	-1.09565	2.7002e-13	-4.25965e-10	-1.09071	2.40924e-05	-4.25965e-10	-1.09419
76272617	chr5:76272617:TG:T	2.00434e-18	-4.25965e-10	-1.11591	2.64721e-13	-4.25965e-10	-1.11053	2.36059e-05	-4.25965e-10	-1.11459
76272971	chr5:76272971:T:C	1.72731e-18	-4.25965e-10	-1.26466	2.28452e-13	-4.25965e-10	-1.25788	2.02659e-05	-4.25965e-10	-1.26715
76273019	chr5:76273019:C:A	1.85843e-19	-2.13759	-1.35648	2.32271e-14	-2.17843	-1.36546	2.17399e-06	-2.14659	-1.35293
76273181	chr5:76273181:A:G	2.47891e-19	-2.03172	-1.17427	3.01549e-14	-2.0915	-1.19135	2.91718e-06	-2.04096	-1.16451
76273677	chr5:76273677:A:G	3.3004e-18	0.123757	-0.740936	2.7296e-13	-0.336276	-0.7436	2.5154e-05	-0.326577	-0.724492
76273799	chr5:76273799:C:T	2.17619e-18	-4.25965e-10	-1.03365	2.81522e-13	-4.25965e-10	-1.04899	2.57594e-05	-4.25965e-10	-1.02729
76273901	chr5:76273901:C:T	1.86488e-18	-4.25965e-10	-1.18802	2.46473e-13	-4.25965e-10	-1.18195	2.19181e-05	-4.25965e-10	-1.18877
76274018	chr5:76274018:A:T	6.40694e-18	1.02918	-0.983016	5.11437e-13	0.518875	-0.970855	3.94907e-05	0.378172	-0.978194
76274019	chr5:76274019:A:C	6.48947e-18	1.03694	-0.977982	5.17709e-13	0.525918	-0.965708	3.9967e-05	0.385115	-0.973149
76275223	chr5:76275223:C:A	4.88871e-18	0.946665	-1.17096	3.88401e-13	0.432372	-1.15954	2.99438e-05	0.292565	-1.16933
76275284	chr5:76275284:A:G	4.58925e-18	0.945046	-1.23255	3.63257e-13	0.428336	-1.22243	2.81132e-05	0.291275	-1.23112
76275419	chr5:76275419:A:G	4.29334e-18	0.840663	-1.19482	3.44024e-13	0.336314	-1.18481	2.65465e-05	0.195904	-1.19309
76275423	chr5:76275423:C:A	4.47967e-18	0.942345	-1.25402	3.55379e-13	0.428538	-1.24456	2.74339e-05	0.288367	-1.25267
76275528	chr5:76275528:T:C	4.74306e-18	0.931954	-1.18649	3.78166e-13	0.421731	-1.1756	2.9117e-05	0.280247	-1.18501
76275548	chr5:76275548:C:G	8.36918e-19	-1.98925	-4.01506e-10	1.02836e-13	-2.05606	-4.01506e-10	9.90461e-06	-1.98309	-4.01506e-10
76275686	chr5:76275686:C:T	4.83835e-18	1.01438	-1.24903	3.80183e-13	0.490742	-1.23929	2.93737e-05	0.351708	-1.24769
76275739	chr5:76275739:T:G	3.31879e-18	0.780131	-1.39175	3.06994e-13	0.424885	-1.38726	2.38227e-05	0.283763	-1.38921
76275741	chr5:76275741:A:T	3.36399e-18	-4.25965e-10	-0.598093	4.45519e-13	-4.25965e-10	-0.589963	3.95833e-05	-4.25965e-10	-0.597681
76276185	chr5:76276185:T:C	1.97394e-18	-4.25965e-10	-1.13119	2.57057e-13	-4.25965e-10	-1.13991	2.33523e-05	-4.25965e-10	-1.12539
76276207	chr5:76276207:T:G	4.57594e-18	0.947157	-1.23757	3.62264e-13	0.430789	-1.22762	2.79394e-05	0.290186	-1.23623
76276548	chr5:76276548:G:A	9.93997e-18	-4.25965e-10	0.485342	1.37253e-12	-4.25965e-10	0.535208	0.00011797	-4.25965e-10	0.494341
76276693	chr5:76276693:A:G	7.6454e-19	-2.0797	-4.01506e-10	9.62546e-14	-2.12221	-4.01506e-10	8.75341e-06	-2.10664	-4.01506e-10
76277131	chr5:76277131:G:A	7.44739e-18	1.40106	-1.20442	5.62176e-13	0.836627	-1.19401	4.33376e-05	0.695788	-1.20286
76277939	chr5:76277939:G:C	2.08563e-18	-4.25965e-10	-1.07615	2.75905e-13	-4.25965e-10	-1.06915	2.4829e-05	-4.25965e-10	-1.06407
76278088	chr5:76278088:A:T	3.02883e-18	-4.25965e-10	-0.703047	3.91837e-13	-4.25965e-10	-0.718358	3.61968e-05	-4.25965e-10	-0.687117
76278370	chr5:76278370:G:A	4.25583e-18	-4.25965e-10	-0.362934	5.44268e-13	-4.25965e-10	-0.389762	5.01187e-05	-4.25965e-10	-0.361693
76278617	chr5:76278617:G:C	3.17118e-18	-4.25965e-10	-0.657119	4.01205e-13	-4.25965e-10	-0.69473	3.77615e-05	-4.25965e-10	-0.644796
76278731	chr5:76278731:G:A	4.54638e-17	-4.25965e-10	2.00569	5.7914e-12	-4.25965e-10	1.97493	0.000572586	-4.25965e-10	2.07408
76279030	chr5:76279030:A:G	1.85899e-18	0.111557	-1.30275	1.48528e-13	-0.388188	-1.30025	1.37759e-05	-0.356837	-1.29633
76279311	chr5:76279311:A:T	1.64824e-18	-4.25965e-10	-1.31152	2.17379e-13	-4.25965e-10	-1.30756	1.9384e-05	-4.25965e-10	-1.31164
76279618	chr5:76279618:G:A	1.58878e-18	-4.25965e-10	-1.34825	2.0851e-13	-4.25965e-10	-1.34922	1.88731e-05	-4.25965e-10	-1.33835
76279636	chr5:76279636:A:G	1.8279e-18	-4.25965e-10	-1.20805	2.35825e-13	-4.25965e-10	-1.22611	2.15728e-05	-4.25965e-10	-1.20466
76279695	chr5:76279695:C:A	1.84228e-18	-4.25965e-10	-1.20022	2.37757e-13	-4.25965e-10	-1.21796	2.17433e-05	-4.25965e-10	-1.19678
76280163	chr5:76280163:T:C	2.24288e-18	-4.25965e-10	-1.00346	2.89616e-13	-4.25965e-10	-1.02065	2.65168e-05	-4.25965e-10	-0.998309
76280180	chr5:76280180:T:G	2.38072e-18	-4.25965e-10	-0.943818	3.1858e-13	-4.25965e-10	-0.92533	2.80202e-05	-4.25965e-10	-0.943162
76280488	chr5:76280488:C:T	1.26712e-18	-0.272982	-1.30149	1.14295e-13	-0.651673	-1.29875	1.03835e-05	-0.640754	-1.29512
76280630	chr5:76280630:G:C	1.26513e-18	-0.237771	-1.33827	1.13366e-13	-0.620893	-1.33769	1.03142e-05	-0.60954	-1.33303
76280697	chr5:76280697:C:T	1.74951e-18	0.138326	-1.39021	1.51849e-13	-0.273595	-1.39272	1.22573e-05	-0.382602	-1.38736
76280891	chr5:76280891:A:G	3.31635e-18	0.63874	-1.2511	2.85992e-13	0.216702	-1.24994	2.26632e-05	0.0909438	-1.24629
76280904	chr5:76280904:T:C	1.14936e-18	-0.437267	-1.23475	1.04621e-13	-0.810053	-1.2288	8.84407e-06	-0.870703	-1.22564
76281318	chr5:76281318:C:T	2.49366e-18	0.355416	-1.25289	2.19711e-13	-0.0451203	-1.25177	1.75039e-05	-0.165786	-1.24788
76281472	chr5:76281472:C:A	5.2914e-19	-1.92326	-0.52447	7.93531e-14	-1.76493	-0.550365	7.3099e-06	-1.78097	-0.505884
76281738	chr5:76281738:T:C	7.4746e-19	-0.685258	-1.41704	7.00745e-14	-1.02255	-1.41709	5.95086e-06	-1.07543	-1.41712
76281851	chr5:76281851:T:C	6.76638e-19	-2.20184	-4.01506e-10	8.88048e-14	-2.20276	-4.01506e-10	7.99919e-06	-2.19675	-4.01506e-10
76281891	chr5:76281891:A:G	1.04236e-18	-0.381949	-1.38778	9.3512e-14	-0.761662	-1.38945	7.62837e-06	-0.854362	-1.38985
76281994	chr5:76281994:A:G	1.14389e-18	-0.259631	-1.41716	1.02303e-13	-0.644088	-1.41717	8.31752e-06	-0.740542	-1.41718
76282411	chr5:76282411:T:C	6.83316e-19	-2.19202	-4.01506e-10	8.96597e-14	-2.19318	-4.01506e-10	8.08678e-06	-2.18586	-4.01506e-10
76282641	chr5:76282641:G:T	7.01348e-19	-2.16597	-4.01506e-10	9.20285e-14	-2.16711	-4.01506e-10	8.32139e-06	-2.15726	-4.01506e-10
76283181	chr5:76283181:T:C	9.09631e-19	-0.545549	-1.36039	8.4262e-14	-0.898186	-1.35709	7.10713e-06	-0.95688	-1.35811
76283262	chr5:76283262:A:G	6.72839e-19	-2.20747	-4.01506e-10	8.83263e-14	-2.20817	-4.01506e-10	7.95166e-06	-2.20271	-4.01506e-10
76283678	chr5:76283678:A:C	2.20387e-18	-1.02101	-4.01506e-10	3.37408e-13	-0.86791	-4.01506e-10	2.82877e-05	-0.93366	-4.01506e-10
76283693	chr5:76283693:A:G	9.68599e-19	-0.454986	-1.38814	8.59671e-14	-0.84523	-1.39001	7.05702e-06	-0.932002	-1.39006
76283879	chr5:76283879:A:G	1.48382e-18	-4.25965e-10	-1.4166	1.9504e-13	-4.25965e-10	-1.416	1.74464e-05	-4.25965e-10	-1.41695
76283893	chr5:76283893:G:T	1.48333e-18	-4.25965e-10	-1.41693	1.94814e-13	-4.25965e-10	-1.41716	1.74494e-05	-4.25965e-10	-1.41678
76283937	chr5:76283937:G:A	9.13808e-19	-0.500812	-1.40055	8.17959e-14	-0.883502	-1.40147	6.73546e-06	-0.96665	-1.40205
76284121	chr5:76284121:T:C	3.37918e-18	0.52761	-1.1212	2.92985e-13	0.112382	-1.12147	2.32477e-05	-0.016155	-1.11372
76284137	chr5:76284137:G:T	1.58959e-18	-4.25965e-10	-1.34775	2.07066e-13	-4.25965e-10	-1.35616	1.8719e-05	-4.25965e-10	-1.34655
76284464	chr5:76284464:C:T	9.5085e-18	-4.25965e-10	0.440964	1.26889e-12	-4.25965e-10	0.456694	0.000113003	-4.25965e-10	0.451331
76284541	chr5:76284541:G:A	4.76932e-18	-4.25965e-10	-0.249018	6.21162e-13	-4.25965e-10	-0.257612	5.66039e-05	-4.25965e-10	-0.240009
76284584	chr5:76284584:C:A	3.2627e-18	0.531986	-1.16065	2.82982e-13	0.116862	-1.16068	2.24639e-05	-0.0105023	-1.15367
76285460	chr5:76285460:A:G	1.61314e-18	-4.25965e-10	-1.33304	2.1203e-13	-4.25965e-10	-1.33248	1.90024e-05	-4.25965e-10	-1.33152
76286642	chr5:76286642:T:C	7.63932e-19	-2.21727	0.136775	1.00898e-13	-2.21567	0.140577	8.94899e-06	-2.21858	0.134036
76286875	chr5:76286875:C:G	1.13379e-18	-1.42342	-0.262233	1.66774e-13	-1.30737	-0.265195	1.73265e-05	-1.12833	-0.295525
76287178	chr5:76287178:T:C	2.17943e-18	-4.25965e-10	-1.03216	2.88239e-13	-4.25965e-10	-1.02541	2.55818e-05	-4.25965e-10	-1.03421
76287578	chr5:76287578:A:G	1.48296e-18	-4.25965e-10	-1.41718	1.94841e-13	-4.25965e-10	-1.41702	1.74425e-05	-4.25965e-10	-1.41718
76288598	chr5:76288598:A:G	2.76794e-18	0.547471	-1.34059	2.3594e-13	0.116448	-1.34207	1.87076e-05	-0.0118163	-1.33534
76289512	chr5:76289512:G:C	1.70223e-18	-4.25965e-10	-1.27928	2.25229e-13	-4.25965e-10	-1.27208	2.00053e-05	-4.25965e-10	-1.28009
76289680	chr5:76289680:T:G	5.43324e-18	-4.25965e-10	-0.118687	6.94188e-13	-4.25965e-10	-0.146461	6.42599e-05	-4.25965e-10	-0.113151
76290360	chr5:76290360:G:A	1.52173e-18	-4.25965e-10	-1.39137	1.99895e-13	-4.25965e-10	-1.39141	1.801e-05	-4.25965e-10	-1.38516
76290636	chr5:76290636:A:G	1.52422e-18	-4.25965e-10	-1.38974	1.98625e-13	-4.25965e-10	-1.39778	1.79175e-05	-4.25965e-10	-1.39031
76290667	chr5:76290667:TC:T	6.93016e-19	-2.17792	-4.01506e-10	9.09778e-14	-2.17859	-4.01506e-10	8.21651e-06	-2.16994	-4.01506e-10
76290691	chr5:76290691:C:T	1.816e-18	-4.25965e-10	-1.21459	2.36477e-13	-4.25965e-10	-1.22335	2.14079e-05	-4.25965e-10	-1.21233
76291507	chr5:76291507:C:T	1.51526e-18	-4.25965e-10	-1.39564	1.99003e-13	-4.25965e-10	-1.39589	1.79247e-05	-4.25965e-10	-1.38991
76291613	chr5:76291613:A:C	1.58075e-18	-4.25965e-10	-1.35332	2.07695e-13	-4.25965e-10	-1.35313	1.86222e-05	-4.25965e-10	-1.35173
76291895	chr5:76291895:A:T	7.72217e-19	-2.06971	-4.01506e-10	1.03065e-13	-2.05384	-4.01506e-10	9.19225e-06	-2.05773	-4.01506e-10
76292682	chr5:76292682:T:C	1.68927e-19	-2.19027	-1.39924	2.22913e-14	-2.1857	-1.39931	1.9797e-06	-2.19353	-1.39961
76293903	chr5:76293903:G:A	2.0233e-18	-4.25965e-10	-1.10649	2.60357e-13	-4.25965e-10	-1.12715	2.41367e-05	-4.25965e-10	-1.09235
76294273	chr5:76294273:T:C	1.40138e-17	-4.25965e-10	0.828824	1.89545e-12	-4.25965e-10	0.858007	0.00016981	-4.25965e-10	0.858591
76294388	chr5:76294388:G:A	1.50872e-18	-4.25965e-10	-1.39996	1.97174e-13	-4.25965e-10	-1.40512	1.7808e-05	-4.25965e-10	-1.39644
76294458	chr5:76294458:T:C	8.23936e-19	-0.694941	-1.30994	6.94162e-14	-1.14148	-1.3076	6.24102e-06	-1.13998	-1.30496
76294463	chr5:76294463:G:A	2.29391e-18	-4.25965e-10	-0.980965	3.03362e-13	-4.25965e-10	-0.974275	2.69245e-05	-4.25965e-10	-0.983052
76294548	chr5:76294548:C:T	6.90008e-19	-2.18227	-4.01506e-10	9.25715e-14	-2.16122	-4.01506e-10	8.30358e-06	-2.1594	-4.01506e-10
76295499	chr5:76295499:G:A	3.83324e-18	0.556853	-1.02436	3.38339e-13	0.156893	-1.02205	2.66716e-05	0.0222231	-1.01471
76296161	chr5:76296161:G:C	2.00811e-18	-0.217137	-0.896889	1.56217e-13	-0.731739	-0.906216	1.39214e-05	-0.760558	-0.8821
76296733	chr5:76296733:C:T	1.4891e-18	-4.25965e-10	-1.41305	1.95813e-13	-4.25965e-10	-1.41205	1.7498e-05	-4.25965e-10	-1.414
76296965	chr5:76296965:AACTG:A	1.67903e-18	-4.25965e-10	-1.29301	2.19227e-13	-4.25965e-10	-1.2991	1.97709e-05	-4.25965e-10	-1.29188
76297886	chr5:76297886:G:A	7.10322e-19	-2.15326	-4.01506e-10	9.70183e-14	-2.1143	-4.01506e-10	8.66617e-06	-2.11666	-4.01506e-10
76297956	chr5:76297956:G:A	1.48643e-18	-4.25965e-10	-1.41484	1.95308e-13	-4.25965e-10	-1.41462	1.74705e-05	-4.25965e-10	-1.41557
76298535	chr5:76298535:A:G	6.82175e-19	-0.978899	-1.21479	6.08717e-14	-1.36709	-1.21335	5.47363e-06	-1.36803	-1.20811
76298632	chr5:76298632:A:T	3.07076e-19	-1.75203	-1.23985	4.51451e-14	-1.6347	-1.24462	4.65093e-06	-1.49012	-1.24891
76298918	chr5:76298918:G:A	3.18707e-18	0.393897	-1.04602	2.76625e-13	-0.0163632	-1.05018	2.21891e-05	-0.142646	-1.03384
76298956	chr5:76298956:C:T	1.60719e-18	-4.25965e-10	-1.33674	2.11822e-13	-4.25965e-10	-1.33346	1.88968e-05	-4.25965e-10	-1.33709
76299573	chr5:76299573:C:A	1.50214e-18	-4.25965e-10	-1.40433	1.97032e-13	-4.25965e-10	-1.40584	1.77036e-05	-4.25965e-10	-1.40232
76300276	chr5:76300276:A:G	2.22904e-18	-4.25965e-10	-1.00965	2.91116e-13	-4.25965e-10	-1.01548	2.62597e-05	-4.25965e-10	-1.00805
76301061	chr5:76301061:G:A	1.61682e-18	-4.25965e-10	-1.33076	2.12968e-13	-4.25965e-10	-1.32806	1.90481e-05	-4.25965e-10	-1.32912
76301574	chr5:76301574:G:T	6.86243e-19	-2.18775	-4.01506e-10	9.0068e-14	-2.18864	-4.01506e-10	8.12682e-06	-2.18092	-4.01506e-10
76301669	chr5:76301669:A:G	9.28871e-19	-2.15806	0.273048	1.14767e-13	-2.21641	0.27011	1.02558e-05	-2.22196	0.27372
76302531	chr5:76302531:A:G	1.51331e-18	-4.25965e-10	-1.39692	1.99312e-13	-4.25965e-10	-1.39433	1.77913e-05	-4.25965e-10	-1.39738
76302562	chr5:76302562:G:A	1.4852e-18	-4.25965e-10	-1.41567	1.95286e-13	-4.25965e-10	-1.41474	1.74659e-05	-4.25965e-10	-1.41584
76303281	chr5:76303281:T:C	1.6164e-18	-4.25965e-10	-1.33102	2.12796e-13	-4.25965e-10	-1.32887	1.9043e-05	-4.25965e-10	-1.32939
76303351	chr5:76303351:G:C	3.28306e-18	0.407054	-1.0295	2.93073e-13	0.0213641	-1.03015	2.32066e-05	-0.111009	-1.02064
76303649	chr5:76303649:A:G	4.36349e-18	-4.25965e-10	-0.337951	5.91245e-13	-4.25965e-10	-0.306974	5.16026e-05	-4.25965e-10	-0.332515
76303754	chr5:76303754:T:G	1.64157e-18	-4.25965e-10	-1.31557	2.16177e-13	-4.25965e-10	-1.31311	1.93426e-05	-4.25965e-10	-1.31378
76304326	chr5:76304326:A:G	1.04531e-18	-2.15645	0.389546	1.28042e-13	-2.21438	0.377535	1.15528e-05	-2.22213	0.392969
76305104	chr5:76305104:G:T	3.18038e-19	-1.59044	-1.36637	2.95908e-14	-1.92687	-1.37487	2.72948e-06	-1.90138	-1.37059
76305146	chr5:76305146:G:T	2.36048e-18	-4.25965e-10	-0.952357	3.10558e-13	-4.25965e-10	-0.950833	2.78985e-05	-4.25965e-10	-0.947516
76305162	chr5:76305162:T:C	2.06361e-18	-4.25965e-10	-1.08676	2.74546e-13	-4.25965e-10	-1.07408	2.42376e-05	-4.25965e-10	-1.08818
76305356	chr5:76305356:A:G	2.00935e-19	-2.02106	-1.39493	2.98924e-14	-1.89936	-1.39224	2.51665e-06	-1.96153	-1.39163
76306354	chr5:76306354:C:A	1.6176e-19	-2.21825	-1.41461	2.12403e-14	-2.21894	-1.41436	1.89644e-06	-2.22171	-1.4144
76306566	chr5:76306566:C:A	5.09648e-19	-1.28025	-1.205	5.1231e-14	-1.54129	-1.21156	4.38257e-06	-1.59571	-1.20274
76306724	chr5:76306724:A:G	4.4206e-19	-1.37581	-1.25173	4.50393e-14	-1.6239	-1.25777	3.85763e-06	-1.67621	-1.24982
76306878	chr5:76306878:A:C	4.26796e-19	-1.37291	-1.28976	4.34169e-14	-1.62342	-1.29494	3.71817e-06	-1.67418	-1.28867
76307055	chr5:76307055:G:GT	9.81401e-19	-1.83	-4.01506e-10	1.25008e-13	-1.86083	-4.01506e-10	1.12064e-05	-1.8596	-4.01506e-10
76307391	chr5:76307391:G:A	4.55266e-19	-1.35643	-1.24167	4.62541e-14	-1.60765	-1.2474	3.96768e-06	-1.65825	-1.23966
76307437	chr5:76307437:G:A	6.63161e-19	-2.22196	-4.01506e-10	8.71337e-14	-2.22176	-4.01506e-10	7.80393e-06	-2.22146	-4.01506e-10
76307470	chr5:76307470:TC:T	4.91034e-19	-1.29148	-1.23098	4.93823e-14	-1.5528	-1.23681	4.22709e-06	-1.60566	-1.22891
76307484	chr5:76307484:G:C	2.06431e-18	-4.25965e-10	-1.08643	2.72093e-13	-4.25965e-10	-1.08306	2.3952e-05	-4.25965e-10	-1.10003
76307608	chr5:76307608:A:G	1.51232e-18	-4.25965e-10	-1.39757	1.98768e-13	-4.25965e-10	-1.39707	1.78146e-05	-4.25965e-10	-1.39607
76307950	chr5:76307950:C:T	1.48299e-18	-4.25965e-10	-1.41716	1.94815e-13	-4.25965e-10	-1.41715	1.74446e-05	-4.25965e-10	-1.41706
76307962	chr5:76307962:T:G	2.05296e-19	-2.22174	-1.17279	2.72158e-14	-2.2206	-1.16481	2.40987e-06	-2.21718	-1.17933
76308061	chr5:76308061:C:A	1.58292e-18	-0.340331	-1.01162	1.44169e-13	-0.701824	-1.01639	1.20115e-05	-0.781326	-1.0089
76308665	chr5:76308665:G:A	1.6849e-18	-4.25965e-10	-1.28952	2.1936e-13	-4.25965e-10	-1.29849	1.98359e-05	-4.25965e-10	-1.28859
76308676	chr5:76308676:T:TGAGA	7.00616e-19	-1.99615	-0.170866	9.89944e-14	-1.90603	-0.188115	9.84419e-06	-1.80682	-0.182386
76309042	chr5:76309042:T:A	2.05058e-19	-2.16553	-1.23015	2.56521e-14	-2.22194	-1.22264	2.29132e-06	-2.21898	-1.22798
76309090	chr5:76309090:A:G	1.69905e-19	-2.16822	-1.41552	2.20642e-14	-2.17974	-1.41551	1.94991e-06	-2.19261	-1.41569
76309197	chr5:76309197:C:T	6.78277e-19	-1.07731	-1.12211	6.61889e-14	-1.36771	-1.12898	5.63167e-06	-1.42766	-1.12002
76309327	chr5:76309327:A:G	5.7845e-19	-1.2804	-1.07823	5.80702e-14	-1.54222	-1.08533	4.97297e-06	-1.5961	-1.07597
76309357	chr5:76309357:T:G	7.47532e-19	-1.12932	-0.972879	7.35884e-14	-1.41041	-0.980305	6.26148e-06	-1.47141	-0.97026
76309375	chr5:76309375:C:T	1.54089e-18	-4.25965e-10	-1.37886	2.0224e-13	-4.25965e-10	-1.37975	1.80638e-05	-4.25965e-10	-1.38218
76310065	chr5:76310065:T:G	6.17564e-19	-1.1969	-1.0963	6.11698e-14	-1.47189	-1.10366	5.2196e-06	-1.52951	-1.09416
76310533	chr5:76310533:G:C	1.83136e-18	-4.25965e-10	-1.20616	2.40777e-13	-4.25965e-10	-1.20533	2.1621e-05	-4.25965e-10	-1.20242
76310883	chr5:76310883:T:C	8.09646e-19	-1.98772	-0.0346588	1.13575e-13	-1.90317	-0.0535711	1.13689e-05	-1.79975	-0.0454545
76311062	chr5:76311062:C:T	1.89172e-18	-4.25965e-10	-1.17373	2.48582e-13	-4.25965e-10	-1.17343	2.23432e-05	-4.25965e-10	-1.16956
76311283	chr5:76311283:G:A	1.69149e-18	-4.25965e-10	-1.28561	2.21405e-13	-4.25965e-10	-1.28921	1.9952e-05	-4.25965e-10	-1.28276
76311460	chr5:76311460:A:G	1.68951e-19	-2.18492	-1.40445	2.19799e-14	-2.19355	-1.40552	1.94871e-06	-2.20407	-1.40485
76311760	chr5:76311760:C:A	1.48296e-18	-4.25965e-10	-1.41718	1.94822e-13	-4.25965e-10	-1.41712	1.74458e-05	-4.25965e-10	-1.41699
76311779	chr5:76311779:G:A	4.5052e-18	-4.25965e-10	-0.30599	5.91254e-13	-4.25965e-10	-0.306958	5.38602e-05	-4.25965e-10	-0.289695
76311794	chr5:76311794:C:T	1.02387e-18	-1.78763	-4.01506e-10	9.86244e-14	-2.09789	-4.01506e-10	8.75791e-06	-2.10613	-4.01506e-10
76311910	chr5:76311910:C:T	3.30836e-18	-4.25965e-10	-0.61477	4.29612e-13	-4.25965e-10	-0.626321	3.91359e-05	-4.25965e-10	-0.609047
76312159	chr5:76312159:C:T	6.0417e-19	-1.02603	-1.2891	5.93784e-14	-1.315	-1.29027	4.99853e-06	-1.37686	-1.29008
76313168	chr5:76313168:T:C	4.94831e-19	-2.17902	-0.335746	6.16408e-14	-2.22047	-0.347409	5.54344e-06	-2.22087	-0.342603
76313342	chr5:76313342:C:T	1.57446e-18	-0.138008	-1.2193	1.44079e-13	-0.501327	-1.21751	1.19864e-05	-0.571285	-1.22103
76313408	chr5:76313408:T:C	1.48963e-18	-4.25965e-10	-1.41269	1.95538e-13	-4.25965e-10	-1.41345	1.75279e-05	-4.25965e-10	-1.41229
76313861	chr5:76313861:T:C	4.18864e-19	-2.00823	-0.673206	6.00678e-14	-1.91556	-0.678174	5.77989e-06	-1.84417	-0.677528
76314249	chr5:76314249:G:A	6.88905e-19	-0.893998	-1.28988	6.58379e-14	-1.21276	-1.28925	5.52624e-06	-1.27606	-1.29052
76315483	chr5:76315483:A:T	9.09041e-19	-0.740886	-1.1657	8.73385e-14	-1.05958	-1.15983	7.1888e-06	-1.14409	-1.15947
76315529	chr5:76315529:A:G	9.39033e-19	-0.781005	-1.09312	8.97278e-14	-1.09599	-1.09643	7.47121e-06	-1.1707	-1.09433
76315772	chr5:76315772:C:T	9.23833e-19	-0.678884	-1.21156	8.80207e-14	-1.00422	-1.20741	7.24673e-06	-1.08957	-1.20596
76315961	chr5:76315961:C:T	1.53743e-18	-4.25965e-10	-1.38111	2.01985e-13	-4.25965e-10	-1.38101	1.80516e-05	-4.25965e-10	-1.38285
76316087	chr5:76316087:A:G	8.4286e-19	-0.839788	-1.14239	8.15344e-14	-1.14543	-1.14274	6.77112e-06	-1.2194	-1.14403
76316180	chr5:76316180:C:T	8.58375e-19	-0.844595	-1.11934	8.30202e-14	-1.14973	-1.12039	6.90898e-06	-1.22233	-1.12093
76316387	chr5:76316387:A:G	2.35634e-18	-4.25965e-10	-0.954114	3.11375e-13	-4.25965e-10	-0.948206	2.72916e-05	-4.25965e-10	-0.969508
76316413	chr5:76316413:T:C	8.32148e-19	-0.874782	-1.12018	8.08043e-14	-1.17632	-1.12085	6.71492e-06	-1.24991	-1.12185
76316437	chr5:76316437:T:C	8.57888e-19	-0.81141	-1.15309	8.26295e-14	-1.12099	-1.15385	6.86271e-06	-1.19524	-1.15475
76316507	chr5:76316507:T:G	8.85298e-19	-0.784515	-1.14854	8.5045e-14	-1.09673	-1.14929	7.05687e-06	-1.17189	-1.1502
76317386	chr5:76317386:T:C	3.00753e-18	-4.25965e-10	-0.710104	4.00537e-13	-4.25965e-10	-0.696397	3.53133e-05	-4.25965e-10	-0.711827
76317514	chr5:76317514:C:T	1.59374e-18	-4.25965e-10	-1.34514	2.09474e-13	-4.25965e-10	-1.34461	1.87038e-05	-4.25965e-10	-1.34736
76317745	chr5:76317745:C:T	1.48387e-18	-4.25965e-10	-1.41657	1.95069e-13	-4.25965e-10	-1.41585	1.74702e-05	-4.25965e-10	-1.41559
76317997	chr5:76317997:C:CA	1.48323e-18	-4.25965e-10	-1.417	1.94941e-13	-4.25965e-10	-1.41651	1.74566e-05	-4.25965e-10	-1.41637
76318077	chr5:76318077:ATTT:A	8.53995e-19	-0.851548	-1.1175	8.25848e-14	-1.15645	-1.11893	6.88209e-06	-1.22808	-1.11908
76318161	chr5:76318161:G:A	2.02887e-18	-4.25965e-10	-1.10374	2.67024e-13	-4.25965e-10	-1.10186	2.35846e-05	-4.25965e-10	-1.11549
76318216	chr5:76318216:G:A	1.48536e-18	-4.25965e-10	-1.41557	1.95334e-13	-4.25965e-10	-1.41449	1.74958e-05	-4.25965e-10	-1.41413
76318830	chr5:76318830:AGAAG:A	3.76966e-18	-4.25965e-10	-0.484238	4.80285e-13	-4.25965e-10	-0.514824	4.53617e-05	-4.25965e-10	-0.46142
76318912	chr5:76318912:C:T	7.05876e-19	-2.15954	-4.01506e-10	9.1535e-14	-2.17248	-4.01506e-10	8.08565e-06	-2.186	-4.01506e-10
76319034	chr5:76319034:A:G	9.97814e-19	-0.763592	-1.04982	9.56483e-14	-1.07706	-1.05147	7.94231e-06	-1.15235	-1.05153
76319079	chr5:76319079:A:C	1.63861e-18	-4.25965e-10	-1.31737	2.15826e-13	-4.25965e-10	-1.31473	1.93376e-05	-4.25965e-10	-1.31403
76319216	chr5:76319216:C:G	1.48304e-18	-4.25965e-10	-1.41713	1.94876e-13	-4.25965e-10	-1.41684	1.74512e-05	-4.25965e-10	-1.41668
76319281	chr5:76319281:C:T	4.41945e-18	-4.25965e-10	-0.325207	5.94584e-13	-4.25965e-10	-0.301342	5.2235e-05	-4.25965e-10	-0.320334
76319451	chr5:76319451:C:T	1.65101e-18	-4.25965e-10	-1.30983	2.14855e-13	-4.25965e-10	-1.31924	1.92436e-05	-4.25965e-10	-1.31891
76319509	chr5:76319509:G:A	1.48356e-18	-4.25965e-10	-1.41678	1.95003e-13	-4.25965e-10	-1.41619	1.74641e-05	-4.25965e-10	-1.41594
76319719	chr5:76319719:G:A	1.48416e-18	-4.25965e-10	-1.41638	1.95118e-13	-4.25965e-10	-1.4156	1.74754e-05	-4.25965e-10	-1.41529
76319837	chr5:76319837:T:C	1.48323e-18	-4.25965e-10	-1.417	1.94929e-13	-4.25965e-10	-1.41657	1.74566e-05	-4.25965e-10	-1.41637
76320134	chr5:76320134:A:G	2.19164e-18	0.390585	-1.41716	1.98381e-13	0.0179709	-1.41699	1.59933e-05	-0.0869214	-1.417
76320147	chr5:76320147:G:A	1.51236e-18	-4.25965e-10	-1.39755	1.98544e-13	-4.25965e-10	-1.39819	1.77829e-05	-4.25965e-10	-1.39785
76320974	chr5:76320974:C:A	6.58345e-19	-2.07595	-0.153298	7.66952e-14	-2.19108	-0.158283	6.74604e-06	-2.21072	-0.156414
76322064	chr5:76322064:A:C	1.30065e-18	-0.554757	-0.993603	1.21144e-13	-0.896971	-0.995251	1.00111e-05	-0.977096	-0.995294
76322109	chr5:76322109:T:C	2.00187e-19	-2.15018	-1.26954	2.59392e-14	-2.16385	-1.2696	2.28284e-06	-2.1769	-1.27376
76322208	chr5:76322208:C:T	1.73367e-19	-2.21856	-1.34501	2.2994e-14	-2.22155	-1.33242	2.04922e-06	-2.22123	-1.3374
76322480	chr5:76322480:C:A	8.38035e-19	-1.98792	-4.01506e-10	1.01254e-13	-2.07158	-4.01506e-10	9.19556e-06	-2.05737	-4.01506e-10
76322738	chr5:76322738:C:G	5.83881e-19	-2.09929	-0.249988	6.86468e-14	-2.20144	-0.25879	6.08893e-06	-2.2168	-0.252815
76322871	chr5:76322871:T:C	1.50182e-18	-4.25965e-10	-1.40454	1.97039e-13	-4.25965e-10	-1.4058	1.76358e-05	-4.25965e-10	-1.40616
76323339	chr5:76323339:C:T	1.99136e-18	-4.25965e-10	-1.1224	2.57547e-13	-4.25965e-10	-1.138	2.33604e-05	-4.25965e-10	-1.12505
76323581	chr5:76323581:A:G	4.14383e-19	-1.95259	-0.739601	4.6862e-14	-2.11754	-0.72446	3.99005e-06	-2.16354	-0.728742
76323642	chr5:76323642:C:T	3.21241e-18	0.213829	-0.858032	2.866e-13	-0.178142	-0.852975	2.30586e-05	-0.278016	-0.860032
76323804	chr5:76323804:G:A	5.15367e-19	-2.09014	-0.38396	7.49005e-14	-1.97915	-0.393895	7.16704e-06	-1.92265	-0.383942
76324261	chr5:76324261:G:T	1.48892e-18	-4.25965e-10	-1.41317	1.95677e-13	-4.25965e-10	-1.41274	1.74916e-05	-4.25965e-10	-1.41437
76324484	chr5:76324484:T:A	1.48619e-18	-4.25965e-10	-1.41501	1.95204e-13	-4.25965e-10	-1.41516	1.74663e-05	-4.25965e-10	-1.41581
76324949	chr5:76324949:G:C	1.58828e-18	-4.25965e-10	-1.34857	2.07085e-13	-4.25965e-10	-1.35607	1.86593e-05	-4.25965e-10	-1.34974
76325754	chr5:76325754:T:G	2.39581e-18	-4.25965e-10	-0.937502	3.19622e-13	-4.25965e-10	-0.922063	2.81275e-05	-4.25965e-10	-0.93934
76326254	chr5:76326254:A:T	1.53767e-18	-4.25965e-10	-1.38096	2.02463e-13	-4.25965e-10	-1.37865	1.81162e-05	-4.25965e-10	-1.37928
76326730	chr5:76326730:C:G	1.56164e-18	-4.25965e-10	-1.36548	2.05287e-13	-4.25965e-10	-1.36479	1.84094e-05	-4.25965e-10	-1.36322
76326989	chr5:76326989:C:A	1.88891e-19	-2.19211	-1.2857	2.67366e-14	-2.11423	-1.28894	2.50263e-06	-2.06769	-1.29106
76327028	chr5:76327028:TA:T	2.81698e-18	-4.25965e-10	-0.775558	3.61552e-13	-4.25965e-10	-0.798798	3.32135e-05	-4.25965e-10	-0.773132
76327045	chr5:76327045:G:A	3.78423e-19	-1.94436	-0.838604	4.36644e-14	-2.0779	-0.83477	3.75393e-06	-2.10651	-0.846771
76327476	chr5:76327476:G:A	2.45779e-18	-4.25965e-10	-0.911958	3.16066e-13	-4.25965e-10	-0.933254	2.8983e-05	-4.25965e-10	-0.909378
76327800	chr5:76327800:C:G	4.5923e-19	-1.28967	-1.29976	4.86196e-14	-1.50708	-1.29809	4.8601e-06	-1.40204	-1.29299
76327864	chr5:76327864:A:G	4.90923e-19	-1.53208	-0.99061	5.87878e-14	-1.63698	-0.978292	5.20662e-06	-1.6344	-0.991755
76327950	chr5:76327950:A:G	9.41446e-19	-1.97028	0.0987214	1.31574e-13	-1.9217	0.112072	1.09296e-05	-1.96951	0.084903
76328117	chr5:76328117:T:C	1.83539e-17	-4.25965e-10	1.09862	2.45022e-12	-4.25965e-10	1.11473	0.000224084	-4.25965e-10	1.13594
76328589	chr5:76328589:A:G	1.04839e-17	0.538616	-4.01506e-10	1.15246e-12	0.360451	-4.01506e-10	9.16271e-05	0.24164	-4.01506e-10
76328689	chr5:76328689:A:G	2.62651e-19	-2.22214	-0.926011	3.68576e-14	-2.16431	-0.917834	3.28469e-06	-2.17933	-0.907487
76329449	chr5:76329449:T:C	7.46185e-19	-2.14602	0.0420193	1.11986e-13	-2.03156	0.0607299	9.87283e-06	-2.06382	0.0775202
76329652	chr5:76329652:G:A	2.45159e-17	-4.25965e-10	1.3881	3.29588e-12	-4.25965e-10	1.41123	0.000300699	-4.25965e-10	1.43002
76329914	chr5:76329914:CAAA:C	2.64751e-18	-1.34667	0.50907	2.67017e-13	-1.58018	0.478287	2.89156e-05	-1.47214	0.56043
76330127	chr5:76330127:G:A	3.06651e-19	-1.57634	-1.41693	3.30466e-14	-1.77421	-1.41707	3.18015e-06	-1.70206	-1.4171
76330523	chr5:76330523:C:G	3.5151e-19	-2.13476	-0.721976	4.34467e-14	-2.19871	-0.718955	3.92224e-06	-2.17355	-0.735871
76330545	chr5:76330545:G:A	2.5978e-19	-2.22194	-0.937199	3.4505e-14	-2.21223	-0.935873	3.02334e-06	-2.22084	-0.948885
76330652	chr5:76330652:A:T	4.61948e-19	-1.20578	-1.37775	5.8174e-14	-1.25147	-1.3743	5.05101e-06	-1.27236	-1.38414
76330898	chr5:76330898:T:C	5.51481e-19	-2.02664	-0.379731	7.49979e-14	-1.98709	-0.384657	6.37326e-06	-2.03047	-0.393509
76331109	chr5:76331109:T:G	6.09877e-19	-1.66551	-0.640207	6.03877e-14	-1.96552	-0.622897	5.30035e-06	-1.96798	-0.640334
76331351	chr5:76331351:G:A	2.47125e-19	-2.07871	-1.13037	3.17217e-14	-2.10501	-1.12719	2.76831e-06	-2.12307	-1.13478
76331434	chr5:76331434:G:C	2.68595e-18	-4.25965e-10	-0.823188	3.47041e-13	-4.25965e-10	-0.839761	3.17233e-05	-4.25965e-10	-0.819037
76331735	chr5:76331735:C:T	7.45561e-19	-1.14749	-0.957348	7.1146e-14	-1.46787	-0.956601	6.4041e-06	-1.4645	-0.954646
76331758	chr5:76331758:G:A	6.68184e-19	-2.21441	-4.01506e-10	8.71344e-14	-2.22175	-4.01506e-10	7.79862e-06	-2.22214	-4.01506e-10
76331945	chr5:76331945:G:C	7.25759e-19	-1.17366	-0.958104	6.94965e-14	-1.49064	-0.957289	6.25874e-06	-1.48669	-0.955414
76332044	chr5:76332044:G:A	7.2043e-19	-1.18553	-0.9536	6.91491e-14	-1.50011	-0.95283	6.22556e-06	-1.49652	-0.950906
76332081	chr5:76332081:C:G	7.2144e-19	-1.83626	-0.301472	9.25933e-14	-1.87872	-0.282267	8.65577e-06	-1.85178	-0.266081
76332164	chr5:76332164:T:C	7.4061e-19	-1.14056	-0.970943	7.05776e-14	-1.4625	-0.96999	6.3532e-06	-1.45883	-0.968294
76332281	chr5:76332281:G:A	7.66827e-19	-1.14549	-0.931223	7.19367e-14	-1.48346	-0.929958	6.55199e-06	-1.4679	-0.928414
76332348	chr5:76332348:G:C	3.4274e-18	-4.25965e-10	-0.57942	4.51496e-13	-4.25965e-10	-0.576636	4.04536e-05	-4.25965e-10	-0.575932
76332362	chr5:76332362:A:C	2.3709e-19	-2.08246	-1.16808	3.03745e-14	-2.11064	-1.16497	2.65715e-06	-2.12674	-1.17209
76332382	chr5:76332382:T:C	3.38829e-18	-4.25965e-10	-0.590896	4.46336e-13	-4.25965e-10	-0.588131	3.9991e-05	-4.25965e-10	-0.587432
76332588	chr5:76332588:A:G	1.54781e-18	-1.6444	0.270023	1.67945e-13	-1.861	0.295436	1.65921e-05	-1.78054	0.313379
76333273	chr5:76333273:T:TC	3.48018e-18	-4.25965e-10	-0.564138	4.57896e-13	-4.25965e-10	-0.562561	4.10721e-05	-4.25965e-10	-0.560758
76333391	chr5:76333391:A:C	3.511e-18	-4.25965e-10	-0.555322	4.62032e-13	-4.25965e-10	-0.55357	4.14406e-05	-4.25965e-10	-0.551826
76333733	chr5:76333733:C:T	1.06499e-18	-1.74826	-4.01506e-10	1.06652e-13	-2.01964	-4.01506e-10	9.516e-06	-2.02311	-4.01506e-10
76333993	chr5:76333993:T:C	3.78776e-18	-4.25965e-10	-0.479448	4.98311e-13	-4.25965e-10	-0.47798	4.46835e-05	-4.25965e-10	-0.476483
76334021	chr5:76334021:T:A	3.89881e-18	-4.25965e-10	-0.450552	5.13239e-13	-4.25965e-10	-0.448461	4.59989e-05	-4.25965e-10	-0.44747
76334347	chr5:76334347:A:AAC	7.33452e-19	-1.39193	-0.729281	8.86192e-14	-1.47544	-0.729413	7.7973e-06	-1.47461	-0.747701
76334362	chr5:76334362:C:T	1.73083e-18	-4.25965e-10	-1.26262	2.27659e-13	-4.25965e-10	-1.26135	2.04761e-05	-4.25965e-10	-1.25683
76334363	chr5:76334363:A:G	3.26283e-18	-2.00274	1.37412	4.34385e-13	-1.9736	1.35833	3.79398e-05	-2.00909	1.369
76334374	chr5:76334374:A:G	3.85786e-18	-4.25965e-10	-0.461109	5.07515e-13	-4.25965e-10	-0.459678	4.5505e-05	-4.25965e-10	-0.458266
76334391	chr5:76334391:C:T	1.48514e-18	-4.25965e-10	-1.41571	1.95009e-13	-4.25965e-10	-1.41616	1.74606e-05	-4.25965e-10	-1.41614
76335067	chr5:76335067:G:A	2.08669e-18	-4.25965e-10	-1.07564	2.7808e-13	-4.25965e-10	-1.0613	2.44765e-05	-4.25965e-10	-1.07837
76335384	chr5:76335384:A:C	7.25197e-19	-2.13253	-4.01506e-10	9.37128e-14	-2.14897	-4.01506e-10	8.50141e-06	-2.13586	-4.01506e-10
76335474	chr5:76335474:G:T	5.14433e-19	-1.78437	-0.691538	5.25225e-14	-2.04158	-0.686387	4.65838e-06	-2.04522	-0.6922
76335508	chr5:76335508:A:G	4.04286e-18	-4.25965e-10	-0.414271	5.32455e-13	-4.25965e-10	-0.411706	4.76896e-05	-4.25965e-10	-0.411375
76335897	chr5:76335897:T:C	1.05779e-18	-1.75504	-4.01506e-10	1.06134e-13	-2.0245	-4.01506e-10	9.47255e-06	-2.02769	-4.01506e-10
76335980	chr5:76335980:A:G	2.44376e-18	-4.25965e-10	-0.917684	3.29506e-13	-4.25965e-10	-0.891608	2.8611e-05	-4.25965e-10	-0.922295
76336200	chr5:76336200:T:C	3.19554e-18	-4.25965e-10	-0.649466	4.20752e-13	-4.25965e-10	-0.647159	3.76634e-05	-4.25965e-10	-0.647398
76336920	chr5:76336920:G:A	3.76466e-19	-2.17602	-0.612131	4.93713e-14	-2.18736	-0.602477	4.45483e-06	-2.17805	-0.604043
76337522	chr5:76337522:A:G	3.75765e-18	-1.97238	1.48495	5.02699e-13	-1.94057	1.47136	4.36456e-05	-1.98041	1.48043
76337586	chr5:76337586:G:A	1.0401e-18	-1.7719	-4.01506e-10	1.05209e-13	-2.03325	-4.01506e-10	9.38735e-06	-2.03672	-4.01506e-10
76337690	chr5:76337690:C:A	5.30659e-19	-1.20217	-1.24268	5.56847e-14	-1.43751	-1.23199	5.56719e-06	-1.32342	-1.23577
76337858	chr5:76337858:T:C	1.01399e-17	0.505253	-4.01506e-10	1.24256e-12	0.435724	-4.01506e-10	0.000121582	0.5245	-4.01506e-10
76338003	chr5:76338003:G:A	1.78692e-18	-4.25965e-10	-1.23073	2.32532e-13	-4.25965e-10	-1.24017	2.13197e-05	-4.25965e-10	-1.21646
76338042	chr5:76338042:G:A	5.76796e-19	-1.27522	-1.08627	5.68815e-14	-1.55694	-1.09129	5.12177e-06	-1.55798	-1.08461
76338234	chr5:76338234:A:C	2.8233e-18	-4.25965e-10	-0.773317	3.68552e-13	-4.25965e-10	-0.779621	3.32794e-05	-4.25965e-10	-0.771148
76338442	chr5:76338442:G:C	1.03263e-18	-1.77912	-4.01506e-10	1.34176e-13	-1.79005	-4.01506e-10	1.23329e-05	-1.76382	-4.01506e-10
76338623	chr5:76338623:A:G	1.48501e-18	-4.25965e-10	-1.4158	1.95404e-13	-4.25965e-10	-1.41414	1.74751e-05	-4.25965e-10	-1.41531
76338717	chr5:76338717:A:G	3.54574e-18	-4.25965e-10	-0.545475	4.68055e-13	-4.25965e-10	-0.540618	4.19573e-05	-4.25965e-10	-0.539436
76338988	chr5:76338988:G:GCACACCTCACAGCCC	3.55498e-18	-4.25965e-10	-0.542873	4.69346e-13	-4.25965e-10	-0.537863	4.20627e-05	-4.25965e-10	-0.536925
76339450	chr5:76339450:C:T	4.7665e-18	-4.25965e-10	-0.24961	6.41719e-13	-4.25965e-10	-0.225053	5.68926e-05	-4.25965e-10	-0.234922
76339452	chr5:76339452:C:T	4.95671e-18	-4.25965e-10	-0.210481	6.70905e-13	-4.25965e-10	-0.180577	5.90699e-05	-4.25965e-10	-0.197366
76339651	chr5:76339651:T:C	1.49038e-18	-4.25965e-10	-1.41219	1.95468e-13	-4.25965e-10	-1.41381	1.75522e-05	-4.25965e-10	-1.41091
76339670	chr5:76339670:TGCCACTGCACTCCA:T	5.13572e-19	-1.11223	-1.36535	1.02329e-13	-0.690275	-1.37074	8.12274e-06	-0.820063	-1.36136
76339695	chr5:76339695:C:A	9.11962e-18	-4.25965e-10	0.399206	1.24699e-12	-4.25965e-10	0.439286	0.000108218	-4.25965e-10	0.408062
76339700	chr5:76339700:T:C	6.51141e-18	-4.25965e-10	0.0623339	8.84932e-13	-4.25965e-10	0.0963073	7.72247e-05	-4.25965e-10	0.0706317
76339796	chr5:76339796:T:A	5.01761e-19	-1.12401	-1.37684	9.91133e-14	-0.711376	-1.38156	7.91012e-06	-0.834653	-1.37329
76339886	chr5:76339886:G:A	3.63853e-18	-4.25965e-10	-0.519642	4.72116e-13	-4.25965e-10	-0.531979	4.40557e-05	-4.25965e-10	-0.490633
76339988	chr5:76339988:C:T	5.68687e-19	-0.959372	-1.41627	1.13842e-13	-0.537655	-1.41674	9.15177e-06	-0.646445	-1.41569
76340054	chr5:76340054:A:G	9.88359e-19	-0.515464	-1.30747	1.73621e-13	-0.226366	-1.30596	1.41976e-05	-0.310479	-1.31253
76340181	chr5:76340181:G:A	2.49794e-19	-1.78238	-1.41596	2.35031e-14	-2.11731	-1.41476	2.26797e-06	-2.04089	-1.41631
76340427	chr5:76340427:G:A	3.85972e-19	-1.85891	-0.904301	4.68213e-14	-1.95661	-0.886254	4.42738e-06	-1.9141	-0.87418
76340439	chr5:76340439:T:C	2.10749e-19	-1.95132	-1.41699	2.18959e-14	-2.18572	-1.41718	2.05764e-06	-2.1377	-1.41682
76340583	chr5:76340583:T:C	1.88105e-19	-2.07838	-1.4036	2.1601e-14	-2.2088	-1.40767	2.00252e-06	-2.17836	-1.40332
76341013	chr5:76341013:T:C	1.66088e-19	-2.21886	-1.3876	2.40167e-14	-2.11955	-1.3909	2.06881e-06	-2.16169	-1.38742
76341114	chr5:76341114:A:G	1.63501e-19	-2.20591	-1.41625	2.14652e-14	-2.20593	-1.41684	1.89742e-06	-2.21939	-1.4162
76341220	chr5:76341220:C:T	1.61727e-19	-2.21819	-1.41488	2.18953e-14	-2.18706	-1.41588	1.92059e-06	-2.20866	-1.41479
76341412	chr5:76341412:G:A	1.68262e-18	-4.25965e-10	-1.29087	2.21093e-13	-4.25965e-10	-1.29062	1.98936e-05	-4.25965e-10	-1.28569
76341674	chr5:76341674:G:A	1.8749e-18	-4.25965e-10	-1.18267	2.47521e-13	-4.25965e-10	-1.17771	2.21362e-05	-4.25965e-10	-1.17887
76341737	chr5:76341737:C:T	2.01888e-19	-2.19242	-1.21885	2.61744e-14	-2.21303	-1.21139	2.33408e-06	-2.21546	-1.21301
76342271	chr5:76342271:C:T	5.30758e-18	-4.25965e-10	-0.142087	7.02206e-13	-4.25965e-10	-0.134976	6.34757e-05	-4.25965e-10	-0.12543
76342278	chr5:76342278:T:C	2.66229e-19	-2.22048	-0.914139	3.74971e-14	-2.16009	-0.904852	3.24418e-06	-2.19535	-0.903871
76342844	chr5:76342844:T:A	1.67857e-18	-4.25965e-10	-1.29328	2.20558e-13	-4.25965e-10	-1.29304	1.98447e-05	-4.25965e-10	-1.28815
76343328	chr5:76343328:G:T	1.64369e-19	-2.2029	-1.41396	2.14757e-14	-2.20984	-1.41244	1.8996e-06	-2.22052	-1.41392
76343366	chr5:76343366:A:G	2.50522e-18	-4.25965e-10	-0.892846	3.30923e-13	-4.25965e-10	-0.887317	2.92349e-05	-4.25965e-10	-0.900723
76343957	chr5:76343957:G:T	2.01045e-19	-2.20346	-1.21199	2.65574e-14	-2.20555	-1.20434	2.36691e-06	-2.20854	-1.20596
76344018	chr5:76344018:CAAAT:C	6.89168e-19	-1.85305	-0.330441	9.21682e-14	-1.85437	-0.311221	9.11071e-06	-1.77287	-0.293766
76344029	chr5:76344029:C:T	3.63576e-19	-1.51598	-1.30701	3.02896e-14	-1.96896	-1.30943	3.03626e-06	-1.86282	-1.30264
76344296	chr5:76344296:C:T	2.15214e-19	-2.16834	-1.17901	3.59183e-14	-1.91635	-1.19161	2.9664e-06	-2.00473	-1.18401
76344300	chr5:76344300:T:C	1.51028e-18	-4.25965e-10	-1.39892	1.97795e-13	-4.25965e-10	-1.40197	1.77808e-05	-4.25965e-10	-1.39797
76344475	chr5:76344475:A:G	1.78778e-19	-2.18598	-1.34686	2.9272e-14	-1.95956	-1.35302	2.42075e-06	-2.04141	-1.3506
76344703	chr5:76344703:C:G	3.72129e-19	-1.75179	-1.04795	4.24153e-14	-1.88954	-1.05216	4.43576e-06	-1.75209	-1.0343
76344966	chr5:76344966:G:A	1.78174e-18	-4.25965e-10	-1.23363	2.37375e-13	-4.25965e-10	-1.21956	2.10994e-05	-4.25965e-10	-1.22684
76344996	chr5:76344996:C:T	2.04691e-19	-2.20974	-1.18774	2.74665e-14	-2.19814	-1.17809	2.44006e-06	-2.20188	-1.18218
76345138	chr5:76345138:A:G	4.44274e-19	-1.34354	-1.27899	3.46986e-14	-1.86066	-1.28185	3.53651e-06	-1.73898	-1.27396
76345614	chr5:76345614:G:T	2.26825e-18	-4.25965e-10	-0.992215	2.92113e-13	-4.25965e-10	-1.01206	2.70102e-05	-4.25965e-10	-0.979874
76345655	chr5:76345655:T:C	4.23753e-19	-1.36618	-1.30364	3.34367e-14	-1.87364	-1.30591	3.39697e-06	-1.75398	-1.29923
76345990	chr5:76345990:G:A	1.80231e-19	-2.20456	-1.32018	2.39014e-14	-2.2037	-1.31157	2.11847e-06	-2.20717	-1.31822
76346386	chr5:76346386:T:C	1.49512e-18	-4.25965e-10	-1.40902	1.96054e-13	-4.25965e-10	-1.41081	1.75898e-05	-4.25965e-10	-1.40877
76346563	chr5:76346563:C:T	2.01993e-19	-2.22138	-1.18937	2.82842e-14	-2.16904	-1.17786	2.49641e-06	-2.17516	-1.18607
76346622	chr5:76346622:T:A	2.40449e-19	-2.22029	-1.01618	3.34476e-14	-2.17415	-1.00507	2.96846e-06	-2.17973	-1.00832
76346626	chr5:76346626:G:A	1.73521e-18	-4.25965e-10	-1.26009	2.26203e-13	-4.25965e-10	-1.26777	2.05278e-05	-4.25965e-10	-1.25431
76346661	chr5:76346661:C:T	2.46238e-19	-2.22099	-0.991693	3.44293e-14	-2.16993	-0.980369	3.05501e-06	-2.17574	-0.983568
76346711	chr5:76346711:A:G	6.8409e-19	-2.19089	-4.01506e-10	9.06778e-14	-2.18189	-4.01506e-10	8.22859e-06	-2.16847	-4.01506e-10
76346936	chr5:76346936:T:C	2.41734e-18	-4.25965e-10	-0.928556	3.10939e-13	-4.25965e-10	-0.949608	2.8796e-05	-4.25965e-10	-0.915852
76346946	chr5:76346946:A:G	2.189e-19	-2.22152	-1.10884	3.07828e-14	-2.16411	-1.09813	2.72652e-06	-2.17138	-1.10168
76347212	chr5:76347212:A:G	7.82553e-19	-2.12391	0.0674953	9.86384e-14	-2.15311	0.0553665	9.20126e-06	-2.15163	0.0948804
76347676	chr5:76347676:A:G	4.25864e-19	-1.84107	-0.823792	7.22673e-14	-1.56361	-0.845221	5.89002e-06	-1.69323	-0.809602
76347738	chr5:76347738:C:T	2.0076e-18	-4.25965e-10	-1.11428	2.62441e-13	-4.25965e-10	-1.11918	2.36501e-05	-4.25965e-10	-1.11272
76348412	chr5:76348412:A:G	7.05989e-18	-4.25965e-10	0.143207	9.25828e-13	-4.25965e-10	0.141485	8.26411e-05	-4.25965e-10	0.138419
76348900	chr5:76348900:TGAGGCAGAGAACAGCTTGAACCCAG:T	1.6714e-18	-4.25965e-10	-1.29756	2.17855e-13	-4.25965e-10	-1.30537	1.97445e-05	-4.25965e-10	-1.29321
76349249	chr5:76349249:C:T	9.01675e-18	-4.25965e-10	0.387861	1.23721e-12	-4.25965e-10	0.43141	0.000106465	-4.25965e-10	0.39173
76349383	chr5:76349383:C:T	2.07763e-18	-4.25965e-10	-1.07999	2.7547e-13	-4.25965e-10	-1.07073	2.46853e-05	-4.25965e-10	-1.06988
76350173	chr5:76350173:C:T	8.77581e-19	-2.22211	0.2803	1.24668e-13	-2.12552	0.261973	1.16783e-05	-2.14098	0.322621
76350481	chr5:76350481:C:T	2.29432e-18	-4.25965e-10	-0.980785	3.09008e-13	-4.25965e-10	-0.955836	2.69505e-05	-4.25965e-10	-0.982086
76350541	chr5:76350541:G:T	1.65434e-18	-4.25965e-10	-1.30782	2.16032e-13	-4.25965e-10	-1.31378	1.95383e-05	-4.25965e-10	-1.30371
76350880	chr5:76350880:G:A	5.02492e-19	-2.22191	-0.277487	7.13042e-14	-2.13667	-0.285576	6.52919e-06	-2.15161	-0.248198
76350946	chr5:76350946:G:A	1.88512e-18	-4.25965e-10	-1.17723	2.47744e-13	-4.25965e-10	-1.17681	2.22894e-05	-4.25965e-10	-1.17197
76351178	chr5:76351178:A:G	3.90716e-17	-4.25965e-10	1.85417	4.76556e-12	-4.25965e-10	1.77997	0.000491233	-4.25965e-10	1.92083
76351242	chr5:76351242:T:C	1.69903e-18	-4.25965e-10	-1.28117	2.21357e-13	-4.25965e-10	-1.28943	2.00766e-05	-4.25965e-10	-1.27653
76351287	chr5:76351287:A:AC	2.17494e-18	-4.25965e-10	-1.03422	2.83789e-13	-4.25965e-10	-1.04097	2.56428e-05	-4.25965e-10	-1.03182
76351805	chr5:76351805:G:A	1.72649e-19	-2.19224	-1.37548	2.71144e-14	-2.0185	-1.37064	2.30872e-06	-2.06386	-1.37554
76351925	chr5:76351925:A:G	3.74513e-19	-2.19121	-0.602139	4.89339e-14	-2.21573	-0.583	4.51811e-06	-2.20333	-0.564662
76351939	chr5:76351939:G:A	1.72669e-18	-4.25965e-10	-1.26502	2.26924e-13	-4.25965e-10	-1.26459	2.02816e-05	-4.25965e-10	-1.26638
76351967	chr5:76351967:T:C	7.43859e-19	-2.05612	-0.0510009	8.2602e-14	-2.20896	-0.0662112	7.92875e-06	-2.19224	-0.0133544
76352170	chr5:76352170:G:A	1.69089e-19	-2.19845	-1.3901	2.62743e-14	-2.03454	-1.38608	2.24325e-06	-2.07802	-1.39014
76352374	chr5:76352374:T:G	4.96766e-19	-2.11658	-0.39428	5.85332e-14	-2.22072	-0.398886	5.45759e-06	-2.21313	-0.365952
76352412	chr5:76352412:A:G	9.2656e-18	0.415087	-4.01506e-10	2.0351e-12	0.929097	-4.01506e-10	0.000242332	1.21422	-4.01506e-10
76352617	chr5:76352617:G:A	8.69155e-19	-2.14943	0.197978	1.0407e-13	-2.22175	0.177618	9.91716e-06	-2.22063	0.238813
76352767	chr5:76352767:G:A	4.45492e-19	-2.11857	-0.501232	5.2304e-14	-2.22152	-0.510609	4.88176e-06	-2.21517	-0.475408
76353021	chr5:76353021:T:C	9.22642e-19	-2.16809	0.276357	1.12749e-13	-2.21848	0.254442	1.07225e-05	-2.22212	0.318377
76353238	chr5:76353238:C:T	6.88541e-19	-2.1844	-4.01506e-10	9.06554e-14	-2.18214	-4.01506e-10	8.30794e-06	-2.15888	-4.01506e-10
76353991	chr5:76353991:GCTCA:G	1.78103e-18	-4.25965e-10	-1.23403	2.33986e-13	-4.25965e-10	-1.23394	2.09211e-05	-4.25965e-10	-1.23533
76354028	chr5:76354028:G:C	1.97368e-18	-4.25965e-10	-1.13132	2.55946e-13	-4.25965e-10	-1.14424	2.33636e-05	-4.25965e-10	-1.12491
76354475	chr5:76354475:C:T	2.24555e-18	-4.25965e-10	-1.00227	3.01994e-13	-4.25965e-10	-0.978798	2.63732e-05	-4.25965e-10	-1.00374
76354599	chr5:76354599:G:A	1.39492e-18	-1.47839	-4.01506e-10	1.26682e-13	-1.84753	-4.01506e-10	1.36592e-05	-1.66167	-4.01506e-10
76354693	chr5:76354693:G:A	1.79983e-18	-1.22353	-4.01506e-10	2.17833e-13	-1.30547	-4.01506e-10	2.24699e-05	-1.16391	-4.01506e-10
76354821	chr5:76354821:G:A	1.00323e-18	-1.33179	-0.476209	1.2612e-13	-1.36589	-0.486081	1.17349e-05	-1.36515	-0.448373
76354822	chr5:76354822:GA:G	9.81455e-19	-1.33278	-0.497161	1.23539e-13	-1.36721	-0.505432	1.14714e-05	-1.36686	-0.469364
76355524	chr5:76355524:G:T	1.38674e-18	-1.24822	-0.236046	1.72141e-13	-1.29315	-0.247737	1.61406e-05	-1.29429	-0.200457
76355668	chr5:76355668:T:A	1.03479e-18	-0.374499	-1.40252	1.79971e-13	-0.0934781	-1.40293	1.30907e-05	-0.304418	-1.39977
76355961	chr5:76355961:A:G	7.20757e-19	-1.49547	-0.643203	9.13521e-14	-1.52888	-0.645603	8.40683e-06	-1.52828	-0.618765
76356173	chr5:76356173:A:T	5.76573e-19	-1.14802	-1.21385	5.76917e-14	-1.41341	-1.22068	5.66306e-06	-1.33116	-1.21097
76356222	chr5:76356222:G:A	1.54338e-18	-4.25965e-10	-1.37725	2.02178e-13	-4.25965e-10	-1.38006	1.81231e-05	-4.25965e-10	-1.3789
76357137	chr5:76357137:AC:A	1.49914e-18	-4.25965e-10	-1.40633	1.96357e-13	-4.25965e-10	-1.40927	1.76409e-05	-4.25965e-10	-1.40587
76357180	chr5:76357180:C:A	6.89933e-19	-2.18238	-4.01506e-10	1.30451e-13	-1.81821	-4.01506e-10	1.15921e-05	-1.82577	-4.01506e-10
76357477	chr5:76357477:A:G	1.37029e-18	-1.27362	-0.222575	1.70106e-13	-1.31789	-0.234892	1.59876e-05	-1.31754	-0.186729
76357692	chr5:76357692:A:C	1.34916e-18	-1.28349	-0.228249	1.67973e-13	-1.3256	-0.239799	1.57171e-05	-1.32906	-0.192278
76357724	chr5:76357724:A:G	5.99169e-19	-1.05897	-1.26447	6.25913e-14	-1.28369	-1.26889	6.35778e-06	-1.16332	-1.26309
76358184	chr5:76358184:C:G	1.29033e-18	-1.40382	-0.152506	1.60968e-13	-1.44151	-0.166486	1.51912e-05	-1.44044	-0.114926
76358268	chr5:76358268:C:T	2.00688e-18	-4.25965e-10	-1.11464	2.602e-13	-4.25965e-10	-1.12775	2.37593e-05	-4.25965e-10	-1.10811
76358278	chr5:76358278:C:T	1.50049e-18	-1.40543	-4.01506e-10	1.04839e-13	-2.03678	-4.01506e-10	1.18279e-05	-1.80563	-4.01506e-10
76358439	chr5:76358439:T:C	2.60041e-18	-4.25965e-10	-0.855554	3.34805e-13	-4.25965e-10	-0.875655	3.10156e-05	-4.25965e-10	-0.841595
76358553	chr5:76358553:G:A	1.38119e-18	-1.48828	-4.01506e-10	1.67854e-13	-1.56611	-4.01506e-10	1.51351e-05	-1.55907	-4.01506e-10
76358567	chr5:76358567:C:T	1.56192e-18	-4.25965e-10	-1.3653	2.053e-13	-4.25965e-10	-1.36473	1.83904e-05	-4.25965e-10	-1.36426
76358706	chr5:76358706:A:G	1.49055e-18	-4.25965e-10	-1.41208	1.95716e-13	-4.25965e-10	-1.41254	1.75301e-05	-4.25965e-10	-1.41217
76358856	chr5:76358856:A:G	1.50805e-18	-4.25965e-10	-1.40041	1.98194e-13	-4.25965e-10	-1.39996	1.77487e-05	-4.25965e-10	-1.39977
76358891	chr5:76358891:CTG:C	3.31184e-19	-1.77748	-1.13883	2.84205e-14	-2.19792	-1.14417	2.71613e-06	-2.14809	-1.12879
76358977	chr5:76358977:T:C	3.48381e-18	-4.25965e-10	-0.563097	4.50361e-13	-4.25965e-10	-0.579155	4.13907e-05	-4.25965e-10	-0.553031
76358978	chr5:76358978:C:A	1.08968e-18	-0.773938	-0.951401	1.03315e-13	-1.08431	-0.967118	1.04944e-05	-0.981919	-0.943325
76359066	chr5:76359066:T:G	6.98735e-19	-2.16971	-4.01506e-10	8.71234e-14	-2.22188	-4.01506e-10	7.79922e-06	-2.22206	-4.01506e-10
76359231	chr5:76359231:T:C	6.62906e-18	-4.25965e-10	0.0802414	8.78254e-13	-4.25965e-10	0.0887317	8.11257e-05	-4.25965e-10	0.119912
76359453	chr5:76359453:G:C	7.47948e-18	0.200941	-4.01506e-10	8.25503e-13	0.0267888	-4.01506e-10	6.756e-05	-0.0630716	-4.01506e-10
76359454	chr5:76359454:G:T	6.852e-19	-0.778656	-1.41061	7.14198e-14	-1.01334	-1.40729	6.95768e-06	-0.926244	-1.41
76359617	chr5:76359617:A:C	7.27519e-19	-2.12934	-4.01506e-10	9.72154e-14	-2.11227	-4.01506e-10	8.73447e-06	-2.10881	-4.01506e-10
76359757	chr5:76359757:C:T	4.36187e-18	-4.25965e-10	-0.33832	5.50091e-13	-4.25965e-10	-0.37912	5.26368e-05	-4.25965e-10	-0.312672
76361273	chr5:76361273:A:G	2.01256e-18	-4.25965e-10	-1.11181	2.63539e-13	-4.25965e-10	-1.115	2.36964e-05	-4.25965e-10	-1.11076
76361340	chr5:76361340:C:T	2.89566e-18	0.299002	-1.04701	6.78406e-13	0.891967	-1.06143	7.84455e-05	1.11623	-1.02992
76361710	chr5:76361710:C:T	1.61775e-18	-4.25965e-10	-1.33019	2.11518e-13	-4.25965e-10	-1.33489	1.90192e-05	-4.25965e-10	-1.33064
76361764	chr5:76361764:T:C	1.50232e-18	-4.25965e-10	-1.40421	1.97514e-13	-4.25965e-10	-1.40339	1.7669e-05	-4.25965e-10	-1.40427
76361897	chr5:76361897:C:T	2.37067e-19	-1.83346	-1.41717	2.56305e-14	-2.02851	-1.41691	2.40858e-06	-1.98011	-1.41694
76362003	chr5:76362003:G:A	2.66875e-19	-1.79337	-1.33883	2.87441e-14	-1.99829	-1.33248	2.72246e-06	-1.94506	-1.32949
76362736	chr5:76362736:T:C	3.63384e-18	-0.520933	-4.01506e-10	4.37553e-13	-0.608007	-4.01506e-10	4.23198e-05	-0.530831	-4.01506e-10
76362874	chr5:76362874:C:G	6.63145e-19	-2.22198	-4.01506e-10	8.71017e-14	-2.22213	-4.01506e-10	7.79898e-06	-2.22209	-4.01506e-10
76363446	chr5:76363446:T:A	8.51328e-19	-1.97218	-4.01506e-10	1.02744e-13	-2.05697	-4.01506e-10	9.73262e-06	-2.0006	-4.01506e-10
76363548	chr5:76363548:G:A	2.30966e-19	-1.86539	-1.41131	2.52608e-14	-2.05085	-1.4091	2.36796e-06	-2.00483	-1.40923
76364132	chr5:76364132:C:T	1.83166e-18	-4.25965e-10	-1.206	2.39611e-13	-4.25965e-10	-1.21019	2.16271e-05	-4.25965e-10	-1.20214
76364270	chr5:76364270:A:G	1.54626e-18	-4.25965e-10	-1.37539	2.02819e-13	-4.25965e-10	-1.37689	1.81998e-05	-4.25965e-10	-1.37468
76364732	chr5:76364732:G:A	2.53243e-18	-4.25965e-10	-0.882043	3.27094e-13	-4.25965e-10	-0.898955	3.01941e-05	-4.25965e-10	-0.868442
76364771	chr5:76364771:T:C	1.71217e-18	-4.25965e-10	-1.27346	2.24817e-13	-4.25965e-10	-1.27392	2.01938e-05	-4.25965e-10	-1.27071
76364904	chr5:76364904:T:C	1.59198e-18	-4.25965e-10	-1.34624	2.08842e-13	-4.25965e-10	-1.34763	1.87426e-05	-4.25965e-10	-1.34529
76364972	chr5:76364972:G:A	5.8751e-18	0.839854	-0.880354	1.38463e-12	1.42933	-0.885343	0.000163045	1.6805	-0.862561
76365311	chr5:76365311:T:C	1.54899e-18	-4.25965e-10	-1.37362	2.03261e-13	-4.25965e-10	-1.37471	1.82401e-05	-4.25965e-10	-1.37247
76366371	chr5:76366371:T:G	1.72906e-18	-4.25965e-10	-1.26364	2.25996e-13	-4.25965e-10	-1.26869	2.04103e-05	-4.25965e-10	-1.26005
76366787	chr5:76366787:T:G	6.20875e-18	0.914202	-0.899464	1.50587e-12	1.53262	-0.904693	0.000176685	1.78022	-0.881934
76367355	chr5:76367355:C:T	1.601e-18	-4.25965e-10	-1.34059	2.09536e-13	-4.25965e-10	-1.34431	1.88793e-05	-4.25965e-10	-1.33802
76367649	chr5:76367649:T:C	1.51826e-18	-4.25965e-10	-1.39366	1.99297e-13	-4.25965e-10	-1.39441	1.78726e-05	-4.25965e-10	-1.39282
76367791	chr5:76367791:C:A	2.70804e-19	-1.70889	-1.40869	2.92163e-14	-1.90746	-1.40702	2.74594e-06	-1.85617	-1.4098
76367826	chr5:76367826:G:C	9.26918e-19	-1.88711	-4.01506e-10	1.19986e-13	-1.90183	-4.01506e-10	1.114e-05	-1.86554	-4.01506e-10
76367953	chr5:76367953:T:C	1.53082e-18	-4.25965e-10	-1.38542	2.00921e-13	-4.25965e-10	-1.38629	1.80229e-05	-4.25965e-10	-1.38444
76367972	chr5:76367972:C:G	6.64189e-19	-1.91812	-0.302294	8.05034e-14	-2.00249	-0.298417	7.44993e-06	-1.9857	-0.282181
76368003	chr5:76368003:T:G	1.69061e-18	-4.25965e-10	-1.28613	2.23882e-13	-4.25965e-10	-1.27808	1.9992e-05	-4.25965e-10	-1.28076
76368516	chr5:76368516:C:G	2.71831e-19	-2.20328	-0.910511	3.44851e-14	-2.22129	-0.927383	3.15171e-06	-2.22011	-0.908035
76368804	chr5:76368804:C:A	2.78364e-18	-4.25965e-10	-0.787462	3.58235e-13	-4.25965e-10	-0.808014	3.32243e-05	-4.25965e-10	-0.772806
76369032	chr5:76369032:C:T	1.52598e-18	-4.25965e-10	-1.38858	2.00355e-13	-4.25965e-10	-1.38911	1.79645e-05	-4.25965e-10	-1.38769
76369486	chr5:76369486:A:G	1.82735e-18	-4.25965e-10	-1.20835	2.43649e-13	-4.25965e-10	-1.19348	2.16517e-05	-4.25965e-10	-1.201
76369663	chr5:76369663:G:A	1.54674e-18	-4.25965e-10	-1.37508	2.04142e-13	-4.25965e-10	-1.37039	1.81495e-05	-4.25965e-10	-1.37745
76370124	chr5:76370124:A:G	1.58499e-18	-4.25965e-10	-1.35064	2.0746e-13	-4.25965e-10	-1.35427	1.86873e-05	-4.25965e-10	-1.34825
76370306	chr5:76370306:T:C	1.64433e-18	-4.25965e-10	-1.31389	2.15037e-13	-4.25965e-10	-1.31839	1.93332e-05	-4.25965e-10	-1.31426
76370626	chr5:76370626:C:CAG	1.502e-18	-4.25965e-10	-1.40442	1.97137e-13	-4.25965e-10	-1.4053	1.76766e-05	-4.25965e-10	-1.40384
76370708	chr5:76370708:TCTCGTGC:T	1.6409e-18	-4.25965e-10	-1.31598	2.1462e-13	-4.25965e-10	-1.32033	1.93574e-05	-4.25965e-10	-1.31301
76370783	chr5:76370783:T:G	1.49741e-18	-4.25965e-10	-1.40749	1.9655e-13	-4.25965e-10	-1.40829	1.76216e-05	-4.25965e-10	-1.40696
76370863	chr5:76370863:A:T	1.50236e-18	-4.25965e-10	-1.40419	1.97166e-13	-4.25965e-10	-1.40516	1.76818e-05	-4.25965e-10	-1.40355
76370888	chr5:76370888:C:T	1.48358e-18	-4.25965e-10	-1.41677	1.94881e-13	-4.25965e-10	-1.41681	1.7456e-05	-4.25965e-10	-1.4164
76371055	chr5:76371055:G:A	1.66727e-19	-2.18909	-1.41352	2.24892e-14	-2.16083	-1.41534	1.98317e-06	-2.17646	-1.41493
76371130	chr5:76371130:C:T	8.0006e-19	-0.651951	-1.38234	7.63855e-14	-0.977445	-1.37597	7.51381e-06	-0.874501	-1.38484
76371262	chr5:76371262:G:A	1.70366e-18	-4.25965e-10	-1.27844	2.25579e-13	-4.25965e-10	-1.27053	2.01498e-05	-4.25965e-10	-1.27289
76371426	chr5:76371426:G:A	1.49427e-18	-4.25965e-10	-1.40958	1.9617e-13	-4.25965e-10	-1.41022	1.75836e-05	-4.25965e-10	-1.40912
76371432	chr5:76371432:G:A	2.22372e-18	-4.25965e-10	-1.01204	3.05472e-13	-4.25965e-10	-0.967345	2.61847e-05	-4.25965e-10	-1.01091
76371488	chr5:76371488:G:A	2.29095e-18	-4.25965e-10	-0.982255	2.95099e-13	-4.25965e-10	-1.00189	2.71943e-05	-4.25965e-10	-0.97308
76371580	chr5:76371580:A:G	1.49221e-18	-4.25965e-10	-1.41096	1.95912e-13	-4.25965e-10	-1.41154	1.75587e-05	-4.25965e-10	-1.41054
76371747	chr5:76371747:T:C	2.69725e-18	-4.25965e-10	-0.818989	3.47598e-13	-4.25965e-10	-0.838158	3.21834e-05	-4.25965e-10	-0.804637
76371764	chr5:76371764:G:A	1.49597e-18	-4.25965e-10	-1.40845	1.96379e-13	-4.25965e-10	-1.40916	1.76042e-05	-4.25965e-10	-1.40795
76371947	chr5:76371947:A:AAG	1.48513e-18	-4.25965e-10	-1.41572	1.95221e-13	-4.25965e-10	-1.41507	1.74663e-05	-4.25965e-10	-1.41581
76372066	chr5:76372066:G:T	1.68374e-18	-4.25965e-10	-1.29021	2.22877e-13	-4.25965e-10	-1.28258	1.99092e-05	-4.25965e-10	-1.2849
76372663	chr5:76372663:T:C	1.48925e-18	-4.25965e-10	-1.41295	1.95283e-13	-4.25965e-10	-1.41475	1.75075e-05	-4.25965e-10	-1.41346
76372733	chr5:76372733:C:T	7.39648e-18	1.35867	-1.16889	1.90027e-12	2.03737	-1.17683	0.000230397	2.31993	-1.15621
76373047	chr5:76373047:G:C	7.78501e-18	1.05448	-0.813501	1.85326e-12	1.65604	-0.820542	0.000222741	1.92393	-0.794009
76373070	chr5:76373070:C:T	1.60566e-18	-4.25965e-10	-1.33769	2.10178e-13	-4.25965e-10	-1.34125	1.89351e-05	-4.25965e-10	-1.33507
76373269	chr5:76373269:A:G	9.44265e-19	-0.534174	-1.3344	1.59716e-13	-0.282038	-1.33377	1.19003e-05	-0.471679	-1.32784
76373294	chr5:76373294:C:T	2.20553e-17	1.87138	-0.589048	5.76915e-12	2.57572	-0.604647	0.000709041	2.84964	-0.561818
76373305	chr5:76373305:A:G	2.30727e-17	1.90841	-0.580986	6.0513e-12	2.6156	-0.596772	0.000746037	2.89223	-0.553545
76373366	chr5:76373366:G:A	2.25033e-17	1.87165	-0.56921	5.87953e-12	2.57504	-0.585013	0.000723745	2.84992	-0.541569
76373380	chr5:76373380:C:T	2.0875e-18	-0.636169	-0.439085	2.30435e-13	-0.857755	-0.391481	2.19646e-05	-0.771886	-0.414767
76373424	chr5:76373424:A:G	1.85406e-17	1.67121	-0.562467	4.69685e-12	2.34258	-0.57714	0.000561212	2.58884	-0.534825
76373448	chr5:76373448:G:A	2.64121e-17	1.95899	-0.496391	6.96677e-12	2.67308	-0.513373	0.000863003	2.95205	-0.467714
76373461	chr5:76373461:T:C	3.01897e-17	2.07558	-0.479305	7.86142e-12	2.77915	-0.498631	0.000958625	3.03962	-0.450208
76373643	chr5:76373643:A:G	2.31269e-17	1.86408	-0.534308	6.04214e-12	2.56783	-0.550523	0.000744241	2.84249	-0.506211
76373717	chr5:76373717:A:G	1.78222e-19	-2.13325	-1.4027	2.40134e-14	-2.10682	-1.40377	2.15914e-06	-2.10419	-1.40219
76373835	chr5:76373835:G:T	2.03954e-18	-4.25965e-10	-1.0985	2.70684e-13	-4.25965e-10	-1.08825	2.3964e-05	-4.25965e-10	-1.09953
76373942	chr5:76373942:A:G	7.67461e-19	-2.07589	-4.01506e-10	1.0269e-13	-2.05749	-4.01506e-10	9.23104e-06	-2.05352	-4.01506e-10
76374053	chr5:76374053:G:A	2.66172e-17	1.98035	-0.510011	7.03987e-12	2.69626	-0.526117	0.000868133	2.9717	-0.481438
76374562	chr5:76374562:T:C	3.73605e-18	-4.25965e-10	-0.493192	4.98543e-13	-4.25965e-10	-0.477514	4.45772e-05	-4.25965e-10	-0.478865
76374699	chr5:76374699:A:G	3.08557e-18	-4.25965e-10	-0.684486	3.98067e-13	-4.25965e-10	-0.702584	3.68409e-05	-4.25965e-10	-0.669478
76374883	chr5:76374883:A:AT	6.74056e-18	-4.25965e-10	0.0969203	8.812e-13	-4.25965e-10	0.0920809	8.00891e-05	-4.25965e-10	0.107053
76375168	chr5:76375168:A:G	7.91335e-19	-2.04526	-4.01506e-10	1.02713e-13	-2.05727	-4.01506e-10	9.23675e-06	-2.0529	-4.01506e-10
76375260	chr5:76375260:C:T	3.07282e-18	-4.25965e-10	-0.688626	3.96437e-13	-4.25965e-10	-0.706687	3.66874e-05	-4.25965e-10	-0.673654
76375480	chr5:76375480:T:C	2.9267e-18	-4.25965e-10	-0.737347	3.77144e-13	-4.25965e-10	-0.756576	3.49327e-05	-4.25965e-10	-0.722665
76375518	chr5:76375518:CTGGG:C	1.83834e-19	-2.12495	-1.38	2.47092e-14	-2.10042	-1.38161	2.22487e-06	-2.09729	-1.3791
76375597	chr5:76375597:C:T	2.17476e-17	1.89203	-0.62375	5.68552e-12	2.5945	-0.638028	0.000696936	2.8676	-0.596993
76375839	chr5:76375839:C:T	6.66611e-18	-4.25965e-10	0.0858143	8.71583e-13	-4.25965e-10	0.0811079	7.91388e-05	-4.25965e-10	0.0951161
76375923	chr5:76375923:C:T	2.23341e-17	1.91599	-0.621101	5.88447e-12	2.62605	-0.635184	0.000722048	2.90034	-0.594339
76375996	chr5:76375996:C:T	2.50762e-18	-4.25965e-10	-0.89189	3.23913e-13	-4.25965e-10	-0.908728	2.9894e-05	-4.25965e-10	-0.878429
76376077	chr5:76376077:C:A	7.27756e-17	2.70152	-0.225357	1.99318e-11	3.45867	-0.247806	0.00255744	3.76257	-0.19189
76376642	chr5:76376642:C:T	2.82705e-18	-4.25965e-10	-0.771989	3.6424e-13	-4.25965e-10	-0.79139	3.37717e-05	-4.25965e-10	-0.756465
76376659	chr5:76376659:T:C	2.46976e-17	2.02112	-0.625635	6.54602e-12	2.73678	-0.639374	0.000804968	3.01384	-0.59912
76376693	chr5:76376693:G:A	3.04824e-18	-4.25965e-10	-0.696658	4.06037e-13	-4.25965e-10	-0.68276	3.63849e-05	-4.25965e-10	-0.681933
76377249	chr5:76377249:A:G	2.93015e-17	2.15359	-0.587171	7.85008e-12	2.88082	-0.601745	0.000969276	3.16048	-0.560019
76377443	chr5:76377443:TTC:T	1.80047e-18	-4.25965e-10	-1.22317	2.33455e-13	-4.25965e-10	-1.23621	2.12721e-05	-4.25965e-10	-1.21869
76377782	chr5:76377782:A:G	1.49653e-18	-4.25965e-10	-1.40808	1.96308e-13	-4.25965e-10	-1.40952	1.75913e-05	-4.25965e-10	-1.40868
76378256	chr5:76378256:T:C	9.87048e-19	-1.29214	-0.53212	9.50903e-14	-1.57517	-0.559204	9.55359e-06	-1.49637	-0.5228
76378567	chr5:76378567:G:A	2.03984e-17	2.00921	-0.804978	5.36685e-12	2.71478	-0.815986	0.000655715	2.99133	-0.78169
76378685	chr5:76378685:G:A	7.1658e-19	-0.804515	-1.33997	7.55401e-14	-1.03472	-1.32982	7.21723e-06	-0.961129	-1.33849
76378733	chr5:76378733:C:T	7.34373e-17	2.99257	-0.507357	2.03778e-11	3.75751	-0.524509	0.00260511	4.06746	-0.478317
76378856	chr5:76378856:A:G	2.53468e-17	2.64065	-1.21921	7.91769e-12	3.5023	-1.21465	0.00091976	3.75496	-1.20694
76378940	chr5:76378940:C:T	1.56208e-18	-4.25965e-10	-1.3652	2.05773e-13	-4.25965e-10	-1.36243	1.83256e-05	-4.25965e-10	-1.36779
76379045	chr5:76379045:AC:A	3.1823e-19	-2.14379	-0.812409	3.8968e-14	-2.2133	-0.81316	3.48238e-06	-2.21533	-0.813041
76379272	chr5:76379272:T:G	1.57169e-18	-4.25965e-10	-1.35907	2.06668e-13	-4.25965e-10	-1.35809	1.85418e-05	-4.25965e-10	-1.35606
76379353	chr5:76379353:A:G	2.10176e-19	-2.22213	-1.1489	2.88357e-14	-2.18155	-1.14604	2.62237e-06	-2.18103	-1.13098
76379872	chr5:76379872:T:C	1.83599e-19	-2.17751	-1.32872	3.12169e-14	-1.92167	-1.32657	2.5474e-06	-2.0122	-1.32882
76379950	chr5:76379950:T:G	1.53592e-18	-4.25965e-10	-1.38209	2.02694e-13	-4.25965e-10	-1.37751	1.8033e-05	-4.25965e-10	-1.38389
76380448	chr5:76380448:G:A	7.05674e-19	-2.15982	-4.01506e-10	1.06099e-13	-2.02483	-4.01506e-10	9.71024e-06	-2.00291	-4.01506e-10
76380652	chr5:76380652:C:T	1.0346e-18	-1.77721	-4.01506e-10	1.51186e-13	-1.6707	-4.01506e-10	1.32683e-05	-1.69071	-4.01506e-10
76380833	chr5:76380833:C:T	2.64635e-19	-2.00742	-1.13321	4.0727e-14	-1.81682	-1.16549	3.69082e-06	-1.81878	-1.15146
76382006	chr5:76382006:C:T	1.67062e-18	-4.25965e-10	-1.29803	2.1956e-13	-4.25965e-10	-1.29758	1.96588e-05	-4.25965e-10	-1.29756
76382059	chr5:76382059:C:T	1.81539e-18	-4.25965e-10	-1.21492	2.39518e-13	-4.25965e-10	-1.21058	2.14143e-05	-4.25965e-10	-1.21203
76382242	chr5:76382242:T:C	2.62523e-18	0.32549	-1.17155	8.8782e-13	1.27773	-1.17817	7.04143e-05	1.15077	-1.17247
76382367	chr5:76382367:C:T	1.60742e-18	-4.25965e-10	-1.33659	2.13113e-13	-4.25965e-10	-1.32738	1.89085e-05	-4.25965e-10	-1.33647
76382868	chr5:76382868:G:A	3.98922e-19	-1.46214	-1.26807	3.01166e-14	-2.02847	-1.25566	3.03613e-06	-1.89436	-1.27115
76383380	chr5:76383380:C:T	1.66663e-18	-4.25965e-10	-1.30042	2.19708e-13	-4.25965e-10	-1.2969	1.96198e-05	-4.25965e-10	-1.29955
76383739	chr5:76383739:C:A	1.88753e-18	-4.25965e-10	-1.17596	2.47788e-13	-4.25965e-10	-1.17663	2.22141e-05	-4.25965e-10	-1.17536
76384263	chr5:76384263:G:C	1.1464e-17	1.26431	-0.636315	3.66843e-12	2.17319	-0.654874	0.000370335	2.27491	-0.636593
76384920	chr5:76384920:G:A	1.15342e-17	1.28955	-0.655463	3.72226e-12	2.20505	-0.672162	0.000374305	2.30418	-0.655201
76384974	chr5:76384974:A:G	8.01226e-19	-0.757435	-1.2754	7.92467e-14	-1.04758	-1.26906	7.4022e-06	-1.00529	-1.26902
76385087	chr5:76385087:C:T	1.40389e-18	-1.47197	-4.01506e-10	2.0877e-13	-1.34797	-4.01506e-10	1.70251e-05	-1.4414	-4.01506e-10
76387210	chr5:76387210:A:G	1.49986e-18	-4.25965e-10	-1.40585	1.96829e-13	-4.25965e-10	-1.40687	1.76475e-05	-4.25965e-10	-1.40549
76387883	chr5:76387883:T:C	1.827e-19	-2.10252	-1.40862	2.15073e-14	-2.2117	-1.40911	1.91109e-06	-2.22179	-1.40662
76388335	chr5:76388335:A:G	2.10438e-19	-2.16652	-1.20327	3.505e-14	-1.92365	-1.20878	2.94982e-06	-1.99592	-1.19842
76388517	chr5:76388517:G:GAAC	2.22233e-19	-2.15065	-1.1646	3.77112e-14	-1.88815	-1.17109	3.16168e-06	-1.96562	-1.15936
76389500	chr5:76389500:G:A	9.24102e-19	-1.89016	-4.01506e-10	1.26187e-13	-1.85144	-4.01506e-10	1.08879e-05	-1.88844	-4.01506e-10
76389505	chr5:76389505:C:T	1.48629e-18	-4.25965e-10	-1.41494	1.95066e-13	-4.25965e-10	-1.41587	1.7481e-05	-4.25965e-10	-1.41497
76389579	chr5:76389579:A:T	3.64549e-19	-1.97444	-0.845879	5.78197e-14	-1.79324	-0.838633	4.70501e-06	-1.88313	-0.844333
76389636	chr5:76389636:G:C	7.39633e-18	0.92019	-0.730428	1.7705e-12	1.53199	-0.742174	0.000204291	1.77343	-0.729973
76390160	chr5:76390160:T:C	8.71785e-19	-1.94843	-4.01506e-10	8.74696e-14	-2.21791	-4.01506e-10	8.46131e-06	-2.14058	-4.01506e-10
76391329	chr5:76391329:G:A	2.05635e-18	-0.0303598	-1.05993	2.0101e-13	-0.35283	-1.03302	1.91328e-05	-0.278678	-1.04601
76392435	chr5:76392435:A:G	2.70596e-19	-2.16047	-0.95788	4.04303e-14	-2.04387	-0.945752	3.38678e-06	-2.10223	-0.953977
76393516	chr5:76393516:T:A	1.60355e-18	-4.25965e-10	-1.339	2.08767e-13	-4.25965e-10	-1.34798	1.88451e-05	-4.25965e-10	-1.33983
76393699	chr5:76393699:G:A	1.58386e-18	-4.25965e-10	-1.35136	2.07425e-13	-4.25965e-10	-1.35443	1.8618e-05	-4.25965e-10	-1.35196
76393892	chr5:76393892:G:A	3.45872e-19	-1.46259	-1.41031	2.48334e-14	-2.06422	-1.41279	2.50106e-06	-1.94897	-1.4104
76394357	chr5:76394357:A:G	2.99451e-19	-2.05626	-0.96077	3.73979e-14	-2.14824	-0.919351	3.36769e-06	-2.09902	-0.962843
76394373	chr5:76394373:A:G	6.61179e-19	-1.71663	-0.508326	1.57575e-13	-1.18013	-0.449164	1.15394e-05	-1.35938	-0.470935
76394377	chr5:76394377:A:G	1.8687e-18	-4.25965e-10	-1.18598	2.4983e-13	-4.25965e-10	-1.16842	2.19303e-05	-4.25965e-10	-1.18822
76394392	chr5:76394392:G:A	1.77171e-18	-4.25965e-10	-1.23928	2.31525e-13	-4.25965e-10	-1.24452	2.08273e-05	-4.25965e-10	-1.23982
76394423	chr5:76394423:A:C	3.06728e-18	-4.25965e-10	-0.690432	3.95225e-13	-4.25965e-10	-0.709749	3.55432e-05	-4.25965e-10	-0.70534
76394450	chr5:76394450:T:C	1.754e-19	-2.16269	-1.38922	2.23704e-14	-2.19198	-1.38949	2.03065e-06	-2.18036	-1.38737
76394505	chr5:76394505:C:T	3.55687e-19	-2.21871	-0.626214	4.74828e-14	-2.21682	-0.612018	4.25407e-06	-2.22154	-0.606667
76394645	chr5:76394645:G:A	3.69325e-18	-4.25965e-10	-0.504715	4.77933e-13	-4.25965e-10	-0.519733	4.34886e-05	-4.25965e-10	-0.503589
76394757	chr5:76394757:C:G	2.77555e-18	-4.25965e-10	-0.790373	3.71246e-13	-4.25965e-10	-0.772339	3.24802e-05	-4.25965e-10	-0.795458
76395142	chr5:76395142:G:A	4.2313e-19	-1.98824	-0.683061	6.96584e-14	-1.75204	-0.693563	5.77563e-06	-1.82673	-0.695707
76395195	chr5:76395195:A:G	1.00243e-18	-1.67605	-0.132742	2.49868e-13	-1.00004	-0.168227	2.04406e-05	-1.13703	-0.121536
76395261	chr5:76395261:T:C	2.25373e-18	-4.25965e-10	-0.998635	2.95898e-13	-4.25965e-10	-0.999188	2.66132e-05	-4.25965e-10	-0.994679
76395362	chr5:76395362:C:T	1.72248e-18	-4.25965e-10	-1.26746	2.29571e-13	-4.25965e-10	-1.25299	2.04014e-05	-4.25965e-10	-1.26049
76395671	chr5:76395671:A:C	2.99965e-18	-0.712726	-4.01506e-10	4.14787e-13	-0.661438	-4.01506e-10	3.66265e-05	-0.675316	-4.01506e-10
76395781	chr5:76395781:A:G	1.0985e-18	-2.19831	0.481033	1.44838e-13	-2.21894	0.505348	1.33842e-05	-2.21874	0.536721
76395812	chr5:76395812:AG:A	1.91891e-19	-2.21873	-1.24332	2.56394e-14	-2.22134	-1.22373	2.2736e-06	-2.21997	-1.23476
76395860	chr5:76395860:A:T	8.97492e-19	-1.91937	-4.01506e-10	1.18773e-13	-1.91199	-4.01506e-10	1.22619e-05	-1.76959	-4.01506e-10
76395941	chr5:76395941:C:T	3.45467e-19	-1.52175	-1.35233	8.36039e-14	-0.912735	-1.35038	6.17115e-06	-1.10671	-1.34949
76396335	chr5:76396335:A:G	7.60911e-18	0.857344	-0.639221	1.04284e-12	0.848775	-0.588278	8.2332e-05	0.736887	-0.602214
76396661	chr5:76396661:T:C	2.67263e-18	-0.828159	-4.01506e-10	3.94566e-13	-0.711417	-4.01506e-10	3.30259e-05	-0.778794	-4.01506e-10
76396802	chr5:76396802:T:C	3.54742e-18	-4.25965e-10	-0.545002	4.53985e-13	-4.25965e-10	-0.571139	4.18276e-05	-4.25965e-10	-0.542531
76397020	chr5:76397020:G:A	2.75369e-19	-1.98016	-1.12071	5.2969e-14	-1.59651	-1.12299	4.188e-06	-1.72129	-1.12258
76397151	chr5:76397151:T:C	2.28596e-19	-1.87562	-1.4114	4.76187e-14	-1.41441	-1.41157	3.66865e-06	-1.56536	-1.4109
76397298	chr5:76397298:TA:T	1.8317e-18	-4.25965e-10	-1.20598	2.39218e-13	-4.25965e-10	-1.21183	2.16169e-05	-4.25965e-10	-1.20261
76397328	chr5:76397328:G:A	2.66446e-19	-1.71748	-1.41632	5.95261e-14	-1.18663	-1.41616	4.50344e-06	-1.35522	-1.41603
76397410	chr5:76397410:T:G	1.86315e-18	-4.25965e-10	-1.18895	2.4226e-13	-4.25965e-10	-1.19919	2.18242e-05	-4.25965e-10	-1.19307
76397415	chr5:76397415:G:A	1.96497e-18	-4.25965e-10	-1.13574	2.6039e-13	-4.25965e-10	-1.12702	2.2964e-05	-4.25965e-10	-1.14216
76397961	chr5:76397961:G:C	2.61626e-18	-4.25965e-10	-0.849477	3.42717e-13	-4.25965e-10	-0.852297	3.09219e-05	-4.25965e-10	-0.844621
76398015	chr5:76398015:A:G	2.3299e-19	-2.12996	-1.13803	4.06278e-14	-1.85039	-1.13436	3.28842e-06	-1.94816	-1.13752
76398079	chr5:76398079:C:T	3.95306e-18	-0.0901286	-0.346604	2.1842e-13	-0.938096	-0.364689	2.26759e-05	-0.832586	-0.322197
76398195	chr5:76398195:C:T	6.97903e-19	-2.1709	-4.01506e-10	9.42795e-14	-2.14294	-4.01506e-10	8.30275e-06	-2.1595	-4.01506e-10
76398284	chr5:76398284:A:T	2.89558e-19	-1.7375	-1.31312	6.45971e-14	-1.20661	-1.31442	4.8844e-06	-1.37964	-1.3104
76398522	chr5:76398522:C:T	1.95954e-18	-4.25965e-10	-1.13851	2.54363e-13	-4.25965e-10	-1.15044	2.29446e-05	-4.25965e-10	-1.143
76398767	chr5:76398767:T:A	1.59822e-17	1.5449	-0.584644	1.36269e-12	1.12815	-0.600143	0.000118732	1.06117	-0.56039
76398806	chr5:76398806:G:A	3.016e-18	-4.25965e-10	-0.707292	4.09644e-13	-4.25965e-10	-0.673916	3.54851e-05	-4.25965e-10	-0.706974
76400221	chr5:76400221:TCGATG:T	3.70915e-18	-4.25965e-10	-0.500418	4.76233e-13	-4.25965e-10	-0.523296	4.36985e-05	-4.25965e-10	-0.498773
76400342	chr5:76400342:A:G	3.88783e-18	-4.25965e-10	-0.45337	4.99101e-13	-4.25965e-10	-0.476396	4.5795e-05	-4.25965e-10	-0.451913
76400558	chr5:76400558:C:T	4.79625e-19	-2.18805	-0.357927	6.22271e-14	-2.21514	-0.343278	5.42295e-06	-2.22147	-0.363976
76400832	chr5:76400832:A:G	2.11845e-18	-0.470308	-0.590232	1.30779e-13	-1.20728	-0.608415	1.32242e-05	-1.12522	-0.568818
76400837	chr5:76400837:C:T	2.06993e-17	1.28977	-0.0708972	1.84144e-12	0.91702	-0.08792	0.000160167	0.839191	-0.0390626
76401016	chr5:76401016:T:C	3.01727e-18	-4.25965e-10	-0.706871	3.88092e-13	-4.25965e-10	-0.727961	3.50832e-05	-4.25965e-10	-0.718364
76401464	chr5:76401464:A:G	2.45124e-18	-4.25965e-10	-0.914627	3.20821e-13	-4.25965e-10	-0.918321	2.8978e-05	-4.25965e-10	-0.909552
76401776	chr5:76401776:C:T	1.94322e-18	-4.25965e-10	-1.14687	2.57806e-13	-4.25965e-10	-1.137	2.31148e-05	-4.25965e-10	-1.13561
76401860	chr5:76401860:C:T	2.3139e-18	-4.25965e-10	-0.972287	3.01757e-13	-4.25965e-10	-0.979582	2.77044e-05	-4.25965e-10	-0.954498
76402240	chr5:76402240:A:G	1.83922e-18	-4.25965e-10	-1.20188	2.38392e-13	-4.25965e-10	-1.21529	2.1495e-05	-4.25965e-10	-1.20827
76402466	chr5:76402466:T:C	2.96961e-19	-1.64168	-1.3837	6.89025e-14	-1.07464	-1.38187	5.15923e-06	-1.2533	-1.382
76402936	chr5:76402936:G:T	5.66615e-18	-0.0881518	0.011439	3.08414e-13	-0.943552	-0.0142067	3.21439e-05	-0.845328	0.039462
76403334	chr5:76403334:A:G	2.29666e-18	-4.25965e-10	-0.979768	3.03567e-13	-4.25965e-10	-0.973601	2.71626e-05	-4.25965e-10	-0.974248
76403369	chr5:76403369:C:T	2.6795e-19	-1.81034	-1.31784	5.74568e-14	-1.32358	-1.31459	4.41205e-06	-1.47734	-1.31441
76403426	chr5:76403426:T:C	3.97666e-19	-2.21013	-0.523231	5.23867e-14	-2.2215	-0.509056	4.65612e-06	-2.21436	-0.523546
76403606	chr5:76403606:C:T	4.05592e-18	-4.25965e-10	-0.411045	5.39727e-13	-4.25965e-10	-0.39814	4.84425e-05	-4.25965e-10	-0.395709
76403705	chr5:76403705:A:G	3.0316e-18	-4.25965e-10	-0.70213	3.91214e-13	-4.25965e-10	-0.719948	3.59775e-05	-4.25965e-10	-0.693194
76403774	chr5:76403774:T:C	2.42965e-19	-1.90959	-1.31647	5.07613e-14	-1.44401	-1.31806	3.82811e-06	-1.61448	-1.31924
76403855	chr5:76403855:G:A	2.61517e-19	-1.99364	-1.15884	5.00306e-14	-1.61608	-1.16049	3.96544e-06	-1.7379	-1.16057
76403898	chr5:76403898:A:G	3.43644e-18	-4.25965e-10	-0.576786	4.4152e-13	-4.25965e-10	-0.598981	4.07544e-05	-4.25965e-10	-0.568522
76404142	chr5:76404142:A:G	8.70986e-19	-1.94935	-4.01506e-10	1.20544e-13	-1.89719	-4.01506e-10	1.07807e-05	-1.89833	-4.01506e-10
76404226	chr5:76404226:C:G	1.54044e-18	-4.25965e-10	-1.37915	2.03406e-13	-4.25965e-10	-1.374	1.81657e-05	-4.25965e-10	-1.37655
76404573	chr5:76404573:G:A	6.80087e-19	-2.19676	-4.01506e-10	8.86823e-14	-2.20414	-4.01506e-10	8.08499e-06	-2.18608	-4.01506e-10
76404778	chr5:76404778:T:C	6.52041e-18	-4.25965e-10	0.0637145	8.7147e-13	-4.25965e-10	0.0809778	7.79968e-05	-4.25965e-10	0.0805806
76404929	chr5:76404929:CA:C	2.84617e-18	-4.25965e-10	-0.765247	3.78848e-13	-4.25965e-10	-0.752069	3.3723e-05	-4.25965e-10	-0.757906
76405134	chr5:76405134:G:A	4.47058e-18	-4.25965e-10	-0.313705	5.9629e-13	-4.25965e-10	-0.298477	5.34322e-05	-4.25965e-10	-0.297673
76405519	chr5:76405519:A:G	2.97982e-18	-0.344588	-0.37477	1.7561e-13	-1.12602	-0.394914	1.79242e-05	-1.03994	-0.350002
76405926	chr5:76405926:C:G	1.84285e-18	-4.25965e-10	-1.19991	2.38924e-13	-4.25965e-10	-1.21306	2.18828e-05	-4.25965e-10	-1.19038
76406475	chr5:76406475:T:C	3.94661e-18	-4.25965e-10	-0.438365	5.10263e-13	-4.25965e-10	-0.454277	4.67769e-05	-4.25965e-10	-0.430697
76406883	chr5:76406883:A:C	2.27752e-19	-2.21755	-1.07317	2.97131e-14	-2.22183	-1.07578	2.66856e-06	-2.21977	-1.07478
76406991	chr5:76406991:T:A	6.63315e-19	-2.22173	-4.01506e-10	8.79519e-14	-2.21241	-4.01506e-10	8.0017e-06	-2.19643	-4.01506e-10
76407031	chr5:76407031:T:G	1.4966e-18	-4.25965e-10	-1.40802	1.96629e-13	-4.25965e-10	-1.40789	1.76454e-05	-4.25965e-10	-1.40561
76407114	chr5:76407114:G:A	2.96406e-19	-2.07406	-0.953186	3.41289e-14	-2.21934	-0.939722	3.11155e-06	-2.21128	-0.929685
76407222	chr5:76407222:T:C	1.74695e-17	0.820128	0.229105	8.35671e-13	-0.179087	0.218119	8.73603e-05	-0.0701375	0.264092
76407307	chr5:76407307:T:A	2.35315e-18	-4.25965e-10	-0.955469	3.10881e-13	-4.25965e-10	-0.949792	2.78367e-05	-4.25965e-10	-0.949732
76407432	chr5:76407432:G:A	4.29587e-18	0.193663	-0.547231	2.25239e-13	-0.707876	-0.564166	2.32639e-05	-0.604466	-0.524718
76407474	chr5:76407474:A:G	4.38463e-18	-4.25965e-10	-0.333116	5.81469e-13	-4.25965e-10	-0.323646	5.10244e-05	-4.25965e-10	-0.343782
76407716	chr5:76407716:G:T	1.51288e-18	-4.25965e-10	-1.39721	2.00241e-13	-4.25965e-10	-1.38968	1.7837e-05	-4.25965e-10	-1.39481
76407722	chr5:76407722:C:G	1.70264e-18	-4.25965e-10	-1.27904	2.25588e-13	-4.25965e-10	-1.27049	2.01336e-05	-4.25965e-10	-1.2737
76408127	chr5:76408127:T:C	3.82012e-17	0.97605	0.855594	1.76097e-12	-0.0546957	0.839113	0.000187619	0.0582554	0.90007
76408260	chr5:76408260:G:A	3.20152e-17	0.924848	0.73014	1.48848e-12	-0.0979352	0.714241	0.000158178	0.0142065	0.773429
76408374	chr5:76408374:G:A	5.93631e-18	0.213095	-0.24323	3.09727e-13	-0.687806	-0.265707	3.22254e-05	-0.58642	-0.216914
76408432	chr5:76408432:A:G	1.86027e-17	2.14737	-1.03528	2.46289e-12	2.11515	-0.995262	0.00020005	2.03174	-1.00926
76408465	chr5:76408465:G:A	3.7555e-18	-4.25965e-10	-0.488001	4.99805e-13	-4.25965e-10	-0.474985	4.48439e-05	-4.25965e-10	-0.472901
76409306	chr5:76409306:A:G	9.65198e-18	1.87197	-1.41603	1.27701e-12	1.88017	-1.4171	0.000102511	1.77045	-1.41657
76409792	chr5:76409792:T:C	5.67388e-17	1.33337	0.893861	2.44197e-12	0.211179	0.90018	0.000261716	0.342159	0.949012
76410070	chr5:76410070:C:T	6.50701e-17	1.46723	0.89701	2.72684e-12	0.31813	0.903566	0.000295885	0.461719	0.952165
76410302	chr5:76410302:A:G	6.64399e-19	-2.2201	-4.01506e-10	8.85904e-14	-2.20518	-4.01506e-10	8.07314e-06	-2.18754	-4.01506e-10
76410428	chr5:76410428:TTTCA:T	7.03835e-18	-4.25965e-10	0.140151	9.51817e-13	-4.25965e-10	0.169169	8.41976e-05	-4.25965e-10	0.15708
76411092	chr5:76411092:A:G	4.45163e-18	1.04968	-1.36763	4.7032e-13	0.827541	-1.36333	3.45858e-05	0.630174	-1.36282
76411114	chr5:76411114:T:C	5.43196e-17	0.850808	1.33285	2.58317e-12	-0.158278	1.32585	0.00027465	-0.0506831	1.39009
76411531	chr5:76411531:C:T	3.61276e-18	-4.25965e-10	-0.526751	4.63718e-13	-4.25965e-10	-0.549928	4.28345e-05	-4.25965e-10	-0.518744
76411740	chr5:76411740:A:G	4.16674e-18	-4.25965e-10	-0.384089	5.49798e-13	-4.25965e-10	-0.379653	5.01797e-05	-4.25965e-10	-0.360477
76411751	chr5:76411751:T:C	3.95158e-17	0.970182	0.895296	1.85933e-12	-0.061861	0.900627	0.000195678	0.0490987	0.951284
76411754	chr5:76411754:C:T	1.45077e-18	-1.43913	-4.01506e-10	1.93905e-13	-1.42184	-4.01506e-10	1.73296e-05	-1.42367	-4.01506e-10
76412185	chr5:76412185:T:G	3.46566e-17	0.879292	0.854974	1.65829e-12	-0.13669	0.86103	0.000174048	-0.0271602	0.910402
76412252	chr5:76412252:A:G	6.57509e-18	-4.25965e-10	0.0720653	8.88961e-13	-4.25965e-10	0.100849	7.86691e-05	-4.25965e-10	0.0891633
76412617	chr5:76412617:C:T	5.78694e-17	1.39811	0.848861	2.46476e-12	0.265485	0.85516	0.000265077	0.400179	0.903752
76413420	chr5:76413420:C:T	7.07447e-19	-2.15732	-4.01506e-10	8.76361e-14	-2.21601	-4.01506e-10	8.048e-06	-2.19066	-4.01506e-10
76413588	chr5:76413588:G:A	4.88889e-17	1.32574	0.752593	2.1147e-12	0.208345	0.759122	0.000226228	0.339224	0.806234
76413620	chr5:76413620:TGG:T	6.81619e-18	0.623639	-0.515561	3.26013e-13	-0.37985	-0.522415	3.41608e-05	-0.259481	-0.485527
76414071	chr5:76414071:G:A	1.70209e-18	-4.25965e-10	-1.27936	2.2519e-13	-4.25965e-10	-1.27226	2.01728e-05	-4.25965e-10	-1.27175
76414248	chr5:76414248:C:T	6.66568e-19	-2.21684	-4.01506e-10	8.71523e-14	-2.22155	-4.01506e-10	7.79869e-06	-2.22213	-4.01506e-10
76414546	chr5:76414546:T:C	1.4546e-18	-1.75832	0.321834	4.18504e-13	-1.02622	0.373707	3.44954e-05	-1.14222	0.406954
76414597	chr5:76414597:G:C	3.80379e-19	-1.61854	-1.15927	5.93908e-14	-1.45018	-1.15489	6.12033e-06	-1.3131	-1.15137
76414624	chr5:76414624:C:T	2.37037e-18	-4.25965e-10	-0.948174	3.06419e-13	-4.25965e-10	-0.964251	2.79477e-05	-4.25965e-10	-0.945753
76414635	chr5:76414635:C:T	4.01125e-19	-2.21511	-0.50959	5.51682e-14	-2.18115	-0.49767	4.93349e-06	-2.16457	-0.515466
76414647	chr5:76414647:T:C	1.42873e-18	-1.78665	0.332211	4.02621e-13	-1.07402	0.382812	3.34127e-05	-1.18483	0.417673
76415405	chr5:76415405:T:G	9.78169e-18	-2.03667	2.50596	2.38452e-12	-1.51856	2.60611	0.000202242	-1.60198	2.63536
76415566	chr5:76415566:T:C	1.27981e-17	-4.25965e-10	0.738074	1.75288e-12	-4.25965e-10	0.779811	0.000153407	-4.25965e-10	0.757005
76415598	chr5:76415598:A:T	5.97031e-19	-1.9018	-0.425212	1.09398e-13	-1.60895	-0.385263	1.03257e-05	-1.54867	-0.39279
76415806	chr5:76415806:A:G	3.48285e-18	-4.25965e-10	-0.563372	4.59859e-13	-4.25965e-10	-0.558284	4.16723e-05	-4.25965e-10	-0.546251
76415885	chr5:76415885:C:A	7.74261e-19	-1.7637	-0.303369	1.45424e-13	-1.41587	-0.293681	1.45824e-05	-1.34137	-0.254903
76415977	chr5:76415977:A:G	1.71793e-18	-4.25965e-10	-1.2701	2.25051e-13	-4.25965e-10	-1.27288	2.03571e-05	-4.25965e-10	-1.26266
76415978	chr5:76415978:G:A	1.48299e-18	-4.25965e-10	-1.41716	1.95051e-13	-4.25965e-10	-1.41594	1.74425e-05	-4.25965e-10	-1.41718
76416170	chr5:76416170:A:G	1.49394e-18	-4.25965e-10	-1.4098	1.97808e-13	-4.25965e-10	-1.4019	1.75774e-05	-4.25965e-10	-1.40947
76416278	chr5:76416278:C:T	1.71876e-19	-2.17453	-1.39767	2.39213e-14	-2.11417	-1.40027	2.18314e-06	-2.09554	-1.39978
76416494	chr5:76416494:C:G	1.69316e-18	-4.25965e-10	-1.28462	2.20929e-13	-4.25965e-10	-1.29136	1.98986e-05	-4.25965e-10	-1.28544
76416609	chr5:76416609:T:C	1.75065e-18	-4.25965e-10	-1.25123	2.28166e-13	-4.25965e-10	-1.25913	2.05731e-05	-4.25965e-10	-1.2521
76416791	chr5:76416791:C:G	1.72269e-18	0.0464292	-1.31376	2.29526e-13	0.0425861	-1.29577	1.89555e-05	-0.0341081	-1.29988
76417006	chr5:76417006:T:A	2.19275e-18	-0.801514	-0.224552	3.64914e-13	-0.569784	-0.219758	4.12128e-05	-0.350775	-0.206564
76417093	chr5:76417093:G:A	3.12385e-18	-4.25965e-10	-0.672157	4.09586e-13	-4.25965e-10	-0.674058	3.68436e-05	-4.25965e-10	-0.669405
76417605	chr5:76417605:CAG:C	1.67735e-18	-4.25965e-10	-1.29401	2.19446e-13	-4.25965e-10	-1.2981	1.9856e-05	-4.25965e-10	-1.28758
76417831	chr5:76417831:C:T	1.05546e-18	-0.869507	-0.887734	7.21154e-14	-1.50663	-0.90431	6.7341e-06	-1.50134	-0.86756
76417866	chr5:76417866:A:G	3.35052e-18	-0.386256	-0.215851	4.51162e-13	-0.430706	-0.146671	3.70574e-05	-0.49249	-0.17113
76418366	chr5:76418366:G:A	4.04508e-19	-2.18632	-0.52999	5.14636e-14	-2.19786	-0.550469	4.82474e-06	-2.18859	-0.513738
76418425	chr5:76418425:C:T	6.05341e-19	-1.44044	-0.872744	1.08499e-13	-1.13506	-0.867405	1.14687e-05	-0.971321	-0.865143
76419242	chr5:76419242:A:G	3.38079e-18	-4.25965e-10	-0.593112	4.34491e-13	-4.25965e-10	-0.615027	4.02577e-05	-4.25965e-10	-0.580786
76419361	chr5:76419361:T:G	2.88014e-19	-1.67707	-1.3789	3.88431e-14	-1.65998	-1.36969	3.36146e-06	-1.69174	-1.37197
76419476	chr5:76419476:G:A	3.11935e-18	0.673459	-1.34705	4.02139e-13	0.639483	-1.33189	3.33454e-05	0.566755	-1.33592
76420327	chr5:76420327:G:A	1.80555e-19	-2.13235	-1.39059	2.17266e-14	-2.22179	-1.38887	1.95803e-06	-2.21446	-1.38969
76420420	chr5:76420420:G:A	1.91676e-18	-0.65775	-0.502835	1.21815e-13	-1.35487	-0.531837	1.17325e-05	-1.34734	-0.466381
76420714	chr5:76420714:A:G	1.66592e-18	-0.731502	-0.56934	1.07188e-13	-1.41611	-0.598511	1.02921e-05	-1.41034	-0.534377
76420801	chr5:76420801:A:G	1.67781e-18	-0.741344	-0.552388	1.08409e-13	-1.42145	-0.581845	1.04155e-05	-1.41581	-0.516985
76422279	chr5:76422279:G:A	7.26398e-19	-2.17694	0.04606	9.49619e-14	-2.1889	0.0531678	8.78959e-06	-2.17842	0.0758963
76422666	chr5:76422666:T:C	1.61539e-18	-0.830277	-0.501367	1.06904e-13	-1.487	-0.530269	1.02837e-05	-1.48057	-0.464957
76422704	chr5:76422704:G:A	1.57692e-18	-0.838941	-0.516809	1.04567e-13	-1.49363	-0.545742	1.00562e-05	-1.48721	-0.480686
76422764	chr5:76422764:C:T	1.8837e-18	-4.25965e-10	-1.17799	2.48674e-13	-4.25965e-10	-1.17306	2.22587e-05	-4.25965e-10	-1.17335
76422822	chr5:76422822:A:G	1.58009e-18	-4.25965e-10	-1.35374	2.12435e-13	-4.25965e-10	-1.33057	1.86016e-05	-4.25965e-10	-1.35284
76422842	chr5:76422842:G:T	3.33175e-18	-0.788052	0.180328	2.26677e-13	-1.47126	0.205584	2.11539e-05	-1.46259	0.238321
76422869	chr5:76422869:C:T	1.53911e-18	-4.25965e-10	-1.38002	2.02428e-13	-4.25965e-10	-1.37882	1.81828e-05	-4.25965e-10	-1.37561
76423003	chr5:76423003:C:T	6.18578e-19	-1.61179	-0.679767	1.0756e-13	-1.3372	-0.673953	1.11767e-05	-1.19132	-0.670935
76423293	chr5:76423293:C:T	1.70341e-18	-4.25965e-10	-1.27859	2.2449e-13	-4.25965e-10	-1.27537	2.00946e-05	-4.25965e-10	-1.27564
76423318	chr5:76423318:C:T	1.62356e-19	-2.22064	-1.40854	2.16891e-14	-2.20696	-1.40543	1.97545e-06	-2.18824	-1.40705
76423601	chr5:76423601:A:G	5.14167e-18	-0.729327	0.555482	3.43684e-13	-1.42922	0.579741	3.23173e-05	-1.42008	0.619595
76423963	chr5:76423963:G:A	1.5143e-18	-0.820663	-0.575605	9.99904e-14	-1.48033	-0.603799	9.5846e-06	-1.47514	-0.540794
76424021	chr5:76424021:G:A	1.39842e-18	-0.810159	-0.665717	9.20116e-14	-1.47362	-0.693664	8.81613e-06	-1.46698	-0.632521
76424181	chr5:76424181:T:C	1.44129e-18	-0.874086	-0.571599	9.6606e-14	-1.51886	-0.599704	9.25889e-06	-1.51383	-0.536678
76424254	chr5:76424254:T:C	9.22895e-18	0.411123	-4.01506e-10	9.33862e-13	0.150125	-4.01506e-10	7.72885e-05	0.0714582	-4.01506e-10
76424719	chr5:76424719:T:C	1.41622e-18	-0.875905	-0.587329	9.49227e-14	-1.52108	-0.615063	9.09085e-06	-1.51611	-0.552711
76424824	chr5:76424824:G:A	1.42396e-18	-0.861634	-0.596149	9.50918e-14	-1.51056	-0.623797	9.10338e-06	-1.50573	-0.561715
76425137	chr5:76425137:T:A	4.98471e-18	-4.25965e-10	-0.204846	6.54723e-13	-4.25965e-10	-0.204992	5.9452e-05	-4.25965e-10	-0.190918
76425357	chr5:76425357:A:C	4.49902e-18	-4.25965e-10	-0.307362	5.91737e-13	-4.25965e-10	-0.306141	5.23348e-05	-4.25965e-10	-0.318426
76425524	chr5:76425524:G:A	1.51107e-18	-0.879817	-0.51859	1.01583e-13	-1.51922	-0.549112	9.72677e-06	-1.51863	-0.482575
76426368	chr5:76426368:G:A	1.59425e-18	-0.836889	-0.507927	1.05772e-13	-1.48761	-0.540308	1.0156e-05	-1.48627	-0.471751
76426695	chr5:76426695:G:A	6.48197e-19	-1.90043	-0.344349	1.15633e-13	-1.59829	-0.340488	1.1599e-05	-1.52688	-0.29829
76426844	chr5:76426844:T:C	1.69268e-18	-0.813759	-0.471148	1.11383e-13	-1.4726	-0.503628	1.07287e-05	-1.46887	-0.434288
76427028	chr5:76427028:CA:C	3.52595e-18	-1.03249	0.48142	2.58812e-13	-1.64025	0.507151	2.42008e-05	-1.63471	0.545011
76428046	chr5:76428046:T:TG	1.62739e-18	-4.25965e-10	-1.32425	2.20066e-13	-4.25965e-10	-1.29528	1.91643e-05	-4.25965e-10	-1.32304
76428498	chr5:76428498:C:T	1.88835e-19	-2.21692	-1.26118	2.53955e-14	-2.21111	-1.24352	2.24239e-06	-2.21539	-1.25315
76428698	chr5:76428698:G:T	4.15852e-19	-1.47209	-1.21655	6.36272e-14	-1.32835	-1.20781	6.69684e-06	-1.1581	-1.21636
76428713	chr5:76428713:C:G	4.13467e-19	-2.21583	-0.478565	6.03675e-14	-2.15418	-0.434572	5.22796e-06	-2.18935	-0.43272
76428971	chr5:76428971:C:T	1.48754e-18	-4.25965e-10	-1.4141	1.95395e-13	-4.25965e-10	-1.41418	1.75047e-05	-4.25965e-10	-1.41362
76429037	chr5:76429037:C:A	2.05554e-18	-4.25965e-10	-1.09068	2.67947e-13	-4.25965e-10	-1.09842	2.42144e-05	-4.25965e-10	-1.08914
76429160	chr5:76429160:G:T	4.49337e-19	-2.13278	-0.478425	5.67153e-14	-2.22007	-0.43109	5.07211e-06	-2.22075	-0.431577
76429225	chr5:76429225:A:G	3.32204e-18	-4.25965e-10	-0.610643	4.38871e-13	-4.25965e-10	-0.604997	3.93731e-05	-4.25965e-10	-0.603006
76429303	chr5:76429303:T:G	1.31016e-18	-0.15223	-1.38885	8.94048e-14	-0.808311	-1.38772	8.69144e-06	-0.728957	-1.38479
76429429	chr5:76429429:A:G	2.25843e-19	-2.18145	-1.11769	2.88817e-14	-2.21514	-1.11086	2.56758e-06	-2.22198	-1.11114
76429433	chr5:76429433:G:A	1.68469e-19	-2.18684	-1.40538	2.15558e-14	-2.21118	-1.40738	1.96132e-06	-2.19554	-1.40693
76429440	chr5:76429440:T:C	1.48439e-18	-4.25965e-10	-1.41622	1.94963e-13	-4.25965e-10	-1.4164	1.74704e-05	-4.25965e-10	-1.41558
76429444	chr5:76429444:T:C	1.48561e-18	-4.25965e-10	-1.41539	1.95107e-13	-4.25965e-10	-1.41566	1.74884e-05	-4.25965e-10	-1.41455
76429468	chr5:76429468:G:A	1.49152e-18	-4.25965e-10	-1.41143	1.95848e-13	-4.25965e-10	-1.41186	1.75687e-05	-4.25965e-10	-1.40997
76429612	chr5:76429612:A:G	1.48634e-18	-4.25965e-10	-1.41491	1.95085e-13	-4.25965e-10	-1.41577	1.74864e-05	-4.25965e-10	-1.41466
76429625	chr5:76429625:T:TA	5.98193e-18	-0.0224787	-4.01506e-10	9.08447e-13	0.122533	-4.01506e-10	7.9596e-05	0.100877	-4.01506e-10
76430851	chr5:76430851:C:T	1.95019e-18	-4.25965e-10	-1.1433	2.55171e-13	-4.25965e-10	-1.14727	2.2687e-05	-4.25965e-10	-1.1543
76430852	chr5:76430852:G:A	1.66514e-18	-4.25965e-10	-1.30131	2.25793e-13	-4.25965e-10	-1.26958	1.96114e-05	-4.25965e-10	-1.29998
76430933	chr5:76430933:T:A	1.33936e-18	-1.07304	-0.445991	2.20232e-13	-0.855708	-0.438813	2.36249e-05	-0.673265	-0.440522
76431322	chr5:76431322:A:G	1.55619e-18	-4.25965e-10	-1.36898	2.04304e-13	-4.25965e-10	-1.3696	1.82365e-05	-4.25965e-10	-1.37266
76431611	chr5:76431611:T:G	6.68599e-19	-2.21379	-4.01506e-10	9.18742e-14	-2.16878	-4.01506e-10	7.80267e-06	-2.22162	-4.01506e-10
76431668	chr5:76431668:T:C	4.52494e-19	-2.15028	-0.453924	5.85679e-14	-2.21644	-0.402577	5.19399e-06	-2.22209	-0.406493
76431684	chr5:76431684:G:A	3.43929e-18	-4.25965e-10	-0.575958	4.39526e-13	-4.25965e-10	-0.603506	4.09608e-05	-4.25965e-10	-0.563472
76431906	chr5:76431906:G:A	1.93405e-18	0.172707	-1.32431	2.60383e-13	0.181718	-1.30877	2.12537e-05	0.0917732	-1.31133
76431992	chr5:76431992:A:G	3.85242e-18	-4.25965e-10	-0.462522	5.21581e-13	-4.25965e-10	-0.432339	4.56851e-05	-4.25965e-10	-0.454315
76432046	chr5:76432046:T:C	3.72604e-19	-1.38273	-1.41573	4.30274e-14	-1.51344	-1.41393	3.46858e-06	-1.61739	-1.41496
76432507	chr5:76432507:G:C	2.97933e-19	-1.68039	-1.34172	4.44467e-14	-1.55861	-1.3363	4.56437e-06	-1.41603	-1.34177
76432728	chr5:76432728:T:C	1.4586e-18	-1.43374	-4.01506e-10	1.99786e-13	-1.39196	-4.01506e-10	1.69869e-05	-1.44365	-4.01506e-10
```
