## Supplementary material for "Characterization of shared and ancestry-specific signals driving complex traits using multi-ancestry fine-mapping": susiex_nc3.cs80.snp (part 2 of 3)

```
76432927	chr5:76432927:T:C	1.08523e-18	-2.21159	0.482158	1.6055e-13	-2.16171	0.551109	1.38992e-05	-2.19598	0.55173
76433360	chr5:76433360:C:G	2.20777e-19	-2.14618	-1.17564	2.7021e-14	-2.222	-1.17059	2.42624e-06	-2.21834	-1.1714
76433511	chr5:76433511:A:G	2.13796e-19	-2.20326	-1.15069	2.7646e-14	-2.22162	-1.1481	2.5235e-06	-2.22194	-1.1285
76433709	chr5:76433709:A:G	9.81185e-19	-2.20167	0.371456	1.40822e-13	-2.18121	0.439503	1.22673e-05	-2.20799	0.438843
76434082	chr5:76434082:C:T	4.5357e-19	-2.19528	-0.406542	6.84225e-14	-2.10137	-0.362137	5.98496e-06	-2.1249	-0.361934
76434218	chr5:76434218:G:A	7.37327e-19	-2.11595	-4.01506e-10	9.72671e-14	-2.11174	-4.01506e-10	9.56413e-06	-2.01807	-4.01506e-10
76434540	chr5:76434540:A:G	2.04371e-19	-2.20942	-1.18962	2.66528e-14	-2.21989	-1.18642	2.42306e-06	-2.22203	-1.16902
76434630	chr5:76434630:A:G	2.02723e-18	-4.25965e-10	-1.10455	2.63757e-13	-4.25965e-10	-1.11418	2.3702e-05	-4.25965e-10	-1.11053
76435034	chr5:76435034:T:C	1.97702e-19	-2.16812	-1.2641	2.47715e-14	-2.2189	-1.26061	2.21106e-06	-2.22184	-1.26077
76435042	chr5:76435042:T:C	4.68053e-18	-4.25965e-10	-0.26781	6.68111e-13	-4.25965e-10	-0.184749	5.56651e-05	-4.25965e-10	-0.256734
76435180	chr5:76435180:T:C	2.57173e-18	-4.25965e-10	-0.866644	3.31557e-13	-4.25965e-10	-0.885405	3.01794e-05	-4.25965e-10	-0.868927
76435457	chr5:76435457:T:C	2.116e-19	-2.19862	-1.16566	2.72437e-14	-2.22209	-1.16229	2.4864e-06	-2.22123	-1.14402
76436660	chr5:76436660:A:G	1.62473e-18	-4.25965e-10	-1.32588	2.12917e-13	-4.25965e-10	-1.3283	1.89706e-05	-4.25965e-10	-1.3332
76436679	chr5:76436679:T:C	1.70874e-19	-2.16087	-1.41718	2.11514e-14	-2.22032	-1.41718	1.89222e-06	-2.22117	-1.41717
76436687	chr5:76436687:T:C	4.03979e-18	-4.25965e-10	-0.41503	5.72892e-13	-4.25965e-10	-0.338507	4.78857e-05	-4.25965e-10	-0.407269
76437082	chr5:76437082:T:G	2.14545e-19	-2.20308	-1.14737	2.7779e-14	-2.22164	-1.14328	2.53248e-06	-2.22192	-1.12497
76437113	chr5:76437113:G:A	2.058e-18	-4.25965e-10	-1.08949	2.69359e-13	-4.25965e-10	-1.09316	2.42467e-05	-4.25965e-10	-1.08781
76437295	chr5:76437295:T:G	2.16011e-19	-2.20636	-1.13729	2.80693e-14	-2.22095	-1.13358	2.55886e-06	-2.22214	-1.11439
76437328	chr5:76437328:T:C	2.20407e-19	-2.20177	-1.12173	2.84916e-14	-2.22182	-1.11778	2.60139e-06	-2.22177	-1.09827
76437333	chr5:76437333:G:A	5.40597e-18	-4.25965e-10	-0.123718	7.35687e-13	-4.25965e-10	-0.0883991	6.42025e-05	-4.25965e-10	-0.114044
76437938	chr5:76437938:G:A	2.47152e-19	-2.21283	-0.99614	3.52595e-14	-2.15554	-0.970932	3.06934e-06	-2.19145	-0.96318
76438129	chr5:76438129:C:T	3.16471e-18	-4.25965e-10	-0.659159	4.16027e-13	-4.25965e-10	-0.658454	3.86968e-05	-4.25965e-10	-0.620332
76438131	chr5:76438131:A:C	2.19804e-19	-2.21217	-1.11407	2.87765e-14	-2.21897	-1.11067	2.62267e-06	-2.22155	-1.09035
76438602	chr5:76438602:C:T	2.2088e-19	-2.20026	-1.12109	2.84971e-14	-2.22206	-1.11734	2.60347e-06	-2.22159	-1.09765
76438603	chr5:76438603:C:T	1.53931e-18	-1.37989	-4.01506e-10	2.02142e-13	-1.38023	-4.01506e-10	1.79012e-05	-1.39122	-4.01506e-10
76438941	chr5:76438941:GT:G	2.21831e-19	-2.21031	-1.10675	2.89766e-14	-2.2199	-1.10282	2.6418e-06	-2.22191	-1.08272
76438951	chr5:76438951:G:A	2.21214e-19	-2.2114	-1.10845	2.894e-14	-2.21933	-1.10465	2.63773e-06	-2.2217	-1.08447
76439036	chr5:76439036:A:G	6.67055e-19	-2.2161	-4.01506e-10	8.774e-14	-2.21483	-4.01506e-10	7.82114e-06	-2.21926	-4.01506e-10
76439690	chr5:76439690:A:G	2.15298e-18	-4.25965e-10	-1.04437	2.77745e-13	-4.25965e-10	-1.0625	2.5538e-05	-4.25965e-10	-1.03592
76440126	chr5:76440126:A:G	4.51541e-18	-4.25965e-10	-0.303726	6.43001e-13	-4.25965e-10	-0.223057	5.3547e-05	-4.25965e-10	-0.295527
76440523	chr5:76440523:A:G	1.48191e-17	-4.25965e-10	0.884697	2.06697e-12	-4.25965e-10	0.944633	0.000177587	-4.25965e-10	0.903376
76440815	chr5:76440815:T:C	1.13917e-17	-4.25965e-10	0.62166	1.58277e-12	-4.25965e-10	0.67773	0.000136377	-4.25965e-10	0.639336
76441083	chr5:76441083:A:G	4.36833e-18	-4.25965e-10	-0.336841	6.21246e-13	-4.25965e-10	-0.257476	5.17964e-05	-4.25965e-10	-0.328766
76441864	chr5:76441864:G:A	4.42678e-18	-4.25965e-10	-0.32355	6.29899e-13	-4.25965e-10	-0.243644	5.24921e-05	-4.25965e-10	-0.315425
76442081	chr5:76442081:T:A	2.07115e-19	-1.98049	-1.40521	2.21959e-14	-2.18484	-1.40445	2.05961e-06	-2.14951	-1.40406
76442182	chr5:76442182:G:A	1.48867e-18	-4.25965e-10	-1.41334	1.95543e-13	-4.25965e-10	-1.41342	1.74877e-05	-4.25965e-10	-1.41459
76442291	chr5:76442291:T:C	4.79887e-18	-0.43181	0.188968	2.97057e-13	-1.20787	0.212592	2.77219e-05	-1.20298	0.249111
76443004	chr5:76443004:A:T	2.19213e-19	-2.1945	-1.13443	2.80897e-14	-2.2221	-1.1317	2.57123e-06	-2.2203	-1.11141
76443316	chr5:76443316:A:G	2.3578e-18	-0.953492	-4.01506e-10	3.16015e-13	-0.933414	-4.01506e-10	2.87256e-05	-0.9183	-4.01506e-10
76443506	chr5:76443506:G:A	2.07591e-19	-2.21879	-1.16461	3.03196e-14	-2.12855	-1.14886	2.6162e-06	-2.17444	-1.13992
76444281	chr5:76444281:A:G	1.82415e-18	-4.25965e-10	-1.21011	2.38756e-13	-4.25965e-10	-1.21376	2.12329e-05	-4.25965e-10	-1.22054
76444374	chr5:76444374:C:T	4.27242e-18	-0.395401	0.0363582	2.62065e-13	-1.18464	0.0640289	2.44374e-05	-1.17507	0.0950994
76444963	chr5:76444963:A:G	1.59415e-18	-1.34488	-4.01506e-10	2.05672e-13	-1.36292	-4.01506e-10	1.88899e-05	-1.33746	-4.01506e-10
76445069	chr5:76445069:A:C	4.34259e-18	-4.25965e-10	-0.34275	6.17663e-13	-4.25965e-10	-0.263261	5.14977e-05	-4.25965e-10	-0.33455
76445381	chr5:76445381:T:G	3.30787e-18	-4.25965e-10	-0.614916	4.29563e-13	-4.25965e-10	-0.626435	3.92626e-05	-4.25965e-10	-0.605816
76445417	chr5:76445417:A:G	2.32763e-19	-2.18511	-1.08385	2.95869e-14	-2.22106	-1.08082	2.71792e-06	-2.21726	-1.05897
76445653	chr5:76445653:T:C	4.12875e-18	-4.25965e-10	-0.393247	5.86355e-13	-4.25965e-10	-0.315278	4.8937e-05	-4.25965e-10	-0.385553
76445684	chr5:76445684:C:T	8.51021e-19	-1.97254	-4.01506e-10	1.10438e-13	-1.98475	-4.01506e-10	9.74265e-06	-1.99957	-4.01506e-10
76445957	chr5:76445957:G:A	4.16122e-18	-4.25965e-10	-0.385414	5.90899e-13	-4.25965e-10	-0.307559	4.93099e-05	-4.25965e-10	-0.377962
76446091	chr5:76446091:C:T	2.43346e-18	-4.25965e-10	-0.921907	3.15467e-13	-4.25965e-10	-0.935149	2.83681e-05	-4.25965e-10	-0.930821
76446914	chr5:76446914:G:A	4.00669e-18	-4.25965e-10	-0.423257	5.68001e-13	-4.25965e-10	-0.34708	4.74779e-05	-4.25965e-10	-0.415824
76447013	chr5:76447013:C:T	3.98856e-18	-4.25965e-10	-0.427792	5.65311e-13	-4.25965e-10	-0.351827	4.72625e-05	-4.25965e-10	-0.42037
76447370	chr5:76447370:A:G	2.44261e-18	-4.25965e-10	-0.918155	3.24703e-13	-4.25965e-10	-0.906293	2.85027e-05	-4.25965e-10	-0.926088
76447397	chr5:76447397:C:T	1.67149e-18	-4.25965e-10	-1.29751	2.19598e-13	-4.25965e-10	-1.29741	1.98398e-05	-4.25965e-10	-1.2884
76447398	chr5:76447398:A:G	5.36447e-19	-2.21967	-0.214342	7.47124e-14	-2.20649	-0.169064	6.58956e-06	-2.21587	-0.174729
76448417	chr5:76448417:C:A	1.87823e-18	-4.25965e-10	-1.18089	2.43392e-13	-4.25965e-10	-1.19453	2.19527e-05	-4.25965e-10	-1.1872
76449231	chr5:76449231:G:A	2.76394e-18	-4.25965e-10	-0.794566	3.58767e-13	-4.25965e-10	-0.80653	3.25941e-05	-4.25965e-10	-0.791957
76450169	chr5:76450169:T:G	4.42397e-18	-4.25965e-10	-0.324186	6.26974e-13	-4.25965e-10	-0.248298	5.23906e-05	-4.25965e-10	-0.317359
76450305	chr5:76450305:G:A	3.68276e-18	-4.25965e-10	-0.50756	5.18476e-13	-4.25965e-10	-0.43831	4.35873e-05	-4.25965e-10	-0.501322
76450735	chr5:76450735:G:T	6.13589e-19	-1.27339	-1.02626	8.31398e-14	-1.26665	-1.00203	7.01747e-06	-1.322	-1.00569
76450928	chr5:76450928:G:T	4.37119e-19	-1.88521	-0.753559	5.73658e-14	-1.90611	-0.733649	5.03163e-06	-1.92201	-0.738334
76450988	chr5:76450988:A:G	5.10913e-19	-1.4857	-0.997075	4.93265e-14	-1.78381	-1.00693	4.92713e-06	-1.69799	-0.983341
76451063	chr5:76451063:A:C	6.14345e-18	-4.25965e-10	0.00416348	8.00619e-13	-4.25965e-10	-0.00381816	7.38541e-05	-4.25965e-10	0.0260041
76451267	chr5:76451267:C:T	2.54363e-18	-4.25965e-10	-0.87763	3.47975e-13	-4.25965e-10	-0.837074	2.99926e-05	-4.25965e-10	-0.875137
76451289	chr5:76451289:T:G	2.93258e-18	-4.25965e-10	-0.73534	3.80496e-13	-4.25965e-10	-0.747728	3.48792e-05	-4.25965e-10	-0.724198
76451298	chr5:76451298:T:C	1.72508e-18	-4.25965e-10	-1.26595	2.25239e-13	-4.25965e-10	-1.27204	2.03802e-05	-4.25965e-10	-1.26153
76451311	chr5:76451311:A:C	3.22238e-18	-4.25965e-10	-0.641101	4.32715e-13	-4.25965e-10	-0.619125	3.81527e-05	-4.25965e-10	-0.634491
76451428	chr5:76451428:C:T	2.12128e-18	-4.25965e-10	-1.0592	2.75568e-13	-4.25965e-10	-1.07037	2.4861e-05	-4.25965e-10	-1.06279
76451717	chr5:76451717:T:A	2.48461e-19	-2.05894	-1.14475	3.75705e-14	-1.92195	-1.14103	3.57525e-06	-1.86255	-1.1395
76451804	chr5:76451804:G:A	6.76121e-19	-2.20261	-4.01506e-10	8.97426e-14	-2.19226	-4.01506e-10	8.04138e-06	-2.19149	-4.01506e-10
76452116	chr5:76452116:G:A	3.47424e-18	-4.25965e-10	-0.565845	4.68187e-13	-4.25965e-10	-0.540336	4.05282e-05	-4.25965e-10	-0.574089
76452396	chr5:76452396:C:G	9.07415e-19	-1.24957	-0.658804	1.26921e-13	-1.20876	-0.636881	9.80244e-06	-1.35152	-0.641935
76453002	chr5:76453002:C:T	6.98295e-19	-2.17034	-4.01506e-10	9.25509e-14	-2.16145	-4.01506e-10	8.29453e-06	-2.16049	-4.01506e-10
76453748	chr5:76453748:A:G	2.48047e-18	-4.25965e-10	-0.902775	3.37521e-13	-4.25965e-10	-0.867576	2.89803e-05	-4.25965e-10	-0.909472
76454129	chr5:76454129:C:G	7.12581e-19	-2.19181	0.0417228	9.55793e-14	-2.18562	0.056372	8.53387e-06	-2.17578	0.0437351
76454372	chr5:76454372:C:T	3.12245e-19	-2.21499	-0.760203	4.39942e-14	-2.143	-0.762141	3.84707e-06	-2.18234	-0.74644
76454686	chr5:76454686:CT:C	4.26569e-19	-2.21185	-0.451356	6.19295e-14	-2.12094	-0.442266	5.24113e-06	-2.16557	-0.453977
76454881	chr5:76454881:A:G	4.85821e-19	-2.20368	-0.329459	7.1624e-14	-2.09685	-0.320921	6.02889e-06	-2.14739	-0.332138
76455140	chr5:76455140:C:T	5.2791e-19	-1.51455	-0.935504	5.6553e-14	-1.73389	-0.920131	4.68099e-06	-1.80968	-0.922895
76455439	chr5:76455439:G:A	3.21792e-19	-2.16439	-0.78068	5.0173e-14	-1.9948	-0.778931	4.17014e-06	-2.06066	-0.787475
76455636	chr5:76455636:C:T	2.021e-19	-2.21358	-1.19663	2.84518e-14	-2.15176	-1.18923	2.44503e-06	-2.18943	-1.1926
76456063	chr5:76456063:T:C	1.68954e-18	-4.25965e-10	-1.28677	2.1894e-13	-4.25965e-10	-1.30041	1.98288e-05	-4.25965e-10	-1.28895
76456149	chr5:76456149:T:C	4.26945e-19	-2.20831	-0.454013	6.24515e-14	-2.10797	-0.446848	5.27406e-06	-2.15659	-0.456695
76456693	chr5:76456693:G:A	2.67081e-19	-2.21044	-0.920987	3.84913e-14	-2.11852	-0.920254	3.28076e-06	-2.16272	-0.925292
76457022	chr5:76457022:C:A	2.57289e-19	-2.21567	-0.953112	3.66497e-14	-2.13528	-0.952523	3.1384e-06	-2.1751	-0.957276
76457499	chr5:76457499:G:T	2.56274e-19	-2.21379	-0.958946	3.67523e-14	-2.1266	-0.958397	3.13784e-06	-2.16943	-0.96312
76457706	chr5:76457706:G:A	1.72487e-18	-4.25965e-10	-1.26607	2.23323e-13	-4.25965e-10	-1.28058	2.0241e-05	-4.25965e-10	-1.26838
76457815	chr5:76457815:A:G	4.5547e-18	-4.25965e-10	-0.295062	6.00726e-13	-4.25965e-10	-0.291065	5.39294e-05	-4.25965e-10	-0.288412
76457874	chr5:76457874:G:A	3.67956e-19	-1.4053	-1.40571	2.97262e-14	-1.89307	-1.40411	2.78119e-06	-1.84744	-1.40577
76458426	chr5:76458426:T:A	2.10389e-19	-2.20955	-1.16047	3.05678e-14	-2.11195	-1.15731	2.59276e-06	-2.15877	-1.16459
76458549	chr5:76458549:C:A	2.95328e-18	-4.25965e-10	-0.728306	3.95033e-13	-4.25965e-10	-0.710235	3.45167e-05	-4.25965e-10	-0.734643
76458625	chr5:76458625:A:G	1.35538e-17	0.993327	-0.197882	7.82953e-13	0.168151	-0.194282	6.90511e-05	0.164747	-0.205987
76458653	chr5:76458653:A:G	1.97314e-18	-4.25965e-10	-1.1316	2.66066e-13	-4.25965e-10	-1.10546	2.31195e-05	-4.25965e-10	-1.13541
76458724	chr5:76458724:T:C	1.92416e-19	-2.21361	-1.24571	2.77674e-14	-2.12241	-1.24293	2.36516e-06	-2.16647	-1.24877
76458767	chr5:76458767:A:G	2.49213e-18	-4.25965e-10	-0.898084	3.39038e-13	-4.25965e-10	-0.863091	2.91763e-05	-4.25965e-10	-0.902732
76458888	chr5:76458888:A:G	3.74748e-18	-4.25965e-10	-0.490139	4.94545e-13	-4.25965e-10	-0.485566	4.4382e-05	-4.25965e-10	-0.483253
76459314	chr5:76459314:G:A	7.11214e-19	-2.152	-4.01506e-10	9.73081e-14	-2.11132	-4.01506e-10	8.46598e-06	-2.14003	-4.01506e-10
76459724	chr5:76459724:C:T	1.03548e-18	-1.74847	-0.0278941	9.16305e-14	-2.18122	0.0097808	7.84422e-06	-2.20344	-0.0128666
76459730	chr5:76459730:C:G	4.67698e-18	-4.25965e-10	-0.268569	5.95563e-13	-4.25965e-10	-0.299697	5.45908e-05	-4.25965e-10	-0.276222
76459821	chr5:76459821:A:T	1.4492e-17	-4.25965e-10	0.862374	2.00873e-12	-4.25965e-10	0.916056	0.000170681	-4.25965e-10	0.863709
76460027	chr5:76460027:G:A	1.80485e-18	-4.25965e-10	-1.22075	2.40656e-13	-4.25965e-10	-1.20584	2.13491e-05	-4.25965e-10	-1.21508
76460084	chr5:76460084:T:C	2.0927e-18	-4.25965e-10	-1.07277	2.69893e-13	-4.25965e-10	-1.09118	2.45374e-05	-4.25965e-10	-1.07589
76460197	chr5:76460197:G:A	1.63618e-18	-4.25965e-10	-1.31886	2.17115e-13	-4.25965e-10	-1.30877	1.91828e-05	-4.25965e-10	-1.32207
76460377	chr5:76460377:A:G	1.74773e-18	-1.25291	-4.01506e-10	9.95242e-14	-2.0888	-4.01506e-10	8.4945e-06	-2.13667	-4.01506e-10
76460456	chr5:76460456:G:C	2.07698e-18	-4.25965e-10	-1.08031	2.73614e-13	-4.25965e-10	-1.07749	2.42556e-05	-4.25965e-10	-1.08744
76460520	chr5:76460520:G:A	1.69792e-18	-4.25965e-10	-1.28182	2.25924e-13	-4.25965e-10	-1.26901	2.00634e-05	-4.25965e-10	-1.27719
76460535	chr5:76460535:G:A	3.13784e-18	-0.667689	-4.01506e-10	8.71262e-14	-2.22185	-4.01506e-10	7.8009e-06	-2.22185	-4.01506e-10
76460554	chr5:76460554:GT:G	2.20434e-19	-2.13105	-1.19232	2.67053e-14	-2.21499	-1.18935	2.43894e-06	-2.19618	-1.18835
76460569	chr5:76460569:C:T	2.16421e-18	-4.25965e-10	-1.03917	2.84971e-13	-4.25965e-10	-1.03682	2.52645e-05	-4.25965e-10	-1.04669
76461129	chr5:76461129:C:A	2.5183e-18	-4.25965e-10	-0.887638	3.37467e-13	-4.25965e-10	-0.867737	2.92898e-05	-4.25965e-10	-0.898847
76461165	chr5:76461165:G:A	3.28613e-18	-4.25965e-10	-0.621513	4.22551e-13	-4.25965e-10	-0.642893	3.88149e-05	-4.25965e-10	-0.617284
76461731	chr5:76461731:C:T	1.6128e-18	-1.17945	-0.153802	1.64898e-13	-1.45843	-0.12545	1.34106e-05	-1.54933	-0.13071
76461749	chr5:76461749:G:A	2.54302e-18	-4.25965e-10	-0.877869	3.34756e-13	-4.25965e-10	-0.875801	2.97633e-05	-4.25965e-10	-0.882812
76461935	chr5:76461935:C:T	6.69906e-18	-4.25965e-10	0.0907445	8.57648e-13	-4.25965e-10	0.06499	7.74272e-05	-4.25965e-10	0.073251
76462048	chr5:76462048:A:T	2.2137e-18	-4.25965e-10	-1.01656	2.94666e-13	-4.25965e-10	-1.00336	2.58942e-05	-4.25965e-10	-1.02207
76462316	chr5:76462316:T:C	2.03675e-19	-2.20058	-1.20186	2.63235e-14	-2.21745	-1.20129	2.35165e-06	-2.22209	-1.19888
76462580	chr5:76462580:G:A	1.4965e-18	-4.25965e-10	-1.40809	1.96132e-13	-4.25965e-10	-1.41041	1.76151e-05	-4.25965e-10	-1.40733
76462627	chr5:76462627:G:C	2.69771e-18	-4.25965e-10	-0.818819	3.39351e-13	-4.25965e-10	-0.86217	3.16774e-05	-4.25965e-10	-0.820483
76463247	chr5:76463247:T:C	2.12244e-19	-2.17687	-1.18437	2.66828e-14	-2.22213	-1.18305	2.4057e-06	-2.21677	-1.18147
76463296	chr5:76463296:G:A	6.38593e-19	-1.10649	-1.15322	3.53141e-14	-1.99518	-1.12975	2.86886e-06	-2.07048	-1.15169
76463307	chr5:76463307:G:A	1.49482e-18	-4.25965e-10	-1.40922	1.96407e-13	-4.25965e-10	-1.40902	1.75972e-05	-4.25965e-10	-1.40835
76463310	chr5:76463310:A:G	1.86618e-19	-2.16891	-1.321	2.31217e-14	-2.22157	-1.32686	2.10312e-06	-2.21171	-1.32095
76464379	chr5:76464379:T:C	2.07153e-19	-1.96901	-1.41651	2.42745e-14	-2.08339	-1.41638	2.18947e-06	-2.07607	-1.41635
76464405	chr5:76464405:G:A	1.78189e-18	-4.25965e-10	-1.23355	2.30189e-13	-4.25965e-10	-1.2503	2.09079e-05	-4.25965e-10	-1.23596
76464553	chr5:76464553:G:A	1.48669e-18	-4.25965e-10	-1.41467	1.95557e-13	-4.25965e-10	-1.41335	1.74702e-05	-4.25965e-10	-1.41559
76464658	chr5:76464658:A:G	2.05896e-18	-0.890064	-0.198957	2.05669e-13	-1.18938	-0.173557	1.62655e-05	-1.3098	-0.177248
76464666	chr5:76464666:T:A	9.35278e-19	-0.488493	-1.38964	6.055e-14	-1.19976	-1.38597	5.35378e-06	-1.2109	-1.38738
76464733	chr5:76464733:G:A	2.09151e-19	-2.15626	-1.21966	2.58138e-14	-2.22046	-1.21783	2.34096e-06	-2.20852	-1.21701
76464798	chr5:76464798:G:A	2.24169e-18	-4.25965e-10	-1.00399	2.95284e-13	-4.25965e-10	-1.00127	2.61612e-05	-4.25965e-10	-1.01181
76465344	chr5:76465344:G:A	2.40561e-19	-1.81954	-1.41646	2.91445e-14	-1.90064	-1.4163	2.75746e-06	-1.84545	-1.41633
76465651	chr5:76465651:A:G	2.12481e-19	-1.94588	-1.41424	2.4678e-14	-2.06949	-1.4138	2.23025e-06	-2.06003	-1.41395
76465751	chr5:76465751:A:G	5.39875e-18	0.582333	-0.707388	3.20228e-13	-0.208215	-0.711956	2.86804e-05	-0.213058	-0.706816
76465897	chr5:76465897:A:G	2.2182e-19	-2.127	-1.19012	2.68006e-14	-2.21423	-1.18655	2.44768e-06	-2.19486	-1.18609
76466098	chr5:76466098:G:A	2.11187e-19	-2.1361	-1.23013	2.56651e-14	-2.21632	-1.22776	2.33917e-06	-2.19874	-1.22755
76466259	chr5:76466259:C:T	1.68118e-18	-4.25965e-10	-1.29173	2.2329e-13	-4.25965e-10	-1.28073	1.98442e-05	-4.25965e-10	-1.28817
76466631	chr5:76466631:C:G	2.07291e-19	-2.13824	-1.24661	2.52448e-14	-2.21679	-1.2438	2.29837e-06	-2.19959	-1.24429
76466972	chr5:76466972:C:T	2.00682e-19	-2.16682	-1.25044	2.50186e-14	-2.22185	-1.24774	2.25795e-06	-2.21338	-1.24825
76467067	chr5:76467067:A:G	2.21941e-18	-4.25965e-10	-1.01398	2.92324e-13	-4.25965e-10	-1.01134	2.61935e-05	-4.25965e-10	-1.01058
76467137	chr5:76467137:A:G	2.20229e-18	-4.25965e-10	-1.02172	2.90384e-13	-4.25965e-10	-1.018	2.57029e-05	-4.25965e-10	-1.02948
76467847	chr5:76467847:T:C	2.13656e-19	-2.17942	-1.17519	2.69449e-14	-2.22209	-1.17331	2.42528e-06	-2.21785	-1.17229
76467924	chr5:76467924:AG:A	1.65801e-18	-4.25965e-10	-1.3056	2.20175e-13	-4.25965e-10	-1.29478	1.95656e-05	-4.25965e-10	-1.30232
76468535	chr5:76468535:G:A	1.66102e-18	-4.25965e-10	-1.30379	2.2055e-13	-4.25965e-10	-1.29308	1.95678e-05	-4.25965e-10	-1.3022
76468899	chr5:76468899:TC:T	3.57552e-18	-4.25965e-10	-0.53711	4.71675e-13	-4.25965e-10	-0.532914	4.23231e-05	-4.25965e-10	-0.530755
76468915	chr5:76468915:C:T	1.50131e-18	-4.25965e-10	-1.40489	1.97768e-13	-4.25965e-10	-1.40211	1.7648e-05	-4.25965e-10	-1.40546
76469095	chr5:76469095:G:A	2.15702e-18	-4.25965e-10	-1.04249	2.87569e-13	-4.25965e-10	-1.02774	2.54517e-05	-4.25965e-10	-1.03931
76469464	chr5:76469464:G:A	3.79818e-19	-1.55647	-1.22282	3.13935e-14	-2.03077	-1.21183	2.7173e-06	-2.05162	-1.22483
76469950	chr5:76469950:G:A	3.46465e-18	-4.25965e-10	-0.568611	4.33821e-13	-4.25965e-10	-0.616571	4.07139e-05	-4.25965e-10	-0.569518
76470176	chr5:76470176:T:G	1.41089e-18	-0.688538	-0.778467	1.34515e-13	-1.03727	-0.750264	1.03508e-05	-1.16267	-0.776353
76470612	chr5:76470612:T:C	1.85838e-19	-2.07867	-1.41544	2.25298e-14	-2.159	-1.41537	2.03166e-06	-2.15149	-1.41575
76471305	chr5:76471305:T:C	2.77267e-19	-1.67873	-1.41527	2.42401e-14	-2.08518	-1.41601	2.14067e-06	-2.09947	-1.4155
76471443	chr5:76471443:G:T	5.32822e-19	-1.76836	-0.672427	5.69247e-14	-2.00734	-0.640136	4.63789e-06	-2.08158	-0.660245
76471510	chr5:76471510:A:G	1.70779e-19	-2.17961	-1.399	2.14473e-14	-2.22213	-1.40147	1.93722e-06	-2.21574	-1.39909
76471517	chr5:76471517:G:A	1.84536e-18	-4.25965e-10	-1.19855	2.45291e-13	-4.25965e-10	-1.18676	2.17608e-05	-4.25965e-10	-1.19598
76471524	chr5:76471524:A:T	3.30216e-19	-1.62115	-1.29808	2.76438e-14	-2.06424	-1.30557	2.45832e-06	-2.07732	-1.29929
76472017	chr5:76472017:C:T	1.42371e-18	-1.29113	-0.166822	1.51156e-13	-1.54277	-0.128117	1.22184e-05	-1.62494	-0.1482
76472178	chr5:76472178:C:T	1.53888e-18	-4.25965e-10	-1.38017	2.03715e-13	-4.25965e-10	-1.37248	1.81338e-05	-4.25965e-10	-1.37831
76472182	chr5:76472182:G:A	7.04301e-19	-2.16177	-4.01506e-10	9.31785e-14	-2.15469	-4.01506e-10	8.32695e-06	-2.15659	-4.01506e-10
76472186	chr5:76472186:C:G	3.0318e-19	-1.60157	-1.40308	2.53e-14	-2.05252	-1.40589	2.24008e-06	-2.06591	-1.40367
76472187	chr5:76472187:T:A	2.82735e-19	-1.67551	-1.39896	2.45135e-14	-2.08777	-1.40221	2.17232e-06	-2.10067	-1.39963
76472203	chr5:76472203:C:T	1.80799e-18	-4.25965e-10	-1.21901	2.40209e-13	-4.25965e-10	-1.20769	2.13176e-05	-4.25965e-10	-1.21656
76472216	chr5:76472216:C:T	2.13002e-18	-4.25965e-10	-1.05509	2.80678e-13	-4.25965e-10	-1.05199	2.48669e-05	-4.25965e-10	-1.06255
76472429	chr5:76472429:T:C	3.09681e-18	-4.25965e-10	-0.680848	4.09734e-13	-4.25965e-10	-0.673696	3.66085e-05	-4.25965e-10	-0.675806
76472484	chr5:76472484:G:A	2.75947e-19	-1.69009	-1.40868	2.41187e-14	-2.09534	-1.41088	2.13626e-06	-2.1079	-1.40913
76472499	chr5:76472499:G:A	2.80857e-18	-4.25965e-10	-0.778545	3.70113e-13	-4.25965e-10	-0.775396	3.31365e-05	-4.25965e-10	-0.775453
76472547	chr5:76472547:A:G	1.6566e-18	-4.25965e-10	-1.30646	2.1955e-13	-4.25965e-10	-1.29763	1.95513e-05	-4.25965e-10	-1.30305
76472750	chr5:76472750:C:T	4.83015e-19	-1.86739	-0.671539	4.46361e-14	-2.21883	-0.671832	3.97887e-06	-2.22213	-0.672956
76472914	chr5:76472914:A:G	2.84853e-19	-1.67687	-1.39014	2.49266e-14	-2.08814	-1.38513	2.19354e-06	-2.10128	-1.38929
76473228	chr5:76473228:G:T	1.71499e-18	-4.25965e-10	-1.27182	2.22664e-13	-4.25965e-10	-1.28354	2.01847e-05	-4.25965e-10	-1.27116
76473231	chr5:76473231:A:T	1.60822e-18	-4.25965e-10	-1.3361	2.09315e-13	-4.25965e-10	-1.34536	1.89707e-05	-4.25965e-10	-1.33319
76473299	chr5:76473299:A:AAT	2.30365e-18	-0.29159	-0.685136	2.10414e-13	-0.675043	-0.665085	1.59305e-05	-0.828018	-0.679833
76473433	chr5:76473433:T:C	2.57222e-18	-4.25965e-10	-0.866453	3.45856e-13	-4.25965e-10	-0.843181	3.0305e-05	-4.25965e-10	-0.864773
76473592	chr5:76473592:T:C	1.50182e-18	-4.25965e-10	-1.40455	1.97731e-13	-4.25965e-10	-1.40229	1.7682e-05	-4.25965e-10	-1.40354
76473743	chr5:76473743:C:T	1.68711e-18	-4.25965e-10	-1.28821	2.23879e-13	-4.25965e-10	-1.2781	1.98403e-05	-4.25965e-10	-1.28837
76475210	chr5:76475210:G:T	1.05895e-18	-1.05278	-0.701163	6.008e-14	-1.93489	-0.658631	4.73478e-06	-2.02267	-0.698481
76475357	chr5:76475357:G:A	4.22045e-18	-4.25965e-10	-0.371281	5.65215e-13	-4.25965e-10	-0.351998	5.01784e-05	-4.25965e-10	-0.360503
76475397	chr5:76475397:G:C	1.03636e-18	-1.77551	-4.01506e-10	1.40437e-13	-1.74445	-4.01506e-10	1.27284e-05	-1.73225	-4.01506e-10
76476065	chr5:76476065:G:A	6.38514e-18	-4.25965e-10	0.0427518	7.99455e-13	-4.25965e-10	-0.005274	7.51787e-05	-4.25965e-10	0.0437805
76476907	chr5:76476907:T:A	2.85233e-19	-2.11085	-0.954826	4.94219e-14	-1.83723	-0.951586	4.21233e-06	-1.8823	-0.955772
76478291	chr5:76478291:C:T	2.49014e-19	-2.19774	-1.00373	3.60729e-14	-2.10083	-1.00283	3.05759e-06	-2.14828	-1.01018
76478462	chr5:76478462:G:A	2.19758e-18	-4.25965e-10	-1.02387	2.89585e-13	-4.25965e-10	-1.02076	2.5645e-05	-4.25965e-10	-1.03174
76478789	chr5:76478789:G:A	1.48406e-18	-4.25965e-10	-1.41644	1.94934e-13	-4.25965e-10	-1.41654	1.74516e-05	-4.25965e-10	-1.41666
76479028	chr5:76479028:G:A	5.69013e-18	-4.25965e-10	-0.072489	7.63611e-13	-4.25965e-10	-0.0511447	6.77832e-05	-4.25965e-10	-0.0597732
76479175	chr5:76479175:G:A	2.40383e-19	-1.81957	-1.41718	4.26459e-14	-1.51927	-1.417	4.42715e-06	-1.37116	-1.41717
76479235	chr5:76479235:A:G	1.12232e-18	-1.69583	-4.01506e-10	1.4417e-13	-1.71821	-4.01506e-10	1.21475e-05	-1.77896	-4.01506e-10
76479714	chr5:76479714:A:T	1.98709e-18	-4.25965e-10	-1.12455	2.64486e-13	-4.25965e-10	-1.11142	2.34444e-05	-4.25965e-10	-1.12146
76480041	chr5:76480041:TG:T	1.48308e-18	-4.25965e-10	-1.4171	1.94809e-13	-4.25965e-10	-1.41718	1.74464e-05	-4.25965e-10	-1.41696
76480271	chr5:76480271:A:G	1.66913e-18	-4.25965e-10	-1.29892	2.19143e-13	-4.25965e-10	-1.29948	1.97351e-05	-4.25965e-10	-1.29369
76480323	chr5:76480323:A:G	3.76518e-18	-4.25965e-10	-0.485426	4.96681e-13	-4.25965e-10	-0.481256	4.46659e-05	-4.25965e-10	-0.476876
76480400	chr5:76480400:A:C	1.48979e-18	-4.25965e-10	-1.41259	1.95164e-13	-4.25965e-10	-1.41537	1.75223e-05	-4.25965e-10	-1.41262
76480587	chr5:76480587:T:C	1.49485e-18	-4.25965e-10	-1.4092	1.97357e-13	-4.25965e-10	-1.40419	1.7582e-05	-4.25965e-10	-1.40921
76480667	chr5:76480667:T:C	1.48299e-18	-4.25965e-10	-1.41716	1.94984e-13	-4.25965e-10	-1.41629	1.74428e-05	-4.25965e-10	-1.41716
76480837	chr5:76480837:C:T	1.70993e-18	-4.25965e-10	-1.27477	2.19954e-13	-4.25965e-10	-1.29578	2.0166e-05	-4.25965e-10	-1.27209
76481033	chr5:76481033:C:A	6.8306e-18	-4.25965e-10	0.11019	8.88942e-13	-4.25965e-10	0.100829	8.15925e-05	-4.25965e-10	0.12565
76481046	chr5:76481046:A:G	1.71228e-18	-4.25965e-10	-1.2734	2.20385e-13	-4.25965e-10	-1.29383	2.01931e-05	-4.25965e-10	-1.27075
76481287	chr5:76481287:G:T	2.12781e-18	-4.25965e-10	-1.05613	2.79911e-13	-4.25965e-10	-1.05473	2.47741e-05	-4.25965e-10	-1.06629
76481309	chr5:76481309:G:A	1.73904e-18	-4.25965e-10	-1.25789	2.23584e-13	-4.25965e-10	-1.27941	2.05115e-05	-4.25965e-10	-1.2551
76481651	chr5:76481651:A:C	2.10576e-18	-4.25965e-10	-1.06654	2.7226e-13	-4.25965e-10	-1.08244	2.45686e-05	-4.25965e-10	-1.07462
76481816	chr5:76481816:C:A	2.44664e-18	-4.25965e-10	-0.916508	3.08799e-13	-4.25965e-10	-0.956514	2.86669e-05	-4.25965e-10	-0.920344
76482351	chr5:76482351:G:A	1.97982e-18	-4.25965e-10	-1.12822	2.60394e-13	-4.25965e-10	-1.12701	2.3065e-05	-4.25965e-10	-1.13777
76482817	chr5:76482817:C:A	1.49588e-18	-4.25965e-10	-1.40851	1.96024e-13	-4.25965e-10	-1.41097	1.75941e-05	-4.25965e-10	-1.40852
76482895	chr5:76482895:A:G	7.00171e-19	-2.16765	-4.01506e-10	9.02976e-14	-2.18609	-4.01506e-10	8.08286e-06	-2.18634	-4.01506e-10
76483057	chr5:76483057:C:T	4.6212e-18	-4.25965e-10	-0.280568	6.10042e-13	-4.25965e-10	-0.275677	5.47579e-05	-4.25965e-10	-0.273165
76483163	chr5:76483163:T:C	4.23841e-18	-4.25965e-10	-0.367035	5.44582e-13	-4.25965e-10	-0.389184	5.00924e-05	-4.25965e-10	-0.362218
76483199	chr5:76483199:A:G	2.27388e-18	-4.25965e-10	-0.989735	2.98644e-13	-4.25965e-10	-0.989952	2.68698e-05	-4.25965e-10	-0.985083
76483382	chr5:76483382:G:C	5.1541e-18	-4.25965e-10	-0.17143	6.54623e-13	-4.25965e-10	-0.205144	6.06491e-05	-4.25965e-10	-0.170982
76483626	chr5:76483626:G:A	3.06358e-18	-4.25965e-10	-0.69164	3.83629e-13	-4.25965e-10	-0.739527	3.58927e-05	-4.25965e-10	-0.695552
76483646	chr5:76483646:A:G	5.1689e-19	-1.83035	-0.6408	6.11103e-14	-1.94874	-0.62778	5.17276e-06	-1.97734	-0.655337
76483715	chr5:76483715:T:C	1.06119e-18	-1.75183	-4.01506e-10	1.39634e-13	-1.75018	-4.01506e-10	1.1733e-05	-1.81368	-4.01506e-10
76483956	chr5:76483956:AT:A	3.22896e-18	-4.25965e-10	-0.639064	4.16394e-13	-4.25965e-10	-0.657572	3.81013e-05	-4.25965e-10	-0.635839
76484009	chr5:76484009:GACTTC:G	2.44511e-18	-4.25965e-10	-0.917133	3.09346e-13	-4.25965e-10	-0.954743	2.86337e-05	-4.25965e-10	-0.921504
76484298	chr5:76484298:A:C	3.70596e-18	-4.25965e-10	-0.501279	4.59411e-13	-4.25965e-10	-0.559258	4.34112e-05	-4.25965e-10	-0.50537
76484706	chr5:76484706:A:G	2.27884e-18	-4.25965e-10	-0.987556	2.98116e-13	-4.25965e-10	-0.991722	2.70658e-05	-4.25965e-10	-0.977815
76484739	chr5:76484739:C:T	3.17119e-19	-1.92427	-1.03543	3.79646e-14	-2.03044	-1.02211	3.24213e-06	-2.05558	-1.04427
76485465	chr5:76485465:T:C	1.70403e-19	-2.16757	-1.41324	2.11836e-14	-2.22148	-1.4145	1.90358e-06	-2.22046	-1.4119
76486081	chr5:76486081:A:G	4.03936e-18	-4.25965e-10	-0.415137	5.14482e-13	-4.25965e-10	-0.446043	4.7579e-05	-4.25965e-10	-0.413696
76486169	chr5:76486169:A:G	2.71665e-19	-1.79009	-1.32431	3.47374e-14	-1.8114	-1.32998	3.10274e-06	-1.82333	-1.32047
76486247	chr5:76486247:T:C	2.20412e-18	-4.25965e-10	-1.02089	2.83744e-13	-4.25965e-10	-1.04113	2.60191e-05	-4.25965e-10	-1.01726
76486263	chr5:76486263:T:C	9.95478e-18	-4.25965e-10	0.48683	1.34698e-12	-4.25965e-10	0.51642	0.000119819	-4.25965e-10	0.509895
76487055	chr5:76487055:T:A	2.47281e-19	-2.22059	-0.987861	3.31832e-14	-2.22171	-0.965452	2.97108e-06	-2.22206	-0.965098
76488061	chr5:76488061:T:C	7.04212e-19	-1.13598	-1.02592	4.32725e-14	-1.89725	-1.02443	3.67522e-06	-1.94329	-1.03119
76488356	chr5:76488356:A:G	1.55648e-18	-4.25965e-10	-1.36879	2.04864e-13	-4.25965e-10	-1.36686	1.8296e-05	-4.25965e-10	-1.36941
76488843	chr5:76488843:C:T	8.04504e-18	-4.25965e-10	0.273833	1.03904e-12	-4.25965e-10	0.256847	0.000101228	-4.25965e-10	0.341287
76489281	chr5:76489281:C:T	1.19506e-18	-1.603	-0.0300274	9.34462e-14	-2.10506	-0.0467587	8.22929e-06	-2.12761	-0.0407746
76489286	chr5:76489286:G:T	2.2217e-18	-4.25965e-10	-1.01295	2.92745e-13	-4.25965e-10	-1.0099	2.60042e-05	-4.25965e-10	-1.01783
76489471	chr5:76489471:T:C	1.21641e-18	-1.65533	0.0400106	9.71927e-14	-2.13687	0.0243635	8.55298e-06	-2.16021	0.0304044
76489710	chr5:76489710:A:G	1.05366e-18	-1.82388	0.0649269	9.54594e-14	-2.18687	0.0563712	8.52714e-06	-2.20151	0.0686768
76489993	chr5:76489993:A:G	9.39005e-19	-2.14485	0.270691	1.1555e-13	-2.22005	0.28055	1.06494e-05	-2.20052	0.289928
76490325	chr5:76490325:G:C	2.53561e-18	-1.20375	0.322959	1.64151e-13	-1.89738	0.308965	1.43481e-05	-1.94421	0.331743
76490475	chr5:76490475:T:TC	3.45556e-19	-1.54735	-1.32648	5.37279e-14	-1.36907	-1.3362	5.20737e-06	-1.29264	-1.33337
76490524	chr5:76490524:G:A	1.50834e-18	-4.25965e-10	-1.40021	1.98229e-13	-4.25965e-10	-1.39978	1.77388e-05	-4.25965e-10	-1.40033
76490579	chr5:76490579:T:C	7.98624e-19	-1.62478	-0.411312	6.38103e-14	-2.11414	-0.419152	5.62213e-06	-2.14158	-0.407801
76490835	chr5:76490835:A:G	1.22039e-18	-1.61205	-4.01506e-10	1.47007e-13	-1.69873	-4.01506e-10	1.30778e-05	-1.70517	-4.01506e-10
76491031	chr5:76491031:A:G	8.24015e-18	-4.25965e-10	0.297796	1.06747e-12	-4.25965e-10	0.28384	0.000105802	-4.25965e-10	0.385481
76491110	chr5:76491110:C:T	1.91452e-19	-2.06201	-1.40233	2.33089e-14	-2.14197	-1.3984	2.09912e-06	-2.13424	-1.40033
76491139	chr5:76491139:T:C	2.27934e-18	-4.25965e-10	-0.987336	2.96769e-13	-4.25965e-10	-0.99625	2.69661e-05	-4.25965e-10	-0.981506
76491192	chr5:76491192:C:T	8.72524e-19	-1.94759	-4.01506e-10	1.14164e-13	-1.95157	-4.01506e-10	1.01434e-05	-1.95927	-4.01506e-10
76491321	chr5:76491321:C:T	6.90539e-19	-2.18151	-4.01506e-10	8.962e-14	-2.19362	-4.01506e-10	8.0205e-06	-2.19409	-4.01506e-10
76491347	chr5:76491347:G:A	2.41403e-19	-2.1398	-1.09271	3.15383e-14	-2.14813	-1.08987	2.91875e-06	-2.11832	-1.08661
76491685	chr5:76491685:G:A	1.87759e-18	-4.25965e-10	-1.18124	2.46355e-13	-4.25965e-10	-1.18243	2.20574e-05	-4.25965e-10	-1.18244
76491738	chr5:76491738:C:T	5.19974e-18	-4.25965e-10	-0.162614	6.82618e-13	-4.25965e-10	-0.163268	6.11795e-05	-4.25965e-10	-0.162274
76491747	chr5:76491747:A:G	2.19507e-18	-4.25965e-10	-1.02501	2.8801e-13	-4.25965e-10	-1.02621	2.57828e-05	-4.25965e-10	-1.02638
76491819	chr5:76491819:C:T	1.49806e-18	-4.25965e-10	-1.40705	1.96778e-13	-4.25965e-10	-1.40713	1.76423e-05	-4.25965e-10	-1.40579
76491961	chr5:76491961:T:G	2.81481e-19	-2.01838	-1.06053	3.04078e-14	-2.21676	-1.05775	2.77288e-06	-2.20553	-1.05068
76492311	chr5:76492311:C:T	1.51795e-18	-4.25965e-10	-1.39386	1.99634e-13	-4.25965e-10	-1.39272	1.78467e-05	-4.25965e-10	-1.39427
76492584	chr5:76492584:G:A	2.29274e-18	-0.981475	-4.01506e-10	3.35705e-13	-0.872971	-4.01506e-10	2.95644e-05	-0.889517	-4.01506e-10
76492925	chr5:76492925:T:C	1.3992e-17	-4.25965e-10	0.827264	1.89176e-12	-4.25965e-10	0.856058	0.000166019	-4.25965e-10	0.836016
76492947	chr5:76492947:T:C	1.50287e-18	-4.25965e-10	-1.40385	1.96834e-13	-4.25965e-10	-1.40684	1.7689e-05	-4.25965e-10	-1.40314
76493234	chr5:76493234:A:G	1.66528e-19	-2.21649	-1.38732	2.18617e-14	-2.21877	-1.3857	1.9555e-06	-2.21599	-1.38945
76493330	chr5:76493330:A:G	1.51249e-18	-4.25965e-10	-1.39747	1.98101e-13	-4.25965e-10	-1.40043	1.77829e-05	-4.25965e-10	-1.39785
76493609	chr5:76493609:A:G	1.71989e-19	-2.22189	-1.34966	2.68013e-14	-2.05335	-1.3474	2.08251e-06	-2.19545	-1.34706
76493614	chr5:76493614:T:C	1.65877e-18	-4.25965e-10	-1.30515	2.16502e-13	-4.25965e-10	-1.3116	1.95013e-05	-4.25965e-10	-1.3056
76493871	chr5:76493871:C:T	3.04401e-18	-4.25965e-10	-0.698047	3.93952e-13	-4.25965e-10	-0.712975	3.60585e-05	-4.25965e-10	-0.690945
76494051	chr5:76494051:G:A	4.59815e-18	-4.25965e-10	-0.285568	6.03994e-13	-4.25965e-10	-0.285639	5.37059e-05	-4.25965e-10	-0.292565
76494055	chr5:76494055:T:C	1.56127e-18	-4.25965e-10	-1.36572	2.0591e-13	-4.25965e-10	-1.36177	1.83467e-05	-4.25965e-10	-1.36664
76494289	chr5:76494289:C:T	2.35061e-18	-4.25965e-10	-0.956549	3.09052e-13	-4.25965e-10	-0.955695	2.75976e-05	-4.25965e-10	-0.958358
76495345	chr5:76495345:T:C	5.42094e-18	-4.25965e-10	-0.120953	7.26399e-13	-4.25965e-10	-0.101104	6.4607e-05	-4.25965e-10	-0.107765
76495467	chr5:76495467:C:T	1.04784e-17	-4.25965e-10	0.538093	1.31894e-12	-4.25965e-10	0.495377	0.000124008	-4.25965e-10	0.544258
76495951	chr5:76495951:G:A	2.63707e-18	-4.25965e-10	-0.841555	3.57559e-13	-4.25965e-10	-0.809904	3.11266e-05	-4.25965e-10	-0.838025
76496141	chr5:76496141:G:A	3.67334e-18	-4.25965e-10	-0.51012	4.74255e-13	-4.25965e-10	-0.527458	4.36523e-05	-4.25965e-10	-0.499832
76497069	chr5:76497069:C:G	3.14115e-18	-4.25965e-10	-0.666634	4.14002e-13	-4.25965e-10	-0.663332	3.72258e-05	-4.25965e-10	-0.659084
76497456	chr5:76497456:TTA:T	2.28374e-18	-4.25965e-10	-0.985407	3.00504e-13	-4.25965e-10	-0.983742	2.67838e-05	-4.25965e-10	-0.988289
76498022	chr5:76498022:C:A	6.07077e-18	-4.25965e-10	-0.00773667	8.07647e-13	-4.25965e-10	0.0049215	7.22392e-05	-4.25965e-10	0.00389572
76498308	chr5:76498308:T:C	8.8419e-18	-4.25965e-10	0.36828	1.20447e-12	-4.25965e-10	0.404592	0.00010545	-4.25965e-10	0.382153
76498650	chr5:76498650:C:T	2.36664e-18	-4.25965e-10	-0.94975	3.17227e-13	-4.25965e-10	-0.929585	2.75984e-05	-4.25965e-10	-0.958331
76498688	chr5:76498688:A:G	1.91908e-18	-4.25965e-10	-1.15937	2.51075e-13	-4.25965e-10	-1.16345	2.25739e-05	-4.25965e-10	-1.15929
76498923	chr5:76498923:G:T	1.14838e-17	-4.25965e-10	0.629719	1.54331e-12	-4.25965e-10	0.652483	0.000136954	-4.25965e-10	0.643557
76499321	chr5:76499321:C:T	1.65094e-18	-4.25965e-10	-1.30988	2.16483e-13	-4.25965e-10	-1.31169	1.93803e-05	-4.25965e-10	-1.31183
76499582	chr5:76499582:A:G	2.94846e-19	-1.69448	-1.33805	2.3214e-14	-2.21331	-1.33114	2.11425e-06	-2.19889	-1.3285
76500028	chr5:76500028:A:G	1.50588e-18	-4.25965e-10	-1.40184	1.96866e-13	-4.25965e-10	-1.40668	1.77267e-05	-4.25965e-10	-1.40101
76500068	chr5:76500068:A:G	5.01427e-18	-4.25965e-10	-0.198934	6.6227e-13	-4.25965e-10	-0.19353	5.86953e-05	-4.25965e-10	-0.203728
76500967	chr5:76500967:A:C	1.60339e-18	-4.25965e-10	-1.3391	2.09217e-13	-4.25965e-10	-1.34583	1.88901e-05	-4.25965e-10	-1.33745
76501042	chr5:76501042:G:A	3.16381e-18	-4.25965e-10	-0.659445	4.3063e-13	-4.25965e-10	-0.623954	3.73602e-05	-4.25965e-10	-0.655482
76501331	chr5:76501331:A:G	2.69001e-18	-4.25965e-10	-0.821679	3.50146e-13	-4.25965e-10	-0.830855	3.18455e-05	-4.25965e-10	-0.815191
76501843	chr5:76501843:A:G	3.63398e-18	-4.25965e-10	-0.520893	4.78045e-13	-4.25965e-10	-0.519499	4.25966e-05	-4.25965e-10	-0.524313
76502509	chr5:76502509:A:G	1.69747e-18	-4.25965e-10	-1.28209	2.22201e-13	-4.25965e-10	-1.28562	2.00001e-05	-4.25965e-10	-1.28035
76502809	chr5:76502809:T:C	1.71323e-19	-2.18833	-1.38709	2.44049e-14	-2.11004	-1.38438	2.20644e-06	-2.10368	-1.38102
76502825	chr5:76502825:T:C	2.86724e-18	-4.25965e-10	-0.757873	3.7399e-13	-4.25965e-10	-0.764973	3.39625e-05	-4.25965e-10	-0.75083
76503041	chr5:76503041:C:T	1.26388e-18	-1.57704	-4.01506e-10	1.68391e-13	-1.56292	-4.01506e-10	1.43069e-05	-1.61535	-4.01506e-10
76504124	chr5:76504124:A:G	3.74581e-18	-4.25965e-10	-0.490583	5.13984e-13	-4.25965e-10	-0.447011	4.41882e-05	-4.25965e-10	-0.48763
76504179	chr5:76504179:C:T	2.02828e-18	-4.25965e-10	-1.10403	2.71364e-13	-4.25965e-10	-1.08574	2.38583e-05	-4.25965e-10	-1.10395
76504565	chr5:76504565:C:T	1.72697e-19	-2.20983	-1.35761	2.26091e-14	-2.21833	-1.35252	2.00599e-06	-2.21828	-1.36167
76505039	chr5:76505039:T:A	2.21587e-19	-2.02011	-1.29805	2.394e-14	-2.22115	-1.29251	2.23938e-06	-2.17412	-1.29577
76505214	chr5:76505214:A:G	1.03245e-18	-1.77928	-4.01506e-10	1.15115e-13	-1.94327	-4.01506e-10	1.033e-05	-1.94103	-4.01506e-10
76505217	chr5:76505217:T:C	3.87097e-18	-4.25965e-10	-0.457718	4.87638e-13	-4.25965e-10	-0.49963	4.54028e-05	-4.25965e-10	-0.460514
76505512	chr5:76505512:G:A	2.54615e-19	-2.21721	-0.962015	5.56159e-14	-1.72283	-0.947907	4.23496e-06	-1.88154	-0.951169
76505811	chr5:76505811:T:G	3.59474e-19	-2.14038	-0.693954	4.33186e-14	-2.21594	-0.704681	3.91291e-06	-2.22016	-0.691651
76505939	chr5:76505939:G:A	1.94096e-18	-4.25965e-10	-1.14804	2.54117e-13	-4.25965e-10	-1.15141	2.29335e-05	-4.25965e-10	-1.14349
76505959	chr5:76505959:T:C	2.66799e-18	-4.25965e-10	-0.829899	3.50961e-13	-4.25965e-10	-0.828527	3.14035e-05	-4.25965e-10	-0.829166
76506020	chr5:76506020:G:A	1.35578e-18	-1.30025	-0.2066	8.56979e-14	-2.03726	-0.201116	7.69137e-06	-2.03462	-0.201365
76506384	chr5:76506384:G:A	1.62449e-18	-4.25965e-10	-1.32603	2.13547e-13	-4.25965e-10	-1.32535	1.91536e-05	-4.25965e-10	-1.3236
76506533	chr5:76506533:A:G	1.48623e-18	-4.25965e-10	-1.41498	1.9519e-13	-4.25965e-10	-1.41523	1.74761e-05	-4.25965e-10	-1.41525
76506599	chr5:76506599:T:C	3.37394e-18	-4.25965e-10	-0.595142	4.50924e-13	-4.25965e-10	-0.577904	3.96157e-05	-4.25965e-10	-0.596863
76506715	chr5:76506715:A:G	1.65948e-18	-4.25965e-10	-1.30472	2.2202e-13	-4.25965e-10	-1.28644	1.95513e-05	-4.25965e-10	-1.30305
76507177	chr5:76507177:A:G	2.57181e-19	-2.11026	-1.05894	3.12464e-14	-2.19299	-1.05431	2.70799e-06	-2.21793	-1.06196
76507208	chr5:76507208:C:T	1.63737e-18	-4.25965e-10	-1.31813	2.11702e-13	-4.25965e-10	-1.33402	1.92835e-05	-4.25965e-10	-1.31684
76507246	chr5:76507246:A:G	1.56882e-18	-0.229616	-1.13129	2.7735e-14	-2.22132	-1.14519	2.49281e-06	-2.22029	-1.14238
76507416	chr5:76507416:ATATT:A	3.97099e-19	-1.8998	-0.834992	3.88164e-14	-2.1772	-0.853162	3.40305e-06	-2.20623	-0.845191
76507459	chr5:76507459:A:G	4.82442e-19	-1.3539	-1.18622	2.64042e-14	-2.21624	-1.19944	2.37368e-06	-2.2175	-1.19415
76507494	chr5:76507494:G:A	3.96589e-19	-1.89711	-0.838964	3.8607e-14	-2.1785	-0.857268	3.38741e-06	-2.20696	-0.849061
76507567	chr5:76507567:G:A	1.48645e-18	-4.25965e-10	-1.41483	1.95029e-13	-4.25965e-10	-1.41605	1.7483e-05	-4.25965e-10	-1.41486
76507574	chr5:76507574:G:T	1.91774e-18	-4.25965e-10	-1.16007	2.52301e-13	-4.25965e-10	-1.15858	2.25991e-05	-4.25965e-10	-1.15818
76507800	chr5:76507800:A:G	1.87079e-18	-4.25965e-10	-1.18486	2.44777e-13	-4.25965e-10	-1.18886	2.20281e-05	-4.25965e-10	-1.18377
76507879	chr5:76507879:C:T	1.00111e-18	-1.81011	-4.01506e-10	1.1995e-13	-1.90213	-4.01506e-10	1.13001e-05	-1.85127	-4.01506e-10
76507967	chr5:76507967:C:T	2.25375e-19	-2.22205	-1.07916	3.06489e-14	-2.18934	-1.07726	2.86667e-06	-2.14106	-1.08188
76507970	chr5:76507970:C:T	5.01591e-19	-1.7031	-0.798091	3.84556e-14	-2.21995	-0.819746	3.4809e-06	-2.22059	-0.808201
76507978	chr5:76507978:G:A	2.33829e-19	-2.221	-1.04339	3.20519e-14	-2.17884	-1.043	3.01774e-06	-2.12437	-1.04721
76508562	chr5:76508562:A:G	4.9984e-19	-1.7074	-0.797289	3.85027e-14	-2.21975	-0.818723	3.48434e-06	-2.22083	-0.806973
76508597	chr5:76508597:C:T	2.03929e-18	-4.25965e-10	-1.09862	2.73179e-13	-4.25965e-10	-1.07908	2.389e-05	-4.25965e-10	-1.10263
76508669	chr5:76508669:C:T	1.83686e-19	-2.09278	-1.41297	2.13254e-14	-2.2182	-1.41111	1.94029e-06	-2.19969	-1.41356
76509067	chr5:76509067:A:G	2.70944e-19	-2.22202	-0.895042	3.66287e-14	-2.1992	-0.889173	3.38545e-06	-2.15785	-0.898754
76509280	chr5:76509280:G:A	1.58895e-18	-0.666168	-0.681983	7.63652e-14	-1.66325	-0.690423	7.35575e-06	-1.59812	-0.682487
76509293	chr5:76509293:A:G	1.62585e-18	-4.25965e-10	-1.32519	2.16378e-13	-4.25965e-10	-1.31218	1.90856e-05	-4.25965e-10	-1.32715
76509343	chr5:76509343:T:A	2.03649e-19	-2.1224	-1.28018	2.47934e-14	-2.21034	-1.26829	2.17901e-06	-2.2137	-1.28351
76509453	chr5:76509453:G:T	2.3895e-18	-4.25965e-10	-0.940138	3.24077e-13	-4.25965e-10	-0.908222	2.80677e-05	-4.25965e-10	-0.941469
76509547	chr5:76509547:A:G	3.08992e-19	-1.65164	-1.33402	3.30771e-14	-1.85133	-1.33903	2.92974e-06	-1.87145	-1.32972
76509820	chr5:76509820:C:T	8.55693e-19	-1.86994	-0.0971232	8.00371e-14	-2.1928	-0.113916	7.07774e-06	-2.21536	-0.103774
76510427	chr5:76510427:A:G	1.54012e-17	-4.25965e-10	0.923221	2.04298e-12	-4.25965e-10	0.932959	0.000181075	-4.25965e-10	0.922826
76510505	chr5:76510505:C:T	1.54569e-18	-4.25965e-10	-1.37575	2.04298e-13	-4.25965e-10	-1.36963	1.81865e-05	-4.25965e-10	-1.37541
76510586	chr5:76510586:A:G	1.24267e-17	-4.25965e-10	0.708623	1.64223e-12	-4.25965e-10	0.714606	0.000145974	-4.25965e-10	0.70734
76510600	chr5:76510600:C:T	1.91819e-19	-2.22018	-1.24224	2.53531e-14	-2.20967	-1.24663	2.3474e-06	-2.17842	-1.24436
76510741	chr5:76510741:T:C	1.69003e-18	-4.25965e-10	-1.28648	2.22221e-13	-4.25965e-10	-1.28553	1.99515e-05	-4.25965e-10	-1.28279
76511011	chr5:76511011:G:A	1.49297e-17	-4.25965e-10	0.892132	1.97792e-12	-4.25965e-10	0.900598	0.000177908	-4.25965e-10	0.905181
76511157	chr5:76511157:T:A	2.16667e-19	-2.05307	-1.28755	2.86289e-14	-2.05871	-1.27608	2.46229e-06	-2.0932	-1.2818
76511239	chr5:76511239:G:A	4.5393e-19	-1.20481	-1.39622	8.7822e-14	-0.81935	-1.39454	9.50576e-06	-0.628176	-1.39601
76511371	chr5:76511371:G:A	1.77831e-18	-4.25965e-10	-1.23556	2.31357e-13	-4.25965e-10	-1.24524	2.09871e-05	-4.25965e-10	-1.23218
76511931	chr5:76511931:C:T	2.06817e-18	-4.25965e-10	-1.08456	2.72044e-13	-4.25965e-10	-1.08324	2.43359e-05	-4.25965e-10	-1.08413
76512003	chr5:76512003:T:G	3.49306e-19	-1.75775	-1.10528	4.59893e-14	-1.77467	-1.08612	3.77068e-06	-1.85443	-1.0944
76512208	chr5:76512208:CA:C	3.05984e-18	-4.25965e-10	-0.692859	4.04175e-13	-4.25965e-10	-0.687356	3.59634e-05	-4.25965e-10	-0.693585
76512280	chr5:76512280:G:A	1.88576e-18	-4.25965e-10	-1.17689	2.54792e-13	-4.25965e-10	-1.14875	2.2153e-05	-4.25965e-10	-1.17811
76512625	chr5:76512625:A:G	2.69228e-18	-4.25965e-10	-0.820835	3.55896e-13	-4.25965e-10	-0.814565	3.1647e-05	-4.25965e-10	-0.821443
76513003	chr5:76513003:T:C	1.91468e-19	-2.22134	-1.24292	2.68101e-14	-2.16139	-1.23904	2.39614e-06	-2.1677	-1.23453
76513135	chr5:76513135:C:G	7.27566e-19	-2.12927	-4.01506e-10	9.71191e-14	-2.11327	-4.01506e-10	8.92736e-06	-2.08697	-4.01506e-10
76513408	chr5:76513408:T:G	5.48554e-19	-0.997138	-1.41455	2.28392e-14	-2.14379	-1.41694	2.28939e-06	-2.03192	-1.41588
76513461	chr5:76513461:T:C	5.68482e-18	0.892177	-0.9656	3.42763e-14	-2.14842	-1.00633	3.16425e-06	-2.14661	-0.977559
76513462	chr5:76513462:G:A	3.47333e-18	0.265559	-0.831669	2.65089e-13	-0.266656	-0.842482	2.48739e-05	-0.230077	-0.832191
76513669	chr5:76513669:CAG:C	1.48542e-18	-4.25965e-10	-1.41553	1.95249e-13	-4.25965e-10	-1.41493	1.74717e-05	-4.25965e-10	-1.41551
76513944	chr5:76513944:C:T	1.88074e-19	-2.07599	-1.40615	2.99312e-14	-1.88477	-1.40553	2.9245e-06	-1.79698	-1.40598
76514418	chr5:76514418:T:G	4.88105e-18	1.17751	-1.40337	8.2667e-14	-0.875866	-1.39852	1.0634e-05	-0.508218	-1.40381
76514709	chr5:76514709:T:G	2.73167e-18	-4.25965e-10	-0.806309	3.58709e-13	-4.25965e-10	-0.806693	3.22066e-05	-4.25965e-10	-0.803915
76514783	chr5:76514783:C:T	3.75069e-18	-4.25965e-10	-0.489283	5.05494e-13	-4.25965e-10	-0.463668	4.39547e-05	-4.25965e-10	-0.492927
76514801	chr5:76514801:G:C	3.89243e-18	0.214123	-0.666313	2.97031e-13	-0.317955	-0.677411	2.76846e-05	-0.288245	-0.666967
76515013	chr5:76515013:G:A	2.91878e-18	0.0095256	-0.749582	2.2839e-13	-0.496974	-0.761176	2.14309e-05	-0.460979	-0.750276
76516246	chr5:76516246:A:G	1.8067e-18	-4.25965e-10	-1.21972	2.36972e-13	-4.25965e-10	-1.22126	2.11735e-05	-4.25965e-10	-1.22334
76516327	chr5:76516327:A:G	9.83738e-18	-4.25965e-10	0.474967	1.29407e-12	-4.25965e-10	0.47634	0.000115151	-4.25965e-10	0.470155
76516487	chr5:76516487:A:T	9.38635e-19	-1.87455	-4.01506e-10	9.26384e-14	-2.1605	-4.01506e-10	8.29435e-06	-2.16051	-4.01506e-10
76516622	chr5:76516622:G:A	3.49187e-18	-4.25965e-10	-0.560784	4.59175e-13	-4.25965e-10	-0.559773	4.11848e-05	-4.25965e-10	-0.558018
76516706	chr5:76516706:A:G	1.64882e-18	-4.25965e-10	-1.31116	2.18049e-13	-4.25965e-10	-1.30449	1.93393e-05	-4.25965e-10	-1.31395
76516727	chr5:76516727:C:T	7.58406e-19	-2.08776	-4.01506e-10	1.09569e-13	-1.99265	-4.01506e-10	9.61717e-06	-2.01254	-4.01506e-10
76516856	chr5:76516856:C:T	3.89087e-19	-1.59154	-1.16363	2.69447e-14	-2.21644	-1.17898	2.42667e-06	-2.21858	-1.17099
76517103	chr5:76517103:T:G	1.57989e-18	-4.25965e-10	-1.35387	2.07795e-13	-4.25965e-10	-1.35265	1.85824e-05	-4.25965e-10	-1.35387
76517986	chr5:76517986:T:G	1.23965e-18	-1.59639	-4.01506e-10	1.84381e-13	-1.4722	-4.01506e-10	1.85372e-05	-1.35631	-4.01506e-10
76518051	chr5:76518051:G:A	2.03578e-18	-4.25965e-10	-1.10034	2.69078e-13	-4.25965e-10	-1.0942	2.40814e-05	-4.25965e-10	-1.09465
76518070	chr5:76518070:T:C	8.77882e-19	-0.616149	-1.32532	2.77997e-14	-2.02785	-1.33633	2.93802e-06	-1.86704	-1.33132
76518213	chr5:76518213:C:T	7.56827e-19	-0.695002	-1.39484	2.56612e-14	-2.04362	-1.4006	2.68112e-06	-1.89289	-1.39696
76518424	chr5:76518424:G:A	2.89104e-19	-1.88296	-1.16923	3.65343e-14	-1.93464	-1.15632	3.07248e-06	-1.99387	-1.15974
76518430	chr5:76518430:C:T	1.49771e-18	-4.25965e-10	-1.40729	1.97159e-13	-4.25965e-10	-1.40519	1.75931e-05	-4.25965e-10	-1.40858
76518613	chr5:76518613:G:A	1.55911e-18	-4.25965e-10	-1.36711	2.05012e-13	-4.25965e-10	-1.36613	1.83389e-05	-4.25965e-10	-1.36706
76518629	chr5:76518629:G:A	1.54086e-18	-4.25965e-10	-1.37888	2.02587e-13	-4.25965e-10	-1.37803	1.81242e-05	-4.25965e-10	-1.37884
76519003	chr5:76519003:T:G	1.93727e-18	-4.25965e-10	-1.14994	2.51856e-13	-4.25965e-10	-1.16035	2.27981e-05	-4.25965e-10	-1.14941
76519049	chr5:76519049:T:G	2.40855e-19	-1.95456	-1.28022	5.50669e-14	-1.38593	-1.29473	4.24117e-06	-1.55259	-1.27866
76519247	chr5:76519247:C:T	2.96445e-18	-4.25965e-10	-0.724532	3.90297e-13	-4.25965e-10	-0.722295	3.48692e-05	-4.25965e-10	-0.724483
76519251	chr5:76519251:G:A	2.21471e-18	-4.25965e-10	-1.0161	2.92608e-13	-4.25965e-10	-1.01037	2.62146e-05	-4.25965e-10	-1.00977
76519346	chr5:76519346:G:A	1.80655e-18	-4.25965e-10	-1.21981	2.37519e-13	-4.25965e-10	-1.21896	2.12652e-05	-4.25965e-10	-1.21901
76519379	chr5:76519379:A:G	1.50066e-18	-0.598574	-0.806745	1.07846e-13	-1.19141	-0.817091	1.13025e-05	-1.04388	-0.807178
76520035	chr5:76520035:A:G	1.82599e-18	-4.25965e-10	-1.2091	2.45143e-13	-4.25965e-10	-1.18736	2.14868e-05	-4.25965e-10	-1.20865
76520046	chr5:76520046:A:G	7.90379e-19	-2.04647	-4.01506e-10	9.56318e-14	-2.1287	-4.01506e-10	8.47624e-06	-2.13882	-4.01506e-10
76520090	chr5:76520090:A:G	1.58098e-18	-4.25965e-10	-1.35318	2.08771e-13	-4.25965e-10	-1.34797	1.85565e-05	-4.25965e-10	-1.35527
76520155	chr5:76520155:A:G	1.57814e-18	-4.25965e-10	-1.35497	2.07298e-13	-4.25965e-10	-1.35504	1.85377e-05	-4.25965e-10	-1.35628
76520209	chr5:76520209:G:C	1.50432e-18	-4.25965e-10	-1.40288	1.9757e-13	-4.25965e-10	-1.40311	1.76937e-05	-4.25965e-10	-1.40288
76520457	chr5:76520457:C:T	8.5909e-19	-0.579879	-1.38322	2.69879e-14	-2.0033	-1.39052	2.85754e-06	-1.84042	-1.38571
76520522	chr5:76520522:T:C	1.53976e-18	-4.25965e-10	-1.3796	2.02267e-13	-4.25965e-10	-1.37962	1.81116e-05	-4.25965e-10	-1.37954
76520818	chr5:76520818:C:T	2.20715e-19	-1.95387	-1.36823	2.83961e-14	-1.98061	-1.36234	2.39506e-06	-2.0391	-1.36358
76520824	chr5:76520824:C:T	3.43749e-18	0.290428	-0.866907	2.59618e-13	-0.253353	-0.87664	2.40722e-05	-0.227926	-0.867104
76520868	chr5:76520868:C:T	4.09432e-19	-2.03176	-0.672443	4.65625e-14	-2.12988	-0.718529	4.4664e-06	-2.12304	-0.656465
76520909	chr5:76520909:A:G	1.56102e-18	-4.25965e-10	-1.36589	2.05171e-13	-4.25965e-10	-1.36536	1.8361e-05	-4.25965e-10	-1.36586
76521442	chr5:76521442:G:A	1.68857e-18	-4.25965e-10	-1.28734	2.22405e-13	-4.25965e-10	-1.28471	1.99026e-05	-4.25965e-10	-1.28524
76521671	chr5:76521671:G:A	1.5867e-18	-4.25965e-10	-1.34956	2.08557e-13	-4.25965e-10	-1.34899	1.86616e-05	-4.25965e-10	-1.34962
76521672	chr5:76521672:T:G	1.59516e-18	-4.25965e-10	-1.34425	2.09624e-13	-4.25965e-10	-1.34389	1.87623e-05	-4.25965e-10	-1.34424
76522048	chr5:76522048:A:G	6.79504e-19	-2.19761	-4.01506e-10	8.88624e-14	-2.20211	-4.01506e-10	7.98742e-06	-2.19822	-4.01506e-10
76522292	chr5:76522292:C:T	8.2724e-19	-0.602404	-1.39848	2.64122e-14	-2.01175	-1.40362	2.77942e-06	-1.85354	-1.4003
76522434	chr5:76522434:C:T	1.52642e-18	-4.25965e-10	-1.3883	2.00884e-13	-4.25965e-10	-1.38648	1.79257e-05	-4.25965e-10	-1.38985
76522539	chr5:76522539:G:A	1.63828e-18	-4.25965e-10	-1.31758	2.15078e-13	-4.25965e-10	-1.3182	1.92383e-05	-4.25965e-10	-1.31918
76522798	chr5:76522798:A:C	2.86896e-18	-4.25965e-10	-0.757273	3.76959e-13	-4.25965e-10	-0.757068	3.35955e-05	-4.25965e-10	-0.761694
76522959	chr5:76522959:C:T	3.63734e-18	0.258795	-0.778765	2.77961e-13	-0.273566	-0.788156	2.56108e-05	-0.253792	-0.779283
76522985	chr5:76522985:A:G	1.48357e-18	-4.25965e-10	-1.41677	1.94974e-13	-4.25965e-10	-1.41634	1.74477e-05	-4.25965e-10	-1.41688
76523385	chr5:76523385:C:G	1.48918e-18	-4.25965e-10	-1.413	1.95986e-13	-4.25965e-10	-1.41116	1.75085e-05	-4.25965e-10	-1.4134
76523511	chr5:76523511:G:A	9.07366e-19	-0.957002	-0.95143	4.14292e-14	-1.99964	-0.965576	3.97046e-06	-1.9501	-0.9471
76523603	chr5:76523603:A:G	1.89761e-18	-4.25965e-10	-1.17063	2.56592e-13	-4.25965e-10	-1.14172	2.22934e-05	-4.25965e-10	-1.1718
76523641	chr5:76523641:A:G	1.49576e-18	-4.25965e-10	-1.40859	1.96519e-13	-4.25965e-10	-1.40844	1.75954e-05	-4.25965e-10	-1.40845
76524550	chr5:76524550:A:G	1.58202e-18	-4.25965e-10	-1.35252	2.08864e-13	-4.25965e-10	-1.34752	1.85684e-05	-4.25965e-10	-1.35463
76524632	chr5:76524632:G:C	1.58299e-18	-4.25965e-10	-1.35191	2.09002e-13	-4.25965e-10	-1.34686	1.85796e-05	-4.25965e-10	-1.35402
76524828	chr5:76524828:G:A	3.34413e-19	-1.81989	-1.08671	4.27549e-14	-1.86086	-1.07286	3.54536e-06	-1.9358	-1.07465
76525173	chr5:76525173:G:A	5.03675e-19	-1.11329	-1.38376	2.27824e-14	-2.16692	-1.3963	2.27049e-06	-2.06677	-1.38933
76525310	chr5:76525310:A:G	1.48328e-18	-4.25965e-10	-1.41697	1.94814e-13	-4.25965e-10	-1.41716	1.74469e-05	-4.25965e-10	-1.41693
76525903	chr5:76525903:A:G	1.59906e-18	-0.174271	-1.16754	4.1299e-14	-1.78767	-1.18069	4.2399e-06	-1.66638	-1.16517
76525905	chr5:76525905:G:T	2.64209e-18	-0.0115086	-0.828145	2.1022e-13	-0.508756	-0.832294	1.93517e-05	-0.484852	-0.828456
76525992	chr5:76525992:T:C	2.27738e-18	-4.25965e-10	-0.988196	3.06477e-13	-4.25965e-10	-0.964059	2.67269e-05	-4.25965e-10	-0.990416
76526649	chr5:76526649:C:T	1.48436e-18	-4.25965e-10	-1.41624	1.94822e-13	-4.25965e-10	-1.41712	1.74617e-05	-4.25965e-10	-1.41608
76527001	chr5:76527001:A:G	1.65801e-18	-4.25965e-10	-1.3056	2.18353e-13	-4.25965e-10	-1.30309	1.94983e-05	-4.25965e-10	-1.30576
76527382	chr5:76527382:G:A	2.15421e-18	-4.25965e-10	-1.0438	2.7727e-13	-4.25965e-10	-1.06421	2.52708e-05	-4.25965e-10	-1.04644
76528140	chr5:76528140:C:T	5.53563e-17	1.11789	1.08467	7.95845e-13	-1.09034	1.08054	8.69735e-05	-0.899358	1.08887
76528729	chr5:76528729:C:T	2.43519e-18	-4.25965e-10	-0.921197	3.32306e-13	-4.25965e-10	-0.883146	2.85929e-05	-4.25965e-10	-0.92293
76529218	chr5:76529218:AATGATGTACAT:A	2.13999e-18	-4.25965e-10	-1.05042	2.84e-13	-4.25965e-10	-1.04023	2.51479e-05	-4.25965e-10	-1.05131
76529534	chr5:76529534:G:A	1.56468e-18	-4.25965e-10	-1.36354	2.08031e-13	-4.25965e-10	-1.35152	1.83928e-05	-4.25965e-10	-1.36413
76529735	chr5:76529735:T:C	2.52808e-18	-4.25965e-10	-0.883762	3.25133e-13	-4.25965e-10	-0.904969	2.96881e-05	-4.25965e-10	-0.885342
76529742	chr5:76529742:A:G	2.46e-17	0.826644	0.564879	4.08988e-13	-1.24521	0.569689	4.3099e-05	-1.08242	0.569832
76529861	chr5:76529861:G:A	2.50927e-18	-4.25965e-10	-0.891232	3.27335e-13	-4.25965e-10	-0.898219	2.94941e-05	-4.25965e-10	-0.891898
76530329	chr5:76530329:C:T	9.94272e-19	-0.489002	-1.32796	3.73004e-14	-1.73077	-1.33943	4.19583e-06	-1.51576	-1.32623
76530398	chr5:76530398:G:A	1.64606e-18	-4.25965e-10	-1.31284	2.16204e-13	-4.25965e-10	-1.31298	1.93767e-05	-4.25965e-10	-1.31201
76530509	chr5:76530509:T:C	1.69303e-18	-4.25965e-10	-1.2847	2.2279e-13	-4.25965e-10	-1.28298	1.98608e-05	-4.25965e-10	-1.28734
76530581	chr5:76530581:T:G	3.319e-18	-4.25965e-10	-0.611559	4.22848e-13	-4.25965e-10	-0.642191	3.89489e-05	-4.25965e-10	-0.613836
76531534	chr5:76531534:G:A	2.05867e-18	-4.25965e-10	-1.08916	2.78657e-13	-4.25965e-10	-1.05922	2.41827e-05	-4.25965e-10	-1.09045
76531646	chr5:76531646:G:A	1.39284e-18	-0.223784	-1.2561	3.97825e-14	-1.7457	-1.26007	4.003e-06	-1.63623	-1.25282
76531683	chr5:76531683:T:G	2.21215e-18	0.357666	-1.37492	5.98847e-14	-1.21356	-1.38322	7.24347e-06	-0.922272	-1.37371
76531851	chr5:76531851:C:A	6.67464e-18	0.916185	-0.829093	1.15228e-13	-1.10982	-0.832477	1.2134e-05	-0.955492	-0.824583
76532223	chr5:76532223:G:A	7.42211e-19	-2.10934	-4.01506e-10	9.46941e-14	-2.13855	-4.01506e-10	8.3124e-06	-2.15834	-4.01506e-10
76532792	chr5:76532792:A:C	1.96216e-19	-2.14325	-1.29651	2.55804e-14	-2.1559	-1.29148	2.4407e-06	-2.08794	-1.29586
76533034	chr5:76533034:G:C	7.70133e-19	-0.665034	-1.40738	3.81787e-14	-1.63907	-1.40785	3.92742e-06	-1.50181	-1.4063
76533539	chr5:76533539:TA:T	9.69896e-19	-1.23428	-0.60751	5.12687e-14	-2.12408	-0.628045	4.70053e-06	-2.096	-0.632413
76533740	chr5:76533740:G:A	1.06091e-18	-1.18414	-0.567956	5.34762e-14	-2.12067	-0.589294	4.90707e-06	-2.09208	-0.593334
76533844	chr5:76533844:A:G	6.95028e-19	-1.33911	-0.835917	3.99696e-14	-2.15038	-0.850709	3.63623e-06	-2.12886	-0.856283
76533880	chr5:76533880:A:G	1.49681e-18	-4.25965e-10	-1.40789	1.96368e-13	-4.25965e-10	-1.40921	1.76057e-05	-4.25965e-10	-1.40786
76533901	chr5:76533901:C:T	1.48311e-18	-4.25965e-10	-1.41708	1.94812e-13	-4.25965e-10	-1.41717	1.74441e-05	-4.25965e-10	-1.41708
76533934	chr5:76533934:C:T	1.37383e-18	-1.82608	0.332461	1.2318e-13	-2.17611	0.300553	1.15309e-05	-2.16007	0.329014
76533960	chr5:76533960:G:A	1.69502e-18	-4.25965e-10	-1.28353	2.23039e-13	-4.25965e-10	-1.28186	1.99107e-05	-4.25965e-10	-1.28483
76534384	chr5:76534384:A:G	5.67107e-18	-0.0758442	-4.01506e-10	5.86982e-13	-0.31421	-4.01506e-10	5.21334e-05	-0.322281	-4.01506e-10
76534732	chr5:76534732:T:C	1.55408e-18	-4.25965e-10	-1.37034	2.02526e-13	-4.25965e-10	-1.37833	1.82724e-05	-4.25965e-10	-1.37069
76534860	chr5:76534860:C:A	1.48965e-18	-4.25965e-10	-1.41268	1.95814e-13	-4.25965e-10	-1.41204	1.75216e-05	-4.25965e-10	-1.41265
76534915	chr5:76534915:G:T	1.48314e-18	-4.25965e-10	-1.41706	1.94816e-13	-4.25965e-10	-1.41715	1.74444e-05	-4.25965e-10	-1.41707
76535042	chr5:76535042:A:G	5.82534e-19	-1.35676	-0.994834	3.44194e-14	-2.14304	-1.00754	3.10547e-06	-2.1306	-1.01232
76535212	chr5:76535212:T:C	5.26615e-19	-1.41465	-1.03786	3.26231e-14	-2.15472	-1.04946	2.93455e-06	-2.14517	-1.05436
76535308	chr5:76535308:A:T	5.23788e-18	-4.25965e-10	-0.155306	6.91834e-13	-4.25965e-10	-0.149858	6.22571e-05	-4.25965e-10	-0.144814
76535327	chr5:76535327:A:G	4.25399e-18	-4.25965e-10	-0.363364	5.5454e-13	-4.25965e-10	-0.371065	5.02088e-05	-4.25965e-10	-0.359896
76535969	chr5:76535969:TAGG:T	2.11376e-18	-4.25965e-10	-1.06276	2.76191e-13	-4.25965e-10	-1.06811	2.48061e-05	-4.25965e-10	-1.065
76536629	chr5:76536629:C:A	9.75174e-18	-4.25965e-10	0.466223	1.32052e-12	-4.25965e-10	0.496574	0.000114794	-4.25965e-10	0.467051
76536914	chr5:76536914:A:G	2.55366e-18	-4.25965e-10	-0.873694	3.38253e-13	-4.25965e-10	-0.865408	2.99047e-05	-4.25965e-10	-0.87807
76537591	chr5:76537591:A:G	5.0142e-19	-1.7586	-0.742937	4.11926e-14	-2.21615	-0.754796	3.65322e-06	-2.21379	-0.766691
76538241	chr5:76538241:A:C	2.28415e-18	-4.25965e-10	-0.98523	3.08926e-13	-4.25965e-10	-0.956102	2.6915e-05	-4.25965e-10	-0.983402
76538289	chr5:76538289:G:A	1.63774e-18	-4.25965e-10	-1.3179	2.13392e-13	-4.25965e-10	-1.32607	1.92781e-05	-4.25965e-10	-1.31712
76538448	chr5:76538448:A:G	6.17148e-18	-4.25965e-10	0.00871592	8.14138e-13	-4.25965e-10	0.0129262	7.33954e-05	-4.25965e-10	0.0197744
76538521	chr5:76538521:G:A	7.02298e-19	-2.16462	-4.01506e-10	8.9883e-14	-2.19069	-4.01506e-10	7.94847e-06	-2.20311	-4.01506e-10
76538623	chr5:76538623:T:C	1.15885e-15	6.10165	-0.857694	1.2182e-13	-0.995655	-0.891003	1.85289e-05	-0.509122	-0.847636
76538981	chr5:76538981:ACT:A	8.58652e-19	-1.96361	-4.01506e-10	1.06996e-13	-2.01641	-4.01506e-10	9.49541e-06	-2.02528	-4.01506e-10
76539017	chr5:76539017:C:T	4.51403e-16	-4.25965e-10	4.30114	5.18868e-11	-4.25965e-10	4.16762	0.00920722	-4.25965e-10	4.85166
76539335	chr5:76539335:C:T	1.70502e-18	-4.25965e-10	-1.27764	2.2476e-13	-4.25965e-10	-1.27417	2.00797e-05	-4.25965e-10	-1.27638
76539518	chr5:76539518:C:T	4.87624e-16	-4.25965e-10	4.37832	5.59706e-11	-4.25965e-10	4.24338	0.00999002	-4.25965e-10	4.93325
76539730	chr5:76539730:T:C	2.54964e-18	-4.25965e-10	-0.875269	3.37389e-13	-4.25965e-10	-0.867968	2.98504e-05	-4.25965e-10	-0.87989
76539769	chr5:76539769:G:A	4.84613e-16	-4.25965e-10	4.37213	5.56271e-11	-4.25965e-10	4.23722	0.00992542	-4.25965e-10	4.92677
76540095	chr5:76540095:T:G	1.50255e-18	-4.25965e-10	-1.40406	1.97139e-13	-4.25965e-10	-1.40529	1.76713e-05	-4.25965e-10	-1.40414
76540207	chr5:76540207:A:G	1.4612e-15	5.85646	-0.380672	1.85544e-13	-1.04351	-0.422405	2.75926e-05	-0.589897	-0.368643
76540325	chr5:76540325:A:T	1.48399e-18	-4.25965e-10	-1.41649	1.94839e-13	-4.25965e-10	-1.41703	1.74529e-05	-4.25965e-10	-1.41658
76540543	chr5:76540543:C:T	5.09715e-16	-4.25965e-10	4.42263	5.84759e-11	-4.25965e-10	4.28717	0.010464	-4.25965e-10	4.97961
76540699	chr5:76540699:A:G	4.43044e-19	-1.43683	-1.18848	2.79857e-14	-2.16465	-1.19286	2.53912e-06	-2.14156	-1.20271
76540730	chr5:76540730:G:A	8.05549e-19	-0.652711	-1.37474	3.03764e-14	-1.90319	-1.37235	3.07702e-06	-1.76993	-1.3822
76540922	chr5:76540922:T:C	1.35126e-17	-4.25965e-10	0.792402	1.78925e-12	-4.25965e-10	0.80035	0.000160928	-4.25965e-10	0.80487
76541067	chr5:76541067:A:G	1.74169e-18	-4.25965e-10	-1.25637	2.27054e-13	-4.25965e-10	-1.26402	2.05054e-05	-4.25965e-10	-1.2554
76541206	chr5:76541206:CT:C	1.51895e-18	-4.25965e-10	-1.3932	2.00541e-13	-4.25965e-10	-1.38819	1.78873e-05	-4.25965e-10	-1.392
76541373	chr5:76541373:G:A	1.6613e-18	-4.25965e-10	-1.30362	2.1991e-13	-4.25965e-10	-1.29599	1.95588e-05	-4.25965e-10	-1.30266
76541448	chr5:76541448:G:A	1.55558e-18	-4.25965e-10	-1.36938	2.03341e-13	-4.25965e-10	-1.37432	1.83074e-05	-4.25965e-10	-1.36878
76541472	chr5:76541472:T:A	1.14448e-18	-0.355793	-1.32048	3.54147e-14	-1.80632	-1.31575	3.75265e-06	-1.6216	-1.33202
76541851	chr5:76541851:C:T	1.49136e-18	-4.25965e-10	-1.41153	1.96189e-13	-4.25965e-10	-1.41013	1.75405e-05	-4.25965e-10	-1.41157
76541908	chr5:76541908:T:A	1.53705e-18	-4.25965e-10	-1.38136	2.01188e-13	-4.25965e-10	-1.38496	1.80873e-05	-4.25965e-10	-1.38088
76542009	chr5:76542009:C:T	3.36574e-19	-1.88216	-1.018	3.13076e-14	-2.21985	-1.02549	2.76739e-06	-2.22166	-1.03652
76542164	chr5:76542164:T:C	1.4843e-18	-4.25965e-10	-1.41628	1.94855e-13	-4.25965e-10	-1.41695	1.74571e-05	-4.25965e-10	-1.41634
76542736	chr5:76542736:C:T	1.83138e-18	-4.25965e-10	-1.20615	2.40371e-13	-4.25965e-10	-1.20702	2.15145e-05	-4.25965e-10	-1.20736
76543299	chr5:76543299:A:G	6.58236e-19	-1.32679	-0.902622	3.91223e-14	-2.12159	-0.90092	3.48617e-06	-2.10408	-0.9232
76543340	chr5:76543340:C:T	9.27673e-19	-0.759138	-1.12716	3.6163e-14	-1.97592	-1.12525	3.64866e-06	-1.83647	-1.14526
76543760	chr5:76543760:C:T	1.61238e-18	-4.25965e-10	-1.33351	2.13528e-13	-4.25965e-10	-1.32544	1.89907e-05	-4.25965e-10	-1.33214
76543807	chr5:76543807:C:T	2.27784e-18	-4.25965e-10	-0.987993	2.97395e-13	-4.25965e-10	-0.994144	2.67944e-05	-4.25965e-10	-0.987895
76543837	chr5:76543837:G:A	1.49741e-18	-4.25965e-10	-1.40749	1.97378e-13	-4.25965e-10	-1.40408	1.7621e-05	-4.25965e-10	-1.407
76543847	chr5:76543847:G:A	2.46258e-18	-4.25965e-10	-0.910013	3.22978e-13	-4.25965e-10	-0.911619	2.88766e-05	-4.25965e-10	-0.913055
76544214	chr5:76544214:T:C	8.47104e-15	8.26662	-1.03344	2.41034e-13	-0.153227	-1.05104	4.20944e-05	0.489697	-1.02587
76544302	chr5:76544302:C:T	1.55717e-18	-4.25965e-10	-1.36835	2.04958e-13	-4.25965e-10	-1.3664	1.83447e-05	-4.25965e-10	-1.36675
76544400	chr5:76544400:C:T	8.01196e-19	-0.780263	-1.25261	3.15052e-14	-1.98427	-1.25478	3.22732e-06	-1.83654	-1.26789
76544459	chr5:76544459:A:G	1.57244e-18	-4.25965e-10	-1.3586	2.06983e-13	-4.25965e-10	-1.35657	1.85276e-05	-4.25965e-10	-1.35683
76544609	chr5:76544609:A:G	1.48971e-18	-4.25965e-10	-1.41264	1.95571e-13	-4.25965e-10	-1.41328	1.75218e-05	-4.25965e-10	-1.41264
76544757	chr5:76544757:T:C	8.34017e-18	-4.25965e-10	0.309861	1.07173e-12	-4.25965e-10	0.287828	9.85521e-05	-4.25965e-10	0.314498
76544851	chr5:76544851:C:T	2.69934e-15	6.58967	-0.500129	2.16123e-13	-0.793997	-0.519359	3.37168e-05	-0.270271	-0.487819
76545035	chr5:76545035:A:G	2.37835e-15	6.51775	-0.554814	1.98983e-13	-0.822914	-0.573068	3.08815e-05	-0.303101	-0.54283
76545255	chr5:76545255:G:T	1.73269e-18	-1.26154	-4.01506e-10	2.55937e-13	-1.14427	-4.01506e-10	2.26333e-05	-1.15667	-4.01506e-10
76545328	chr5:76545328:C:A	2.07893e-18	-4.25965e-10	-1.07937	2.74625e-13	-4.25965e-10	-1.0738	2.57195e-05	-4.25965e-10	-1.02884
76545362	chr5:76545362:A:G	5.86409e-19	-1.52501	-0.819955	3.94257e-14	-2.18171	-0.833073	3.53881e-06	-2.16938	-0.842913
76545901	chr5:76545901:C:G	7.77231e-18	-4.25965e-10	0.239345	9.70976e-13	-4.25965e-10	0.189098	9.31135e-05	-4.25965e-10	0.257732
76545955	chr5:76545955:A:T	2.21762e-18	-4.25965e-10	-1.01479	2.93013e-13	-4.25965e-10	-1.00899	2.60981e-05	-4.25965e-10	-1.01423
76546063	chr5:76546063:T:C	7.33772e-19	-1.40787	-0.712912	4.50967e-14	-2.14949	-0.730902	4.06969e-06	-2.13457	-0.737948
76546223	chr5:76546223:G:T	9.52843e-19	-1.85953	-4.01506e-10	1.26447e-13	-1.84938	-4.01506e-10	1.40985e-05	-1.63002	-4.01506e-10
76546456	chr5:76546456:A:C	6.84453e-19	-1.40875	-0.781611	4.21419e-14	-2.15017	-0.797992	3.80136e-06	-2.13532	-0.805411
76546476	chr5:76546476:T:A	1.58563e-18	-4.25965e-10	-1.35024	2.09368e-13	-4.25965e-10	-1.34511	1.8678e-05	-4.25965e-10	-1.34874
76546510	chr5:76546510:C:T	6.96494e-19	-1.47405	-0.698873	4.44023e-14	-2.17261	-0.723302	4.03211e-06	-2.15802	-0.723775
76546669	chr5:76546669:G:A	7.5968e-15	8.50254	-1.37828	1.86288e-13	-0.0785726	-1.38334	3.2546e-05	0.582683	-1.37611
76546838	chr5:76546838:T:C	1.79491e-18	-4.25965e-10	-1.22627	2.3347e-13	-4.25965e-10	-1.23615	2.10763e-05	-4.25965e-10	-1.22794
76546903	chr5:76546903:C:T	2.5316e-18	-4.25965e-10	-0.882373	3.32333e-13	-4.25965e-10	-0.883065	2.99741e-05	-4.25965e-10	-0.875754
76547100	chr5:76547100:T:C	1.68495e-18	-4.25965e-10	-1.28948	2.19644e-13	-4.25965e-10	-1.2972	1.9791e-05	-4.25965e-10	-1.29086
76547146	chr5:76547146:A:G	3.40863e-18	-4.25965e-10	-0.584911	4.45815e-13	-4.25965e-10	-0.589299	4.01853e-05	-4.25965e-10	-0.582586
76547618	chr5:76547618:T:TA	1.68761e-18	-4.25965e-10	-1.28791	2.19804e-13	-4.25965e-10	-1.29647	1.98223e-05	-4.25965e-10	-1.28928
76547752	chr5:76547752:G:A	4.04934e-18	-4.25965e-10	-0.412667	5.18308e-13	-4.25965e-10	-0.438633	4.7845e-05	-4.25965e-10	-0.408121
76547916	chr5:76547916:A:G	1.53329e-18	-4.25965e-10	-1.38381	2.01701e-13	-4.25965e-10	-1.38242	1.8033e-05	-4.25965e-10	-1.38388
76547973	chr5:76547973:T:C	2.78257e-18	-4.25965e-10	-0.787848	3.62844e-13	-4.25965e-10	-0.79523	3.29725e-05	-4.25965e-10	-0.780413
76548658	chr5:76548658:A:G	1.62508e-18	-4.25965e-10	-1.32566	2.12023e-13	-4.25965e-10	-1.33251	1.90918e-05	-4.25965e-10	-1.32683
76548720	chr5:76548720:A:G	1.54238e-18	-4.25965e-10	-1.37789	2.02126e-13	-4.25965e-10	-1.38031	1.81578e-05	-4.25965e-10	-1.37698
76548774	chr5:76548774:GC:G	1.48645e-18	-4.25965e-10	-1.41483	1.9505e-13	-4.25965e-10	-1.41595	1.74828e-05	-4.25965e-10	-1.41487
76548861	chr5:76548861:C:T	1.6676e-18	-4.25965e-10	-1.29983	2.17359e-13	-4.25965e-10	-1.30765	1.9588e-05	-4.25965e-10	-1.30117
76549015	chr5:76549015:T:C	2.40895e-18	-4.25965e-10	-0.93203	3.15544e-13	-4.25965e-10	-0.934906	2.855e-05	-4.25965e-10	-0.924431
76549025	chr5:76549025:C:CAAAT	1.62613e-18	-4.25965e-10	-1.32502	2.12153e-13	-4.25965e-10	-1.33189	1.91041e-05	-4.25965e-10	-1.32618
76549236	chr5:76549236:A:AGACTCAGAT	2.51874e-18	-4.25965e-10	-0.887465	3.28696e-13	-4.25965e-10	-0.894069	2.98296e-05	-4.25965e-10	-0.880587
76549302	chr5:76549302:T:C	9.20684e-18	-4.25965e-10	0.408725	1.1843e-12	-4.25965e-10	0.387701	0.000109281	-4.25965e-10	0.417836
76549383	chr5:76549383:A:G	2.49246e-14	8.97545	-0.663067	4.76757e-13	0.163603	-0.6858	8.5608e-05	0.827778	-0.654087
76549654	chr5:76549654:G:A	1.5106e-18	-4.25965e-10	-1.39872	1.98735e-13	-4.25965e-10	-1.39723	1.77668e-05	-4.25965e-10	-1.39875
76549684	chr5:76549684:C:T	1.54255e-18	-4.25965e-10	-1.37779	2.0306e-13	-4.25965e-10	-1.3757	1.81431e-05	-4.25965e-10	-1.3778
76550080	chr5:76550080:G:C	1.48301e-18	-4.25965e-10	-1.41715	1.94811e-13	-4.25965e-10	-1.41717	1.74443e-05	-4.25965e-10	-1.41707
76550499	chr5:76550499:T:G	1.49366e-18	-4.25965e-10	-1.40999	1.95846e-13	-4.25965e-10	-1.41187	1.75822e-05	-4.25965e-10	-1.4092
76551313	chr5:76551313:T:C	3.84427e-19	-1.6418	-1.12542	2.88463e-14	-2.19485	-1.13237	2.58008e-06	-2.18767	-1.1406
76551345	chr5:76551345:G:A	1.55266e-18	-4.25965e-10	-1.37125	2.05589e-13	-4.25965e-10	-1.36333	1.82392e-05	-4.25965e-10	-1.37252
76551373	chr5:76551373:GGGCGGCCGGGCAGAGGGGCTCCTCACATCCCAGATGATGGGCGGCCAGGCAGAGACACTCCTCACTTCCCAGACAGGGT:G	1.49539e-18	-4.25965e-10	-1.40884	1.96788e-13	-4.25965e-10	-1.40708	1.75832e-05	-4.25965e-10	-1.40914
76551382	chr5:76551382:G:A	3.66709e-16	-4.25965e-10	4.09335	4.24469e-11	-4.25965e-10	3.9668	0.00733789	-4.25965e-10	4.62472
76551434	chr5:76551434:C:T	3.07977e-18	-4.25965e-10	-0.686367	3.87259e-13	-4.25965e-10	-0.730109	3.64084e-05	-4.25965e-10	-0.681288
76551512	chr5:76551512:G:GCC	2.0089e-14	8.96268	-0.865969	3.61601e-13	0.0865816	-0.885243	6.70315e-05	0.786127	-0.857052
76551541	chr5:76551541:T:C	1.57525e-18	-4.25965e-10	-1.35681	2.08021e-13	-4.25965e-10	-1.35156	1.85546e-05	-4.25965e-10	-1.35537
76551590	chr5:76551590:C:T	1.54797e-18	-4.25965e-10	-1.37428	2.02976e-13	-4.25965e-10	-1.37611	1.82021e-05	-4.25965e-10	-1.37455
76551726	chr5:76551726:T:C	6.9542e-19	-1.56212	-0.612338	4.85798e-14	-2.18024	-0.625752	4.3198e-06	-2.17356	-0.639316
76552093	chr5:76552093:G:A	4.50982e-18	-4.25965e-10	-0.304965	6.06087e-13	-4.25965e-10	-0.28218	5.28699e-05	-4.25965e-10	-0.308254
76552251	chr5:76552251:C:A	1.81455e-18	-4.25965e-10	-1.21538	2.37435e-13	-4.25965e-10	-1.21931	2.14235e-05	-4.25965e-10	-1.2116
76552568	chr5:76552568:T:C	3.26066e-19	-1.58738	-1.3445	2.67933e-14	-2.05133	-1.34972	2.5337e-06	-2.00262	-1.34379
76552902	chr5:76552902:A:T	2.02118e-18	-4.25965e-10	-1.10754	2.60638e-13	-4.25965e-10	-1.12607	2.38187e-05	-4.25965e-10	-1.10562
76553035	chr5:76553035:A:G	8.88448e-19	-0.646677	-1.28282	2.8749e-14	-2.05081	-1.27979	2.64518e-06	-2.00971	-1.29364
76553259	chr5:76553259:T:G	9.12171e-19	-0.65194	-1.25121	2.96558e-14	-2.05182	-1.24773	2.72217e-06	-2.01144	-1.26321
76553326	chr5:76553326:T:A	1.86893e-19	-2.21951	-1.26893	2.86798e-14	-2.06631	-1.2667	2.2957e-06	-2.18036	-1.26469
76553485	chr5:76553485:A:T	1.55468e-18	-4.25965e-10	-1.36996	2.02703e-13	-4.25965e-10	-1.37746	1.82816e-05	-4.25965e-10	-1.37019
76553742	chr5:76553742:A:T	7.1234e-19	-1.37974	-0.770686	4.40874e-14	-2.12519	-0.777843	3.92549e-06	-2.11471	-0.793885
76554000	chr5:76554000:A:G	2.14954e-18	-4.25965e-10	-1.04597	2.78649e-13	-4.25965e-10	-1.05925	2.53623e-05	-4.25965e-10	-1.04282
76554412	chr5:76554412:T:C	1.51889e-18	-4.25965e-10	-1.39325	2.00319e-13	-4.25965e-10	-1.38929	1.78891e-05	-4.25965e-10	-1.39189
76554476	chr5:76554476:A:G	1.49062e-18	-4.25965e-10	-1.41203	1.95551e-13	-4.25965e-10	-1.41338	1.7531e-05	-4.25965e-10	-1.41212
76554536	chr5:76554536:A:C	3.28578e-14	9.49726	-0.908538	4.61554e-13	0.371695	-0.926299	8.65017e-05	1.08389	-0.899816
76554614	chr5:76554614:G:T	1.68673e-17	-4.25965e-10	1.01415	2.1938e-12	-4.25965e-10	1.00418	0.000200081	-4.25965e-10	1.02263
76555129	chr5:76555129:G:A	1.51755e-18	-4.25965e-10	-1.39412	1.99903e-13	-4.25965e-10	-1.39137	1.78636e-05	-4.25965e-10	-1.39332
76555187	chr5:76555187:G:A	2.76882e-18	-4.25965e-10	-0.792802	3.63837e-13	-4.25965e-10	-0.792498	3.28035e-05	-4.25965e-10	-0.785552
76555801	chr5:76555801:A:G	1.48456e-18	-4.25965e-10	-1.41611	1.94896e-13	-4.25965e-10	-1.41674	1.74615e-05	-4.25965e-10	-1.41609
76555965	chr5:76555965:A:C	8.16068e-14	10.3909	-0.892419	7.41108e-13	0.815351	-0.896408	0.000146295	1.59512	-0.885582
76556243	chr5:76556243:G:C	1.49235e-18	-4.25965e-10	-1.41087	1.96355e-13	-4.25965e-10	-1.40928	1.75513e-05	-4.25965e-10	-1.41096
76556285	chr5:76556285:G:A	7.06553e-19	-1.00741	-1.15117	3.81548e-14	-1.90023	-1.14733	3.86305e-06	-1.77615	-1.14848
76556307	chr5:76556307:G:C	1.55372e-18	-4.25965e-10	-1.37057	2.04537e-13	-4.25965e-10	-1.36846	1.82585e-05	-4.25965e-10	-1.37146
76556502	chr5:76556502:C:T	2.25616e-18	-4.25965e-10	-0.997559	2.95743e-13	-4.25965e-10	-0.999711	2.64663e-05	-4.25965e-10	-1.00021
76556659	chr5:76556659:G:A	1.59697e-18	-4.25965e-10	-1.34311	2.09711e-13	-4.25965e-10	-1.34347	1.88115e-05	-4.25965e-10	-1.34162
76557089	chr5:76557089:T:A	1.51889e-18	-4.25965e-10	-1.39325	2.00319e-13	-4.25965e-10	-1.38929	1.78891e-05	-4.25965e-10	-1.39189
76557099	chr5:76557099:C:G	2.26145e-18	-4.25965e-10	-0.995218	2.95156e-13	-4.25965e-10	-1.0017	2.66885e-05	-4.25965e-10	-0.991854
76557142	chr5:76557142:A:G	1.26535e-17	-4.25965e-10	0.726713	1.61864e-12	-4.25965e-10	0.700135	0.000150262	-4.25965e-10	0.736293
76557845	chr5:76557845:C:T	1.52658e-18	-4.25965e-10	-1.38819	2.0044e-13	-4.25965e-10	-1.38869	1.79693e-05	-4.25965e-10	-1.38742
76557908	chr5:76557908:G:A	8.82618e-14	10.4164	-0.839519	7.71957e-13	0.803429	-0.843703	0.000153277	1.58869	-0.832528
76558225	chr5:76558225:C:A	2.31161e-18	-0.667999	-0.305277	9.01422e-14	-1.87484	-0.312977	8.18971e-06	-1.83569	-0.337519
76558244	chr5:76558244:A:G	1.49225e-18	-4.25965e-10	-1.41094	1.964e-13	-4.25965e-10	-1.40905	1.75548e-05	-4.25965e-10	-1.41076
76558510	chr5:76558510:C:G	1.53659e-18	-4.25965e-10	-1.38166	2.01127e-13	-4.25965e-10	-1.38527	1.80703e-05	-4.25965e-10	-1.38182
76558528	chr5:76558528:G:A	2.16086e-18	-4.25965e-10	-1.04072	2.8336e-13	-4.25965e-10	-1.04249	2.53586e-05	-4.25965e-10	-1.04297
76558687	chr5:76558687:G:T	6.42789e-19	-1.10866	-1.1445	3.63267e-14	-1.95601	-1.14064	3.65013e-06	-1.84041	-1.14092
76558688	chr5:76558688:T:C	1.52004e-18	-4.25965e-10	-1.39249	2.00254e-13	-4.25965e-10	-1.38962	1.78938e-05	-4.25965e-10	-1.39163
76558755	chr5:76558755:T:A	2.57703e-18	-4.25965e-10	-0.864585	3.39298e-13	-4.25965e-10	-0.862324	3.052e-05	-4.25965e-10	-0.857706
76558923	chr5:76558923:C:T	1.68419e-18	-4.25965e-10	-1.28994	2.17143e-13	-4.25965e-10	-1.30865	1.98369e-05	-4.25965e-10	-1.28854
76558931	chr5:76558931:C:T	1.51044e-18	-4.25965e-10	-1.39882	1.98637e-13	-4.25965e-10	-1.39773	1.77641e-05	-4.25965e-10	-1.39891
76559034	chr5:76559034:G:A	3.50354e-18	-4.25965e-10	-0.557449	4.43563e-13	-4.25965e-10	-0.594364	4.16129e-05	-4.25965e-10	-0.547678
76559062	chr5:76559062:G:A	6.8811e-19	-2.18503	-4.01506e-10	8.84367e-14	-2.20692	-4.01506e-10	7.86648e-06	-2.21348	-4.01506e-10
76559084	chr5:76559084:T:G	1.03642e-18	-1.24169	-0.533762	5.84858e-14	-2.08791	-0.532513	5.15995e-06	-2.07132	-0.563835
76559129	chr5:76559129:C:T	2.17378e-18	-4.25965e-10	-1.03475	2.815e-13	-4.25965e-10	-1.04907	2.56598e-05	-4.25965e-10	-1.03116
76559273	chr5:76559273:G:A	2.29378e-18	-4.25965e-10	-0.981022	3.01296e-13	-4.25965e-10	-0.981111	2.71372e-05	-4.25965e-10	-0.975183
76559277	chr5:76559277:T:C	1.56558e-18	-4.25965e-10	-1.36296	2.05973e-13	-4.25965e-10	-1.36146	1.8429e-05	-4.25965e-10	-1.36216
76559278	chr5:76559278:C:T	8.49761e-19	-1.97402	-4.01506e-10	1.06577e-13	-2.02033	-4.01506e-10	9.6595e-06	-2.00814	-4.01506e-10
76559393	chr5:76559393:C:T	7.619e-19	-0.692301	-1.39086	3.48304e-14	-1.74516	-1.39355	3.72611e-06	-1.57674	-1.38399
76559405	chr5:76559405:A:G	7.70563e-19	-1.22692	-0.844937	4.31701e-14	-2.0843	-0.83976	3.81123e-06	-2.06801	-0.870122
76559434	chr5:76559434:G:A	2.87697e-14	9.33905	-0.883192	4.82393e-13	0.38299	-0.893434	8.85203e-05	1.08316	-0.87602
76559763	chr5:76559763:C:T	7.45639e-19	-2.10474	-4.01506e-10	1.10819e-13	-1.9813	-4.01506e-10	9.55041e-06	-2.0195	-4.01506e-10
76559902	chr5:76559902:G:A	1.76009e-18	-4.25965e-10	-1.24586	2.2926e-13	-4.25965e-10	-1.25435	2.06713e-05	-4.25965e-10	-1.24734
76560311	chr5:76560311:C:G	2.05123e-18	-4.25965e-10	-1.09278	2.65046e-13	-4.25965e-10	-1.1093	2.41646e-05	-4.25965e-10	-1.0912
76560367	chr5:76560367:A:T	4.43878e-14	10.0613	-1.17176	4.89977e-13	0.673515	-1.16836	9.40628e-05	1.43549	-1.16761
76560411	chr5:76560411:C:T	3.42526e-14	9.89838	-1.26809	4.13581e-13	0.601239	-1.26559	7.79705e-05	1.34502	-1.26478
76560529	chr5:76560529:C:T	3.43501e-14	9.54145	-0.908307	5.10984e-13	0.456316	-0.909182	9.66201e-05	1.19566	-0.900955
76560630	chr5:76560630:T:G	5.87962e-19	-1.38391	-0.958404	3.62951e-14	-2.13744	-0.960078	3.22899e-06	-2.12402	-0.979902
76561309	chr5:76561309:T:C	6.81281e-19	-2.195	-4.01506e-10	9.26431e-14	-2.16045	-4.01506e-10	8.3038e-06	-2.15937	-4.01506e-10
76561491	chr5:76561491:C:T	7.01559e-19	-2.16567	-4.01506e-10	8.71391e-14	-2.2217	-4.01506e-10	7.80531e-06	-2.22128	-4.01506e-10
76562035	chr5:76562035:C:A	3.05063e-18	-4.25965e-10	-0.695873	3.96704e-13	-4.25965e-10	-0.706012	3.60585e-05	-4.25965e-10	-0.690945
76562042	chr5:76562042:T:G	1.51762e-18	-4.25965e-10	-1.39408	1.98589e-13	-4.25965e-10	-1.39797	1.78496e-05	-4.25965e-10	-1.39411
76562160	chr5:76562160:C:T	2.21546e-18	-4.25965e-10	-1.01576	2.91666e-13	-4.25965e-10	-1.0136	2.5984e-05	-4.25965e-10	-1.0186
76562268	chr5:76562268:G:A	1.81967e-18	-4.25965e-10	-1.21257	2.37288e-13	-4.25965e-10	-1.21993	2.14403e-05	-4.25965e-10	-1.21082
76562274	chr5:76562274:G:A	1.57822e-18	-4.25965e-10	-1.35492	2.086e-13	-4.25965e-10	-1.34879	1.85479e-05	-4.25965e-10	-1.35573
76562343	chr5:76562343:C:T	1.67029e-18	-4.25965e-10	-1.29823	2.20224e-13	-4.25965e-10	-1.29456	1.96561e-05	-4.25965e-10	-1.2977
76562390	chr5:76562390:C:T	3.13308e-18	-4.25965e-10	-0.669205	4.07297e-13	-4.25965e-10	-0.67966	3.70371e-05	-4.25965e-10	-0.664168
76562953	chr5:76562953:C:A	1.53452e-18	-4.25965e-10	-1.383	2.035e-13	-4.25965e-10	-1.37354	1.80421e-05	-4.25965e-10	-1.38338
76563267	chr5:76563267:A:G	3.16121e-18	-4.25965e-10	-0.660266	4.15711e-13	-4.25965e-10	-0.659213	3.72685e-05	-4.25965e-10	-0.65794
76563297	chr5:76563297:G:A	7.56593e-19	-1.25255	-0.837602	4.29285e-14	-2.09577	-0.833899	3.83382e-06	-2.07084	-0.861389
76563341	chr5:76563341:A:G	3.44457e-18	-4.25965e-10	-0.574423	4.53227e-13	-4.25965e-10	-0.572811	4.06143e-05	-4.25965e-10	-0.571967
76563355	chr5:76563355:C:T	5.9645e-18	-0.0253965	-4.01506e-10	1.13733e-12	0.347237	-4.01506e-10	0.000116145	0.478749	-4.01506e-10
76563908	chr5:76563908:A:G	5.11811e-19	-1.46245	-1.01858	3.39384e-14	-2.1487	-1.01595	2.99774e-06	-2.13999	-1.03824
76563937	chr5:76563937:C:T	1.9149e-18	-4.25965e-10	-1.16156	2.49376e-13	-4.25965e-10	-1.17024	2.25759e-05	-4.25965e-10	-1.1592
76563978	chr5:76563978:G:C	2.42137e-18	-4.25965e-10	-0.92689	3.14911e-13	-4.25965e-10	-0.936914	2.85457e-05	-4.25965e-10	-0.924581
76564148	chr5:76564148:T:C	2.98745e-18	-4.25965e-10	-0.716803	3.8839e-13	-4.25965e-10	-0.727195	3.53059e-05	-4.25965e-10	-0.712037
76564198	chr5:76564198:A:G	1.8544e-18	-4.25965e-10	-1.19366	2.41881e-13	-4.25965e-10	-1.20076	2.18582e-05	-4.25965e-10	-1.19151
76564298	chr5:76564298:T:C	1.84147e-18	-4.25965e-10	-1.20066	2.40225e-13	-4.25965e-10	-1.20763	2.17054e-05	-4.25965e-10	-1.19853
76564325	chr5:76564325:G:A	1.86926e-18	-4.25965e-10	-1.18568	2.43782e-13	-4.25965e-10	-1.19293	2.20344e-05	-4.25965e-10	-1.18348
76564396	chr5:76564396:C:T	1.86982e-18	-4.25965e-10	-1.18538	2.43859e-13	-4.25965e-10	-1.19261	2.20411e-05	-4.25965e-10	-1.18318
76564397	chr5:76564397:A:G	1.87434e-18	-4.25965e-10	-1.18296	2.44431e-13	-4.25965e-10	-1.19027	2.20946e-05	-4.25965e-10	-1.18075
76564530	chr5:76564530:T:C	1.8723e-18	-4.25965e-10	-1.18406	2.44182e-13	-4.25965e-10	-1.19129	2.20703e-05	-4.25965e-10	-1.18185
76564870	chr5:76564870:A:G	5.49966e-19	-1.36633	-1.04279	3.40554e-14	-2.12259	-1.03863	3.02218e-06	-2.10851	-1.0616
76565087	chr5:76565087:C:T	1.06883e-18	-1.74466	-4.01506e-10	1.34459e-13	-1.78794	-4.01506e-10	1.10101e-05	-1.87727	-4.01506e-10
76565236	chr5:76565236:A:G	1.96365e-18	-4.25965e-10	-1.13642	2.55625e-13	-4.25965e-10	-1.14549	2.30924e-05	-4.25965e-10	-1.13659
76566054	chr5:76566054:A:G	9.43629e-19	-1.86924	-4.01506e-10	1.2123e-13	-1.89151	-4.01506e-10	1.081e-05	-1.89562	-4.01506e-10
76566452	chr5:76566452:G:A	1.72835e-18	-4.25965e-10	-1.26406	2.25665e-13	-4.25965e-10	-1.27015	2.03796e-05	-4.25965e-10	-1.26155
76566627	chr5:76566627:T:C	2.28034e-18	-4.25965e-10	-0.986896	3.00389e-13	-4.25965e-10	-0.984127	2.67416e-05	-4.25965e-10	-0.989869
76566853	chr5:76566853:G:A	1.49554e-18	-4.25965e-10	-1.40873	1.96186e-13	-4.25965e-10	-1.41014	1.75925e-05	-4.25965e-10	-1.40861
76567251	chr5:76567251:G:A	1.4949e-18	-4.25965e-10	-1.40916	1.9669e-13	-4.25965e-10	-1.40757	1.75885e-05	-4.25965e-10	-1.40884
76567315	chr5:76567315:A:G	1.63288e-18	-4.25965e-10	-1.32088	2.1524e-13	-4.25965e-10	-1.31745	1.92214e-05	-4.25965e-10	-1.32006
76567319	chr5:76567319:C:T	4.28328e-19	-1.32915	-1.32994	3.18037e-14	-1.89612	-1.33351	3.05445e-06	-1.83094	-1.32855
76567335	chr5:76567335:G:A	1.49065e-18	-4.25965e-10	-1.41201	1.95662e-13	-4.25965e-10	-1.41281	1.75323e-05	-4.25965e-10	-1.41204
76567574	chr5:76567574:A:G	2.07337e-18	-4.25965e-10	-1.08205	2.72796e-13	-4.25965e-10	-1.08048	2.4325e-05	-4.25965e-10	-1.08458
76567794	chr5:76567794:A:G	8.59219e-19	-1.01455	-0.9484	4.28836e-14	-1.97833	-0.952384	3.85644e-06	-1.95814	-0.9682
76568162	chr5:76568162:C:T	2.63019e-18	-4.25965e-10	-0.844167	3.43045e-13	-4.25965e-10	-0.851341	3.1085e-05	-4.25965e-10	-0.839362
76568319	chr5:76568319:C:T	2.58618e-18	-4.25965e-10	-0.861042	3.36964e-13	-4.25965e-10	-0.869227	3.05646e-05	-4.25965e-10	-0.856246
76568895	chr5:76568895:G:A	2.01495e-19	-2.11349	-1.29972	2.48004e-14	-2.16961	-1.30873	2.20484e-06	-2.1853	-1.30013
76569772	chr5:76569772:T:C	2.08392e-18	-4.25965e-10	-1.07697	2.70396e-13	-4.25965e-10	-1.08931	2.4559e-05	-4.25965e-10	-1.07501
76570366	chr5:76570366:T:A	1.49733e-18	-4.25965e-10	-1.40754	1.96463e-13	-4.25965e-10	-1.40873	1.76062e-05	-4.25965e-10	-1.40784
76570615	chr5:76570615:C:T	1.55113e-18	-4.25965e-10	-1.37224	2.04949e-13	-4.25965e-10	-1.36644	1.82829e-05	-4.25965e-10	-1.37012
76570761	chr5:76570761:A:T	1.68181e-18	-4.25965e-10	-1.29135	2.21751e-13	-4.25965e-10	-1.28765	1.97986e-05	-4.25965e-10	-1.29047
76571385	chr5:76571385:C:T	8.32955e-19	-1.13128	-0.862719	4.3116e-14	-2.0513	-0.874007	3.90287e-06	-2.02931	-0.88506
76571558	chr5:76571558:T:A	1.48558e-18	-4.25965e-10	-1.41542	1.95429e-13	-4.25965e-10	-1.414	1.74745e-05	-4.25965e-10	-1.41535
76571572	chr5:76571572:T:A	1.01216e-18	-1.79914	-4.01506e-10	1.23225e-13	-1.87519	-4.01506e-10	1.07722e-05	-1.89912	-4.01506e-10
76572052	chr5:76572052:T:C	2.19923e-06	26.6079	-4.01506e-10	3.01638e-13	-0.979975	-4.01506e-10	2.82149e-05	-0.936239	-4.01506e-10
76572341	chr5:76572341:G:A	5.94476e-19	-0.93143	-1.39987	1.64055e-13	-0.194475	-1.39453	1.53746e-05	-0.147791	-1.39558
76572509	chr5:76572509:A:G	1.48347e-18	-4.25965e-10	-1.41684	1.94915e-13	-4.25965e-10	-1.41664	1.7448e-05	-4.25965e-10	-1.41686
76572658	chr5:76572658:G:A	1.48822e-18	-4.25965e-10	-1.41364	1.95559e-13	-4.25965e-10	-1.41334	1.75059e-05	-4.25965e-10	-1.41355
76573056	chr5:76573056:G:A	2.43503e-18	-4.25965e-10	-0.921264	3.19241e-13	-4.25965e-10	-0.923256	2.88102e-05	-4.25965e-10	-0.915359
76573079	chr5:76573079:G:C	6.78304e-19	-0.934348	-1.26503	3.37403e-14	-1.90905	-1.26146	3.53263e-06	-1.75188	-1.26216
76573403	chr5:76573403:G:A	2.56373e-18	0.0131323	-0.88289	5.50221e-14	-1.79622	-0.885254	5.25634e-06	-1.74464	-0.872012
76573577	chr5:76573577:C:T	1.51094e-18	-4.25965e-10	-1.39849	1.99774e-13	-4.25965e-10	-1.39202	1.77659e-05	-4.25965e-10	-1.39881
76573614	chr5:76573614:T:C	2.17633e-18	-4.25965e-10	-1.03358	2.82376e-13	-4.25965e-10	-1.04597	2.56483e-05	-4.25965e-10	-1.03161
76573632	chr5:76573632:G:A	2.42409e-14	9.44046	-1.15589	3.57509e-13	0.349028	-1.15907	6.80291e-05	1.09446	-1.15061
76574022	chr5:76574022:TA:T	1.87599e-18	-4.25965e-10	-1.18209	2.44596e-13	-4.25965e-10	-1.1896	2.2116e-05	-4.25965e-10	-1.17979
76574031	chr5:76574031:T:C	2.10548e-18	-4.25965e-10	-1.06668	2.7717e-13	-4.25965e-10	-1.06457	2.46996e-05	-4.25965e-10	-1.0693
76574435	chr5:76574435:C:T	2.47772e-18	-4.25965e-10	-0.903883	3.23132e-13	-4.25965e-10	-0.911142	2.92728e-05	-4.25965e-10	-0.89943
76574439	chr5:76574439:G:A	5.5913e-18	-4.25965e-10	-0.0900107	7.26465e-13	-4.25965e-10	-0.101014	6.60952e-05	-4.25965e-10	-0.0849905
76574545	chr5:76574545:G:A	2.47943e-18	-4.25965e-10	-0.903195	3.2338e-13	-4.25965e-10	-0.910377	2.92923e-05	-4.25965e-10	-0.898763
76575158	chr5:76575158:T:C	2.18352e-18	-4.25965e-10	-1.03029	2.87296e-13	-4.25965e-10	-1.02869	2.56111e-05	-4.25965e-10	-1.03306
76575199	chr5:76575199:G:A	1.12586e-18	-0.827085	-0.865585	4.15394e-14	-2.09724	-0.86532	3.88917e-06	-2.06344	-0.854447
76575259	chr5:76575259:A:G	2.21395e-18	-4.25965e-10	-1.01645	2.91766e-13	-4.25965e-10	-1.01325	2.61274e-05	-4.25965e-10	-1.0131
76575454	chr5:76575454:G:T	1.97989e-18	-4.25965e-10	-1.12818	2.59324e-13	-4.25965e-10	-1.13113	2.33306e-05	-4.25965e-10	-1.12632
76575525	chr5:76575525:A:G	9.94287e-15	8.54311	-1.14972	2.40217e-13	-0.0569175	-1.15074	4.28255e-05	0.625613	-1.14457
76576623	chr5:76576623:T:C	5.273e-19	-1.03622	-1.41499	3.50987e-14	-1.71601	-1.41503	3.41604e-06	-1.63242	-1.41518
76576781	chr5:76576781:G:A	7.7956e-19	-2.06025	-4.01506e-10	9.86767e-14	-2.09735	-4.01506e-10	8.92505e-06	-2.08722	-4.01506e-10
76577223	chr5:76577223:T:G	1.29494e-18	-0.541903	-1.01085	3.90521e-14	-2.0084	-1.01591	3.67511e-06	-1.97407	-1.00043
76577224	chr5:76577224:T:TATGATATCA	1.33057e-18	-0.520216	-1.0054	3.95668e-14	-2.00073	-1.01049	3.72612e-06	-1.96581	-0.994905
76577305	chr5:76577305:T:G	1.49747e-18	-4.25965e-10	-1.40745	1.97049e-13	-4.25965e-10	-1.40575	1.76192e-05	-4.25965e-10	-1.4071
76577657	chr5:76577657:G:A	1.56191e-18	-4.25965e-10	-1.36532	2.06472e-13	-4.25965e-10	-1.35904	1.84132e-05	-4.25965e-10	-1.36302
76577744	chr5:76577744:A:G	8.5864e-19	-0.690312	-1.27332	3.92291e-14	-1.75057	-1.26922	4.12215e-06	-1.58905	-1.27066
76578040	chr5:76578040:G:A	1.52353e-18	-4.25965e-10	-1.39019	2.0114e-13	-4.25965e-10	-1.3852	1.7924e-05	-4.25965e-10	-1.38995
76578165	chr5:76578165:A:G	2.10124e-18	-4.25965e-10	-1.06869	2.7662e-13	-4.25965e-10	-1.06656	2.465e-05	-4.25965e-10	-1.07131
76578405	chr5:76578405:C:T	7.69842e-19	-2.07279	-4.01506e-10	1.07223e-13	-2.01429	-4.01506e-10	9.71101e-06	-2.00283	-4.01506e-10
76578406	chr5:76578406:G:A	1.74294e-18	-4.25965e-10	-1.25565	2.28064e-13	-4.25965e-10	-1.25958	2.05422e-05	-4.25965e-10	-1.25361
76578792	chr5:76578792:G:A	2.82966e-18	-4.25965e-10	-0.771067	3.70584e-13	-4.25965e-10	-0.774124	3.33483e-05	-4.25965e-10	-0.769082
76578830	chr5:76578830:T:C	2.71839e-18	-4.25965e-10	-0.811183	3.55847e-13	-4.25965e-10	-0.814704	3.20538e-05	-4.25965e-10	-0.80867
76579047	chr5:76579047:G:A	2.56384e-18	-4.25965e-10	-0.869715	3.34383e-13	-4.25965e-10	-0.876916	3.02888e-05	-4.25965e-10	-0.86531
76579280	chr5:76579280:G:A	3.70413e-18	-4.25965e-10	-0.501774	4.69457e-13	-4.25965e-10	-0.537627	4.39763e-05	-4.25965e-10	-0.492436
76579479	chr5:76579479:C:T	7.20282e-19	-1.3736	-0.765739	4.43036e-14	-2.12401	-0.774132	3.92915e-06	-2.11708	-0.790581
76579554	chr5:76579554:A:G	6.3567e-19	-1.11701	-1.14729	3.48143e-14	-1.99444	-1.14473	3.62478e-06	-1.84505	-1.14325
76579690	chr5:76579690:T:A	1.48296e-18	-4.25965e-10	-1.41718	1.94917e-13	-4.25965e-10	-1.41663	1.74424e-05	-4.25965e-10	-1.41718
76579804	chr5:76579804:T:C	1.88559e-18	-4.25965e-10	-1.17698	2.46717e-13	-4.25965e-10	-1.18096	2.22775e-05	-4.25965e-10	-1.17251
76580159	chr5:76580159:A:C	1.91464e-18	-4.25965e-10	-1.16169	2.50409e-13	-4.25965e-10	-1.16611	2.26231e-05	-4.25965e-10	-1.15712
76580207	chr5:76580207:C:T	7.0435e-19	-2.1617	-4.01506e-10	8.80227e-14	-2.21161	-4.01506e-10	7.96626e-06	-2.20087	-4.01506e-10
76580301	chr5:76580301:G:A	7.43443e-19	-2.10769	-4.01506e-10	9.3007e-14	-2.15653	-4.01506e-10	8.17565e-06	-2.17493	-4.01506e-10
76580388	chr5:76580388:G:A	1.50635e-18	-4.25965e-10	-1.40153	1.97476e-13	-4.25965e-10	-1.40359	1.77414e-05	-4.25965e-10	-1.40019
76580682	chr5:76580682:A:G	2.13087e-18	-4.25965e-10	-1.05469	2.87314e-13	-4.25965e-10	-1.02863	2.5075e-05	-4.25965e-10	-1.05422
76580742	chr5:76580742:G:A	4.65004e-07	25.0541	-4.01506e-10	9.52613e-13	0.170005	-4.01506e-10	8.52207e-05	0.169158	-4.01506e-10
76581112	chr5:76581112:G:A	1.92231e-18	-4.25965e-10	-1.1577	2.52767e-13	-4.25965e-10	-1.15673	2.25917e-05	-4.25965e-10	-1.15851
76581149	chr5:76581149:T:C	1.79507e-18	-4.25965e-10	-1.22618	2.34779e-13	-4.25965e-10	-1.23056	2.11619e-05	-4.25965e-10	-1.22388
76581368	chr5:76581368:C:G	4.92049e-07	25.1106	-4.01506e-10	9.67583e-13	0.185597	-4.01506e-10	8.63467e-05	0.182283	-4.01506e-10
76581561	chr5:76581561:G:T	2.53102e-18	-4.25965e-10	-0.882601	3.46037e-13	-4.25965e-10	-0.842657	2.98305e-05	-4.25965e-10	-0.880555
76581586	chr5:76581586:T:A	1.50293e-18	-4.25965e-10	-1.4038	1.9759e-13	-4.25965e-10	-1.40301	1.7663e-05	-4.25965e-10	-1.40462
76581864	chr5:76581864:T:C	1.50338e-18	-4.25965e-10	-1.40351	1.97668e-13	-4.25965e-10	-1.40262	1.76796e-05	-4.25965e-10	-1.40367
76581926	chr5:76581926:A:G	1.66618e-18	-4.25965e-10	-1.30069	2.21097e-13	-4.25965e-10	-1.2906	1.96306e-05	-4.25965e-10	-1.299
76582317	chr5:76582317:T:A	2.27102e-18	-4.25965e-10	-0.990992	2.99603e-13	-4.25965e-10	-0.986747	2.66306e-05	-4.25965e-10	-0.994025
76582380	chr5:76582380:A:T	1.7576e-18	-4.25965e-10	-1.24727	2.29922e-13	-4.25965e-10	-1.25146	2.07177e-05	-4.25965e-10	-1.2451
76582402	chr5:76582402:C:T	1.82367e-18	-4.25965e-10	-1.21037	2.37884e-13	-4.25965e-10	-1.21742	2.14801e-05	-4.25965e-10	-1.20896
76582608	chr5:76582608:C:T	1.72356e-18	-4.25965e-10	-1.26683	2.29117e-13	-4.25965e-10	-1.25497	2.03114e-05	-4.25965e-10	-1.26491
76582819	chr5:76582819:T:C	3.13088e-15	7.64649	-1.40864	1.33115e-13	-0.391926	-1.40606	2.21754e-05	0.232021	-1.40913
76582833	chr5:76582833:T:C	9.7099e-15	8.60394	-1.23426	2.30711e-13	-0.0122562	-1.23578	4.09362e-05	0.666193	-1.23027
76582885	chr5:76582885:T:C	1.78575e-18	-4.25965e-10	-1.23138	2.35031e-13	-4.25965e-10	-1.22949	2.09929e-05	-4.25965e-10	-1.2319
76583112	chr5:76583112:C:T	1.51002e-18	-4.25965e-10	-1.3991	1.9964e-13	-4.25965e-10	-1.39269	1.77545e-05	-4.25965e-10	-1.39945
76583169	chr5:76583169:G:A	7.52423e-19	-1.27909	-0.816587	4.27167e-14	-2.10839	-0.82622	3.88336e-06	-2.08089	-0.838498
76583344	chr5:76583344:A:G	9.16153e-19	-1.51365	-0.385142	6.07798e-14	-2.16964	-0.412306	5.78726e-06	-2.15813	-0.362298
76583562	chr5:76583562:A:G	4.72843e-18	-0.257629	-4.01506e-10	5.25469e-13	-0.424912	-4.01506e-10	4.92672e-05	-0.378828	-4.01506e-10
76583728	chr5:76583728:A:G	7.02978e-19	-1.37415	-0.789498	4.32854e-14	-2.12203	-0.799362	3.88116e-06	-2.10826	-0.811688
76583788	chr5:76583788:T:C	1.52481e-18	-4.25965e-10	-1.38935	1.99628e-13	-4.25965e-10	-1.39275	1.79246e-05	-4.25965e-10	-1.38992
76583954	chr5:76583954:C:T	1.53761e-18	-4.25965e-10	-1.38099	2.03753e-13	-4.25965e-10	-1.3723	1.80765e-05	-4.25965e-10	-1.38147
76583998	chr5:76583998:T:C	1.8738e-18	-4.25965e-10	-1.18325	2.48008e-13	-4.25965e-10	-1.17574	2.19483e-05	-4.25965e-10	-1.1874
76584225	chr5:76584225:A:G	1.93982e-18	-4.25965e-10	-1.14863	2.52716e-13	-4.25965e-10	-1.15694	2.28763e-05	-4.25965e-10	-1.14599
76584499	chr5:76584499:T:G	1.06985e-18	-1.16903	-0.574673	5.65298e-14	-2.06489	-0.589544	5.33678e-06	-2.04257	-0.558893
76584567	chr5:76584567:AGCAGAACTATATG:A	6.01151e-15	8.22377	-1.33356	1.89531e-13	-0.104807	-1.33985	3.4313e-05	0.590317	-1.33088
76584985	chr5:76584985:A:G	1.04561e-18	-1.36465	-0.401964	6.25922e-14	-2.12588	-0.426688	5.96437e-06	-2.11053	-0.37975
76585760	chr5:76585760:T:C	1.06095e-18	-1.43883	-0.313236	6.71563e-14	-2.14794	-0.334245	6.37873e-06	-2.13363	-0.289489
76585799	chr5:76585799:C:T	2.59094e-18	-4.25965e-10	-0.859201	3.38472e-13	-4.25965e-10	-0.864761	3.06187e-05	-4.25965e-10	-0.854476
76586170	chr5:76586170:A:G	7.31752e-19	-2.12354	-4.01506e-10	9.35761e-14	-2.15043	-4.01506e-10	8.23836e-06	-2.16729	-4.01506e-10
76586192	chr5:76586192:G:A	1.55516e-14	9.00896	-1.16826	2.90255e-13	0.152731	-1.17118	5.3177e-05	0.861074	-1.16353
76586613	chr5:76586613:T:TA	5.20232e-07	25.1663	-4.01506e-10	9.92655e-13	0.21118	-4.01506e-10	8.87008e-05	0.209181	-4.01506e-10
76586651	chr5:76586651:G:A	1.49502e-18	-4.25965e-10	-1.40908	1.97237e-13	-4.25965e-10	-1.4048	1.75803e-05	-4.25965e-10	-1.40931
76586672	chr5:76586672:G:A	2.62033e-18	-4.25965e-10	-0.847922	3.49542e-13	-4.25965e-10	-0.832579	3.09295e-05	-4.25965e-10	-0.844378
76586688	chr5:76586688:G:C	1.34878e-14	8.90185	-1.20353	2.66561e-13	0.102019	-1.20562	4.85321e-05	0.805332	-1.19919
76586690	chr5:76586690:TA:T	1.33197e-14	8.88309	-1.19731	2.65926e-13	0.0934468	-1.19943	4.83628e-05	0.795557	-1.19291
76586919	chr5:76586919:G:A	2.06129e-18	-4.25965e-10	-1.08789	2.7161e-13	-4.25965e-10	-1.08484	2.41791e-05	-4.25965e-10	-1.0906
76587009	chr5:76587009:A:G	7.01311e-19	-2.16603	-4.01506e-10	9.01349e-14	-2.1879	-4.01506e-10	8.12129e-06	-2.1816	-4.01506e-10
76587100	chr5:76587100:A:G	1.39539e-18	-1.47804	-4.01506e-10	1.47073e-13	-1.69828	-4.01506e-10	1.31516e-05	-1.69954	-4.01506e-10
76587124	chr5:76587124:G:A	1.5644e-18	-4.25965e-10	-1.36372	2.07641e-13	-4.25965e-10	-1.35339	1.83887e-05	-4.25965e-10	-1.36435
76587317	chr5:76587317:T:A	1.48361e-18	-4.25965e-10	-1.41675	1.94891e-13	-4.25965e-10	-1.41676	1.74516e-05	-4.25965e-10	-1.41666
76587491	chr5:76587491:C:T	1.54071e-18	-4.25965e-10	-1.37898	2.03169e-13	-4.25965e-10	-1.37516	1.80947e-05	-4.25965e-10	-1.38047
76587738	chr5:76587738:T:C	9.32164e-18	-4.25965e-10	0.421116	1.18889e-12	-4.25965e-10	0.391572	0.000130027	-4.25965e-10	0.591655
76587902	chr5:76587902:C:T	2.04772e-18	-4.25965e-10	-1.0945	2.76181e-13	-4.25965e-10	-1.06815	2.40884e-05	-4.25965e-10	-1.09436
76588388	chr5:76588388:T:C	4.25275e-19	-1.45591	-1.21033	2.7475e-14	-2.16019	-1.21573	2.51936e-06	-2.14763	-1.20446
76588630	chr5:76588630:A:G	1.06601e-18	-0.42515	-1.32215	2.98566e-14	-1.96658	-1.32621	2.84286e-06	-1.91283	-1.31845
76588909	chr5:76588909:G:A	6.99429e-19	-1.57519	-0.593524	4.89177e-14	-2.18584	-0.613226	4.58825e-06	-2.17673	-0.575854
76589125	chr5:76589125:A:AAC	2.69502e-19	-2.21984	-0.902566	4.13652e-14	-2.10598	-0.860784	3.43723e-06	-2.13713	-0.904287
76589886	chr5:76589886:GA:G	1.82412e-18	-4.25965e-10	-1.21012	2.39412e-13	-4.25965e-10	-1.21102	2.15022e-05	-4.25965e-10	-1.20793
76590239	chr5:76590239:T:C	2.36128e-18	-4.25965e-10	-0.952017	3.06132e-13	-4.25965e-10	-0.965186	2.78142e-05	-4.25965e-10	-0.950542
76590290	chr5:76590290:A:G	1.70953e-18	-4.25965e-10	-1.275	2.26523e-13	-4.25965e-10	-1.26636	2.01731e-05	-4.25965e-10	-1.27174
76590324	chr5:76590324:T:C	2.3811e-18	-4.25965e-10	-0.943661	3.11834e-13	-4.25965e-10	-0.946731	2.80302e-05	-4.25965e-10	-0.942804
76590385	chr5:76590385:C:T	2.18359e-18	-4.25965e-10	-1.03025	2.83419e-13	-4.25965e-10	-1.04228	2.5769e-05	-4.25965e-10	-1.02692
76590602	chr5:76590602:G:C	1.71382e-18	-4.25965e-10	-1.2725	2.2624e-13	-4.25965e-10	-1.26761	2.0806e-05	-4.25965e-10	-1.24085
76590806	chr5:76590806:T:G	3.78136e-19	-1.55143	-1.23229	2.61527e-14	-2.18529	-1.23996	2.34936e-06	-2.17821	-1.24373
76590900	chr5:76590900:G:A	9.74911e-19	-1.83663	-4.01506e-10	1.14461e-13	-1.94897	-4.01506e-10	1.04436e-05	-1.93009	-4.01506e-10
76590924	chr5:76590924:GAAAATA:G	1.18535e-14	8.76644	-1.19729	2.39547e-13	-0.012457	-1.198	4.34336e-05	0.687863	-1.19272
76591467	chr5:76591467:T:G	1.48297e-18	-4.25965e-10	-1.41718	1.94825e-13	-4.25965e-10	-1.4171	1.74424e-05	-4.25965e-10	-1.41718
76591709	chr5:76591709:T:G	8.12505e-18	-4.25965e-10	0.28373	1.04441e-12	-4.25965e-10	0.262003	0.000112436	-4.25965e-10	0.446293
76591833	chr5:76591833:T:C	1.60633e-18	-4.25965e-10	-1.33727	2.10794e-13	-4.25965e-10	-1.33832	1.87282e-05	-4.25965e-10	-1.34606
76592147	chr5:76592147:C:T	2.90814e-14	9.86697	-1.40034	3.51286e-13	0.571717	-1.39932	7.06806e-05	1.38799	-1.4059
76592207	chr5:76592207:C:G	1.48414e-18	-4.25965e-10	-1.41639	1.9518e-13	-4.25965e-10	-1.41528	1.74576e-05	-4.25965e-10	-1.41631
76592259	chr5:76592259:CT:C	2.1136e-17	-4.25965e-10	1.23975	2.59503e-12	-4.25965e-10	1.17215	0.000347781	-4.25965e-10	1.57548
76592269	chr5:76592269:C:T	3.71729e-18	-4.25965e-10	-0.498226	5.09893e-13	-4.25965e-10	-0.455002	4.37527e-05	-4.25965e-10	-0.497534
76592540	chr5:76592540:C:T	1.90759e-18	-4.25965e-10	-1.16538	2.4551e-13	-4.25965e-10	-1.18587	2.25064e-05	-4.25965e-10	-1.16229
76593181	chr5:76593181:A:G	1.34815e-14	9.11021	-1.41236	2.53688e-13	0.259546	-1.41264	4.97776e-05	1.04024	-1.40876
76593348	chr5:76593348:GTTGT:G	2.43695e-18	0.480661	-1.40114	6.05092e-14	-1.1804	-1.40601	6.62386e-06	-0.985683	-1.39973
76593843	chr5:76593843:T:A	6.83672e-19	-2.1915	-4.01506e-10	8.72755e-14	-2.22013	-4.01506e-10	7.85509e-06	-2.21493	-4.01506e-10
76593877	chr5:76593877:C:T	1.4843e-18	-4.25965e-10	-1.41628	1.95068e-13	-4.25965e-10	-1.41586	1.74582e-05	-4.25965e-10	-1.41628
76594105	chr5:76594105:T:C	1.50958e-18	-4.25965e-10	-1.39939	1.99395e-13	-4.25965e-10	-1.39391	1.77501e-05	-4.25965e-10	-1.3997
76594414	chr5:76594414:G:A	5.53653e-19	-1.04639	-1.35605	3.65754e-14	-1.73312	-1.35671	3.61459e-06	-1.63705	-1.35406
76594466	chr5:76594466:G:A	1.11902e-17	-4.25965e-10	0.603818	1.42305e-12	-4.25965e-10	0.571356	0.000132816	-4.25965e-10	0.612879
76594705	chr5:76594705:A:G	8.82153e-19	-0.616079	-1.32053	2.47709e-14	-2.15179	-1.32774	2.39236e-06	-2.0758	-1.32801
76594839	chr5:76594839:A:G	6.80638e-19	-2.19595	-4.01506e-10	9.56869e-14	-2.12812	-4.01506e-10	8.37417e-06	-2.15093	-4.01506e-10
76594919	chr5:76594919:T:C	2.33501e-14	8.45624	-0.2091	6.29487e-13	-0.00872365	-0.235575	0.000120489	0.710729	-0.195259
76594930	chr5:76594930:C:T	2.09638e-18	-1.07101	-4.01506e-10	2.16352e-13	-1.3123	-4.01506e-10	1.95836e-05	-1.30139	-4.01506e-10
76595178	chr5:76595178:A:C	1.15803e-18	-0.26416	-1.40034	5.48118e-14	-1.28123	-1.40407	5.62698e-06	-1.14967	-1.39884
76595545	chr5:76595545:G:A	1.50535e-18	-4.25965e-10	-1.4022	1.98753e-13	-4.25965e-10	-1.39714	1.77007e-05	-4.25965e-10	-1.40248
76595576	chr5:76595576:AAGAG:A	2.17196e-18	-0.115736	-0.919854	1.01531e-13	-1.14362	-0.925219	1.06338e-05	-0.998876	-0.913176
76595593	chr5:76595593:T:C	9.2173e-18	-4.25965e-10	0.409859	1.13917e-12	-4.25965e-10	0.348854	0.000140558	-4.25965e-10	0.669536
76595668	chr5:76595668:G:A	9.4966e-18	-4.25965e-10	0.439712	1.17142e-12	-4.25965e-10	0.376766	0.000145079	-4.25965e-10	0.701194
76595734	chr5:76595734:C:T	1.30997e-18	-0.149026	-1.39219	6.02971e-14	-1.19213	-1.39779	6.22846e-06	-1.05657	-1.39039
76595870	chr5:76595870:T:C	1.48445e-18	-4.25965e-10	-1.41618	1.94933e-13	-4.25965e-10	-1.41655	1.746e-05	-4.25965e-10	-1.41618
76596082	chr5:76596082:T:C	1.70305e-18	-4.25965e-10	-1.2788	2.24348e-13	-4.25965e-10	-1.276	2.00466e-05	-4.25965e-10	-1.27803
76596193	chr5:76596193:A:C	1.6581e-18	-4.25965e-10	-1.30555	2.18072e-13	-4.25965e-10	-1.30438	1.94924e-05	-4.25965e-10	-1.30606
76596207	chr5:76596207:C:G	1.01069e-17	-4.25965e-10	0.501999	1.24858e-12	-4.25965e-10	0.44056	0.000154971	-4.25965e-10	0.767152
76596211	chr5:76596211:G:A	3.71505e-18	-4.25965e-10	-0.498831	5.08405e-13	-4.25965e-10	-0.457925	4.37156e-05	-4.25965e-10	-0.498383
76596238	chr5:76596238:A:G	1.96693e-18	-4.25965e-10	-1.13475	2.58201e-13	-4.25965e-10	-1.13547	2.3066e-05	-4.25965e-10	-1.13773
76596320	chr5:76596320:C:G	5.69023e-18	-0.0724715	-4.01506e-10	5.83459e-13	-0.32023	-4.01506e-10	5.30161e-05	-0.305492	-4.01506e-10
76596535	chr5:76596535:A:T	1.88422e-18	-4.25965e-10	-1.17771	2.44653e-13	-4.25965e-10	-1.18936	2.21261e-05	-4.25965e-10	-1.17933
76596643	chr5:76596643:G:C	2.07051e-18	-4.25965e-10	-1.08343	2.71789e-13	-4.25965e-10	-1.08418	2.42742e-05	-4.25965e-10	-1.08667
76596924	chr5:76596924:C:T	1.19942e-18	-0.226626	-1.40276	5.63738e-14	-1.25031	-1.40689	5.80125e-06	-1.11662	-1.40139
76597111	chr5:76597111:G:A	1.98188e-18	-4.25965e-10	-1.12717	2.56849e-13	-4.25965e-10	-1.14071	2.3381e-05	-4.25965e-10	-1.12416
76597239	chr5:76597239:T:C	4.26176e-18	-4.25965e-10	-0.361541	5.59665e-13	-4.25965e-10	-0.361865	5.02975e-05	-4.25965e-10	-0.358132
76597308	chr5:76597308:T:C	9.98392e-18	-4.25965e-10	0.489754	1.31605e-12	-4.25965e-10	0.493186	0.000119187	-4.25965e-10	0.504608
76597728	chr5:76597728:T:TG	1.10422e-15	6.19908	-1.0034	1.23096e-13	-0.863343	-1.0129	1.97995e-05	-0.293103	-0.997325
76597948	chr5:76597948:G:A	1.48519e-18	-4.25965e-10	-1.41568	1.94984e-13	-4.25965e-10	-1.41628	1.7476e-05	-4.25965e-10	-1.41526
76598034	chr5:76598034:T:A	2.35828e-18	-4.25965e-10	-0.95329	3.00768e-13	-4.25965e-10	-0.982866	2.92184e-05	-4.25965e-10	-0.901289
76598093	chr5:76598093:G:A	2.35293e-18	-4.25965e-10	-0.95556	3.00114e-13	-4.25965e-10	-0.985042	2.91485e-05	-4.25965e-10	-0.903685
76598454	chr5:76598454:T:C	5.47676e-19	-1.09387	-1.31942	2.54064e-14	-2.12949	-1.32472	2.39517e-06	-2.07391	-1.32872
76599038	chr5:76599038:C:T	1.59546e-14	8.665	-0.798721	3.80474e-13	0.070741	-0.818527	7.35204e-05	0.812292	-0.790816
76599204	chr5:76599204:C:T	2.52067e-18	-4.25965e-10	-0.886699	3.17122e-13	-4.25965e-10	-0.929917	3.11022e-05	-4.25965e-10	-0.838808
76599313	chr5:76599313:C:T	5.86257e-19	-1.05031	-1.29491	2.62618e-14	-2.12022	-1.30087	2.48722e-06	-2.05971	-1.30521
76599427	chr5:76599427:A:G	1.0886e-14	8.27847	-0.794455	3.21597e-13	-0.100972	-0.814933	6.05057e-05	0.612888	-0.786238
76599454	chr5:76599454:T:C	1.26623e-14	8.43752	-0.802363	3.3991e-13	-0.038141	-0.822383	6.48964e-05	0.69108	-0.794376
76599667	chr5:76599667:T:A	1.23598e-14	8.43382	-0.822837	3.33936e-13	-0.0357016	-0.842553	6.35949e-05	0.691435	-0.814988
76599808	chr5:76599808:G:A	1.74162e-14	8.75893	-0.804997	3.91821e-13	0.10687	-0.825269	7.61837e-05	0.854089	-0.797028
76599848	chr5:76599848:G:A	1.49611e-18	-4.25965e-10	-1.40835	1.96281e-13	-4.25965e-10	-1.40966	1.7597e-05	-4.25965e-10	-1.40836
76600026	chr5:76600026:T:C	1.1555e-14	8.31363	-0.769983	3.33304e-13	-0.089237	-0.790911	6.31406e-05	0.631053	-0.761777
76600086	chr5:76600086:T:A	1.81073e-14	8.70127	-0.708429	4.20021e-13	0.0813339	-0.730233	8.14881e-05	0.824235	-0.699865
76600770	chr5:76600770:G:A	1.49236e-18	-4.25965e-10	-1.41087	1.96727e-13	-4.25965e-10	-1.40739	1.75504e-05	-4.25965e-10	-1.41101
76601204	chr5:76601204:C:T	1.95418e-18	-4.25965e-10	-1.14125	2.54105e-13	-4.25965e-10	-1.15146	2.29384e-05	-4.25965e-10	-1.14327
76601205	chr5:76601205:G:A	3.5934e-18	-4.25965e-10	-0.532125	4.92093e-13	-4.25965e-10	-0.490537	4.22788e-05	-4.25965e-10	-0.531802
76601283	chr5:76601283:C:T	1.78208e-14	8.80812	-0.831222	3.7833e-13	0.0978732	-0.851309	7.40641e-05	0.852298	-0.823454
76601508	chr5:76601508:T:C	1.668e-18	-4.25965e-10	-1.2996	2.20407e-13	-4.25965e-10	-1.29373	1.95705e-05	-4.25965e-10	-1.30207
76601534	chr5:76601534:G:A	1.71959e-18	-4.25965e-10	-1.26914	2.22359e-13	-4.25965e-10	-1.28491	2.08205e-05	-4.25965e-10	-1.24015
76601630	chr5:76601630:G:A	1.83652e-19	-2.09103	-1.41491	2.26969e-14	-2.1508	-1.41617	1.99804e-06	-2.16899	-1.41493
76601775	chr5:76601775:C:A	1.78339e-18	-0.200491	-1.03222	8.49702e-14	-1.21135	-1.03556	8.80974e-06	-1.07289	-1.02734
76601839	chr5:76601839:G:A	1.6974e-18	-4.25965e-10	-1.28212	2.19619e-13	-4.25965e-10	-1.29731	2.05266e-05	-4.25965e-10	-1.25437
76601946	chr5:76601946:T:C	1.89694e-18	-4.25965e-10	-1.17098	2.458e-13	-4.25965e-10	-1.18469	2.2374e-05	-4.25965e-10	-1.16819
76602072	chr5:76602072:C:T	1.06589e-18	-0.39457	-1.35284	2.52446e-14	-2.10007	-1.36052	2.49232e-06	-2.00339	-1.35948
76602294	chr5:76602294:G:A	1.86125e-18	-4.25965e-10	-1.18997	2.4117e-13	-4.25965e-10	-1.2037	2.19547e-05	-4.25965e-10	-1.18711
76602371	chr5:76602371:C:T	1.39839e-18	-0.0598805	-1.41602	6.24522e-14	-1.14005	-1.41476	6.46728e-06	-0.992969	-1.41636
76602400	chr5:76602400:T:C	1.61209e-14	9.21846	-1.34181	3.10729e-13	0.390017	-1.3403	6.07818e-05	1.1836	-1.35239
76602685	chr5:76602685:C:T	2.29117e-18	-4.25965e-10	-0.98216	2.90482e-13	-4.25965e-10	-1.01766	2.81601e-05	-4.25965e-10	-0.93818
76603061	chr5:76603061:G:A	4.778e-18	-4.25965e-10	-0.2472	6.30368e-13	-4.25965e-10	-0.2429	5.62628e-05	-4.25965e-10	-0.246054
76603127	chr5:76603127:C:T	1.89905e-18	-4.25965e-10	-1.16987	2.46067e-13	-4.25965e-10	-1.1836	2.2399e-05	-4.25965e-10	-1.16707
76603389	chr5:76603389:A:T	8.8966e-19	-0.601012	-1.32713	2.51238e-14	-2.13216	-1.33322	2.43321e-06	-2.05224	-1.33464
76603626	chr5:76603626:T:C	1.5346e-18	-4.25965e-10	-1.38296	2.0271e-13	-4.25965e-10	-1.37743	1.80576e-05	-4.25965e-10	-1.38252
76603739	chr5:76603739:C:T	8.12938e-18	0.284263	-4.01506e-10	1.3053e-12	0.484985	-4.01506e-10	0.000119476	0.507026	-4.01506e-10
76603862	chr5:76603862:G:A	5.52068e-18	-0.102721	-4.01506e-10	8.67707e-13	0.07665	-4.01506e-10	7.93472e-05	0.097746	-4.01506e-10
76603887	chr5:76603887:C:T	9.373e-19	-0.759193	-1.11678	2.91138e-14	-2.17904	-1.13895	2.88232e-06	-2.11126	-1.10623
76603980	chr5:76603980:T:A	5.29525e-19	-1.43854	-1.00846	3.14303e-14	-2.21017	-1.03126	3.00331e-06	-2.18111	-0.995263
76604078	chr5:76604078:A:C	1.75226e-14	8.54584	-0.585817	4.40368e-13	0.0125582	-0.614151	8.49663e-05	0.743033	-0.576865
76604240	chr5:76604240:C:T	1.01712e-18	-1.79424	-4.01506e-10	1.12529e-13	-1.96599	-4.01506e-10	1.02775e-05	-1.94613	-4.01506e-10
76604884	chr5:76604884:C:T	5.02845e-19	-1.19275	-1.30595	2.50781e-14	-2.15729	-1.30992	2.34105e-06	-2.10958	-1.31591
76604957	chr5:76604957:T:C	3.53048e-19	-1.4493	-1.40307	2.58612e-14	-2.04083	-1.39563	2.28799e-06	-2.05154	-1.39687
76605181	chr5:76605181:T:C	1.88313e-18	-4.25965e-10	-1.17829	2.47237e-13	-4.25965e-10	-1.17886	2.20892e-05	-4.25965e-10	-1.181
76605265	chr5:76605265:T:C	4.37367e-18	-4.25965e-10	-0.33562	5.76007e-13	-4.25965e-10	-0.333083	5.14744e-05	-4.25965e-10	-0.335003
76606530	chr5:76606530:C:T	1.54757e-18	0.0366057	-1.41114	6.7218e-14	-1.0688	-1.41246	6.85593e-06	-0.940569	-1.4104
76606708	chr5:76606708:G:A	2.14677e-14	8.59019	-0.427115	5.10158e-13	0.00826274	-0.462746	9.97812e-05	0.743556	-0.416663
76606891	chr5:76606891:G:A	1.55324e-14	8.54012	-0.700655	3.80658e-13	-0.014036	-0.733266	7.3674e-05	0.715907	-0.692344
76606895	chr5:76606895:T:C	1.78912e-18	-4.25965e-10	-1.2295	2.36142e-13	-4.25965e-10	-1.22477	2.10348e-05	-4.25965e-10	-1.22991
76606945	chr5:76606945:C:T	8.96294e-19	-0.555174	-1.36553	5.08968e-14	-1.39648	-1.36293	5.04728e-06	-1.29407	-1.36316
76607486	chr5:76607486:A:G	2.15584e-14	8.91427	-0.746971	4.34424e-13	0.152227	-0.767409	8.49427e-05	0.905588	-0.739698
76607747	chr5:76607747:GGCTTCT:G	2.24004e-18	-4.25965e-10	-1.00473	3.00785e-13	-4.25965e-10	-0.982809	2.63964e-05	-4.25965e-10	-1.00286
76607767	chr5:76607767:A:G	7.54512e-19	-2.09291	-4.01506e-10	9.63774e-14	-2.12093	-4.01506e-10	8.44946e-06	-2.14198	-4.01506e-10
76608290	chr5:76608290:A:G	2.55927e-18	-4.25965e-10	-0.871499	3.27175e-13	-4.25965e-10	-0.89871	3.17602e-05	-4.25965e-10	-0.817873
76608455	chr5:76608455:C:T	1.84567e-14	8.51018	-0.498218	4.61743e-13	-0.0372453	-0.51695	8.74766e-05	0.686122	-0.490838
76608475	chr5:76608475:C:T	1.52232e-18	-4.25965e-10	-1.39099	1.99548e-13	-4.25965e-10	-1.39315	1.79103e-05	-4.25965e-10	-1.39071
76608599	chr5:76608599:G:A	1.53967e-18	-0.0733888	-1.30627	7.00967e-14	-1.13578	-1.30355	7.1533e-06	-1.00563	-1.30288
76608613	chr5:76608613:T:C	2.6168e-18	-4.25965e-10	-0.849268	3.55163e-13	-4.25965e-10	-0.816626	3.07415e-05	-4.25965e-10	-0.850472
76608839	chr5:76608839:G:A	2.88805e-14	8.79706	-0.337363	6.0667e-13	0.0789695	-0.360188	0.000118153	0.825449	-0.32956
76608986	chr5:76608986:C:G	2.75495e-19	-1.73399	-1.36642	2.21966e-14	-2.21874	-1.37052	1.97783e-06	-2.22098	-1.3731
76609495	chr5:76609495:A:G	1.79764e-18	-4.25965e-10	-1.22475	2.39965e-13	-4.25965e-10	-1.20871	2.11587e-05	-4.25965e-10	-1.22404
76609512	chr5:76609512:C:T	1.85964e-14	8.46029	-0.440791	4.7085e-13	-0.0709384	-0.463726	8.95365e-05	0.651837	-0.433278
76609672	chr5:76609672:T:G	1.2595e-18	-0.163476	-1.41703	2.63045e-14	-2.00231	-1.41715	2.59684e-06	-1.90462	-1.41717
76610206	chr5:76610206:C:T	1.50619e-18	-4.25965e-10	-1.40164	1.98406e-13	-4.25965e-10	-1.39889	1.76953e-05	-4.25965e-10	-1.40279
76610245	chr5:76610245:A:G	5.78929e-15	7.16677	-0.314232	3.14355e-13	-0.60145	-0.33723	5.40559e-05	0.0200896	-0.306157
76610466	chr5:76610466:G:T	2.84568e-18	-4.25965e-10	-0.765419	3.63493e-13	-4.25965e-10	-0.793444	3.54635e-05	-4.25965e-10	-0.707583
76610517	chr5:76610517:A:G	4.00565e-18	-4.25965e-10	-0.423516	5.31181e-13	-4.25965e-10	-0.4141	4.72909e-05	-4.25965e-10	-0.419769
76610536	chr5:76610536:C:G	1.79669e-14	8.40169	-0.41663	4.84723e-13	-0.067438	-0.438189	9.15479e-05	0.649615	-0.40884
76610608	chr5:76610608:A:G	2.10865e-18	-4.25965e-10	-1.06518	2.78685e-13	-4.25965e-10	-1.05912	2.47999e-05	-4.25965e-10	-1.06525
76610643	chr5:76610643:A:T	4.41728e-18	-4.25965e-10	-0.325698	6.03396e-13	-4.25965e-10	-0.28663	5.20641e-05	-4.25965e-10	-0.323612
76610875	chr5:76610875:C:T	1.6832e-18	-4.25965e-10	-1.29052	2.20295e-13	-4.25965e-10	-1.29423	1.98005e-05	-4.25965e-10	-1.29038
76611026	chr5:76611026:T:C	1.82883e-19	-2.16474	-1.34539	2.84402e-14	-2.01316	-1.32824	2.37342e-06	-2.06338	-1.34837
76611132	chr5:76611132:T:C	1.77615e-18	-4.25965e-10	-1.23677	2.32564e-13	-4.25965e-10	-1.24004	2.09217e-05	-4.25965e-10	-1.2353
76611240	chr5:76611240:A:G	1.48403e-18	-4.25965e-10	-1.41646	1.95214e-13	-4.25965e-10	-1.41511	1.7453e-05	-4.25965e-10	-1.41658
76611358	chr5:76611358:G:A	3.20221e-18	-4.25965e-10	-0.647383	4.24936e-13	-4.25965e-10	-0.637266	3.75288e-05	-4.25965e-10	-0.650979
76611362	chr5:76611362:A:T	3.08171e-18	-4.25965e-10	-0.685738	4.09104e-13	-4.25965e-10	-0.675234	3.59259e-05	-4.25965e-10	-0.694628
76611746	chr5:76611746:C:T	1.26305e-18	-0.327916	-1.24978	2.51858e-14	-2.20875	-1.25417	2.25995e-06	-2.21767	-1.24308
76612077	chr5:76612077:T:C	3.91901e-18	-1.15093	0.705548	4.00795e-13	-1.37936	0.683603	3.7437e-05	-1.36985	0.716421
76612194	chr5:76612194:A:G	1.48312e-18	-4.25965e-10	-1.41707	1.94855e-13	-4.25965e-10	-1.41695	1.74444e-05	-4.25965e-10	-1.41707
76612204	chr5:76612204:C:T	3.32447e-18	-4.25965e-10	-0.609912	4.35216e-13	-4.25965e-10	-0.613362	3.87845e-05	-4.25965e-10	-0.618067
76612281	chr5:76612281:G:A	2.57405e-18	-1.13698	0.271238	2.66153e-13	-1.37289	0.267754	2.4583e-05	-1.35453	0.280498
76612449	chr5:76612449:C:T	2.52181e-19	-2.08935	-1.09948	2.99266e-14	-2.18332	-1.10713	2.75227e-06	-2.19675	-1.06691
76612467	chr5:76612467:C:T	1.2617e-18	-0.22171	-1.35705	2.28328e-14	-2.20091	-1.36009	2.03282e-06	-2.21368	-1.35298
76612836	chr5:76612836:A:G	4.09794e-18	-4.25965e-10	-0.400738	5.36984e-13	-4.25965e-10	-0.403236	4.77957e-05	-4.25965e-10	-0.409151
76613046	chr5:76613046:A:G	1.48616e-18	-4.25965e-10	-1.41502	1.95024e-13	-4.25965e-10	-1.41608	1.74774e-05	-4.25965e-10	-1.41518
76613157	chr5:76613157:C:T	2.57998e-19	-1.87195	-1.29407	2.41289e-14	-2.21688	-1.28891	2.21539e-06	-2.18576	-1.2949
76613369	chr5:76613369:C:T	1.95806e-18	-4.25965e-10	-1.13927	2.53979e-13	-4.25965e-10	-1.15195	2.29744e-05	-4.25965e-10	-1.14171
76613459	chr5:76613459:T:C	2.57769e-19	-2.212	-0.954912	3.31254e-14	-2.21973	-0.96917	3.01602e-06	-2.21395	-0.9582
76613513	chr5:76613513:T:A	4.49113e-18	0.36892	-0.678038	1.01836e-13	-1.35517	-0.710663	9.91035e-06	-1.31256	-0.669943
76613569	chr5:76613569:T:C	2.11596e-19	-2.18974	-1.17456	2.67248e-14	-2.22133	-1.18228	2.40271e-06	-2.222	-1.17749
76613677	chr5:76613677:C:T	7.25647e-18	0.778128	-0.607457	1.40404e-13	-1.11321	-0.631471	1.36085e-05	-1.0662	-0.599189
76613881	chr5:76613881:C:T	4.97132e-18	-4.25965e-10	-0.207537	6.77699e-13	-4.25965e-10	-0.170501	5.90881e-05	-4.25965e-10	-0.197057
76613898	chr5:76613898:T:G	5.5928e-18	0.600057	-0.689799	1.12897e-13	-1.24038	-0.722343	1.11235e-05	-1.18522	-0.681802
76614235	chr5:76614235:C:T	2.21995e-19	-1.99019	-1.32613	2.32257e-14	-2.22069	-1.32325	2.08314e-06	-2.21596	-1.32625
76614321	chr5:76614321:G:A	2.15617e-19	-2.06072	-1.28475	2.459e-14	-2.20859	-1.27827	2.15597e-06	-2.22211	-1.28574
76614658	chr5:76614658:C:T	1.98583e-17	1.83487	-0.65747	1.01069e-13	-1.40325	-0.670152	1.18176e-05	-1.15538	-0.651121
76614759	chr5:76614759:ATTTTGATTCCTAGAAGTTTCCAGT:A	2.67021e-19	-2.13825	-0.993402	3.25321e-14	-2.20663	-1.00034	3.0195e-06	-2.21495	-0.956047
76614881	chr5:76614881:G:C	3.17435e-18	-0.994832	0.338713	3.15035e-13	-1.25015	0.313625	2.96144e-05	-1.23558	0.347748
76615161	chr5:76615161:A:G	2.71062e-19	-2.12791	-0.988723	3.28541e-14	-2.20195	-0.995181	3.04423e-06	-2.21171	-0.951124
76615204	chr5:76615204:G:T	1.4958e-18	-4.25965e-10	-1.40856	1.96282e-13	-4.25965e-10	-1.40965	1.76062e-05	-4.25965e-10	-1.40784
76615574	chr5:76615574:T:C	2.68012e-18	-0.460383	-0.36498	9.47647e-14	-1.72867	-0.409133	9.10505e-06	-1.67405	-0.393209
76615639	chr5:76615639:A:C	1.39009e-18	-0.40308	-1.07878	4.91742e-14	-1.69759	-1.09625	4.6711e-06	-1.63888	-1.09581
76615890	chr5:76615890:G:T	1.92606e-18	-0.811359	-0.344385	8.18977e-14	-1.8995	-0.384232	7.85063e-06	-1.84301	-0.372485
76615905	chr5:76615905:AT:A	1.48478e-18	-4.25965e-10	-1.41596	1.94879e-13	-4.25965e-10	-1.41682	1.74685e-05	-4.25965e-10	-1.41569
76615910	chr5:76615910:A:T	5.00319e-18	-0.910247	0.709101	4.91977e-13	-1.17941	0.68864	4.62749e-05	-1.16175	0.720261
76615945	chr5:76615945:C:T	2.13332e-18	-4.25965e-10	-1.05354	2.70157e-13	-4.25965e-10	-1.0902	2.52293e-05	-4.25965e-10	-1.04808
76616162	chr5:76616162:T:C	5.05356e-18	0.492298	-0.683429	1.04847e-13	-1.32054	-0.716157	1.03405e-05	-1.26459	-0.675438
76616615	chr5:76616615:G:A	3.45035e-18	-0.572746	-4.01506e-10	2.95229e-13	-1.00145	-4.01506e-10	2.56566e-05	-1.03129	-4.01506e-10
76616839	chr5:76616839:C:T	1.44479e-17	-4.25965e-10	0.859327	1.76585e-12	-4.25965e-10	0.787186	0.00017126	-4.25965e-10	0.867095
76617018	chr5:76617018:A:G	2.25264e-18	0.20099	-1.20011	5.25177e-14	-1.51608	-1.21198	5.14782e-06	-1.44117	-1.19634
76617167	chr5:76617167:C:G	1.5154e-18	-4.25965e-10	-1.39555	2.00307e-13	-4.25965e-10	-1.38935	1.78122e-05	-4.25965e-10	-1.3962
76617447	chr5:76617447:A:G	1.56307e-18	-4.25965e-10	-1.36457	2.06478e-13	-4.25965e-10	-1.35901	1.83873e-05	-4.25965e-10	-1.36442
76617959	chr5:76617959:T:C	2.6748e-19	-2.07428	-1.05565	3.16157e-14	-2.17394	-1.06161	2.90016e-06	-2.19019	-1.02113
76618134	chr5:76618134:G:A	1.24283e-17	-4.25965e-10	0.708757	1.5354e-12	-4.25965e-10	0.647343	0.000147063	-4.25965e-10	0.714772
76618178	chr5:76618178:T:C	7.417e-19	-2.11003	-4.01506e-10	9.17176e-14	-2.17049	-4.01506e-10	8.34179e-06	-2.15481	-4.01506e-10
76618655	chr5:76618655:G:GA	1.32148e-17	-4.25965e-10	0.770112	1.62777e-12	-4.25965e-10	0.705761	0.000156484	-4.25965e-10	0.776868
76618904	chr5:76618904:C:T	5.37165e-19	-1.32279	-1.10988	4.91587e-14	-1.67429	-1.11986	4.42713e-06	-1.7055	-1.08283
76618927	chr5:76618927:A:G	4.50468e-18	-4.25965e-10	-0.306107	5.89205e-13	-4.25965e-10	-0.310429	5.24646e-05	-4.25965e-10	-0.315949
76619031	chr5:76619031:T:A	1.45469e-18	-0.0494522	-1.38698	4.1399e-14	-1.57596	-1.38998	4.13501e-06	-1.46458	-1.39202
76619252	chr5:76619252:G:A	1.9505e-18	-4.25965e-10	-1.14314	2.59308e-13	-4.25965e-10	-1.13119	2.2911e-05	-4.25965e-10	-1.14447
76619305	chr5:76619305:C:T	9.51638e-19	-1.86079	-4.01506e-10	1.10517e-13	-1.98404	-4.01506e-10	1.0167e-05	-1.95694	-4.01506e-10
76619717	chr5:76619717:A:G	5.10675e-19	-1.10115	-1.3821	2.85001e-14	-1.95592	-1.38338	2.59191e-06	-1.93645	-1.38724
76619764	chr5:76619764:C:T	4.03143e-18	-4.25965e-10	-0.417102	5.16798e-13	-4.25965e-10	-0.441551	5.02078e-05	-4.25965e-10	-0.359917
76619788	chr5:76619788:G:T	4.75913e-18	-4.25965e-10	-0.251158	6.09484e-13	-4.25965e-10	-0.276591	5.99469e-05	-4.25965e-10	-0.182628
76620428	chr5:76620428:AC:A	1.87614e-18	-4.25965e-10	-1.18201	2.46099e-13	-4.25965e-10	-1.18347	2.20305e-05	-4.25965e-10	-1.18366
76620609	chr5:76620609:G:A	4.42568e-19	-1.27876	-1.34762	2.74915e-14	-2.02459	-1.35074	2.46916e-06	-2.01825	-1.35396
76620649	chr5:76620649:A:G	3.78439e-18	-4.25965e-10	-0.480337	4.90045e-13	-4.25965e-10	-0.494706	4.40826e-05	-4.25965e-10	-0.490021
76620729	chr5:76620729:AG:A	7.38153e-18	0.187758	-4.01506e-10	7.70399e-13	-0.0422957	-4.01506e-10	6.81162e-05	-0.0548725	-4.01506e-10
76620778	chr5:76620778:G:A	6.99939e-18	1.40637	-1.27177	2.87193e-13	0.231453	-1.2605	3.60839e-05	0.578735	-1.26898
76621062	chr5:76621062:C:T	1.06464e-18	-1.74858	-4.01506e-10	9.57973e-14	-2.12697	-4.01506e-10	9.76793e-06	-1.99698	-4.01506e-10
76621208	chr5:76621208:C:T	2.21655e-19	-2.14074	-1.17711	2.71564e-14	-2.2043	-1.18329	2.41769e-06	-2.21348	-1.17979
76621808	chr5:76621808:A:G	1.93874e-19	-2.10186	-1.34991	2.42675e-14	-2.14547	-1.35459	2.20028e-06	-2.13062	-1.35688
76621895	chr5:76621895:G:A	9.02001e-19	-1.06993	-0.844435	5.68972e-14	-1.7968	-0.851156	6.04133e-06	-1.64073	-0.836731
76622175	chr5:76622175:G:A	1.85374e-18	-4.25965e-10	-1.19402	2.43899e-13	-4.25965e-10	-1.19245	2.18109e-05	-4.25965e-10	-1.19368
76622207	chr5:76622207:T:C	1.51538e-18	-4.25965e-10	-1.39556	1.98006e-13	-4.25965e-10	-1.40091	1.7816e-05	-4.25965e-10	-1.39599
76623336	chr5:76623336:T:C	5.23455e-18	-4.25965e-10	-0.155942	6.87515e-13	-4.25965e-10	-0.156121	6.76485e-05	-4.25965e-10	-0.0617621
76623396	chr5:76623396:A:G	1.71166e-18	-4.25965e-10	-1.27376	2.2739e-13	-4.25965e-10	-1.26254	2.00999e-05	-4.25965e-10	-1.27537
76623808	chr5:76623808:G:A	1.54125e-18	-0.5636	-0.81503	5.66066e-14	-1.84627	-0.806804	5.79005e-06	-1.68994	-0.830009
76623831	chr5:76623831:C:T	1.29002e-18	-0.736137	-0.820427	5.2158e-14	-1.92246	-0.812464	5.25173e-06	-1.78198	-0.835547
76623836	chr5:76623836:A:G	1.43492e-18	-0.600222	-0.849894	5.38954e-14	-1.86142	-0.840734	5.50064e-06	-1.7067	-0.864521
76623837	chr5:76623837:T:C	2.8194e-19	-1.66909	-1.40819	2.92418e-14	-1.90424	-1.40937	2.67832e-06	-1.88155	-1.40935
76623860	chr5:76623860:G:A	1.51181e-18	-4.25965e-10	-1.39792	1.99188e-13	-4.25965e-10	-1.39496	1.77782e-05	-4.25965e-10	-1.39811
76623924	chr5:76623924:C:T	1.28837e-18	-1.97783	0.419981	1.41058e-13	-2.18376	0.443729	1.29296e-05	-2.15892	0.442346
76624366	chr5:76624366:G:A	1.77379e-18	-4.25965e-10	-1.23811	2.36553e-13	-4.25965e-10	-1.22303	2.08289e-05	-4.25965e-10	-1.23975
76624512	chr5:76624512:A:AAT	1.70863e-18	-4.25965e-10	-1.27553	2.27453e-13	-4.25965e-10	-1.26226	2.0067e-05	-4.25965e-10	-1.27701
76625047	chr5:76625047:C:T	3.44131e-18	-4.25965e-10	-0.57537	4.62118e-13	-4.25965e-10	-0.553384	4.04734e-05	-4.25965e-10	-0.575442
76625137	chr5:76625137:C:T	1.88335e-18	-4.25965e-10	-1.17817	2.52038e-13	-4.25965e-10	-1.15963	2.21484e-05	-4.25965e-10	-1.17832
76625138	chr5:76625138:G:A	1.48323e-18	-4.25965e-10	-1.417	1.94947e-13	-4.25965e-10	-1.41647	1.7445e-05	-4.25965e-10	-1.41703
76625147	chr5:76625147:A:G	9.87931e-19	-2.03821	0.214844	1.19758e-13	-2.12712	0.223391	1.12556e-05	-2.09438	0.239154
76625387	chr5:76625387:G:A	2.77504e-18	-4.25965e-10	-0.790555	3.64668e-13	-4.25965e-10	-0.790217	3.25558e-05	-4.25965e-10	-0.793133
76625514	chr5:76625514:T:C	4.30438e-18	-4.25965e-10	-0.351589	5.687e-13	-4.25965e-10	-0.345851	5.45669e-05	-4.25965e-10	-0.27666
76625597	chr5:76625597:C:T	1.89642e-18	-0.329974	-0.841279	6.00396e-14	-1.75601	-0.838189	6.37354e-06	-1.56962	-0.854316
76625868	chr5:76625868:A:G	2.59067e-18	-4.25965e-10	-0.859306	3.40576e-13	-4.25965e-10	-0.858565	3.03991e-05	-4.25965e-10	-0.861675
76625879	chr5:76625879:G:A	1.85938e-18	-4.25965e-10	-1.19098	2.49593e-13	-4.25965e-10	-1.16937	2.1885e-05	-4.25965e-10	-1.19028
76625900	chr5:76625900:CAT:C	2.77757e-18	-4.25965e-10	-0.789648	3.57438e-13	-4.25965e-10	-0.810241	3.28626e-05	-4.25965e-10	-0.783753
76626156	chr5:76626156:T:C	1.94754e-18	-1.99461	0.849957	2.19501e-13	-2.14866	0.850818	2.08393e-05	-2.11456	0.875317
76626157	chr5:76626157:G:C	1.79268e-18	-1.94073	0.713221	1.86564e-13	-2.17434	0.713917	1.75926e-05	-2.14661	0.737996
76626491	chr5:76626491:G:A	1.0837e-18	-1.73084	-4.01506e-10	1.32812e-13	-1.80027	-4.01506e-10	1.11655e-05	-1.86325	-4.01506e-10
76626615	chr5:76626615:T:C	1.70401e-18	-4.25965e-10	-1.27824	2.26811e-13	-4.25965e-10	-1.26509	2.0013e-05	-4.25965e-10	-1.27971
76626679	chr5:76626679:C:T	1.85873e-18	-1.93081	0.739478	1.91126e-13	-2.17807	0.741794	1.79693e-05	-2.15142	0.764003
76626756	chr5:76626756:A:G	1.65815e-18	-2.03901	0.733491	2.01521e-13	-2.11863	0.735322	1.9211e-05	-2.07844	0.757837
76626757	chr5:76626757:T:C	1.66266e-18	-2.04402	0.741215	2.03966e-13	-2.11461	0.743356	1.94466e-05	-2.07385	0.765437
76626844	chr5:76626844:A:G	1.30834e-18	-0.66811	-0.874353	4.92949e-14	-1.89607	-0.895312	5.05693e-06	-1.76847	-0.886858
76626876	chr5:76626876:G:A	1.56061e-18	-4.25965e-10	-1.36615	2.05402e-13	-4.25965e-10	-1.36423	1.83354e-05	-4.25965e-10	-1.36726
76626940	chr5:76626940:G:A	1.70863e-18	-4.25965e-10	-1.27553	2.27453e-13	-4.25965e-10	-1.26226	2.0067e-05	-4.25965e-10	-1.27701
76627230	chr5:76627230:G:A	2.63082e-18	-4.25965e-10	-0.843925	3.46747e-13	-4.25965e-10	-0.840609	3.08666e-05	-4.25965e-10	-0.846413
76627460	chr5:76627460:C:T	2.8346e-19	-2.19103	-0.880881	5.78616e-14	-1.76278	-0.868371	5.64332e-06	-1.67514	-0.870472
76627568	chr5:76627568:T:C	3.05225e-19	-2.19748	-0.800445	6.44208e-14	-1.73565	-0.788119	6.28422e-06	-1.64868	-0.789366
76627634	chr5:76627634:G:A	2.99801e-19	-2.19803	-0.817826	6.34733e-14	-1.73377	-0.804816	6.18829e-06	-1.64648	-0.806949
76627787	chr5:76627787:G:A	2.911e-19	-2.20074	-0.844574	6.26518e-14	-1.71984	-0.831773	6.1152e-06	-1.63141	-0.833902
76627859	chr5:76627859:A:G	5.16613e-19	-1.12814	-1.34354	2.45852e-14	-2.15091	-1.33615	2.31708e-06	-2.08776	-1.34802
76627884	chr5:76627884:T:C	2.85709e-19	-2.21163	-0.852377	6.62228e-14	-1.65674	-0.839442	6.48665e-06	-1.56461	-0.841733
76628017	chr5:76628017:T:C	2.91876e-18	-1.521	0.780934	2.0816e-13	-2.12742	0.776523	1.90337e-05	-2.073	0.743127
76628037	chr5:76628037:G:A	2.40182e-18	-4.25965e-10	-0.934994	3.11532e-13	-4.25965e-10	-0.947701	2.82398e-05	-4.25965e-10	-0.935354
76628038	chr5:76628038:T:A	5.35736e-19	-1.08968	-1.34565	2.47551e-14	-2.14153	-1.33864	2.34401e-06	-2.07416	-1.35006
76628162	chr5:76628162:C:G	7.09292e-19	-2.15471	-4.01506e-10	9.87806e-14	-2.0963	-4.01506e-10	8.89981e-06	-2.09006	-4.01506e-10
76628174	chr5:76628174:T:A	5.20961e-19	-1.10745	-1.35585	2.44018e-14	-2.14505	-1.3495	2.30729e-06	-2.08004	-1.35997
76628249	chr5:76628249:T:C	1.38687e-17	0.38172	0.436693	7.82926e-13	-0.495051	0.468885	9.24956e-05	-0.195218	0.446293
76628447	chr5:76628447:C:G	2.93083e-18	-4.25965e-10	-0.735938	3.89144e-13	-4.25965e-10	-0.725253	3.42977e-05	-4.25965e-10	-0.74101
76628644	chr5:76628644:G:T	3.58645e-19	-1.48812	-1.34852	2.294e-14	-2.21484	-1.34148	2.09169e-06	-2.18552	-1.3526
76628647	chr5:76628647:A:G	2.98453e-19	-2.22017	-0.8002	8.7346e-14	-1.4325	-0.786824	8.63638e-06	-1.33171	-0.788398
76629033	chr5:76629033:C:T	3.46906e-18	-4.25965e-10	-0.567339	4.48085e-13	-4.25965e-10	-0.58422	4.29477e-05	-4.25965e-10	-0.516103
76629149	chr5:76629149:A:T	3.37612e-18	-4.25965e-10	-0.594495	4.36327e-13	-4.25965e-10	-0.610812	4.17716e-05	-4.25965e-10	-0.54387
76629192	chr5:76629192:A:G	2.56195e-19	-1.75708	-1.41595	4.82712e-14	-1.39694	-1.41543	4.36039e-06	-1.38748	-1.41604
76629207	chr5:76629207:A:G	3.04764e-18	-4.25965e-10	-0.696855	4.04673e-13	-4.25965e-10	-0.686124	3.56548e-05	-4.25965e-10	-0.702204
76629220	chr5:76629220:C:A	1.70745e-18	-4.25965e-10	-1.27622	2.27292e-13	-4.25965e-10	-1.26297	2.00531e-05	-4.25965e-10	-1.2777
76629419	chr5:76629419:A:G	3.20973e-19	-2.2206	-0.727021	9.31725e-14	-1.43869	-0.716057	9.20462e-06	-1.34172	-0.714659
76629457	chr5:76629457:T:C	3.43179e-18	-4.25965e-10	-0.578139	4.43235e-13	-4.25965e-10	-0.595103	4.24906e-05	-4.25965e-10	-0.526804
76630023	chr5:76630023:A:G	6.29472e-18	0.0284885	-4.01506e-10	9.32557e-13	0.148727	-4.01506e-10	8.37942e-05	0.152276	-4.01506e-10
76630084	chr5:76630084:C:T	5.22789e-18	-4.25965e-10	-0.157214	6.89249e-13	-4.25965e-10	-0.153601	6.18288e-05	-4.25965e-10	-0.151718
76630091	chr5:76630091:G:A	9.30982e-19	-1.31868	-0.564056	1.87264e-13	-0.864953	-0.591733	1.77712e-05	-0.835441	-0.563069
76630301	chr5:76630301:A:G	2.33389e-18	-4.25965e-10	-0.963687	3.02373e-13	-4.25965e-10	-0.977541	2.74461e-05	-4.25965e-10	-0.963865
76630453	chr5:76630453:C:T	2.33677e-18	-4.25965e-10	-0.962454	3.02741e-13	-4.25965e-10	-0.976327	2.74799e-05	-4.25965e-10	-0.962632
76630532	chr5:76630532:C:T	3.90705e-18	0.366028	-0.814468	2.07575e-13	-0.540328	-0.813383	2.47139e-05	-0.254648	-0.814073
76630542	chr5:76630542:G:A	1.71243e-18	-4.25965e-10	-1.27331	2.27871e-13	-4.25965e-10	-1.26042	2.01107e-05	-4.25965e-10	-1.27484
76630576	chr5:76630576:C:T	3.04147e-18	-4.25965e-10	-0.69888	3.93027e-13	-4.25965e-10	-0.715326	3.74988e-05	-4.25965e-10	-0.651779
76630715	chr5:76630715:CT:C	1.63492e-18	-4.25965e-10	-1.31963	2.13496e-13	-4.25965e-10	-1.32559	1.92189e-05	-4.25965e-10	-1.32019
76630987	chr5:76630987:G:A	3.56324e-19	-1.5203	-1.32283	2.35499e-14	-2.21585	-1.31423	2.13566e-06	-2.18971	-1.3276
76631038	chr5:76631038:G:A	2.63822e-19	-2.22173	-0.921979	7.25e-14	-1.49024	-0.915376	7.21521e-06	-1.38905	-0.910849
76631048	chr5:76631048:G:A	2.65594e-19	-2.22162	-0.915386	7.32814e-14	-1.48616	-0.90874	7.29774e-06	-1.38434	-0.904183
76631244	chr5:76631244:A:G	3.60925e-19	-1.51158	-1.31872	2.36734e-14	-2.21506	-1.30979	2.14767e-06	-2.18808	-1.32363
76631363	chr5:76631363:C:T	2.6132e-19	-2.22211	-0.931126	7.00572e-14	-1.51517	-0.924719	6.96928e-06	-1.41445	-0.920129
76631397	chr5:76631397:T:G	2.83086e-19	-2.22213	-0.851097	7.49786e-14	-1.53109	-0.840912	7.43379e-06	-1.43063	-0.839424
76631449	chr5:76631449:T:C	3.02869e-19	-2.2213	-0.78438	8.46864e-14	-1.4786	-0.771652	8.41929e-06	-1.37311	-0.772455
76631485	chr5:76631485:A:G	1.7081e-18	-4.25965e-10	-1.27584	2.2738e-13	-4.25965e-10	-1.26258	2.00607e-05	-4.25965e-10	-1.27732
76631599	chr5:76631599:C:T	2.0159e-18	-4.25965e-10	-1.11016	2.66744e-13	-4.25965e-10	-1.10291	2.36985e-05	-4.25965e-10	-1.11068
76631684	chr5:76631684:A:G	2.68144e-19	-2.22173	-0.905724	7.35531e-14	-1.49211	-0.899084	7.3313e-06	-1.38949	-0.894441
76631781	chr5:76631781:C:T	3.03468e-19	-1.65252	-1.35118	2.27268e-14	-2.22213	-1.34353	2.03051e-06	-2.21265	-1.35515
76631810	chr5:76631810:G:A	2.92097e-18	-1.56713	0.827819	2.14528e-13	-2.14193	0.821172	1.95632e-05	-2.09221	0.789767
76632113	chr5:76632113:A:T	2.74665e-19	-2.22189	-0.881539	7.48201e-14	-1.4992	-0.874914	7.45462e-06	-1.39726	-0.869994
76632129	chr5:76632129:A:G	4.70566e-18	-0.503313	0.240856	1.60981e-13	-1.82589	0.21797	1.67676e-05	-1.67574	0.219102
76632264	chr5:76632264:T:C	2.8881e-18	-4.25965e-10	-0.750625	3.83191e-13	-4.25965e-10	-0.740669	3.37977e-05	-4.25965e-10	-0.755694
76632448	chr5:76632448:T:C	3.29285e-18	-4.25965e-10	-0.619469	4.20933e-13	-4.25965e-10	-0.64673	4.26694e-05	-4.25965e-10	-0.522605
76632627	chr5:76632627:T:C	3.85388e-19	-1.85593	-0.908797	3.81725e-14	-2.16078	-0.886311	3.37246e-06	-2.15515	-0.905295
76632862	chr5:76632862:T:C	2.33348e-18	-4.25965e-10	-0.96386	3.02425e-13	-4.25965e-10	-0.977369	2.74465e-05	-4.25965e-10	-0.96385
76633272	chr5:76633272:G:A	1.70964e-18	-4.25965e-10	-1.27494	2.27594e-13	-4.25965e-10	-1.26164	2.00787e-05	-4.25965e-10	-1.27643
76633280	chr5:76633280:A:G	3.02898e-19	-2.22005	-0.785532	8.70493e-14	-1.4503	-0.772424	8.68724e-06	-1.3406	-0.77363
76633405	chr5:76633405:A:G	2.30201e-18	-4.25965e-10	-0.977438	2.93711e-13	-4.25965e-10	-1.00661	2.70948e-05	-4.25965e-10	-0.976745
76633458	chr5:76633458:AT:A	1.4878e-18	-4.25965e-10	-1.41392	1.95209e-13	-4.25965e-10	-1.41513	1.75018e-05	-4.25965e-10	-1.41378
76633461	chr5:76633461:T:C	2.71345e-19	-2.2207	-0.894886	7.65782e-14	-1.46291	-0.88798	7.679e-06	-1.35416	-0.88344
76633524	chr5:76633524:G:A	2.87699e-18	-4.25965e-10	-0.754477	3.67544e-13	-4.25965e-10	-0.782359	3.55594e-05	-4.25965e-10	-0.704882
76633613	chr5:76633613:T:C	2.17371e-18	-4.25965e-10	-1.03478	2.87651e-13	-4.25965e-10	-1.02745	2.555e-05	-4.25965e-10	-1.03545
76633862	chr5:76633862:G:A	2.50854e-18	-4.25965e-10	-0.891521	3.32612e-13	-4.25965e-10	-0.882226	2.95045e-05	-4.25965e-10	-0.891544
76633940	chr5:76633940:AT:A	7.31102e-19	-2.12443	-4.01506e-10	9.12081e-14	-2.17606	-4.01506e-10	8.17035e-06	-2.17558	-4.01506e-10
76634008	chr5:76634008:A:G	2.67251e-19	-2.22211	-0.908677	7.1584e-14	-1.51619	-0.902139	7.0714e-06	-1.42261	-0.897423
76634051	chr5:76634051:A:G	2.47931e-19	-1.7899	-1.41592	4.6199e-14	-1.44112	-1.41512	4.16425e-06	-1.43359	-1.41596
76634097	chr5:76634097:T:G	2.45307e-19	-1.81437	-1.4021	4.53427e-14	-1.47474	-1.40022	4.08596e-06	-1.46605	-1.40248
76634607	chr5:76634607:A:G	1.48333e-18	-4.25965e-10	-1.41693	1.94812e-13	-4.25965e-10	-1.41717	1.74475e-05	-4.25965e-10	-1.41689
76634754	chr5:76634754:T:C	2.43985e-19	-2.22117	-1.0007	6.27124e-14	-1.5569	-0.99374	6.1333e-06	-1.4678	-0.994555
76634812	chr5:76634812:C:T	2.41337e-19	-2.22153	-1.01125	6.27516e-14	-1.54581	-1.00421	6.13725e-06	-1.45655	-1.00516
76634815	chr5:76634815:G:A	2.45685e-19	-2.22142	-0.993503	6.36357e-14	-1.54955	-0.986479	6.22234e-06	-1.46064	-0.987297
76634847	chr5:76634847:A:G	3.3837e-19	-1.54617	-1.34867	2.94331e-14	-1.95609	-1.35099	2.6728e-06	-1.9494	-1.34356
76635011	chr5:76635011:G:A	2.40252e-19	-2.22175	-1.01554	6.2739e-14	-1.54171	-1.00851	6.14423e-06	-1.45108	-1.00949
76635022	chr5:76635022:A:T	2.40364e-19	-2.22159	-1.01523	6.23966e-14	-1.5475	-1.00819	6.10852e-06	-1.45722	-1.00918
76635037	chr5:76635037:A:G	2.40722e-19	-2.22134	-1.01399	6.19925e-14	-1.55522	-1.00697	6.06391e-06	-1.46581	-1.00792
76635087	chr5:76635087:A:C	2.61303e-18	-4.25965e-10	-0.85071	3.43497e-13	-4.25965e-10	-0.850026	3.06596e-05	-4.25965e-10	-0.853143
76635235	chr5:76635235:G:A	2.09512e-18	-4.25965e-10	-1.07161	2.71053e-13	-4.25965e-10	-1.08689	2.47355e-05	-4.25965e-10	-1.06785
76635604	chr5:76635604:C:T	2.55822e-18	-4.25965e-10	-0.871912	3.25172e-13	-4.25965e-10	-0.90485	3.01178e-05	-4.25965e-10	-0.87097
76635788	chr5:76635788:C:CA	2.45643e-19	-2.21809	-0.997006	5.97354e-14	-1.60946	-0.989817	5.8226e-06	-1.52357	-0.990775
76636160	chr5:76636160:C:T	4.07007e-18	-4.25965e-10	-0.407563	5.13896e-13	-4.25965e-10	-0.447184	4.76249e-05	-4.25965e-10	-0.412731
76636177	chr5:76636177:A:G	2.4962e-18	-4.25965e-10	-0.896454	3.24596e-13	-4.25965e-10	-0.906622	2.92297e-05	-4.25965e-10	-0.900903
76636224	chr5:76636224:A:C	1.70863e-18	-4.25965e-10	-1.27553	2.27453e-13	-4.25965e-10	-1.26226	2.0067e-05	-4.25965e-10	-1.27701
76636557	chr5:76636557:A:G	3.83864e-19	-1.44782	-1.32087	2.373e-14	-2.21025	-1.31222	2.17048e-06	-2.17542	-1.32572
76637044	chr5:76637044:C:T	2.5472e-19	-2.22061	-0.958202	7.3908e-14	-1.44084	-0.945545	7.2363e-06	-1.34466	-0.952315
76637206	chr5:76637206:T:C	1.60362e-18	-4.25965e-10	-1.33896	2.09231e-13	-4.25965e-10	-1.34577	1.93643e-05	-4.25965e-10	-1.31266
76637265	chr5:76637265:G:A	1.59147e-18	-4.25965e-10	-1.34656	2.07689e-13	-4.25965e-10	-1.35316	1.91928e-05	-4.25965e-10	-1.32155
76637272	chr5:76637272:C:T	2.4622e-19	-2.22164	-0.991117	6.90642e-14	-1.47041	-0.983752	6.78426e-06	-1.3766	-0.984885
76637756	chr5:76637756:A:C	2.14124e-18	-4.25965e-10	-1.04984	2.77096e-13	-4.25965e-10	-1.06484	2.51831e-05	-4.25965e-10	-1.04991
76637940	chr5:76637940:T:C	2.55556e-19	-2.22214	-0.953397	6.90596e-14	-1.51183	-0.942404	6.75562e-06	-1.41841	-0.947305
76638248	chr5:76638248:G:A	3.07983e-18	-4.25965e-10	-0.686349	3.93395e-13	-4.25965e-10	-0.714389	3.64992e-05	-4.25965e-10	-0.678798
76638308	chr5:76638308:A:G	2.40176e-19	-2.2205	-1.01711	6.06485e-14	-1.5805	-1.00361	5.86739e-06	-1.4943	-1.01238
76638541	chr5:76638541:T:TAC	1.484e-18	-4.25965e-10	-1.41648	1.94863e-13	-4.25965e-10	-1.41691	1.74558e-05	-4.25965e-10	-1.41642
76638907	chr5:76638907:A:G	9.4621e-18	-4.25965e-10	0.436072	1.20875e-12	-4.25965e-10	0.40814	0.000120301	-4.25965e-10	0.513909
76639236	chr5:76639236:A:C	1.60125e-17	-4.25965e-10	0.962147	2.13022e-12	-4.25965e-10	0.974778	0.000186686	-4.25965e-10	0.953341
76639263	chr5:76639263:G:A	6.56013e-19	-0.939749	-1.29305	2.4059e-14	-2.21085	-1.29784	2.17842e-06	-2.21003	-1.28745
76639338	chr5:76639338:C:G	1.48313e-18	-4.25965e-10	-1.41707	1.94812e-13	-4.25965e-10	-1.41717	1.74445e-05	-4.25965e-10	-1.41706
76639362	chr5:76639362:G:A	5.28321e-19	-2.17743	-0.271847	1.53938e-13	-1.39945	-0.253199	1.61333e-05	-1.23227	-0.262929
76639471	chr5:76639471:A:G	6.88331e-18	-4.25965e-10	0.117877	8.83829e-13	-4.25965e-10	0.0950602	8.68072e-05	-4.25965e-10	0.187603
76639589	chr5:76639589:G:T	9.23183e-19	-0.537833	-1.35332	2.7321e-14	-2.03179	-1.34976	2.39137e-06	-2.0587	-1.34552
76639767	chr5:76639767:A:G	5.23296e-19	-1.61895	-0.839878	1.00466e-13	-1.22506	-0.854321	9.22329e-06	-1.21711	-0.837245
76639768	chr5:76639768:C:T	5.33196e-19	-2.15965	-0.280441	1.63963e-13	-1.32874	-0.260829	1.72744e-05	-1.1552	-0.271655
76639806	chr5:76639806:A:T	0.000118931	30.5983	-4.01506e-10	1.15778e-13	-1.93753	-4.01506e-10	1.07022e-05	-1.90563	-4.01506e-10
76639917	chr5:76639917:T:A	5.2593e-19	-2.16782	-0.285991	1.5795e-13	-1.36016	-0.26676	1.66035e-05	-1.1894	-0.277077
76640308	chr5:76640308:G:A	3.76261e-18	-4.25965e-10	-0.486109	4.86382e-13	-4.25965e-10	-0.502209	4.66446e-05	-4.25965e-10	-0.433531
76640332	chr5:76640332:T:C	1.79525e-18	-4.25965e-10	-1.22608	2.39328e-13	-4.25965e-10	-1.21137	2.10852e-05	-4.25965e-10	-1.22751
76640439	chr5:76640439:G:T	4.06775e-19	-2.14334	-0.56738	1.29636e-13	-1.2675	-0.556973	1.3819e-05	-1.091	-0.559043
76640555	chr5:76640555:C:G	5.331e-19	-2.1092	-0.331069	1.80008e-13	-1.18545	-0.310755	1.94704e-05	-0.984792	-0.3224
76640765	chr5:76640765:A:G	1.49167e-17	-4.25965e-10	0.891257	1.91338e-12	-4.25965e-10	0.867422	0.000191842	-4.25965e-10	0.980585
76640948	chr5:76640948:G:C	3.15581e-18	-4.25965e-10	-0.661976	4.15081e-13	-4.25965e-10	-0.660729	3.70314e-05	-4.25965e-10	-0.664322
76641119	chr5:76641119:G:A	4.47866e-19	-2.16268	-0.451802	1.35385e-13	-1.34031	-0.440767	1.43744e-05	-1.1677	-0.442938
76641218	chr5:76641218:T:C	1.49164e-18	-4.25965e-10	-1.41135	1.96098e-13	-4.25965e-10	-1.41059	1.755e-05	-4.25965e-10	-1.41103
76641654	chr5:76641654:G:C	7.34892e-18	-4.25965e-10	0.183331	9.42826e-13	-4.25965e-10	0.159678	9.27797e-05	-4.25965e-10	0.25414
76641699	chr5:76641699:T:G	5.35499e-19	-2.15014	-0.285633	1.69352e-13	-1.29051	-0.266717	1.79193e-05	-1.11342	-0.276786
76642291	chr5:76642291:C:T	1.76185e-18	-4.25965e-10	-1.24486	2.34633e-13	-4.25965e-10	-1.23118	2.06941e-05	-4.25965e-10	-1.24624
76642296	chr5:76642296:G:A	1.50982e-18	-4.25965e-10	-1.39923	1.98574e-13	-4.25965e-10	-1.39804	1.77677e-05	-4.25965e-10	-1.3987
76642358	chr5:76642358:G:T	2.48847e-19	-1.81844	-1.3837	4.75694e-14	-1.44382	-1.38319	4.20136e-06	-1.45712	-1.38356
76642402	chr5:76642402:G:A	2.92561e-19	-1.74651	-1.29379	2.70764e-14	-2.1168	-1.27374	2.4219e-06	-2.10395	-1.28759
76642421	chr5:76642421:C:T	2.76247e-19	-1.78192	-1.31576	2.57761e-14	-2.13739	-1.30237	2.30701e-06	-2.12547	-1.31467
76642688	chr5:76642688:C:T	1.71986e-18	-4.25965e-10	-1.26898	2.28513e-13	-4.25965e-10	-1.25761	2.01959e-05	-4.25965e-10	-1.27061
76642796	chr5:76642796:A:G	3.76996e-19	-1.48301	-1.30373	3.00752e-14	-1.97666	-1.30884	2.71528e-06	-1.97894	-1.29825
76643366	chr5:76643366:A:G	5.59393e-19	-2.17254	-0.219588	1.65512e-13	-1.38008	-0.200075	1.74225e-05	-1.20769	-0.210632
76643386	chr5:76643386:C:T	4.70127e-19	-2.18325	-0.382729	1.33302e-13	-1.42473	-0.371859	1.40711e-05	-1.25825	-0.373713
76643434	chr5:76643434:A:G	5.65632e-19	-2.1643	-0.216736	1.71687e-13	-1.3465	-0.197031	1.81172e-05	-1.17146	-0.207772
76643486	chr5:76643486:T:G	4.69309e-19	-2.17815	-0.389561	1.35396e-13	-1.40317	-0.37783	1.4319e-05	-1.23402	-0.380479
76643522	chr5:76643522:A:G	4.63247e-19	-2.18478	-0.395938	1.30756e-13	-1.43183	-0.38404	1.37706e-05	-1.26666	-0.38689
76643582	chr5:76643582:G:A	4.56161e-19	-2.18495	-0.411183	1.28459e-13	-1.43268	-0.400915	1.35642e-05	-1.26647	-0.402187
76643695	chr5:76643695:A:G	1.76215e-18	-4.25965e-10	-1.24469	2.34678e-13	-4.25965e-10	-1.23099	2.06976e-05	-4.25965e-10	-1.24607
76643730	chr5:76643730:G:A	4.91821e-19	-2.19238	-0.328486	1.35802e-13	-1.4691	-0.308903	1.41358e-05	-1.30746	-0.319916
76643964	chr5:76643964:A:G	3.12709e-18	-4.25965e-10	-0.671119	4.12962e-13	-4.25965e-10	-0.665847	3.67944e-05	-4.25965e-10	-0.67074
76643991	chr5:76643991:A:G	5.87124e-19	-2.15691	-0.186828	7.3972e-14	-2.21326	-0.172257	6.36295e-06	-2.21413	-0.21147
76644118	chr5:76644118:A:G	5.67993e-19	-2.1882	-0.188671	1.5919e-13	-1.44993	-0.169174	1.66601e-05	-1.28348	-0.179593
76644449	chr5:76644449:G:A	5.624e-19	-2.15343	-0.23333	1.75329e-13	-1.30911	-0.213425	1.85688e-05	-1.13022	-0.224385
76644552	chr5:76644552:G:A	5.26416e-19	-2.16849	-0.284392	1.57216e-13	-1.36735	-0.264234	1.657e-05	-1.19291	-0.275581
76644587	chr5:76644587:A:G	1.78194e-18	-4.25965e-10	-1.23352	2.374e-13	-4.25965e-10	-1.21946	2.0929e-05	-4.25965e-10	-1.23495
76644638	chr5:76644638:A:G	5.26141e-19	-2.16179	-0.291617	1.60071e-13	-1.34193	-0.271658	1.69576e-05	-1.16246	-0.282907
76644667	chr5:76644667:A:G	5.2736e-19	-2.15468	-0.296417	1.64362e-13	-1.31063	-0.2765	1.74019e-05	-1.13178	-0.287725
76644814	chr5:76644814:G:T	2.12291e-18	-4.25965e-10	-1.05843	2.76447e-13	-4.25965e-10	-1.06718	2.48734e-05	-4.25965e-10	-1.06229
76645074	chr5:76645074:C:T	6.88331e-18	-4.25965e-10	0.117877	8.83829e-13	-4.25965e-10	0.0950602	8.68072e-05	-4.25965e-10	0.187603
76645075	chr5:76645075:T:C	5.88877e-19	-2.17365	-0.167112	1.73296e-13	-1.38568	-0.148525	1.82679e-05	-1.21312	-0.157826
76645092	chr5:76645092:A:G	5.41531e-19	-2.15603	-0.268548	1.68286e-13	-1.31475	-0.24879	1.78011e-05	-1.13715	-0.25968
76645095	chr5:76645095:C:T	3.47267e-18	-4.25965e-10	-0.566298	4.58493e-13	-4.25965e-10	-0.561258	4.08609e-05	-4.25965e-10	-0.565913
76645156	chr5:76645156:A:G	5.25989e-19	-2.16113	-0.292571	1.61325e-13	-1.33399	-0.271794	1.70151e-05	-1.15804	-0.283945
76645245	chr5:76645245:G:A	7.31512e-19	-2.15977	0.0359036	2.24395e-13	-1.32884	0.0530475	2.37976e-05	-1.15268	0.0461789
76645314	chr5:76645314:G:A	1.28576e-18	-0.142708	-1.41716	4.10729e-14	-1.55719	-1.41667	4.35707e-06	-1.38711	-1.41718
76645719	chr5:76645719:C:T	1.51987e-18	-4.25965e-10	-1.39259	1.9985e-13	-4.25965e-10	-1.39164	1.78864e-05	-4.25965e-10	-1.39205
76645757	chr5:76645757:T:A	4.3655e-19	-2.15459	-0.485482	1.34835e-13	-1.31113	-0.474028	1.43863e-05	-1.13284	-0.476974
76645936	chr5:76645936:G:A	6.64775e-19	-2.21953	-4.01506e-10	8.86179e-14	-2.20487	-4.01506e-10	7.97771e-06	-2.19944	-4.01506e-10
76645937	chr5:76645937:A:G	5.14243e-19	-2.14492	-0.331365	1.64361e-13	-1.27523	-0.311909	1.74621e-05	-1.09328	-0.322779
76646168	chr5:76646168:G:C	1.5191e-18	-4.25965e-10	-1.39311	1.99787e-13	-4.25965e-10	-1.39195	1.78777e-05	-4.25965e-10	-1.39253
76646222	chr5:76646222:G:A	5.20915e-18	0.438855	-0.59966	1.89501e-13	-0.868216	-0.576595	2.27076e-05	-0.562628	-0.590761
76646304	chr5:76646304:A:T	1.61286e-18	-4.25965e-10	-1.33322	2.11151e-13	-4.25965e-10	-1.33663	1.89794e-05	-4.25965e-10	-1.33273
76646535	chr5:76646535:G:A	5.13905e-19	-2.15828	-0.318657	1.58949e-13	-1.32193	-0.298692	1.6802e-05	-1.14458	-0.310012
76646673	chr5:76646673:G:T	5.19709e-19	-2.18936	-0.27635	1.45452e-13	-1.45223	-0.25713	1.52007e-05	-1.28706	-0.267689
76646800	chr5:76646800:C:A	6.92061e-18	-4.25965e-10	0.123282	8.88105e-13	-4.25965e-10	0.0998868	8.72809e-05	-4.25965e-10	0.193045
76646835	chr5:76646835:TAA:T	1.75849e-18	-4.25965e-10	-1.24677	2.34171e-13	-4.25965e-10	-1.23315	2.06547e-05	-4.25965e-10	-1.24814
76647111	chr5:76647111:G:A	2.48874e-19	-2.19926	-1.00278	5.92971e-14	-1.60409	-1.00256	5.99228e-06	-1.48775	-0.997863
76647145	chr5:76647145:G:A	1.16833e-18	-1.52586	-0.129785	2.32256e-13	-1.06356	-0.17781	2.14991e-05	-1.08465	-0.123424
76647227	chr5:76647227:G:A	1.83628e-18	-4.25965e-10	-1.20348	2.45146e-13	-4.25965e-10	-1.18735	2.1563e-05	-4.25965e-10	-1.20511
76647291	chr5:76647291:T:C	2.36856e-18	-4.25965e-10	-0.948941	3.14252e-13	-4.25965e-10	-0.939009	2.79153e-05	-4.25965e-10	-0.946913
76647331	chr5:76647331:G:A	9.18398e-19	-0.869892	-1.02645	3.83846e-14	-2.01149	-1.03006	3.76655e-06	-1.91155	-1.03837
76647400	chr5:76647400:G:A	2.09714e-18	-4.25965e-10	-1.07065	2.82246e-13	-4.25965e-10	-1.04642	2.46115e-05	-4.25965e-10	-1.07287
76647432	chr5:76647432:T:C	7.85379e-19	-2.12688	0.0740639	2.48136e-13	-1.25	0.0747677	2.70816e-05	-1.04528	0.0680457
76647462	chr5:76647462:A:G	2.04081e-18	-4.25965e-10	-1.09788	2.60639e-13	-4.25965e-10	-1.12607	2.40076e-05	-4.25965e-10	-1.09772
76647544	chr5:76647544:T:C	2.50976e-19	-1.99429	-1.19933	4.3625e-14	-1.72267	-1.1909	3.92771e-06	-1.71241	-1.19562
76647574	chr5:76647574:G:A	4.16352e-19	-2.13453	-0.552921	6.8728e-14	-1.93062	-0.528431	5.81152e-06	-1.95551	-0.560739
76647592	chr5:76647592:G:A	2.11118e-18	-4.25965e-10	-1.06397	2.88088e-13	-4.25965e-10	-1.02594	2.48273e-05	-4.25965e-10	-1.06414
76647628	chr5:76647628:C:T	4.46682e-19	-1.49229	-1.12484	3.80271e-14	-1.94592	-1.10499	3.30313e-06	-1.94957	-1.13164
76647724	chr5:76647724:T:C	9.7115e-19	-2.06795	0.227456	3.5472e-13	-1.05027	0.232397	3.83821e-05	-0.849363	0.220868
76647726	chr5:76647726:G:A	9.91812e-19	-2.07127	0.251825	3.61019e-13	-1.05718	0.256911	3.89529e-05	-0.85895	0.245215
76647851	chr5:76647851:A:AC	7.3164e-19	-2.20467	0.0809837	2.06896e-13	-1.45541	0.0984236	1.87387e-05	-1.45011	0.104614
76647887	chr5:76647887:A:G	4.02504e-19	-2.2178	-0.503471	1.28863e-13	-1.3426	-0.487857	1.13903e-05	-1.33423	-0.509097
76647966	chr5:76647966:G:A	1.53107e-18	-4.25965e-10	-1.38526	2.02335e-13	-4.25965e-10	-1.37928	1.79966e-05	-4.25965e-10	-1.3859
76648028	chr5:76648028:A:T	2.51353e-19	-2.22119	-0.970928	8.61342e-14	-1.26669	-0.966608	7.77179e-06	-1.25332	-0.972271
76648050	chr5:76648050:C:T	1.48306e-18	-4.25965e-10	-1.41712	1.94847e-13	-4.25965e-10	-1.41699	1.74432e-05	-4.25965e-10	-1.41714
76648093	chr5:76648093:G:T	2.47289e-19	-2.22199	-0.986428	8.85924e-14	-1.22649	-0.978669	7.98393e-06	-1.21048	-0.988174
76648193	chr5:76648193:C:T	3.00861e-19	-2.22208	-0.790245	1.08727e-13	-1.21854	-0.781821	9.83188e-06	-1.19834	-0.792113
76648451	chr5:76648451:A:G	2.76515e-19	-2.21992	-0.876788	9.21297e-14	-1.29651	-0.869495	8.3119e-06	-1.27984	-0.878557
76648553	chr5:76648553:G:A	1.54457e-18	-4.25965e-10	-1.37648	2.04293e-13	-4.25965e-10	-1.36965	1.81529e-05	-4.25965e-10	-1.37725
76648570	chr5:76648570:G:A	2.62357e-19	-2.21391	-0.935363	7.96327e-14	-1.37798	-0.9338	7.22257e-06	-1.3625	-0.93638
76648937	chr5:76648937:TTG:T	1.56113e-18	-4.25965e-10	-1.36581	2.0665e-13	-4.25965e-10	-1.35818	1.83458e-05	-4.25965e-10	-1.36669
76648958	chr5:76648958:G:A	3.33424e-19	-1.60443	-1.30513	3.47365e-14	-1.84021	-1.3012	3.07338e-06	-1.84435	-1.30896
76649168	chr5:76649168:A:G	2.49971e-19	-2.20529	-0.992341	7.16728e-14	-1.44216	-0.974933	6.38e-06	-1.42763	-0.995284
76649241	chr5:76649241:T:G	2.50916e-19	-2.21761	-0.976245	7.9752e-14	-1.33293	-0.977347	7.24447e-06	-1.31844	-0.977414
76649411	chr5:76649411:A:G	3.33691e-18	-4.25965e-10	-0.606178	4.51366e-13	-4.25965e-10	-0.576925	3.92038e-05	-4.25965e-10	-0.607312
76649544	chr5:76649544:T:G	2.241e-18	-4.25965e-10	-1.0043	2.94213e-13	-4.25965e-10	-1.0049	2.64163e-05	-4.25965e-10	-1.0021
76649568	chr5:76649568:T:A	2.59124e-19	-2.21721	-0.944454	8.21397e-14	-1.3376	-0.943182	7.44065e-06	-1.32365	-0.945481
76649651	chr5:76649651:G:A	2.60502e-19	-2.21754	-0.93883	8.29618e-14	-1.33327	-0.937549	7.50934e-06	-1.32008	-0.939862
76649823	chr5:76649823:G:A	1.5867e-18	-4.25965e-10	-1.34957	2.05902e-13	-4.25965e-10	-1.3618	1.86925e-05	-4.25965e-10	-1.34797
76649893	chr5:76649893:C:T	2.25982e-18	-4.25965e-10	-0.995937	2.9666e-13	-4.25965e-10	-0.996617	2.6638e-05	-4.25965e-10	-0.99375
76649903	chr5:76649903:A:G	1.56113e-18	-4.25965e-10	-1.36581	2.06651e-13	-4.25965e-10	-1.35817	1.83459e-05	-4.25965e-10	-1.36668
76650147	chr5:76650147:G:A	2.02972e-18	-4.25965e-10	-1.10332	2.66496e-13	-4.25965e-10	-1.10384	2.39197e-05	-4.25965e-10	-1.10139
76650219	chr5:76650219:T:C	2.5634e-19	-2.21973	-0.952744	8.48868e-14	-1.29627	-0.951613	7.69336e-06	-1.28197	-0.953763
76650301	chr5:76650301:G:A	1.58317e-18	-4.25965e-10	-1.35179	2.10039e-13	-4.25965e-10	-1.34191	1.86007e-05	-4.25965e-10	-1.35289
76650313	chr5:76650313:A:G	2.0607e-19	-2.20736	-1.1834	5.98206e-14	-1.42787	-1.16998	5.36244e-06	-1.41176	-1.18491
76650347	chr5:76650347:A:C	1.5774e-18	-4.25965e-10	-1.35545	2.08954e-13	-4.25965e-10	-1.34709	1.85354e-05	-4.25965e-10	-1.3564
76650435	chr5:76650435:A:G	2.58299e-19	-2.21834	-0.946518	8.3396e-14	-1.32036	-0.945248	7.55724e-06	-1.30604	-0.947542
76650601	chr5:76650601:C:T	9.55845e-19	-1.85638	-4.01506e-10	1.06425e-13	-2.02177	-4.01506e-10	1.00823e-05	-1.96531	-4.01506e-10
76650670	chr5:76650670:C:T	2.75016e-19	-2.22154	-0.88061	9.61783e-14	-1.24879	-0.874205	8.6807e-06	-1.2327	-0.882286
76650676	chr5:76650676:G:T	2.46174e-19	-2.21469	-0.998245	7.72234e-14	-1.36154	-0.980957	6.8771e-06	-1.34672	-1.00117
76650718	chr5:76650718:G:A	2.67428e-19	-2.22196	-0.908162	9.54611e-14	-1.2234	-0.907086	9.01626e-06	-1.1677	-0.909359
76650809	chr5:76650809:T:C	3.25957e-18	-4.25965e-10	-0.629626	4.09441e-13	-4.25965e-10	-0.67441	3.85122e-05	-4.25965e-10	-0.625111
76650828	chr5:76650828:A:G	4.48051e-19	-1.43143	-1.18264	3.28609e-14	-2.02892	-1.168	2.96792e-06	-2.01441	-1.17381
76651146	chr5:76651146:A:G	2.52019e-19	-2.21796	-0.971512	8.09143e-14	-1.32591	-0.969902	7.32716e-06	-1.312	-0.9725
76651188	chr5:76651188:A:G	2.57485e-19	-2.21957	-0.948442	8.49617e-14	-1.30001	-0.946996	7.70198e-06	-1.28516	-0.949447
76651349	chr5:76651349:C:T	1.48301e-18	-4.25965e-10	-1.41715	1.94836e-13	-4.25965e-10	-1.41705	1.74428e-05	-4.25965e-10	-1.41716
76651431	chr5:76651431:A:T	2.54592e-19	-2.21598	-0.963339	7.93347e-14	-1.35291	-0.962621	7.19082e-06	-1.33893	-0.964353
76651644	chr5:76651644:A:G	7.2955e-19	-2.12655	-4.01506e-10	1.01065e-13	-2.07344	-4.01506e-10	9.19317e-06	-2.05763	-4.01506e-10
76651793	chr5:76651793:G:A	1.05739e-18	-1.49202	-0.263397	7.24908e-14	-2.132	-0.273749	6.83744e-06	-2.0719	-0.281772
76651826	chr5:76651826:T:A	2.62089e-19	-2.2201	-0.930191	8.74728e-14	-1.28877	-0.929102	7.92563e-06	-1.27475	-0.931239
76651992	chr5:76651992:CCTTT:C	2.78078e-19	-2.22015	-0.870922	9.32422e-14	-1.28916	-0.864844	8.41641e-06	-1.27329	-0.872613
76652011	chr5:76652011:A:G	2.47297e-19	-2.21246	-0.995924	7.56437e-14	-1.38414	-0.979031	6.73708e-06	-1.36962	-0.998838
76652200	chr5:76652200:A:G	2.29498e-19	-2.20771	-1.07538	6.71417e-14	-1.42263	-1.05977	5.98236e-06	-1.40913	-1.07814
76652649	chr5:76652649:T:C	2.54391e-19	-2.21915	-0.960954	8.32186e-14	-1.30802	-0.95971	7.54585e-06	-1.29313	-0.961964
76652825	chr5:76652825:A:G	2.4676e-19	-2.21029	-1.00027	7.39264e-14	-1.40288	-0.983253	6.58415e-06	-1.38826	-1.00317
76652890	chr5:76652890:A:G	1.50063e-18	-4.25965e-10	-1.40534	1.9764e-13	-4.25965e-10	-1.40276	1.76543e-05	-4.25965e-10	-1.40511
76652924	chr5:76652924:G:T	1.49013e-18	-4.25965e-10	-1.41236	1.95878e-13	-4.25965e-10	-1.41171	1.75245e-05	-4.25965e-10	-1.41249
76652974	chr5:76652974:T:C	2.58653e-19	-2.21819	-0.945299	8.32672e-14	-1.32322	-0.943928	7.54564e-06	-1.30881	-0.94631
76653020	chr5:76653020:C:G	1.56117e-18	-4.25965e-10	-1.36579	2.06657e-13	-4.25965e-10	-1.35814	1.83463e-05	-4.25965e-10	-1.36666
76653023	chr5:76653023:G:C	2.59341e-19	-2.21665	-0.94418	8.16356e-14	-1.34383	-0.943113	7.39437e-06	-1.33018	-0.945185
76653218	chr5:76653218:C:A	2.40539e-19	-2.22094	-1.01515	9.54696e-14	-1.11668	-1.01371	8.99243e-06	-1.06349	-1.01621
76653352	chr5:76653352:T:A	2.39165e-18	-4.25965e-10	-0.939237	3.15408e-13	-4.25965e-10	-0.935335	2.80746e-05	-4.25965e-10	-0.941222
76653810	chr5:76653810:T:C	3.64583e-19	-2.2218	-0.598423	1.31868e-13	-1.22574	-0.581664	1.17863e-05	-1.20716	-0.60199
76653885	chr5:76653885:C:T	1.82528e-18	-4.25965e-10	-1.20949	2.40808e-13	-4.25965e-10	-1.2052	2.15647e-05	-4.25965e-10	-1.20503
76653980	chr5:76653980:T:A	1.69296e-18	-2.02986	0.745123	7.02241e-13	-0.871331	0.736403	7.72947e-05	-0.67281	0.744348
76654047	chr5:76654047:G:A	1.67403e-18	-4.25965e-10	-1.29599	2.18548e-13	-4.25965e-10	-1.3022	1.97239e-05	-4.25965e-10	-1.29426
76654051	chr5:76654051:T:C	4.49343e-19	-2.22205	-0.389137	1.72169e-13	-1.17368	-0.367047	1.53368e-05	-1.15337	-0.392461
76654368	chr5:76654368:A:G	1.51939e-18	-1.94987	0.556955	7.20472e-13	-0.676053	0.566756	7.89624e-05	-0.462856	0.55574
76654397	chr5:76654397:T:G	3.01691e-19	-1.86316	-1.14641	2.74411e-14	-2.21474	-1.16243	2.57505e-06	-2.18553	-1.14469
76654519	chr5:76654519:C:T	2.20672e-18	-4.25965e-10	-1.01972	2.90004e-13	-4.25965e-10	-1.01931	2.60111e-05	-4.25965e-10	-1.01756
76654558	chr5:76654558:A:G	1.42971e-18	-1.94567	0.491922	6.82556e-13	-0.662957	0.499598	7.48426e-05	-0.451193	0.490494
76654630	chr5:76654630:A:C	1.44554e-18	-1.9319	0.489162	7.02053e-13	-0.631283	0.496089	7.7324e-05	-0.41601	0.487928
76654715	chr5:76654715:G:A	1.64828e-18	-4.25965e-10	-1.31149	2.13059e-13	-4.25965e-10	-1.32763	1.94298e-05	-4.25965e-10	-1.30928
76654882	chr5:76654882:G:A	6.79795e-19	-2.1233	-0.0738839	2.49346e-13	-1.12491	-0.0454464	2.58147e-05	-0.947025	-0.0781197
76655172	chr5:76655172:G:A	6.75391e-19	-2.13273	-0.0709568	2.42087e-13	-1.15677	-0.0431318	2.50148e-05	-0.981397	-0.0752229
76655263	chr5:76655263:A:T	2.02914e-19	-2.21511	-1.19108	8.65913e-14	-1.05187	-1.17613	7.98289e-06	-1.00623	-1.19255
76655293	chr5:76655293:G:A	5.84098e-19	-2.11721	-0.231695	2.17031e-13	-1.10513	-0.204035	2.25168e-05	-0.926295	-0.235529
76655447	chr5:76655447:TTTTG:T	1.64828e-18	-4.25965e-10	-1.31149	2.13059e-13	-4.25965e-10	-1.32763	1.94298e-05	-4.25965e-10	-1.30928
76655570	chr5:76655570:T:C	7.68965e-19	-2.10622	0.0322898	2.92952e-13	-1.07143	0.062237	3.04496e-05	-0.888046	0.0280329
76655633	chr5:76655633:C:G	6.81205e-19	-2.12054	-0.0745758	2.52102e-13	-1.1144	-0.0449697	2.60335e-05	-0.938061	-0.0786424
76655662	chr5:76655662:T:A	1.64929e-18	-4.25965e-10	-1.31088	2.13179e-13	-4.25965e-10	-1.32707	1.94418e-05	-4.25965e-10	-1.30866
76655771	chr5:76655771:A:G	1.78572e-18	-4.25965e-10	-1.2314	2.3816e-13	-4.25965e-10	-1.21626	2.10234e-05	-4.25965e-10	-1.23045
76655777	chr5:76655777:T:G	5.58114e-19	-2.12553	-0.268887	2.03184e-13	-1.13364	-0.241456	2.10672e-05	-0.955903	-0.272469
76655911	chr5:76655911:G:A	9.16104e-19	-2.14262	0.243776	3.09982e-13	-1.19817	0.245478	3.29188e-05	-1.02643	0.244387
76656154	chr5:76656154:C:T	1.65553e-18	-4.25965e-10	-1.3071	2.13951e-13	-4.25965e-10	-1.32346	1.9516e-05	-4.25965e-10	-1.30485
76656186	chr5:76656186:G:A	7.07376e-19	-2.13407	-0.0233491	2.52753e-13	-1.16054	0.00375002	2.61369e-05	-0.986357	-0.0263812
76656246	chr5:76656246:G:A	6.99774e-19	-2.14216	-0.0260604	8.65622e-14	-2.21706	-0.0112759	7.43508e-06	-2.21838	-0.0514979
76656319	chr5:76656319:C:G	6.18084e-19	-2.12151	-0.170845	2.27196e-13	-1.11915	-0.144239	2.35842e-05	-0.94196	-0.173548
76656403	chr5:76656403:A:G	7.79085e-19	-2.06086	-4.01506e-10	1.1172e-13	-1.97321	-4.01506e-10	1.00828e-05	-1.96526	-4.01506e-10
76656451	chr5:76656451:G:A	1.64766e-18	-4.25965e-10	-1.31187	2.12983e-13	-4.25965e-10	-1.32799	1.94224e-05	-4.25965e-10	-1.30966
76656800	chr5:76656800:G:A	2.32147e-18	-4.25965e-10	-0.969021	3.05756e-13	-4.25965e-10	-0.966415	2.72486e-05	-4.25965e-10	-0.971087
76656940	chr5:76656940:C:A	1.13822e-18	-2.05828	0.376517	4.74369e-13	-0.930956	0.403739	5.22228e-05	-0.724789	0.404221
76657088	chr5:76657088:G:A	2.57989e-19	-1.91004	-1.25602	3.25852e-14	-1.96362	-1.24172	2.9051e-06	-1.96086	-1.24876
76657267	chr5:76657267:C:T	7.27026e-19	-2.21648	0.0864674	1.56634e-13	-1.75699	0.121694	1.56327e-05	-1.63685	0.110124
76657553	chr5:76657553:T:C	4.40085e-19	-1.43064	-1.20137	2.6543e-14	-2.21994	-1.19049	2.37218e-06	-2.22203	-1.19025
76657632	chr5:76657632:T:A	6.67008e-19	-2.21618	-4.01506e-10	8.71013e-14	-2.22213	-4.01506e-10	7.80515e-06	-2.2213	-4.01506e-10
76658002	chr5:76658002:G:A	1.91318e-18	-4.25965e-10	-1.16246	2.4911e-13	-4.25965e-10	-1.17131	2.2568e-05	-4.25965e-10	-1.15955
76658059	chr5:76658059:GA:G	1.62919e-18	-4.25965e-10	-1.32314	2.12237e-13	-4.25965e-10	-1.3315	1.89536e-05	-4.25965e-10	-1.33409
76658204	chr5:76658204:G:A	4.31936e-19	-2.07867	-0.572034	5.11754e-14	-2.18964	-0.564308	4.56851e-06	-2.19021	-0.566693
76658397	chr5:76658397:T:C	1.97912e-19	-2.21196	-1.2192	2.57164e-14	-2.20862	-1.23346	2.30481e-06	-2.20881	-1.23228
76658712	chr5:76658712:C:T	2.90786e-18	-0.228834	-0.514971	5.90585e-14	-2.14144	-0.46924	5.22479e-06	-2.12381	-0.498866
76658743	chr5:76658743:CA:C	2.05004e-19	-2.20458	-1.19137	2.62096e-14	-2.21484	-1.20824	2.35329e-06	-2.21509	-1.20518
76658752	chr5:76658752:A:G	3.16299e-18	-0.198331	-0.461374	6.29579e-14	-2.13458	-0.412159	5.55705e-06	-2.11604	-0.444984
76659015	chr5:76659015:T:A	6.37595e-18	-0.0404215	0.0817327	1.16378e-13	-2.03514	0.102776	1.03485e-05	-2.01107	0.071823
76659114	chr5:76659114:A:G	3.71318e-18	-0.175258	-0.324077	7.26009e-14	-2.13026	-0.273968	6.40978e-06	-2.1118	-0.306459
76659286	chr5:76659286:T:G	7.17354e-19	-2.14341	-4.01506e-10	9.79549e-14	-2.1047	-4.01506e-10	8.99003e-06	-2.07997	-4.01506e-10
76659805	chr5:76659805:C:T	1.48931e-18	-4.25965e-10	-1.41291	1.95685e-13	-4.25965e-10	-1.4127	1.75193e-05	-4.25965e-10	-1.41278
76659844	chr5:76659844:A:G	2.72195e-18	-4.25965e-10	-0.809874	3.68157e-13	-4.25965e-10	-0.780694	3.20771e-05	-4.25965e-10	-0.807944
76659889	chr5:76659889:G:A	1.8527e-19	-2.20714	-1.29002	2.39307e-14	-2.21274	-1.30131	2.14377e-06	-2.21321	-1.30031
76659934	chr5:76659934:A:G	8.8623e-18	0.370584	-4.01506e-10	1.14243e-13	-1.95087	-4.01506e-10	1.04941e-05	-1.92527	-4.01506e-10
76660049	chr5:76660049:A:G	6.84772e-18	-0.342826	0.455519	1.57283e-13	-2.12236	0.491202	1.37639e-05	-2.10297	0.448927
76660100	chr5:76660100:A:AGGTG	6.3402e-18	-0.373043	0.408731	1.49182e-13	-2.12888	0.444843	1.30378e-05	-2.11049	0.402255
76660143	chr5:76660143:G:A	2.89517e-18	-4.25965e-10	-0.748178	3.91913e-13	-4.25965e-10	-0.718163	3.41334e-05	-4.25965e-10	-0.745811
76660397	chr5:76660397:T:G	4.10021e-19	-2.08907	-0.613699	4.68843e-14	-2.19903	-0.642486	4.32978e-06	-2.19828	-0.612293
76660644	chr5:76660644:T:G	4.11933e-18	0.109635	-0.505167	6.50563e-14	-2.05938	-0.45457	5.62618e-06	-2.03414	-0.514522
76660733	chr5:76660733:C:T	6.07759e-18	-0.00661461	-4.01506e-10	1.57839e-12	0.674957	-4.01506e-10	0.000152936	0.753932	-4.01506e-10
76660899	chr5:76660899:T:C	4.69908e-19	-2.08691	-0.479527	5.6759e-14	-2.19406	-0.456333	4.99704e-06	-2.19421	-0.473029
76660951	chr5:76660951:A:G	2.79538e-18	-4.25965e-10	-0.783253	3.68411e-13	-4.25965e-10	-0.780004	3.54843e-05	-4.25965e-10	-0.706996
76661043	chr5:76661043:AAAG:A	2.42565e-18	-4.25965e-10	-0.925124	3.27011e-13	-4.25965e-10	-0.899211	2.85828e-05	-4.25965e-10	-0.923282
76661051	chr5:76661051:T:C	2.40341e-18	-4.25965e-10	-0.934334	3.2394e-13	-4.25965e-10	-0.908644	2.83204e-05	-4.25965e-10	-0.932504
76661233	chr5:76661233:T:TA	1.73222e-19	-2.22207	-1.34233	3.22506e-14	-1.87755	-1.33812	3.0745e-06	-1.80826	-1.34468
76661481	chr5:76661481:G:A	4.58895e-18	0.279388	-0.566958	1.27122e-13	-1.28187	-0.562184	1.32774e-05	-1.10322	-0.586804
76661527	chr5:76661527:C:G	2.72361e-18	0.604989	-1.41425	5.8658e-14	-1.20259	-1.41489	6.31095e-06	-1.01873	-1.41507
76661646	chr5:76661646:T:G	3.12634e-18	0.355282	-1.02664	8.25602e-14	-1.24294	-1.03274	8.85299e-06	-1.0593	-1.03603
76661778	chr5:76661778:G:C	2.89619e-18	0.419331	-1.16716	3.37665e-14	-2.02354	-1.14619	3.0142e-06	-1.99839	-1.17436
76661788	chr5:76661788:A:G	1.53306e-18	-4.25965e-10	-1.38395	2.01819e-13	-4.25965e-10	-1.38183	1.80562e-05	-4.25965e-10	-1.3826
76661799	chr5:76661799:G:A	3.00805e-18	0.705766	-1.4157	6.22117e-14	-1.1425	-1.41616	6.71692e-06	-0.955207	-1.41625
76661801	chr5:76661801:C:T	3.44211e-18	-4.25965e-10	-0.575137	4.56646e-13	-4.25965e-10	-0.565296	4.07138e-05	-4.25965e-10	-0.56952
76661925	chr5:76661925:G:A	7.12577e-19	-2.15009	-4.01506e-10	9.84571e-14	-2.09958	-4.01506e-10	9.06153e-06	-2.07205	-4.01506e-10
76662029	chr5:76662029:G:A	7.90717e-18	1.21871	-0.962158	5.41121e-14	-1.74934	-0.948802	4.91809e-06	-1.7132	-0.969963
76662154	chr5:76662154:A:G	2.23788e-18	-4.25965e-10	-1.00569	2.91612e-13	-4.25965e-10	-1.01378	2.62734e-05	-4.25965e-10	-1.00753
76663238	chr5:76663238:G:A	4.6086e-18	-0.70374	0.420441	1.52133e-13	-2.12202	0.457565	1.34727e-05	-2.06252	0.387104
76663463	chr5:76663463:C:T	1.48524e-18	-4.25965e-10	-1.41565	1.95058e-13	-4.25965e-10	-1.41591	1.74544e-05	-4.25965e-10	-1.41649
76663644	chr5:76663644:C:T	1.96493e-19	-2.14893	-1.28942	3.68698e-14	-1.79713	-1.28468	3.428e-06	-1.75437	-1.28974
76664296	chr5:76664296:A:G	4.02337e-18	0.991585	-1.41069	3.55618e-14	-1.70855	-1.40938	3.72874e-06	-1.55142	-1.4086
76664333	chr5:76664333:G:A	5.07434e-17	3.49274	-1.37718	2.96867e-14	-1.92263	-1.37588	2.8948e-06	-1.84168	-1.3715
76665000	chr5:76665000:G:C	3.02227e-19	-1.86439	-1.14341	2.87687e-14	-2.19084	-1.13908	2.53626e-06	-2.20195	-1.14345
76665040	chr5:76665040:T:C	3.30322e-19	-2.06685	-0.852064	4.0012e-14	-2.17349	-0.826536	3.48508e-06	-2.17324	-0.854353
76665260	chr5:76665260:T:G	3.6455e-18	-4.25965e-10	-0.517729	4.97107e-13	-4.25965e-10	-0.480399	4.29177e-05	-4.25965e-10	-0.516804
76665329	chr5:76665329:A:G	7.81805e-17	3.92108	-1.37329	3.41731e-14	-1.78526	-1.37251	3.35764e-06	-1.69737	-1.36748
76665352	chr5:76665352:C:A	3.60241e-18	-4.25965e-10	-0.529619	4.90942e-13	-4.25965e-10	-0.492877	4.24086e-05	-4.25965e-10	-0.528735
76666229	chr5:76666229:G:C	1.86648e-18	-0.834077	-0.353089	1.02423e-13	-1.73305	-0.327046	8.54646e-06	-1.78435	-0.346225
76666602	chr5:76666602:A:G	1.92446e-16	4.62391	-1.17532	5.12838e-14	-1.58605	-1.16578	5.107e-06	-1.48306	-1.16241
76666785	chr5:76666785:C:A	1.86608e-18	-4.25965e-10	-1.18738	2.5e-13	-4.25965e-10	-1.16774	2.17225e-05	-4.25965e-10	-1.19774
76666938	chr5:76666938:G:A	7.37827e-19	-2.11527	-4.01506e-10	9.43723e-14	-2.14196	-4.01506e-10	8.35258e-06	-2.15352	-4.01506e-10
76667385	chr5:76667385:T:C	1.83778e-18	-0.55039	-0.652274	9.14751e-14	-1.50275	-0.670384	8.4821e-06	-1.4919	-0.64623
76667533	chr5:76667533:G:C	1.4891e-18	-4.25965e-10	-1.41305	1.95235e-13	-4.25965e-10	-1.415	1.75122e-05	-4.25965e-10	-1.41319
76667591	chr5:76667591:A:G	4.07498e-18	-4.25965e-10	-0.406357	5.49443e-13	-4.25965e-10	-0.380299	4.89135e-05	-4.25965e-10	-0.386034
76668105	chr5:76668105:A:G	4.61759e-18	0.371622	-0.652971	1.48829e-13	-1.04669	-0.639719	1.46493e-05	-0.92816	-0.663533
76668319	chr5:76668319:G:A	1.71145e-18	-4.25965e-10	-1.27388	2.21977e-13	-4.25965e-10	-1.28663	2.01162e-05	-4.25965e-10	-1.27456
76668375	chr5:76668375:GAAT:G	1.60965e-19	-2.22118	-1.41661	2.663e-14	-1.99047	-1.41669	2.41166e-06	-1.97935	-1.41642
76668451	chr5:76668451:T:C	1.66548e-18	-4.25965e-10	-1.30111	2.16096e-13	-4.25965e-10	-1.31348	1.96486e-05	-4.25965e-10	-1.29808
76668637	chr5:76668637:T:A	2.07882e-18	0.179215	-1.25864	7.06234e-14	-1.19649	-1.23535	6.92908e-06	-1.08615	-1.25421
76668646	chr5:76668646:A:AT	3.46499e-18	-4.25965e-10	-0.568514	4.42051e-13	-4.25965e-10	-0.597778	4.07083e-05	-4.25965e-10	-0.569655
76668682	chr5:76668682:C:T	6.57161e-16	4.67671	-4.01506e-10	1.64379e-10	5.32072	-4.01506e-10	0.0202987	5.64222	-4.01506e-10
76668877	chr5:76668877:G:A	7.3604e-19	-0.863187	-1.25451	3.01305e-14	-2.0467	-1.23696	2.71438e-06	-2.02859	-1.24893
76669407	chr5:76669407:A:T	5.05904e-17	3.52559	-1.41305	3.40835e-14	-1.7486	-1.41179	3.23701e-06	-1.68676	-1.41467
76669425	chr5:76669425:C:A	4.0999e-18	-4.25965e-10	-0.40026	5.28705e-13	-4.25965e-10	-0.418773	4.83296e-05	-4.25965e-10	-0.398044
76669483	chr5:76669483:T:G	1.66098e-18	-4.25965e-10	-1.30381	2.15939e-13	-4.25965e-10	-1.31421	1.95279e-05	-4.25965e-10	-1.30425
76669946	chr5:76669946:C:G	2.57006e-18	-4.25965e-10	-0.867291	3.28784e-13	-4.25965e-10	-0.893803	3.02368e-05	-4.25965e-10	-0.867029
76669969	chr5:76669969:C:T	4.39346e-18	-4.25965e-10	-0.331106	5.66607e-13	-4.25965e-10	-0.349538	5.17887e-05	-4.25965e-10	-0.328915
76670063	chr5:76670063:A:T	1.61691e-18	-4.25965e-10	-1.3307	2.12275e-13	-4.25965e-10	-1.33132	1.9042e-05	-4.25965e-10	-1.32944
76670189	chr5:76670189:G:A	9.96817e-19	-1.81441	-4.01506e-10	1.21757e-13	-1.88718	-4.01506e-10	1.03403e-05	-1.94003	-4.01506e-10
76670281	chr5:76670281:A:G	8.08625e-19	-0.670191	-1.35345	2.80554e-14	-2.00653	-1.34849	2.54273e-06	-1.9934	-1.34945
76670286	chr5:76670286:C:T	4.14699e-18	-4.25965e-10	-0.388839	5.61451e-13	-4.25965e-10	-0.358679	4.88229e-05	-4.25965e-10	-0.387888
76670383	chr5:76670383:G:A	1.9481e-18	-4.25965e-10	-1.14437	2.50712e-13	-4.25965e-10	-1.1649	2.28579e-05	-4.25965e-10	-1.14679
76670493	chr5:76670493:G:A	4.23227e-18	0.546217	-0.914702	1.25905e-13	-0.965889	-0.887784	1.26057e-05	-0.836473	-0.905465
76670656	chr5:76670656:G:C	2.39152e-18	-4.25965e-10	-0.939293	3.08948e-13	-4.25965e-10	-0.95603	2.81851e-05	-4.25965e-10	-0.937293
76670661	chr5:76670661:A:G	6.77918e-17	3.80578	-1.40056	3.79702e-14	-1.65344	-1.39896	3.58201e-06	-1.59603	-1.40413
76670893	chr5:76670893:G:A	1.97201e-18	-4.25965e-10	-1.13217	2.53725e-13	-4.25965e-10	-1.15295	2.31376e-05	-4.25965e-10	-1.13463
76671175	chr5:76671175:C:T	3.3095e-18	-4.25965e-10	-0.614424	4.41332e-13	-4.25965e-10	-0.599407	3.88823e-05	-4.25965e-10	-0.615549
76671271	chr5:76671271:AAAG:A	1.57087e-18	-4.25965e-10	-1.35959	2.05206e-13	-4.25965e-10	-1.36519	1.85042e-05	-4.25965e-10	-1.35809
76671351	chr5:76671351:A:G	4.69652e-18	-0.264401	-4.01506e-10	3.81033e-13	-0.746318	-4.01506e-10	3.40294e-05	-0.748863	-4.01506e-10
76671407	chr5:76671407:A:G	5.84232e-19	-1.4326	-0.916077	3.50654e-14	-2.21565	-0.916333	3.11995e-06	-2.21166	-0.926605
76671543	chr5:76671543:G:A	4.07506e-18	0.577699	-0.984035	1.20053e-13	-0.942721	-0.958553	1.20288e-05	-0.813369	-0.975416
76672274	chr5:76672274:C:T	2.11504e-19	-1.95038	-1.41436	2.14299e-14	-2.20875	-1.41567	1.91108e-06	-2.21297	-1.41545
76672693	chr5:76672693:G:A	7.99313e-17	3.9486	-1.37866	4.02007e-14	-1.62144	-1.37388	3.78834e-06	-1.56254	-1.38162
76673051	chr5:76673051:A:G	1.58194e-18	-4.25965e-10	-1.35257	2.06598e-13	-4.25965e-10	-1.35843	1.86267e-05	-4.25965e-10	-1.35149
76673083	chr5:76673083:A:T	1.66171e-19	-2.20502	-1.40094	2.91959e-14	-1.91421	-1.40097	2.69364e-06	-1.88342	-1.40177
76673922	chr5:76673922:A:G	1.88746e-19	-2.19402	-1.28456	2.61386e-14	-2.14666	-1.27913	2.37604e-06	-2.12295	-1.28771
76673976	chr5:76673976:A:G	1.51578e-18	-4.25965e-10	-1.3953	1.9835e-13	-4.25965e-10	-1.39917	1.7845e-05	-4.25965e-10	-1.39436
76674226	chr5:76674226:A:T	1.6586e-18	-4.25965e-10	-1.30525	2.15655e-13	-4.25965e-10	-1.31552	1.94999e-05	-4.25965e-10	-1.30568
76674394	chr5:76674394:A:C	4.86695e-19	-1.13958	-1.39176	3.58521e-14	-1.72531	-1.38449	3.22504e-06	-1.71608	-1.38906
76675224	chr5:76675224:T:C	2.14685e-18	-4.25965e-10	-1.04722	2.83468e-13	-4.25965e-10	-1.0421	2.52298e-05	-4.25965e-10	-1.04806
76675398	chr5:76675398:G:A	1.96684e-18	-4.25965e-10	-1.13479	2.59707e-13	-4.25965e-10	-1.12965	2.31649e-05	-4.25965e-10	-1.13345
76675432	chr5:76675432:G:A	9.33741e-19	-1.87978	-4.01506e-10	1.06856e-13	-2.01772	-4.01506e-10	9.39472e-06	-2.03594	-4.01506e-10
76675485	chr5:76675485:G:A	1.96906e-18	-4.25965e-10	-1.13366	2.53296e-13	-4.25965e-10	-1.15464	2.3104e-05	-4.25965e-10	-1.13608
76675545	chr5:76675545:G:A	1.55561e-18	-4.25965e-10	-1.36936	2.03344e-13	-4.25965e-10	-1.37431	1.83225e-05	-4.25965e-10	-1.36796
76675657	chr5:76675657:C:T	7.14991e-18	-4.25965e-10	0.155877	1.0166e-12	-4.25965e-10	0.235013	8.42576e-05	-4.25965e-10	0.157791
76675801	chr5:76675801:T:C	1.97149e-18	-4.25965e-10	-1.13243	2.53595e-13	-4.25965e-10	-1.15347	2.31323e-05	-4.25965e-10	-1.13486
76675855	chr5:76675855:TCTC:T	2.96621e-19	-1.9722	-1.05432	6.47714e-14	-1.46221	-1.05613	6.26516e-06	-1.38637	-1.05472
76676006	chr5:76676006:T:G	5.53358e-17	3.53242	-1.33022	3.678e-14	-1.75617	-1.32808	3.48267e-06	-1.69119	-1.3371
76676081	chr5:76676081:A:T	8.69985e-19	-1.9505	-4.01506e-10	8.9667e-14	-2.1931	-4.01506e-10	7.95675e-06	-2.20207	-4.01506e-10
76676085	chr5:76676085:A:T	7.69809e-19	-2.07284	-4.01506e-10	9.1539e-14	-2.17244	-4.01506e-10	8.18309e-06	-2.17402	-4.01506e-10
76676339	chr5:76676339:T:C	6.97068e-17	3.7959	-1.36282	3.90084e-14	-1.66652	-1.3589	3.69863e-06	-1.59976	-1.36837
76676407	chr5:76676407:C:G	4.05028e-18	-4.25965e-10	-0.412435	5.08239e-13	-4.25965e-10	-0.458251	4.77108e-05	-4.25965e-10	-0.410929
76677008	chr5:76677008:A:G	1.80255e-18	-4.25965e-10	-1.22202	2.33416e-13	-4.25965e-10	-1.23638	2.11793e-05	-4.25965e-10	-1.22306
76677126	chr5:76677126:C:T	9.22245e-18	0.993594	-0.583175	2.26121e-13	-0.733797	-0.534335	2.3092e-05	-0.571044	-0.565556
76677445	chr5:76677445:C:T	2.24038e-18	-4.25965e-10	-1.00458	2.95633e-13	-4.25965e-10	-1.00008	2.63328e-05	-4.25965e-10	-1.00527
76677620	chr5:76677620:C:T	8.55996e-19	-1.13702	-0.829687	1.40903e-13	-0.934156	-0.806979	2.56906e-05	-0.209527	-0.820435
76677684	chr5:76677684:T:C	2.17539e-18	-4.25965e-10	-1.03402	2.8675e-13	-4.25965e-10	-1.03059	2.55694e-05	-4.25965e-10	-1.03469
76678169	chr5:76678169:C:T	8.80894e-19	-1.93804	-4.01506e-10	9.85811e-14	-2.09832	-4.01506e-10	9.23412e-06	-2.05318	-4.01506e-10
76678294	chr5:76678294:C:T	1.79172e-19	-2.13042	-1.40021	3.61782e-14	-1.7023	-1.39844	3.31964e-06	-1.67564	-1.40059
76678376	chr5:76678376:C:T	7.59152e-18	-4.25965e-10	0.21581	9.31154e-13	-4.25965e-10	0.147221	8.94827e-05	-4.25965e-10	0.217958
76678523	chr5:76678523:A:T	1.49428e-18	-4.25965e-10	-1.40958	1.96849e-13	-4.25965e-10	-1.40677	1.75707e-05	-4.25965e-10	-1.40986
76678650	chr5:76678650:A:G	1.57924e-18	-4.25965e-10	-1.35428	2.07297e-13	-4.25965e-10	-1.35505	1.85862e-05	-4.25965e-10	-1.35367
76679121	chr5:76679121:T:C	3.04052e-18	-4.25965e-10	-0.699192	3.81755e-13	-4.25965e-10	-0.744423	3.57241e-05	-4.25965e-10	-0.700261
76679193	chr5:76679193:G:C	1.67805e-18	-4.25965e-10	-1.29359	2.17881e-13	-4.25965e-10	-1.30525	1.97233e-05	-4.25965e-10	-1.29429
76679676	chr5:76679676:G:C	1.49974e-18	-4.25965e-10	-1.40593	1.97373e-13	-4.25965e-10	-1.40411	1.76502e-05	-4.25965e-10	-1.40534
76681253	chr5:76681253:C:T	1.70415e-18	-4.25965e-10	-1.27816	2.26016e-13	-4.25965e-10	-1.2686	1.99968e-05	-4.25965e-10	-1.28052
76681529	chr5:76681529:AT:A	8.93478e-18	-4.25965e-10	0.378729	1.15083e-12	-4.25965e-10	0.359039	0.00010502	-4.25965e-10	0.378067
76682864	chr5:76682864:G:T	2.4418e-18	-4.25965e-10	-0.918486	3.15943e-13	-4.25965e-10	-0.933641	2.88337e-05	-4.25965e-10	-0.914543
76683497	chr5:76683497:TAAAG:T	5.49519e-18	-4.25965e-10	-0.107349	6.80182e-13	-4.25965e-10	-0.166844	6.48029e-05	-4.25965e-10	-0.104736
76684594	chr5:76684594:A:T	2.24579e-18	-4.25965e-10	-1.00216	2.96358e-13	-4.25965e-10	-0.997636	2.63964e-05	-4.25965e-10	-1.00286
76685103	chr5:76685103:C:A	1.53542e-18	-4.25965e-10	-1.38242	2.01272e-13	-4.25965e-10	-1.38455	1.80787e-05	-4.25965e-10	-1.38135
76685123	chr5:76685123:T:A	2.0452e-19	-2.09836	-1.29995	2.58401e-14	-2.13248	-1.3048	2.29865e-06	-2.13653	-1.30724
76685317	chr5:76685317:A:G	1.54283e-18	-4.25965e-10	-1.3776	2.02177e-13	-4.25965e-10	-1.38006	1.81656e-05	-4.25965e-10	-1.37656
76685551	chr5:76685551:C:T	3.13034e-18	-4.25965e-10	-0.670079	3.92657e-13	-4.25965e-10	-0.716266	3.67816e-05	-4.25965e-10	-0.67109
76685663	chr5:76685663:A:G	8.75575e-18	-4.25965e-10	0.358488	1.1858e-12	-4.25965e-10	0.388968	0.000103107	-4.25965e-10	0.359682
76685882	chr5:76685882:A:G	2.37614e-18	-4.25965e-10	-0.945747	2.99168e-13	-4.25965e-10	-0.988199	2.79154e-05	-4.25965e-10	-0.946909
76686299	chr5:76686299:T:G	5.40827e-18	-0.123294	-4.01506e-10	4.18206e-13	-0.65323	-4.01506e-10	3.65856e-05	-0.676432	-4.01506e-10
76686346	chr5:76686346:G:T	1.82417e-19	-2.13893	-1.37376	2.2111e-14	-2.21933	-1.3738	2.01736e-06	-2.20262	-1.37168
76686562	chr5:76686562:T:G	2.22639e-18	-4.25965e-10	-1.01084	2.93546e-13	-4.25965e-10	-1.00717	2.61675e-05	-4.25965e-10	-1.01157
76686789	chr5:76686789:G:A	2.13316e-18	-4.25965e-10	-1.05362	2.81254e-13	-4.25965e-10	-1.04995	2.50696e-05	-4.25965e-10	-1.05443
76686845	chr5:76686845:T:C	3.19975e-17	3.07125	-1.41682	3.1602e-14	-1.81931	-1.41668	2.8055e-06	-1.8278	-1.4167
76687112	chr5:76687112:T:C	1.58053e-18	-4.25965e-10	-1.35346	2.04668e-13	-4.25965e-10	-1.36781	1.85756e-05	-4.25965e-10	-1.35424
76687346	chr5:76687346:G:T	5.09352e-18	0.589016	-0.772269	1.50828e-13	-0.924042	-0.749023	1.56436e-05	-0.776385	-0.749639
76687637	chr5:76687637:A:G	8.89013e-19	-0.773065	-1.1558	3.21097e-14	-2.04673	-1.17331	2.86654e-06	-2.07042	-1.15256
76687886	chr5:76687886:C:T	3.42866e-19	-1.53349	-1.34814	1.02549e-13	-0.706815	-1.35205	1.17761e-05	-0.460499	-1.34951
76687908	chr5:76687908:G:A	1.58942e-18	-4.25965e-10	-1.34785	2.05715e-13	-4.25965e-10	-1.36271	1.868e-05	-4.25965e-10	-1.34863
76689234	chr5:76689234:A:T	6.92868e-19	-2.17814	-4.01506e-10	8.74489e-14	-2.21815	-4.01506e-10	7.80395e-06	-2.22146	-4.01506e-10
76689699	chr5:76689699:G:C	1.97576e-18	-4.25965e-10	-1.13027	2.64457e-13	-4.25965e-10	-1.11152	2.31443e-05	-4.25965e-10	-1.13434
76690141	chr5:76690141:G:A	3.50708e-19	-1.66404	-1.19498	9.48094e-14	-0.932764	-1.20457	1.15346e-05	-0.634715	-1.19602
76690478	chr5:76690478:T:C	3.49731e-18	-4.25965e-10	-0.559228	4.62777e-13	-4.25965e-10	-0.551958	4.1003e-05	-4.25965e-10	-0.562443
76690605	chr5:76690605:T:A	2.39692e-19	-2.04815	-1.19147	5.49301e-14	-1.51306	-1.17009	5.64117e-06	-1.35148	-1.19452
76690756	chr5:76690756:T:G	1.78268e-19	-2.14444	-1.39126	3.88393e-14	-1.63323	-1.39654	4.00778e-06	-1.49619	-1.39166
76690869	chr5:76690869:C:T	1.5788e-18	-4.25965e-10	-1.35456	2.08867e-13	-4.25965e-10	-1.3475	1.85448e-05	-4.25965e-10	-1.3559
76690896	chr5:76690896:C:T	1.48363e-18	-4.25965e-10	-1.41673	1.94928e-13	-4.25965e-10	-1.41657	1.74487e-05	-4.25965e-10	-1.41682
76690907	chr5:76690907:G:A	1.49355e-18	-4.25965e-10	-1.41007	1.96168e-13	-4.25965e-10	-1.41023	1.7576e-05	-4.25965e-10	-1.40955
76691291	chr5:76691291:T:C	2.53282e-19	-2.02088	-1.16359	5.92554e-14	-1.46634	-1.14101	6.20959e-06	-1.28387	-1.16613
76691978	chr5:76691978:A:C	8.30172e-19	-1.99734	-4.01506e-10	1.17477e-13	-1.92296	-4.01506e-10	1.07874e-05	-1.89771	-4.01506e-10
76692178	chr5:76692178:A:G	1.76245e-18	-4.25965e-10	-1.24451	2.31127e-13	-4.25965e-10	-1.24624	2.07858e-05	-4.25965e-10	-1.24182
76692497	chr5:76692497:T:G	4.18375e-19	-1.26819	-1.41441	3.15961e-14	-1.82051	-1.41565	2.69504e-06	-1.87052	-1.41415
76692557	chr5:76692557:C:T	1.49772e-18	-4.25965e-10	-1.40728	1.97328e-13	-4.25965e-10	-1.40433	1.76067e-05	-4.25965e-10	-1.40781
76692720	chr5:76692720:C:T	1.89652e-18	-4.25965e-10	-1.1712	2.42612e-13	-4.25965e-10	-1.19774	2.23005e-05	-4.25965e-10	-1.17148
76693512	chr5:76693512:T:C	5.8999e-18	-4.25965e-10	-0.0362861	8.00682e-13	-4.25965e-10	-0.00374019	6.95921e-05	-4.25965e-10	-0.033436
76694556	chr5:76694556:A:G	1.50646e-18	-4.25965e-10	-1.40146	1.97261e-13	-4.25965e-10	-1.40468	1.77231e-05	-4.25965e-10	-1.40122
76696429	chr5:76696429:C:A	5.84757e-19	-1.10947	-1.23831	4.56968e-14	-1.61659	-1.25058	3.74533e-06	-1.71906	-1.23652
76696647	chr5:76696647:A:G	1.93407e-18	-0.76144	-0.390157	6.76014e-14	-2.05194	-0.423635	6.4775e-06	-2.02802	-0.379734
76697008	chr5:76697008:T:C	1.76515e-18	-0.759671	-0.483319	6.1726e-14	-2.05333	-0.513171	5.90561e-06	-2.02695	-0.473233
76697365	chr5:76697365:T:C	1.53362e-18	-0.859996	-0.523592	5.74579e-14	-2.08709	-0.551063	5.46601e-06	-2.06381	-0.513723
76697652	chr5:76697652:G:A	1.80435e-18	-0.760894	-0.460126	6.3001e-14	-2.05421	-0.491843	6.03862e-06	-2.02777	-0.450136
76697750	chr5:76697750:C:A	1.71404e-18	-0.758423	-0.513944	5.98619e-14	-2.0535	-0.543663	5.72655e-06	-2.02689	-0.504084
76697755	chr5:76697755:C:A	2.12354e-18	-4.25965e-10	-1.05814	2.80319e-13	-4.25965e-10	-1.05327	2.49376e-05	-4.25965e-10	-1.05971
76698267	chr5:76698267:G:A	1.19591e-18	-1.63231	-4.01506e-10	1.35053e-13	-1.78354	-4.01506e-10	1.18198e-05	-1.80631	-4.01506e-10
76698386	chr5:76698386:G:A	1.30761e-16	4.31326	-1.25111	1.37831e-12	1.79378	-1.25438	0.000137665	1.91194	-1.2632
76698620	chr5:76698620:T:C	1.68712e-18	-0.774159	-0.514041	5.96551e-14	-2.05836	-0.54226	5.69719e-06	-2.03217	-0.503941
76698764	chr5:76698764:G:A	1.88806e-18	-0.682192	-0.493483	6.283e-14	-2.02597	-0.522797	6.01886e-06	-1.99778	-0.483406
76698832	chr5:76698832:G:A	1.75978e-18	-0.751088	-0.494946	6.12421e-14	-2.05024	-0.524125	5.85685e-06	-2.02366	-0.484811
76698877	chr5:76698877:T:C	2.72725e-18	-4.25965e-10	-0.807927	3.69018e-13	-4.25965e-10	-0.778357	3.22799e-05	-4.25965e-10	-0.801642
76699029	chr5:76699029:T:C	1.7438e-18	-0.741889	-0.513264	6.0329e-14	-2.04682	-0.542566	5.77022e-06	-2.02002	-0.503356
76699435	chr5:76699435:T:C	1.48277e-18	-0.859189	-0.558123	5.55853e-14	-2.08611	-0.585176	5.28777e-06	-2.06234	-0.548347
76699458	chr5:76699458:G:A	1.52785e-18	-4.25965e-10	-1.38736	1.99913e-13	-4.25965e-10	-1.39132	1.79784e-05	-4.25965e-10	-1.38692
76700014	chr5:76700014:C:T	7.90479e-14	10.881	-1.41437	3.79451e-13	0.662034	-1.41251	4.17623e-05	0.870228	-1.41432
76700085	chr5:76700085:G:T	1.76591e-18	-4.25965e-10	-1.24256	2.27765e-13	-4.25965e-10	-1.26089	2.07649e-05	-4.25965e-10	-1.24282
76700226	chr5:76700226:G:A	1.99254e-18	-0.743456	-0.378359	6.88019e-14	-2.04804	-0.409936	6.60773e-06	-2.02037	-0.367478
76700360	chr5:76700360:C:T	1.73581e-18	-0.542195	-0.717551	5.40468e-14	-1.96962	-0.729734	5.08849e-06	-1.93743	-0.711679
76700427	chr5:76700427:G:A	1.96947e-18	-0.688532	-0.444926	6.56617e-14	-2.02883	-0.475856	6.30779e-06	-1.99988	-0.434426
76700441	chr5:76700441:G:A	1.99457e-18	-0.733723	-0.387073	6.84057e-14	-2.04483	-0.418918	6.57186e-06	-2.017	-0.376291
76700578	chr5:76700578:T:C	8.87513e-19	-1.93055	-4.01506e-10	1.29907e-13	-1.82239	-4.01506e-10	1.18344e-05	-1.80507	-4.01506e-10
76700677	chr5:76700677:A:G	2.08196e-18	-0.676542	-0.401373	6.88963e-14	-2.02417	-0.432432	6.62274e-06	-1.9949	-0.390682
76700945	chr5:76700945:A:T	1.50104e-18	-4.25965e-10	-1.40506	1.97361e-13	-4.25965e-10	-1.40417	1.76475e-05	-4.25965e-10	-1.40549
76700988	chr5:76700988:C:T	1.53263e-18	-4.25965e-10	-1.38424	2.01569e-13	-4.25965e-10	-1.38307	1.80479e-05	-4.25965e-10	-1.38306
76701012	chr5:76701012:C:T	2.00097e-18	-0.678018	-0.439573	6.62733e-14	-2.02517	-0.470246	6.36521e-06	-1.99598	-0.42926
76701040	chr5:76701040:A:G	2.30346e-19	-2.22214	-1.05726	3.70991e-14	-2.00961	-1.066	3.10213e-06	-2.09084	-1.05316
76701084	chr5:76701084:G:A	0.665059	39.2274	-4.01506e-10	9.02777e-14	-2.18631	-4.01506e-10	8.16741e-06	-2.17594	-4.01506e-10
76701238	chr5:76701238:A:G	1.9217e-18	-0.662207	-0.495804	6.30814e-14	-2.01951	-0.525263	6.0525e-06	-1.98987	-0.485747
76701242	chr5:76701242:C:T	2.1539e-18	-4.25965e-10	-1.04394	2.73992e-13	-4.25965e-10	-1.07611	2.53345e-05	-4.25965e-10	-1.04392
76701244	chr5:76701244:C:T	1.59861e-18	-0.513631	-0.828456	4.8979e-14	-1.95893	-0.838885	4.60441e-06	-1.92591	-0.823166
76701388	chr5:76701388:A:G	6.3705e-19	-0.844967	-1.41716	2.39261e-14	-2.09736	-1.41688	2.16698e-06	-2.08557	-1.41718
76701853	chr5:76701853:A:T	1.95375e-18	-0.693842	-0.447628	6.52767e-14	-2.03112	-0.479445	6.27759e-06	-2.00162	-0.437476
76702006	chr5:76702006:G:T	1.9979e-18	-0.668041	-0.451084	6.5625e-14	-2.02248	-0.482767	6.31665e-06	-1.99195	-0.440952
76702052	chr5:76702052:G:A	1.15159e-17	-4.25965e-10	0.632506	1.45379e-12	-4.25965e-10	0.592723	0.000135668	-4.25965e-10	0.634126
76702055	chr5:76702055:C:T	1.98052e-18	-0.686722	-0.441139	6.58763e-14	-2.0286	-0.47283	6.33701e-06	-1.99868	-0.430999
76702073	chr5:76702073:T:C	2.0155e-18	-0.674621	-0.435735	6.64757e-14	-2.02438	-0.467983	6.39991e-06	-1.99428	-0.425521
76702228	chr5:76702228:A:T	1.51729e-18	-4.25965e-10	-1.3943	1.98613e-13	-4.25965e-10	-1.39785	1.78531e-05	-4.25965e-10	-1.39391
76702271	chr5:76702271:A:G	2.03694e-18	-0.676246	-0.423527	6.72614e-14	-2.02488	-0.45574	6.47575e-06	-1.99477	-0.413249
76702803	chr5:76702803:GCAGT:G	2.28881e-18	-0.609434	-0.373757	7.21071e-14	-2.00112	-0.40993	6.96103e-06	-1.96965	-0.366109
76703357	chr5:76703357:C:T	1.62731e-14	8.39879	-0.512741	3.58478e-12	2.04834	-0.553088	0.000409498	2.25873	-0.519885
76703582	chr5:76703582:G:A	2.52607e-18	-0.512219	-0.372339	7.36807e-14	-1.97936	-0.410099	7.13166e-06	-1.946	-0.365541
76703696	chr5:76703696:G:A	2.19215e-18	-0.552961	-0.473381	6.66558e-14	-1.97927	-0.510391	6.44802e-06	-1.94569	-0.466624
76703739	chr5:76703739:G:T	1.74096e-18	-0.691393	-0.565395	5.79313e-14	-2.0308	-0.599147	5.56481e-06	-2.00072	-0.558899
76703851	chr5:76703851:A:G	1.8664e-18	-0.685715	-0.501495	6.18985e-14	-2.02713	-0.536583	5.95507e-06	-1.99704	-0.494805
76703933	chr5:76703933:T:C	1.87895e-18	-0.698463	-0.482048	6.28225e-14	-2.03112	-0.517766	6.04257e-06	-2.00206	-0.475202
76704152	chr5:76704152:T:C	1.89978e-18	-0.682266	-0.487217	6.2881e-14	-2.0255	-0.522463	6.04889e-06	-1.9958	-0.480414
76704383	chr5:76704383:AATAATTCC:A	1.97784e-18	-0.646547	-0.48267	6.39753e-14	-2.01277	-0.517933	6.16154e-06	-1.98199	-0.475771
76704417	chr5:76704417:T:C	1.9818e-18	-0.675089	-0.452128	6.51813e-14	-2.02317	-0.488864	6.28254e-06	-1.99306	-0.445254
76704629	chr5:76704629:T:C	1.87432e-18	-0.696356	-0.486623	6.26144e-14	-2.03052	-0.521685	6.02019e-06	-2.00121	-0.479756
76705048	chr5:76705048:A:G	1.84026e-12	13.9601	-1.34593	1.2798e-11	4.11185	-1.344	0.00119289	4.15111	-1.34306
76705069	chr5:76705069:T:G	2.01393e-18	-0.642269	-0.468864	6.49182e-14	-2.01079	-0.505282	6.25706e-06	-1.98031	-0.46207
76705112	chr5:76705112:C:T	1.94374e-18	-0.685891	-0.460716	6.43264e-14	-2.02719	-0.498047	6.20011e-06	-1.99763	-0.453889
76705333	chr5:76705333:G:A	1.46666e-16	4.55405	-1.37712	1.48009e-12	1.98619	-1.37554	0.000148225	2.09334	-1.3707
76705381	chr5:76705381:T:A	1.92617e-18	-0.69258	-0.463108	6.40937e-14	-2.02901	-0.499843	6.17177e-06	-1.99982	-0.456282
76705857	chr5:76705857:C:T	1.56766e-18	-4.25965e-10	-1.36164	2.06281e-13	-4.25965e-10	-1.35997	1.84712e-05	-4.25965e-10	-1.35988
76706056	chr5:76706056:T:A	3.0275e-11	16.5169	-1.10229	9.74464e-12	3.59513	-1.09986	0.00124478	3.94361	-1.09299
76706125	chr5:76706125:T:C	1.53137e-18	-0.765702	-0.619359	5.37646e-14	-2.05288	-0.651712	5.14365e-06	-2.0254	-0.612928
76706452	chr5:76706452:A:G	5.8768e-19	-0.932588	-1.41021	4.02523e-14	-1.58592	-1.40811	3.34089e-06	-1.65886	-1.41098
76706758	chr5:76706758:A:T	4.9857e-19	-1.32578	-1.18145	2.72759e-14	-2.19348	-1.18972	2.50162e-06	-2.17923	-1.17991
76706871	chr5:76706871:C:T	4.4277e-19	-1.41555	-1.21038	2.6121e-14	-2.20781	-1.21866	2.37222e-06	-2.2024	-1.20986
76707089	chr5:76707089:C:T	7.14577e-14	10.6897	-1.3241	1.77797e-12	2.12092	-1.3269	0.000166824	2.16403	-1.32318
76707158	chr5:76707158:A:T	1.06824e-18	-1.74521	-4.01506e-10	1.26845e-13	-1.84624	-4.01506e-10	1.09524e-05	-1.88253	-4.01506e-10
76707182	chr5:76707182:T:C	2.83678e-18	-4.25965e-10	-0.768553	3.86496e-13	-4.25965e-10	-0.732083	3.33084e-05	-4.25965e-10	-0.770276
76707433	chr5:76707433:C:T	1.3504e-16	3.96883	-0.874483	3.25479e-13	-0.000129253	-0.903776	3.36659e-05	0.112094	-0.871696
76707478	chr5:76707478:AT:A	1.87756e-18	-4.25965e-10	-1.18125	2.42894e-13	-4.25965e-10	-1.19658	2.21315e-05	-4.25965e-10	-1.17909
76707657	chr5:76707657:A:G	6.98158e-17	3.84691	-1.41228	6.06612e-13	1.13141	-1.41272	6.276e-05	1.27461	-1.41138
76708036	chr5:76708036:A:AT	1.77572e-18	-4.25965e-10	-1.23701	2.28873e-13	-4.25965e-10	-1.25604	2.08694e-05	-4.25965e-10	-1.2378
76708115	chr5:76708115:GTTAC:G	1.07094e-16	3.84641	-0.983927	2.72503e-13	-0.0721125	-1.00944	2.79999e-05	0.0374236	-0.981308
76708189	chr5:76708189:C:A	1.24631e-16	3.97091	-0.956773	6.21985e-13	0.726977	-0.983264	5.17745e-05	0.6278	-0.956989
76708242	chr5:76708242:G:T	1.14883e-16	3.88178	-0.949087	2.87899e-13	-0.0495964	-0.976997	2.96733e-05	0.0606069	-0.946445
76708354	chr5:76708354:GT:G	1.16765e-16	3.88715	-0.938214	2.91505e-13	-0.0465749	-0.967571	3.0076e-05	0.0631694	-0.935529
76708421	chr5:76708421:A:G	1.21627e-16	3.90455	-0.914817	3.01971e-13	-0.0340853	-0.944786	3.11447e-05	0.0746671	-0.91211
76708503	chr5:76708503:T:C	1.08703e-16	3.78923	-0.911835	2.81433e-13	-0.10605	-0.943259	2.91141e-05	0.00488366	-0.909748
76708785	chr5:76708785:G:A	1.48824e-18	-4.25965e-10	-1.41363	1.95749e-13	-4.25965e-10	-1.41237	1.75086e-05	-4.25965e-10	-1.4134
76708860	chr5:76708860:G:A	1.35722e-16	3.81228	-0.712897	3.48035e-13	-0.0892761	-0.747624	3.60205e-05	0.0184675	-0.710468
76709108	chr5:76709108:C:T	2.65816e-19	-1.72932	-1.40685	2.43778e-14	-2.08624	-1.40929	2.13009e-06	-2.11468	-1.40524
76709221	chr5:76709221:G:A	1.56179e-18	-4.25965e-10	-1.36539	2.05647e-13	-4.25965e-10	-1.36304	1.83777e-05	-4.25965e-10	-1.36495
76709249	chr5:76709249:G:A	4.16414e-18	-0.384712	-4.01506e-10	7.38209e-13	-0.0849772	-4.01506e-10	8.15273e-05	0.124851	-4.01506e-10
76709496	chr5:76709496:C:T	3.64093e-17	2.8925	-1.1089	2.13416e-13	-0.197902	-1.12806	2.34462e-05	-0.010177	-1.1112
76709831	chr5:76709831:T:C	4.66465e-18	-4.25965e-10	-0.271209	6.22088e-13	-4.25965e-10	-0.256121	5.51363e-05	-4.25965e-10	-0.26628
76710347	chr5:76710347:G:T	3.11159e-17	2.91393	-1.28744	1.84636e-13	-0.168934	-1.30188	2.01752e-05	0.0169804	-1.28861
76710585	chr5:76710585:A:G	6.95296e-19	-2.17464	-4.01506e-10	8.81042e-14	-2.21068	-4.01506e-10	7.84769e-06	-2.21587	-4.01506e-10
76710586	chr5:76710586:T:C	1.48485e-18	-4.25965e-10	-1.41591	1.94946e-13	-4.25965e-10	-1.41648	1.74625e-05	-4.25965e-10	-1.41603
76710604	chr5:76710604:T:C	8.49469e-19	-0.568325	-1.40604	2.5502e-14	-2.04767	-1.40278	2.26958e-06	-2.05154	-1.40495
76710617	chr5:76710617:G:A	8.10134e-13	12.6158	-0.822098	1.72312e-12	1.59933	-0.836644	0.000212641	1.89945	-0.815927
76711462	chr5:76711462:G:A	1.48365e-18	-4.25965e-10	-1.41672	1.94851e-13	-4.25965e-10	-1.41697	1.74492e-05	-4.25965e-10	-1.41679
76711583	chr5:76711583:G:A	1.64716e-18	-4.25965e-10	-1.31217	2.17087e-13	-4.25965e-10	-1.30891	1.93713e-05	-4.25965e-10	-1.31229
76711917	chr5:76711917:C:T	8.45345e-19	-0.565896	-1.41334	2.5233e-14	-2.04951	-1.41154	2.24976e-06	-2.0526	-1.41266
76712463	chr5:76712463:G:A	1.60233e-17	-4.25965e-10	0.962822	2.04237e-12	-4.25965e-10	0.932664	0.000188715	-4.25965e-10	0.964151
76712516	chr5:76712516:G:A	5.98576e-17	3.6978	-1.41706	5.85004e-13	1.09788	-1.41546	5.49134e-05	1.1466	-1.41692
76712536	chr5:76712536:C:T	1.67161e-18	-4.25965e-10	-1.29744	2.21319e-13	-4.25965e-10	-1.2896	1.9686e-05	-4.25965e-10	-1.29618
76712857	chr5:76712857:G:A	6.9136e-19	-0.808218	-1.3721	2.36228e-14	-2.1484	-1.3786	2.13498e-06	-2.1432	-1.37443
76713238	chr5:76713238:T:C	5.94276e-19	-1.11893	-1.2127	2.69986e-14	-2.2047	-1.18872	2.34515e-06	-2.21874	-1.205
76713463	chr5:76713463:G:A	1.81768e-18	-4.25965e-10	-1.21366	2.34849e-13	-4.25965e-10	-1.23026	2.13992e-05	-4.25965e-10	-1.21273
76713591	chr5:76713591:A:G	1.06666e-18	-0.662792	-1.0839	3.28385e-14	-2.14707	-1.05053	2.89673e-06	-2.13675	-1.07575
76713838	chr5:76713838:C:T	2.0703e-18	-4.25965e-10	-1.08353	2.67138e-13	-4.25965e-10	-1.10144	2.43398e-05	-4.25965e-10	-1.08397
76713901	chr5:76713901:A:G	2.48095e-16	4.98577	-1.28318	2.20751e-12	2.2889	-1.27849	0.000221292	2.39473	-1.27133
76713968	chr5:76713968:C:T	2.028e-18	-4.25965e-10	-1.10417	2.61704e-13	-4.25965e-10	-1.12199	2.38364e-05	-4.25965e-10	-1.10487
76714406	chr5:76714406:T:C	1.81611e-18	-4.25965e-10	-1.21452	2.43762e-13	-4.25965e-10	-1.19301	2.15705e-05	-4.25965e-10	-1.20476
76714430	chr5:76714430:C:T	6.97874e-19	-2.17094	-4.01506e-10	8.7136e-14	-2.22173	-4.01506e-10	7.92295e-06	-2.20632	-4.01506e-10
76714524	chr5:76714524:G:A	1.29509e-18	-0.151639	-1.401	2.68683e-14	-1.99395	-1.40431	2.4891e-06	-1.96162	-1.40254
76714552	chr5:76714552:A:C	1.7421e-18	-4.25965e-10	-1.25613	2.26912e-13	-4.25965e-10	-1.26464	2.06109e-05	-4.25965e-10	-1.25027
76714881	chr5:76714881:C:T	4.73156e-19	-2.22069	-0.338864	7.33389e-14	-2.04164	-0.352477	6.12865e-06	-2.13189	-0.331223
76715356	chr5:76715356:A:G	8.97155e-18	1.22972	-0.846888	4.19173e-13	0.196879	-0.847799	4.41525e-05	0.372738	-0.861176
76715391	chr5:76715391:G:A	1.20816e-18	-0.247837	-1.37429	2.33853e-14	-2.17302	-1.36407	2.1895e-06	-2.12181	-1.3706
76715432	chr5:76715432:C:G	1.50226e-18	-4.25965e-10	-1.40425	1.976e-13	-4.25965e-10	-1.40296	1.76709e-05	-4.25965e-10	-1.40417
76716163	chr5:76716163:G:A	1.42117e-17	-4.25965e-10	0.842844	1.80832e-12	-4.25965e-10	0.810952	0.000167296	-4.25965e-10	0.843675
76716174	chr5:76716174:T:C	1.51823e-18	-4.25965e-10	-1.39368	2.00216e-13	-4.25965e-10	-1.3898	1.7871e-05	-4.25965e-10	-1.39291
76716239	chr5:76716239:G:A	1.9394e-18	-4.25965e-10	-1.14884	2.56064e-13	-4.25965e-10	-1.14378	2.27533e-05	-4.25965e-10	-1.15138
76716920	chr5:76716920:C:T	3.22097e-11	11.9027	3.57388	2.98216e-12	-2.22186	3.53306	0.000274532	-2.2209	3.55988
76717018	chr5:76717018:G:A	1.31435e-18	-0.185857	-1.35202	2.43352e-14	-2.15812	-1.33916	2.28366e-06	-2.10296	-1.34735
76717088	chr5:76717088:C:T	3.98957e-12	14.7825	-1.39453	3.03423e-12	2.73024	-1.40174	0.000453158	3.23332	-1.39317
76717098	chr5:76717098:T:G	1.66338e-18	-4.25965e-10	-1.30237	2.20269e-13	-4.25965e-10	-1.29435	1.95912e-05	-4.25965e-10	-1.30101
76717683	chr5:76717683:C:T	2.01803e-18	-4.25965e-10	-1.1091	2.72458e-13	-4.25965e-10	-1.08172	2.40245e-05	-4.25965e-10	-1.09701
76717741	chr5:76717741:G:A	5.50222e-18	-4.25965e-10	-0.10607	7.31626e-13	-4.25965e-10	-0.0939337	6.51042e-05	-4.25965e-10	-0.100098
76718106	chr5:76718106:G:A	1.03869e-11	15.7278	-1.38295	5.07259e-12	3.23396	-1.39156	0.000777302	3.76055	-1.3808
76718175	chr5:76718175:C:A	4.2913e-12	14.8593	-1.3984	3.23623e-12	2.79855	-1.40559	0.000482324	3.29935	-1.39682
76718265	chr5:76718265:A:T	1.67352e-18	-4.25965e-10	-1.2963	2.18444e-13	-4.25965e-10	-1.30268	1.97357e-05	-4.25965e-10	-1.29366
76718494	chr5:76718494:G:A	1.08139e-18	-0.337655	-1.39532	2.26161e-14	-2.18206	-1.38848	2.1118e-06	-2.13583	-1.39272
76718551	chr5:76718551:G:A	3.35258e-18	-4.25965e-10	-0.601492	4.58567e-13	-4.25965e-10	-0.561097	3.95798e-05	-4.25965e-10	-0.597767
76719183	chr5:76719183:C:T	9.88663e-19	-1.82262	-4.01506e-10	1.59006e-13	-1.62026	-4.01506e-10	1.39734e-05	-1.63893	-4.01506e-10
76719286	chr5:76719286:G:T	1.52053e-12	13.7542	-1.33087	1.8498e-12	2.17878	-1.34515	0.000266142	2.63596	-1.32801
76719435	chr5:76719435:C:A	5.4408e-18	-4.25965e-10	-0.117296	7.49393e-13	-4.25965e-10	-0.0699398	6.42764e-05	-4.25965e-10	-0.112895
76719839	chr5:76719839:G:A	9.22005e-12	14.2992	-0.0734946	8.06984e-12	2.41656	-0.109879	0.00120742	2.88483	-0.0646819
76719866	chr5:76719866:C:A	1.7173e-18	-4.25965e-10	-1.27047	2.23349e-13	-4.25965e-10	-1.28047	2.0244e-05	-4.25965e-10	-1.26823
76719904	chr5:76719904:C:T	1.62778e-18	-4.25965e-10	-1.32401	2.12589e-13	-4.25965e-10	-1.32984	1.92298e-05	-4.25965e-10	-1.31963
76719907	chr5:76719907:A:G	1.50391e-18	-4.25965e-10	-1.40315	1.97931e-13	-4.25965e-10	-1.40129	1.76769e-05	-4.25965e-10	-1.40383
76720127	chr5:76720127:C:T	2.3228e-18	-4.25965e-10	-0.968449	2.93108e-13	-4.25965e-10	-1.00866	2.72493e-05	-4.25965e-10	-0.971058
76721150	chr5:76721150:G:A	1.4546e-18	-0.0308201	-1.40567	2.33196e-14	-2.14153	-1.39838	2.20116e-06	-2.08299	-1.40411
76721922	chr5:76721922:A:G	1.67295e-18	-4.25965e-10	-1.29663	2.2138e-13	-4.25965e-10	-1.28932	1.9627e-05	-4.25965e-10	-1.29918
76722039	chr5:76722039:T:C	3.92132e-19	-1.80844	-0.938938	6.20235e-14	-1.66587	-0.895816	5.64923e-06	-1.61935	-0.925223
76722098	chr5:76722098:G:T	4.52722e-19	-1.64896	-0.954741	7.34026e-14	-1.47814	-0.915101	6.69694e-06	-1.43419	-0.940243
76722516	chr5:76722516:CT:C	5.33197e-19	-1.12222	-1.31786	3.80198e-14	-1.74861	-1.30248	3.21956e-06	-1.79477	-1.31208
76722807	chr5:76722807:C:T	1.71804e-18	-4.25965e-10	-1.27004	2.2652e-13	-4.25965e-10	-1.26637	2.02015e-05	-4.25965e-10	-1.27033
76723219	chr5:76723219:C:T	0.0411177	36.444	-4.01506e-10	9.22801e-14	-2.16437	-4.01506e-10	8.40369e-06	-2.14742	-4.01506e-10
76723264	chr5:76723264:T:G	1.48315e-18	-4.25965e-10	-1.41706	1.9486e-13	-4.25965e-10	-1.41692	1.74451e-05	-4.25965e-10	-1.41703
76723491	chr5:76723491:C:T	3.01153e-19	-1.82837	-1.18299	2.78233e-14	-2.14981	-1.21351	2.42088e-06	-2.20212	-1.18984
76724076	chr5:76724076:G:A	1.02767e-17	-4.25965e-10	0.518659	1.42222e-12	-4.25965e-10	0.570768	0.000121112	-4.25965e-10	0.520631
76724375	chr5:76724375:A:G	1.80921e-18	-4.25965e-10	-1.21833	2.33405e-13	-4.25965e-10	-1.23643	2.12934e-05	-4.25965e-10	-1.21769
76724867	chr5:76724867:T:C	6.92271e-19	-2.179	-4.01506e-10	8.73113e-14	-2.21972	-4.01506e-10	7.82113e-06	-2.21926	-4.01506e-10
76724929	chr5:76724929:T:C	1.88389e-18	-4.25965e-10	-1.17788	2.41176e-13	-4.25965e-10	-1.20368	2.21618e-05	-4.25965e-10	-1.17772
76724983	chr5:76724983:T:C	1.85057e-18	-4.25965e-10	-1.19573	2.39478e-13	-4.25965e-10	-1.21074	2.17873e-05	-4.25965e-10	-1.19476
76725242	chr5:76725242:T:C	1.01696e-17	-4.25965e-10	0.508184	1.40637e-12	-4.25965e-10	0.559562	0.000119858	-4.25965e-10	0.510218
76725622	chr5:76725622:A:AT	1.09645e-11	15.3306	-0.931683	4.54321e-12	2.68834	-0.956156	0.000727285	3.23681	-0.923577
76725646	chr5:76725646:G:A	2.04226e-17	-4.25965e-10	1.20542	2.84802e-12	-4.25965e-10	1.26518	0.000240764	-4.25965e-10	1.20773
76725962	chr5:76725962:TGTCA:T	1.49245e-18	-4.25965e-10	-1.4108	1.96326e-13	-4.25965e-10	-1.40943	1.75582e-05	-4.25965e-10	-1.41057
76726388	chr5:76726388:G:A	1.48444e-18	-4.25965e-10	-1.41619	1.95133e-13	-4.25965e-10	-1.41552	1.74614e-05	-4.25965e-10	-1.41609
76726778	chr5:76726778:C:CA	1.61278e-18	-4.25965e-10	-1.33326	2.11022e-13	-4.25965e-10	-1.33724	1.89674e-05	-4.25965e-10	-1.33336
76727284	chr5:76727284:G:C	1.48617e-18	-4.25965e-10	-1.41502	1.95307e-13	-4.25965e-10	-1.41463	1.74819e-05	-4.25965e-10	-1.41492
76727636	chr5:76727636:T:TATAG	1.81807e-18	-4.25965e-10	-1.21345	2.37064e-13	-4.25965e-10	-1.22087	2.13637e-05	-4.25965e-10	-1.2144
76727669	chr5:76727669:A:G	0.214023	38.0936	-4.01506e-10	8.97882e-14	-2.19175	-4.01506e-10	8.12696e-06	-2.1809	-4.01506e-10
76728010	chr5:76728010:C:T	1.48671e-18	-4.25965e-10	-1.41465	1.95718e-13	-4.25965e-10	-1.41253	1.74924e-05	-4.25965e-10	-1.41432
76728402	chr5:76728402:A:G	7.04092e-19	-0.901879	-1.26019	2.53384e-14	-2.17744	-1.27944	2.47986e-06	-2.10064	-1.26725
76728993	chr5:76728993:C:T	2.33851e-18	-4.25965e-10	-0.961708	3.15342e-13	-4.25965e-10	-0.935545	2.75314e-05	-4.25965e-10	-0.960758
76728994	chr5:76728994:A:G	3.1474e-19	-1.55098	-1.41625	2.13476e-14	-2.21148	-1.41679	1.89328e-06	-2.22172	-1.41606
76729419	chr5:76729419:C:T	3.30072e-19	-1.84225	-1.07742	5.08573e-14	-1.71575	-1.04443	4.68512e-06	-1.66524	-1.06645
76729785	chr5:76729785:A:G	6.70809e-19	-2.21049	-4.01506e-10	8.71062e-14	-2.22208	-4.01506e-10	7.80442e-06	-2.2214	-4.01506e-10
76730023	chr5:76730023:T:C	1.67682e-18	-4.25965e-10	-1.29432	2.19567e-13	-4.25965e-10	-1.29755	1.97706e-05	-4.25965e-10	-1.29189
76730161	chr5:76730161:A:T	2.06965e-18	-4.25965e-10	-1.08384	2.68811e-13	-4.25965e-10	-1.09519	2.43139e-05	-4.25965e-10	-1.08504
76730754	chr5:76730754:A:G	2.13958e-17	-4.25965e-10	1.25197	3.00941e-12	-4.25965e-10	1.32029	0.000252195	-4.25965e-10	1.25412
76731207	chr5:76731207:A:G	2.67141e-19	-2.06104	-1.07016	4.06519e-14	-1.94094	-1.04322	3.74444e-06	-1.89748	-1.05834
76731378	chr5:76731378:G:A	1.6061e-18	-4.25965e-10	-1.33741	2.10636e-13	-4.25965e-10	-1.33907	1.8873e-05	-4.25965e-10	-1.33835
76731430	chr5:76731430:C:T	2.42527e-18	-4.25965e-10	-0.925278	3.21822e-13	-4.25965e-10	-0.915204	2.84153e-05	-4.25965e-10	-0.929161
76731716	chr5:76731716:G:A	1.49354e-18	-4.25965e-10	-1.41008	1.9692e-13	-4.25965e-10	-1.4064	1.75621e-05	-4.25965e-10	-1.41034
76731860	chr5:76731860:C:T	2.16294e-17	-4.25965e-10	1.26283	3.045e-12	-4.25965e-10	1.33205	0.000254941	-4.25965e-10	1.26495
76731998	chr5:76731998:A:C	7.43088e-12	14.8814	-0.871428	3.82639e-12	2.45814	-0.897662	0.000602869	2.98876	-0.863147
76732299	chr5:76732299:A:T	1.81487e-19	-2.21958	-1.29821	3.6727e-14	-1.80221	-1.28348	2.77938e-06	-1.96192	-1.29195
76732963	chr5:76732963:G:A	1.49789e-18	-4.25965e-10	-1.40716	1.96881e-13	-4.25965e-10	-1.4066	1.76444e-05	-4.25965e-10	-1.40567
76733547	chr5:76733547:T:C	2.45282e-19	-2.0965	-1.12007	3.70498e-14	-1.98473	-1.09221	3.37385e-06	-1.9509	-1.10913
76734971	chr5:76734971:T:C	5.75066e-19	-0.964631	-1.39986	2.90711e-14	-1.92339	-1.39607	2.6862e-06	-1.88727	-1.40069
76735029	chr5:76735029:A:G	1.49859e-18	-4.25965e-10	-1.4067	1.96716e-13	-4.25965e-10	-1.40744	1.76345e-05	-4.25965e-10	-1.40623
76735210	chr5:76735210:A:C	3.26406e-19	-1.52713	-1.40371	2.36787e-14	-2.12319	-1.40144	2.15661e-06	-2.10339	-1.40416
76735343	chr5:76735343:A:G	1.49575e-18	-4.25965e-10	-1.40859	1.96444e-13	-4.25965e-10	-1.40883	1.75733e-05	-4.25965e-10	-1.40971
76735563	chr5:76735563:G:A	1.73304e-18	-4.25965e-10	-1.26135	2.24541e-13	-4.25965e-10	-1.27515	2.03795e-05	-4.25965e-10	-1.26156
76735873	chr5:76735873:A:G	1.51662e-18	-4.25965e-10	-1.39474	1.9829e-13	-4.25965e-10	-1.39947	1.78158e-05	-4.25965e-10	-1.396
76736405	chr5:76736405:T:G	2.60408e-19	-2.08603	-1.0707	3.96e-14	-1.97038	-1.04	3.60018e-06	-1.9359	-1.05921
76736756	chr5:76736756:T:TA	1.54157e-18	-4.25965e-10	-1.37842	2.02817e-13	-4.25965e-10	-1.3769	1.81265e-05	-4.25965e-10	-1.37871
76736846	chr5:76736846:A:G	2.51208e-19	-2.04141	-1.15129	3.83473e-14	-1.91385	-1.12867	3.54811e-06	-1.86882	-1.14086
76736931	chr5:76736931:A:AG	9.67764e-19	-1.84399	-4.01506e-10	1.11502e-13	-1.97517	-4.01506e-10	9.7807e-06	-1.99568	-4.01506e-10
76737187	chr5:76737187:G:A	1.6639e-19	-2.21101	-1.39363	3.55888e-14	-1.72835	-1.38882	2.67993e-06	-1.89764	-1.39265
76737441	chr5:76737441:T:C	1.5515e-18	-4.25965e-10	-1.372	2.0493e-13	-4.25965e-10	-1.36654	1.83119e-05	-4.25965e-10	-1.36854
76737477	chr5:76737477:T:A	5.42906e-11	16.2379	-0.239292	1.51944e-11	3.22451	-0.285033	0.00257026	3.79692	-0.221245
76737686	chr5:76737686:A:T	4.25453e-19	-1.63776	-1.02806	3.30242e-14	-2.20931	-0.982657	2.80346e-06	-2.22193	-1.02331
76737851	chr5:76737851:G:A	1.91393e-18	-4.25965e-10	-1.16206	2.53577e-13	-4.25965e-10	-1.15354	2.25781e-05	-4.25965e-10	-1.15911
76737923	chr5:76737923:T:C	1.39523e-11	15.4676	-0.82764	5.35631e-12	2.75274	-0.85591	0.000864446	3.30413	-0.818127
76738017	chr5:76738017:A:G	8.05867e-19	-2.02706	-4.01506e-10	1.22089e-13	-1.88445	-4.01506e-10	1.11351e-05	-1.86598	-4.01506e-10
76738230	chr5:76738230:G:T	2.56857e-18	-4.25965e-10	-0.867872	3.40569e-13	-4.25965e-10	-0.858586	3.009e-05	-4.25965e-10	-0.871896
76738566	chr5:76738566:A:G	1.37047e-11	15.0509	-0.428894	6.51821e-12	2.56381	-0.47066	0.00105461	3.09868	-0.413839
76738667	chr5:76738667:G:A	2.81989e-19	-1.99429	-1.08282	4.39688e-14	-1.85208	-1.05365	4.04116e-06	-1.80812	-1.07144
76738801	chr5:76738801:T:C	6.95309e-19	-0.757443	-1.41718	3.23443e-14	-1.79588	-1.41688	3.02165e-06	-1.75311	-1.41718
76738807	chr5:76738807:C:A	3.66384e-19	-1.87783	-0.937461	3.44354e-14	-2.20175	-0.948365	3.13226e-06	-2.2028	-0.931532
76738938	chr5:76738938:C:G	3.28238e-11	15.7409	-0.245445	1.15155e-11	2.95353	-0.29128	0.00192877	3.51533	-0.226777
76739176	chr5:76739176:A:G	7.27814e-12	15.0503	-1.06114	3.41456e-12	2.52013	-1.07353	0.000528795	3.06013	-1.06562
76739242	chr5:76739242:G:A	1.68283e-17	1.81687	-0.805036	2.21082e-13	-0.47941	-0.811261	1.91457e-05	-0.530603	-0.793404
76739854	chr5:76739854:A:G	1.21963e-18	-0.850385	-0.76229	4.34702e-14	-2.16551	-0.751614	4.18253e-06	-2.0883	-0.756874
76739986	chr5:76739986:G:A	2.30935e-19	-2.04456	-1.23228	2.54272e-14	-2.20076	-1.25262	2.28686e-06	-2.207	-1.24191
76740034	chr5:76740034:G:A	4.84421e-18	0.780553	-1.01399	2.36376e-13	-0.216546	-1.00724	2.19638e-05	-0.165125	-1.02157
76740623	chr5:76740623:G:T	2.5332e-17	-4.25965e-10	1.42084	3.57078e-12	-4.25965e-10	1.49133	0.000298508	-4.25965e-10	1.42271
76740813	chr5:76740813:T:C	2.54186e-19	-1.82242	-1.35849	2.45451e-14	-2.12486	-1.36383	2.0832e-06	-2.18154	-1.36064
76740982	chr5:76740982:C:T	5.16828e-18	1.18926	-1.35795	1.69736e-13	-0.201123	-1.35384	1.42244e-05	-0.269486	-1.35165
76741353	chr5:76741353:G:A	3.52134e-16	5.27893	-1.22614	8.06282e-13	1.27288	-1.26965	7.08219e-05	1.20974	-1.22566
76741726	chr5:76741726:A:G	6.27135e-12	14.0826	-0.242338	8.62555e-12	2.62526	-0.251983	0.00133721	3.13552	-0.213269
76741756	chr5:76741756:T:C	3.26966e-19	-1.91917	-1.00995	5.19094e-14	-1.75548	-0.984227	4.80245e-06	-1.71055	-0.996413
76741997	chr5:76741997:C:A	1.62545e-17	1.94224	-0.96509	1.92565e-13	-0.441709	-0.987061	1.72134e-05	-0.47203	-0.958368
76742021	chr5:76742021:C:T	3.10897e-18	0.447002	-1.12393	1.67394e-13	-0.450883	-1.11797	1.53106e-05	-0.415995	-1.13155
76742035	chr5:76742035:G:T	1.75498e-17	1.91809	-0.864275	2.09476e-13	-0.459012	-0.885583	1.87467e-05	-0.488102	-0.85697
76742188	chr5:76742188:T:C	2.38922e-18	-4.25965e-10	-0.940255	2.99653e-13	-4.25965e-10	-0.986579	2.8124e-05	-4.25965e-10	-0.939465
76742349	chr5:76742349:T:C	1.7543e-18	-4.25965e-10	-1.24915	2.28543e-13	-4.25965e-10	-1.25748	2.06104e-05	-4.25965e-10	-1.25029
76743060	chr5:76743060:G:A	3.64418e-19	-1.66591	-1.15476	2.70596e-14	-2.20561	-1.18556	2.43993e-06	-2.22199	-1.16213
76743344	chr5:76743344:T:C	1.5165e-18	-4.25965e-10	-1.39482	1.98771e-13	-4.25965e-10	-1.39705	1.78279e-05	-4.25965e-10	-1.39532
76743383	chr5:76743383:A:G	1.03277e-18	-1.77898	-4.01506e-10	1.2383e-13	-1.8703	-4.01506e-10	1.0703e-05	-1.90556	-4.01506e-10
76743677	chr5:76743677:C:A	2.56213e-18	-4.25965e-10	-0.870382	3.39964e-13	-4.25965e-10	-0.860363	3.00106e-05	-4.25965e-10	-0.874537
76743752	chr5:76743752:A:T	6.99278e-19	-2.16893	-4.01506e-10	8.81801e-14	-2.20982	-4.01506e-10	7.86859e-06	-2.21321	-4.01506e-10
76744114	chr5:76744114:C:T	2.756e-18	-4.25965e-10	-0.797441	3.66009e-13	-4.25965e-10	-0.786547	3.22716e-05	-4.25965e-10	-0.801898
76744116	chr5:76744116:G:C	1.4541e-18	-1.43683	-4.01506e-10	8.71825e-14	-2.2212	-4.01506e-10	7.85382e-06	-2.21509	-4.01506e-10
76744249	chr5:76744249:T:C	7.65022e-18	-4.25965e-10	0.223512	1.00594e-12	-4.25965e-10	0.224477	9.02908e-05	-4.25965e-10	0.226949
76744570	chr5:76744570:G:A	1.49561e-18	-4.25965e-10	-1.40869	1.95831e-13	-4.25965e-10	-1.41195	1.75787e-05	-4.25965e-10	-1.4094
76745067	chr5:76745067:T:A	3.79462e-19	-1.89266	-0.88756	6.08593e-14	-1.725	-0.855634	5.60156e-06	-1.68107	-0.871968
76745162	chr5:76745162:C:T	2.10073e-19	-2.03972	-1.3318	3.22535e-14	-1.88775	-1.32782	3.31414e-06	-1.75079	-1.3271
76745451	chr5:76745451:G:A	1.73286e-17	-4.25965e-10	1.04114	2.44151e-12	-4.25965e-10	1.11117	0.000204193	-4.25965e-10	1.04298
76745457	chr5:76745457:G:C	3.79577e-19	-1.36284	-1.41708	2.11932e-14	-2.22072	-1.4148	1.93558e-06	-2.1987	-1.41698
76745555	chr5:76745555:G:A	3.71112e-19	-1.38767	-1.4148	2.12984e-14	-2.22136	-1.40921	1.93377e-06	-2.20223	-1.41438
76745754	chr5:76745754:C:T	1.62968e-17	-4.25965e-10	0.979746	2.30149e-12	-4.25965e-10	1.05211	0.000191968	-4.25965e-10	0.981239
76745883	chr5:76745883:C:T	3.47045e-19	-1.45275	-1.41678	2.11897e-14	-2.22198	-1.41371	1.91184e-06	-2.21142	-1.4166
76746085	chr5:76746085:C:A	3.70445e-19	-1.39293	-1.41135	2.14248e-14	-2.22159	-1.40307	1.93957e-06	-2.20288	-1.41074
76746418	chr5:76746418:C:T	8.13849e-16	6.30646	-1.41591	2.13657e-13	0.0913415	-1.41617	2.60463e-05	0.400029	-1.41624
76746441	chr5:76746441:C:T	5.96527e-18	0.722791	-0.748059	1.99399e-13	-0.613075	-0.780821	1.78043e-05	-0.660673	-0.735973
76746501	chr5:76746501:T:G	2.35976e-18	-0.952662	-4.01506e-10	2.64305e-13	-1.1121	-4.01506e-10	2.21298e-05	-1.17916	-4.01506e-10
76746951	chr5:76746951:T:C	3.06169e-19	-1.70903	-1.28581	2.47454e-14	-2.18078	-1.29979	2.18124e-06	-2.21298	-1.28322
76746957	chr5:76746957:TA:T	1.48966e-17	-4.25965e-10	0.889912	1.95971e-12	-4.25965e-10	0.89135	0.000177403	-4.25965e-10	0.902335
76746965	chr5:76746965:G:A	3.54168e-19	-1.83239	-1.01682	5.72601e-14	-1.65296	-0.988641	5.32879e-06	-1.5996	-1.00336
76747335	chr5:76747335:G:A	2.08647e-18	-4.25965e-10	-1.07575	2.75384e-13	-4.25965e-10	-1.07104	2.45995e-05	-4.25965e-10	-1.07336
76748395	chr5:76748395:T:C	1.04613e-17	1.40255	-0.86609	1.39347e-13	-0.861906	-0.890331	1.01194e-05	-1.10262	-0.859015
76748509	chr5:76748509:C:G	3.62483e-19	-1.73384	-1.09216	6.3239e-14	-1.47683	-1.06545	5.6885e-06	-1.4572	-1.08044
76748544	chr5:76748544:T:C	3.32035e-19	-1.77295	-1.14079	5.72547e-14	-1.52466	-1.11703	5.15141e-06	-1.50685	-1.12996
76748625	chr5:76748625:T:C	1.6601e-17	-4.25965e-10	0.99824	2.18131e-12	-4.25965e-10	0.998476	0.000197703	-4.25965e-10	1.01068
76749124	chr5:76749124:C:T	3.62783e-18	-4.25965e-10	-0.522587	4.98221e-13	-4.25965e-10	-0.47816	4.27873e-05	-4.25965e-10	-0.519847
76749235	chr5:76749235:G:A	2.68342e-18	-4.25965e-10	-0.82413	3.56867e-13	-4.25965e-10	-0.81184	3.14354e-05	-4.25965e-10	-0.828154
76749432	chr5:76749432:A:G	2.15472e-19	-1.93327	-1.41288	2.47064e-14	-2.06578	-1.41636	2.12231e-06	-2.11001	-1.41357
76749451	chr5:76749451:G:T	1.12711e-17	1.61621	-1.0052	3.12054e-13	0.0629879	-1.00901	2.6782e-05	0.00392178	-0.99228
76749473	chr5:76749473:C:T	2.01107e-18	-4.25965e-10	-1.11255	2.57261e-13	-4.25965e-10	-1.13911	2.3651e-05	-4.25965e-10	-1.11268
76749560	chr5:76749560:C:T	2.26342e-18	-4.25965e-10	-0.994345	2.9465e-13	-4.25965e-10	-1.00341	2.67405e-05	-4.25965e-10	-0.989907
76750006	chr5:76750006:A:G	2.26336e-19	-2.12134	-1.17562	3.75056e-14	-1.86309	-1.20162	3.18375e-06	-1.93439	-1.18364
76750075	chr5:76750075:C:T	9.20528e-19	-1.12693	-0.767095	5.72746e-14	-1.87756	-0.763792	5.34915e-06	-1.83706	-0.762094
76750290	chr5:76750290:A:G	2.29136e-19	-2.1113	-1.17337	3.68873e-14	-1.88191	-1.19943	3.13768e-06	-1.95117	-1.18143
76750830	chr5:76750830:C:T	2.5415e-19	-1.98332	-1.19773	7.07902e-14	-1.24302	-1.18647	4.49843e-06	-1.58127	-1.19109
76751114	chr5:76751114:T:C	0.0787217	37.0935	-4.01506e-10	8.815e-14	-2.21016	-4.01506e-10	7.94907e-06	-2.20303	-4.01506e-10
76751380	chr5:76751380:TAAG:T	1.5445e-18	-4.25965e-10	-1.37652	2.03575e-13	-4.25965e-10	-1.37317	1.818e-05	-4.25965e-10	-1.37576
76751671	chr5:76751671:G:T	1.50546e-18	-4.25965e-10	-1.40212	1.96876e-13	-4.25965e-10	-1.40663	1.76947e-05	-4.25965e-10	-1.40282
76751975	chr5:76751975:G:A	1.8677e-18	-4.25965e-10	-1.18651	2.45e-13	-4.25965e-10	-1.18795	2.20365e-05	-4.25965e-10	-1.18339
76752066	chr5:76752066:G:A	7.2219e-18	1.52122	-1.35533	3.20565e-13	0.447944	-1.36706	2.78412e-05	0.403699	-1.35327
76752337	chr5:76752337:T:C	1.14995e-17	1.46732	-0.836236	3.35752e-13	-0.0522442	-0.820586	2.88404e-05	-0.100539	-0.813772
76752589	chr5:76752589:C:T	7.86483e-18	1.5818	-1.33062	3.45616e-13	0.500516	-1.34439	3.00067e-05	0.453541	-1.32821
76752671	chr5:76752671:C:T	1.07608e-17	-4.25965e-10	0.56469	1.50762e-12	-4.25965e-10	0.629085	0.000126792	-4.25965e-10	0.566459
76752798	chr5:76752798:A:G	5.4124e-19	-1.52493	-0.900189	4.06209e-14	-2.0873	-0.897619	3.67484e-06	-2.07872	-0.895856
76752959	chr5:76752959:G:A	1.90648e-19	-2.05811	-1.41044	2.81396e-14	-1.94918	-1.40284	2.36069e-06	-2.00751	-1.40962
76753090	chr5:76753090:G:T	1.8888e-19	-2.16716	-1.31071	3.98091e-14	-1.6825	-1.32261	3.32893e-06	-1.76425	-1.30919
76753184	chr5:76753184:A:G	7.63809e-18	1.57522	-1.3533	3.36293e-13	0.494035	-1.36526	2.91537e-05	0.447664	-1.35117
76754007	chr5:76754007:C:T	8.18921e-19	-0.594665	-1.41632	2.16437e-14	-2.198	-1.41649	1.97252e-06	-2.18042	-1.41636
76754064	chr5:76754064:A:C	1.48737e-18	-4.25965e-10	-1.41421	1.96078e-13	-4.25965e-10	-1.41069	1.74898e-05	-4.25965e-10	-1.41447
76754118	chr5:76754118:C:T	1.50657e-18	-4.25965e-10	-1.40139	1.98379e-13	-4.25965e-10	-1.39902	1.77081e-05	-4.25965e-10	-1.40206
76754198	chr5:76754198:T:G	1.57893e-18	0.0286249	-1.3831	8.31542e-14	-0.899773	-1.36873	7.11586e-06	-0.932297	-1.38146
76754293	chr5:76754293:T:C	7.1929e-17	3.01562	-0.551165	5.57558e-13	0.208232	-0.57387	5.03938e-05	0.186526	-0.542746
76754627	chr5:76754627:G:C	2.46571e-11	14.6585	0.550817	5.27971e-12	1.39821	0.484212	0.000633367	1.60507	0.569897
76754666	chr5:76754666:G:A	4.61746e-18	0.290609	-0.571987	6.27337e-14	-1.9829	-0.567409	5.95279e-06	-1.9304	-0.561827
76755291	chr5:76755291:G:A	1.91167e-18	-4.25965e-10	-1.16324	2.50409e-13	-4.25965e-10	-1.16611	2.25457e-05	-4.25965e-10	-1.16054
76756251	chr5:76756251:C:T	3.74792e-10	18.187	-0.256352	1.19877e-11	3.01324	-0.310807	0.00139839	3.20357	-0.236582
76756253	chr5:76756253:G:C	2.64823e-17	2.15316	-0.687908	2.58339e-13	-0.44312	-0.69181	2.25891e-05	-0.471408	-0.687209
76756538	chr5:76756538:T:C	9.56659e-18	1.671	-1.22395	2.53323e-13	0.0701551	-1.22469	2.15546e-05	0.0135345	-1.21903
76756667	chr5:76756667:G:A	1.63994e-18	-4.25965e-10	-1.31657	2.13762e-13	-4.25965e-10	-1.32434	1.92527e-05	-4.25965e-10	-1.31843
76756961	chr5:76756961:T:C	2.39505e-18	-4.25965e-10	-0.937818	3.14688e-13	-4.25965e-10	-0.937621	2.82024e-05	-4.25965e-10	-0.936679
76757057	chr5:76757057:G:A	3.67161e-19	-1.64772	-1.16545	6.48138e-14	-1.37398	-1.14371	5.80807e-06	-1.36165	-1.15519
76757069	chr5:76757069:G:A	1.84367e-18	-4.25965e-10	-1.19946	2.40667e-13	-4.25965e-10	-1.20579	2.17173e-05	-4.25965e-10	-1.19798
76757162	chr5:76757162:A:ATATACT	1.48618e-18	-4.25965e-10	-1.41501	1.95439e-13	-4.25965e-10	-1.41396	1.74836e-05	-4.25965e-10	-1.41482
76757195	chr5:76757195:T:A	1.87526e-11	16.3126	-1.37703	1.75482e-12	2.16744	-1.38653	0.000190075	2.34615	-1.37482
76757906	chr5:76757906:G:A	2.69558e-17	1.80549	-0.322511	7.02642e-13	0.187153	-0.321509	5.99658e-05	0.12246	-0.304773
76758128	chr5:76758128:C:T	3.33505e-18	0.678287	-1.28502	1.03396e-13	-0.754266	-1.29637	8.82915e-06	-0.810114	-1.28791
76758168	chr5:76758168:C:T	2.24858e-17	1.80979	-0.508126	5.86928e-13	0.192254	-0.506557	4.99872e-05	0.128164	-0.492484
76758169	chr5:76758169:G:A	1.37727e-17	2.22854	-1.41707	5.71196e-13	1.07546	-1.41693	4.65635e-05	0.981685	-1.41695
76758480	chr5:76758480:G:A	3.05478e-19	-1.79196	-1.20514	5.20105e-14	-1.5528	-1.18496	4.65901e-06	-1.54122	-1.19606
76759339	chr5:76759339:G:A	2.1952e-18	-4.25965e-10	-1.02495	2.87033e-13	-4.25965e-10	-1.0296	2.58588e-05	-4.25965e-10	-1.02344
76759793	chr5:76759793:A:G	1.4872e-18	-4.25965e-10	-1.41433	1.95689e-13	-4.25965e-10	-1.41268	1.74874e-05	-4.25965e-10	-1.41461
76759897	chr5:76759897:C:T	2.58929e-18	-4.25965e-10	-0.859837	3.43971e-13	-4.25965e-10	-0.848646	3.05917e-05	-4.25965e-10	-0.855358
76759898	chr5:76759898:G:A	1.17161e-17	2.06602	-1.41627	4.92061e-13	0.926558	-1.41716	4.02886e-05	0.835972	-1.41599
76759999	chr5:76759999:T:C	2.13423e-18	-4.25965e-10	-1.05312	2.84541e-13	-4.25965e-10	-1.03832	2.51906e-05	-4.25965e-10	-1.04962
76760052	chr5:76760052:C:T	3.84653e-18	-4.25965e-10	-0.46405	4.85485e-13	-4.25965e-10	-0.504056	4.52211e-05	-4.25965e-10	-0.464524
76760211	chr5:76760211:G:A	1.57176e-18	-4.25965e-10	-1.35903	2.05321e-13	-4.25965e-10	-1.36463	1.84599e-05	-4.25965e-10	-1.36049
76760229	chr5:76760229:C:T	2.4844e-19	-2.16277	-1.04101	4.61913e-14	-1.78402	-1.07239	3.94484e-06	-1.85685	-1.04683
76760650	chr5:76760650:C:G	9.32665e-19	-1.88093	-4.01506e-10	1.10806e-13	-1.98143	-4.01506e-10	9.72348e-06	-2.00154	-4.01506e-10
76760675	chr5:76760675:C:T	1.93644e-18	-4.25965e-10	-1.15037	2.56423e-13	-4.25965e-10	-1.14238	2.2711e-05	-4.25965e-10	-1.15324
76760761	chr5:76760761:G:A	1.87215e-18	-4.25965e-10	-1.18414	2.46023e-13	-4.25965e-10	-1.18378	2.2054e-05	-4.25965e-10	-1.18259
76760764	chr5:76760764:C:T	7.5053e-17	3.80434	-1.29737	3.76357e-14	-1.76684	-1.29441	3.62295e-06	-1.69144	-1.29736
76761007	chr5:76761007:C:T	1.48856e-18	-4.25965e-10	-1.41341	1.95916e-13	-4.25965e-10	-1.41152	1.75027e-05	-4.25965e-10	-1.41373
76761123	chr5:76761123:C:A	1.09909e-17	1.171	-0.585152	3.39581e-13	-0.275982	-0.585509	2.909e-05	-0.336462	-0.569229
76761254	chr5:76761254:T:C	1.22303e-17	2.09112	-1.39843	1.03495e-13	-0.645818	-1.40386	9.50716e-06	-0.624577	-1.39947
76761514	chr5:76761514:A:G	3.30822e-18	0.521094	-1.1359	1.84384e-13	-0.313865	-1.15832	1.56016e-05	-0.397531	-1.13118
76761716	chr5:76761716:C:G	5.03722e-17	2.98171	-0.873492	1.0105e-12	1.09379	-0.864791	8.51221e-05	1.01781	-0.849807
76762684	chr5:76762684:C:T	6.20132e-17	3.42297	-1.10684	1.17168e-12	1.47531	-1.09832	0.000102839	1.44715	-1.09007
76763230	chr5:76763230:G:A	2.11711e-19	-2.09112	-1.27263	3.25563e-14	-1.93939	-1.26684	2.90789e-06	-1.93478	-1.27388
76763375	chr5:76763375:G:A	1.50384e-18	-4.25965e-10	-1.4032	1.96989e-13	-4.25965e-10	-1.40606	1.76747e-05	-4.25965e-10	-1.40395
76763476	chr5:76763476:T:C	1.869e-19	-2.08315	-1.40525	2.83559e-14	-1.9407	-1.40367	2.54711e-06	-1.93536	-1.40577
76763665	chr5:76763665:C:T	6.3398e-17	3.42201	-1.0838	1.17865e-12	1.45822	-1.0753	0.000104791	1.44229	-1.0664
76764064	chr5:76764064:C:A	1.78171e-18	-4.25965e-10	-1.23365	2.3278e-13	-4.25965e-10	-1.23911	2.1005e-05	-4.25965e-10	-1.23133
76764105	chr5:76764105:A:T	6.30442e-18	-4.25965e-10	0.0300286	8.85218e-13	-4.25965e-10	0.0966305	7.43862e-05	-4.25965e-10	0.0331826
76764156	chr5:76764156:G:A	2.39352e-19	-2.21446	-1.02658	5.56607e-14	-1.62127	-1.04866	5.00427e-06	-1.63452	-1.03128
76764457	chr5:76764457:T:G	1.61642e-18	-4.25965e-10	-1.33101	2.11544e-13	-4.25965e-10	-1.33477	1.90419e-05	-4.25965e-10	-1.32944
76764536	chr5:76764536:T:G	1.67239e-18	-4.25965e-10	-1.29697	2.18586e-13	-4.25965e-10	-1.30202	1.97081e-05	-4.25965e-10	-1.29506
76764691	chr5:76764691:G:A	2.21075e-18	-0.744766	-0.273126	6.76194e-14	-2.19144	-0.283865	6.03744e-06	-2.20102	-0.277082
76765051	chr5:76765051:T:C	1.98948e-18	-4.25965e-10	-1.12335	2.56326e-13	-4.25965e-10	-1.14275	2.33844e-05	-4.25965e-10	-1.12402
76765071	chr5:76765071:G:T	1.53387e-18	-4.25965e-10	-1.38343	2.00632e-13	-4.25965e-10	-1.38773	1.8141e-05	-4.25965e-10	-1.37791
76765274	chr5:76765274:G:C	0.000262563	31.3903	-4.01506e-10	8.72728e-14	-2.22016	-4.01506e-10	7.85104e-06	-2.21544	-4.01506e-10
76765773	chr5:76765773:C:T	2.11613e-18	-4.25965e-10	-1.06163	2.7843e-13	-4.25965e-10	-1.06004	2.49622e-05	-4.25965e-10	-1.05873
76765813	chr5:76765813:C:T	3.53457e-19	-1.55817	-1.29305	2.50934e-14	-2.17131	-1.29529	2.29803e-06	-2.15021	-1.29382
76765923	chr5:76765923:A:G	5.48947e-19	-1.00262	-1.40836	2.28691e-14	-2.15378	-1.40563	2.01544e-06	-2.16688	-1.40837
76766099	chr5:76766099:C:T	1.92383e-19	-2.05677	-1.40272	2.74284e-14	-1.97699	-1.40064	2.45958e-06	-1.97287	-1.40322
76766487	chr5:76766487:G:A	1.58322e-18	-4.25965e-10	-1.35176	2.07286e-13	-4.25965e-10	-1.3551	1.86475e-05	-4.25965e-10	-1.35038
76766609	chr5:76766609:C:T	1.49921e-18	-4.25965e-10	-1.40628	1.96492e-13	-4.25965e-10	-1.40858	1.76209e-05	-4.25965e-10	-1.407
76766730	chr5:76766730:C:G	1.48538e-18	-4.25965e-10	-1.41555	1.9499e-13	-4.25965e-10	-1.41626	1.74663e-05	-4.25965e-10	-1.41581
76767096	chr5:76767096:A:G	1.49612e-18	-4.25965e-10	-1.40835	1.96148e-13	-4.25965e-10	-1.41034	1.7587e-05	-4.25965e-10	-1.40893
76767129	chr5:76767129:G:A	4.07167e-13	10.5202	0.585599	1.60177e-12	0.137043	0.552619	0.000166112	0.233068	0.603508
76767513	chr5:76767513:G:T	1.55932e-18	-4.25965e-10	-1.36697	2.05562e-13	-4.25965e-10	-1.36345	1.83395e-05	-4.25965e-10	-1.36703
76767729	chr5:76767729:G:A	6.02174e-18	-4.25965e-10	-0.0158463	8.44492e-13	-4.25965e-10	0.0495314	7.10299e-05	-4.25965e-10	-0.0129864
76768191	chr5:76768191:A:AC	2.40862e-18	-4.25965e-10	-0.932168	3.16613e-13	-4.25965e-10	-0.931523	2.81606e-05	-4.25965e-10	-0.938163
76768391	chr5:76768391:C:T	9.18935e-18	0.406823	-4.01506e-10	5.92765e-13	-0.304406	-4.01506e-10	4.99429e-05	-0.365207	-4.01506e-10
76768495	chr5:76768495:G:A	1.69767e-18	-4.25965e-10	-1.28197	2.2556e-13	-4.25965e-10	-1.27062	2.0041e-05	-4.25965e-10	-1.27831
76768553	chr5:76768553:G:A	2.0494e-18	-4.25965e-10	-1.09368	2.69812e-13	-4.25965e-10	-1.09148	2.4167e-05	-4.25965e-10	-1.0911
76769315	chr5:76769315:A:G	4.36751e-18	-0.684892	0.347863	1.23048e-13	-2.19914	0.322511	1.11656e-05	-2.2073	0.34405
76769577	chr5:76769577:C:T	1.9899e-19	-2.16345	-1.26227	3.7232e-14	-1.80471	-1.26732	3.35246e-06	-1.8062	-1.2602
76769631	chr5:76769631:AG:A	3.8797e-19	-2.02462	-0.733428	5.16944e-14	-2.0154	-0.728452	4.63486e-06	-2.01441	-0.728072
76769698	chr5:76769698:C:G	2.77348e-18	-4.25965e-10	-0.791121	3.48827e-13	-4.25965e-10	-0.834629	3.26537e-05	-4.25965e-10	-0.790129
76769789	chr5:76769789:G:A	4.12957e-19	-1.3224	-1.37323	2.50551e-14	-2.09487	-1.37326	2.30802e-06	-2.06584	-1.37386
76769849	chr5:76769849:G:C	6.14357e-18	-0.559147	0.563331	1.50281e-13	-2.21232	0.535619	1.37108e-05	-2.21722	0.559311
76769973	chr5:76769973:C:T	1.58579e-18	-4.25965e-10	-1.35014	2.09256e-13	-4.25965e-10	-1.34565	1.86712e-05	-4.25965e-10	-1.3491
76769974	chr5:76769974:G:A	5.91315e-18	-4.25965e-10	-0.0340431	8.30816e-13	-4.25965e-10	0.0332046	6.97571e-05	-4.25965e-10	-0.0310679
76770301	chr5:76770301:A:G	2.71355e-18	-4.25965e-10	-0.812966	3.60617e-13	-4.25965e-10	-0.801386	3.19653e-05	-4.25965e-10	-0.811436
76770342	chr5:76770342:G:A	4.55717e-19	-1.22285	-1.37426	2.60536e-14	-2.05477	-1.37428	2.40969e-06	-2.02176	-1.37483
76770520	chr5:76770520:C:T	1.76959e-18	-4.25965e-10	-1.24047	2.32253e-13	-4.25965e-10	-1.24138	2.07232e-05	-4.25965e-10	-1.24483
76770684	chr5:76770684:AT:A	1.71554e-19	-2.20132	-1.37276	3.79558e-14	-1.6755	-1.37728	3.41981e-06	-1.67426	-1.37224
76770694	chr5:76770694:C:T	6.93813e-19	-2.17677	-4.01506e-10	1.03589e-13	-2.04877	-4.01506e-10	8.94314e-06	-2.0852	-4.01506e-10
76770709	chr5:76770709:A:G	1.54468e-18	-4.25965e-10	-1.3764	2.04193e-13	-4.25965e-10	-1.37014	1.81959e-05	-4.25965e-10	-1.37489
76770712	chr5:76770712:C:T	3.32488e-18	-4.25965e-10	-0.609789	4.14217e-13	-4.25965e-10	-0.662813	3.91977e-05	-4.25965e-10	-0.60747
76770975	chr5:76770975:G:A	7.43426e-13	11.0041	0.703703	2.1978e-12	0.334907	0.671102	0.00022855	0.43374	0.721926
76771036	chr5:76771036:A:G	1.83279e-18	-0.950837	-0.254545	8.9994e-14	-1.95433	-0.235132	8.237e-06	-1.90675	-0.260702
76771136	chr5:76771136:G:A	4.09796e-18	-1.01274	0.612007	1.73773e-13	-2.14605	0.614594	1.52443e-05	-2.16277	0.610889
76771247	chr5:76771247:C:A	4.41474e-19	-1.24543	-1.38343	2.55757e-14	-2.06391	-1.38365	2.36608e-06	-2.03092	-1.38393
76771344	chr5:76771344:T:C	2.30756e-18	-4.25965e-10	-0.97503	2.95173e-13	-4.25965e-10	-1.00164	2.71229e-05	-4.25965e-10	-0.975707
76771551	chr5:76771551:T:C	5.73891e-19	-1.11655	-1.24999	2.72696e-14	-2.12457	-1.25887	2.42371e-06	-2.14221	-1.24857
76771750	chr5:76771750:C:T	7.99326e-19	-2.03521	-4.01506e-10	9.49361e-14	-2.136	-4.01506e-10	8.64619e-06	-2.11897	-4.01506e-10
76771799	chr5:76771799:T:G	7.52633e-18	-0.639607	0.846792	2.00628e-13	-2.20514	0.817383	1.8267e-05	-2.21175	0.840756
76771860	chr5:76771860:T:TC	8.67052e-18	-0.622426	0.971132	2.26795e-13	-2.20705	0.941888	2.06508e-05	-2.21321	0.964873
76771903	chr5:76771903:G:A	1.69849e-19	-2.20919	-1.37487	3.95955e-14	-1.63135	-1.37914	3.57292e-06	-1.62834	-1.37436
76771999	chr5:76771999:C:T	1.6631e-18	-4.25965e-10	-1.30254	2.17218e-13	-4.25965e-10	-1.3083	1.96046e-05	-4.25965e-10	-1.30032
76772537	chr5:76772537:G:A	1.52656e-18	-4.25965e-10	-1.38821	2.00424e-13	-4.25965e-10	-1.38877	1.79249e-05	-4.25965e-10	-1.3899
76772984	chr5:76772984:G:A	1.48746e-18	-4.25965e-10	-1.41415	1.95167e-13	-4.25965e-10	-1.41535	1.74888e-05	-4.25965e-10	-1.41453
76773322	chr5:76773322:T:C	2.152e-18	-4.25965e-10	-1.04482	2.82709e-13	-4.25965e-10	-1.04478	2.51783e-05	-4.25965e-10	-1.0501
76773811	chr5:76773811:T:C	1.80723e-18	-4.25965e-10	-1.21943	2.36254e-13	-4.25965e-10	-1.22429	2.13185e-05	-4.25965e-10	-1.21651
76774196	chr5:76774196:G:A	1.55524e-18	-4.25965e-10	-1.3696	2.03788e-13	-4.25965e-10	-1.37212	1.83138e-05	-4.25965e-10	-1.36843
76774904	chr5:76774904:A:G	2.13479e-18	-4.25965e-10	-1.05285	2.7827e-13	-4.25965e-10	-1.06061	2.52211e-05	-4.25965e-10	-1.04841
76775184	chr5:76775184:G:A	1.49293e-18	-4.25965e-10	-1.41048	1.95737e-13	-4.25965e-10	-1.41243	1.75498e-05	-4.25965e-10	-1.41104
76775509	chr5:76775509:C:T	2.97476e-18	-4.25965e-10	-0.72106	3.72659e-13	-4.25965e-10	-0.76854	3.5085e-05	-4.25965e-10	-0.718313
76775704	chr5:76775704:G:A	4.00135e-18	-4.25965e-10	-0.42459	5.35512e-13	-4.25965e-10	-0.405981	4.67002e-05	-4.25965e-10	-0.432338
76775883	chr5:76775883:C:T	2.78426e-18	-4.25965e-10	-0.78724	3.66795e-13	-4.25965e-10	-0.7844	3.25209e-05	-4.25965e-10	-0.794206
76776310	chr5:76776310:C:T	1.66568e-18	-4.25965e-10	-1.30099	2.20414e-13	-4.25965e-10	-1.2937	1.96502e-05	-4.25965e-10	-1.298
76776394	chr5:76776394:A:G	1.49123e-18	-4.25965e-10	-1.41162	1.96368e-13	-4.25965e-10	-1.40922	1.75317e-05	-4.25965e-10	-1.41208
76776502	chr5:76776502:A:G	1.81606e-19	-2.20814	-1.309	5.87139e-14	-1.30449	-1.31204	5.18601e-06	-1.32065	-1.30947
76776510	chr5:76776510:A:G	3.09949e-18	-4.25965e-10	-0.679985	3.87543e-13	-4.25965e-10	-0.729376	3.65608e-05	-4.25965e-10	-0.677111
76776807	chr5:76776807:C:T	2.93238e-18	-4.25965e-10	-0.735407	3.67358e-13	-4.25965e-10	-0.782866	3.45848e-05	-4.25965e-10	-0.732673
76776910	chr5:76776910:G:A	1.8222e-19	-2.20215	-1.31161	6.12872e-14	-1.25993	-1.3137	5.40018e-06	-1.27765	-1.31201
76777044	chr5:76777044:C:T	1.14111e-17	-4.25965e-10	0.623361	1.50945e-12	-4.25965e-10	0.630296	0.000133384	-4.25965e-10	0.617146
76777622	chr5:76777622:C:T	0.000692775	32.3605	-4.01506e-10	9.11507e-14	-2.17669	-4.01506e-10	8.31402e-06	-2.15814	-4.01506e-10
76778744	chr5:76778744:G:A	1.49465e-18	-4.25965e-10	-1.40933	1.96476e-13	-4.25965e-10	-1.40866	1.75756e-05	-4.25965e-10	-1.40958
76778875	chr5:76778875:AAAGT:A	2.52888e-18	-4.25965e-10	-0.883447	3.17588e-13	-4.25965e-10	-0.928447	2.99567e-05	-4.25965e-10	-0.876334
76778894	chr5:76778894:G:T	7.80406e-19	-1.27544	-0.783723	4.53771e-14	-2.07733	-0.796864	4.00362e-06	-2.1021	-0.78679
76779049	chr5:76779049:G:T	2.51723e-18	-4.25965e-10	-0.888061	3.28591e-13	-4.25965e-10	-0.894388	2.93808e-05	-4.25965e-10	-0.895747
76779316	chr5:76779316:C:T	2.21033e-18	-4.25965e-10	-1.01808	2.88872e-13	-4.25965e-10	-1.02322	2.60835e-05	-4.25965e-10	-1.01479
76779410	chr5:76779410:G:A	2.05629e-18	-4.25965e-10	-1.09032	2.68603e-13	-4.25965e-10	-1.09597	2.42357e-05	-4.25965e-10	-1.08826
76779647	chr5:76779647:G:A	6.63946e-19	-2.22078	-4.01506e-10	8.85131e-14	-2.20605	-4.01506e-10	7.86364e-06	-2.21384	-4.01506e-10
76779949	chr5:76779949:A:G	4.58359e-19	-2.20077	-0.390556	9.99491e-14	-1.68948	-0.395067	8.83851e-06	-1.70806	-0.388914
76780384	chr5:76780384:G:A	2.55342e-18	-4.25965e-10	-0.873789	3.56481e-13	-4.25965e-10	-0.812922	3.02255e-05	-4.25965e-10	-0.867402
76780432	chr5:76780432:A:G	1.53186e-18	-4.25965e-10	-1.38474	2.00311e-13	-4.25965e-10	-1.38933	1.79959e-05	-4.25965e-10	-1.38594
76780468	chr5:76780468:T:C	5.32104e-19	-1.19659	-1.24555	2.81819e-14	-2.095	-1.25553	2.47163e-06	-2.12297	-1.24824
76780469	chr5:76780469:G:A	1.66551e-18	-4.25965e-10	-1.30109	2.20098e-13	-4.25965e-10	-1.29513	1.96559e-05	-4.25965e-10	-1.29771
76780602	chr5:76780602:G:C	1.66664e-18	-4.25965e-10	-1.30041	2.1981e-13	-4.25965e-10	-1.29644	1.95658e-05	-4.25965e-10	-1.3023
76781044	chr5:76781044:C:T	1.50325e-18	-4.25965e-10	-1.40359	1.96944e-13	-4.25965e-10	-1.40629	1.7694e-05	-4.25965e-10	-1.40286
76781092	chr5:76781092:G:A	1.07707e-17	-4.25965e-10	0.56561	1.52836e-12	-4.25965e-10	0.642746	0.000127057	-4.25965e-10	0.568546
76781099	chr5:76781099:C:T	1.80933e-19	-2.11935	-1.4015	8.0678e-14	-0.898797	-1.39994	6.90636e-06	-0.940484	-1.40316
76781281	chr5:76781281:A:G	2.02648e-18	-4.25965e-10	-1.10492	2.61679e-13	-4.25965e-10	-1.12209	2.37686e-05	-4.25965e-10	-1.10772
76781943	chr5:76781943:G:A	1.06737e-17	-4.25965e-10	0.55656	1.51513e-12	-4.25965e-10	0.63405	0.00012597	-4.25965e-10	0.559956
76782281	chr5:76782281:C:T	1.81278e-18	-4.25965e-10	-1.21636	2.36653e-13	-4.25965e-10	-1.22261	2.12721e-05	-4.25965e-10	-1.21869
76782344	chr5:76782344:G:A	2.21813e-18	-4.25965e-10	-1.01456	2.89887e-13	-4.25965e-10	-1.01971	2.6167e-05	-4.25965e-10	-1.01159
76782525	chr5:76782525:G:A	2.23569e-18	-4.25965e-10	-1.00667	2.92154e-13	-4.25965e-10	-1.01192	2.63754e-05	-4.25965e-10	-1.00366
76782548	chr5:76782548:CT:C	1.05383e-17	-4.25965e-10	0.54379	1.49474e-12	-4.25965e-10	0.620504	0.000124312	-4.25965e-10	0.546709
76783009	chr5:76783009:T:C	1.80514e-19	-2.22091	-1.30226	5.15324e-14	-1.44656	-1.30043	4.49735e-06	-1.47416	-1.29844
76783038	chr5:76783038:A:C	2.13558e-19	-2.0148	-1.34027	2.28561e-14	-2.21847	-1.34152	2.04891e-06	-2.22201	-1.33677
76783147	chr5:76783147:G:A	2.27528e-18	-4.25965e-10	-0.989119	2.97323e-13	-4.25965e-10	-0.994386	2.68456e-05	-4.25965e-10	-0.985986
76783340	chr5:76783340:T:C	6.56688e-19	-0.991873	-1.2399	2.65537e-14	-2.15994	-1.2501	2.35582e-06	-2.17655	-1.24264
76783526	chr5:76783526:C:T	7.80218e-18	-4.25965e-10	0.243181	1.10123e-12	-4.25965e-10	0.314981	9.20859e-05	-4.25965e-10	0.246634
76783704	chr5:76783704:A:G	1.81348e-18	-4.25965e-10	-1.21598	2.36772e-13	-4.25965e-10	-1.22211	2.12797e-05	-4.25965e-10	-1.21833
76783908	chr5:76783908:A:G	2.28738e-18	-4.25965e-10	-0.983817	3.0425e-13	-4.25965e-10	-0.971355	2.68551e-05	-4.25965e-10	-0.985633
76784446	chr5:76784446:C:T	1.67968e-18	-4.25965e-10	-1.29262	2.1977e-13	-4.25965e-10	-1.29662	1.98355e-05	-4.25965e-10	-1.28862
76784751	chr5:76784751:C:T	2.31179e-18	-4.25965e-10	-0.9732	3.10584e-13	-4.25965e-10	-0.950751	2.71648e-05	-4.25965e-10	-0.974164
76785268	chr5:76785268:C:T	2.93559e-19	-1.89356	-1.14334	6.49369e-14	-1.37693	-1.13885	7.08634e-06	-1.18831	-1.12961
76785920	chr5:76785920:T:A	7.46519e-19	-0.853707	-1.24985	2.5586e-14	-2.18658	-1.26058	2.28112e-06	-2.19878	-1.25264
76786522	chr5:76786522:C:G	2.35256e-18	-4.25965e-10	-0.95572	3.07204e-13	-4.25965e-10	-0.961691	2.77621e-05	-4.25965e-10	-0.952414
76786537	chr5:76786537:A:C	1.77621e-18	-4.25965e-10	-1.23674	2.3223e-13	-4.25965e-10	-1.24147	2.08445e-05	-4.25965e-10	-1.239
76786558	chr5:76786558:G:T	2.28006e-18	-4.25965e-10	-0.987022	2.979e-13	-4.25965e-10	-0.992447	2.69037e-05	-4.25965e-10	-0.983825
76786577	chr5:76786577:C:T	9.96257e-19	-0.415759	-1.39921	3.72806e-14	-1.6694	-1.40134	3.50161e-06	-1.62441	-1.39845
76786962	chr5:76786962:A:G	8.49493e-19	-0.762104	-1.21223	2.61296e-14	-2.2021	-1.22403	2.34051e-06	-2.21041	-1.21531
76787131	chr5:76787131:A:G	5.17204e-13	11.9709	-0.625905	8.28597e-13	0.677497	-0.646967	8.67738e-05	0.804104	-0.616886
76787656	chr5:76787656:G:A	9.3639e-18	-4.25965e-10	0.425639	1.32837e-12	-4.25965e-10	0.502506	0.000110407	-4.25965e-10	0.428087
76787793	chr5:76787793:A:G	1.52574e-18	-4.25965e-10	-1.38874	2.00184e-13	-4.25965e-10	-1.38997	1.79624e-05	-4.25965e-10	-1.38781
76787965	chr5:76787965:G:A	7.37731e-18	-4.25965e-10	0.187187	1.04136e-12	-4.25965e-10	0.259076	8.70257e-05	-4.25965e-10	0.190116
76788319	chr5:76788319:G:A	1.51598e-18	-4.25965e-10	-1.39516	1.9984e-13	-4.25965e-10	-1.39168	1.78549e-05	-4.25965e-10	-1.39381
76788382	chr5:76788382:G:A	1.53739e-18	-4.25965e-10	-1.38114	2.0285e-13	-4.25965e-10	-1.37674	1.81138e-05	-4.25965e-10	-1.37942
76788614	chr5:76788614:G:A	1.54089e-18	-4.25965e-10	-1.37886	2.0227e-13	-4.25965e-10	-1.3796	1.81452e-05	-4.25965e-10	-1.37768
76788724	chr5:76788724:C:T	1.68592e-18	-1.28891	-4.01506e-10	1.72129e-13	-1.54096	-4.01506e-10	1.59153e-05	-1.5088	-4.01506e-10
76788913	chr5:76788913:C:T	1.54062e-18	-4.25965e-10	-1.37903	2.01397e-13	-4.25965e-10	-1.38392	1.81458e-05	-4.25965e-10	-1.37765
76789448	chr5:76789448:A:C	7.27942e-18	-4.25965e-10	0.173829	9.0889e-13	-4.25965e-10	0.123021	8.55186e-05	-4.25965e-10	0.172646
76789450	chr5:76789450:G:A	1.77952e-18	-4.25965e-10	-1.23488	2.32679e-13	-4.25965e-10	-1.23955	2.09752e-05	-4.25965e-10	-1.23274
76789857	chr5:76789857:A:G	3.10215e-18	-4.25965e-10	-0.679126	4.01862e-13	-4.25965e-10	-0.693096	3.64758e-05	-4.25965e-10	-0.679437
76789966	chr5:76789966:C:G	1.83389e-18	-4.25965e-10	-1.20478	2.39588e-13	-4.25965e-10	-1.21028	2.15966e-05	-4.25965e-10	-1.20355
76790179	chr5:76790179:G:A	1.52168e-18	-4.25965e-10	-1.39141	1.99919e-13	-4.25965e-10	-1.39129	1.7883e-05	-4.25965e-10	-1.39224
76790259	chr5:76790259:C:G	3.07546e-18	-4.25965e-10	-0.687768	3.98664e-13	-4.25965e-10	-0.701085	3.6161e-05	-4.25965e-10	-0.688107
76790594	chr5:76790594:ACT:A	1.81011e-19	-2.20919	-1.31123	5.92006e-14	-1.29986	-1.30841	5.11844e-06	-1.33549	-1.30775
76790656	chr5:76790656:TAGG:T	8.94221e-18	-4.25965e-10	0.379561	1.26064e-12	-4.25965e-10	0.450173	0.000105509	-4.25965e-10	0.382705
76790772	chr5:76790772:C:T	4.26826e-13	11.8032	-0.650301	7.46638e-13	0.597101	-0.670725	7.84905e-05	0.727891	-0.641001
76790970	chr5:76790970:T:C	7.84729e-19	-0.637373	-1.41627	3.26701e-14	-1.78715	-1.41559	3.02919e-06	-1.75136	-1.41643
76791302	chr5:76791302:G:A	1.92748e-18	-4.25965e-10	-1.15501	2.51519e-13	-4.25965e-10	-1.16169	2.26931e-05	-4.25965e-10	-1.15403
76791355	chr5:76791355:A:G	2.33755e-18	-4.25965e-10	-0.962118	3.17889e-13	-4.25965e-10	-0.9275	2.75176e-05	-4.25965e-10	-0.961262
76791528	chr5:76791528:T:A	1.53106e-18	-4.25965e-10	-1.38526	2.02877e-13	-4.25965e-10	-1.3766	1.80121e-05	-4.25965e-10	-1.38504
76791615	chr5:76791615:A:G	7.84992e-18	-4.25965e-10	0.249281	1.02508e-12	-4.25965e-10	0.243325	9.20505e-05	-4.25965e-10	0.24625
76791760	chr5:76791760:G:C	1.48302e-18	-4.25965e-10	-1.41714	1.9486e-13	-4.25965e-10	-1.41692	1.74445e-05	-4.25965e-10	-1.41707
76791993	chr5:76791993:C:T	2.31777e-19	-2.00245	-1.27075	2.63013e-14	-2.14615	-1.27344	2.32843e-06	-2.14998	-1.28092
76792149	chr5:76792149:T:G	1.11126e-18	-1.70572	-4.01506e-10	1.31122e-13	-1.81308	-4.01506e-10	1.11497e-05	-1.86468	-4.01506e-10
76792242	chr5:76792242:C:G	3.28504e-18	-4.25965e-10	-0.621845	4.11842e-13	-4.25965e-10	-0.668563	3.86782e-05	-4.25965e-10	-0.620811
76792393	chr5:76792393:A:G	1.90591e-18	-4.25965e-10	-1.16626	2.51779e-13	-4.25965e-10	-1.16065	2.23652e-05	-4.25965e-10	-1.16858
76792720	chr5:76792720:C:T	1.56241e-18	-4.25965e-10	-1.36499	2.06311e-13	-4.25965e-10	-1.35982	1.83628e-05	-4.25965e-10	-1.36576
76792864	chr5:76792864:C:T	8.58836e-18	-4.25965e-10	0.339186	1.12048e-12	-4.25965e-10	0.332309	0.000100644	-4.25965e-10	0.335497
76792891	chr5:76792891:A:G	1.14505e-18	-0.412441	-1.26333	7.45195e-14	-1.12904	-1.2491	6.5122e-06	-1.14483	-1.25758
76792922	chr5:76792922:T:G	1.57459e-18	-4.25965e-10	-1.35723	2.06575e-13	-4.25965e-10	-1.35854	1.85526e-05	-4.25965e-10	-1.35548
76793073	chr5:76793073:C:T	1.88146e-18	-4.25965e-10	-1.17917	2.49652e-13	-4.25965e-10	-1.16914	2.21077e-05	-4.25965e-10	-1.18016
76793278	chr5:76793278:T:C	9.04052e-18	-4.25965e-10	0.390495	1.18133e-12	-4.25965e-10	0.385193	0.000105952	-4.25965e-10	0.386901
76793323	chr5:76793323:T:A	2.24902e-17	2.21654	-0.914686	7.31913e-14	-1.47425	-0.921881	7.03875e-06	-1.42303	-0.901623
76793343	chr5:76793343:G:A	1.53288e-18	-4.25965e-10	-1.38407	2.01621e-13	-4.25965e-10	-1.38281	1.80585e-05	-4.25965e-10	-1.38247
76793358	chr5:76793358:G:A	8.19258e-18	-4.25965e-10	0.292006	1.07058e-12	-4.25965e-10	0.286753	9.60199e-05	-4.25965e-10	0.288469
76793388	chr5:76793388:C:A	8.55728e-18	-4.25965e-10	0.33556	1.11734e-12	-4.25965e-10	0.329507	0.000100287	-4.25965e-10	0.331951
76793424	chr5:76793424:T:C	8.4054e-18	-4.25965e-10	0.317652	1.09628e-12	-4.25965e-10	0.310476	9.85019e-05	-4.25965e-10	0.313989
76793588	chr5:76793588:G:C	1.96758e-18	-4.25965e-10	-1.13442	2.59803e-13	-4.25965e-10	-1.12928	2.32355e-05	-4.25965e-10	-1.13041
76793810	chr5:76793810:C:T	1.48934e-17	1.83515	-0.94546	6.13763e-14	-1.61869	-0.953487	5.86965e-06	-1.57379	-0.932504
76794416	chr5:76794416:T:A	8.42225e-18	-4.25965e-10	0.319654	1.09976e-12	-4.25965e-10	0.31364	9.87099e-05	-4.25965e-10	0.316098
76794796	chr5:76794796:A:G	2.48528e-17	1.92235	-0.520599	9.84772e-14	-1.57996	-0.519419	9.33215e-06	-1.54064	-0.501977
76794813	chr5:76794813:C:T	1.49814e-18	-4.25965e-10	-1.407	1.96938e-13	-4.25965e-10	-1.40632	1.76222e-05	-4.25965e-10	-1.40693
76795277	chr5:76795277:C:T	1.48344e-18	-4.25965e-10	-1.41686	1.94973e-13	-4.25965e-10	-1.41634	1.74573e-05	-4.25965e-10	-1.41633
76795771	chr5:76795771:G:C	1.47535e-17	1.90162	-1.02136	5.90121e-14	-1.59504	-1.01643	5.51543e-06	-1.55273	-1.0158
76796226	chr5:76796226:C:G	1.20623e-17	1.87586	-1.19701	4.86298e-14	-1.60694	-1.19803	4.55932e-06	-1.56555	-1.19337
76796287	chr5:76796287:G:A	1.73902e-18	-4.25965e-10	-1.2579	2.29199e-13	-4.25965e-10	-1.25461	2.04109e-05	-4.25965e-10	-1.26002
76796400	chr5:76796400:A:G	3.13499e-18	0.747395	-1.41599	2.73421e-14	-1.9647	-1.41607	2.51535e-06	-1.93846	-1.41522
76796434	chr5:76796434:C:G	1.83152e-18	-4.25965e-10	-1.20608	2.38462e-13	-4.25965e-10	-1.215	2.15484e-05	-4.25965e-10	-1.20579
76796460	chr5:76796460:C:T	1.48596e-18	-4.25965e-10	-1.41516	1.95113e-13	-4.25965e-10	-1.41563	1.74621e-05	-4.25965e-10	-1.41605
76796537	chr5:76796537:AGT:A	2.32687e-18	-4.25965e-10	-0.966697	3.12116e-13	-4.25965e-10	-0.945829	2.74207e-05	-4.25965e-10	-0.964789
76796731	chr5:76796731:G:A	3.25968e-18	-4.25965e-10	-0.629592	4.40521e-13	-4.25965e-10	-0.601246	3.85319e-05	-4.25965e-10	-0.624602
76796792	chr5:76796792:C:A	5.94928e-17	3.53546	-1.26083	9.30312e-13	1.40917	-1.26285	8.22025e-05	1.3903	-1.2572
76796862	chr5:76796862:C:T	1.69383e-19	-2.19727	-1.38954	3.56709e-14	-1.7257	-1.38917	3.06798e-06	-1.76558	-1.38949
76797047	chr5:76797047:C:T	2.24779e-18	-4.25965e-10	-1.00127	3.0593e-13	-4.25965e-10	-0.965848	2.64745e-05	-4.25965e-10	-0.999905
76797234	chr5:76797234:C:A	1.6423e-18	-4.25965e-10	-1.31512	2.16196e-13	-4.25965e-10	-1.31302	1.94029e-05	-4.25965e-10	-1.31066
76797333	chr5:76797333:C:G	1.20589e-17	1.87875	-1.20017	4.86337e-14	-1.60345	-1.20144	4.54949e-06	-1.56437	-1.1967
76797382	chr5:76797382:C:T	1.22643e-17	1.89008	-1.19461	4.91556e-14	-1.59905	-1.19517	4.59782e-06	-1.55951	-1.191
76797489	chr5:76797489:G:A	2.87373e-19	-2.1114	-0.946793	5.38278e-14	-1.76539	-0.938024	5.58529e-06	-1.62695	-0.929004
76797549	chr5:76797549:T:C	2.17184e-19	-2.16311	-1.17513	8.35522e-14	-1.06966	-1.19407	7.04752e-06	-1.13693	-1.18648
76797677	chr5:76797677:C:T	2.34757e-18	-4.25965e-10	-0.957842	3.0902e-13	-4.25965e-10	-0.955797	2.72784e-05	-4.25965e-10	-0.969991
76798161	chr5:76798161:T:G	1.29771e-18	-1.55062	-4.01506e-10	1.937e-13	-1.42289	-4.01506e-10	1.87417e-05	-1.34534	-4.01506e-10
76798240	chr5:76798240:C:T	2.45276e-18	-4.25965e-10	-0.91401	3.35057e-13	-4.25965e-10	-0.874902	2.88585e-05	-4.25965e-10	-0.913683
76798329	chr5:76798329:A:G	1.73858e-18	-4.25965e-10	-1.25815	2.29138e-13	-4.25965e-10	-1.25488	2.04056e-05	-4.25965e-10	-1.26028
76798470	chr5:76798470:G:C	2.59312e-18	-4.25965e-10	-0.858361	3.55241e-13	-4.25965e-10	-0.816407	3.0524e-05	-4.25965e-10	-0.857573
76798478	chr5:76798478:T:G	3.07561e-16	4.63276	-0.715307	4.07485e-12	2.33229	-0.708904	0.000376453	2.34268	-0.687977
76798655	chr5:76798655:C:T	2.55079e-18	-4.25965e-10	-0.874821	3.49178e-13	-4.25965e-10	-0.833623	3.00238e-05	-4.25965e-10	-0.874098
76798684	chr5:76798684:A:G	1.23949e-16	4.05138	-1.04273	1.72772e-12	1.81386	-1.04851	0.000155356	1.80642	-1.03678
76798911	chr5:76798911:T:A	5.80436e-19	-0.942901	-1.4123	2.70934e-14	-1.9767	-1.41321	2.51735e-06	-1.93999	-1.41289
76799041	chr5:76799041:C:CA	1.9202e-18	-4.25965e-10	-1.15879	2.53802e-13	-4.25965e-10	-1.15265	2.25834e-05	-4.25965e-10	-1.15887
76799187	chr5:76799187:G:T	1.57698e-18	-4.25965e-10	-1.35571	2.07719e-13	-4.25965e-10	-1.35302	1.85908e-05	-4.25965e-10	-1.35342
76799253	chr5:76799253:G:A	3.8415e-13	11.2853	-0.23773	8.38801e-13	0.276409	-0.233638	9.34553e-05	0.495542	-0.234146
76799392	chr5:76799392:T:C	1.52312e-18	-4.25965e-10	-1.39046	2.00071e-13	-4.25965e-10	-1.39053	1.79344e-05	-4.25965e-10	-1.38937
76799469	chr5:76799469:G:A	2.16384e-18	-4.25965e-10	-1.03934	2.83819e-13	-4.25965e-10	-1.04087	2.55634e-05	-4.25965e-10	-1.03493
76799763	chr5:76799763:C:T	1.68852e-18	-4.25965e-10	-1.28737	2.219e-13	-4.25965e-10	-1.28697	1.98153e-05	-4.25965e-10	-1.28963
76799907	chr5:76799907:A:G	1.54606e-18	-4.25965e-10	-1.37551	2.03784e-13	-4.25965e-10	-1.37214	1.82047e-05	-4.25965e-10	-1.37441
76800655	chr5:76800655:G:A	1.61143e-18	-4.25965e-10	-1.3341	2.12229e-13	-4.25965e-10	-1.33154	1.90039e-05	-4.25965e-10	-1.33144
76800886	chr5:76800886:A:G	6.87067e-19	-0.771293	-1.41525	2.1592e-14	-2.20168	-1.4152	1.90916e-06	-2.21434	-1.41508
76801451	chr5:76801451:C:G	2.84493e-19	-1.98597	-1.0823	4.13524e-14	-1.8911	-1.07598	3.4206e-06	-1.97788	-1.0684
76801588	chr5:76801588:G:A	2.57765e-18	-4.25965e-10	-0.864344	3.4331e-13	-4.25965e-10	-0.85057	3.06463e-05	-4.25965e-10	-0.853575
76801884	chr5:76801884:G:A	7.44513e-19	-0.690438	-1.41581	2.13934e-14	-2.21023	-1.4159	1.89901e-06	-2.21909	-1.41566
76802118	chr5:76802118:C:T	1.55568e-18	-4.25965e-10	-1.36931	2.04306e-13	-4.25965e-10	-1.36958	1.83214e-05	-4.25965e-10	-1.36802
76802134	chr5:76802134:C:T	1.51313e-18	-4.25965e-10	-1.39704	1.99135e-13	-4.25965e-10	-1.39522	1.78613e-05	-4.25965e-10	-1.39345
76802636	chr5:76802636:T:C	5.49784e-19	-0.993644	-1.41581	2.23546e-14	-2.16633	-1.41584	1.95811e-06	-2.18845	-1.41566
76802641	chr5:76802641:C:G	6.00142e-19	-0.906049	-1.41576	2.19785e-14	-2.18335	-1.41579	1.93346e-06	-2.20118	-1.4156
76802698	chr5:76802698:T:C	1.5474e-18	-4.25965e-10	-1.37465	2.00807e-13	-4.25965e-10	-1.38686	1.8208e-05	-4.25965e-10	-1.37423
76802746	chr5:76802746:A:AAC	6.08806e-19	-1.5014	-0.806074	4.91424e-14	-2.00912	-0.78536	4.22178e-06	-2.04942	-0.78641
76802789	chr5:76802789:G:T	1.63351e-18	-4.25965e-10	-1.32049	2.15075e-13	-4.25965e-10	-1.31822	1.91789e-05	-4.25965e-10	-1.32228
76803452	chr5:76803452:T:C	4.20035e-19	-1.91135	-0.767288	5.34327e-14	-1.96847	-0.742308	4.40088e-06	-2.04533	-0.748956
76803561	chr5:76803561:T:C	8.41067e-19	-1.3988	-0.585502	6.49166e-14	-1.95391	-0.562194	5.55376e-06	-1.99892	-0.56269
76803680	chr5:76803680:G:A	1.51749e-18	-4.25965e-10	-1.39416	1.99669e-13	-4.25965e-10	-1.39254	1.78741e-05	-4.25965e-10	-1.39274
76803737	chr5:76803737:A:C	7.13236e-19	-0.733918	-1.41525	2.14768e-14	-2.20729	-1.41494	1.9032e-06	-2.21745	-1.4151
76803932	chr5:76803932:G:A	1.67183e-18	-4.25965e-10	-1.2973	2.20073e-13	-4.25965e-10	-1.29524	1.97086e-05	-4.25965e-10	-1.29503
76803944	chr5:76803944:C:T	7.63614e-19	-0.683327	-1.39759	2.1789e-14	-2.21144	-1.39636	1.9337e-06	-2.21962	-1.39703
76804087	chr5:76804087:C:T	7.43015e-19	-0.727756	-1.38051	2.21919e-14	-2.21084	-1.37863	1.9669e-06	-2.21997	-1.37966
76804711	chr5:76804711:T:C	1.03719e-18	-0.388632	-1.38607	2.18131e-14	-2.22208	-1.38461	1.96404e-06	-2.21576	-1.38532
76804892	chr5:76804892:T:G	1.0796e-18	-0.342329	-1.3923	2.16589e-14	-2.22128	-1.39251	1.95888e-06	-2.21213	-1.39158
76804973	chr5:76804973:C:T	9.70056e-19	-0.454328	-1.3873	2.17909e-14	-2.22196	-1.38575	1.95561e-06	-2.21881	-1.38658
76805146	chr5:76805146:G:A	1.04469e-18	-0.37711	-1.39039	2.17238e-14	-2.22192	-1.38888	1.95727e-06	-2.21482	-1.38971
76805249	chr5:76805249:T:C	9.74135e-19	-0.460169	-1.37726	2.2017e-14	-2.2219	-1.3755	1.97502e-06	-2.21909	-1.37642
76805282	chr5:76805282:A:G	1.1143e-18	-0.317036	-1.38596	2.18074e-14	-2.21839	-1.38856	1.98612e-06	-2.20328	-1.38662
76805415	chr5:76805415:G:A	1.04095e-18	-0.380547	-1.39054	2.17126e-14	-2.22194	-1.38937	1.95681e-06	-2.21493	-1.38984
76805956	chr5:76805956:C:T	1.03286e-18	-0.392805	-1.38609	2.18117e-14	-2.22206	-1.3847	1.96402e-06	-2.21578	-1.38532
76806373	chr5:76806373:G:A	1.4956e-18	-4.25965e-10	-1.4087	1.96771e-13	-4.25965e-10	-1.40717	1.7633e-05	-4.25965e-10	-1.40632
76806522	chr5:76806522:C:T	1.66188e-18	-4.25965e-10	-1.30327	2.18855e-13	-4.25965e-10	-1.30079	1.95864e-05	-4.25965e-10	-1.30125
76806564	chr5:76806564:G:T	1.61496e-18	-4.25965e-10	-1.33191	2.11254e-13	-4.25965e-10	-1.33614	1.89833e-05	-4.25965e-10	-1.33253
76806852	chr5:76806852:G:A	1.59821e-18	-4.25965e-10	-1.34234	2.10121e-13	-4.25965e-10	-1.34152	1.88308e-05	-4.25965e-10	-1.34059
76807127	chr5:76807127:AC:A	5.44229e-19	-1.01588	-1.40373	2.26955e-14	-2.16481	-1.40223	1.96949e-06	-2.19481	-1.4035
76807141	chr5:76807141:C:T	1.88428e-18	-4.25965e-10	-1.17768	2.45077e-13	-4.25965e-10	-1.18763	2.22076e-05	-4.25965e-10	-1.17565
76807317	chr5:76807317:TA:T	1.18061e-18	-0.918318	-0.726876	7.20992e-14	-1.6758	-0.735362	6.33739e-06	-1.72481	-0.70481
76807359	chr5:76807359:G:C	1.63345e-18	-4.25965e-10	-1.32053	2.15067e-13	-4.25965e-10	-1.31825	1.91783e-05	-4.25965e-10	-1.32231
76808272	chr5:76808272:C:G	1.63842e-18	-4.25965e-10	-1.31749	2.16579e-13	-4.25965e-10	-1.31125	1.92843e-05	-4.25965e-10	-1.3168
76808571	chr5:76808571:G:A	1.61069e-18	-4.25965e-10	-1.33456	2.11854e-13	-4.25965e-10	-1.33331	1.89781e-05	-4.25965e-10	-1.3328
76808630	chr5:76808630:G:A	1.69308e-18	-4.25965e-10	-1.28467	2.23335e-13	-4.25965e-10	-1.28053	1.98695e-05	-4.25965e-10	-1.2869
76808686	chr5:76808686:A:G	1.6156e-18	-4.25965e-10	-1.33151	2.12501e-13	-4.25965e-10	-1.33026	1.90367e-05	-4.25965e-10	-1.32972
76808687	chr5:76808687:G:T	4.7716e-19	-1.88004	-0.671086	5.51027e-14	-1.99771	-0.682299	4.72938e-06	-2.07877	-0.643525
76808940	chr5:76808940:G:A	1.63281e-18	-4.25965e-10	-1.32092	2.14979e-13	-4.25965e-10	-1.31866	1.91708e-05	-4.25965e-10	-1.3227
76808970	chr5:76808970:C:T	2.58881e-18	-4.25965e-10	-0.860025	3.41081e-13	-4.25965e-10	-0.857085	3.03395e-05	-4.25965e-10	-0.863637
76809004	chr5:76809004:ACT:A	5.38215e-16	5.79697	-1.31994	2.21961e-12	2.34031	-1.32442	0.000182432	2.24525	-1.31496
76809112	chr5:76809112:C:T	1.57043e-18	-4.25965e-10	-1.35988	2.06708e-13	-4.25965e-10	-1.3579	1.84457e-05	-4.25965e-10	-1.36126
76809226	chr5:76809226:C:T	8.04908e-19	-2.02825	-4.01506e-10	1.14675e-13	-1.9471	-4.01506e-10	1.42155e-05	-1.62175	-4.01506e-10
76809318	chr5:76809318:T:A	1.64912e-18	-4.25965e-10	-1.31098	2.16955e-13	-4.25965e-10	-1.30952	1.94397e-05	-4.25965e-10	-1.30877
76809415	chr5:76809415:A:G	1.61628e-18	-4.25965e-10	-1.33109	2.12652e-13	-4.25965e-10	-1.32955	1.90492e-05	-4.25965e-10	-1.32906
76809515	chr5:76809515:T:G	1.67912e-18	-4.25965e-10	-1.29295	2.20856e-13	-4.25965e-10	-1.29169	1.97973e-05	-4.25965e-10	-1.29054
76809881	chr5:76809881:A:T	1.53675e-18	-4.25965e-10	-1.38155	2.01601e-13	-4.25965e-10	-1.38291	1.80686e-05	-4.25965e-10	-1.38191
76810063	chr5:76810063:T:C	1.54738e-18	-4.25965e-10	-1.37466	2.02972e-13	-4.25965e-10	-1.37614	1.81929e-05	-4.25965e-10	-1.37505
76810295	chr5:76810295:G:A	1.68633e-18	-4.25965e-10	-1.28867	2.22046e-13	-4.25965e-10	-1.28632	1.98848e-05	-4.25965e-10	-1.28613
76810617	chr5:76810617:C:T	2.76487e-19	-1.83051	-1.2663	2.95648e-14	-2.02643	-1.27618	2.49392e-06	-2.09968	-1.26255
76810645	chr5:76810645:A:G	1.616e-18	-4.25965e-10	-1.33127	2.12614e-13	-4.25965e-10	-1.32973	1.90458e-05	-4.25965e-10	-1.32924
76810837	chr5:76810837:T:A	1.61484e-18	-4.25965e-10	-1.33198	2.12465e-13	-4.25965e-10	-1.33043	1.9032e-05	-4.25965e-10	-1.32996
76810838	chr5:76810838:C:A	1.6158e-18	-4.25965e-10	-1.33139	2.1259e-13	-4.25965e-10	-1.32984	1.90434e-05	-4.25965e-10	-1.32937
76811034	chr5:76811034:C:A	1.49016e-18	-4.25965e-10	-1.41234	1.959e-13	-4.25965e-10	-1.4116	1.75351e-05	-4.25965e-10	-1.41188
76811036	chr5:76811036:C:T	6.30913e-18	0.0307754	-4.01506e-10	5.84736e-13	-0.318043	-4.01506e-10	4.83123e-05	-0.398401	-4.01506e-10
76811138	chr5:76811138:T:C	3.65901e-19	-1.81725	-0.999362	3.79941e-14	-2.04048	-1.0113	3.23214e-06	-2.11174	-0.991199
76811327	chr5:76811327:T:C	3.49759e-19	-1.84449	-1.01724	3.80816e-14	-2.02095	-1.02852	3.22183e-06	-2.09685	-1.00929
76811361	chr5:76811361:C:T	1.592e-18	-4.25965e-10	-1.34623	2.06018e-13	-4.25965e-10	-1.36124	1.87368e-05	-4.25965e-10	-1.3456
76811480	chr5:76811480:A:G	1.59996e-18	-4.25965e-10	-1.34124	2.10487e-13	-4.25965e-10	-1.33978	1.88545e-05	-4.25965e-10	-1.33934
76811527	chr5:76811527:T:G	9.72837e-17	3.45718	-0.690774	1.72896e-12	1.44822	-0.682154	0.00015892	1.45445	-0.662132
76811591	chr5:76811591:C:A	1.70914e-18	-4.25965e-10	-1.27523	2.25802e-13	-4.25965e-10	-1.26954	2.01925e-05	-4.25965e-10	-1.27078
76811839	chr5:76811839:G:A	1.48527e-18	-4.25965e-10	-1.41563	1.95116e-13	-4.25965e-10	-1.41561	1.74738e-05	-4.25965e-10	-1.41538
76811911	chr5:76811911:A:G	1.53465e-18	-4.25965e-10	-1.38292	2.01291e-13	-4.25965e-10	-1.38445	1.80432e-05	-4.25965e-10	-1.38332
76811974	chr5:76811974:A:G	3.26061e-19	-1.82177	-1.11013	3.40007e-14	-2.03978	-1.12305	2.89347e-06	-2.11078	-1.10285
76812267	chr5:76812267:G:A	1.71244e-18	-1.27331	-4.01506e-10	1.78402e-13	-1.50517	-4.01506e-10	1.62534e-05	-1.48778	-4.01506e-10
76812274	chr5:76812274:A:G	1.76698e-18	-1.24195	-4.01506e-10	1.83439e-13	-1.47732	-4.01506e-10	1.67247e-05	-1.4592	-4.01506e-10
76812401	chr5:76812401:C:T	4.18898e-13	11.9049	-0.770767	7.59405e-13	0.713254	-0.769922	9.13305e-05	1.00728	-0.768882
76812449	chr5:76812449:C:T	1.7167e-18	-4.25965e-10	-1.27082	2.26684e-13	-4.25965e-10	-1.26565	2.0245e-05	-4.25965e-10	-1.26818
76812914	chr5:76812914:T:G	2.93406e-18	-4.25965e-10	-0.734834	3.90016e-13	-4.25965e-10	-0.723016	3.52384e-05	-4.25965e-10	-0.713952
76813370	chr5:76813370:T:C	3.55007e-19	-1.98876	-0.858075	5.20092e-14	-1.89776	-0.840027	4.2137e-06	-2.00112	-0.836626
76813562	chr5:76813562:T:A	3.12336e-19	-1.77951	-1.19539	3.04988e-14	-2.06448	-1.20704	2.60213e-06	-2.13045	-1.1893
76813597	chr5:76813597:C:G	1.56854e-18	-4.25965e-10	-1.36108	2.03321e-13	-4.25965e-10	-1.37442	1.84601e-05	-4.25965e-10	-1.36047
76813692	chr5:76813692:A:G	1.65149e-18	-4.25965e-10	-1.30954	2.17272e-13	-4.25965e-10	-1.30805	1.9468e-05	-4.25965e-10	-1.30731
76813798	chr5:76813798:A:G	1.57627e-18	-4.25965e-10	-1.35616	2.06688e-13	-4.25965e-10	-1.35799	1.85308e-05	-4.25965e-10	-1.35665
76814055	chr5:76814055:G:C	1.6777e-18	-4.25965e-10	-1.2938	2.20749e-13	-4.25965e-10	-1.29218	1.97803e-05	-4.25965e-10	-1.2914
76814392	chr5:76814392:G:A	2.75205e-19	-1.78512	-1.31634	2.72932e-14	-2.05764	-1.32493	2.31232e-06	-2.12461	-1.31323
76814432	chr5:76814432:C:T	1.59834e-18	-4.25965e-10	-1.34226	2.1018e-13	-4.25965e-10	-1.34124	1.88343e-05	-4.25965e-10	-1.34041
76814444	chr5:76814444:G:A	2.09094e-19	-2.03853	-1.33766	2.31743e-14	-2.21218	-1.33398	2.05875e-06	-2.222	-1.33199
76814678	chr5:76814678:C:T	1.51531e-18	-4.25965e-10	-1.3956	2.00733e-13	-4.25965e-10	-1.38723	1.78734e-05	-4.25965e-10	-1.39277
76815010	chr5:76815010:G:T	1.6788e-18	-4.25965e-10	-1.29314	2.22102e-13	-4.25965e-10	-1.28607	1.97612e-05	-4.25965e-10	-1.29237
76815078	chr5:76815078:G:T	1.65218e-18	-4.25965e-10	-1.30913	2.17682e-13	-4.25965e-10	-1.30617	1.93963e-05	-4.25965e-10	-1.31101
76815715	chr5:76815715:G:A	1.80149e-18	-4.25965e-10	-1.22261	2.34029e-13	-4.25965e-10	-1.23376	2.1159e-05	-4.25965e-10	-1.22402
76815914	chr5:76815914:G:A	1.64488e-18	-4.25965e-10	-1.31356	2.15118e-13	-4.25965e-10	-1.31801	1.9334e-05	-4.25965e-10	-1.31422
76816118	chr5:76816118:G:A	1.62532e-18	-4.25965e-10	-1.32552	2.14449e-13	-4.25965e-10	-1.32113	1.9084e-05	-4.25965e-10	-1.32723
76816354	chr5:76816354:A:G	1.75432e-18	-4.25965e-10	-1.24914	2.32308e-13	-4.25965e-10	-1.24114	2.05982e-05	-4.25965e-10	-1.25088
76816770	chr5:76816770:A:C	1.75965e-18	-4.25965e-10	-1.24611	2.32868e-13	-4.25965e-10	-1.23873	2.07172e-05	-4.25965e-10	-1.24512
76817009	chr5:76817009:G:A	1.65017e-18	-4.25965e-10	-1.31034	2.18335e-13	-4.25965e-10	-1.30318	1.94223e-05	-4.25965e-10	-1.30967
76817108	chr5:76817108:A:G	1.48355e-18	-4.25965e-10	-1.41678	1.94908e-13	-4.25965e-10	-1.41667	1.74479e-05	-4.25965e-10	-1.41687
76817255	chr5:76817255:G:C	1.5831e-18	-4.25965e-10	-1.35184	2.08268e-13	-4.25965e-10	-1.35038	1.85901e-05	-4.25965e-10	-1.35346
76817367	chr5:76817367:TCAGA:T	1.61419e-18	-4.25965e-10	-1.33239	2.12283e-13	-4.25965e-10	-1.33128	1.9023e-05	-4.25965e-10	-1.33044
76817408	chr5:76817408:A:G	1.70121e-18	-4.25965e-10	-1.27988	2.23879e-13	-4.25965e-10	-1.2781	2.006e-05	-4.25965e-10	-1.27736
76817502	chr5:76817502:G:T	1.5613e-18	-4.25965e-10	-1.36571	2.0499e-13	-4.25965e-10	-1.36624	1.83841e-05	-4.25965e-10	-1.3646
76818200	chr5:76818200:C:G	1.62624e-18	-4.25965e-10	-1.32495	2.13914e-13	-4.25965e-10	-1.32363	1.91663e-05	-4.25965e-10	-1.32293
76818699	chr5:76818699:A:G	1.64966e-18	-4.25965e-10	-1.31065	2.16968e-13	-4.25965e-10	-1.30945	1.94453e-05	-4.25965e-10	-1.30848
76819034	chr5:76819034:C:G	1.81931e-19	-2.10069	-1.41466	2.11543e-14	-2.22097	-1.41639	1.89642e-06	-2.22027	-1.41585
76819138	chr5:76819138:C:T	2.85894e-19	-2.14378	-0.919579	6.44573e-14	-1.61821	-0.904986	4.99475e-06	-1.76896	-0.898743
76819244	chr5:76819244:C:T	8.51862e-19	-1.97155	-4.01506e-10	1.20089e-13	-1.90097	-4.01506e-10	1.13007e-05	-1.85122	-4.01506e-10
76819284	chr5:76819284:A:G	1.64966e-18	-4.25965e-10	-1.31065	2.16968e-13	-4.25965e-10	-1.30945	1.94453e-05	-4.25965e-10	-1.30848
76819347	chr5:76819347:G:A	1.98246e-19	-2.12296	-1.30651	2.36369e-14	-2.22177	-1.30463	2.14218e-06	-2.21619	-1.29807
76819696	chr5:76819696:C:T	2.26586e-16	4.96636	-1.35446	1.22287e-12	1.78114	-1.36139	0.000100853	1.69154	-1.35397
76819728	chr5:76819728:C:G	1.80538e-18	-4.25965e-10	-1.22045	2.34529e-13	-4.25965e-10	-1.23162	2.12046e-05	-4.25965e-10	-1.22187
76819883	chr5:76819883:C:T	1.55151e-18	-4.25965e-10	-1.37199	2.03547e-13	-4.25965e-10	-1.37331	1.82394e-05	-4.25965e-10	-1.3725
76819908	chr5:76819908:A:T	4.847e-19	-1.11832	-1.41712	4.06534e-14	-1.56746	-1.41666	3.50483e-06	-1.60516	-1.41679
76819930	chr5:76819930:G:A	1.82485e-18	-4.25965e-10	-1.20973	2.39859e-13	-4.25965e-10	-1.20915	2.1404e-05	-4.25965e-10	-1.21251
76819994	chr5:76819994:T:C	1.6545e-18	-4.25965e-10	-1.30772	2.1762e-13	-4.25965e-10	-1.30645	1.9503e-05	-4.25965e-10	-1.30552
76820491	chr5:76820491:C:G	1.65179e-18	-4.25965e-10	-1.30936	2.17289e-13	-4.25965e-10	-1.30798	1.94708e-05	-4.25965e-10	-1.30717
76820502	chr5:76820502:T:A	1.57976e-18	-4.25965e-10	-1.35395	2.07241e-13	-4.25965e-10	-1.35532	1.85693e-05	-4.25965e-10	-1.35458
76821032	chr5:76821032:CT:C	1.65036e-18	-4.25965e-10	-1.31023	2.17096e-13	-4.25965e-10	-1.30887	1.94537e-05	-4.25965e-10	-1.30805
76821240	chr5:76821240:T:C	3.09443e-19	-1.8487	-1.1355	3.43477e-14	-2.00525	-1.14742	2.88532e-06	-2.08385	-1.1326
76821292	chr5:76821292:C:G	7.16515e-17	3.37975	-0.919164	1.30192e-12	1.39537	-0.912981	0.000118311	1.39492	-0.897693
76821642	chr5:76821642:A:G	1.63633e-18	-4.25965e-10	-1.31876	2.14337e-13	-4.25965e-10	-1.32165	1.92769e-05	-4.25965e-10	-1.31718
76821872	chr5:76821872:C:T	1.63101e-18	-4.25965e-10	-1.32203	2.1492e-13	-4.25965e-10	-1.31894	1.91518e-05	-4.25965e-10	-1.32369
76822109	chr5:76822109:C:G	1.65158e-18	-4.25965e-10	-1.30949	2.17254e-13	-4.25965e-10	-1.30814	1.94683e-05	-4.25965e-10	-1.3073
76822261	chr5:76822261:A:G	1.57803e-18	-4.25965e-10	-1.35504	2.06968e-13	-4.25965e-10	-1.35664	1.85497e-05	-4.25965e-10	-1.35563
76822368	chr5:76822368:C:T	1.56372e-18	-4.25965e-10	-1.36415	2.05123e-13	-4.25965e-10	-1.36559	1.8382e-05	-4.25965e-10	-1.36472
76822508	chr5:76822508:G:A	3.76324e-19	-1.82503	-0.963495	3.98965e-14	-2.01625	-0.986668	3.40659e-06	-2.09195	-0.958427
76822752	chr5:76822752:T:C	1.62917e-18	-4.25965e-10	-1.32315	2.1423e-13	-4.25965e-10	-1.32216	1.92007e-05	-4.25965e-10	-1.32114
76822852	chr5:76822852:A:G	1.62374e-18	-4.25965e-10	-1.32649	2.13555e-13	-4.25965e-10	-1.32531	1.91367e-05	-4.25965e-10	-1.32448
76822929	chr5:76822929:AAAATT:A	2.94553e-18	-4.25965e-10	-0.730933	3.87267e-13	-4.25965e-10	-0.730088	3.45484e-05	-4.25965e-10	-0.733727
76823163	chr5:76823163:G:A	1.65066e-18	-4.25965e-10	-1.31005	2.17033e-13	-4.25965e-10	-1.30915	1.94581e-05	-4.25965e-10	-1.30782
76823280	chr5:76823280:A:G	2.62069e-19	-1.82962	-1.32075	2.8438e-14	-2.01351	-1.32797	2.37859e-06	-2.08992	-1.31966
76823525	chr5:76823525:C:T	1.66299e-18	-4.25965e-10	-1.30261	2.18797e-13	-4.25965e-10	-1.30106	1.96043e-05	-4.25965e-10	-1.30034
76823790	chr5:76823790:C:G	8.92991e-19	-1.9244	-4.01506e-10	1.00679e-13	-2.07727	-4.01506e-10	9.37546e-06	-2.03799	-4.01506e-10
76823874	chr5:76823874:G:A	1.77958e-18	-4.25965e-10	-1.23484	2.34544e-13	-4.25965e-10	-1.23156	2.08806e-05	-4.25965e-10	-1.23727
76823887	chr5:76823887:G:A	3.25917e-19	-1.76707	-1.16526	3.14645e-14	-2.06339	-1.17696	2.68034e-06	-2.12785	-1.16229
76823967	chr5:76823967:C:G	1.4877e-18	-4.25965e-10	-1.41399	1.95491e-13	-4.25965e-10	-1.41369	1.74962e-05	-4.25965e-10	-1.4141
76824264	chr5:76824264:G:A	1.59249e-18	-4.25965e-10	-1.34592	2.09659e-13	-4.25965e-10	-1.34372	1.87664e-05	-4.25965e-10	-1.34402
76824477	chr5:76824477:C:T	1.61775e-18	-4.25965e-10	-1.33019	2.1286e-13	-4.25965e-10	-1.32857	1.90659e-05	-4.25965e-10	-1.32819
76824556	chr5:76824556:C:T	3.24777e-19	-1.5868	-1.34904	2.40177e-14	-2.15427	-1.35615	2.08786e-06	-2.19288	-1.34707
76824636	chr5:76824636:TC:T	1.64312e-18	-4.25965e-10	-1.31463	2.16226e-13	-4.25965e-10	-1.31288	1.93683e-05	-4.25965e-10	-1.31245
76824851	chr5:76824851:C:T	1.63898e-18	-4.25965e-10	-1.31715	2.15671e-13	-4.25965e-10	-1.31545	1.93191e-05	-4.25965e-10	-1.31499
76825207	chr5:76825207:A:T	1.6304e-18	-4.25965e-10	-1.3224	2.14563e-13	-4.25965e-10	-1.3206	1.92164e-05	-4.25965e-10	-1.32032
76825567	chr5:76825567:T:C	1.64106e-18	-4.25965e-10	-1.31588	2.15267e-13	-4.25965e-10	-1.31733	1.93411e-05	-4.25965e-10	-1.31385
76825795	chr5:76825795:T:C	1.58029e-18	-4.25965e-10	-1.35361	2.0769e-13	-4.25965e-10	-1.35315	1.86156e-05	-4.25965e-10	-1.35209
76826563	chr5:76826563:G:A	2.11315e-19	-2.09513	-1.2705	2.5316e-14	-2.19245	-1.26532	2.2139e-06	-2.21842	-1.26291
76826640	chr5:76826640:G:C	1.69192e-18	-4.25965e-10	-1.28536	2.23208e-13	-4.25965e-10	-1.2811	1.98597e-05	-4.25965e-10	-1.28739
76826895	chr5:76826895:C:T	1.53271e-18	-4.25965e-10	-1.38419	2.01113e-13	-4.25965e-10	-1.38534	1.80202e-05	-4.25965e-10	-1.3846
76827112	chr5:76827112:A:C	1.5379e-18	-4.25965e-10	-1.38081	2.02521e-13	-4.25965e-10	-1.37836	1.80708e-05	-4.25965e-10	-1.38179
76827257	chr5:76827257:G:A	1.65805e-18	-4.25965e-10	-1.30558	2.16675e-13	-4.25965e-10	-1.31081	1.94714e-05	-4.25965e-10	-1.30714
76827363	chr5:76827363:G:T	2.10484e-19	-1.99969	-1.36987	2.20929e-14	-2.2158	-1.37815	1.98012e-06	-2.21719	-1.37574
76827480	chr5:76827480:C:CAG	1.68899e-18	-4.25965e-10	-1.28709	2.22273e-13	-4.25965e-10	-1.2853	1.99113e-05	-4.25965e-10	-1.2848
76827501	chr5:76827501:A:C	1.64621e-18	-4.25965e-10	-1.31275	2.16639e-13	-4.25965e-10	-1.31097	1.94028e-05	-4.25965e-10	-1.31067
76828730	chr5:76828730:G:A	1.64057e-18	-4.25965e-10	-1.31618	2.15202e-13	-4.25965e-10	-1.31763	1.93353e-05	-4.25965e-10	-1.31415
76828969	chr5:76828969:A:C	1.76485e-18	-4.25965e-10	-1.24316	2.32464e-13	-4.25965e-10	-1.24047	2.07007e-05	-4.25965e-10	-1.24592
76829094	chr5:76829094:C:T	1.91491e-18	-4.25965e-10	-1.16155	2.5133e-13	-4.25965e-10	-1.16244	2.25945e-05	-4.25965e-10	-1.15838
76829242	chr5:76829242:A:C	3.16959e-19	-1.61991	-1.34029	2.47285e-14	-2.13329	-1.34796	2.13539e-06	-2.17964	-1.33779
76829251	chr5:76829251:C:G	2.7534e-19	-1.68462	-1.41635	2.36251e-14	-2.11178	-1.41511	2.01865e-06	-2.15709	-1.41657
76829488	chr5:76829488:T:C	2.16191e-18	-4.25965e-10	-1.04023	2.86679e-13	-4.25965e-10	-1.03084	2.56071e-05	-4.25965e-10	-1.03322
76829977	chr5:76829977:A:G	3.46326e-19	-1.58399	-1.2876	2.55854e-14	-2.1481	-1.29908	2.22889e-06	-2.1893	-1.28528
76830337	chr5:76830337:G:A	2.04457e-18	-4.25965e-10	-1.09604	2.72945e-13	-4.25965e-10	-1.07993	2.43452e-05	-4.25965e-10	-1.08375
76830860	chr5:76830860:G:A	1.63166e-18	-4.25965e-10	-1.32163	2.14692e-13	-4.25965e-10	-1.32	1.92325e-05	-4.25965e-10	-1.31949
76830952	chr5:76830952:T:C	1.74562e-18	-4.25965e-10	-1.25411	2.32275e-13	-4.25965e-10	-1.24128	2.07027e-05	-4.25965e-10	-1.24582
76831625	chr5:76831625:C:T	1.50888e-18	-4.25965e-10	-1.39985	1.98188e-13	-4.25965e-10	-1.39999	1.77616e-05	-4.25965e-10	-1.39905
76832007	chr5:76832007:C:CT	1.94951e-18	-4.25965e-10	-1.14364	2.57236e-13	-4.25965e-10	-1.13921	2.30496e-05	-4.25965e-10	-1.13844
76832178	chr5:76832178:CTG:C	2.06242e-19	-1.97561	-1.41432	2.15184e-14	-2.20825	-1.41204	1.90875e-06	-2.21478	-1.41486
76832509	chr5:76832509:C:T	4.01476e-19	-1.52755	-1.19628	2.74518e-14	-2.1634	-1.21338	2.42317e-06	-2.19923	-1.19178
76832542	chr5:76832542:G:A	4.08811e-17	2.80329	-0.90385	9.04668e-13	1.01304	-0.894677	8.42933e-05	1.03817	-0.879956
76832686	chr5:76832686:A:G	1.6373e-18	-4.25965e-10	-1.31817	2.14196e-13	-4.25965e-10	-1.32231	1.92524e-05	-4.25965e-10	-1.31845
76833228	chr5:76833228:T:C	2.16038e-19	-2.2081	-1.13542	4.01475e-14	-1.86507	-1.13158	2.93865e-06	-2.06992	-1.12822
76833830	chr5:76833830:A:G	1.5193e-18	-4.25965e-10	-1.39297	1.99366e-13	-4.25965e-10	-1.39406	1.78636e-05	-4.25965e-10	-1.39332
76833879	chr5:76833879:T:C	2.49119e-18	-4.25965e-10	-0.898461	3.30986e-13	-4.25965e-10	-0.887129	2.94251e-05	-4.25965e-10	-0.894238
76833981	chr5:76833981:C:CATCAGT	1.50439e-18	-4.25965e-10	-1.40283	1.96309e-13	-4.25965e-10	-1.40952	1.76915e-05	-4.25965e-10	-1.403
76834234	chr5:76834234:G:C	1.61578e-18	-4.25965e-10	-1.3314	2.12575e-13	-4.25965e-10	-1.32991	1.90529e-05	-4.25965e-10	-1.32887
76834512	chr5:76834512:C:T	1.51935e-18	-4.25965e-10	-1.39294	1.99371e-13	-4.25965e-10	-1.39403	1.78643e-05	-4.25965e-10	-1.39329
76834716	chr5:76834716:C:CAGGA	2.36311e-18	-4.25965e-10	-0.951246	3.07192e-13	-4.25965e-10	-0.961732	2.77513e-05	-4.25965e-10	-0.952803
76834813	chr5:76834813:A:G	1.53098e-18	-4.25965e-10	-1.38531	2.01577e-13	-4.25965e-10	-1.38303	1.79907e-05	-4.25965e-10	-1.38623
76834956	chr5:76834956:G:A	2.36797e-18	-4.25965e-10	-0.949189	3.07798e-13	-4.25965e-10	-0.959761	2.78083e-05	-4.25965e-10	-0.950752
76835071	chr5:76835071:A:G	2.0485e-18	-4.25965e-10	-1.09411	2.72863e-13	-4.25965e-10	-1.08023	2.4095e-05	-4.25965e-10	-1.09408
76835118	chr5:76835118:G:A	1.65459e-18	-4.25965e-10	-1.30767	2.17533e-13	-4.25965e-10	-1.30685	1.95333e-05	-4.25965e-10	-1.30397
76835398	chr5:76835398:A:G	1.53706e-18	-4.25965e-10	-1.38135	2.02332e-13	-4.25965e-10	-1.3793	1.80605e-05	-4.25965e-10	-1.38236
76835463	chr5:76835463:T:C	2.46032e-18	-4.25965e-10	-0.910931	3.19672e-13	-4.25965e-10	-0.921908	2.88913e-05	-4.25965e-10	-0.912547
76835475	chr5:76835475:G:T	1.62629e-18	-4.25965e-10	-1.32492	2.12326e-13	-4.25965e-10	-1.33108	1.91228e-05	-4.25965e-10	-1.32521
76835596	chr5:76835596:C:T	1.58908e-18	-4.25965e-10	-1.34807	2.07943e-13	-4.25965e-10	-1.35194	1.86835e-05	-4.25965e-10	-1.34845
76835616	chr5:76835616:C:T	1.56671e-18	-4.25965e-10	-1.36224	2.05099e-13	-4.25965e-10	-1.36571	1.84206e-05	-4.25965e-10	-1.36262
76835673	chr5:76835673:G:A	1.95222e-18	-4.25965e-10	-1.14226	2.59791e-13	-4.25965e-10	-1.12933	2.32268e-05	-4.25965e-10	-1.13078
76835680	chr5:76835680:C:T	1.0423e-16	3.82666	-0.991284	1.80918e-12	1.79539	-0.983962	0.000167984	1.81914	-0.971358
76835850	chr5:76835850:G:A	2.03655e-18	-4.25965e-10	-1.09996	2.65665e-13	-4.25965e-10	-1.10697	2.39033e-05	-4.25965e-10	-1.10207
76835926	chr5:76835926:G:A	2.60699e-18	-4.25965e-10	-0.853025	3.38622e-13	-4.25965e-10	-0.864318	3.12457e-05	-4.25965e-10	-0.834205
76836112	chr5:76836112:G:A	1.56121e-18	-4.25965e-10	-1.36576	2.05677e-13	-4.25965e-10	-1.3629	1.83412e-05	-4.25965e-10	-1.36694
76837198	chr5:76837198:T:C	1.53789e-18	-4.25965e-10	-1.38081	2.02092e-13	-4.25965e-10	-1.38048	1.81094e-05	-4.25965e-10	-1.37966
76837316	chr5:76837316:A:G	1.54147e-18	-4.25965e-10	-1.37848	2.01303e-13	-4.25965e-10	-1.38439	1.81255e-05	-4.25965e-10	-1.37877
76837434	chr5:76837434:A:C	4.7668e-19	-1.59145	-0.960679	3.61851e-14	-2.15559	-0.944961	3.11754e-06	-2.19793	-0.941109
76837656	chr5:76837656:G:A	8.6541e-19	-1.95577	-4.01506e-10	1.15574e-13	-1.93929	-4.01506e-10	1.07287e-05	-1.90317	-4.01506e-10
76837788	chr5:76837788:G:A	1.22905e-13	10.5516	-0.643641	1.06952e-12	0.960036	-0.674275	0.000148732	1.35034	-0.624287
76838422	chr5:76838422:G:T	2.09674e-18	-4.25965e-10	-1.07084	2.77773e-13	-4.25965e-10	-1.0624	2.48297e-05	-4.25965e-10	-1.06405
76838745	chr5:76838745:C:G	1.51292e-18	-4.25965e-10	-1.39718	1.97917e-13	-4.25965e-10	-1.40136	1.77912e-05	-4.25965e-10	-1.39738
76838846	chr5:76838846:G:A	1.57095e-18	-4.25965e-10	-1.35954	2.07737e-13	-4.25965e-10	-1.35293	1.85107e-05	-4.25965e-10	-1.35774
76838937	chr5:76838937:G:C	1.50439e-18	-4.25965e-10	-1.40284	1.97434e-13	-4.25965e-10	-1.4038	1.76899e-05	-4.25965e-10	-1.40309
76839328	chr5:76839328:C:T	2.94168e-17	2.43327	-0.862932	3.30994e-13	-0.0152756	-0.871828	2.79148e-05	-0.102213	-0.844716
76839395	chr5:76839395:C:T	1.515e-18	-4.25965e-10	-1.3958	1.98785e-13	-4.25965e-10	-1.39698	1.78137e-05	-4.25965e-10	-1.39612
76839452	chr5:76839452:T:C	3.15564e-14	9.39058	-0.842268	5.61428e-13	0.486644	-0.845364	7.39979e-05	0.852416	-0.824467
76839686	chr5:76839686:A:G	2.71685e-18	-4.25965e-10	-0.81175	3.58235e-13	-4.25965e-10	-0.808014	3.26692e-05	-4.25965e-10	-0.789655
76840043	chr5:76840043:C:T	1.49107e-18	-4.25965e-10	-1.41173	1.95409e-13	-4.25965e-10	-1.41411	1.75418e-05	-4.25965e-10	-1.4115
76840131	chr5:76840131:A:G	1.86614e-18	-4.25965e-10	-1.18735	2.46214e-13	-4.25965e-10	-1.183	2.19291e-05	-4.25965e-10	-1.18827
76840181	chr5:76840181:C:T	2.11106e-18	-4.25965e-10	-1.06403	2.82191e-13	-4.25965e-10	-1.04662	2.48279e-05	-4.25965e-10	-1.06412
76840358	chr5:76840358:C:T	1.64702e-18	-4.25965e-10	-1.31225	2.14116e-13	-4.25965e-10	-1.32268	1.93603e-05	-4.25965e-10	-1.31286
76840716	chr5:76840716:A:G	1.03143e-13	10.4451	-0.712468	1.57116e-13	-0.903696	-0.728521	1.83316e-05	-0.654753	-0.712707
76840904	chr5:76840904:C:T	2.64257e-16	4.93975	-1.17405	6.33194e-14	-1.34717	-1.19385	7.09227e-06	-1.14142	-1.17566
76841058	chr5:76841058:T:C	1.52599e-18	-4.25965e-10	-1.38858	2.00344e-13	-4.25965e-10	-1.38917	1.79696e-05	-4.25965e-10	-1.3874
76841317	chr5:76841317:T:G	1.48357e-18	-4.25965e-10	-1.41677	1.94887e-13	-4.25965e-10	-1.41678	1.74475e-05	-4.25965e-10	-1.41689
76841353	chr5:76841353:T:C	5.66561e-19	-2.15018	-0.229209	8.89759e-14	-1.94685	-0.25399	8.87622e-06	-1.89684	-0.195869
76841397	chr5:76841397:A:G	3.13021e-16	4.37537	-0.440325	7.03025e-14	-1.97049	-0.465911	6.91902e-06	-1.89442	-0.447392
76841962	chr5:76841962:GTACATACTTGT:G	1.05525e-15	5.69115	-0.540842	1.02504e-13	-1.48806	-0.571235	1.116e-05	-1.31345	-0.5503
76842616	chr5:76842616:C:T	9.87578e-18	-4.25965e-10	0.478863	1.29589e-12	-4.25965e-10	0.47775	0.000117752	-4.25965e-10	0.492492
76842742	chr5:76842742:T:A	2.2848e-19	-2.20813	-1.0794	3.71814e-14	-2.01417	-1.05923	3.62485e-06	-1.93427	-1.054
76842871	chr5:76842871:T:C	1.82288e-19	-2.09625	-1.41714	2.13252e-14	-2.21235	-1.41697	1.92885e-06	-2.20215	-1.41701
76843027	chr5:76843027:C:T	1.83111e-18	-4.25965e-10	-1.2063	2.38922e-13	-4.25965e-10	-1.21307	2.15281e-05	-4.25965e-10	-1.20673
76843054	chr5:76843054:C:T	1.66188e-15	6.04302	-0.438533	1.52987e-13	-1.21221	-0.446643	1.77576e-05	-0.959814	-0.439461
76843075	chr5:76843075:G:A	5.28905e-19	-1.47085	-0.977317	4.61637e-14	-1.89059	-0.966423	4.15219e-06	-1.89878	-0.95367
76843115	chr5:76843115:C:T	3.85136e-19	-1.40948	-1.3559	3.26061e-14	-1.84883	-1.35587	2.92662e-06	-1.85524	-1.347
76843654	chr5:76843654:C:T	1.62469e-19	-2.22134	-1.40715	2.14999e-14	-2.21519	-1.40597	1.94557e-06	-2.20391	-1.40662
76843928	chr5:76843928:G:A	1.20677e-17	-4.25965e-10	0.679306	1.66434e-12	-4.25965e-10	0.727978	0.000141638	-4.25965e-10	0.67719
76844257	chr5:76844257:G:A	5.16599e-18	-4.25965e-10	-0.169125	7.12853e-13	-4.25965e-10	-0.119928	6.07846e-05	-4.25965e-10	-0.168751
76844458	chr5:76844458:C:A	1.88347e-18	-4.25965e-10	-1.17811	2.57199e-13	-4.25965e-10	-1.13935	2.21144e-05	-4.25965e-10	-1.17986
76844512	chr5:76844512:T:G	6.93598e-16	5.29554	-0.56487	2.76142e-13	-0.508729	-0.559561	3.65499e-05	-0.139835	-0.537575
76844723	chr5:76844723:C:T	2.99384e-19	-2.19648	-0.820767	4.47611e-14	-2.09509	-0.792776	4.03044e-06	-2.06586	-0.81635
76844894	chr5:76844894:ACT:A	2.65505e-19	-1.80447	-1.33287	2.67172e-14	-2.08002	-1.32388	2.35165e-06	-2.08234	-1.33863
76845271	chr5:76845271:C:T	1.86825e-19	-2.18272	-1.30608	2.77155e-14	-2.0682	-1.29901	2.55354e-06	-2.03468	-1.30393
76845756	chr5:76845756:A:C	2.71693e-18	-4.25965e-10	-0.811719	3.58702e-13	-4.25965e-10	-0.806712	3.20968e-05	-4.25965e-10	-0.807331
76845954	chr5:76845954:A:G	4.01908e-18	0.622147	-1.04232	2.12845e-13	-0.283931	-1.04471	1.47699e-05	-0.560141	-1.02336
76846093	chr5:76846093:G:A	4.55722e-16	4.96724	-0.656583	2.07594e-13	-0.685082	-0.668536	2.73761e-05	-0.335247	-0.631169
76846195	chr5:76846195:A:G	2.8746e-15	7.56877	-1.41632	1.47725e-13	-0.277885	-1.41596	1.88627e-05	0.0773242	-1.41623
76846273	chr5:76846273:A:T	2.33063e-19	-1.90966	-1.35801	2.45383e-14	-2.13819	-1.35078	2.16473e-06	-2.14097	-1.36283
76846476	chr5:76846476:C:A	1.52199e-18	-4.25965e-10	-1.3912	2.00197e-13	-4.25965e-10	-1.3899	1.79197e-05	-4.25965e-10	-1.39018
76846584	chr5:76846584:C:T	2.05342e-19	-2.19929	-1.19501	3.03621e-14	-2.09204	-1.18397	2.41822e-06	-2.20398	-1.18908
76846780	chr5:76846780:G:T	4.80737e-15	8.07858	-1.4119	1.8379e-13	-0.0629817	-1.41243	2.40456e-05	0.315838	-1.41197
76846820	chr5:76846820:G:A	1.67114e-18	-4.25965e-10	-1.29771	2.19067e-13	-4.25965e-10	-1.29983	1.96013e-05	-4.25965e-10	-1.30049
76847208	chr5:76847208:T:C	4.10912e-19	-2.22174	-0.478862	5.51223e-14	-2.2106	-0.469048	4.88716e-06	-2.20876	-0.480712
76847421	chr5:76847421:C:G	6.66079e-19	-2.21757	-4.01506e-10	8.82887e-14	-2.20859	-4.01506e-10	7.85229e-06	-2.21528	-4.01506e-10
76847609	chr5:76847609:A:AC	1.11472e-15	6.48632	-1.28119	8.14576e-14	-1.01991	-1.26921	9.6935e-06	-0.725861	-1.27877
76847611	chr5:76847611:A:G	8.68331e-16	6.22251	-1.26716	7.52687e-14	-1.11539	-1.25275	8.84205e-06	-0.832064	-1.2645
76847870	chr5:76847870:G:A	3.32947e-18	-4.25965e-10	-0.608409	4.29583e-13	-4.25965e-10	-0.626389	3.90521e-05	-4.25965e-10	-0.611189
76847898	chr5:76847898:G:C	1.91986e-19	-2.2074	-1.25415	2.6792e-14	-2.13095	-1.27015	2.40448e-06	-2.13756	-1.2612
76848013	chr5:76848013:C:T	6.79691e-19	-2.19734	-4.01506e-10	8.71006e-14	-2.22214	-4.01506e-10	7.84127e-06	-2.21669	-4.01506e-10
76848184	chr5:76848184:TC:T	1.69322e-18	-4.25965e-10	-1.28459	2.21759e-13	-4.25965e-10	-1.28761	2.00515e-05	-4.25965e-10	-1.27778
76848277	chr5:76848277:C:A	2.18999e-18	-4.25965e-10	-1.02733	2.90237e-13	-4.25965e-10	-1.01851	2.60403e-05	-4.25965e-10	-1.01644
76848472	chr5:76848472:G:A	1.49714e-18	-4.25965e-10	-1.40766	1.96484e-13	-4.25965e-10	-1.40862	1.761e-05	-4.25965e-10	-1.40762
76848503	chr5:76848503:G:A	1.6835e-19	-2.2075	-1.38543	2.41889e-14	-2.11186	-1.39145	2.14405e-06	-2.12501	-1.38838
76848867	chr5:76848867:T:C	3.83969e-18	-4.25965e-10	-0.46583	5.04505e-13	-4.25965e-10	-0.465627	4.53078e-05	-4.25965e-10	-0.462608
76848949	chr5:76848949:T:A	7.85023e-17	3.60707	-1.05517	6.10898e-14	-1.52464	-1.05222	6.35696e-06	-1.36037	-1.06616
76849035	chr5:76849035:C:T	2.35238e-18	-4.25965e-10	-0.955793	3.10166e-13	-4.25965e-10	-0.952097	2.76589e-05	-4.25965e-10	-0.956141
76849040	chr5:76849040:C:T	2.03441e-17	2.6158	-1.41423	4.33774e-14	-1.50455	-1.41472	4.53924e-06	-1.34755	-1.41578
76849158	chr5:76849158:G:T	6.74772e-19	-2.2046	-4.01506e-10	8.71047e-14	-2.22209	-4.01506e-10	7.80267e-06	-2.22162	-4.01506e-10
76849343	chr5:76849343:C:T	8.5161e-19	-1.97185	-4.01506e-10	1.0154e-13	-2.06876	-4.01506e-10	9.16132e-06	-2.0611	-4.01506e-10
76849410	chr5:76849410:G:A	8.74321e-17	4.04941	-1.38977	4.89774e-14	-1.40816	-1.38969	5.31851e-06	-1.21173	-1.39316
76849467	chr5:76849467:TCA:T	6.0648e-16	5.26537	-0.668924	8.64302e-14	-1.55756	-0.672308	9.34557e-06	-1.36375	-0.677436
76849593	chr5:76849593:T:G	1.75331e-19	-2.19593	-1.35637	2.26375e-14	-2.22108	-1.34852	2.01569e-06	-2.22138	-1.35375
76849810	chr5:76849810:C:T	1.57446e-18	-1.35731	-4.01506e-10	1.85939e-13	-1.46378	-4.01506e-10	1.54823e-05	-1.53639	-4.01506e-10
76849886	chr5:76849886:G:A	1.62565e-19	-2.21077	-1.41713	2.11355e-14	-2.22184	-1.41641	1.89193e-06	-2.22145	-1.41704
76850079	chr5:76850079:G:A	7.67981e-18	-4.25965e-10	0.227372	1.03075e-12	-4.25965e-10	0.248839	9.15564e-05	-4.25965e-10	0.240867
76850096	chr5:76850096:G:A	1.4846e-18	-4.25965e-10	-1.41607	1.95284e-13	-4.25965e-10	-1.41475	1.74676e-05	-4.25965e-10	-1.41574
76850707	chr5:76850707:G:A	7.60043e-19	-2.0856	-4.01506e-10	9.58311e-14	-2.12662	-4.01506e-10	8.65505e-06	-2.11794	-4.01506e-10
76851054	chr5:76851054:G:A	1.5021e-18	-4.25965e-10	-1.40436	1.96999e-13	-4.25965e-10	-1.406	1.76581e-05	-4.25965e-10	-1.40489
76851768	chr5:76851768:G:A	1.8478e-19	-2.17089	-1.32893	2.32527e-14	-2.20286	-1.33993	2.08509e-06	-2.20815	-1.33313
76851867	chr5:76851867:T:C	1.5422e-18	-4.25965e-10	-1.37801	2.03236e-13	-4.25965e-10	-1.37484	1.82233e-05	-4.25965e-10	-1.37339
76851941	chr5:76851941:A:T	1.62389e-18	-4.25965e-10	-1.3264	2.13025e-13	-4.25965e-10	-1.32779	1.9128e-05	-4.25965e-10	-1.32494
76852073	chr5:76852073:G:A	1.86531e-18	-4.25965e-10	-1.18779	2.48713e-13	-4.25965e-10	-1.17291	2.22337e-05	-4.25965e-10	-1.17448
76852310	chr5:76852310:G:T	1.76087e-19	-2.19339	-1.35461	2.31317e-14	-2.18232	-1.36569	2.06343e-06	-2.1912	-1.36052
76852324	chr5:76852324:T:C	3.34923e-17	-4.25965e-10	1.70009	4.44903e-12	-4.25965e-10	1.71124	0.0004041	-4.25965e-10	1.72558
76852814	chr5:76852814:G:C	1.73244e-18	-4.25965e-10	-1.26169	2.31956e-13	-4.25965e-10	-1.24266	2.03549e-05	-4.25965e-10	-1.26276
76853553	chr5:76853553:T:TGGGA	6.75299e-19	-2.20382	-4.01506e-10	9.64422e-14	-2.12026	-4.01506e-10	8.42072e-06	-2.14539	-4.01506e-10
76853561	chr5:76853561:T:C	2.51728e-18	0.528038	-1.41608	3.18876e-14	-1.81022	-1.41676	2.72009e-06	-1.85865	-1.41677
76854495	chr5:76854495:C:A	2.05633e-19	-1.98145	-1.41143	2.32074e-14	-2.12948	-1.41525	2.12339e-06	-2.11054	-1.41254
76854527	chr5:76854527:T:G	2.37143e-19	-1.84182	-1.4085	2.58176e-14	-2.02472	-1.41343	2.37341e-06	-2.00333	-1.40843
76854611	chr5:76854611:A:C	1.49644e-18	-4.25965e-10	-1.40814	1.96041e-13	-4.25965e-10	-1.41088	1.7589e-05	-4.25965e-10	-1.40881
76854639	chr5:76854639:A:G	2.35526e-19	-1.84828	-1.40888	2.56922e-14	-2.02934	-1.41368	2.36095e-06	-2.00822	-1.40881
76854984	chr5:76854984:G:A	2.05293e-19	-1.97901	-1.41553	2.33198e-14	-2.12803	-1.41187	2.12123e-06	-2.10921	-1.41488
76855494	chr5:76855494:T:A	2.39823e-19	-1.83257	-1.4065	2.60233e-14	-2.01813	-1.41208	2.39477e-06	-1.99638	-1.40642
76855609	chr5:76855609:T:C	3.28465e-18	0.760811	-1.38277	3.31664e-14	-1.80155	-1.38611	2.81369e-06	-1.86096	-1.38063
76855615	chr5:76855615:C:T	1.50707e-18	-4.25965e-10	-1.40105	1.97862e-13	-4.25965e-10	-1.40163	1.77088e-05	-4.25965e-10	-1.40203
76855854	chr5:76855854:A:G	7.82887e-18	1.02323	-0.776632	5.38616e-14	-1.91233	-0.790457	4.66578e-06	-1.95822	-0.777609
76855925	chr5:76855925:G:A	1.48604e-18	-4.25965e-10	-1.41511	1.95857e-13	-4.25965e-10	-1.41182	1.74856e-05	-4.25965e-10	-1.41471
76856495	chr5:76856495:C:T	2.85922e-18	0.264715	-1.02539	4.01901e-14	-1.98481	-1.01078	3.38035e-06	-2.03057	-1.02754
76856999	chr5:76856999:T:C	2.45661e-18	0.458551	-1.37099	3.00774e-14	-1.91053	-1.3749	2.5767e-06	-1.96109	-1.36849
76857097	chr5:76857097:G:C	4.83652e-18	0.449252	-0.68428	4.97029e-14	-2.07391	-0.709228	4.40833e-06	-2.10499	-0.687604
76857101	chr5:76857101:G:A	2.01472e-19	-2.21526	-1.19807	3.06257e-14	-2.06808	-1.19929	2.69932e-06	-2.07816	-1.20493
76857185	chr5:76857185:G:A	2.00416e-19	-2.21592	-1.20266	3.04025e-14	-2.07105	-1.20363	2.67875e-06	-2.08125	-1.20949
76857476	chr5:76857476:C:T	1.49779e-18	-4.25965e-10	-1.40723	1.97188e-13	-4.25965e-10	-1.40505	1.76603e-05	-4.25965e-10	-1.40477
76857486	chr5:76857486:C:T	1.48432e-18	-4.25965e-10	-1.41626	1.94853e-13	-4.25965e-10	-1.41696	1.74547e-05	-4.25965e-10	-1.41648
76857856	chr5:76857856:A:G	1.49457e-18	-4.25965e-10	-1.40938	1.97463e-13	-4.25965e-10	-1.40365	1.75927e-05	-4.25965e-10	-1.4086
76858979	chr5:76858979:G:C	2.00427e-19	-2.21376	-1.20477	3.05937e-14	-2.06229	-1.20612	2.69825e-06	-2.07199	-1.2115
76859021	chr5:76859021:T:C	1.42649e-18	-0.0396796	-1.41633	2.6462e-14	-1.9981	-1.41539	2.26142e-06	-2.04457	-1.41552
76859170	chr5:76859170:T:G	1.91487e-18	-4.25965e-10	-1.16157	2.54731e-13	-4.25965e-10	-1.149	2.25046e-05	-4.25965e-10	-1.16237
76859229	chr5:76859229:G:A	1.51234e-18	-4.25965e-10	-1.39757	1.98964e-13	-4.25965e-10	-1.39608	1.77759e-05	-4.25965e-10	-1.39824
76859458	chr5:76859458:C:A	1.62548e-18	-4.25965e-10	-1.32542	2.13092e-13	-4.25965e-10	-1.32748	1.91463e-05	-4.25965e-10	-1.32398
76859575	chr5:76859575:G:A	2.70841e-17	-4.25965e-10	1.48773	3.5996e-12	-4.25965e-10	1.49937	0.000326539	-4.25965e-10	1.51246
76860046	chr5:76860046:A:G	1.49443e-18	-4.25965e-10	-1.40948	1.95822e-13	-4.25965e-10	-1.412	1.75663e-05	-4.25965e-10	-1.4101
76860556	chr5:76860556:T:C	1.70423e-18	0.124843	-1.40295	2.7805e-14	-1.96327	-1.40071	2.36536e-06	-2.01375	-1.40141
76860608	chr5:76860608:A:G	1.27888e-18	-2.02166	0.456422	1.45465e-13	-2.19483	0.485565	1.26421e-05	-2.18897	0.449909
76861037	chr5:76861037:A:C	4.09555e-18	0.569593	-0.970915	3.92146e-14	-2.03892	-0.981235	3.41905e-06	-2.07516	-0.971569
76861088	chr5:76861088:G:A	1.96879e-19	-2.0207	-1.41569	2.26341e-14	-2.15261	-1.41714	2.05976e-06	-2.13733	-1.41617
76861258	chr5:76861258:G:A	1.9556e-19	-2.02753	-1.41558	2.25406e-14	-2.15677	-1.41711	2.05011e-06	-2.14212	-1.41608
76861380	chr5:76861380:C:T	8.276e-19	-2.00045	-4.01506e-10	1.021e-13	-2.06326	-4.01506e-10	9.27105e-06	-2.04919	-4.01506e-10
76861400	chr5:76861400:C:T	1.92208e-19	-2.2206	-1.2398	2.7101e-14	-2.15273	-1.2369	2.39345e-06	-2.1582	-1.24515
76861665	chr5:76861665:G:A	1.53647e-18	-4.25965e-10	-1.38173	2.01626e-13	-4.25965e-10	-1.38279	1.80993e-05	-4.25965e-10	-1.38022
76861684	chr5:76861684:G:A	1.61169e-18	0.00850605	-1.34244	2.87736e-14	-1.99506	-1.33468	2.444e-06	-2.04607	-1.33638
76861836	chr5:76861836:T:C	2.20757e-19	-1.99229	-1.32963	2.4772e-14	-2.13633	-1.34316	2.27752e-06	-2.11898	-1.33402
76861950	chr5:76861950:A:G	1.68133e-18	-4.25965e-10	-1.29164	2.21123e-13	-4.25965e-10	-1.29048	1.97696e-05	-4.25965e-10	-1.29194
76862211	chr5:76862211:C:A	1.88959e-19	-2.22181	-1.25563	2.73884e-14	-2.12062	-1.25846	2.43648e-06	-2.12485	-1.26069
76862388	chr5:76862388:T:C	1.54724e-18	0.0162509	-1.391	2.73868e-14	-1.99225	-1.38689	2.33238e-06	-2.04189	-1.3873
76862407	chr5:76862407:C:T	3.46672e-18	0.384649	-0.952664	3.82261e-14	-2.08137	-0.964315	3.36679e-06	-2.11484	-0.947293
76862409	chr5:76862409:C:T	1.77097e-17	-4.25965e-10	1.06289	2.39961e-12	-4.25965e-10	1.09386	0.000212692	-4.25965e-10	1.08376
76862448	chr5:76862448:A:G	1.17101e-18	-2.17098	0.517623	1.46835e-13	-2.21741	0.517518	1.30351e-05	-2.21892	0.510478
76862780	chr5:76862780:C:T	1.54499e-18	-4.25965e-10	-1.37621	2.03428e-13	-4.25965e-10	-1.37389	1.81533e-05	-4.25965e-10	-1.37723
76862808	chr5:76862808:C:T	1.14583e-18	-1.67509	-4.01506e-10	1.28781e-13	-1.83109	-4.01506e-10	1.17441e-05	-1.81274	-4.01506e-10
76862818	chr5:76862818:A:G	1.55484e-18	-4.25965e-10	-1.36985	2.05048e-13	-4.25965e-10	-1.36596	1.82814e-05	-4.25965e-10	-1.3702
76862891	chr5:76862891:G:A	2.86993e-18	0.235486	-0.99242	3.58846e-14	-2.10575	-1.00315	3.15274e-06	-2.13464	-0.993169
76862992	chr5:76862992:A:G	1.28767e-18	-1.91441	0.356021	1.36897e-13	-2.15112	0.381145	1.20344e-05	-2.13933	0.351011
76863006	chr5:76863006:C:T	5.79565e-18	-4.25965e-10	-0.0541145	7.39286e-13	-4.25965e-10	-0.0835191	7.02254e-05	-4.25965e-10	-0.0243776
76863171	chr5:76863171:G:A	1.50876e-18	-4.25965e-10	-1.39994	1.98992e-13	-4.25965e-10	-1.39594	1.77603e-05	-4.25965e-10	-1.39912
76863319	chr5:76863319:C:T	1.49015e-18	-4.25965e-10	-1.41234	1.95189e-13	-4.25965e-10	-1.41524	1.7521e-05	-4.25965e-10	-1.41269
76863351	chr5:76863351:A:G	1.5316e-18	-4.25965e-10	-1.38491	2.01718e-13	-4.25965e-10	-1.38233	1.80285e-05	-4.25965e-10	-1.38413
76863589	chr5:76863589:A:G	1.60336e-18	-4.25965e-10	-1.33912	2.13591e-13	-4.25965e-10	-1.32514	1.89054e-05	-4.25965e-10	-1.33664
76863600	chr5:76863600:G:A	6.11607e-18	-4.25965e-10	-0.000302208	8.54668e-13	-4.25965e-10	0.0615097	7.17515e-05	-4.25965e-10	-0.00287801
76863693	chr5:76863693:C:T	1.50004e-18	-4.25965e-10	-1.40573	1.96801e-13	-4.25965e-10	-1.40701	1.76407e-05	-4.25965e-10	-1.40588
76863761	chr5:76863761:A:G	1.48312e-18	-4.25965e-10	-1.41708	1.9481e-13	-4.25965e-10	-1.41718	1.74458e-05	-4.25965e-10	-1.41699
76863785	chr5:76863785:A:G	9.61724e-18	0.452335	-4.01506e-10	8.9224e-13	0.104532	-4.01506e-10	9.02388e-05	0.226373	-4.01506e-10
76863803	chr5:76863803:A:G	2.0725e-19	-2.01186	-1.37319	2.49437e-14	-2.09735	-1.37523	2.25581e-06	-2.08433	-1.37825
76863830	chr5:76863830:G:A	1.55404e-18	-4.25965e-10	-1.37036	2.04142e-13	-4.25965e-10	-1.37039	1.82502e-05	-4.25965e-10	-1.37191
76864132	chr5:76864132:C:T	1.60636e-18	-4.25965e-10	-1.33725	2.104e-13	-4.25965e-10	-1.3402	1.89322e-05	-4.25965e-10	-1.33522
76864481	chr5:76864481:AACCTCT:A	2.82243e-18	-0.773624	-4.01506e-10	3.03097e-13	-0.975152	-4.01506e-10	2.62657e-05	-1.00782	-4.01506e-10
76864537	chr5:76864537:G:A	1.64034e-18	-4.25965e-10	-1.31632	2.15642e-13	-4.25965e-10	-1.31558	1.93235e-05	-4.25965e-10	-1.31477
76864544	chr5:76864544:C:T	2.88972e-19	-1.64339	-1.40926	2.42441e-14	-2.0905	-1.41053	2.1658e-06	-2.09382	-1.40948
76864619	chr5:76864619:G:A	5.00541e-18	-4.25965e-10	-0.200704	6.75591e-13	-4.25965e-10	-0.173615	5.96497e-05	-4.25965e-10	-0.187598
76864777	chr5:76864777:C:T	1.54186e-18	-4.25965e-10	-1.37823	2.02373e-13	-4.25965e-10	-1.37909	1.81372e-05	-4.25965e-10	-1.37812
76864852	chr5:76864852:T:G	4.78446e-18	0.961204	-1.20705	5.92727e-14	-1.40724	-1.19981	4.79473e-06	-1.49503	-1.21354
76864899	chr5:76864899:G:A	2.84764e-18	-4.25965e-10	-0.764733	3.8941e-13	-4.25965e-10	-0.72457	3.41129e-05	-4.25965e-10	-0.746412
76864954	chr5:76864954:G:A	9.40547e-18	1.34931	-0.91924	1.00052e-13	-1.15732	-0.926191	8.14618e-06	-1.25821	-0.920325
76865002	chr5:76865002:C:T	4.9603e-18	-4.25965e-10	-0.209756	6.85561e-13	-4.25965e-10	-0.158966	5.80399e-05	-4.25965e-10	-0.214957
76865137	chr5:76865137:T:G	1.51943e-17	1.79839	-0.888684	1.32592e-13	-0.906967	-0.894962	1.07036e-05	-1.01573	-0.889777
76865159	chr5:76865159:T:C	9.87892e-18	1.80655	-1.32737	7.85822e-14	-0.992771	-1.33229	6.23299e-06	-1.11376	-1.33247
76865173	chr5:76865173:G:A	1.52446e-18	-4.25965e-10	-1.38958	2.00131e-13	-4.25965e-10	-1.39023	1.79323e-05	-4.25965e-10	-1.38948
76865333	chr5:76865333:C:T	1.80086e-18	-4.25965e-10	-1.22296	2.35573e-13	-4.25965e-10	-1.22718	2.11221e-05	-4.25965e-10	-1.22577
76865370	chr5:76865370:G:A	6.85887e-18	1.43071	-1.31639	6.76623e-14	-1.15554	-1.31913	5.52234e-06	-1.24616	-1.32113
76865543	chr5:76865543:G:A	1.15765e-17	1.75673	-1.11898	1.01649e-13	-0.942614	-1.12507	8.23865e-06	-1.0473	-1.11996
76865728	chr5:76865728:G:A	2.61113e-19	-1.84263	-1.31139	2.46117e-14	-2.17471	-1.31127	2.20277e-06	-2.17465	-1.31172
76865842	chr5:76865842:G:A	7.47542e-19	-2.10219	-4.01506e-10	1.0901e-13	-1.99777	-4.01506e-10	9.27747e-06	-2.0485	-4.01506e-10
76865987	chr5:76865987:C:T	3.81058e-18	-4.25965e-10	-0.473441	4.84286e-13	-4.25965e-10	-0.506528	4.59004e-05	-4.25965e-10	-0.449613
76866115	chr5:76866115:T:TGCTCTGTCACCCAG	1.49497e-18	-4.25965e-10	-1.40911	1.96056e-13	-4.25965e-10	-1.41081	1.75816e-05	-4.25965e-10	-1.40924
76866136	chr5:76866136:G:GGT	1.53434e-18	-4.25965e-10	-1.38312	2.00773e-13	-4.25965e-10	-1.38703	1.80386e-05	-4.25965e-10	-1.38357
76866305	chr5:76866305:G:A	1.49261e-18	-4.25965e-10	-1.4107	1.96581e-13	-4.25965e-10	-1.40813	1.75549e-05	-4.25965e-10	-1.41076
76866352	chr5:76866352:T:C	1.45153e-18	-0.0214247	-1.41718	5.13575e-14	-1.33321	-1.41718	4.23525e-06	-1.4155	-1.41715
76866767	chr5:76866767:C:T	5.32372e-18	-0.0577007	-0.0813491	1.97017e-13	-1.32565	-0.0802609	1.65573e-05	-1.40426	-0.065007
76866998	chr5:76866998:A:T	1.48765e-18	-4.25965e-10	-1.41403	1.95535e-13	-4.25965e-10	-1.41347	1.75077e-05	-4.25965e-10	-1.41344
76867455	chr5:76867455:A:T	2.43625e-18	0.216427	-1.13719	9.42674e-14	-1.006	-1.13707	7.2386e-06	-1.17364	-1.12301
76867653	chr5:76867653:G:A	1.50381e-18	-4.25965e-10	-1.40322	1.97854e-13	-4.25965e-10	-1.40168	1.7707e-05	-4.25965e-10	-1.40213
76867703	chr5:76867703:T:C	1.06104e-18	-0.460909	-1.29107	4.52158e-14	-1.5926	-1.28516	3.75956e-06	-1.65983	-1.29195
76867988	chr5:76867988:A:G	8.18935e-18	1.67771	-1.3861	6.94528e-14	-1.05694	-1.39162	5.57778e-06	-1.1689	-1.38839
76868028	chr5:76868028:T:C	6.93434e-18	1.54196	-1.41669	6.30239e-14	-1.12974	-1.41595	5.03688e-06	-1.24295	-1.41635
76868252	chr5:76868252:G:C	1.49121e-18	-4.25965e-10	-1.41164	1.95856e-13	-4.25965e-10	-1.41183	1.75399e-05	-4.25965e-10	-1.41161
76868587	chr5:76868587:T:C	6.58133e-18	1.1906	-1.11758	7.65092e-14	-1.24095	-1.11084	6.22853e-06	-1.32767	-1.11928
76868776	chr5:76868776:A:G	2.57747e-19	-1.84175	-1.32525	2.42265e-14	-2.17543	-1.32632	2.17204e-06	-2.17493	-1.32549
76868903	chr5:76868903:C:T	2.04503e-18	-4.25965e-10	-1.09581	2.77021e-13	-4.25965e-10	-1.06511	2.40775e-05	-4.25965e-10	-1.09481
76869061	chr5:76869061:G:C	1.49263e-18	-4.25965e-10	-1.41068	1.96039e-13	-4.25965e-10	-1.41089	1.75567e-05	-4.25965e-10	-1.41065
76869134	chr5:76869134:C:G	3.97511e-18	-4.25965e-10	-0.43117	5.08589e-13	-4.25965e-10	-0.457564	4.78632e-05	-4.25965e-10	-0.407741
76869214	chr5:76869214:A:C	2.05578e-18	0.158823	-1.24939	6.79531e-14	-1.21275	-1.25763	5.63709e-06	-1.2999	-1.24682
76869238	chr5:76869238:C:T	1.09004e-18	-0.308437	-1.41657	4.23529e-14	-1.52657	-1.41659	3.51349e-06	-1.60272	-1.41676
76869465	chr5:76869465:C:A	1.49622e-18	-4.25965e-10	-1.40828	1.96505e-13	-4.25965e-10	-1.40852	1.75992e-05	-4.25965e-10	-1.40824
76869580	chr5:76869580:C:T	4.16905e-18	-4.25965e-10	-0.383534	5.27942e-13	-4.25965e-10	-0.420217	5.02273e-05	-4.25965e-10	-0.359529
76869711	chr5:76869711:C:A	1.05703e-17	0.546829	-4.01506e-10	2.27583e-12	1.0409	-4.01506e-10	0.00021573	1.09794	-4.01506e-10
76869848	chr5:76869848:A:G	1.49148e-18	-4.25965e-10	-1.41146	1.96658e-13	-4.25965e-10	-1.40774	1.75428e-05	-4.25965e-10	-1.41144
76869888	chr5:76869888:C:T	1.01379e-18	-0.475167	-1.32236	4.26222e-14	-1.61017	-1.32666	3.5502e-06	-1.68618	-1.32291
76870193	chr5:76870193:G:A	1.4724e-18	-0.00865894	-1.41567	5.14804e-14	-1.33214	-1.41586	4.22602e-06	-1.41879	-1.41603
76870484	chr5:76870484:G:C	4.03589e-18	-4.25965e-10	-0.415996	5.11315e-13	-4.25965e-10	-0.452217	4.85921e-05	-4.25965e-10	-0.392627
76870500	chr5:76870500:A:T	1.71784e-18	-4.25965e-10	-1.27016	2.253e-13	-4.25965e-10	-1.27177	2.0218e-05	-4.25965e-10	-1.26952
76870939	chr5:76870939:T:C	1.51639e-18	-4.25965e-10	-1.39489	1.99694e-13	-4.25965e-10	-1.39242	1.7858e-05	-4.25965e-10	-1.39364
76871158	chr5:76871158:C:A	4.12852e-17	0.930281	0.979	1.09523e-12	-0.696278	1.0058	9.16332e-05	-0.767201	1.00891
76871298	chr5:76871298:G:C	4.55294e-18	-4.25965e-10	-0.295449	5.76113e-13	-4.25965e-10	-0.3329	5.48964e-05	-4.25965e-10	-0.270639
76871351	chr5:76871351:C:T	1.83077e-18	-4.25965e-10	-1.20649	2.45454e-13	-4.25965e-10	-1.18609	2.1583e-05	-4.25965e-10	-1.20418
76871865	chr5:76871865:T:C	1.66568e-17	2.26272	-1.26113	1.0075e-13	-0.801662	-1.2749	8.24962e-06	-0.89977	-1.26615
76872115	chr5:76872115:C:A	1.52056e-18	-4.25965e-10	-1.39215	2.00327e-13	-4.25965e-10	-1.38925	1.79089e-05	-4.25965e-10	-1.39079
76872232	chr5:76872232:G:A	5.35183e-18	-4.25965e-10	-0.133784	7.02456e-13	-4.25965e-10	-0.134621	6.48024e-05	-4.25965e-10	-0.104745
76872346	chr5:76872346:G:A	1.85056e-18	-4.25965e-10	-1.19573	2.41061e-13	-4.25965e-10	-1.20415	2.17459e-05	-4.25965e-10	-1.19666
76872414	chr5:76872414:C:T	1.53595e-18	-4.25965e-10	-1.38207	2.01382e-13	-4.25965e-10	-1.384	1.807e-05	-4.25965e-10	-1.38183
76872415	chr5:76872415:A:G	1.55628e-18	-4.25965e-10	-1.36892	2.04734e-13	-4.25965e-10	-1.36749	1.82995e-05	-4.25965e-10	-1.36921
76872576	chr5:76872576:G:A	1.52341e-18	-4.25965e-10	-1.39027	2.00016e-13	-4.25965e-10	-1.39081	1.79209e-05	-4.25965e-10	-1.39012
76872659	chr5:76872659:T:TA	1.0195e-17	-4.25965e-10	0.51067	1.39936e-12	-4.25965e-10	0.554568	0.000122222	-4.25965e-10	0.529753
76872875	chr5:76872875:A:G	1.48311e-18	-4.25965e-10	-1.41708	1.94815e-13	-4.25965e-10	-1.41715	1.74447e-05	-4.25965e-10	-1.41705
76873378	chr5:76873378:G:C	1.48475e-18	-4.25965e-10	-1.41598	1.94839e-13	-4.25965e-10	-1.41703	1.74805e-05	-4.25965e-10	-1.415
76873421	chr5:76873421:C:T	2.7319e-18	-4.25965e-10	-0.806224	3.74282e-13	-4.25965e-10	-0.764195	3.27441e-05	-4.25965e-10	-0.787364
76873560	chr5:76873560:C:T	2.67705e-18	-4.25965e-10	-0.826509	3.53323e-13	-4.25965e-10	-0.821821	3.16923e-05	-4.25965e-10	-0.820014
76873603	chr5:76873603:A:G	1.90536e-19	-2.05227	-1.41686	2.23649e-14	-2.16463	-1.41709	1.98712e-06	-2.17241	-1.41699
76873828	chr5:76873828:A:G	2.34219e-18	-4.25965e-10	-0.960137	3.16502e-13	-4.25965e-10	-0.931874	2.76833e-05	-4.25965e-10	-0.955258
76874061	chr5:76874061:A:G	1.67262e-18	-4.25965e-10	-1.29683	2.22524e-13	-4.25965e-10	-1.28417	1.96788e-05	-4.25965e-10	-1.29655
76874130	chr5:76874130:A:G	9.23164e-17	2.26253	0.45147	6.52646e-13	-0.635082	0.426913	4.87034e-05	-0.864183	0.473845
76874244	chr5:76874244:T:C	1.56657e-18	-4.25965e-10	-1.36233	2.05367e-13	-4.25965e-10	-1.3644	1.842e-05	-4.25965e-10	-1.36265
76874569	chr5:76874569:C:T	1.55117e-18	-4.25965e-10	-1.37221	2.04895e-13	-4.25965e-10	-1.36671	1.82169e-05	-4.25965e-10	-1.37374
76874849	chr5:76874849:A:T	2.54834e-18	0.318705	-1.19449	3.8141e-14	-1.85366	-1.19426	3.13445e-06	-1.93273	-1.2009
76875019	chr5:76875019:G:A	1.76486e-18	-4.25965e-10	-1.24315	2.32016e-13	-4.25965e-10	-1.2424	2.07347e-05	-4.25965e-10	-1.24428
76875026	chr5:76875026:C:T	1.82478e-18	-4.25965e-10	-1.20976	2.36788e-13	-4.25965e-10	-1.22204	2.14256e-05	-4.25965e-10	-1.2115
76875238	chr5:76875238:G:A	1.06933e-17	1.47304	-0.914641	1.08612e-13	-1.09556	-0.905862	8.28885e-06	-1.26207	-0.899102
76875427	chr5:76875427:A:C	7.61158e-17	2.02216	0.498869	4.7823e-13	-1.05935	0.54024	3.80076e-05	-1.16321	0.524913
76875684	chr5:76875684:G:A	1.62076e-18	-4.25965e-10	-1.32832	2.13524e-13	-4.25965e-10	-1.32546	1.90846e-05	-4.25965e-10	-1.3272
76875887	chr5:76875887:T:C	1.49444e-18	-4.25965e-10	-1.40947	1.96526e-13	-4.25965e-10	-1.40841	1.7587e-05	-4.25965e-10	-1.40893
76876249	chr5:76876249:C:G	1.99557e-18	-4.25965e-10	-1.12029	2.62785e-13	-4.25965e-10	-1.11787	2.34903e-05	-4.25965e-10	-1.1195
76876324	chr5:76876324:G:C	1.54775e-18	-4.25965e-10	-1.37442	2.03022e-13	-4.25965e-10	-1.37589	1.81846e-05	-4.25965e-10	-1.37551
76876614	chr5:76876614:GC:G	5.85232e-18	-4.25965e-10	-0.0443848	7.78616e-13	-4.25965e-10	-0.0316855	6.96168e-05	-4.25965e-10	-0.0330814
76877306	chr5:76877306:A:G	2.77082e-18	0.307221	-1.0993	8.95367e-13	1.22087	-1.11284	6.82353e-05	1.03072	-1.08384
76877394	chr5:76877394:G:T	6.47021e-18	1.1582	-1.10221	8.11379e-14	-1.20086	-1.09219	6.42232e-06	-1.33803	-1.07828
76877897	chr5:76877897:A:C	5.4409e-19	-1.70342	-0.716439	5.20339e-14	-2.02341	-0.7139	4.91918e-06	-1.95743	-0.725514
76877901	chr5:76877901:C:T	2.30306e-18	-4.25965e-10	-0.976985	2.97986e-13	-4.25965e-10	-0.992158	2.7009e-05	-4.25965e-10	-0.979917
76878015	chr5:76878015:G:A	4.4456e-18	0.996666	-1.31597	4.15829e-14	-1.64694	-1.31457	3.33765e-06	-1.7505	-1.32032
76878041	chr5:76878041:T:C	1.9252e-17	2.24281	-1.09641	1.28574e-13	-0.750769	-1.08193	9.58068e-06	-0.939707	-1.07663
76878111	chr5:76878111:A:C	6.89842e-19	-0.899418	-1.2831	1.80618e-13	-0.205383	-1.28744	1.41204e-05	-0.340337	-1.28813
76878694	chr5:76878694:A:G	1.83412e-17	1.30581	-0.207882	1.84787e-13	-1.29909	-0.170914	1.40316e-05	-1.46524	-0.169533
76878731	chr5:76878731:G:A	1.56768e-18	-4.25965e-10	-1.36162	2.05875e-13	-4.25965e-10	-1.36193	1.85107e-05	-4.25965e-10	-1.35774
76879202	chr5:76879202:G:A	2.02336e-18	-4.25965e-10	-1.10646	2.66898e-13	-4.25965e-10	-1.10234	2.3699e-05	-4.25965e-10	-1.11065
76879355	chr5:76879355:A:G	2.13025e-18	-4.25965e-10	-1.05498	2.76434e-13	-4.25965e-10	-1.06723	2.49547e-05	-4.25965e-10	-1.05903
76879632	chr5:76879632:A:G	1.28933e-17	1.54468	-0.799195	9.60124e-14	-1.32446	-0.80027	7.26981e-06	-1.49278	-0.799574
76879791	chr5:76879791:C:T	1.7179e-17	1.20372	-0.17126	1.85038e-13	-1.32664	-0.142	1.43185e-05	-1.48165	-0.132888
76879992	chr5:76879992:C:T	2.85298e-18	-4.25965e-10	-0.762857	3.88341e-13	-4.25965e-10	-0.72732	3.40964e-05	-4.25965e-10	-0.746896
76880499	chr5:76880499:C:G	2.61923e-18	-4.25965e-10	-0.848343	3.3889e-13	-4.25965e-10	-0.863529	3.07017e-05	-4.25965e-10	-0.851768
76880513	chr5:76880513:T:G	1.7561e-18	-4.25965e-10	-1.24813	2.29966e-13	-4.25965e-10	-1.25127	2.06601e-05	-4.25965e-10	-1.24788
76880841	chr5:76880841:G:A	2.90012e-18	-4.25965e-10	-0.746469	3.84848e-13	-4.25965e-10	-0.736355	3.43205e-05	-4.25965e-10	-0.740344
76881066	chr5:76881066:A:C	1.48316e-18	-4.25965e-10	-1.41705	1.94829e-13	-4.25965e-10	-1.41708	1.74466e-05	-4.25965e-10	-1.41695
76881150	chr5:76881150:A:G	1.64666e-19	-2.20053	-1.41453	2.82637e-14	-1.93272	-1.4149	2.52889e-06	-1.93287	-1.41543
76881330	chr5:76881330:T:G	2.03946e-18	-4.25965e-10	-1.09854	2.65655e-13	-4.25965e-10	-1.10701	2.39954e-05	-4.25965e-10	-1.09823
76881821	chr5:76881821:C:T	6.77304e-19	-2.20086	-4.01506e-10	8.73347e-14	-2.21946	-4.01506e-10	7.85842e-06	-2.2145	-4.01506e-10
76882007	chr5:76882007:G:C	1.38885e-18	-0.480459	-1.00229	3.80128e-13	0.220972	-0.969667	2.78058e-05	0.0563046	-1.00715
76882052	chr5:76882052:C:T	2.38105e-18	-4.25965e-10	-0.94368	3.0832e-13	-4.25965e-10	-0.958067	2.78779e-05	-4.25965e-10	-0.948253
76882053	chr5:76882053:G:A	1.43287e-17	2.16086	-1.30983	3.05598e-13	0.33442	-1.30135	2.06336e-05	0.0493335	-1.2985
76882165	chr5:76882165:A:G	9.34509e-19	-1.87896	-4.01506e-10	1.05784e-13	-2.02781	-4.01506e-10	1.02312e-05	-1.95065	-4.01506e-10
76882766	chr5:76882766:G:A	1.60572e-17	1.4738	-0.508859	1.71356e-13	-1.05507	-0.490393	1.2891e-05	-1.24683	-0.472732
76882977	chr5:76882977:A:C	2.34531e-18	-4.25965e-10	-0.958805	3.03547e-13	-4.25965e-10	-0.973668	2.75981e-05	-4.25965e-10	-0.958342
76882980	chr5:76882980:C:T	1.76664e-18	-4.25965e-10	-1.24214	2.30267e-13	-4.25965e-10	-1.24997	2.08493e-05	-4.25965e-10	-1.23877
76883808	chr5:76883808:G:A	9.40178e-18	1.7598	-1.33012	8.94147e-14	-0.872718	-1.3232	6.51429e-06	-1.08327	-1.31882
76884022	chr5:76884022:A:AG	6.93849e-18	1.03134	-0.905476	6.71138e-14	-1.57616	-0.906652	5.24172e-06	-1.71368	-0.905758
76884061	chr5:76884061:G:A	9.28913e-18	1.44248	-1.02486	1.01184e-13	-1.0652	-1.00707	7.49532e-06	-1.26147	-1.00034
76884105	chr5:76884105:T:A	7.78882e-18	0.673594	-0.432126	1.09018e-13	-1.59294	-0.404755	8.66341e-06	-1.71798	-0.399002
76884263	chr5:76884263:T:C	4.81857e-17	0.854052	1.20979	5.9984e-13	-1.57341	1.28087	4.59456e-05	-1.69383	1.2452
76884327	chr5:76884327:T:C	1.49325e-18	-4.25965e-10	-1.41027	1.96615e-13	-4.25965e-10	-1.40795	1.75648e-05	-4.25965e-10	-1.41019
76884363	chr5:76884363:C:T	1.84781e-17	1.92192	-0.816556	1.55003e-13	-0.857769	-0.787989	1.12637e-05	-1.05542	-0.799085
76884462	chr5:76884462:G:A	8.7521e-18	1.31872	-0.960652	1.02465e-13	-1.11978	-0.939901	7.63674e-06	-1.3093	-0.933815
76884697	chr5:76884697:A:G	9.67519e-18	0.728513	-0.27017	1.31593e-13	-1.56994	-0.239549	1.03997e-05	-1.69955	-0.23476
76884704	chr5:76884704:A:G	1.77212e-17	0.680286	0.383252	2.36926e-13	-1.62404	0.402582	1.89978e-05	-1.74903	0.417269
76884947	chr5:76884947:C:A	1.67023e-18	-4.25965e-10	-1.29826	2.20459e-13	-4.25965e-10	-1.29349	1.96702e-05	-4.25965e-10	-1.29698
76884997	chr5:76884997:C:T	3.27999e-18	-4.25965e-10	-0.623381	4.36299e-13	-4.25965e-10	-0.610876	3.88312e-05	-4.25965e-10	-0.616862
76885108	chr5:76885108:G:A	1.48595e-18	-4.25965e-10	-1.41517	1.9518e-13	-4.25965e-10	-1.41528	1.7484e-05	-4.25965e-10	-1.4148
76885762	chr5:76885762:G:T	5.45903e-19	-1.00423	-1.41231	1.30292e-13	-0.409996	-1.40943	1.01335e-05	-0.54747	-1.41277
76886217	chr5:76886217:G:A	1.67051e-18	-4.25965e-10	-1.29809	2.19949e-13	-4.25965e-10	-1.29581	1.96561e-05	-4.25965e-10	-1.2977
76886272	chr5:76886272:G:A	2.96156e-18	-0.725506	-4.01506e-10	2.80923e-13	-1.05112	-4.01506e-10	2.59252e-05	-1.02087	-4.01506e-10
76886377	chr5:76886377:T:C	7.30762e-19	-0.771607	-1.35328	1.83043e-13	-0.135951	-1.34353	1.39591e-05	-0.285013	-1.35494
76886786	chr5:76886786:G:A	1.75323e-18	-4.25965e-10	-1.24976	2.28794e-13	-4.25965e-10	-1.25638	2.05784e-05	-4.25965e-10	-1.25185
76886831	chr5:76886831:AG:A	6.15653e-18	0.00629028	-4.01506e-10	6.18245e-13	-0.262318	-4.01506e-10	5.6986e-05	-0.233281	-4.01506e-10
76887206	chr5:76887206:C:T	6.36636e-18	1.36562	-1.32581	7.2827e-14	-1.0835	-1.31762	5.43828e-06	-1.26921	-1.31342
76887812	chr5:76887812:T:C	5.74545e-18	-4.25965e-10	-0.0628139	7.78185e-13	-4.25965e-10	-0.0322397	6.72023e-05	-4.25965e-10	-0.0683802
76889324	chr5:76889324:C:T	1.6946e-18	-4.25965e-10	-1.28377	2.2133e-13	-4.25965e-10	-1.28955	1.98819e-05	-4.25965e-10	-1.28628
76889392	chr5:76889392:T:G	4.8109e-18	-4.25965e-10	-0.240339	6.24695e-13	-4.25965e-10	-0.25194	5.84859e-05	-4.25965e-10	-0.207301
76889688	chr5:76889688:T:G	1.41413e-18	-1.46471	-4.01506e-10	2.115e-13	-1.33498	-4.01506e-10	1.93938e-05	-1.31113	-4.01506e-10
76889995	chr5:76889995:A:C	6.08168e-19	-1.1058	-1.20273	1.44154e-13	-0.515785	-1.20254	1.16986e-05	-0.623049	-1.19357
76890403	chr5:76890403:C:T	1.48666e-18	-4.25965e-10	-1.41469	1.953e-13	-4.25965e-10	-1.41467	1.74929e-05	-4.25965e-10	-1.41429
76890737	chr5:76890737:A:G	6.45588e-19	-0.90124	-1.34758	1.58224e-13	-0.287993	-1.3372	1.20881e-05	-0.434514	-1.34935
76890919	chr5:76890919:A:G	5.85499e-19	-1.29842	-1.04809	1.33393e-13	-0.745591	-1.05031	1.13554e-05	-0.808398	-1.03799
76890943	chr5:76890943:A:G	1.48895e-18	-4.25965e-10	-1.41315	1.95605e-13	-4.25965e-10	-1.4131	1.75216e-05	-4.25965e-10	-1.41265
76891018	chr5:76891018:C:T	1.74401e-18	-4.25965e-10	-1.25504	2.24938e-13	-4.25965e-10	-1.27338	2.05048e-05	-4.25965e-10	-1.25543
76891051	chr5:76891051:G:A	5.52851e-19	-0.992457	-1.41143	1.0427e-13	-0.632267	-1.40995	9.50757e-06	-0.611112	-1.41289
76891482	chr5:76891482:C:T	3.49477e-18	-4.25965e-10	-0.559956	4.60492e-13	-4.25965e-10	-0.556908	4.19636e-05	-4.25965e-10	-0.539285
76891483	chr5:76891483:G:A	6.18703e-18	1.26242	-1.25119	7.70532e-14	-1.10534	-1.23937	5.74927e-06	-1.29278	-1.23424
76891516	chr5:76891516:C:T	4.42513e-18	-4.25965e-10	-0.323922	5.91703e-13	-4.25965e-10	-0.306198	5.24296e-05	-4.25965e-10	-0.316616
76891952	chr5:76891952:G:A	5.55838e-19	-0.98949	-1.40901	1.33947e-13	-0.385554	-1.40621	1.05942e-05	-0.506111	-1.40967
76892025	chr5:76892025:G:C	1.61227e-18	-4.25965e-10	-1.33358	2.09876e-13	-4.25965e-10	-1.34269	1.89835e-05	-4.25965e-10	-1.33252
76892285	chr5:76892285:T:C	5.6464e-19	-1.27568	-1.10711	1.31168e-13	-0.71055	-1.10217	1.08145e-05	-0.797118	-1.09808
76892548	chr5:76892548:A:AAGG	5.38159e-19	-1.28345	-1.14738	1.24614e-13	-0.720285	-1.1437	1.02833e-05	-0.806558	-1.139
76892571	chr5:76892571:T:G	5.91046e-19	-0.988869	-1.34821	1.42428e-13	-0.392486	-1.33788	1.09129e-05	-0.536173	-1.34997
76892661	chr5:76892661:A:G	2.36377e-18	-4.25965e-10	-0.950966	3.17672e-13	-4.25965e-10	-0.928184	2.80923e-05	-4.25965e-10	-0.940591
76892727	chr5:76892727:G:A	1.49122e-18	-4.25965e-10	-1.41163	1.95864e-13	-4.25965e-10	-1.41179	1.75415e-05	-4.25965e-10	-1.41152
76892838	chr5:76892838:G:A	1.99429e-18	-4.25965e-10	-1.12094	2.6556e-13	-4.25965e-10	-1.10736	2.36709e-05	-4.25965e-10	-1.11184
76892953	chr5:76892953:G:A	5.19051e-19	-1.25966	-1.20731	1.20216e-13	-0.69256	-1.20735	9.92749e-06	-0.781329	-1.19945
76893323	chr5:76893323:G:C	1.50952e-18	-4.25965e-10	-1.39943	1.98355e-13	-4.25965e-10	-1.39915	1.77539e-05	-4.25965e-10	-1.39948
76893342	chr5:76893342:A:G	4.66247e-18	-4.25965e-10	-0.271676	6.2413e-13	-4.25965e-10	-0.252845	5.52502e-05	-4.25965e-10	-0.264216
76893626	chr5:76893626:G:A	5.88143e-19	-0.925165	-1.41684	1.43006e-13	-0.310119	-1.4162	1.1342e-05	-0.430629	-1.41695
76893678	chr5:76893678:C:T	1.48865e-18	-4.25965e-10	-1.41335	1.95531e-13	-4.25965e-10	-1.41349	1.75109e-05	-4.25965e-10	-1.41326
76893690	chr5:76893690:A:T	1.80424e-18	-4.25965e-10	-1.22108	2.35205e-13	-4.25965e-10	-1.22874	2.13075e-05	-4.25965e-10	-1.21703
76893946	chr5:76893946:T:C	1.63655e-18	-4.25965e-10	-1.31863	2.14955e-13	-4.25965e-10	-1.31877	1.92527e-05	-4.25965e-10	-1.31844
76893952	chr5:76893952:G:A	1.48882e-18	-4.25965e-10	-1.41324	1.95588e-13	-4.25965e-10	-1.41319	1.75199e-05	-4.25965e-10	-1.41275
76893970	chr5:76893970:A:G	1.48856e-18	-4.25965e-10	-1.41341	1.95556e-13	-4.25965e-10	-1.41336	1.75167e-05	-4.25965e-10	-1.41293
76894076	chr5:76894076:T:C	1.49334e-18	-4.25965e-10	-1.41021	1.96445e-13	-4.25965e-10	-1.40882	1.75617e-05	-4.25965e-10	-1.41036
76894421	chr5:76894421:CATATTTTGTTCAGAATAA:C	7.32071e-19	-0.713336	-1.40976	1.8413e-13	-0.0675561	-1.40601	1.41026e-05	-0.219332	-1.41039
76894832	chr5:76894832:A:G	7.82365e-19	-0.702698	-1.35396	1.9751e-13	-0.0440782	-1.35934	1.60538e-05	-0.147304	-1.35284
76894835	chr5:76894835:C:T	1.55495e-18	-4.25965e-10	-1.36978	2.03841e-13	-4.25965e-10	-1.37186	1.82937e-05	-4.25965e-10	-1.36953
76895250	chr5:76895250:T:A	1.67717e-18	-4.25965e-10	-1.29411	2.19908e-13	-4.25965e-10	-1.29599	1.97265e-05	-4.25965e-10	-1.29413
76895407	chr5:76895407:G:T	2.46167e-18	-4.25965e-10	-0.910383	3.21553e-13	-4.25965e-10	-0.916042	2.88937e-05	-4.25965e-10	-0.912463
76895478	chr5:76895478:A:T	1.48728e-18	-4.25965e-10	-1.41428	1.95632e-13	-4.25965e-10	-1.41297	1.7491e-05	-4.25965e-10	-1.4144
76895916	chr5:76895916:C:G	9.21749e-19	-0.807688	-1.08502	2.34617e-13	-0.162258	-1.06899	1.74924e-05	-0.325668	-1.08865
76895942	chr5:76895942:T:G	5.55514e-17	2.20609	-4.01506e-10	3.63362e-12	1.50878	-4.01506e-10	0.00032953	1.52158	-4.01506e-10
76896088	chr5:76896088:A:G	1.48366e-18	-4.25965e-10	-1.41671	1.94869e-13	-4.25965e-10	-1.41688	1.74471e-05	-4.25965e-10	-1.41691
76896215	chr5:76896215:C:T	8.01096e-19	-2.033	-4.01506e-10	9.3531e-14	-2.15091	-4.01506e-10	8.69085e-06	-2.11382	-4.01506e-10
76896434	chr5:76896434:T:A	7.10989e-19	-0.748753	-1.40357	1.78232e-13	-0.107651	-1.39846	1.36056e-05	-0.261163	-1.40444
76896527	chr5:76896527:CCTTT:C	7.29238e-18	1.58837	-1.41277	8.12888e-14	-0.877898	-1.4133	5.95503e-06	-1.07727	-1.41458
76896964	chr5:76896964:G:C	4.12098e-19	-2.00792	-0.689793	4.83401e-14	-2.12779	-0.683153	4.20637e-06	-2.13772	-0.701764
76896986	chr5:76896986:G:A	1.8497e-18	-4.25965e-10	-1.1962	2.43923e-13	-4.25965e-10	-1.19235	2.16854e-05	-4.25965e-10	-1.19945
76897429	chr5:76897429:C:T	1.30267e-18	-1.54681	-4.01506e-10	1.41681e-13	-1.73563	-4.01506e-10	1.28813e-05	-1.72031	-4.01506e-10
76897451	chr5:76897451:T:A	2.5338e-19	-1.7845	-1.39958	2.69418e-14	-2.00058	-1.39494	2.43531e-06	-1.98915	-1.39686
76898416	chr5:76898416:C:T	1.86e-19	-2.21729	-1.27595	2.67276e-14	-2.12252	-1.28099	2.39266e-06	-2.13588	-1.2678
76898477	chr5:76898477:C:T	5.9058e-18	1.33679	-1.37208	5.62965e-14	-1.28995	-1.36863	4.32197e-06	-1.44047	-1.37191
76898800	chr5:76898800:T:C	3.8352e-18	0.922039	-1.38904	4.40532e-14	-1.51694	-1.38687	3.41069e-06	-1.65931	-1.38986
76898863	chr5:76898863:A:G	8.23651e-18	-4.25965e-10	0.297354	1.12689e-12	-4.25965e-10	0.338016	9.72416e-05	-4.25965e-10	0.301111
76899090	chr5:76899090:C:T	6.41022e-19	-0.846745	-1.40917	1.54859e-13	-0.241378	-1.40531	1.20132e-05	-0.380251	-1.40983
76899224	chr5:76899224:C:T	4.9408e-19	-1.1005	-1.41578	1.1226e-13	-0.554597	-1.41379	8.88722e-06	-0.675425	-1.41605
76899234	chr5:76899234:C:T	2.05711e-18	-4.25965e-10	-1.08992	2.73649e-13	-4.25965e-10	-1.07736	2.44282e-05	-4.25965e-10	-1.08035
76899367	chr5:76899367:A:T	1.48305e-18	-4.25965e-10	-1.41712	1.94822e-13	-4.25965e-10	-1.41712	1.74427e-05	-4.25965e-10	-1.41717
76899402	chr5:76899402:G:T	2.76243e-19	-2.12088	-0.976819	3.37904e-14	-2.1967	-0.972328	2.96583e-06	-2.20108	-0.987851
76899447	chr5:76899447:A:C	7.588e-19	-0.680513	-1.40673	1.91909e-13	-0.0298445	-1.40234	1.46764e-05	-0.182363	-1.40748
76899602	chr5:76899602:A:G	2.79095e-19	-2.06107	-1.02636	3.33639e-14	-2.1627	-1.01902	2.91574e-06	-2.1694	-1.03656
76899798	chr5:76899798:G:A	2.79639e-19	-2.07703	-1.00845	3.36739e-14	-2.17213	-1.00035	2.94188e-06	-2.17832	-1.01872
76899861	chr5:76899861:T:C	2.11429e-18	-4.25965e-10	-1.0625	2.81911e-13	-4.25965e-10	-1.04761	2.5119e-05	-4.25965e-10	-1.05246
76900068	chr5:76900068:T:C	3.75921e-19	-1.38267	-1.40693	9.32646e-14	-0.748611	-1.40515	8.09788e-06	-0.774682	-1.4098
76900420	chr5:76900420:TTTTA:T	2.23756e-18	-4.25965e-10	-1.00584	2.95301e-13	-4.25965e-10	-1.00121	2.63854e-05	-4.25965e-10	-1.00328
76900663	chr5:76900663:C:T	1.90709e-18	-4.25965e-10	-1.16564	2.52803e-13	-4.25965e-10	-1.15659	2.26015e-05	-4.25965e-10	-1.15807
76900751	chr5:76900751:A:G	3.22141e-18	0.774707	-1.41611	3.88473e-14	-1.61398	-1.41559	3.03481e-06	-1.74968	-1.41626
76901107	chr5:76901107:T:G	1.61001e-18	-4.25965e-10	-1.33498	2.11124e-13	-4.25965e-10	-1.33676	1.89699e-05	-4.25965e-10	-1.33323
76901135	chr5:76901135:C:T	2.01973e-18	-4.25965e-10	-1.10826	2.70917e-13	-4.25965e-10	-1.08739	2.3971e-05	-4.25965e-10	-1.09924
76901290	chr5:76901290:C:T	6.03161e-19	-0.903671	-1.41312	1.43807e-13	-0.310644	-1.41009	1.12305e-05	-0.443875	-1.41358
76901444	chr5:76901444:G:A	6.03422e-19	-0.903239	-1.41312	1.43882e-13	-0.310124	-1.41009	1.12361e-05	-0.443375	-1.41358
76901603	chr5:76901603:T:G	6.62351e-19	-0.814587	-1.40859	1.6291e-13	-0.191389	-1.40462	1.25422e-05	-0.337712	-1.40928
76901974	chr5:76901974:T:G	7.21077e-19	-0.902544	-1.23569	1.78267e-13	-0.290455	-1.21547	1.35322e-05	-0.43197	-1.23905
76902297	chr5:76902297:T:G	1.60669e-18	-4.25965e-10	-1.33705	2.10569e-13	-4.25965e-10	-1.33939	1.89143e-05	-4.25965e-10	-1.33617
76902641	chr5:76902641:T:TTG	5.91404e-19	-1.07216	-1.26432	1.40825e-13	-0.496308	-1.24538	1.07822e-05	-0.63065	-1.26754
76902682	chr5:76902682:A:G	6.14926e-19	-0.881996	-1.41548	1.48249e-13	-0.276982	-1.41333	1.15157e-05	-0.416596	-1.41578
76903488	chr5:76903488:G:A	2.37991e-18	-4.25965e-10	-0.944158	3.16927e-13	-4.25965e-10	-0.930532	2.83319e-05	-4.25965e-10	-0.932099
76903898	chr5:76903898:TG:T	5.78702e-19	-0.960559	-1.39763	1.35968e-13	-0.385259	-1.39153	1.0642e-05	-0.512707	-1.39857
76903960	chr5:76903960:C:T	5.38139e-19	-1.09895	-1.33191	1.09279e-13	-0.665447	-1.32985	9.94854e-06	-0.641012	-1.33765
76903968	chr5:76903968:C:G	2.40172e-18	-4.25965e-10	-0.935037	3.11451e-13	-4.25965e-10	-0.94796	2.81773e-05	-4.25965e-10	-0.93757
76904384	chr5:76904384:A:G	3.02663e-18	-4.25965e-10	-0.703771	3.99195e-13	-4.25965e-10	-0.699753	3.54861e-05	-4.25965e-10	-0.706946
76904716	chr5:76904716:T:A	7.10035e-19	-2.15366	-4.01506e-10	1.06034e-13	-2.02544	-4.01506e-10	9.51247e-06	-2.02348	-4.01506e-10
76904985	chr5:76904985:C:T	2.23161e-18	-4.25965e-10	-1.0085	2.98769e-13	-4.25965e-10	-0.989531	2.64833e-05	-4.25965e-10	-0.999575
76905200	chr5:76905200:TG:T	5.11971e-19	-1.06818	-1.41253	1.16708e-13	-0.520365	-1.40916	9.23345e-06	-0.64023	-1.41302
76905359	chr5:76905359:A:G	1.51295e-18	-4.25965e-10	-1.39716	1.9918e-13	-4.25965e-10	-1.39499	1.77951e-05	-4.25965e-10	-1.39716
76905452	chr5:76905452:G:A	1.49934e-18	-4.25965e-10	-1.4062	1.97289e-13	-4.25965e-10	-1.40453	1.76313e-05	-4.25965e-10	-1.40641
76905592	chr5:76905592:T:G	1.95815e-18	-4.25965e-10	-1.13922	2.56902e-13	-4.25965e-10	-1.14051	2.31081e-05	-4.25965e-10	-1.1359
76905633	chr5:76905633:C:T	4.43365e-19	-1.28192	-1.34267	9.76473e-14	-0.776945	-1.3309	7.70828e-06	-0.889282	-1.34451
76905896	chr5:76905896:C:T	4.92544e-19	-1.10619	-1.4132	1.11464e-13	-0.56545	-1.41005	8.82834e-06	-0.684458	-1.41366
76906105	chr5:76906105:T:C	4.48839e-19	-1.19683	-1.41548	1.00217e-13	-0.668629	-1.41324	7.93054e-06	-0.789581	-1.41579
76906136	chr5:76906136:A:T	5.22692e-18	0.329074	-0.486474	8.04106e-14	-1.81426	-0.487799	6.40761e-06	-1.92906	-0.48954
76906267	chr5:76906267:TA:T	1.66501e-18	-4.25965e-10	-1.30139	2.17724e-13	-4.25965e-10	-1.30598	1.95981e-05	-4.25965e-10	-1.30066
76906297	chr5:76906297:C:A	2.37749e-18	-4.25965e-10	-0.945176	3.15204e-13	-4.25965e-10	-0.935984	2.82415e-05	-4.25965e-10	-0.935296
76906450	chr5:76906450:C:T	1.53233e-18	-4.25965e-10	-1.38444	2.00627e-13	-4.25965e-10	-1.38776	1.80131e-05	-4.25965e-10	-1.38499
76906506	chr5:76906506:A:C	1.96281e-18	-4.25965e-10	-1.13684	2.64192e-13	-4.25965e-10	-1.11253	2.30389e-05	-4.25965e-10	-1.1389
76906610	chr5:76906610:C:T	2.3304e-19	-2.05487	-1.2129	2.72435e-14	-2.17062	-1.21376	2.40725e-06	-2.17519	-1.22241
76906856	chr5:76906856:C:T	1.94421e-18	-4.25965e-10	-1.14637	2.58804e-13	-4.25965e-10	-1.13313	2.30332e-05	-4.25965e-10	-1.13915
76906927	chr5:76906927:G:A	5.11394e-19	-1.06676	-1.41508	1.18032e-13	-0.505356	-1.4129	9.61372e-06	-0.59749	-1.41541
76907251	chr5:76907251:A:G	2.54669e-18	-4.25965e-10	-0.876429	3.38262e-13	-4.25965e-10	-0.865383	3.01623e-05	-4.25965e-10	-0.869494
76907595	chr5:76907595:G:A	6.20771e-19	-0.883831	-1.40418	1.47341e-13	-0.297558	-1.3989	1.15428e-05	-0.425008	-1.40501
76907637	chr5:76907637:G:T	1.5405e-18	-4.25965e-10	-1.37911	2.00879e-13	-4.25965e-10	-1.3865	1.8114e-05	-4.25965e-10	-1.3794
76907788	chr5:76907788:A:G	1.77823e-18	-0.00355327	-1.23205	5.35908e-13	0.827182	-1.23242	4.41699e-05	0.736496	-1.22454
76907983	chr5:76907983:C:T	2.28151e-19	-2.1277	-1.16127	3.87723e-14	-1.87595	-1.15555	3.33806e-06	-1.89761	-1.17308
76908315	chr5:76908315:G:A	5.66622e-19	-1.88965	-0.489632	6.44822e-14	-2.0492	-0.47361	5.54859e-06	-2.05929	-0.503255
76908363	chr5:76908363:A:G	1.86257e-17	-4.25965e-10	1.11332	2.5897e-12	-4.25965e-10	1.17009	0.000219402	-4.25965e-10	1.11482
76908518	chr5:76908518:A:C	4.83039e-19	-1.12622	-1.41266	1.08975e-13	-0.588752	-1.40933	8.62679e-06	-0.708068	-1.41315
76908519	chr5:76908519:G:A	4.82717e-19	-1.12689	-1.41266	1.08889e-13	-0.589546	-1.40933	8.61983e-06	-0.708874	-1.41315
76908570	chr5:76908570:T:A	6.14166e-18	1.06687	-1.063	6.81075e-14	-1.42629	-1.04183	5.15508e-06	-1.57559	-1.06052
76909121	chr5:76909121:A:G	1.81035e-18	-4.25965e-10	-1.2177	2.37206e-13	-4.25965e-10	-1.22028	2.13173e-05	-4.25965e-10	-1.21657
76909206	chr5:76909206:T:C	2.42932e-19	-2.12241	-1.10378	4.1641e-14	-1.8613	-1.09882	3.58165e-06	-1.88317	-1.11709
76909738	chr5:76909738:T:A	4.19768e-19	-1.32115	-1.35813	9.16963e-14	-0.823135	-1.34759	7.24185e-06	-0.936452	-1.35976
76909808	chr5:76909808:T:C	2.26838e-18	-4.25965e-10	-0.992157	2.99296e-13	-4.25965e-10	-0.987769	2.67492e-05	-4.25965e-10	-0.989584
76910426	chr5:76910426:C:T	4.38094e-19	-1.22282	-1.41373	9.69437e-14	-0.704264	-1.41081	7.67832e-06	-0.82353	-1.41416
76910791	chr5:76910791:C:T	2.21002e-18	-4.25965e-10	-1.01822	2.90752e-13	-4.25965e-10	-1.01673	2.60886e-05	-4.25965e-10	-1.01459
76910843	chr5:76910843:T:C	1.67205e-18	-4.25965e-10	-1.29717	2.21282e-13	-4.25965e-10	-1.28976	1.97486e-05	-4.25965e-10	-1.29301
76910851	chr5:76910851:G:A	1.92606e-18	-4.25965e-10	-1.15574	2.51879e-13	-4.25965e-10	-1.16025	2.26072e-05	-4.25965e-10	-1.15782
76910854	chr5:76910854:G:T	1.49356e-18	-4.25965e-10	-1.41006	1.9647e-13	-4.25965e-10	-1.4087	1.75645e-05	-4.25965e-10	-1.41021
76911025	chr5:76911025:A:G	1.64879e-18	-4.25965e-10	-1.31118	2.17069e-13	-4.25965e-10	-1.30899	1.93563e-05	-4.25965e-10	-1.31307
76911153	chr5:76911153:C:T	1.59144e-18	-4.25965e-10	-1.34658	2.08895e-13	-4.25965e-10	-1.34737	1.86854e-05	-4.25965e-10	-1.34834
76911359	chr5:76911359:T:G	2.98539e-18	-4.25965e-10	-0.717492	3.97976e-13	-4.25965e-10	-0.702812	3.5246e-05	-4.25965e-10	-0.713735
76911369	chr5:76911369:C:T	1.93982e-18	-4.25965e-10	-1.14863	2.58172e-13	-4.25965e-10	-1.13558	2.29797e-05	-4.25965e-10	-1.14148
76911386	chr5:76911386:C:T	2.00441e-18	-4.25965e-10	-1.11587	2.66934e-13	-4.25965e-10	-1.1022	2.37551e-05	-4.25965e-10	-1.10829
76911391	chr5:76911391:C:T	8.32505e-18	0.434652	-0.126606	1.21467e-13	-1.75489	-0.134668	9.63588e-06	-1.87985	-0.130745
76911416	chr5:76911416:T:A	5.55225e-19	-1.92398	-0.475622	6.37361e-14	-2.07365	-0.460801	5.49563e-06	-2.0827	-0.489434
76911419	chr5:76911419:T:G	5.64138e-19	-1.92418	-0.459501	6.4741e-14	-2.0738	-0.445009	5.58326e-06	-2.08285	-0.473466
76911509	chr5:76911509:T:C	2.77981e-19	-2.16476	-0.926665	4.5492e-14	-1.95355	-0.918119	3.90804e-06	-1.97029	-0.942759
76911593	chr5:76911593:T:C	2.51662e-19	-1.84153	-1.34936	4.92426e-14	-1.44113	-1.35132	4.02979e-06	-1.52964	-1.35274
76911825	chr5:76911825:C:T	1.5599e-18	-4.25965e-10	-1.3666	2.02219e-13	-4.25965e-10	-1.37985	1.83216e-05	-4.25965e-10	-1.36801
76911904	chr5:76911904:C:T	1.48442e-18	-4.25965e-10	-1.4162	1.94996e-13	-4.25965e-10	-1.41623	1.74638e-05	-4.25965e-10	-1.41595
76911948	chr5:76911948:A:G	1.50663e-18	-4.25965e-10	-1.40135	1.98167e-13	-4.25965e-10	-1.4001	1.77067e-05	-4.25965e-10	-1.40215
76912354	chr5:76912354:G:A	3.77372e-18	-4.25965e-10	-0.483161	5.05943e-13	-4.25965e-10	-0.462779	4.4179e-05	-4.25965e-10	-0.487838
76912472	chr5:76912472:C:T	4.17651e-19	-1.38369	-1.30064	8.99935e-14	-0.900116	-1.28935	7.1612e-06	-1.00457	-1.30284
76912473	chr5:76912473:G:A	2.86711e-18	-4.25965e-10	-0.757916	3.79552e-13	-4.25965e-10	-0.750212	3.37937e-05	-4.25965e-10	-0.755812
76912530	chr5:76912530:G:A	2.79965e-18	-4.25965e-10	-0.781729	3.69018e-13	-4.25965e-10	-0.778357	3.30544e-05	-4.25965e-10	-0.777931
76912848	chr5:76912848:G:A	1.08484e-17	0.649037	-0.0762402	1.49995e-13	-1.65562	-0.0229872	1.12333e-05	-1.78251	-0.0746926
76912910	chr5:76912910:CAG:C	1.48409e-18	-4.25965e-10	-1.41642	1.95049e-13	-4.25965e-10	-1.41595	1.74549e-05	-4.25965e-10	-1.41647
76913193	chr5:76913193:A:G	5.39737e-19	-1.19288	-1.23502	1.24378e-13	-0.651116	-1.21476	9.60247e-06	-0.775682	-1.23839
76913574	chr5:76913574:A:G	7.28542e-18	0.709551	-0.534898	9.45209e-14	-1.63079	-0.509593	7.22093e-06	-1.76416	-0.53494
76913823	chr5:76913823:G:A	1.62051e-18	-4.25965e-10	-1.32848	2.1483e-13	-4.25965e-10	-1.31936	1.9131e-05	-4.25965e-10	-1.32478
76913873	chr5:76913873:GACA:G	1.77839e-18	-4.25965e-10	-1.23552	2.32101e-13	-4.25965e-10	-1.24203	2.09111e-05	-4.25965e-10	-1.2358
76914148	chr5:76914148:G:T	1.65887e-18	-4.25965e-10	-1.30509	2.16775e-13	-4.25965e-10	-1.31035	1.95319e-05	-4.25965e-10	-1.30404
76914181	chr5:76914181:T:C	1.56211e-18	-4.25965e-10	-1.36519	2.02338e-13	-4.25965e-10	-1.37927	1.83454e-05	-4.25965e-10	-1.36671
76914205	chr5:76914205:G:A	1.48917e-18	-4.25965e-10	-1.41301	1.95452e-13	-4.25965e-10	-1.41389	1.75175e-05	-4.25965e-10	-1.41289
76914635	chr5:76914635:C:A	4.50489e-18	-4.25965e-10	-0.306059	5.89814e-13	-4.25965e-10	-0.309397	5.45311e-05	-4.25965e-10	-0.277316
76914670	chr5:76914670:A:T	2.87606e-18	-4.25965e-10	-0.7548	3.73332e-13	-4.25965e-10	-0.766736	3.36729e-05	-4.25965e-10	-0.759394
76914791	chr5:76914791:A:C	4.77914e-19	-1.47268	-1.07687	1.02182e-13	-1.01429	-1.04815	8.03769e-06	-1.11162	-1.08032
76915034	chr5:76915034:G:A	1.25573e-17	0.767336	-0.0482575	1.62024e-13	-1.60313	0.00166757	1.21005e-05	-1.73609	-0.0467524
76915436	chr5:76915436:C:T	9.14794e-18	0.6513	-0.248994	1.24493e-13	-1.65894	-0.206012	9.43334e-06	-1.78402	-0.247819
76915467	chr5:76915467:G:T	1.51209e-18	-4.25965e-10	-1.39773	2.00812e-13	-4.25965e-10	-1.38683	1.78064e-05	-4.25965e-10	-1.39653
76915979	chr5:76915979:G:A	1.83039e-18	-4.25965e-10	-1.2067	2.38719e-13	-4.25965e-10	-1.21392	2.15234e-05	-4.25965e-10	-1.20695
76915989	chr5:76915989:C:T	4.42287e-19	-1.54498	-1.08204	9.24746e-14	-1.10875	-1.05352	7.32256e-06	-1.19967	-1.08545
76916405	chr5:76916405:C:T	5.22571e-19	-1.22171	-1.23851	1.19652e-13	-0.686217	-1.2184	9.24541e-06	-0.810126	-1.24183
76916542	chr5:76916542:A:T	1.54279e-18	-4.25965e-10	-1.37763	2.00227e-13	-4.25965e-10	-1.38975	1.81221e-05	-4.25965e-10	-1.37895
76916752	chr5:76916752:G:A	1.52343e-18	-4.25965e-10	-1.39026	2.00433e-13	-4.25965e-10	-1.38872	1.78999e-05	-4.25965e-10	-1.39129
76916886	chr5:76916886:G:A	1.57737e-18	-4.25965e-10	-1.35546	2.06374e-13	-4.25965e-10	-1.35952	1.85662e-05	-4.25965e-10	-1.35474
76916938	chr5:76916938:C:T	2.50934e-18	-4.25965e-10	-0.891203	3.3502e-13	-4.25965e-10	-0.875015	2.96698e-05	-4.25965e-10	-0.885957
76917364	chr5:76917364:C:G	7.14117e-19	-2.14793	-4.01506e-10	1.03575e-13	-2.04891	-4.01506e-10	9.07874e-06	-2.07015	-4.01506e-10
76917551	chr5:76917551:G:A	1.79614e-18	-4.25965e-10	-1.22558	2.38996e-13	-4.25965e-10	-1.21276	2.11445e-05	-4.25965e-10	-1.22471
76917926	chr5:76917926:G:A	1.51555e-18	-4.25965e-10	-1.39544	1.99865e-13	-4.25965e-10	-1.39156	1.78548e-05	-4.25965e-10	-1.39382
76918059	chr5:76918059:C:T	2.13751e-18	-4.25965e-10	-1.05158	2.74688e-13	-4.25965e-10	-1.07357	2.52776e-05	-4.25965e-10	-1.04617
76918354	chr5:76918354:G:A	1.89625e-18	-4.25965e-10	-1.17134	2.52648e-13	-4.25965e-10	-1.15721	2.2326e-05	-4.25965e-10	-1.17034
76918453	chr5:76918453:C:T	1.81969e-18	-4.25965e-10	-1.21256	2.42224e-13	-4.25965e-10	-1.19934	2.14227e-05	-4.25965e-10	-1.21164
76918454	chr5:76918454:G:A	2.3153e-17	2.30952	-0.978623	1.60685e-13	-0.653236	-0.956522	1.1345e-05	-0.877799	-0.969509
76918493	chr5:76918493:T:C	1.81872e-18	-4.25965e-10	-1.21309	2.42094e-13	-4.25965e-10	-1.19988	2.14112e-05	-4.25965e-10	-1.21217
76918984	chr5:76918984:A:C	1.5822e-18	-4.25965e-10	-1.35241	2.09243e-13	-4.25965e-10	-1.34571	1.86253e-05	-4.25965e-10	-1.35157
76919104	chr5:76919104:T:A	1.48519e-18	-4.25965e-10	-1.41568	1.95098e-13	-4.25965e-10	-1.4157	1.74739e-05	-4.25965e-10	-1.41538
76919520	chr5:76919520:C:T	1.62884e-17	2.20829	-1.22906	1.14146e-13	-0.726894	-1.22483	8.17565e-06	-0.951548	-1.22338
76919677	chr5:76919677:T:G	1.54751e-18	-4.25965e-10	-1.37458	2.04704e-13	-4.25965e-10	-1.36764	1.82059e-05	-4.25965e-10	-1.37434
76919884	chr5:76919884:G:A	2.75959e-18	-4.25965e-10	-0.796141	3.67006e-13	-4.25965e-10	-0.783826	3.26174e-05	-4.25965e-10	-0.791241
76920180	chr5:76920180:A:T	1.9477e-17	2.17251	-1.01449	1.42021e-13	-0.732803	-1.00042	1.01162e-05	-0.955837	-1.00611
76920199	chr5:76920199:A:G	9.92321e-18	0.924906	-0.441251	1.08066e-13	-1.56099	-0.445472	8.40884e-06	-1.70185	-0.444957
76920238	chr5:76920238:G:A	8.88315e-18	1.49641	-1.12347	2.30929e-13	-0.144058	-1.10303	1.57787e-05	-0.412725	-1.1047
76920935	chr5:76920935:G:A	1.64564e-18	-4.25965e-10	-1.3131	2.18521e-13	-4.25965e-10	-1.30232	1.93632e-05	-4.25965e-10	-1.31271
76921134	chr5:76921134:A:G	1.88757e-18	-4.25965e-10	-1.17593	2.49637e-13	-4.25965e-10	-1.1692	2.23125e-05	-4.25965e-10	-1.17094
76921248	chr5:76921248:A:C	1.52578e-18	-4.25965e-10	-1.38872	2.00701e-13	-4.25965e-10	-1.38739	1.79264e-05	-4.25965e-10	-1.38981
76921679	chr5:76921679:A:G	4.92227e-18	0.481036	-0.698488	7.24201e-14	-1.74492	-0.661799	5.56158e-06	-1.86215	-0.698054
76921710	chr5:76921710:G:T	1.49775e-17	1.76237	-0.867046	1.31449e-13	-0.962538	-0.848047	9.4693e-06	-1.17104	-0.856994
76921756	chr5:76921756:G:A	8.01015e-18	0.269488	-4.01506e-10	1.3467e-12	0.516209	-4.01506e-10	0.000141728	0.677822	-4.01506e-10
76921915	chr5:76921915:G:A	7.09092e-19	-2.15499	-4.01506e-10	1.0245e-13	-2.05983	-4.01506e-10	9.00693e-06	-2.07809	-4.01506e-10
76922315	chr5:76922315:G:A	1.4969e-18	-4.25965e-10	-1.40783	1.96388e-13	-4.25965e-10	-1.40911	1.76095e-05	-4.25965e-10	-1.40765
76922367	chr5:76922367:T:C	4.58637e-19	-1.84018	-0.750543	5.0994e-14	-2.00944	-0.748058	4.45686e-06	-2.0188	-0.762839
76922570	chr5:76922570:A:G	3.66628e-19	-1.39992	-1.41471	8.2435e-14	-0.863344	-1.41385	7.03065e-06	-0.910404	-1.4154
76922689	chr5:76922689:A:C	1.12231e-17	1.10921	-0.502458	1.12522e-13	-1.49202	-0.47403	8.45678e-06	-1.6393	-0.501818
76923356	chr5:76923356:C:T	2.00973e-19	-2.19683	-1.21898	3.28288e-14	-1.9698	-1.2281	2.84392e-06	-1.99882	-1.23208
76923571	chr5:76923571:G:A	1.03659e-17	0.234346	0.292955	2.2721e-13	-1.61376	0.350433	1.78826e-05	-1.69765	0.305389
76923698	chr5:76923698:C:A	1.54351e-18	-4.25965e-10	-1.37716	2.03108e-13	-4.25965e-10	-1.37547	1.81462e-05	-4.25965e-10	-1.37762
76923739	chr5:76923739:T:C	1.74818e-18	-4.25965e-10	-1.25265	2.33655e-13	-4.25965e-10	-1.23536	2.05156e-05	-4.25965e-10	-1.2549
76923756	chr5:76923756:T:C	1.18786e-18	-1.65166	0.0125847	1.34974e-13	-1.79861	0.0144898	1.19249e-05	-1.8174	0.0199427
76923879	chr5:76923879:A:T	4.95903e-19	-1.12201	-1.39059	4.40977e-14	-1.51023	-1.39257	3.60554e-06	-1.60065	-1.39297
76923904	chr5:76923904:A:G	1.49923e-18	-4.25965e-10	-1.40627	1.96845e-13	-4.25965e-10	-1.40679	1.76321e-05	-4.25965e-10	-1.40637
76923935	chr5:76923935:A:G	1.48848e-18	-4.25965e-10	-1.41347	1.95444e-13	-4.25965e-10	-1.41393	1.75066e-05	-4.25965e-10	-1.41351
76924253	chr5:76924253:C:T	1.75756e-18	-0.00219875	-1.2451	4.15424e-14	-1.71423	-1.24826	3.31879e-06	-1.84355	-1.23294
76924283	chr5:76924283:T:C	1.50066e-18	-4.25965e-10	-1.40532	1.97808e-13	-4.25965e-10	-1.40191	1.76537e-05	-4.25965e-10	-1.40514
76924288	chr5:76924288:C:T	2.96174e-17	-4.25965e-10	1.57714	4.0903e-12	-4.25965e-10	1.62717	0.000345941	-4.25965e-10	1.57018
76924416	chr5:76924416:G:A	1.63512e-18	-4.25965e-10	-1.31951	2.14136e-13	-4.25965e-10	-1.32259	1.9217e-05	-4.25965e-10	-1.32029
76924735	chr5:76924735:C:T	2.77969e-18	0.0490567	-0.837939	5.80381e-14	-1.78256	-0.845545	4.82038e-06	-1.88608	-0.817156
76924799	chr5:76924799:A:G	1.9427e-17	-4.25965e-10	1.15544	2.82031e-12	-4.25965e-10	1.2554	0.000225764	-4.25965e-10	1.1434
76925064	chr5:76925064:C:T	3.66181e-17	-4.25965e-10	1.78932	5.15333e-12	-4.25965e-10	1.8582	0.000442265	-4.25965e-10	1.81582
76925220	chr5:76925220:A:T	1.48298e-18	-4.25965e-10	-1.41717	1.94813e-13	-4.25965e-10	-1.41716	1.74425e-05	-4.25965e-10	-1.41718
76925295	chr5:76925295:G:A	7.6164e-18	-1.11998	1.33906	3.31251e-13	-2.21642	1.33009	2.9773e-05	-2.22213	1.33965
76925594	chr5:76925594:T:C	1.48872e-18	-4.25965e-10	-1.41331	1.95216e-13	-4.25965e-10	-1.4151	1.75151e-05	-4.25965e-10	-1.41302
76926137	chr5:76926137:A:G	1.69646e-18	-0.0977751	-1.1849	6.52694e-13	0.99464	-1.20273	5.18874e-05	0.855464	-1.18248
76926145	chr5:76926145:T:G	1.48937e-18	-4.25965e-10	-1.41287	1.9544e-13	-4.25965e-10	-1.41395	1.75296e-05	-4.25965e-10	-1.4122
76926199	chr5:76926199:C:T	5.68034e-19	-1.68797	-0.688825	4.47012e-13	0.0601042	-0.646722	3.58686e-05	-0.013655	-0.682571
76926436	chr5:76926436:T:C	2.61519e-18	-4.25965e-10	-0.849886	3.56424e-13	-4.25965e-10	-0.813083	3.07876e-05	-4.25965e-10	-0.848975
76926502	chr5:76926502:G:T	1.12347e-17	-4.25965e-10	0.607785	1.52526e-12	-4.25965e-10	0.640715	0.00013352	-4.25965e-10	0.618161
76926589	chr5:76926589:C:A	6.03881e-18	-4.25965e-10	-0.0130147	8.15285e-13	-4.25965e-10	0.0143346	7.15605e-05	-4.25965e-10	-0.00554379
76926922	chr5:76926922:C:T	2.97683e-19	-1.68437	-1.33858	1.74069e-13	-0.182889	-1.34686	1.57706e-05	-0.178376	-1.33957
76926953	chr5:76926953:T:C	1.59732e-18	-4.25965e-10	-1.3429	2.10511e-13	-4.25965e-10	-1.33966	1.89097e-05	-4.25965e-10	-1.33641
76927238	chr5:76927238:A:G	1.55586e-18	-4.25965e-10	-1.36919	2.04694e-13	-4.25965e-10	-1.36769	1.83784e-05	-4.25965e-10	-1.36491
76927547	chr5:76927547:G:A	1.73603e-18	-4.25965e-10	-1.25962	2.29784e-13	-4.25965e-10	-1.25206	2.0524e-05	-4.25965e-10	-1.25449
76927581	chr5:76927581:A:G	3.27231e-18	-4.25965e-10	-0.625727	4.3418e-13	-4.25965e-10	-0.615745	3.86278e-05	-4.25965e-10	-0.622114
76927758	chr5:76927758:C:T	1.4916e-18	-4.25965e-10	-1.41138	1.95519e-13	-4.25965e-10	-1.41355	1.7526e-05	-4.25965e-10	-1.4124
76927997	chr5:76927997:C:T	1.7141e-19	-2.19562	-1.3793	2.26111e-14	-2.19209	-1.37867	1.98171e-06	-2.21602	-1.37611
76928031	chr5:76928031:C:A	6.97083e-19	-0.759443	-1.41263	2.28116e-13	0.154834	-1.41418	1.83577e-05	0.0466828	-1.41272
76928346	chr5:76928346:G:C	1.897e-19	-2.1724	-1.30114	3.92998e-14	-1.70845	-1.30953	3.20105e-06	-1.80757	-1.30504
76928779	chr5:76928779:C:T	7.37271e-19	-2.11602	-4.01506e-10	9.27026e-14	-2.15981	-4.01506e-10	8.24991e-06	-2.16589	-4.01506e-10
76928826	chr5:76928826:A:G	2.58421e-18	-4.25965e-10	-0.861803	3.35275e-13	-4.25965e-10	-0.874252	3.00505e-05	-4.25965e-10	-0.873207
76929052	chr5:76929052:G:A	2.71118e-19	-1.83719	-1.27923	5.24671e-14	-1.46605	-1.26297	4.36112e-06	-1.53724	-1.26612
76929175	chr5:76929175:A:G	1.81e-18	-4.25965e-10	-1.21789	2.4107e-13	-4.25965e-10	-1.20412	2.1182e-05	-4.25965e-10	-1.22293
76929328	chr5:76929328:T:C	1.62381e-19	-2.22195	-1.40708	1.69018e-13	-0.150256	-1.40894	1.72327e-05	-0.0215357	-1.40774
76929521	chr5:76929521:T:C	1.04087e-18	-1.77116	-4.01506e-10	1.46535e-13	-1.70194	-4.01506e-10	1.36409e-05	-1.66301	-4.01506e-10
76930028	chr5:76930028:A:G	1.85588e-18	-4.25965e-10	-1.19286	2.44844e-13	-4.25965e-10	-1.18858	2.17372e-05	-4.25965e-10	-1.19706
76930230	chr5:76930230:G:A	4.9274e-19	-1.52324	-0.995755	3.69124e-14	-2.0717	-1.00896	3.08133e-06	-2.14158	-1.00915
76930319	chr5:76930319:G:T	3.23507e-18	-4.25965e-10	-0.637173	4.32341e-13	-4.25965e-10	-0.619989	3.87692e-05	-4.25965e-10	-0.618461
76930349	chr5:76930349:C:A	1.97003e-18	-4.25965e-10	-1.13317	2.60662e-13	-4.25965e-10	-1.12598	2.34466e-05	-4.25965e-10	-1.12136
76930463	chr5:76930463:T:C	8.58409e-19	-2.04414	0.0802453	1.79161e-13	-1.60383	0.102913	1.51096e-05	-1.65249	0.0917323
76930627	chr5:76930627:C:T	1.74118e-19	-2.20568	-1.35356	2.32297e-14	-2.18464	-1.35913	2.05535e-06	-2.20033	-1.35531
76930648	chr5:76930648:A:G	8.57719e-19	-2.0414	0.0766973	1.79353e-13	-1.59922	0.0993709	1.51202e-05	-1.6482	0.0881493
76930795	chr5:76930795:G:A	1.59459e-18	-4.25965e-10	-1.34461	2.06929e-13	-4.25965e-10	-1.35683	1.86628e-05	-4.25965e-10	-1.34955
76930920	chr5:76930920:G:A	8.05629e-18	1.68538	-1.41015	4.2694e-13	0.776106	-1.40867	3.95719e-05	0.812342	-1.41031
76931211	chr5:76931211:AC:A	1.55442e-18	-4.25965e-10	-1.37012	2.02113e-13	-4.25965e-10	-1.38038	1.82105e-05	-4.25965e-10	-1.37409
76931417	chr5:76931417:T:C	1.48462e-18	-4.25965e-10	-1.41606	1.94874e-13	-4.25965e-10	-1.41685	1.74592e-05	-4.25965e-10	-1.41622
76931615	chr5:76931615:C:T	1.50129e-17	-4.25965e-10	0.897689	1.98651e-12	-4.25965e-10	0.904933	0.000178931	-4.25965e-10	0.910916
76932023	chr5:76932023:A:C	1.53168e-18	-4.25965e-10	-1.38485	1.99389e-13	-4.25965e-10	-1.39395	1.79539e-05	-4.25965e-10	-1.38828
76932569	chr5:76932569:G:A	1.52794e-18	-4.25965e-10	-1.3873	1.99322e-13	-4.25965e-10	-1.39428	1.79578e-05	-4.25965e-10	-1.38806
76932617	chr5:76932617:G:A	1.3468e-17	2.09752	-1.30843	6.93134e-13	1.15562	-1.3036	6.49286e-05	1.20218	-1.30498
76932619	chr5:76932619:G:T	5.49142e-19	-1.701	-0.709623	1.22265e-13	-1.17193	-0.711076	1.05029e-05	-1.2317	-0.692736
76932644	chr5:76932644:G:A	1.53434e-17	-4.25965e-10	0.919465	2.03912e-12	-4.25965e-10	0.931068	0.000182994	-4.25965e-10	0.933365
76932883	chr5:76932883:T:C	2.50171e-18	-4.25965e-10	-0.894248	3.2754e-13	-4.25965e-10	-0.897594	2.94044e-05	-4.25965e-10	-0.894943
76933247	chr5:76933247:T:G	1.63372e-19	-2.22153	-1.40142	2.19344e-14	-2.2002	-1.40095	1.95246e-06	-2.20755	-1.39945
76933500	chr5:76933500:A:G	8.66724e-18	-4.25965e-10	0.348328	1.1583e-12	-4.25965e-10	0.365507	0.000103002	-4.25965e-10	0.358664
76933595	chr5:76933595:G:A	4.26526e-19	-1.64223	-1.02108	3.42093e-14	-2.12404	-1.03267	2.89473e-06	-2.17895	-1.03425
76934108	chr5:76934108:C:T	2.51226e-19	-1.81599	-1.37664	2.219e-14	-2.20719	-1.38237	1.96445e-06	-2.22147	-1.37941
76934427	chr5:76934427:A:G	1.8116e-19	-2.19345	-1.32615	3.92085e-13	0.611475	-1.3292	3.90158e-05	0.713538	-1.32566
76934871	chr5:76934871:T:C	1.77045e-19	-2.15703	-1.38554	3.27269e-13	0.490384	-1.38881	3.08864e-05	0.539326	-1.3851
76934917	chr5:76934917:G:T	7.85112e-19	-2.05315	-4.01506e-10	1.00312e-13	-2.08092	-4.01506e-10	8.99378e-06	-2.07955	-4.01506e-10
76934929	chr5:76934929:A:G	2.06411e-18	-4.25965e-10	-1.08653	2.63832e-13	-4.25965e-10	-1.11389	2.40363e-05	-4.25965e-10	-1.09652
76934985	chr5:76934985:A:T	6.0995e-18	-4.25965e-10	-0.00301525	8.25849e-13	-4.25965e-10	0.0272086	7.15638e-05	-4.25965e-10	-0.00549717
76935020	chr5:76935020:C:T	1.24811e-17	-4.25965e-10	0.712997	1.66609e-12	-4.25965e-10	0.729034	0.000148675	-4.25965e-10	0.725676
76935303	chr5:76935303:A:G	2.19277e-18	-4.25965e-10	-1.02606	2.79825e-13	-4.25965e-10	-1.05504	2.55168e-05	-4.25965e-10	-1.03675
76935368	chr5:76935368:C:A	4.33194e-19	-2.19144	-0.456348	1.05205e-12	0.705018	-0.435722	9.61809e-05	0.741839	-0.451695
76935651	chr5:76935651:G:A	1.4551e-18	-1.43615	-4.01506e-10	2.08122e-13	-1.35108	-4.01506e-10	2.54532e-05	-1.03925	-4.01506e-10
76935684	chr5:76935684:C:T	7.28225e-19	-2.12837	-4.01506e-10	9.33571e-14	-2.15277	-4.01506e-10	8.31742e-06	-2.15774	-4.01506e-10
76935829	chr5:76935829:T:A	1.00322e-17	1.88748	-1.3929	5.02542e-13	0.918899	-1.38842	4.67929e-05	0.963039	-1.3934
76935958	chr5:76935958:G:A	1.48432e-18	-4.25965e-10	-1.41627	1.94921e-13	-4.25965e-10	-1.41661	1.74565e-05	-4.25965e-10	-1.41638
76935960	chr5:76935960:A:G	6.71355e-19	-2.20968	-4.01506e-10	8.71083e-14	-2.22205	-4.01506e-10	7.80058e-06	-2.22189	-4.01506e-10
76935996	chr5:76935996:T:C	2.16506e-17	1.78602	-0.522213	1.0797e-12	0.799697	-0.50446	9.64013e-05	0.812047	-0.519614
76936001	chr5:76936001:T:C	8.91753e-18	-4.25965e-10	0.376796	1.17785e-12	-4.25965e-10	0.38224	0.00010588	-4.25965e-10	0.38622
76936036	chr5:76936036:C:T	1.02213e-17	1.93034	-1.41708	5.09606e-13	0.961605	-1.41717	4.7596e-05	1.0037	-1.41704
76936057	chr5:76936057:G:A	2.95222e-19	-1.90033	-1.13092	6.09325e-14	-1.44623	-1.13321	5.17081e-06	-1.51395	-1.11911
76936191	chr5:76936191:C:T	1.49852e-18	-4.25965e-10	-1.40675	1.97255e-13	-4.25965e-10	-1.40471	1.7611e-05	-4.25965e-10	-1.40756
76936206	chr5:76936206:G:A	1.51977e-18	-4.25965e-10	-1.39266	1.98273e-13	-4.25965e-10	-1.39956	1.78312e-05	-4.25965e-10	-1.39514
76936222	chr5:76936222:T:C	1.63031e-17	1.40567	-0.425541	8.18116e-13	0.427209	-0.409408	7.81877e-05	0.504491	-0.421465
76936278	chr5:76936278:A:G	9.05727e-18	1.80768	-1.41533	4.39425e-13	0.812277	-1.41601	4.34365e-05	0.910449	-1.41524
76936993	chr5:76936993:C:T	3.81288e-19	-2.12348	-0.65194	6.2664e-14	-1.88413	-0.667289	5.0285e-06	-1.99177	-0.669195
76937009	chr5:76937009:ATCG:A	4.071e-18	0.970227	-1.37756	2.24825e-13	0.101868	-1.37575	2.29979e-05	0.237434	-1.37812
76937179	chr5:76937179:C:T	2.47888e-19	-1.99696	-1.20904	3.01863e-14	-2.06275	-1.21906	2.5128e-06	-2.13662	-1.21807
76937225	chr5:76937225:T:C	1.50743e-18	-4.25965e-10	-1.40081	1.98004e-13	-4.25965e-10	-1.40092	1.77527e-05	-4.25965e-10	-1.39955
76937545	chr5:76937545:C:T	1.49183e-18	-4.25965e-10	-1.41122	1.95572e-13	-4.25965e-10	-1.41327	1.75521e-05	-4.25965e-10	-1.41092
76937567	chr5:76937567:A:G	1.69039e-18	-1.27073	-0.015532	5.20566e-13	-0.384332	-0.0499554	4.5164e-05	-0.45341	-0.0123756
76937964	chr5:76937964:C:T	1.7575e-18	-1.20944	-0.0378931	5.54343e-13	-0.295245	-0.0761747	4.81986e-05	-0.365919	-0.0348376
76938179	chr5:76938179:A:C	1.87739e-18	-1.16451	-0.0168272	6.03888e-13	-0.233454	-0.0523614	5.22738e-05	-0.305779	-0.0138131
76938263	chr5:76938263:G:C	1.82264e-18	-1.21253	0.00158807	5.74434e-13	-0.299262	-0.036556	4.99428e-05	-0.369941	0.00473066
76938354	chr5:76938354:A:C	1.37605e-18	-1.165	-0.327006	4.46161e-13	-0.229494	-0.359029	3.83776e-05	-0.304569	-0.324045
76938467	chr5:76938467:CAG:C	2.41341e-19	-2.05994	-1.17282	3.31826e-14	-2.00165	-1.18552	2.72784e-06	-2.08981	-1.18277
76938819	chr5:76938819:G:A	2.06702e-19	-1.9817	-1.406	2.18903e-14	-2.19509	-1.40807	1.99368e-06	-2.17969	-1.40641
76939237	chr5:76939237:C:A	1.47572e-18	-1.39567	-0.0264071	4.40059e-13	-0.540023	-0.0622714	3.85539e-05	-0.600489	-0.0235406
76939374	chr5:76939374:A:G	1.23928e-18	-1.49424	-0.102457	3.54582e-13	-0.683352	-0.134913	3.06593e-05	-0.755444	-0.097706
76939388	chr5:76939388:G:A	1.35053e-18	-1.53068	0.0199553	3.79569e-13	-0.736118	-0.0140478	3.29943e-05	-0.804699	0.0249469
76939595	chr5:76939595:C:T	1.58418e-18	-1.42916	0.0780079	4.67258e-13	-0.58443	0.0421082	4.04164e-05	-0.659804	0.0829531
76939885	chr5:76939885:C:T	3.05551e-19	-1.86133	-1.13553	2.97785e-14	-2.14507	-1.15035	2.55097e-06	-2.19373	-1.14588
76940120	chr5:76940120:G:T	7.79715e-19	-2.06005	-4.01506e-10	1.04483e-13	-2.04018	-4.01506e-10	8.68882e-06	-2.11405	-4.01506e-10
76940220	chr5:76940220:A:G	6.64058e-19	-1.52959	-0.691018	1.8843e-13	-0.743884	-0.706595	1.59472e-05	-0.817802	-0.689002
76940333	chr5:76940333:T:C	1.33115e-18	-1.54296	0.0177882	3.73296e-13	-0.75099	-0.0158427	3.23221e-05	-0.822975	0.022639
76940334	chr5:76940334:G:A	2.56515e-19	-2.05807	-1.11373	4.62654e-14	-1.74238	-1.11243	3.8603e-06	-1.80133	-1.12401
76940439	chr5:76940439:A:G	1.54813e-18	-1.43272	0.0585454	4.56178e-13	-0.592772	0.0264511	3.9413e-05	-0.665499	0.0635066
76940486	chr5:76940486:A:G	1.49024e-18	-1.42082	0.00853054	4.41893e-13	-0.573609	-0.0245266	3.80343e-05	-0.650665	0.0130655
76940517	chr5:76940517:A:T	2.65791e-19	-1.95983	-1.17644	3.03e-14	-2.08723	-1.19083	2.54607e-06	-2.15554	-1.186
76940701	chr5:76940701:A:C	1.51115e-18	-1.43624	0.03789	4.43867e-13	-0.596718	0.00303835	3.83318e-05	-0.671889	0.0420824
76941351	chr5:76941351:G:A	7.73598e-19	-1.54931	-0.518614	2.17375e-13	-0.763574	-0.544007	1.87075e-05	-0.831316	-0.515845
76941429	chr5:76941429:C:T	1.76775e-18	-4.25965e-10	-1.24151	2.3433e-13	-4.25965e-10	-1.23247	2.0726e-05	-4.25965e-10	-1.2447
76941562	chr5:76941562:G:T	1.48848e-18	-4.25965e-10	-1.41347	1.95658e-13	-4.25965e-10	-1.41283	1.7501e-05	-4.25965e-10	-1.41383
76941715	chr5:76941715:CT:C	5.0168e-19	-1.11808	-1.38293	3.25523e-14	-1.82647	-1.37989	3.13937e-06	-1.75018	-1.38188
76941918	chr5:76941918:ATTTAT:A	1.71819e-18	-4.25965e-10	-1.26995	2.27031e-13	-4.25965e-10	-1.26412	2.01887e-05	-4.25965e-10	-1.27096
76941949	chr5:76941949:A:G	1.89581e-17	-4.25965e-10	1.13101	2.46801e-12	-4.25965e-10	1.12196	0.000221375	-4.25965e-10	1.12377
76942132	chr5:76942132:G:T	2.78763e-19	-2.21082	-0.877794	5.62435e-14	-1.77019	-0.889326	4.66519e-06	-1.86361	-0.872348
76942157	chr5:76942157:T:C	3.81662e-18	0.908942	-1.3808	2.06476e-13	0.0181747	-1.37719	1.98037e-05	0.0902489	-1.38047
76942175	chr5:76942175:T:C	1.50945e-18	-4.25965e-10	-1.39947	1.98509e-13	-4.25965e-10	-1.39837	1.77344e-05	-4.25965e-10	-1.40058
76942390	chr5:76942390:A:G	2.86561e-19	-2.2176	-0.843422	5.51087e-14	-1.82304	-0.856855	4.6004e-06	-1.91204	-0.837908
76942615	chr5:76942615:T:C	2.45007e-19	-2.21695	-1.00074	4.74636e-14	-1.81667	-1.01257	3.9532e-06	-1.90528	-0.996287
76942653	chr5:76942653:A:G	2.74994e-19	-2.21525	-0.886982	5.3955e-14	-1.80114	-0.89991	4.48926e-06	-1.89248	-0.881923
76942684	chr5:76942684:T:C	2.6831e-19	-2.21716	-0.909672	5.19071e-14	-1.81722	-0.922522	4.32681e-06	-1.90668	-0.904574
76942900	chr5:76942900:T:C	2.70278e-19	-2.21183	-0.907693	5.41146e-14	-1.77716	-0.920943	4.4932e-06	-1.87101	-0.902513
76943063	chr5:76943063:G:T	1.65608e-18	-4.25965e-10	-1.30677	2.18524e-13	-4.25965e-10	-1.30231	1.94608e-05	-4.25965e-10	-1.30768
76943249	chr5:76943249:C:T	1.53955e-18	-4.25965e-10	-1.37973	2.02368e-13	-4.25965e-10	-1.37912	1.80896e-05	-4.25965e-10	-1.38075
76943778	chr5:76943778:C:T	2.67254e-19	-2.21529	-0.915483	5.24089e-14	-1.79938	-0.930745	4.36456e-06	-1.89228	-0.91029
76943879	chr5:76943879:C:T	3.85788e-19	-2.21108	-0.552605	7.85106e-14	-1.76644	-0.559528	6.47002e-06	-1.85942	-0.549484
76943929	chr5:76943929:CA:C	3.208e-19	-2.21195	-0.736205	6.50149e-14	-1.76873	-0.745854	5.35782e-06	-1.86406	-0.733473
76943981	chr5:76943981:G:A	3.25717e-19	-2.20329	-0.729659	6.89626e-14	-1.72115	-0.734491	5.63632e-06	-1.82015	-0.726709
76944012	chr5:76944012:T:A	1.50065e-18	-4.25965e-10	-1.40532	1.96926e-13	-4.25965e-10	-1.40638	1.76631e-05	-4.25965e-10	-1.40461
76944022	chr5:76944022:T:C	3.76474e-19	-2.20962	-0.578506	7.72095e-14	-1.75483	-0.587851	6.35822e-06	-1.851	-0.575344
76944160	chr5:76944160:C:T	2.62473e-18	-4.25965e-10	-0.846245	3.45132e-13	-4.25965e-10	-0.845276	3.07954e-05	-4.25965e-10	-0.848721
76944213	chr5:76944213:G:C	7.18978e-18	1.57848	-1.41704	3.87521e-13	0.68755	-1.41698	3.85374e-05	0.792402	-1.41686
76945010	chr5:76945010:GA:G	1.61159e-18	-4.25965e-10	-1.334	2.11316e-13	-4.25965e-10	-1.33585	1.89102e-05	-4.25965e-10	-1.33639
76945042	chr5:76945042:T:C	3.80037e-19	-2.21638	-0.562323	7.47991e-14	-1.80352	-0.570876	6.18869e-06	-1.89442	-0.558942
76945098	chr5:76945098:G:C	1.51282e-18	-4.25965e-10	-1.39725	1.9881e-13	-4.25965e-10	-1.39685	1.77793e-05	-4.25965e-10	-1.39805
76945245	chr5:76945245:G:A	1.56145e-18	-4.25965e-10	-1.36561	2.07087e-13	-4.25965e-10	-1.35606	1.83973e-05	-4.25965e-10	-1.36388
76945302	chr5:76945302:G:A	1.31717e-17	-4.25965e-10	0.766845	1.76597e-12	-4.25965e-10	0.787255	0.000162311	-4.25965e-10	0.81343
76945507	chr5:76945507:T:C	1.19461e-18	-1.15467	-0.478726	1.30398e-13	-1.32747	-0.491143	1.21128e-05	-1.29701	-0.484816
76945824	chr5:76945824:A:G	8.28478e-19	-1.37039	-0.628994	9.18427e-14	-1.52888	-0.640248	8.51004e-06	-1.50057	-0.634271
76945898	chr5:76945898:A:G	4.82187e-19	-1.14536	-1.39529	5.02608e-14	-1.37602	-1.39596	4.63483e-06	-1.34702	-1.39547
76945932	chr5:76945932:G:A	1.5771e-18	-4.25965e-10	-1.35563	2.07555e-13	-4.25965e-10	-1.35381	1.8514e-05	-4.25965e-10	-1.35756
76945937	chr5:76945937:A:G	2.50018e-19	-1.80631	-1.39114	2.28672e-14	-2.16575	-1.39375	1.96144e-06	-2.20742	-1.39499
76945954	chr5:76945954:A:G	4.07753e-19	-2.02143	-0.686883	1.14576e-13	-1.25376	-0.694206	9.12667e-06	-1.38027	-0.684614
76946025	chr5:76946025:G:A	2.93267e-18	-1.09558	0.360271	3.04779e-13	-1.29159	0.321971	2.92591e-05	-1.2533	0.353404
76946127	chr5:76946127:G:A	1.84561e-18	-4.25965e-10	-1.19841	2.43646e-13	-4.25965e-10	-1.19349	2.16565e-05	-4.25965e-10	-1.20078
76946164	chr5:76946164:T:C	4.34624e-19	-1.24408	-1.40042	4.58567e-14	-1.46266	-1.40102	4.21839e-06	-1.43605	-1.40059
76946200	chr5:76946200:C:T	2.48308e-18	-4.25965e-10	-0.901723	3.2167e-13	-4.25965e-10	-0.915677	2.94478e-05	-4.25965e-10	-0.893467
76946215	chr5:76946215:C:T	3.7939e-19	-1.38042	-1.39999	4.10094e-14	-1.57639	-1.39902	3.74964e-06	-1.55464	-1.39978
76946263	chr5:76946263:T:C	4.02698e-19	-1.31402	-1.40678	4.32938e-14	-1.51522	-1.40598	3.96109e-06	-1.49297	-1.4066
76946998	chr5:76946998:CT:C	4.21577e-19	-1.46945	-1.20553	4.60965e-14	-1.65581	-1.20266	4.20084e-06	-1.63619	-1.20461
76948822	chr5:76948822:C:T	2.93749e-18	-4.25965e-10	-0.733667	3.85635e-13	-4.25965e-10	-0.734311	3.44629e-05	-4.25965e-10	-0.736204
76949021	chr5:76949021:G:A	2.354e-19	-2.00041	-1.25728	7.51693e-14	-1.12192	-1.24755	5.82082e-06	-1.26577	-1.24888
76949228	chr5:76949228:C:A	4.48076e-19	-1.19921	-1.4148	4.71726e-14	-1.42029	-1.41511	4.33771e-06	-1.39388	-1.41486
76949287	chr5:76949287:G:A	2.69911e-18	-4.25965e-10	-0.8183	3.48696e-13	-4.25965e-10	-0.835004	3.18356e-05	-4.25965e-10	-0.815501
76949306	chr5:76949306:G:A	2.39505e-19	-1.86823	-1.37217	2.38922e-14	-2.13983	-1.37582	2.02534e-06	-2.19299	-1.37736
76949372	chr5:76949372:C:G	4.6173e-19	-1.17244	-1.41156	4.84442e-14	-1.39677	-1.41202	4.45533e-06	-1.37035	-1.41164
76949579	chr5:76949579:G:T	2.79058e-19	-1.79937	-1.28819	2.519e-14	-2.16665	-1.29611	2.16087e-06	-2.20784	-1.29774
76949726	chr5:76949726:C:T	3.41989e-19	-1.47056	-1.41364	5.12665e-14	-1.33667	-1.4155	4.54893e-06	-1.34619	-1.415
76949825	chr5:76949825:G:A	4.0008e-19	-1.31803	-1.40928	4.38053e-14	-1.50093	-1.40852	4.01452e-06	-1.47633	-1.40984
76950159	chr5:76950159:A:T	4.40063e-19	-1.21575	-1.41631	4.6447e-14	-1.43439	-1.4165	4.26855e-06	-1.40848	-1.41634
76950287	chr5:76950287:C:T	8.06373e-19	-1.26501	-0.761425	8.92644e-14	-1.42962	-0.767979	8.23598e-06	-1.40128	-0.766293
76950363	chr5:76950363:T:C	4.28395e-19	-1.25251	-1.40642	4.53751e-14	-1.46712	-1.40712	4.17032e-06	-1.44159	-1.40651
76950585	chr5:76950585:A:G	1.4904e-18	-4.25965e-10	-1.41218	1.95838e-13	-4.25965e-10	-1.41192	1.75226e-05	-4.25965e-10	-1.4126
76950594	chr5:76950594:C:T	3.26385e-18	-4.25965e-10	-0.628315	4.4695e-13	-4.25965e-10	-0.586757	3.8638e-05	-4.25965e-10	-0.62185
76950629	chr5:76950629:T:C	4.19757e-19	-1.2686	-1.4107	4.45342e-14	-1.48165	-1.4113	4.09296e-06	-1.45606	-1.41076
76950722	chr5:76950722:T:G	4.2002e-19	-1.26306	-1.41561	4.4555e-14	-1.47654	-1.41594	4.09573e-06	-1.4505	-1.41564
76950737	chr5:76950737:A:T	4.26161e-19	-1.71172	-0.952437	3.63667e-14	-2.14651	-0.949041	3.37643e-06	-2.10928	-0.949991
76950756	chr5:76950756:C:T	2.09832e-18	0.34687	-1.41696	1.28958e-13	-0.412901	-1.41681	1.27269e-05	-0.315658	-1.41671
76950784	chr5:76950784:C:T	2.71106e-18	-4.25965e-10	-0.813883	3.50183e-13	-4.25965e-10	-0.830749	3.1979e-05	-4.25965e-10	-0.811008
76950794	chr5:76950794:G:A	3.59916e-19	-1.44274	-1.39037	3.93099e-14	-1.62907	-1.38866	3.58831e-06	-1.60823	-1.39018
76950815	chr5:76950815:A:C	3.78884e-19	-1.39877	-1.38297	4.11832e-14	-1.58999	-1.38118	3.75788e-06	-1.56946	-1.38277
76950986	chr5:76950986:T:C	4.11793e-19	-1.28483	-1.41362	4.37768e-14	-1.49595	-1.41415	4.02358e-06	-1.47025	-1.41367
76951309	chr5:76951309:G:A	1.51752e-18	-4.25965e-10	-1.39415	1.99317e-13	-4.25965e-10	-1.39431	1.78313e-05	-4.25965e-10	-1.39513
76951429	chr5:76951429:G:C	1.69819e-18	-4.25965e-10	-1.28166	2.25232e-13	-4.25965e-10	-1.27207	1.99155e-05	-4.25965e-10	-1.28459
76951489	chr5:76951489:C:G	7.07103e-18	0.144784	-4.01506e-10	4.51786e-13	-0.575995	-4.01506e-10	5.05535e-05	-0.353054	-4.01506e-10
76951708	chr5:76951708:T:C	1.54787e-17	-4.25965e-10	0.928243	2.11903e-12	-4.25965e-10	0.969511	0.000191332	-4.25965e-10	0.977925
76951823	chr5:76951823:G:A	7.16096e-19	-2.14516	-4.01506e-10	9.58649e-14	-2.12626	-4.01506e-10	8.55037e-06	-2.13011	-4.01506e-10
76951898	chr5:76951898:G:A	1.6745e-18	-4.25965e-10	-1.29571	2.20494e-13	-4.25965e-10	-1.29333	1.96443e-05	-4.25965e-10	-1.2983
76952251	chr5:76952251:T:C	2.47933e-18	-4.25965e-10	-0.903234	3.20575e-13	-4.25965e-10	-0.919089	2.92417e-05	-4.25965e-10	-0.90049
76952261	chr5:76952261:G:A	4.13476e-19	-1.2888	-1.40558	4.44162e-14	-1.49075	-1.40484	4.06352e-06	-1.46863	-1.40541
76952288	chr5:76952288:C:T	1.95937e-18	-4.25965e-10	-1.1386	2.59001e-13	-4.25965e-10	-1.13237	2.30963e-05	-4.25965e-10	-1.13641
76953237	chr5:76953237:C:A	7.16152e-19	-1.38102	-0.764062	7.99822e-14	-1.52872	-0.778676	7.48011e-06	-1.49739	-0.766453
76953308	chr5:76953308:C:A	1.4925e-18	-4.25965e-10	-1.41077	1.96004e-13	-4.25965e-10	-1.41107	1.75534e-05	-4.25965e-10	-1.41084
76953431	chr5:76953431:T:C	6.16477e-19	-0.878474	-1.41648	6.17699e-14	-1.14954	-1.41625	5.71474e-06	-1.11653	-1.41651
76953807	chr5:76953807:AG:A	3.52321e-18	-0.55185	-4.01506e-10	4.19558e-13	-0.650001	-4.01506e-10	3.93053e-05	-0.604728	-4.01506e-10
76954117	chr5:76954117:G:A	2.26311e-17	-4.25965e-10	1.3081	2.98943e-12	-4.25965e-10	1.31364	0.000278769	-4.25965e-10	1.35429
76954120	chr5:76954120:C:G	3.53102e-18	-4.25965e-10	-0.549637	4.70978e-13	-4.25965e-10	-0.534391	4.11598e-05	-4.25965e-10	-0.558626
76954553	chr5:76954553:G:A	2.42356e-19	-1.81337	-1.4152	5.22959e-14	-1.31653	-1.41575	4.22567e-06	-1.42065	-1.41426
76954572	chr5:76954572:C:T	5.61295e-19	-1.00137	-1.38736	4.49071e-14	-1.49465	-1.38996	4.23556e-06	-1.44275	-1.38982
76954762	chr5:76954762:G:A	6.24429e-19	-1.7091	-0.573039	2.39134e-13	-0.631603	-0.580577	1.80933e-05	-0.817965	-0.56258
76954765	chr5:76954765:C:G	1.30083e-17	-4.25965e-10	0.754368	1.61461e-12	-4.25965e-10	0.697645	0.000153618	-4.25965e-10	0.758381
76954791	chr5:76954791:C:T	1.03624e-17	-4.25965e-10	0.526963	1.28615e-12	-4.25965e-10	0.470209	0.000122244	-4.25965e-10	0.529935
76954836	chr5:76954836:A:G	1.50332e-18	-4.25965e-10	-1.40355	1.97039e-13	-4.25965e-10	-1.4058	1.76921e-05	-4.25965e-10	-1.40297
76954986	chr5:76954986:G:A	1.14113e-17	-4.25965e-10	0.623382	1.41745e-12	-4.25965e-10	0.567408	0.000134698	-4.25965e-10	0.626947
76955009	chr5:76955009:T:C	7.93283e-18	-4.25965e-10	0.259788	9.92879e-13	-4.25965e-10	0.211405	9.36535e-05	-4.25965e-10	0.263515
76955147	chr5:76955147:T:C	4.08404e-18	-0.202534	-0.201602	2.18812e-13	-1.14387	-0.157123	2.16436e-05	-0.992925	-0.208452
76955160	chr5:76955160:A:T	2.03151e-18	-4.25965e-10	-1.10244	2.70382e-13	-4.25965e-10	-1.08937	2.37841e-05	-4.25965e-10	-1.10707
76955359	chr5:76955359:T:C	8.07204e-18	-4.25965e-10	0.277184	1.00998e-12	-4.25965e-10	0.228481	9.53e-05	-4.25965e-10	0.280942
76955373	chr5:76955373:T:G	9.34968e-18	-4.25965e-10	0.42412	1.16746e-12	-4.25965e-10	0.373384	0.000110402	-4.25965e-10	0.428039
76956206	chr5:76956206:A:G	1.4954e-18	-4.25965e-10	-1.40883	1.96189e-13	-4.25965e-10	-1.41013	1.75943e-05	-4.25965e-10	-1.40851
76956406	chr5:76956406:A:T	2.01087e-17	-4.25965e-10	1.18993	2.45272e-12	-4.25965e-10	1.11575	0.000238566	-4.25965e-10	1.19856
76956550	chr5:76956550:A:G	1.56252e-18	-0.0941671	-1.27076	3.16015e-14	-1.96323	-1.27276	2.92986e-06	-1.92586	-1.27527
76956636	chr5:76956636:A:G	2.40217e-18	-4.25965e-10	-0.934852	3.1694e-13	-4.25965e-10	-0.930492	2.8408e-05	-4.25965e-10	-0.929416
76956663	chr5:76956663:G:T	1.92272e-18	-1.02325	-0.134229	6.80285e-13	0.00306485	-0.169757	5.42173e-05	-0.156163	-0.126923
76956686	chr5:76956686:T:C	5.66356e-18	-4.25965e-10	-0.0771697	7.032e-13	-4.25965e-10	-0.133562	6.71639e-05	-4.25965e-10	-0.0689507
76957038	chr5:76957038:T:C	5.13206e-18	-4.25965e-10	-0.175716	6.57001e-13	-4.25965e-10	-0.201519	6.06711e-05	-4.25965e-10	-0.17062
76957359	chr5:76957359:T:C	1.37332e-18	-0.371347	-1.12264	1.55403e-13	-0.511088	-1.1321	1.41293e-05	-0.509424	-1.11841
76957379	chr5:76957379:T:A	1.09689e-18	-1.71874	-4.01506e-10	1.33001e-13	-1.79885	-4.01506e-10	1.19224e-05	-1.79767	-4.01506e-10
76957392	chr5:76957392:AATTT:A	1.6538e-18	-4.25965e-10	-1.30815	2.17326e-13	-4.25965e-10	-1.30781	1.94865e-05	-4.25965e-10	-1.30636
76957631	chr5:76957631:G:A	1.57721e-18	-4.25965e-10	-1.35556	2.08741e-13	-4.25965e-10	-1.34811	1.8588e-05	-4.25965e-10	-1.35357
76957664	chr5:76957664:G:A	6.7035e-17	3.74981	-1.35582	2.24705e-14	-2.22212	-1.35488	2.02058e-06	-2.22203	-1.35067
76957939	chr5:76957939:C:A	2.10504e-19	-1.97631	-1.39316	9.42599e-14	-0.750844	-1.3923	1.01367e-05	-0.561876	-1.39805
76958135	chr5:76958135:G:T	1.53429e-18	-4.25965e-10	-1.38316	2.01733e-13	-4.25965e-10	-1.38226	1.80735e-05	-4.25965e-10	-1.38164
76958155	chr5:76958155:T:C	1.48512e-18	-4.25965e-10	-1.41573	1.94952e-13	-4.25965e-10	-1.41645	1.7474e-05	-4.25965e-10	-1.41537
76959075	chr5:76959075:G:A	1.84586e-18	-4.25965e-10	-1.19828	2.44741e-13	-4.25965e-10	-1.189	2.16072e-05	-4.25965e-10	-1.20306
76959301	chr5:76959301:A:G	1.77171e-18	-4.25965e-10	-1.23928	2.29178e-13	-4.25965e-10	-1.25471	2.07845e-05	-4.25965e-10	-1.24188
76960144	chr5:76960144:G:C	1.58841e-18	-4.25965e-10	-1.34849	2.0759e-13	-4.25965e-10	-1.35364	1.87015e-05	-4.25965e-10	-1.34748
76960337	chr5:76960337:G:C	1.67234e-18	-4.25965e-10	-1.297	2.19166e-13	-4.25965e-10	-1.29938	1.96057e-05	-4.25965e-10	-1.30027
76960701	chr5:76960701:C:T	3.85542e-18	-4.25965e-10	-0.461742	4.9814e-13	-4.25965e-10	-0.478322	4.59857e-05	-4.25965e-10	-0.447757
76961248	chr5:76961248:C:T	1.60248e-18	-4.25965e-10	-1.33967	2.09368e-13	-4.25965e-10	-1.34511	1.88694e-05	-4.25965e-10	-1.33855
76961338	chr5:76961338:A:G	1.65732e-18	-4.25965e-10	-1.30602	2.19246e-13	-4.25965e-10	-1.29901	1.95208e-05	-4.25965e-10	-1.30461
76961757	chr5:76961757:T:C	1.57153e-18	-4.25965e-10	-1.35917	2.05298e-13	-4.25965e-10	-1.36474	1.83661e-05	-4.25965e-10	-1.36558
76962064	chr5:76962064:A:T	1.64043e-18	-4.25965e-10	-1.31626	2.14216e-13	-4.25965e-10	-1.32222	1.93213e-05	-4.25965e-10	-1.31488
76962091	chr5:76962091:T:G	1.62629e-18	-4.25965e-10	-1.32492	2.11346e-13	-4.25965e-10	-1.33571	1.91342e-05	-4.25965e-10	-1.32461
76962223	chr5:76962223:A:G	2.07684e-19	-2.00826	-1.3747	4.68041e-14	-1.46187	-1.38136	5.04198e-06	-1.289	-1.36929
76962484	chr5:76962484:G:GA	3.40735e-18	-4.25965e-10	-0.585287	4.40703e-13	-4.25965e-10	-0.600832	4.06057e-05	-4.25965e-10	-0.572179
76962583	chr5:76962583:G:A	1.5036e-18	-4.25965e-10	-1.40336	1.97223e-13	-4.25965e-10	-1.40487	1.76998e-05	-4.25965e-10	-1.40253
76962593	chr5:76962593:A:G	1.66189e-19	-2.19533	-1.41053	2.18957e-14	-2.18825	-1.41467	1.94272e-06	-2.20069	-1.41131
76962635	chr5:76962635:A:G	1.54829e-18	-4.25965e-10	-1.37407	2.02525e-13	-4.25965e-10	-1.37834	1.8232e-05	-4.25965e-10	-1.37291
76962865	chr5:76962865:AAAG:A	2.36784e-19	-1.89659	-1.35524	1.41351e-13	-0.383448	-1.35451	1.52915e-05	-0.198522	-1.35027
76963243	chr5:76963243:G:A	3.61657e-18	-4.25965e-10	-0.525697	4.68078e-13	-4.25965e-10	-0.540569	4.31245e-05	-4.25965e-10	-0.511995
76963268	chr5:76963268:A:G	1.52996e-18	-4.25965e-10	-1.38598	2.00478e-13	-4.25965e-10	-1.3885	1.80082e-05	-4.25965e-10	-1.38526
76963289	chr5:76963289:T:G	1.54036e-18	-4.25965e-10	-1.3792	2.01623e-13	-4.25965e-10	-1.3828	1.81333e-05	-4.25965e-10	-1.37834
76963525	chr5:76963525:T:C	1.97831e-19	-2.01714	-1.41442	4.41884e-14	-1.48502	-1.41572	4.71689e-06	-1.31227	-1.41267
76963548	chr5:76963548:G:T	3.79063e-18	-4.25965e-10	-0.47869	4.90372e-13	-4.25965e-10	-0.494039	4.51196e-05	-4.25965e-10	-0.466771
76963554	chr5:76963554:C:T	4.38849e-17	-4.25965e-10	1.97035	5.64944e-12	-4.25965e-10	1.95011	0.000531064	-4.25965e-10	1.9988
76963991	chr5:76963991:C:T	1.55179e-17	2.13093	-1.20016	3.34326e-13	0.330065	-1.20715	4.10776e-05	0.638162	-1.19879
76964155	chr5:76964155:G:GA	1.54646e-18	-4.25965e-10	-1.37525	2.02238e-13	-4.25965e-10	-1.37976	1.80899e-05	-4.25965e-10	-1.38074
76964293	chr5:76964293:G:GTT	1.61332e-18	-4.25965e-10	-1.33293	2.10589e-13	-4.25965e-10	-1.33929	1.90029e-05	-4.25965e-10	-1.3315
76964294	chr5:76964294:C:A	1.61972e-18	-4.25965e-10	-1.32897	2.11392e-13	-4.25965e-10	-1.33549	1.90789e-05	-4.25965e-10	-1.32751
76964296	chr5:76964296:G:T	1.62081e-18	-4.25965e-10	-1.32829	2.11525e-13	-4.25965e-10	-1.33486	1.90919e-05	-4.25965e-10	-1.32682
76964672	chr5:76964672:G:A	1.48313e-18	-4.25965e-10	-1.41707	1.94852e-13	-4.25965e-10	-1.41696	1.74425e-05	-4.25965e-10	-1.41718
76964919	chr5:76964919:C:T	1.54642e-18	-1.37528	-4.01506e-10	2.28992e-13	-1.25552	-4.01506e-10	2.12165e-05	-1.22131	-4.01506e-10
76965415	chr5:76965415:G:A	2.06378e-18	-4.25965e-10	-1.08668	2.67156e-13	-4.25965e-10	-1.10137	2.41988e-05	-4.25965e-10	-1.08978
76965574	chr5:76965574:G:A	2.06536e-18	-4.25965e-10	-1.08592	2.67361e-13	-4.25965e-10	-1.1006	2.42173e-05	-4.25965e-10	-1.08902
76965973	chr5:76965973:G:A	1.77116e-18	-4.25965e-10	-1.23959	2.3185e-13	-4.25965e-10	-1.24311	2.07425e-05	-4.25965e-10	-1.2439
76966939	chr5:76966939:C:T	2.03219e-19	-2.0401	-1.36459	4.48237e-14	-1.52582	-1.36065	4.72265e-06	-1.35333	-1.37038
76966947	chr5:76966947:T:C	1.79965e-18	-4.25965e-10	-1.22363	2.3907e-13	-4.25965e-10	-1.21245	2.11324e-05	-4.25965e-10	-1.22528
76967548	chr5:76967548:G:C	1.92144e-18	-4.25965e-10	-1.15815	2.52541e-13	-4.25965e-10	-1.15763	2.27132e-05	-4.25965e-10	-1.15314
76967577	chr5:76967577:A:G	4.94639e-18	0.674278	-0.886843	1.49336e-13	-0.779966	-0.903036	1.78098e-05	-0.513034	-0.883304
76967608	chr5:76967608:ATTCT:A	1.57295e-18	-4.25965e-10	-1.35827	2.05905e-13	-4.25965e-10	-1.36179	1.85264e-05	-4.25965e-10	-1.35689
76967651	chr5:76967651:A:G	1.57187e-18	-4.25965e-10	-1.35896	2.05969e-13	-4.25965e-10	-1.36148	1.85065e-05	-4.25965e-10	-1.35797
76967680	chr5:76967680:T:C	1.54568e-18	-4.25965e-10	-1.37576	2.02453e-13	-4.25965e-10	-1.3787	1.81762e-05	-4.25965e-10	-1.37598
76967722	chr5:76967722:G:A	2.05643e-18	-4.25965e-10	-1.09025	2.66316e-13	-4.25965e-10	-1.10452	2.41117e-05	-4.25965e-10	-1.09339
76967987	chr5:76967987:G:A	1.51067e-18	-4.25965e-10	-1.39867	1.97475e-13	-4.25965e-10	-1.40359	1.77826e-05	-4.25965e-10	-1.39787
76968003	chr5:76968003:G:A	1.56803e-18	-4.25965e-10	-1.36141	2.04862e-13	-4.25965e-10	-1.36687	1.84554e-05	-4.25965e-10	-1.36073
76968168	chr5:76968168:A:T	2.00097e-19	-2.06194	-1.35823	4.29623e-14	-1.57427	-1.35461	4.52411e-06	-1.40234	-1.36433
76968825	chr5:76968825:G:A	1.99488e-18	-4.25965e-10	-1.12064	2.59103e-13	-4.25965e-10	-1.13198	2.31289e-05	-4.25965e-10	-1.135
76969080	chr5:76969080:C:G	1.49755e-18	-4.25965e-10	-1.40739	1.96258e-13	-4.25965e-10	-1.40977	1.75697e-05	-4.25965e-10	-1.40991
76969157	chr5:76969157:T:C	3.44858e-18	0.153125	-0.726384	8.53496e-14	-1.52064	-0.721809	9.37352e-06	-1.30735	-0.730846
76969210	chr5:76969210:C:A	2.02145e-19	-2.02976	-1.38023	4.46357e-14	-1.51327	-1.3774	4.7547e-06	-1.33199	-1.38496
76970007	chr5:76970007:A:G	8.12856e-19	-2.01842	-4.01506e-10	8.82633e-14	-2.20888	-4.01506e-10	7.96355e-06	-2.20121	-4.01506e-10
76970521	chr5:76970521:A:C	1.78151e-19	-2.17088	-1.36546	2.21938e-14	-2.20988	-1.37951	1.99978e-06	-2.21539	-1.36766
76970544	chr5:76970544:G:T	3.08196e-18	0.0341018	-0.719757	7.99898e-14	-1.58971	-0.717595	8.73605e-06	-1.38342	-0.725208
76970554	chr5:76970554:C:T	6.89235e-18	0.700408	-0.581218	1.90176e-13	-0.827858	-0.613397	2.3144e-05	-0.551101	-0.583251
76970622	chr5:76970622:A:G	1.74921e-19	-2.17167	-1.38297	2.18743e-14	-2.20965	-1.39424	1.96651e-06	-2.21508	-1.38475
76971301	chr5:76971301:G:T	4.54199e-17	2.90611	-0.901378	3.57524e-14	-2.20343	-0.909153	3.25051e-06	-2.20987	-0.887409
76971743	chr5:76971743:G:A	5.79376e-18	0.77572	-0.830161	1.70538e-13	-0.700332	-0.849915	2.04121e-05	-0.433682	-0.826279
76971905	chr5:76971905:C:T	1.91664e-18	-4.25965e-10	-1.16065	2.57271e-13	-4.25965e-10	-1.13907	2.24702e-05	-4.25965e-10	-1.1639
76972197	chr5:76972197:A:AT	1.7593e-18	-4.25965e-10	-1.2463	2.30963e-13	-4.25965e-10	-1.24695	2.05677e-05	-4.25965e-10	-1.25236
76972200	chr5:76972200:A:T	6.70762e-19	-2.21056	-4.01506e-10	9.30275e-14	-2.15631	-4.01506e-10	8.19613e-06	-2.17243	-4.01506e-10
76972201	chr5:76972201:A:T	2.48773e-18	-4.25965e-10	-0.899852	3.4309e-13	-4.25965e-10	-0.85121	2.91999e-05	-4.25965e-10	-0.901921
76972297	chr5:76972297:C:T	3.93081e-18	-4.25965e-10	-0.442376	5.08412e-13	-4.25965e-10	-0.457912	4.69111e-05	-4.25965e-10	-0.427833
76972343	chr5:76972343:C:T	1.54618e-18	-4.25965e-10	-1.37543	2.01728e-13	-4.25965e-10	-1.38228	1.82082e-05	-4.25965e-10	-1.37422
76973067	chr5:76973067:G:A	1.61185e-18	-4.25965e-10	-1.33384	2.11952e-13	-4.25965e-10	-1.33284	1.89761e-05	-4.25965e-10	-1.33291
76973231	chr5:76973231:A:C	1.76641e-18	-4.25965e-10	-1.24227	2.2953e-13	-4.25965e-10	-1.25317	2.07353e-05	-4.25965e-10	-1.24425
76973425	chr5:76973425:T:A	1.6561e-19	-2.22211	-1.38723	2.51983e-14	-2.07848	-1.38394	2.18821e-06	-2.10328	-1.38972
76973549	chr5:76973549:T:A	1.50982e-18	-4.25965e-10	-1.39923	1.98392e-13	-4.25965e-10	-1.39896	1.77429e-05	-4.25965e-10	-1.4001
76973573	chr5:76973573:C:T	1.86223e-18	-4.25965e-10	-1.18945	2.4198e-13	-4.25965e-10	-1.20035	2.18097e-05	-4.25965e-10	-1.19373
76973653	chr5:76973653:C:T	2.14198e-18	-1.04949	-4.01506e-10	2.20924e-13	-1.29139	-4.01506e-10	1.98944e-05	-1.28565	-4.01506e-10
76973918	chr5:76973918:C:T	1.66851e-18	-4.25965e-10	-1.29929	2.17249e-13	-4.25965e-10	-1.30816	1.95955e-05	-4.25965e-10	-1.30079
76974312	chr5:76974312:C:T	1.68311e-18	-4.25965e-10	-1.29058	2.21303e-13	-4.25965e-10	-1.28967	1.98216e-05	-4.25965e-10	-1.28931
76974344	chr5:76974344:G:T	4.18572e-17	2.84583	-0.922784	3.53346e-14	-2.19658	-0.92776	3.19974e-06	-2.20374	-0.909273
76974536	chr5:76974536:C:T	1.49106e-18	-4.25965e-10	-1.41174	1.9582e-13	-4.25965e-10	-1.41201	1.75732e-05	-4.25965e-10	-1.40971
76974846	chr5:76974846:T:C	4.22741e-17	2.99159	-1.05863	3.8215e-14	-1.98105	-1.06493	3.43652e-06	-1.98684	-1.05479
76974971	chr5:76974971:G:A	1.74665e-18	-4.25965e-10	-1.25352	2.29373e-13	-4.25965e-10	-1.25385	2.04129e-05	-4.25965e-10	-1.25992
76975186	chr5:76975186:A:C	1.629e-18	-4.25965e-10	-1.32326	2.11066e-13	-4.25965e-10	-1.33703	1.91527e-05	-4.25965e-10	-1.32364
76975940	chr5:76975940:A:G	2.57038e-18	0.367504	-1.23467	8.37691e-14	-1.03545	-1.22569	9.41932e-06	-0.795636	-1.23769
76976019	chr5:76976019:G:T	2.38386e-18	0.412603	-1.35511	7.49849e-14	-1.01793	-1.35399	8.44502e-06	-0.78557	-1.35694
76976164	chr5:76976164:T:G	6.58471e-18	-4.25965e-10	0.0735282	8.42963e-13	-4.25965e-10	0.0477193	7.88685e-05	-4.25965e-10	0.0916947
76976235	chr5:76976235:A:G	2.08639e-19	-1.99059	-1.38778	4.71595e-14	-1.45034	-1.38532	5.10051e-06	-1.25449	-1.39225
76976325	chr5:76976325:G:T	1.50551e-18	-4.25965e-10	-1.40209	1.98386e-13	-4.25965e-10	-1.39899	1.77145e-05	-4.25965e-10	-1.40171
76976557	chr5:76976557:C:T	2.0575e-18	-4.25965e-10	-1.08973	2.71877e-13	-4.25965e-10	-1.08385	2.42814e-05	-4.25965e-10	-1.08638
76976734	chr5:76976734:A:G	1.80343e-19	-2.11734	-1.40678	2.13586e-14	-2.22166	-1.40609	1.91049e-06	-2.22212	-1.40661
76977037	chr5:76977037:C:T	1.72843e-18	-4.25965e-10	-1.26401	2.28638e-13	-4.25965e-10	-1.25706	2.02895e-05	-4.25965e-10	-1.26599
76977054	chr5:76977054:A:G	1.69264e-18	-4.25965e-10	-1.28493	2.18956e-13	-4.25965e-10	-1.30033	1.99867e-05	-4.25965e-10	-1.28102
76977275	chr5:76977275:T:G	5.48815e-17	3.45939	-1.26544	2.63591e-14	-2.15026	-1.26713	2.38519e-06	-2.14889	-1.25792
76977367	chr5:76977367:C:T	4.53859e-16	0.646808	3.65976	4.82499e-11	0.504295	3.59065	0.00515823	0.554117	3.71814
76977373	chr5:76977373:A:C	4.43173e-18	-4.25965e-10	-0.322433	5.66083e-13	-4.25965e-10	-0.350463	5.27735e-05	-4.25965e-10	-0.310078
76977529	chr5:76977529:G:A	7.2137e-19	-2.13782	-4.01506e-10	9.80294e-14	-2.10394	-4.01506e-10	8.91467e-06	-2.08839	-4.01506e-10
76978290	chr5:76978290:C:T	1.49945e-18	-4.25965e-10	-1.40613	1.96181e-13	-4.25965e-10	-1.41016	1.76435e-05	-4.25965e-10	-1.40572
76978546	chr5:76978546:A:ATT	2.00475e-18	0.287097	-1.4028	4.74152e-14	-1.43126	-1.399	5.20522e-06	-1.22656	-1.39987
76978579	chr5:76978579:A:C	1.48708e-18	-4.25965e-10	-1.41441	1.95155e-13	-4.25965e-10	-1.41541	1.7493e-05	-4.25965e-10	-1.41429
76978593	chr5:76978593:G:C	1.49685e-18	-4.25965e-10	-1.40786	1.95939e-13	-4.25965e-10	-1.4114	1.76125e-05	-4.25965e-10	-1.40748
76978712	chr5:76978712:T:C	2.28306e-18	0.397857	-1.38356	5.16024e-14	-1.36734	-1.37829	5.70492e-06	-1.15553	-1.37923
76978810	chr5:76978810:A:G	1.48894e-18	-4.25965e-10	-1.41316	1.96272e-13	-4.25965e-10	-1.4097	1.75087e-05	-4.25965e-10	-1.41339
76979066	chr5:76979066:C:G	1.79684e-18	-0.0366243	-1.18857	4.8112e-14	-1.6211	-1.19457	4.466e-06	-1.57542	-1.20417
76979119	chr5:76979119:G:A	5.24476e-19	-1.06317	-1.3934	3.76647e-14	-1.66768	-1.3928	3.68694e-06	-1.57833	-1.39297
76979188	chr5:76979188:T:A	1.49415e-18	-4.25965e-10	-1.40967	1.95664e-13	-4.25965e-10	-1.4128	1.758e-05	-4.25965e-10	-1.40933
76979735	chr5:76979735:C:A	2.37495e-18	0.413975	-1.36022	5.42148e-14	-1.34164	-1.35461	5.92888e-06	-1.13904	-1.35721
76979978	chr5:76979978:G:A	2.42846e-18	-4.25965e-10	-0.923967	3.21466e-13	-4.25965e-10	-0.916312	2.8738e-05	-4.25965e-10	-0.917867
76979987	chr5:76979987:C:T	1.49957e-18	-4.25965e-10	-1.40605	1.96221e-13	-4.25965e-10	-1.40996	1.7645e-05	-4.25965e-10	-1.40564
76979999	chr5:76979999:G:C	1.62362e-18	0.0854142	-1.41198	4.22094e-14	-1.53585	-1.41071	4.52786e-06	-1.35575	-1.41009
76980120	chr5:76980120:T:G	2.11772e-18	-1.06088	-4.01506e-10	2.42406e-13	-1.19859	-4.01506e-10	2.04717e-05	-1.25704	-4.01506e-10
76980373	chr5:76980373:T:C	2.67637e-18	-4.25965e-10	-0.826761	3.6104e-13	-4.25965e-10	-0.800214	3.17472e-05	-4.25965e-10	-0.818283
76980550	chr5:76980550:C:T	2.09347e-18	0.296918	-1.36932	4.98442e-14	-1.41655	-1.36375	5.45529e-06	-1.21448	-1.36502
76980584	chr5:76980584:C:T	1.49036e-18	-4.25965e-10	-1.4122	1.95483e-13	-4.25965e-10	-1.41373	1.7532e-05	-4.25965e-10	-1.41206
76981105	chr5:76981105:G:A	2.07417e-18	0.275861	-1.35752	4.99112e-14	-1.42758	-1.35138	5.45286e-06	-1.22722	-1.35273
76981351	chr5:76981351:C:A	7.56586e-19	-1.47626	-0.613899	5.27233e-14	-2.10213	-0.622011	5.06518e-06	-2.03727	-0.616428
76981514	chr5:76981514:G:A	6.3966e-19	-1.38594	-0.872106	4.1921e-14	-2.0659	-0.887512	4.07537e-06	-1.99246	-0.878668
76981523	chr5:76981523:A:G	2.07105e-18	0.285632	-1.3688	4.94647e-14	-1.42454	-1.36341	5.41276e-06	-1.22288	-1.36445
76981625	chr5:76981625:G:A	2.01625e-18	0.254492	-1.36447	4.88888e-14	-1.44078	-1.35888	5.3338e-06	-1.24205	-1.35997
76981677	chr5:76981677:C:A	1.55836e-18	-4.25965e-10	-1.36759	2.05641e-13	-4.25965e-10	-1.36307	1.83171e-05	-4.25965e-10	-1.36825
76981689	chr5:76981689:C:T	2.13947e-18	0.316608	-1.36727	5.04981e-14	-1.40556	-1.36171	5.5328e-06	-1.20251	-1.36289
76981767	chr5:76981767:G:A	1.53621e-18	-0.0259676	-1.35593	4.20475e-14	-1.59688	-1.35352	4.50617e-06	-1.42006	-1.35058
76981893	chr5:76981893:A:G	5.96568e-19	-0.928156	-1.39963	4.11587e-14	-1.57419	-1.39758	4.03542e-06	-1.4815	-1.39948
76982578	chr5:76982578:A:G	2.79766e-19	-2.22114	-0.863884	3.69321e-14	-2.22081	-0.859308	3.47741e-06	-2.16452	-0.865285
76982607	chr5:76982607:A:C	6.14576e-19	-0.910059	-1.38799	4.21817e-14	-1.56179	-1.38543	4.14013e-06	-1.4675	-1.38786
76982872	chr5:76982872:C:T	9.03411e-19	-1.42694	-0.485861	6.10529e-14	-2.08369	-0.49377	5.87592e-06	-2.01665	-0.488577
76982927	chr5:76982927:C:T	1.80591e-18	-4.25965e-10	-1.22016	2.36106e-13	-4.25965e-10	-1.22492	2.09699e-05	-4.25965e-10	-1.233
76982943	chr5:76982943:A:G	1.84224e-18	0.150126	-1.35037	4.63318e-14	-1.50581	-1.34757	5.03019e-06	-1.31583	-1.3448
76982944	chr5:76982944:C:T	2.37677e-18	-4.25965e-10	-0.945482	3.10666e-13	-4.25965e-10	-0.950485	2.81151e-05	-4.25965e-10	-0.939779
76983207	chr5:76983207:T:G	7.67901e-19	-2.07532	-4.01506e-10	8.71577e-14	-2.22148	-4.01506e-10	7.92661e-06	-2.20586	-4.01506e-10
76985101	chr5:76985101:G:A	1.72449e-18	-4.25965e-10	-1.26629	2.2863e-13	-4.25965e-10	-1.2571	2.03139e-05	-4.25965e-10	-1.26478
76985419	chr5:76985419:C:G	6.86518e-18	-4.25965e-10	0.11524	8.85121e-13	-4.25965e-10	0.0965209	8.22624e-05	-4.25965e-10	0.133827
76985560	chr5:76985560:G:A	3.4338e-18	-0.24555	-0.332005	1.55682e-13	-1.31857	-0.322818	1.66471e-05	-1.14039	-0.323457
76985729	chr5:76985729:C:CA	4.00047e-18	-4.25965e-10	-0.42481	5.17908e-13	-4.25965e-10	-0.439407	4.77642e-05	-4.25965e-10	-0.409811
76985858	chr5:76985858:C:T	5.40206e-19	-1.01145	-1.41558	3.82076e-14	-1.6308	-1.41537	3.74219e-06	-1.54089	-1.41553
76986035	chr5:76986035:C:T	1.84642e-18	0.181343	-1.37932	4.62434e-14	-1.48096	-1.37432	5.02888e-06	-1.28541	-1.37548
76986118	chr5:76986118:C:T	2.05801e-18	-4.25965e-10	-1.08948	2.68623e-13	-4.25965e-10	-1.09589	2.38063e-05	-4.25965e-10	-1.10614
76986124	chr5:76986124:C:T	1.32789e-18	-0.166917	-1.36072	3.88431e-14	-1.67145	-1.35823	4.12603e-06	-1.50323	-1.35554
76986211	chr5:76986211:G:C	3.4283e-18	-4.25965e-10	-0.579159	4.43036e-13	-4.25965e-10	-0.595554	4.08707e-05	-4.25965e-10	-0.565675
76986410	chr5:76986410:A:G	2.74844e-18	-4.25965e-10	-0.800189	3.69759e-13	-4.25965e-10	-0.776352	3.26102e-05	-4.25965e-10	-0.791462
76986411	chr5:76986411:G:T	5.3709e-18	-4.25965e-10	-0.130227	6.94276e-13	-4.25965e-10	-0.146334	6.426e-05	-4.25965e-10	-0.113149
76986721	chr5:76986721:A:T	5.10388e-18	-4.25965e-10	-0.181222	6.6196e-13	-4.25965e-10	-0.193998	6.10573e-05	-4.25965e-10	-0.164275
76986844	chr5:76986844:AC:A	1.30915e-18	-0.139252	-1.40259	3.80493e-14	-1.64966	-1.40066	4.0098e-06	-1.48738	-1.39997
76986979	chr5:76986979:C:T	1.97934e-18	-0.27248	-0.855978	5.95699e-14	-1.73439	-0.867665	5.4416e-06	-1.70137	-0.880641
76987075	chr5:76987075:C:A	1.60886e-18	-4.25965e-10	-1.33569	2.12183e-13	-4.25965e-10	-1.33176	1.89814e-05	-4.25965e-10	-1.33263
76988410	chr5:76988410:G:T	1.5254e-18	-4.25965e-10	-1.38897	2.00511e-13	-4.25965e-10	-1.38833	1.79794e-05	-4.25965e-10	-1.38686
76988491	chr5:76988491:C:T	1.50398e-18	-4.25965e-10	-1.40311	1.96864e-13	-4.25965e-10	-1.40669	1.76984e-05	-4.25965e-10	-1.40261
76988834	chr5:76988834:TTC:T	1.70989e-18	-4.25965e-10	-1.27479	2.27679e-13	-4.25965e-10	-1.26127	2.00617e-05	-4.25965e-10	-1.27728
76988976	chr5:76988976:C:T	5.59641e-19	-1.1226	-1.26909	4.10957e-14	-1.7105	-1.2628	3.94243e-06	-1.63446	-1.26983
76989046	chr5:76989046:G:A	1.4992e-18	-4.25965e-10	-1.40629	1.96973e-13	-4.25965e-10	-1.40613	1.76424e-05	-4.25965e-10	-1.40578
76989098	chr5:76989098:G:A	6.84112e-19	-2.19086	-4.01506e-10	9.22857e-14	-2.16431	-4.01506e-10	8.35008e-06	-2.15382	-4.01506e-10
76989129	chr5:76989129:C:T	2.13253e-18	-4.25965e-10	-1.05391	2.76978e-13	-4.25965e-10	-1.06527	2.49162e-05	-4.25965e-10	-1.06057
76989151	chr5:76989151:T:C	1.50783e-18	-4.25965e-10	-1.40055	1.98165e-13	-4.25965e-10	-1.40011	1.77627e-05	-4.25965e-10	-1.39898
76989605	chr5:76989605:A:G	1.88228e-18	-4.25965e-10	-1.17874	2.47177e-13	-4.25965e-10	-1.1791	2.22923e-05	-4.25965e-10	-1.17185
76990029	chr5:76990029:C:T	2.3648e-19	-1.98762	-1.2655	2.9501e-14	-2.03123	-1.27355	2.86399e-06	-1.94464	-1.27923
76990079	chr5:76990079:G:A	4.45018e-18	-4.25965e-10	-0.318278	5.82618e-13	-4.25965e-10	-0.321671	5.2783e-05	-4.25965e-10	-0.309897
76990363	chr5:76990363:A:C	1.57884e-18	-4.25965e-10	-1.35453	2.06655e-13	-4.25965e-10	-1.35815	1.86313e-05	-4.25965e-10	-1.35125
76990617	chr5:76990617:T:G	3.54723e-18	-4.25965e-10	-0.545056	4.58425e-13	-4.25965e-10	-0.561406	4.1844e-05	-4.25965e-10	-0.542139
76990992	chr5:76990992:T:C	1.6441e-19	-2.20424	-1.41237	2.14826e-14	-2.21339	-1.40857	1.93218e-06	-2.20509	-1.41235
76991109	chr5:76991109:C:T	1.64004e-18	-4.25965e-10	-1.3165	2.15678e-13	-4.25965e-10	-1.31542	1.93652e-05	-4.25965e-10	-1.31261
76991502	chr5:76991502:C:T	1.62754e-18	-4.25965e-10	-1.32415	2.14041e-13	-4.25965e-10	-1.32304	1.92149e-05	-4.25965e-10	-1.3204
76991615	chr5:76991615:C:A	1.83153e-18	-0.248238	-0.957833	5.52235e-14	-1.71812	-0.959695	5.71251e-06	-1.56078	-0.972649
76991985	chr5:76991985:T:C	5.16612e-19	-1.21129	-1.26039	3.12354e-14	-1.98034	-1.26731	3.05275e-06	-1.89408	-1.26597
76992277	chr5:76992277:C:T	2.08643e-19	-2.21764	-1.16071	2.70224e-14	-2.22132	-1.17122	2.53649e-06	-2.18438	-1.16093
76992665	chr5:76992665:G:A	1.72419e-18	-4.25965e-10	-1.26646	2.27511e-13	-4.25965e-10	-1.262	2.02362e-05	-4.25965e-10	-1.26861
76992844	chr5:76992844:CA:C	4.86676e-19	-1.20326	-1.32812	3.673e-14	-1.75711	-1.3285	3.51976e-06	-1.6861	-1.33159
76992881	chr5:76992881:T:C	1.97681e-18	0.274586	-1.40432	4.8604e-14	-1.39769	-1.40781	4.54848e-06	-1.35526	-1.40604
76992924	chr5:76992924:A:G	4.28863e-19	-1.25105	-1.40679	2.65044e-14	-2.00362	-1.40827	2.58485e-06	-1.91979	-1.40663
76993185	chr5:76993185:T:C	1.40756e-18	-0.0538251	-1.41554	3.97873e-14	-1.5893	-1.41636	4.26461e-06	-1.40964	-1.4161
76993481	chr5:76993481:C:T	1.70791e-18	-4.25965e-10	-1.27595	2.23687e-13	-4.25965e-10	-1.27896	2.01099e-05	-4.25965e-10	-1.27488
76993741	chr5:76993741:C:T	1.48301e-18	-4.25965e-10	-1.41715	1.94924e-13	-4.25965e-10	-1.41659	1.74426e-05	-4.25965e-10	-1.41717
76994030	chr5:76994030:T:C	1.53829e-18	-4.25965e-10	-1.38055	2.02912e-13	-4.25965e-10	-1.37643	1.80471e-05	-4.25965e-10	-1.3831
76994190	chr5:76994190:A:G	4.57099e-19	-1.25599	-1.33809	3.49026e-14	-1.79708	-1.33956	3.32363e-06	-1.73302	-1.34201
76994415	chr5:76994415:G:A	1.20077e-18	-0.211117	-1.41714	5.52892e-14	-1.25945	-1.41718	5.92502e-06	-1.07981	-1.4171
76994626	chr5:76994626:C:T	1.87138e-19	-2.21711	-1.27002	2.45453e-14	-2.20963	-1.27905	2.44473e-06	-2.11185	-1.2703
76994751	chr5:76994751:T:C	2.28133e-19	-1.87207	-1.41698	2.25653e-14	-2.15561	-1.41718	1.96026e-06	-2.18583	-1.41718
76994793	chr5:76994793:G:A	1.48412e-18	-4.25965e-10	-1.4164	1.94982e-13	-4.25965e-10	-1.4163	1.74537e-05	-4.25965e-10	-1.41653
76994869	chr5:76994869:A:T	1.50632e-18	-4.25965e-10	-1.40155	1.97661e-13	-4.25965e-10	-1.40265	1.76876e-05	-4.25965e-10	-1.40322
76995522	chr5:76995522:C:T	1.50951e-18	-4.25965e-10	-1.39944	1.98437e-13	-4.25965e-10	-1.39873	1.77718e-05	-4.25965e-10	-1.39848
76995632	chr5:76995632:G:A	9.16664e-19	-1.89824	-4.01506e-10	1.2613e-13	-1.85189	-4.01506e-10	1.12527e-05	-1.85548	-4.01506e-10
76995656	chr5:76995656:C:A	6.93097e-19	-2.17781	-4.01506e-10	8.83196e-14	-2.20824	-4.01506e-10	8.00295e-06	-2.19628	-4.01506e-10
76995906	chr5:76995906:C:G	1.48922e-18	-4.25965e-10	-1.41297	1.95699e-13	-4.25965e-10	-1.41263	1.75243e-05	-4.25965e-10	-1.4125
76995972	chr5:76995972:C:T	1.67791e-18	-4.25965e-10	-1.29367	2.22406e-13	-4.25965e-10	-1.2847	1.97048e-05	-4.25965e-10	-1.29522
76996633	chr5:76996633:G:A	3.65139e-19	-1.50542	-1.31328	2.40206e-14	-2.1915	-1.31879	2.11379e-06	-2.20676	-1.32084
76996690	chr5:76996690:C:T	8.9294e-19	-1.92446	-4.01506e-10	1.22843e-13	-1.8783	-4.01506e-10	1.09542e-05	-1.88236	-4.01506e-10
76996713	chr5:76996713:C:T	1.68775e-19	-2.19281	-1.3976	2.7642e-14	-1.9685	-1.40136	2.90661e-06	-1.80944	-1.39966
76996731	chr5:76996731:A:G	1.65169e-19	-2.19631	-1.4157	2.12922e-14	-2.21474	-1.41613	1.90908e-06	-2.21395	-1.41552
76996795	chr5:76996795:A:C	1.91182e-19	-2.10166	-1.36409	2.59881e-14	-2.06775	-1.36381	2.33163e-06	-2.06697	-1.36255
76996818	chr5:76996818:T:C	2.38471e-19	-2.21989	-1.02484	3.66826e-14	-2.06428	-1.02262	3.46875e-06	-1.99246	-1.03984
76997052	chr5:76997052:T:A	2.84764e-18	-4.25965e-10	-0.764732	3.77619e-13	-4.25965e-10	-0.755319	3.32789e-05	-4.25965e-10	-0.771165
76997300	chr5:76997300:CA:C	2.44675e-18	-4.25965e-10	-0.916462	3.28376e-13	-4.25965e-10	-0.895044	2.88128e-05	-4.25965e-10	-0.915269
76997404	chr5:76997404:T:G	1.63247e-18	-4.25965e-10	-1.32113	2.12756e-13	-4.25965e-10	-1.32906	1.91865e-05	-4.25965e-10	-1.32188
76997474	chr5:76997474:G:A	2.64333e-19	-2.1159	-1.02587	3.14259e-14	-2.2221	-1.01947	2.79268e-06	-2.22139	-1.02769
76997748	chr5:76997748:C:T	1.18816e-18	-1.63881	-4.01506e-10	1.66462e-13	-1.57444	-4.01506e-10	1.49566e-05	-1.57093	-4.01506e-10
76997778	chr5:76997778:C:T	1.61436e-19	-2.22203	-1.41284	4.37861e-14	-1.49663	-1.41326	3.89235e-06	-1.5034	-1.41367
76997872	chr5:76997872:C:A	1.80507e-18	-4.25965e-10	-1.22063	2.40686e-13	-4.25965e-10	-1.20571	2.11645e-05	-4.25965e-10	-1.22376
76998358	chr5:76998358:G:A	6.024e-19	-2.08523	-0.232825	1.22535e-13	-1.63234	-0.24847	1.05514e-05	-1.70447	-0.215361
76998360	chr5:76998360:A:G	7.7942e-19	-1.04274	-1.01769	1.73386e-13	-0.527632	-1.00605	1.4872e-05	-0.565102	-1.0115
76998986	chr5:76998986:C:A	3.25625e-19	-2.12607	-0.807164	6.32513e-14	-1.71661	-0.825475	5.44447e-06	-1.7843	-0.797192
76999895	chr5:76999895:G:A	3.08672e-19	-2.16659	-0.820109	3.90077e-14	-2.2131	-0.81234	3.4854e-06	-2.2051	-0.8224
77000169	chr5:77000169:A:T	5.29151e-18	-4.25965e-10	-0.145119	6.57789e-13	-4.25965e-10	-0.200319	6.27718e-05	-4.25965e-10	-0.136581
77000498	chr5:77000498:G:T	1.68091e-18	-4.25965e-10	-1.29189	2.21853e-13	-4.25965e-10	-1.28719	1.98254e-05	-4.25965e-10	-1.28912
77000574	chr5:77000574:A:C	2.05656e-18	-4.25965e-10	-1.09019	2.70646e-13	-4.25965e-10	-1.08839	2.43781e-05	-4.25965e-10	-1.0824
77000585	chr5:77000585:G:T	2.37706e-19	-2.14143	-1.10651	4.43098e-14	-1.77849	-1.11951	3.787e-06	-1.84384	-1.10068
77000982	chr5:77000982:T:C	1.74456e-19	-2.18484	-1.37247	6.50778e-14	-1.1399	-1.37372	5.71081e-06	-1.15956	-1.37416
77001239	chr5:77001239:G:A	1.97704e-19	-2.17574	-1.25647	2.48825e-14	-2.21708	-1.25796	2.22815e-06	-2.22132	-1.25359
77001246	chr5:77001246:C:G	2.85274e-19	-2.01388	-1.05164	2.9975e-14	-2.22201	-1.06683	2.73909e-06	-2.21917	-1.04929
77001342	chr5:77001342:A:G	5.32492e-18	-4.25965e-10	-0.138824	6.98838e-13	-4.25965e-10	-0.139784	6.07187e-05	-4.25965e-10	-0.169836
77001556	chr5:77001556:TCTC:T	1.61299e-18	-4.25965e-10	-1.33313	2.10791e-13	-4.25965e-10	-1.33834	1.89255e-05	-4.25965e-10	-1.33557
77001813	chr5:77001813:G:T	1.6905e-18	-4.25965e-10	-1.2862	2.26398e-13	-4.25965e-10	-1.26691	1.98642e-05	-4.25965e-10	-1.28717
77001900	chr5:77001900:G:A	1.70441e-18	-4.25965e-10	-1.278	2.25254e-13	-4.25965e-10	-1.27197	2.01069e-05	-4.25965e-10	-1.27502
77002368	chr5:77002368:G:C	3.91702e-19	-2.05637	-0.692109	4.26783e-14	-2.21807	-0.717448	3.97688e-06	-2.21035	-0.685234
77002570	chr5:77002570:T:G	1.57852e-18	-4.25965e-10	-1.35473	2.08151e-13	-4.25965e-10	-1.35094	1.85772e-05	-4.25965e-10	-1.35415
77002699	chr5:77002699:G:C	1.24994e-18	-1.58813	-4.01506e-10	1.75722e-13	-1.5203	-4.01506e-10	1.57948e-05	-1.51641	-4.01506e-10
77002817	chr5:77002817:T:C	1.29108e-18	-1.55574	-4.01506e-10	1.81784e-13	-1.48638	-4.01506e-10	1.63406e-05	-1.48244	-4.01506e-10
77002947	chr5:77002947:G:A	4.59992e-19	-1.99507	-0.592694	4.84741e-14	-2.22171	-0.586468	4.31492e-06	-2.22179	-0.592223
77003375	chr5:77003375:A:G	3.35651e-19	-1.85465	-1.04826	3.71656e-14	-2.02195	-1.05187	3.25238e-06	-2.05468	-1.04202
77003429	chr5:77003429:C:T	4.0015e-19	-2.04274	-0.684396	4.40123e-14	-2.22087	-0.683866	3.9617e-06	-2.21687	-0.682544
77003458	chr5:77003458:A:G	3.88423e-19	-2.19005	-0.566837	5.01919e-14	-2.21046	-0.562888	4.50419e-06	-2.21819	-0.552893
77003995	chr5:77003995:C:T	1.66229e-18	-4.25965e-10	-1.30303	2.19613e-13	-4.25965e-10	-1.29733	1.96034e-05	-4.25965e-10	-1.30038
77004138	chr5:77004138:T:C	3.00949e-19	-2.10408	-0.907961	3.55421e-14	-2.20381	-0.914676	3.26633e-06	-2.1892	-0.903221
77004232	chr5:77004232:A:C	2.57271e-19	-1.92356	-1.24529	3.52255e-14	-1.86989	-1.25755	3.22024e-06	-1.86392	-1.24272
77004298	chr5:77004298:A:G	2.56495e-19	-1.89661	-1.27526	3.52217e-14	-1.84136	-1.28618	3.21603e-06	-1.83486	-1.27308
77004441	chr5:77004441:A:T	1.58703e-18	-4.25965e-10	-1.34936	2.06716e-13	-4.25965e-10	-1.35786	1.86535e-05	-4.25965e-10	-1.35005
77004652	chr5:77004652:G:C	1.84834e-18	-4.25965e-10	-1.19693	2.39717e-13	-4.25965e-10	-1.20974	2.17435e-05	-4.25965e-10	-1.19677
77004689	chr5:77004689:G:T	6.16802e-19	-1.90904	-0.385387	5.87504e-14	-2.21433	-0.401577	5.36492e-06	-2.22042	-0.375781
77004971	chr5:77004971:G:A	1.65195e-19	-2.22132	-1.39053	4.00841e-14	-1.60664	-1.39158	3.53356e-06	-1.62143	-1.39235
77005874	chr5:77005874:T:C	1.96146e-18	-4.25965e-10	-1.13753	2.52729e-13	-4.25965e-10	-1.15689	2.3114e-05	-4.25965e-10	-1.13565
77005875	chr5:77005875:T:G	8.83384e-19	-0.782332	-1.15288	1.0998e-13	-0.846081	-1.14283	9.3924e-06	-0.877225	-1.15896
77006075	chr5:77006075:ATTAT:A	5.71971e-19	-2.0351	-0.334793	6.24647e-14	-2.22171	-0.332889	5.70441e-06	-2.20228	-0.332571
77006398	chr5:77006398:G:A	8.44499e-19	-0.629612	-1.35062	1.13324e-13	-0.622235	-1.33671	9.70896e-06	-0.651799	-1.35124
77006493	chr5:77006493:A:C	1.56828e-18	-4.25965e-10	-1.36125	2.0871e-13	-4.25965e-10	-1.34826	1.84372e-05	-4.25965e-10	-1.36171
77006742	chr5:77006742:G:A	1.17365e-16	2.95407	-4.01506e-10	1.36479e-13	-1.77303	-4.01506e-10	1.21109e-05	-1.78198	-4.01506e-10
77007139	chr5:77007139:G:T	2.49101e-18	-4.25965e-10	-0.898535	3.39257e-13	-4.25965e-10	-0.862446	2.91965e-05	-4.25965e-10	-0.902038
77007366	chr5:77007366:T:C	5.92206e-19	-2.0361	-0.299023	6.458e-14	-2.22179	-0.299509	5.90767e-06	-2.20288	-0.296955
77007573	chr5:77007573:T:C	4.46813e-19	-2.02878	-0.588059	4.71837e-14	-2.2217	-0.613452	4.45153e-06	-2.20054	-0.582302
77007812	chr5:77007812:C:T	1.32026e-18	-1.53339	-4.01506e-10	1.86299e-13	-1.46185	-4.01506e-10	1.67238e-05	-1.45925	-4.01506e-10
77007874	chr5:77007874:C:T	8.32573e-19	-1.99446	-4.01506e-10	1.01716e-13	-2.06702	-4.01506e-10	8.84582e-06	-2.09614	-4.01506e-10
77008252	chr5:77008252:G:A	1.19513e-18	-1.63297	-4.01506e-10	1.67457e-13	-1.56848	-4.01506e-10	1.50236e-05	-1.56647	-4.01506e-10
77008312	chr5:77008312:T:C	1.86969e-18	-1.18545	-4.01506e-10	2.14469e-13	-1.32104	-4.01506e-10	1.81847e-05	-1.37551	-4.01506e-10
77008598	chr5:77008598:A:G	1.68143e-18	-4.25965e-10	-1.29158	2.20669e-13	-4.25965e-10	-1.29254	1.98097e-05	-4.25965e-10	-1.28992
77008702	chr5:77008702:C:A	8.62037e-19	-0.778164	-1.18152	1.0852e-13	-0.835145	-1.16712	9.19962e-06	-0.87016	-1.18677
77008839	chr5:77008839:G:A	4.60878e-19	-2.09598	-0.489862	5.40797e-14	-2.20884	-0.489902	5.10865e-06	-2.16272	-0.482432
77008922	chr5:77008922:A:G	7.07265e-19	-2.10011	-0.0574615	1.57257e-13	-1.58623	-0.0450937	1.70765e-05	-1.38525	-0.0531392
77008946	chr5:77008946:A:G	6.1231e-19	-2.1192	-0.182544	1.32746e-13	-1.62878	-0.171985	1.43666e-05	-1.43269	-0.178489
77009001	chr5:77009001:C:T	3.57631e-19	-2.1423	-0.697178	4.46653e-14	-2.18609	-0.703913	4.3137e-06	-2.12155	-0.692737
77009186	chr5:77009186:A:G	3.52607e-19	-2.18827	-0.66535	4.5799e-14	-2.21069	-0.654252	4.07285e-06	-2.21862	-0.653122
77009231	chr5:77009231:G:A	1.01488e-18	-0.578075	-1.21838	1.27164e-13	-0.636269	-1.20746	1.07075e-05	-0.680702	-1.22444
77009304	chr5:77009304:G:C	8.02206e-19	-0.665422	-1.36619	9.87861e-14	-0.733697	-1.36255	8.46157e-06	-0.770514	-1.37004
77009337	chr5:77009337:T:C	9.43627e-19	-1.86925	-4.01506e-10	1.32065e-13	-1.80591	-4.01506e-10	1.12709e-05	-1.85386	-4.01506e-10
77009522	chr5:77009522:T:C	1.75408e-18	-4.25965e-10	-1.24928	2.29437e-13	-4.25965e-10	-1.25357	2.06234e-05	-4.25965e-10	-1.24966
77009756	chr5:77009756:T:C	2.87388e-19	-2.2219	-0.836244	3.80452e-14	-2.22143	-0.829001	3.63235e-06	-2.15027	-0.835932
77010349	chr5:77010349:G:A	8.00895e-19	-0.667989	-1.36526	9.85453e-14	-0.73708	-1.36161	8.44959e-06	-0.772828	-1.36914
77011278	chr5:77011278:A:G	3.09827e-19	-2.22193	-0.761034	4.09282e-14	-2.22147	-0.755915	3.91669e-06	-2.14998	-0.760859
77011385	chr5:77011385:T:C	1.7335e-18	-4.25965e-10	-1.26108	2.29108e-13	-4.25965e-10	-1.25501	2.0454e-05	-4.25965e-10	-1.25791
77011439	chr5:77011439:G:C	2.68955e-18	-4.25965e-10	-0.821848	3.54964e-13	-4.25965e-10	-0.817186	3.19608e-05	-4.25965e-10	-0.811579
77011747	chr5:77011747:A:G	2.22946e-19	-2.17829	-1.13376	9.53179e-14	-1.00116	-1.13083	1.04269e-05	-0.79174	-1.13995
77011826	chr5:77011826:G:A	2.06392e-18	-4.25965e-10	-1.08662	2.71911e-13	-4.25965e-10	-1.08373	2.44638e-05	-4.25965e-10	-1.07889
77012082	chr5:77012082:C:T	1.9427e-18	-4.25965e-10	-1.14715	2.50662e-13	-4.25965e-10	-1.1651	2.2888e-05	-4.25965e-10	-1.14547
77012124	chr5:77012124:A:G	1.16478e-18	-0.783304	-0.875385	1.47702e-13	-0.842246	-0.851762	1.23804e-05	-0.876958	-0.883012
77013135	chr5:77013135:C:T	1.23853e-18	-0.790003	-0.807293	1.55469e-13	-0.846693	-0.796062	1.31036e-05	-0.887256	-0.815942
77013176	chr5:77013176:C:T	8.72485e-19	-1.01671	-0.93092	1.08504e-13	-1.07913	-0.923285	9.30043e-06	-1.10702	-0.939005
77013274	chr5:77013274:G:A	9.84689e-19	-1.82665	-4.01506e-10	1.36338e-13	-1.77407	-4.01506e-10	1.22287e-05	-1.7723	-4.01506e-10
77013581	chr5:77013581:C:G	4.43026e-19	-1.9438	-0.681544	4.43972e-14	-2.21436	-0.681666	3.98813e-06	-2.21875	-0.674016
77013796	chr5:77013796:G:T	1.57139e-18	-1.35926	-4.01506e-10	2.80793e-13	-1.05159	-4.01506e-10	2.24682e-05	-1.16398	-4.01506e-10
77014072	chr5:77014072:A:G	1.79474e-19	-2.20118	-1.32777	2.60814e-14	-2.09294	-1.33504	2.24957e-06	-2.14359	-1.32176
77014077	chr5:77014077:T:A	1.54516e-18	-4.25965e-10	-1.3761	2.04111e-13	-4.25965e-10	-1.37054	1.81818e-05	-4.25965e-10	-1.37566
77014289	chr5:77014289:T:G	6.49557e-19	-1.8174	-0.425287	6.09759e-14	-2.16994	-0.408786	5.1294e-06	-2.21417	-0.426929
77014333	chr5:77014333:C:T	2.13487e-18	-4.25965e-10	-1.05282	2.81972e-13	-4.25965e-10	-1.0474	2.53125e-05	-4.25965e-10	-1.04479
77014573	chr5:77014573:T:C	9.26482e-19	-0.829258	-1.05832	1.17877e-13	-0.857752	-1.06181	1.02925e-05	-0.886819	-1.05785
77014719	chr5:77014719:G:A	1.66729e-18	-4.25965e-10	-1.30002	2.18047e-13	-4.25965e-10	-1.30449	1.96626e-05	-4.25965e-10	-1.29737
77014939	chr5:77014939:A:G	1.57505e-18	-4.25965e-10	-1.35694	2.06185e-13	-4.25965e-10	-1.36043	1.85567e-05	-4.25965e-10	-1.35526
77014955	chr5:77014955:A:G	7.20365e-19	-2.16799	0.0287671	9.07641e-14	-2.21855	0.0376095	8.19507e-06	-2.22199	0.0494364
77015010	chr5:77015010:T:C	6.58064e-19	-1.98182	-0.247859	7.00323e-14	-2.21543	-0.224815	6.09608e-06	-2.21897	-0.249469
77015194	chr5:77015194:T:C	1.52086e-18	-4.25965e-10	-1.39195	1.99923e-13	-4.25965e-10	-1.39127	1.78978e-05	-4.25965e-10	-1.39141
77015666	chr5:77015666:T:C	2.6001e-19	-2.20911	-0.94915	3.44666e-14	-2.19315	-0.956066	3.19706e-06	-2.15701	-0.956842
77015687	chr5:77015687:G:T	4.00395e-18	-4.25965e-10	-0.423941	5.22215e-13	-4.25965e-10	-0.431124	4.59034e-05	-4.25965e-10	-0.449549
77015752	chr5:77015752:T:C	9.3393e-19	-0.888593	-0.990983	8.0114e-14	-1.28462	-1.02114	1.04111e-05	-0.945893	-0.987322
77015882	chr5:77015882:G:A	1.73627e-18	-4.25965e-10	-1.25948	2.2739e-13	-4.25965e-10	-1.26254	2.04841e-05	-4.25965e-10	-1.25644
77016033	chr5:77016033:T:C	1.75963e-19	-2.17031	-1.37839	3.24779e-14	-1.81936	-1.38929	3.21149e-06	-1.72362	-1.38573
77017903	chr5:77017903:C:T	2.8818e-19	-1.6409	-1.41449	3.3053e-14	-1.77608	-1.41501	2.97818e-06	-1.76962	-1.41515
77017947	chr5:77017947:G:A	1.96788e-18	-4.25965e-10	-1.13426	2.631e-13	-4.25965e-10	-1.11667	2.31224e-05	-4.25965e-10	-1.13529
77018081	chr5:77018081:C:T	1.74937e-19	-2.14022	-1.41433	2.8283e-14	-1.93425	-1.41269	3.19629e-06	-1.7016	-1.4125
77018340	chr5:77018340:C:T	1.48827e-18	-4.25965e-10	-1.41361	1.95732e-13	-4.25965e-10	-1.41245	1.74885e-05	-4.25965e-10	-1.41455
77019063	chr5:77019063:T:A	1.89991e-19	-2.05939	-1.41261	2.63452e-14	-2.00688	-1.41104	2.33075e-06	-2.01829	-1.41161
77019200	chr5:77019200:C:T	1.48478e-18	-4.25965e-10	-1.41596	1.94888e-13	-4.25965e-10	-1.41678	1.74628e-05	-4.25965e-10	-1.41601
77019244	chr5:77019244:T:C	7.27457e-19	-2.12942	-4.01506e-10	9.33454e-14	-2.1529	-4.01506e-10	8.38419e-06	-2.14974	-4.01506e-10
77020474	chr5:77020474:C:A	4.6897e-19	-1.81961	-0.74883	4.5163e-14	-2.1399	-0.739031	4.09706e-06	-2.11437	-0.751452
77020743	chr5:77020743:T:C	1.52633e-18	-4.25965e-10	-1.38836	2.00858e-13	-4.25965e-10	-1.3866	1.7991e-05	-4.25965e-10	-1.38621
77021119	chr5:77021119:G:A	1.77057e-18	-4.25965e-10	-1.23992	2.31614e-13	-4.25965e-10	-1.24413	2.08052e-05	-4.25965e-10	-1.24089
77021127	chr5:77021127:A:G	1.48614e-18	-4.25965e-10	-1.41504	1.95056e-13	-4.25965e-10	-1.41592	1.74776e-05	-4.25965e-10	-1.41517
77021484	chr5:77021484:T:A	1.49952e-18	-4.25965e-10	-1.40607	1.97442e-13	-4.25965e-10	-1.40376	1.76053e-05	-4.25965e-10	-1.40789
77021728	chr5:77021728:C:T	1.93776e-19	-2.20635	-1.24592	2.52668e-14	-2.21205	-1.24766	2.27875e-06	-2.21271	-1.23975
77021875	chr5:77021875:A:C	1.80121e-18	-4.25965e-10	-1.22276	2.35339e-13	-4.25965e-10	-1.22818	2.12602e-05	-4.25965e-10	-1.21925
77022546	chr5:77022546:C:T	3.24081e-18	-0.431064	-0.204334	3.14338e-13	-0.713243	-0.225493	2.9676e-05	-0.672637	-0.213113
77022644	chr5:77022644:A:G	3.37035e-19	-2.00991	-0.888875	8.83025e-14	-1.31384	-0.894593	6.2164e-06	-1.55375	-0.895148
77023255	chr5:77023255:G:T	3.7757e-18	-0.412641	-0.0699956	3.64032e-13	-0.696903	-0.0950587	3.45106e-05	-0.654479	-0.0803428
77023344	chr5:77023344:C:T	2.54904e-18	-4.25965e-10	-0.875505	3.37145e-13	-4.25965e-10	-0.868691	2.98306e-05	-4.25965e-10	-0.880552
77023392	chr5:77023392:A:G	3.17322e-19	-2.18465	-0.774414	3.98818e-14	-2.22065	-0.782634	3.64419e-06	-2.22091	-0.762039
77023519	chr5:77023519:A:G	7.63473e-19	-1.27747	-0.803626	4.31611e-14	-2.07218	-0.852079	3.70194e-06	-2.15301	-0.814221
77024005	chr5:77024005:A:C	3.04125e-18	-4.25965e-10	-0.698955	3.9373e-13	-4.25965e-10	-0.713539	3.58843e-05	-4.25965e-10	-0.695787
77024069	chr5:77024069:G:A	1.79278e-19	-2.21858	-1.31147	2.61628e-14	-2.09816	-1.32671	2.45484e-06	-2.05621	-1.32182
77024283	chr5:77024283:T:C	3.71033e-18	-4.25965e-10	-0.500102	4.80863e-13	-4.25965e-10	-0.513622	4.43261e-05	-4.25965e-10	-0.484513
77024303	chr5:77024303:TTGAG:T	6.66868e-19	-2.21639	-4.01506e-10	8.71165e-14	-2.22196	-4.01506e-10	7.80189e-06	-2.22172	-4.01506e-10
77025105	chr5:77025105:G:A	1.75357e-19	-2.2221	-1.33005	2.47461e-14	-2.13595	-1.34459	2.31077e-06	-2.09909	-1.33941
77025280	chr5:77025280:C:T	8.98467e-19	-0.515246	-1.40304	5.45602e-14	-1.2802	-1.4097	5.70879e-06	-1.13147	-1.40261
77025395	chr5:77025395:G:A	2.79768e-18	-4.25965e-10	-0.782433	3.62158e-13	-4.25965e-10	-0.797124	3.2996e-05	-4.25965e-10	-0.779702
77025443	chr5:77025443:G:A	1.51834e-17	0.317302	0.591678	1.41337e-12	0.0202659	0.54426	0.000136887	0.0584288	0.584637
77025485	chr5:77025485:G:A	1.48316e-18	-4.25965e-10	-1.41705	1.9482e-13	-4.25965e-10	-1.41713	1.74463e-05	-4.25965e-10	-1.41696
77026264	chr5:77026264:C:T	1.48359e-18	-4.25965e-10	-1.41676	1.94821e-13	-4.25965e-10	-1.41712	1.74571e-05	-4.25965e-10	-1.41634
77026496	chr5:77026496:T:C	1.74041e-17	1.1693	-0.123813	1.61534e-12	0.85182	-0.153722	0.00015311	0.887912	-0.132843
77027110	chr5:77027110:T:C	7.88409e-19	-1.19321	-0.855748	4.02319e-14	-2.10353	-0.891017	3.45156e-06	-2.17443	-0.862834
77027155	chr5:77027155:T:C	1.52776e-18	-4.25965e-10	-1.38742	2.01943e-13	-4.25965e-10	-1.38122	1.79789e-05	-4.25965e-10	-1.38689
77027184	chr5:77027184:T:A	1.29463e-17	0.881954	-0.132369	1.22121e-12	0.57558	-0.157186	0.000115404	0.614888	-0.14254
77027381	chr5:77027381:C:T	2.10619e-19	-2.21577	-1.15316	2.80505e-14	-2.19921	-1.15598	2.53284e-06	-2.2017	-1.14504
77027459	chr5:77027459:T:G	7.66329e-19	-0.69716	-1.38021	4.82197e-14	-1.4218	-1.39164	5.04354e-06	-1.27849	-1.37949
77027707	chr5:77027707:A:G	1.498e-18	-4.25965e-10	-1.40709	1.96309e-13	-4.25965e-10	-1.40951	1.76526e-05	-4.25965e-10	-1.4052
77027854	chr5:77027854:T:C	1.61381e-17	1.13038	-0.160424	1.50048e-12	0.814961	-0.190622	0.000142699	0.854167	-0.169514
77027961	chr5:77027961:CAG:C	2.06872e-19	-2.21721	-1.16967	2.76398e-14	-2.19662	-1.17333	2.49745e-06	-2.199	-1.16182
77028661	chr5:77028661:C:A	1.64978e-18	-4.25965e-10	-1.31058	2.13687e-13	-4.25965e-10	-1.32469	1.93366e-05	-4.25965e-10	-1.31409
77028754	chr5:77028754:G:A	1.74634e-18	-4.25965e-10	-1.2537	2.27607e-13	-4.25965e-10	-1.26158	2.06186e-05	-4.25965e-10	-1.24989
77028941	chr5:77028941:T:C	2.20706e-19	-2.21932	-1.10283	2.97992e-14	-2.19046	-1.10426	2.68881e-06	-2.19274	-1.09425
77029055	chr5:77029055:G:A	2.77066e-18	-4.25965e-10	-0.792135	3.58725e-13	-4.25965e-10	-0.806647	3.26714e-05	-4.25965e-10	-0.789587
77029060	chr5:77029060:T:C	1.50373e-18	-4.25965e-10	-1.40327	1.9747e-13	-4.25965e-10	-1.40362	1.76984e-05	-4.25965e-10	-1.40262
77029198	chr5:77029198:T:C	1.56346e-17	1.1703	-0.23203	1.45662e-12	0.856224	-0.261552	0.000137863	0.890673	-0.240498
77029535	chr5:77029535:GGAACTCA:G	1.49897e-18	-4.25965e-10	-1.40645	1.9645e-13	-4.25965e-10	-1.4088	1.76638e-05	-4.25965e-10	-1.40457
77029871	chr5:77029871:C:T	2.26125e-18	-4.25965e-10	-0.995303	2.93625e-13	-4.25965e-10	-1.0069	2.66855e-05	-4.25965e-10	-0.991969
77030719	chr5:77030719:C:T	2.47181e-18	-4.25965e-10	-0.906271	3.24022e-13	-4.25965e-10	-0.908392	2.92292e-05	-4.25965e-10	-0.900919
77031060	chr5:77031060:G:A	2.34595e-19	-2.21379	-1.04733	3.35089e-14	-2.12635	-1.05104	3.02493e-06	-2.13086	-1.03834
77031277	chr5:77031277:A:G	1.48352e-18	-4.25965e-10	-1.41681	1.94872e-13	-4.25965e-10	-1.41686	1.74514e-05	-4.25965e-10	-1.41667
77031376	chr5:77031376:T:G	1.88744e-18	-1.176	-4.01506e-10	2.00495e-13	-1.38841	-4.01506e-10	1.77811e-05	-1.39795	-4.01506e-10
77031487	chr5:77031487:G:A	7.63306e-19	-1.03066	-1.05066	3.15536e-14	-2.14647	-1.09105	2.76099e-06	-2.19779	-1.06271
77031745	chr5:77031745:A:G	9.30541e-19	-1.88321	-4.01506e-10	1.41361e-13	-1.73789	-4.01506e-10	1.26522e-05	-1.73825	-4.01506e-10
77031993	chr5:77031993:C:G	1.73974e-19	-2.17612	-1.38395	2.24392e-14	-2.19473	-1.38366	1.98431e-06	-2.20372	-1.3871
77032135	chr5:77032135:A:G	3.61159e-18	-4.25965e-10	-0.527073	4.60851e-13	-4.25965e-10	-0.55613	4.29672e-05	-4.25965e-10	-0.515649
77032344	chr5:77032344:A:G	1.72251e-18	-4.25965e-10	-1.26744	2.24413e-13	-4.25965e-10	-1.27572	2.03376e-05	-4.25965e-10	-1.26362
77032430	chr5:77032430:G:A	2.22446e-19	-2.22209	-1.0922	3.06851e-14	-2.17313	-1.0923	2.76272e-06	-2.17621	-1.08366
77032947	chr5:77032947:C:T	6.6572e-19	-2.21811	-4.01506e-10	8.81781e-14	-2.20985	-4.01506e-10	7.81474e-06	-2.22007	-4.01506e-10
77033120	chr5:77033120:A:G	3.30437e-18	-4.25965e-10	-0.615976	4.21053e-13	-4.25965e-10	-0.646444	3.93517e-05	-4.25965e-10	-0.603547
77033325	chr5:77033325:T:C	1.99601e-18	-1.12007	-4.01506e-10	2.30607e-13	-1.24849	-4.01506e-10	4.14669e-05	-0.551193	-4.01506e-10
77033338	chr5:77033338:TTG:T	1.71763e-18	-4.25965e-10	-1.27028	2.2451e-13	-4.25965e-10	-1.27528	2.01086e-05	-4.25965e-10	-1.27494
77033558	chr5:77033558:G:C	7.19219e-19	-0.740227	-1.40058	4.63574e-14	-1.44538	-1.40745	4.79236e-06	-1.30898	-1.40009
77033925	chr5:77033925:C:T	2.12951e-19	-2.22191	-1.136	2.92841e-14	-2.17594	-1.13622	2.63613e-06	-2.17884	-1.12793
77034526	chr5:77034526:T:C	2.67157e-18	-4.25965e-10	-0.828557	3.62313e-13	-4.25965e-10	-0.796696	3.14152e-05	-4.25965e-10	-0.828794
77034531	chr5:77034531:T:C	2.41457e-18	-0.497442	-0.432258	3.03148e-13	-0.585036	-0.389947	2.20882e-05	-0.779286	-0.401759
77034576	chr5:77034576:G:A	1.63563e-19	-2.21921	-1.40257	2.39037e-14	-2.10742	-1.40775	2.25193e-06	-2.05804	-1.40626
77034643	chr5:77034643:G:A	1.79321e-18	-4.25965e-10	-1.22722	2.34356e-13	-4.25965e-10	-1.23236	2.11666e-05	-4.25965e-10	-1.22366
77034732	chr5:77034732:A:G	1.56099e-18	-4.25965e-10	-1.3659	2.06729e-13	-4.25965e-10	-1.35779	1.8359e-05	-4.25965e-10	-1.36597
77034948	chr5:77034948:A:G	3.01468e-18	-4.25965e-10	-0.707728	4.00067e-13	-4.25965e-10	-0.697571	3.56807e-05	-4.25965e-10	-0.701476
77034985	chr5:77034985:CAAG:C	8.10173e-19	-0.907373	-1.11436	1.01112e-13	-0.986282	-1.08669	7.71413e-06	-1.1347	-1.09833
77035115	chr5:77035115:G:A	1.94221e-17	1.13807	0.0171259	1.79943e-12	0.824211	-0.0181909	0.000172557	0.867499	0.00713982
77035156	chr5:77035156:C:A	2.6976e-18	-4.25965e-10	-0.818861	3.57834e-13	-4.25965e-10	-0.809135	3.19176e-05	-4.25965e-10	-0.812929
77035442	chr5:77035442:A:G	2.72783e-18	-4.25965e-10	-0.807715	3.61866e-13	-4.25965e-10	-0.797931	3.2277e-05	-4.25965e-10	-0.801733
77035594	chr5:77035594:G:A	1.72752e-18	-4.25965e-10	-1.26454	2.25066e-13	-4.25965e-10	-1.27281	2.03959e-05	-4.25965e-10	-1.26075
77035624	chr5:77035624:G:A	6.72303e-19	-2.20827	-4.01506e-10	9.2167e-14	-2.1656	-4.01506e-10	7.95643e-06	-2.20211	-4.01506e-10
77036089	chr5:77036089:C:T	2.10706e-18	-4.25965e-10	-1.06593	2.73609e-13	-4.25965e-10	-1.0775	2.48329e-05	-4.25965e-10	-1.06392
77036127	chr5:77036127:T:C	8.59542e-18	-4.25965e-10	0.340007	1.08367e-12	-4.25965e-10	0.298909	0.000102129	-4.25965e-10	0.350151
77036153	chr5:77036153:A:G	4.65127e-18	-4.25965e-10	-0.274082	6.14281e-13	-4.25965e-10	-0.268751	5.53293e-05	-4.25965e-10	-0.262784
77036510	chr5:77036510:T:TA	2.3546e-18	-4.25965e-10	-0.95485	3.05767e-13	-4.25965e-10	-0.966382	2.75919e-05	-4.25965e-10	-0.958564
77036781	chr5:77036781:C:T	7.06157e-19	-0.763575	-1.39556	4.55304e-14	-1.46675	-1.40407	4.71824e-06	-1.32966	-1.39499
77037292	chr5:77037292:G:A	1.73119e-19	-2.14787	-1.41713	3.73344e-14	-1.65213	-1.41716	2.83075e-06	-1.81849	-1.41705
77037376	chr5:77037376:T:C	9.56454e-18	-4.25965e-10	0.44684	1.30704e-12	-4.25965e-10	0.486317	0.000114637	-4.25965e-10	0.465685
77037467	chr5:77037467:T:C	1.72745e-18	-4.25965e-10	-1.26458	2.25053e-13	-4.25965e-10	-1.27287	2.03951e-05	-4.25965e-10	-1.26079
77037532	chr5:77037532:G:T	2.32689e-19	-2.21674	-1.05253	3.54669e-14	-2.0832	-1.0374	3.33045e-06	-2.03118	-1.0418
77037941	chr5:77037941:A:G	1.83322e-18	-4.25965e-10	-1.20515	2.3925e-13	-4.25965e-10	-1.21169	2.1644e-05	-4.25965e-10	-1.20136
77038332	chr5:77038332:CCTGT:C	1.93108e-17	1.37377	-0.224329	7.74533e-14	-2.06794	-0.271588	7.06697e-06	-2.08516	-0.235496
77039349	chr5:77039349:A:G	1.83175e-18	-4.25965e-10	-1.20595	2.39065e-13	-4.25965e-10	-1.21247	2.16265e-05	-4.25965e-10	-1.20217
77039489	chr5:77039489:A:G	3.33042e-18	-4.25965e-10	-0.608123	4.24973e-13	-4.25965e-10	-0.637178	3.95888e-05	-4.25965e-10	-0.597541
77039798	chr5:77039798:A:C	2.08949e-19	-2.22074	-1.15615	2.84859e-14	-2.18401	-1.15579	2.56099e-06	-2.18736	-1.14833
77040014	chr5:77040014:G:A	7.77633e-18	-4.25965e-10	0.239863	9.99633e-13	-4.25965e-10	0.218185	9.35755e-05	-4.25965e-10	0.262681
77040100	chr5:77040100:C:T	2.26228e-19	-2.00553	-1.29191	5.60526e-14	-1.36463	-1.29828	4.06917e-06	-1.58195	-1.29069
77040151	chr5:77040151:C:T	1.53225e-17	1.06781	-0.149711	1.41999e-12	0.747114	-0.177916	0.00013636	0.799761	-0.160548
77040228	chr5:77040228:C:T	6.53277e-18	-4.25965e-10	0.0656093	8.39625e-13	-4.25965e-10	0.0437522	7.84926e-05	-4.25965e-10	0.0869177
77040651	chr5:77040651:A:T	2.17968e-19	-2.05809	-1.27654	7.2847e-14	-1.13643	-1.26441	5.92691e-06	-1.21927	-1.27731
77040667	chr5:77040667:C:A	9.59108e-18	-4.25965e-10	0.449611	1.31066e-12	-4.25965e-10	0.489086	0.000114958	-4.25965e-10	0.468476
77040880	chr5:77040880:T:C	9.5486e-18	-4.25965e-10	0.445173	1.3049e-12	-4.25965e-10	0.484678	0.000114443	-4.25965e-10	0.463991
77041119	chr5:77041119:TC:T	1.90071e-19	-2.08969	-1.38189	5.96246e-14	-1.2119	-1.38924	5.00205e-06	-1.28635	-1.37988
77041133	chr5:77041133:C:T	2.15243e-19	-2.08108	-1.26613	6.9277e-14	-1.19776	-1.25333	5.65013e-06	-1.27745	-1.26696
77041218	chr5:77041218:C:A	6.88669e-19	-0.799746	-1.38447	4.48598e-14	-1.49049	-1.39517	4.63923e-06	-1.35777	-1.38377
77041761	chr5:77041761:T:C	1.64611e-18	-1.31281	-4.01506e-10	3.1673e-13	-0.931154	-4.01506e-10	2.38017e-05	-1.10633	-4.01506e-10
77041793	chr5:77041793:A:T	6.72523e-19	-2.20794	-4.01506e-10	1.16545e-13	-1.93093	-4.01506e-10	1.00922e-05	-1.96433	-4.01506e-10
77043801	chr5:77043801:G:T	1.93691e-18	-4.25965e-10	-1.15013	2.55769e-13	-4.25965e-10	-1.14493	2.29334e-05	-4.25965e-10	-1.14349
77044221	chr5:77044221:G:A	2.35535e-19	-1.92316	-1.33396	6.28712e-14	-1.20757	-1.34054	4.4648e-06	-1.44716	-1.33271
77044348	chr5:77044348:G:T	4.59814e-19	-2.20062	-0.38753	1.12574e-13	-1.60522	-0.360373	9.02954e-06	-1.68281	-0.392775
77044588	chr5:77044588:A:G	3.20046e-18	-4.25965e-10	-0.647928	4.08696e-13	-4.25965e-10	-0.676233	3.80306e-05	-4.25965e-10	-0.637697
77044940	chr5:77044940:C:G	9.16075e-18	-4.25965e-10	0.403706	1.15211e-12	-4.25965e-10	0.36015	0.000108903	-4.25965e-10	0.41437
77045082	chr5:77045082:AAG:A	1.73282e-18	-4.25965e-10	-1.26147	2.25741e-13	-4.25965e-10	-1.26982	2.04593e-05	-4.25965e-10	-1.25765
77045122	chr5:77045122:C:CAGAAGAGCA	6.94842e-19	-2.17529	-4.01506e-10	8.7353e-14	-2.21925	-4.01506e-10	7.87804e-06	-2.21201	-4.01506e-10
77045352	chr5:77045352:G:C	4.59085e-19	-2.20695	-0.382789	1.1726e-13	-1.56814	-0.356669	9.3908e-06	-1.64835	-0.388003
77045379	chr5:77045379:A:G	1.75353e-18	-4.25965e-10	-1.24959	2.31513e-13	-4.25965e-10	-1.24457	2.07076e-05	-4.25965e-10	-1.24558
77045462	chr5:77045462:TGTTC:T	1.88342e-18	-1.03142	-0.146708	7.70232e-14	-2.15332	-0.191776	6.8084e-06	-2.20063	-0.157296
77045463	chr5:77045463:G:A	1.53027e-18	-4.25965e-10	-1.38578	2.03149e-13	-4.25965e-10	-1.37526	1.80002e-05	-4.25965e-10	-1.38571
77045725	chr5:77045725:C:T	7.13839e-19	-1.05422	-1.0941	3.03539e-14	-2.14392	-1.13236	2.65145e-06	-2.19544	-1.10554
77045756	chr5:77045756:C:T	1.72794e-18	-4.25965e-10	-1.26429	2.25117e-13	-4.25965e-10	-1.27258	2.0401e-05	-4.25965e-10	-1.2605
77045762	chr5:77045762:G:A	2.45816e-18	-4.25965e-10	-0.91181	3.19452e-13	-4.25965e-10	-0.922598	2.8699e-05	-4.25965e-10	-0.919226
77045844	chr5:77045844:C:T	3.48181e-18	-4.25965e-10	-0.563669	4.63492e-13	-4.25965e-10	-0.550415	4.05148e-05	-4.25965e-10	-0.574419
77046021	chr5:77046021:G:A	2.73935e-18	-4.25965e-10	-0.803503	3.54677e-13	-4.25965e-10	-0.817997	3.27564e-05	-4.25965e-10	-0.786989
77046148	chr5:77046148:T:C	7.29312e-19	-1.06164	-1.06523	3.10704e-14	-2.14196	-1.11099	2.73215e-06	-2.19423	-1.07677
77046163	chr5:77046163:G:T	2.96359e-18	-4.25965e-10	-0.724822	3.92467e-13	-4.25965e-10	-0.71675	3.52344e-05	-4.25965e-10	-0.714063
77047181	chr5:77047181:C:G	1.59662e-17	1.09007	-0.130823	1.49284e-12	0.777726	-0.158497	0.000142206	0.822333	-0.141144
77047359	chr5:77047359:TAA:T	6.9312e-19	-0.786282	-1.39149	4.49388e-14	-1.48299	-1.40091	4.65012e-06	-1.34834	-1.39085
77047511	chr5:77047511:C:T	1.6252e-17	1.17732	-0.200319	1.50807e-12	0.861754	-0.232372	0.000144283	0.905198	-0.209512
77047558	chr5:77047558:G:T	2.23757e-18	-4.25965e-10	-1.00583	2.90151e-13	-4.25965e-10	-1.0188	2.63975e-05	-4.25965e-10	-1.00282
77047605	chr5:77047605:C:CT	4.95301e-19	-2.20562	-0.308193	1.25158e-13	-1.578	-0.281629	1.00358e-05	-1.65633	-0.313591
77047645	chr5:77047645:C:G	1.48731e-18	-4.25965e-10	-1.41425	1.95529e-13	-4.25965e-10	-1.41349	1.74812e-05	-4.25965e-10	-1.41496
77047883	chr5:77047883:T:G	6.70297e-19	-1.07176	-1.1395	2.92422e-14	-2.13932	-1.17427	2.54323e-06	-2.19259	-1.15007
77047920	chr5:77047920:A:G	2.42099e-18	-4.25965e-10	-0.927048	3.1972e-13	-4.25965e-10	-0.921757	2.87306e-05	-4.25965e-10	-0.918124
77048174	chr5:77048174:T:C	2.9731e-19	-2.09481	-0.92939	5.68828e-14	-1.75018	-0.898029	5.45007e-06	-1.66257	-0.917894
77048317	chr5:77048317:A:C	2.24765e-18	-4.25965e-10	-1.00134	2.9145e-13	-4.25965e-10	-1.01434	2.65168e-05	-4.25965e-10	-0.99831
77048402	chr5:77048402:A:C	1.52068e-18	-4.25965e-10	-1.39207	1.98567e-13	-4.25965e-10	-1.39808	1.78776e-05	-4.25965e-10	-1.39254
77048734	chr5:77048734:G:A	1.70942e-18	-4.25965e-10	-1.27507	2.24584e-13	-4.25965e-10	-1.27495	2.01356e-05	-4.25965e-10	-1.2736
77048761	chr5:77048761:G:A	2.23788e-18	-4.25965e-10	-1.00569	2.90207e-13	-4.25965e-10	-1.01861	2.64012e-05	-4.25965e-10	-1.00268
77049149	chr5:77049149:A:G	2.97895e-18	-4.25965e-10	-0.719652	3.75986e-13	-4.25965e-10	-0.759653	3.52334e-05	-4.25965e-10	-0.714094
77049618	chr5:77049618:C:T	2.54899e-19	-1.84393	-1.33418	2.44411e-14	-2.14138	-1.35156	2.35746e-06	-2.08536	-1.33314
77049834	chr5:77049834:G:A	1.83128e-18	-4.25965e-10	-1.20621	2.39002e-13	-4.25965e-10	-1.21273	2.16208e-05	-4.25965e-10	-1.20243
77050114	chr5:77050114:T:C	2.08627e-19	-2.22193	-1.1565	2.87257e-14	-2.1749	-1.15651	2.58291e-06	-2.17848	-1.14869
77050678	chr5:77050678:G:A	9.43593e-18	-4.25965e-10	0.433302	1.3111e-12	-4.25965e-10	0.489422	0.000112748	-4.25965e-10	0.449068
77050899	chr5:77050899:A:G	7.93459e-19	-0.918076	-1.1245	2.86227e-14	-2.17477	-1.16023	2.53185e-06	-2.21178	-1.13536
77051029	chr5:77051029:G:A	1.03833e-18	-1.34309	-0.430517	7.72586e-14	-1.90684	-0.4352	8.98829e-06	-1.6591	-0.421067
77051128	chr5:77051128:CTAA:C	6.88138e-19	-0.791258	-1.39373	4.46918e-14	-1.4867	-1.40272	4.62227e-06	-1.35208	-1.39312
77051163	chr5:77051163:G:A	7.06596e-19	-0.76557	-1.39295	4.55509e-14	-1.46834	-1.40204	4.71963e-06	-1.33203	-1.39233
77051392	chr5:77051392:C:T	7.23477e-19	-2.13491	-4.01506e-10	9.19212e-14	-2.16827	-4.01506e-10	8.26279e-06	-2.16433	-4.01506e-10
77051466	chr5:77051466:A:G	1.36952e-17	1.01911	-0.213294	1.28442e-12	0.709697	-0.240835	0.000122431	0.755196	-0.223732
77051519	chr5:77051519:A:G	2.07655e-19	-2.22172	-1.16138	2.85002e-14	-2.17759	-1.16171	2.56399e-06	-2.18096	-1.15356
77052162	chr5:77052162:G:C	2.98474e-18	-4.25965e-10	-0.717709	3.85537e-13	-4.25965e-10	-0.734566	3.52246e-05	-4.25965e-10	-0.714344
77052262	chr5:77052262:A:AG	3.06195e-18	-4.25965e-10	-0.692169	3.97151e-13	-4.25965e-10	-0.704887	3.61148e-05	-4.25965e-10	-0.689384
77052268	chr5:77052268:G:A	1.48809e-18	-4.25965e-10	-1.41373	1.95478e-13	-4.25965e-10	-1.41375	1.75113e-05	-4.25965e-10	-1.41324
77052345	chr5:77052345:C:CCTGT	2.88707e-18	-4.25965e-10	-0.75098	3.73067e-13	-4.25965e-10	-0.767445	3.40692e-05	-4.25965e-10	-0.747694
77053062	chr5:77053062:T:C	2.96652e-18	-4.25965e-10	-0.723834	3.83212e-13	-4.25965e-10	-0.740616	3.5009e-05	-4.25965e-10	-0.720483
77054075	chr5:77054075:T:C	1.6246e-17	1.08622	-0.109592	1.51935e-12	0.774367	-0.137533	0.000144749	0.818868	-0.119957
77054271	chr5:77054271:G:A	1.48304e-18	-4.25965e-10	-1.41713	1.94877e-13	-4.25965e-10	-1.41683	1.74425e-05	-4.25965e-10	-1.41718
77054314	chr5:77054314:G:A	4.3334e-19	-2.19814	-0.449317	1.03611e-13	-1.62291	-0.425646	8.37148e-06	-1.69744	-0.453815
77054983	chr5:77054983:C:G	6.69314e-19	-0.827337	-1.38539	4.38379e-14	-1.51277	-1.39594	4.5321e-06	-1.3802	-1.3847
77054987	chr5:77054987:C:T	2.92127e-18	-4.25965e-10	-0.739205	3.78568e-13	-4.25965e-10	-0.752808	3.44775e-05	-4.25965e-10	-0.735781
77055245	chr5:77055245:T:C	1.83457e-18	-4.25965e-10	-1.20441	2.39433e-13	-4.25965e-10	-1.21093	2.16601e-05	-4.25965e-10	-1.20061
77055911	chr5:77055911:G:A	2.37142e-19	-2.21773	-1.03259	3.59169e-14	-2.08749	-1.0205	3.38272e-06	-2.03628	-1.02113
77056148	chr5:77056148:A:G	2.0378e-19	-2.22214	-1.1798	2.82341e-14	-2.16862	-1.18005	2.53815e-06	-2.17237	-1.17229
77056385	chr5:77056385:C:T	1.89149e-18	-4.25965e-10	-1.17386	2.48611e-13	-4.25965e-10	-1.17331	2.21696e-05	-4.25965e-10	-1.17737
77056410	chr5:77056410:G:A	4.51131e-17	1.43511	0.56284	4.00662e-12	1.09641	0.510092	0.00038889	1.13132	0.555889
77056544	chr5:77056544:A:G	1.9023e-19	-2.22042	-1.25033	2.58169e-14	-2.18623	-1.25195	2.32342e-06	-2.18946	-1.24359
77056814	chr5:77056814:A:C	2.54518e-18	-0.797186	-0.0798348	7.89756e-14	-2.19761	-0.122455	7.13168e-06	-2.22045	-0.0910902
77056891	chr5:77056891:CA:C	1.49653e-18	-4.25965e-10	-1.40807	1.96149e-13	-4.25965e-10	-1.41033	1.76321e-05	-4.25965e-10	-1.40637
77056908	chr5:77056908:TTAATAA:T	5.66636e-17	1.54009	0.685824	4.96001e-12	1.18783	0.632133	0.000485127	1.2282	0.680118
77056969	chr5:77056969:AAAG:A	2.94079e-18	-4.25965e-10	-0.732545	3.71312e-13	-4.25965e-10	-0.772161	3.47802e-05	-4.25965e-10	-0.727039
77058028	chr5:77058028:G:A	7.39245e-19	-0.727792	-1.38556	4.70942e-14	-1.44103	-1.39603	4.90118e-06	-1.30177	-1.38484
77058177	chr5:77058177:C:G	2.2188e-19	-2.09052	-1.22632	7.0422e-14	-1.22334	-1.21136	5.73631e-06	-1.30201	-1.22726
77059070	chr5:77059070:T:C	1.81193e-17	1.15379	-0.06804	1.67722e-12	0.839712	-0.104025	0.000160861	0.882063	-0.0776094
77059204	chr5:77059204:C:T	1.72755e-18	-4.25965e-10	-1.26452	2.25065e-13	-4.25965e-10	-1.27281	2.03963e-05	-4.25965e-10	-1.26073
77059229	chr5:77059229:G:A	1.90698e-19	-2.07158	-1.39671	6.17198e-14	-1.16422	-1.40238	5.15022e-06	-1.24196	-1.39509
77059374	chr5:77059374:G:T	2.42057e-18	-4.25965e-10	-0.927217	3.13681e-13	-4.25965e-10	-0.940826	2.8572e-05	-4.25965e-10	-0.92366
77059437	chr5:77059437:T:C	1.53349e-18	-4.25965e-10	-1.38367	2.00176e-13	-4.25965e-10	-1.39001	1.80592e-05	-4.25965e-10	-1.38243
77059846	chr5:77059846:ATTTG:A	2.43062e-18	-4.25965e-10	-0.923077	3.15077e-13	-4.25965e-10	-0.936386	2.90048e-05	-4.25965e-10	-0.908625
77060395	chr5:77060395:C:A	7.78057e-19	-0.645047	-1.41713	4.91249e-14	-1.37821	-1.41663	5.07259e-06	-1.23514	-1.41709
77060900	chr5:77060900:T:C	2.15902e-19	-2.21773	-1.12642	2.89923e-14	-2.19511	-1.12706	2.61327e-06	-2.19746	-1.11802
77061076	chr5:77061076:A:G	4.94512e-17	1.49553	0.59423	4.36919e-12	1.153	0.540133	0.00042515	1.18896	0.587398
77061115	chr5:77061115:T:C	7.20285e-19	-0.742963	-1.39637	4.62887e-14	-1.44959	-1.40472	4.79165e-06	-1.31343	-1.39578
77061523	chr5:77061523:T:C	2.44435e-18	-4.25965e-10	-0.917444	3.16875e-13	-4.25965e-10	-0.930698	2.88538e-05	-4.25965e-10	-0.913845
77061699	chr5:77061699:A:G	1.52749e-18	-4.25965e-10	-1.38759	2.01434e-13	-4.25965e-10	-1.38374	1.79201e-05	-4.25965e-10	-1.39017
77061875	chr5:77061875:G:A	6.95269e-19	-2.17468	-4.01506e-10	8.76402e-14	-2.21596	-4.01506e-10	7.91148e-06	-2.20777	-4.01506e-10
77061952	chr5:77061952:A:G	6.90908e-18	-4.25965e-10	0.121615	8.89872e-13	-4.25965e-10	0.101874	8.30812e-05	-4.25965e-10	0.143732
77062255	chr5:77062255:C:T	2.26603e-18	-4.25965e-10	-0.993194	2.94148e-13	-4.25965e-10	-1.00512	2.65557e-05	-4.25965e-10	-0.996844
77062752	chr5:77062752:A:G	2.85331e-18	-4.25965e-10	-0.762742	3.77674e-13	-4.25965e-10	-0.755172	3.39161e-05	-4.25965e-10	-0.752197
77062897	chr5:77062897:A:G	1.29811e-18	-0.547164	-1.00315	3.0332e-14	-2.21893	-1.05807	2.90995e-06	-2.19404	-1.01391
77062962	chr5:77062962:T:A	6.4888e-19	-0.862909	-1.38082	4.27977e-14	-1.54053	-1.39219	4.42547e-06	-1.40872	-1.37999
77062972	chr5:77062972:G:A	1.81765e-18	-4.25965e-10	-1.21368	2.38463e-13	-4.25965e-10	-1.21499	2.1507e-05	-4.25965e-10	-1.20771
77063519	chr5:77063519:C:T	7.66892e-19	-1.10799	-0.968645	3.55139e-14	-2.13165	-0.987626	3.03925e-06	-2.18722	-0.977258
77063638	chr5:77063638:G:A	3.40978e-18	-4.25965e-10	-0.584575	4.47884e-13	-4.25965e-10	-0.584668	4.05267e-05	-4.25965e-10	-0.574127
77063648	chr5:77063648:A:C	8.63021e-18	-4.25965e-10	0.344046	1.08802e-12	-4.25965e-10	0.302909	0.000102544	-4.25965e-10	0.354203
77064297	chr5:77064297:G:A	2.17706e-19	-2.21564	-1.12019	2.90707e-14	-2.1998	-1.11967	2.61659e-06	-2.20212	-1.11209
77064387	chr5:77064387:C:T	2.43788e-19	-2.19357	-1.02911	3.9454e-14	-2.00073	-1.01334	3.7478e-06	-1.93705	-1.01786
77064835	chr5:77064835:G:A	2.32344e-18	-4.25965e-10	-0.968173	3.01072e-13	-4.25965e-10	-0.981855	2.74099e-05	-4.25965e-10	-0.965184
77064880	chr5:77064880:T:C	1.96049e-17	0.963643	0.200914	1.80995e-12	0.656528	0.155321	0.000174759	0.697859	0.189464
77064953	chr5:77064953:T:G	5.38945e-17	1.14874	1.02706	4.76378e-12	0.819653	0.95994	0.000468252	0.854749	1.01817
77064991	chr5:77064991:C:T	3.99984e-19	-2.0881	-0.639451	4.85986e-14	-2.16425	-0.641363	4.52452e-06	-2.145	-0.621573
77065367	chr5:77065367:A:G	2.49204e-18	-0.816238	-0.0818843	7.82752e-14	-2.195	-0.133973	7.14783e-06	-2.21993	-0.0893473
77065770	chr5:77065770:A:T	2.87876e-18	-0.753861	-4.01506e-10	4.5223e-13	-0.575012	-4.01506e-10	4.25985e-05	-0.524267	-4.01506e-10
77065912	chr5:77065912:A:G	1.72859e-18	-4.25965e-10	-1.26392	2.25115e-13	-4.25965e-10	-1.27259	2.04102e-05	-4.25965e-10	-1.26005
77066177	chr5:77066177:A:G	1.49987e-18	-4.25965e-10	-1.40584	1.97159e-13	-4.25965e-10	-1.40519	1.76395e-05	-4.25965e-10	-1.40595
77066281	chr5:77066281:T:G	8.12547e-18	-4.25965e-10	0.283781	1.10824e-12	-4.25965e-10	0.321321	9.72079e-05	-4.25965e-10	0.300764
77066608	chr5:77066608:C:G	1.72444e-18	-4.25965e-10	-1.26632	2.24674e-13	-4.25965e-10	-1.27455	2.0359e-05	-4.25965e-10	-1.26256
77066664	chr5:77066664:A:G	8.8947e-19	-1.92835	-4.01506e-10	1.07778e-13	-2.00913	-4.01506e-10	1.00905e-05	-1.9645	-4.01506e-10
77066733	chr5:77066733:T:C	2.43452e-18	-4.25965e-10	-0.921474	3.22077e-13	-4.25965e-10	-0.914413	2.88967e-05	-4.25965e-10	-0.91236
77067046	chr5:77067046:CAT:C	1.72926e-18	-4.25965e-10	-1.26353	2.25282e-13	-4.25965e-10	-1.27185	2.04168e-05	-4.25965e-10	-1.25973
77067250	chr5:77067250:T:C	2.00651e-19	-2.10877	-1.30864	4.6088e-14	-1.54742	-1.31123	3.38506e-06	-1.74517	-1.31154
77067432	chr5:77067432:G:A	1.2379e-17	0.453593	0.251186	1.17136e-12	0.166357	0.210357	0.000112369	0.207402	0.238302
77067663	chr5:77067663:C:T	1.92876e-18	-4.25965e-10	-1.15434	2.51333e-13	-4.25965e-10	-1.16242	2.27806e-05	-4.25965e-10	-1.15018
77067740	chr5:77067740:C:T	7.91152e-19	-0.972677	-1.07281	3.0193e-14	-2.16406	-1.11753	2.67833e-06	-2.20675	-1.08414
77067823	chr5:77067823:A:G	3.92533e-18	0.672362	-1.11613	1.68432e-13	-0.419363	-1.14331	1.91144e-05	-0.204361	-1.12128
77069214	chr5:77069214:T:C	4.96419e-18	-0.208973	-4.01506e-10	3.26332e-13	-0.901288	-4.01506e-10	2.9775e-05	-0.882417	-4.01506e-10
77069223	chr5:77069223:CAG:C	2.39361e-18	-4.25965e-10	-0.938418	3.09233e-13	-4.25965e-10	-0.95511	2.80428e-05	-4.25965e-10	-0.942355
77069710	chr5:77069710:A:T	4.55899e-19	-1.19469	-1.40201	2.36529e-14	-2.123	-1.40272	2.0005e-06	-2.18052	-1.40217
77069883	chr5:77069883:T:C	7.70692e-19	-2.07169	-4.01506e-10	9.66653e-14	-2.11795	-4.01506e-10	9.07821e-06	-2.07021	-4.01506e-10
77070105	chr5:77070105:C:T	2.83079e-19	-1.6669	-1.40635	2.49672e-14	-2.05998	-1.41167	2.27506e-06	-2.0482	-1.40588
77070194	chr5:77070194:T:C	2.50871e-18	0.177485	-1.06894	2.45239e-13	-0.114883	-1.07209	2.25271e-05	-0.0816055	-1.07976
77070469	chr5:77070469:C:G	7.66172e-19	-0.676673	-1.4009	4.81336e-14	-1.40791	-1.40731	5.00962e-06	-1.26437	-1.40035
77070643	chr5:77070643:G:A	1.73808e-17	0.664935	0.379209	1.60141e-12	0.362149	0.327287	0.000156215	0.408136	0.367008
77070748	chr5:77070748:T:C	4.53988e-18	-4.25965e-10	-0.298322	5.87836e-13	-4.25965e-10	-0.312756	5.21128e-05	-4.25965e-10	-0.322677
77070913	chr5:77070913:A:G	1.675e-17	0.549748	0.457426	1.56982e-12	0.25618	0.413335	0.000150982	0.297235	0.443841
77071089	chr5:77071089:A:G	2.01249e-19	-2.2208	-1.19363	2.73982e-14	-2.18386	-1.19487	2.46454e-06	-2.18752	-1.18657
77071115	chr5:77071115:T:C	1.87225e-18	-4.25965e-10	-1.18408	2.43471e-13	-4.25965e-10	-1.19421	2.21253e-05	-4.25965e-10	-1.17936
77071271	chr5:77071271:G:A	2.53088e-19	-1.99163	-1.19361	2.76866e-14	-2.17213	-1.19613	2.49533e-06	-2.1663	-1.19536
77071752	chr5:77071752:T:C	3.9646e-19	-1.95463	-0.78177	4.22573e-14	-2.15541	-0.790015	3.83402e-06	-2.14859	-0.783583
77072212	chr5:77072212:T:TA	2.1867e-18	-4.25965e-10	-1.02883	2.81629e-13	-4.25965e-10	-1.04861	2.59959e-05	-4.25965e-10	-1.01815
77072604	chr5:77072604:C:T	1.81947e-19	-2.21799	-1.29727	2.44182e-14	-2.19421	-1.29966	2.19614e-06	-2.19773	-1.29166
77072746	chr5:77072746:T:C	3.05174e-18	-4.25965e-10	-0.695509	3.84781e-13	-4.25965e-10	-0.73653	3.60948e-05	-4.25965e-10	-0.68994
77072838	chr5:77072838:A:G	2.12692e-19	-2.00269	-1.35644	5.28615e-14	-1.36785	-1.35367	3.80646e-06	-1.58233	-1.35706
77073073	chr5:77073073:G:T	8.5536e-18	0.81548	-0.480349	8.00682e-13	0.489846	-0.493586	7.32042e-05	0.512871	-0.495706
77073177	chr5:77073177:C:T	3.39505e-18	-4.25965e-10	-0.588903	4.40915e-13	-4.25965e-10	-0.600351	4.00567e-05	-4.25965e-10	-0.585791
77073179	chr5:77073179:T:G	1.73187e-19	-2.21836	-1.34625	2.6518e-14	-2.0714	-1.33998	2.48629e-06	-2.02439	-1.34091
77073512	chr5:77073512:T:G	6.57256e-19	-0.830379	-1.40052	4.29439e-14	-1.5224	-1.40691	4.42892e-06	-1.38798	-1.39995
77073669	chr5:77073669:C:G	2.04905e-19	-2.20011	-1.19632	2.76946e-14	-2.19151	-1.17646	2.52119e-06	-2.16219	-1.18917
77073697	chr5:77073697:TTTG:T	1.65967e-18	-1.3046	-4.01506e-10	3.31591e-13	-0.885303	-4.01506e-10	2.44347e-05	-1.08008	-4.01506e-10
77074704	chr5:77074704:T:C	2.29251e-18	-4.25965e-10	-0.981573	2.93489e-13	-4.25965e-10	-1.00736	2.72819e-05	-4.25965e-10	-0.969863
77074780	chr5:77074780:T:A	1.64368e-19	-2.22177	-1.3951	2.35076e-14	-2.14055	-1.39134	2.18789e-06	-2.0997	-1.39345
77074810	chr5:77074810:C:T	2.07853e-18	-4.25965e-10	-1.07956	2.67672e-13	-4.25965e-10	-1.09944	2.4686e-05	-4.25965e-10	-1.06985
77075002	chr5:77075002:T:C	1.61597e-19	-2.21829	-1.41558	2.18296e-14	-2.19073	-1.41521	1.94838e-06	-2.19364	-1.41545
77075055	chr5:77075055:G:A	3.53676e-18	-4.25965e-10	-0.54801	4.56875e-13	-4.25965e-10	-0.564793	4.17495e-05	-4.25965e-10	-0.544399
77075577	chr5:77075577:G:A	2.4339e-18	-4.25965e-10	-0.921727	3.208e-13	-4.25965e-10	-0.918387	2.89019e-05	-4.25965e-10	-0.912181
77075607	chr5:77075607:A:G	2.84918e-18	-4.25965e-10	-0.764191	3.70863e-13	-4.25965e-10	-0.773371	3.40978e-05	-4.25965e-10	-0.746853
77075679	chr5:77075679:G:A	7.65633e-19	-1.03557	-1.04271	3.15652e-14	-2.14809	-1.08906	2.78356e-06	-2.19791	-1.05444
77075891	chr5:77075891:T:C	1.80778e-19	-2.13054	-1.39117	3.79517e-14	-1.65941	-1.39348	2.88347e-06	-1.82669	-1.39041
77075892	chr5:77075892:G:A	3.8785e-18	-4.25965e-10	-0.455774	4.97179e-13	-4.25965e-10	-0.480254	4.58003e-05	-4.25965e-10	-0.451797
77076776	chr5:77076776:A:G	2.08701e-18	-4.25965e-10	-1.07549	2.70595e-13	-4.25965e-10	-1.08858	2.44662e-05	-4.25965e-10	-1.07879
77076884	chr5:77076884:G:A	1.73183e-19	-2.22155	-1.34308	2.42962e-14	-2.15449	-1.34439	2.17489e-06	-2.16053	-1.33858
77077242	chr5:77077242:G:T	1.49183e-18	-4.25965e-10	-1.41122	1.96176e-13	-4.25965e-10	-1.41019	1.75333e-05	-4.25965e-10	-1.41199
77077243	chr5:77077243:C:T	1.49106e-18	-4.25965e-10	-1.41173	1.96067e-13	-4.25965e-10	-1.41075	1.75248e-05	-4.25965e-10	-1.41247
77077416	chr5:77077416:G:C	1.68498e-19	-2.22202	-1.37004	2.33995e-14	-2.16803	-1.36846	2.08168e-06	-2.17221	-1.3707
77077766	chr5:77077766:G:A	6.38356e-18	-4.25965e-10	0.0425043	8.05195e-13	-4.25965e-10	0.00188139	7.56799e-05	-4.25965e-10	0.0504259
77078040	chr5:77078040:T:C	3.53691e-19	-1.45118	-1.39937	2.60407e-14	-2.03503	-1.39451	2.44532e-06	-1.98232	-1.39959
77078219	chr5:77078219:T:C	4.09832e-18	-4.25965e-10	-0.400646	5.33893e-13	-4.25965e-10	-0.409007	4.89004e-05	-4.25965e-10	-0.386302
77078233	chr5:77078233:C:G	2.27071e-18	-4.25965e-10	-0.991129	2.91469e-13	-4.25965e-10	-1.01427	2.70187e-05	-4.25965e-10	-0.979559
77078248	chr5:77078248:TTAA:T	3.56954e-18	-4.25965e-10	-0.538784	4.51882e-13	-4.25965e-10	-0.575782	4.25381e-05	-4.25965e-10	-0.525686
77078297	chr5:77078297:A:G	2.25117e-18	-4.25965e-10	-0.999774	2.92183e-13	-4.25965e-10	-1.01182	2.65691e-05	-4.25965e-10	-0.996338
77078324	chr5:77078324:T:G	7.95016e-18	-4.25965e-10	0.261969	1.1012e-12	-4.25965e-10	0.314953	9.48354e-05	-4.25965e-10	0.276056
77078327	chr5:77078327:G:T	1.97062e-18	-4.25965e-10	-1.13287	2.54698e-13	-4.25965e-10	-1.14913	2.32027e-05	-4.25965e-10	-1.13182
77078372	chr5:77078372:G:C	2.24853e-18	-4.25965e-10	-1.00095	2.90131e-13	-4.25965e-10	-1.01887	2.66693e-05	-4.25965e-10	-0.992573
77079131	chr5:77079131:A:C	1.72685e-19	-2.22191	-1.3456	2.3974e-14	-2.16572	-1.34651	2.14496e-06	-2.16987	-1.3431
77079252	chr5:77079252:G:A	1.52226e-18	-0.0401951	-1.35083	8.35067e-14	-0.930813	-1.33346	8.74474e-06	-0.756032	-1.3516
77079501	chr5:77079501:T:C	7.38743e-19	-2.11403	-4.01506e-10	9.4545e-14	-2.14013	-4.01506e-10	9.46872e-06	-2.02809	-4.01506e-10
77079635	chr5:77079635:A:G	6.85197e-19	-2.18927	-4.01506e-10	8.93165e-14	-2.19702	-4.01506e-10	7.99262e-06	-2.19757	-4.01506e-10
77079897	chr5:77079897:T:C	1.07821e-18	-2.18568	0.44976	4.51246e-13	-1.04314	0.465951	3.54843e-05	-1.14272	0.435722
77079954	chr5:77079954:T:C	2.06467e-19	-2.22099	-1.16784	2.87417e-14	-2.14961	-1.18125	2.62197e-06	-2.15482	-1.15734
77079996	chr5:77079996:A:G	2.18554e-18	-4.25965e-10	-1.02936	2.83325e-13	-4.25965e-10	-1.04261	2.57833e-05	-4.25965e-10	-1.02636
77080295	chr5:77080295:T:G	3.71572e-18	-4.25965e-10	-0.498649	4.86522e-13	-4.25965e-10	-0.501921	4.39305e-05	-4.25965e-10	-0.493478
77080310	chr5:77080310:T:A	1.855e-18	0.0530021	-1.24634	9.98345e-14	-0.860783	-1.22491	1.04432e-05	-0.681109	-1.24903
77080759	chr5:77080759:G:A	1.54933e-18	-4.25965e-10	-1.3734	2.0146e-13	-4.25965e-10	-1.38361	1.81953e-05	-4.25965e-10	-1.37492
77080812	chr5:77080812:A:G	7.57044e-19	-1.13857	-0.950987	4.52173e-14	-1.88205	-0.995674	4.61744e-06	-1.8037	-0.942548
77080862	chr5:77080862:A:G	1.5516e-18	0.000687296	-1.37262	8.27533e-14	-0.912734	-1.36061	8.78764e-06	-0.728962	-1.37378
77081065	chr5:77081065:G:A	8.85268e-17	-4.25965e-10	2.67208	1.23022e-11	-4.25965e-10	2.72833	0.00106731	-4.25965e-10	2.69681
77081273	chr5:77081273:C:G	2.5523e-18	-4.25965e-10	-0.874226	3.23733e-13	-4.25965e-10	-0.909285	3.03691e-05	-4.25965e-10	-0.862662
77081407	chr5:77081407:C:G	1.74521e-19	-2.19233	-1.3646	2.72951e-14	-2.01405	-1.36845	2.6483e-06	-1.93858	-1.36359
77081711	chr5:77081711:A:G	1.90355e-18	0.132456	-1.29996	1.00046e-13	-0.799914	-1.28366	1.06667e-05	-0.606632	-1.30233
77083005	chr5:77083005:T:C	1.84294e-19	-2.13175	-1.3707	3.83809e-14	-1.6683	-1.37334	2.94172e-06	-1.82732	-1.36977
77083064	chr5:77083064:G:A	1.75719e-19	-2.20577	-1.34432	2.67801e-14	-2.05253	-1.34901	2.58342e-06	-1.98392	-1.34305
77083094	chr5:77083094:A:G	4.41813e-18	-4.25965e-10	-0.325506	5.70711e-13	-4.25965e-10	-0.342321	5.19958e-05	-4.25965e-10	-0.324925
77083117	chr5:77083117:G:A	1.96941e-19	-2.1693	-1.26678	2.48173e-14	-2.21438	-1.26328	2.24014e-06	-2.19845	-1.2711
77083159	chr5:77083159:A:G	1.62875e-18	-4.25965e-10	-1.32341	2.12508e-13	-4.25965e-10	-1.33022	1.92751e-05	-4.25965e-10	-1.31728
77083622	chr5:77083622:C:T	2.02818e-18	-4.25965e-10	-1.10409	2.59486e-13	-4.25965e-10	-1.1305	2.37748e-05	-4.25965e-10	-1.10746
77083623	chr5:77083623:G:A	1.60975e-18	-4.25965e-10	-1.33515	2.1016e-13	-4.25965e-10	-1.34134	1.90423e-05	-4.25965e-10	-1.32942
77083889	chr5:77083889:C:T	1.81647e-18	-4.25965e-10	-1.21432	2.36279e-13	-4.25965e-10	-1.22419	2.13783e-05	-4.25965e-10	-1.21371
77084175	chr5:77084175:G:A	2.37773e-19	-1.83252	-1.41514	2.21778e-14	-2.17318	-1.41693	2.03092e-06	-2.15187	-1.41573
77084504	chr5:77084504:C:T	2.01794e-17	-0.484678	1.67812	1.863e-12	-0.754807	1.59555	0.000189538	-0.703889	1.67239
77084606	chr5:77084606:A:G	1.6051e-18	-4.25965e-10	-1.33804	2.09134e-13	-4.25965e-10	-1.34623	1.88705e-05	-4.25965e-10	-1.33849
77084633	chr5:77084633:G:A	1.98076e-18	-4.25965e-10	-1.12774	2.53518e-13	-4.25965e-10	-1.15377	2.34538e-05	-4.25965e-10	-1.12106
77084807	chr5:77084807:A:T	2.04121e-18	-4.25965e-10	-1.09768	2.70633e-13	-4.25965e-10	-1.08844	2.39488e-05	-4.25965e-10	-1.10017
77084923	chr5:77084923:A:G	2.56319e-18	-4.25965e-10	-0.869971	3.29473e-13	-4.25965e-10	-0.891709	3.01877e-05	-4.25965e-10	-0.868652
77085094	chr5:77085094:A:G	1.62887e-18	-4.25965e-10	-1.32333	2.12235e-13	-4.25965e-10	-1.33151	1.92623e-05	-4.25965e-10	-1.31794
77085144	chr5:77085144:A:G	1.51479e-18	-4.25965e-10	-1.39595	1.98189e-13	-4.25965e-10	-1.39998	1.78174e-05	-4.25965e-10	-1.39591
77085267	chr5:77085267:G:A	1.5671e-18	-4.25965e-10	-1.362	2.05547e-13	-4.25965e-10	-1.36353	1.84446e-05	-4.25965e-10	-1.36132
77085462	chr5:77085462:T:C	2.81699e-19	-1.69118	-1.38696	2.23456e-14	-2.19439	-1.38819	1.95328e-06	-2.21792	-1.38866
77085493	chr5:77085493:G:A	2.49749e-19	-1.78633	-1.41219	2.16578e-14	-2.2015	-1.41233	1.90358e-06	-2.21956	-1.41279
77085713	chr5:77085713:C:T	1.48954e-18	-4.25965e-10	-1.41276	1.95414e-13	-4.25965e-10	-1.41408	1.75214e-05	-4.25965e-10	-1.41266
77085867	chr5:77085867:G:A	4.46522e-18	-4.25965e-10	-0.314905	5.64337e-13	-4.25965e-10	-0.353552	5.21212e-05	-4.25965e-10	-0.322515
77086053	chr5:77086053:T:C	7.73132e-19	-2.06853	-4.01506e-10	9.63517e-14	-2.1212	-4.01506e-10	8.63427e-06	-2.12035	-4.01506e-10
77086139	chr5:77086139:T:C	7.33875e-19	-2.12064	-4.01506e-10	9.42442e-14	-2.14331	-4.01506e-10	8.30348e-06	-2.15941	-4.01506e-10
77086389	chr5:77086389:A:G	1.81252e-18	-4.25965e-10	-1.2165	2.40513e-13	-4.25965e-10	-1.20643	2.13519e-05	-4.25965e-10	-1.21495
77086767	chr5:77086767:A:G	1.15789e-17	-4.25965e-10	0.637961	1.49864e-12	-4.25965e-10	0.623113	0.000141064	-4.25965e-10	0.673125
77086872	chr5:77086872:A:G	2.75396e-19	-1.93113	-1.16964	3.09145e-14	-2.07178	-1.1862	2.71419e-06	-2.10188	-1.17572
77086976	chr5:77086976:G:A	1.27622e-17	-4.25965e-10	0.735263	1.66636e-12	-4.25965e-10	0.729195	0.0001494	-4.25965e-10	0.730539
77087160	chr5:77087160:A:G	1.59538e-18	-4.25965e-10	-1.34411	2.0868e-13	-4.25965e-10	-1.3484	1.87265e-05	-4.25965e-10	-1.34615
77087225	chr5:77087225:G:T	3.13977e-18	-4.25965e-10	-0.667072	4.23478e-13	-4.25965e-10	-0.640703	3.71474e-05	-4.25965e-10	-0.661193
77087320	chr5:77087320:G:A	1.48895e-18	-4.25965e-10	-1.41315	1.95946e-13	-4.25965e-10	-1.41137	1.75222e-05	-4.25965e-10	-1.41262
77087579	chr5:77087579:A:G	2.0537e-18	-4.25965e-10	-1.09158	2.69582e-13	-4.25965e-10	-1.09233	2.39565e-05	-4.25965e-10	-1.09985
77087833	chr5:77087833:T:C	2.02413e-18	-4.25965e-10	-1.10608	2.66902e-13	-4.25965e-10	-1.10232	2.37989e-05	-4.25965e-10	-1.10645
77088013	chr5:77088013:G:A	7.27142e-19	-2.12986	-4.01506e-10	9.47251e-14	-2.13822	-4.01506e-10	8.57193e-06	-2.12759	-4.01506e-10
77088093	chr5:77088093:C:T	3.27675e-18	-4.25965e-10	-0.624371	4.20388e-13	-4.25965e-10	-0.648025	3.81825e-05	-4.25965e-10	-0.633709
77088189	chr5:77088189:A:G	1.68496e-18	-4.25965e-10	-1.28948	2.24196e-13	-4.25965e-10	-1.27668	1.9789e-05	-4.25965e-10	-1.29096
77088624	chr5:77088624:C:T	2.47202e-18	-4.25965e-10	-0.906185	3.31533e-13	-4.25965e-10	-0.885477	2.91834e-05	-4.25965e-10	-0.902486
77089120	chr5:77089120:GGAGTT:G	8.00759e-19	-1.98108	-0.0523342	8.93387e-14	-2.14095	-0.0558151	8.38867e-06	-2.11056	-0.0386493
77089516	chr5:77089516:A:G	5.08482e-19	-1.0955	-1.39205	6.72853e-14	-1.08767	-1.39259	4.12874e-06	-1.46408	-1.39404
77089745	chr5:77089745:T:G	2.19686e-17	-4.25965e-10	1.27839	2.81626e-12	-4.25965e-10	1.25396	0.000268884	-4.25965e-10	1.31819
77089831	chr5:77089831:A:G	1.59535e-18	-4.25965e-10	-1.34413	2.10774e-13	-4.25965e-10	-1.33842	1.88359e-05	-4.25965e-10	-1.34032
77090467	chr5:77090467:G:T	1.61916e-18	-4.25965e-10	-1.32931	2.11061e-13	-4.25965e-10	-1.33706	1.903e-05	-4.25965e-10	-1.33007
77090477	chr5:77090477:G:T	5.37794e-17	-4.25965e-10	2.17367	6.88315e-12	-4.25965e-10	2.14763	0.000662255	-4.25965e-10	2.21956
77090508	chr5:77090508:T:C	9.54063e-19	-0.971254	-0.886994	1.18151e-13	-1.00308	-0.914162	8.0243e-06	-1.30694	-0.886677
77090554	chr5:77090554:T:A	5.79071e-18	-4.25965e-10	-0.0549666	7.24372e-13	-4.25965e-10	-0.103899	6.89055e-05	-4.25965e-10	-0.0433516
77090749	chr5:77090749:A:G	2.81854e-18	-4.25965e-10	-0.775005	3.68102e-13	-4.25965e-10	-0.780843	3.2948e-05	-4.25965e-10	-0.781155
77090899	chr5:77090899:T:C	6.63787e-19	-2.22102	-4.01506e-10	9.0219e-14	-2.18696	-4.01506e-10	7.88392e-06	-2.21126	-4.01506e-10
77091018	chr5:77091018:T:C	1.1279e-18	-0.281862	-1.409	1.68323e-13	-0.154344	-1.40897	8.93732e-06	-0.673063	-1.41279
77091316	chr5:77091316:G:A	1.5733e-18	-4.25965e-10	-1.35804	2.0708e-13	-4.25965e-10	-1.3561	1.86097e-05	-4.25965e-10	-1.35241
77091322	chr5:77091322:A:T	1.57604e-17	-4.25965e-10	0.946276	1.96963e-12	-4.25965e-10	0.896397	0.000190461	-4.25965e-10	0.973359
77091374	chr5:77091374:TCA:T	2.14589e-18	-1.04767	-4.01506e-10	3.18289e-13	-0.926243	-4.01506e-10	2.94006e-05	-0.895071	-4.01506e-10
77091498	chr5:77091498:C:T	6.72285e-18	-4.25965e-10	0.0942896	8.62803e-13	-4.25965e-10	0.0709831	7.83944e-05	-4.25965e-10	0.0856652
77091547	chr5:77091547:C:T	1.93439e-18	-0.121849	-1.02958	2.79399e-13	-0.0171351	-1.03943	1.52363e-05	-0.544187	-1.00822
77091577	chr5:77091577:G:T	1.93529e-18	-4.25965e-10	-1.15096	2.51651e-13	-4.25965e-10	-1.16116	2.28759e-05	-4.25965e-10	-1.146
77091617	chr5:77091617:G:A	1.85047e-18	-4.25965e-10	-1.19578	2.46751e-13	-4.25965e-10	-1.18083	2.17511e-05	-4.25965e-10	-1.19642
77091670	chr5:77091670:TAAAAA:T	2.17093e-18	-4.25965e-10	-1.03607	2.90869e-13	-4.25965e-10	-1.01633	2.56269e-05	-4.25965e-10	-1.03244
77092398	chr5:77092398:A:T	1.94044e-18	-4.25965e-10	-1.14831	2.61611e-13	-4.25965e-10	-1.12235	2.28298e-05	-4.25965e-10	-1.14802
77092456	chr5:77092456:G:A	9.00469e-19	-0.558523	-1.35754	1.31393e-13	-0.453789	-1.35722	7.33972e-06	-0.913939	-1.36885
77092867	chr5:77092867:A:C	1.55727e-18	-0.338384	-1.02991	2.21592e-13	-0.249576	-1.03879	1.26321e-05	-0.729462	-1.01038
77093974	chr5:77093974:A:G	1.48816e-18	-4.25965e-10	-1.41368	1.9524e-13	-4.25965e-10	-1.41498	1.75119e-05	-4.25965e-10	-1.41321
77094414	chr5:77094414:A:G	1.15378e-18	-0.570431	-1.09774	1.66651e-13	-0.476152	-1.09715	9.68773e-06	-0.925339	-1.07989
77094742	chr5:77094742:A:G	1.36772e-18	-1.88832	0.390244	1.44019e-13	-2.08525	0.365988	1.36124e-05	-2.06013	0.395026
77094864	chr5:77094864:T:C	2.91288e-18	-4.25965e-10	-0.742079	3.91449e-13	-4.25965e-10	-0.719348	3.45151e-05	-4.25965e-10	-0.734691
77095034	chr5:77095034:C:T	5.68852e-18	-1.74887	1.6761	5.62664e-13	-2.00397	1.64744	5.65077e-05	-1.94633	1.70462
77095142	chr5:77095142:T:C	5.15668e-18	-0.499916	0.328987	7.3273e-13	-0.410164	0.317737	4.42219e-05	-0.866607	0.379741
77095298	chr5:77095298:A:G	3.33433e-17	-4.25965e-10	1.69563	4.07881e-12	-4.25965e-10	1.62436	0.000389817	-4.25965e-10	1.68959
77095754	chr5:77095754:C:T	8.11359e-19	-1.91049	-0.109779	8.90039e-14	-2.09272	-0.1078	8.39105e-06	-2.05466	-0.0942599
77095879	chr5:77095879:G:A	2.40642e-18	-4.25965e-10	-0.933082	3.10444e-13	-4.25965e-10	-0.951202	2.79607e-05	-4.25965e-10	-0.945287
77096109	chr5:77096109:A:C	1.42088e-18	-0.421587	-1.03836	2.04284e-13	-0.328972	-1.04072	1.16317e-05	-0.803879	-1.01848
77096241	chr5:77096241:A:G	1.44951e-18	-0.495581	-0.944417	2.06892e-13	-0.411679	-0.945327	1.19793e-05	-0.870704	-0.922202
77096597	chr5:77096597:T:G	7.68315e-19	-1.11968	-0.955095	6.6443e-14	-1.52891	-0.963947	6.27886e-06	-1.47666	-0.962241
77096718	chr5:77096718:C:T	1.75075e-17	-4.25965e-10	1.05141	2.17884e-12	-4.25965e-10	0.997343	0.000205436	-4.25965e-10	1.04905
77096728	chr5:77096728:G:A	1.55716e-18	-4.25965e-10	-1.36836	2.05351e-13	-4.25965e-10	-1.36448	1.83397e-05	-4.25965e-10	-1.36702
77096753	chr5:77096753:G:A	2.41792e-17	-4.25965e-10	1.37427	3.12881e-12	-4.25965e-10	1.3592	0.000297606	-4.25965e-10	1.41968
77097023	chr5:77097023:T:C	1.48946e-18	-4.25965e-10	-1.41281	1.95309e-13	-4.25965e-10	-1.41462	1.75069e-05	-4.25965e-10	-1.41349
77097177	chr5:77097177:G:A	1.75429e-18	-4.25965e-10	-1.24916	2.29632e-13	-4.25965e-10	-1.25273	2.07143e-05	-4.25965e-10	-1.24526
77097238	chr5:77097238:C:T	1.71752e-18	-0.0793269	-1.19101	2.49586e-13	0.0245964	-1.194	1.39419e-05	-0.427741	-1.21345
77097889	chr5:77097889:T:A	3.60419e-17	-4.25965e-10	1.77346	4.71357e-12	-4.25965e-10	1.769	0.000445513	-4.25965e-10	1.82314
77098041	chr5:77098041:CA:C	2.56945e-18	-0.348916	-0.518616	3.75884e-13	-0.243855	-0.516067	2.17987e-05	-0.734578	-0.459658
77098071	chr5:77098071:C:T	3.48205e-18	-0.166325	-0.397274	5.13074e-13	-0.0505867	-0.398197	2.90502e-05	-0.570063	-0.337
77098244	chr5:77098244:T:G	4.22443e-18	-4.25965e-10	-0.370338	5.44408e-13	-4.25965e-10	-0.389505	5.04173e-05	-4.25965e-10	-0.355752
77098261	chr5:77098261:C:G	2.27034e-19	-2.02408	-1.2698	2.57269e-14	-2.16796	-1.27371	2.34187e-06	-2.15287	-1.27227
77098291	chr5:77098291:T:A	4.4907e-18	-4.25965e-10	-0.309214	5.77253e-13	-4.25965e-10	-0.330922	5.36703e-05	-4.25965e-10	-0.293228
77098848	chr5:77098848:T:C	2.16847e-16	0.948221	2.61975	1.67612e-11	0.467612	2.57001	0.00118579	0.108916	2.69316
77098864	chr5:77098864:A:T	5.9349e-19	-2.21234	-0.120621	7.74485e-14	-2.20037	-0.139218	7.30414e-06	-2.18001	-0.10764
77098917	chr5:77098917:A:C	1.48357e-18	-4.25965e-10	-1.41677	1.95052e-13	-4.25965e-10	-1.41594	1.74536e-05	-4.25965e-10	-1.41654
77098982	chr5:77098982:C:T	1.84553e-18	-0.225345	-0.973114	2.72952e-13	-0.111365	-0.968544	1.51605e-05	-0.623144	-0.934248
77099207	chr5:77099207:G:A	7.13641e-19	-2.1486	-4.01506e-10	8.99652e-14	-2.18978	-4.01506e-10	8.11704e-06	-2.18212	-4.01506e-10
77099359	chr5:77099359:C:T	1.14001e-17	-0.330251	0.952653	1.62114e-12	-0.244795	0.946477	9.77148e-05	-0.733409	1.03937
77099724	chr5:77099724:C:T	5.77185e-18	-4.25965e-10	-0.0582295	7.53501e-13	-4.25965e-10	-0.0644731	6.88146e-05	-4.25965e-10	-0.0446706
77099782	chr5:77099782:G:C	2.5515e-18	-0.326915	-0.547627	3.76542e-13	-0.213828	-0.544345	2.15905e-05	-0.714432	-0.489403
77099799	chr5:77099799:A:G	1.19256e-18	-0.310655	-1.32446	1.75231e-13	-0.199026	-1.32408	9.66303e-06	-0.701491	-1.30629
77099855	chr5:77099855:C:A	2.15407e-19	-1.94191	-1.40454	2.36331e-14	-2.12139	-1.40516	2.15118e-06	-2.10606	-1.40401
77099908	chr5:77099908:C:A	2.39708e-18	-4.25965e-10	-0.93697	3.11581e-13	-4.25965e-10	-0.947543	2.83387e-05	-4.25965e-10	-0.931859
77099990	chr5:77099990:A:C	4.89886e-18	-0.086076	-0.136143	6.85265e-13	-0.0167467	-0.142651	3.95592e-05	-0.523684	-0.0746055
77100092	chr5:77100092:C:A	2.20832e-18	-0.0293091	-0.98968	3.24329e-13	0.0776222	-0.985066	1.77842e-05	-0.446489	-0.951288
77100134	chr5:77100134:A:G	2.65992e-18	-0.832928	-4.01506e-10	3.49489e-13	-0.832732	-4.01506e-10	3.00412e-05	-0.873518	-4.01506e-10
77100204	chr5:77100204:C:T	1.8362e-18	-4.25965e-10	-1.20352	2.40301e-13	-4.25965e-10	-1.20731	2.15187e-05	-4.25965e-10	-1.20716
77100365	chr5:77100365:C:G	6.85522e-18	-4.25965e-10	0.113788	8.97405e-13	-4.25965e-10	0.110304	8.3375e-05	-4.25965e-10	0.147262
77101138	chr5:77101138:T:G	2.23607e-18	-4.25965e-10	-1.0065	2.89028e-13	-4.25965e-10	-1.02268	2.60268e-05	-4.25965e-10	-1.01696
77101158	chr5:77101158:G:A	5.27893e-19	-1.05366	-1.39643	5.45861e-14	-1.29671	-1.39272	3.73552e-06	-1.56076	-1.39744
77101783	chr5:77101783:G:T	2.87208e-18	-4.25965e-10	-0.756187	3.82606e-13	-4.25965e-10	-0.742199	3.44606e-05	-4.25965e-10	-0.73627
77101789	chr5:77101789:G:T	6.23877e-18	-4.25965e-10	0.0195601	8.34542e-13	-4.25965e-10	0.0376797	7.4343e-05	-4.25965e-10	0.032602
77101965	chr5:77101965:A:G	1.48864e-18	-4.25965e-10	-1.41336	1.95326e-13	-4.25965e-10	-1.41453	1.74978e-05	-4.25965e-10	-1.41401
77102082	chr5:77102082:G:T	1.49339e-18	-4.25965e-10	-1.41018	1.95865e-13	-4.25965e-10	-1.41178	1.75492e-05	-4.25965e-10	-1.41108
77102085	chr5:77102085:C:T	1.49392e-18	-4.25965e-10	-1.40982	1.95927e-13	-4.25965e-10	-1.41146	1.75551e-05	-4.25965e-10	-1.41075
77102154	chr5:77102154:A:G	1.69413e-18	-4.25965e-10	-1.28405	2.21201e-13	-4.25965e-10	-1.29013	1.99843e-05	-4.25965e-10	-1.28114
77102358	chr5:77102358:T:G	1.64679e-19	-2.2221	-1.39288	2.26965e-14	-2.17164	-1.39535	2.01509e-06	-2.18169	-1.39373
77102694	chr5:77102694:G:GAGGCACCAACC	1.03841e-18	-1.77353	-4.01506e-10	1.20506e-13	-1.89751	-4.01506e-10	1.09392e-05	-1.88374	-4.01506e-10
77102711	chr5:77102711:G:C	1.78206e-18	-4.25965e-10	-1.23345	2.3534e-13	-4.25965e-10	-1.22817	2.08937e-05	-4.25965e-10	-1.23664
77102798	chr5:77102798:T:C	3.00107e-18	-0.615492	-0.0967605	4.25889e-13	-0.55633	-0.0786947	2.58361e-05	-1.00197	-0.0223457
77102812	chr5:77102812:C:T	1.26119e-18	-1.57916	-4.01506e-10	1.60683e-13	-1.60977	-4.01506e-10	1.47564e-05	-1.58441	-4.01506e-10
77102899	chr5:77102899:C:T	1.67727e-19	-2.1914	-1.40524	2.15421e-14	-2.21962	-1.39958	1.91322e-06	-2.22204	-1.40526
77102966	chr5:77102966:G:A	5.497e-19	-1.01001	-1.3996	5.20461e-14	-1.33827	-1.39881	3.60419e-06	-1.59572	-1.39827
77103184	chr5:77103184:A:G	1.83281e-18	-4.25965e-10	-1.20537	2.39694e-13	-4.25965e-10	-1.20984	2.13797e-05	-4.25965e-10	-1.21365
77103348	chr5:77103348:A:G	1.03742e-18	-1.77448	-4.01506e-10	1.72833e-13	-1.53688	-4.01506e-10	1.30531e-05	-1.70706	-4.01506e-10
77103703	chr5:77103703:TGAGCAACCAG:T	3.012e-18	-4.25965e-10	-0.708618	3.92424e-13	-4.25965e-10	-0.716861	3.54215e-05	-4.25965e-10	-0.708768
77103715	chr5:77103715:A:G	3.19317e-18	-4.25965e-10	-0.65021	4.25781e-13	-4.25965e-10	-0.635278	3.83344e-05	-4.25965e-10	-0.62974
77103753	chr5:77103753:TC:T	2.68115e-18	-4.25965e-10	-0.824975	3.51992e-13	-4.25965e-10	-0.825596	3.21249e-05	-4.25965e-10	-0.806456
77103807	chr5:77103807:C:T	2.33152e-18	-4.25965e-10	-0.964703	3.1373e-13	-4.25965e-10	-0.940672	2.73633e-05	-4.25965e-10	-0.966886
77104121	chr5:77104121:A:C	6.84468e-18	-4.25965e-10	0.112249	9.3316e-13	-4.25965e-10	0.149373	8.25337e-05	-4.25965e-10	0.137119
77104703	chr5:77104703:T:C	2.20577e-18	-4.25965e-10	-1.02014	2.89779e-13	-4.25965e-10	-1.02009	2.63366e-05	-4.25965e-10	-1.00513
77104715	chr5:77104715:T:C	6.11045e-18	-4.25965e-10	-0.00122266	8.25258e-13	-4.25965e-10	0.0264926	7.3561e-05	-4.25965e-10	0.0220284
77104791	chr5:77104791:A:T	5.69527e-18	-4.25965e-10	-0.0715868	7.27883e-13	-4.25965e-10	-0.0990639	6.81913e-05	-4.25965e-10	-0.0537707
77105006	chr5:77105006:A:G	5.96361e-18	-4.25965e-10	-0.0255457	7.80788e-13	-4.25965e-10	-0.0289002	7.08308e-05	-4.25965e-10	-0.0157926
77105141	chr5:77105141:A:T	1.7718e-17	-4.25965e-10	1.06336	2.34577e-12	-4.25965e-10	1.07116	0.000217511	-4.25965e-10	1.10616
77105187	chr5:77105187:A:G	1.61479e-18	-4.25965e-10	-1.33202	2.12271e-13	-4.25965e-10	-1.33134	1.8975e-05	-4.25965e-10	-1.33296
77105339	chr5:77105339:T:G	1.50679e-18	-4.25965e-10	-1.40124	1.98342e-13	-4.25965e-10	-1.39921	1.77552e-05	-4.25965e-10	-1.39941
77105419	chr5:77105419:C:T	1.88182e-18	-4.25965e-10	-1.17898	2.45393e-13	-4.25965e-10	-1.18634	2.21425e-05	-4.25965e-10	-1.17859
77105981	chr5:77105981:A:G	1.46239e-17	-4.25965e-10	0.871433	1.95093e-12	-4.25965e-10	0.886859	0.000179034	-4.25965e-10	0.911487
77106414	chr5:77106414:C:A	1.68701e-18	-4.25965e-10	-1.28827	2.20744e-13	-4.25965e-10	-1.2922	1.97155e-05	-4.25965e-10	-1.29468
77106465	chr5:77106465:T:G	5.36527e-18	-4.25965e-10	-0.131276	7.28071e-13	-4.25965e-10	-0.0988045	6.44537e-05	-4.25965e-10	-0.11014
77106525	chr5:77106525:T:G	5.54304e-18	-4.25965e-10	-0.0986799	7.11447e-13	-4.25965e-10	-0.121903	6.63362e-05	-4.25965e-10	-0.0813511
77106922	chr5:77106922:T:C	3.34389e-18	-4.25965e-10	-0.604087	4.44198e-13	-4.25965e-10	-0.592933	3.90788e-05	-4.25965e-10	-0.610506
77106945	chr5:77106945:A:G	1.51018e-18	-4.25965e-10	-1.39899	1.988e-13	-4.25965e-10	-1.3969	1.77974e-05	-4.25965e-10	-1.39703
77107231	chr5:77107231:T:G	1.9464e-19	-2.12998	-1.31784	2.47957e-14	-2.15079	-1.32774	2.21205e-06	-2.16043	-1.32174
77107611	chr5:77107611:G:C	5.46287e-19	-1.00938	-1.40645	5.2685e-14	-1.31904	-1.40583	3.6023e-06	-1.58912	-1.40539
77107686	chr5:77107686:C:T	1.3157e-17	-4.25965e-10	0.765734	1.80924e-12	-4.25965e-10	0.811459	0.000159283	-4.25965e-10	0.794598
77108069	chr5:77108069:C:T	1.5219e-18	-4.25965e-10	-1.39126	1.99964e-13	-4.25965e-10	-1.39106	1.78902e-05	-4.25965e-10	-1.39183
77108101	chr5:77108101:T:A	7.36255e-19	-2.1174	-4.01506e-10	9.57721e-14	-2.12723	-4.01506e-10	8.6927e-06	-2.1136	-4.01506e-10
77108226	chr5:77108226:A:G	1.14617e-18	-0.688295	-0.986503	1.5924e-13	-0.635707	-0.983086	9.591e-06	-1.07043	-0.944837
77108413	chr5:77108413:A:G	2.76999e-18	-0.641797	-0.15058	3.92624e-13	-0.582583	-0.133768	2.38714e-05	-1.02576	-0.0776497
77108463	chr5:77108463:C:T	1.50293e-18	-4.25965e-10	-1.4038	1.97815e-13	-4.25965e-10	-1.40187	1.7707e-05	-4.25965e-10	-1.40213
77108552	chr5:77108552:G:A	6.90478e-18	-4.25965e-10	0.120992	8.73157e-13	-4.25965e-10	0.0829123	8.16324e-05	-4.25965e-10	0.126139
77108660	chr5:77108660:G:C	1.34242e-18	-0.473918	-1.04283	5.99544e-14	-1.53646	-1.05916	4.65323e-06	-1.68941	-1.04912
77108757	chr5:77108757:A:AT	1.96777e-19	-2.20951	-1.22739	2.88612e-14	-2.09386	-1.23285	2.54662e-06	-2.11896	-1.22236
77108848	chr5:77108848:G:A	1.40423e-17	-4.25965e-10	0.830853	1.93228e-12	-4.25965e-10	0.877254	0.000170071	-4.25965e-10	0.86013
77109032	chr5:77109032:G:T	1.11108e-17	-4.25965e-10	0.596695	1.52438e-12	-4.25965e-10	0.640139	0.000134392	-4.25965e-10	0.624673
77109076	chr5:77109076:T:G	1.26978e-18	-2.20895	0.636568	1.72771e-13	-2.1819	0.644658	1.56215e-05	-2.17961	0.652173
77109133	chr5:77109133:A:G	1.49884e-17	-4.25965e-10	0.896056	2.06371e-12	-4.25965e-10	0.943055	0.00018159	-4.25965e-10	0.925664
77109789	chr5:77109789:C:T	1.89675e-18	-4.25965e-10	-1.17108	2.52241e-13	-4.25965e-10	-1.15882	2.2219e-05	-4.25965e-10	-1.17514
77110645	chr5:77110645:C:T	2.92111e-14	8.47108	-4.01506e-10	1.05547e-13	-2.03005	-4.01506e-10	9.23085e-06	-2.05354	-4.01506e-10
77110720	chr5:77110720:A:G	1.48332e-18	-4.25965e-10	-1.41694	1.94984e-13	-4.25965e-10	-1.41629	1.74507e-05	-4.25965e-10	-1.41671
77111232	chr5:77111232:G:A	2.03019e-17	-4.25965e-10	1.19949	2.74967e-12	-4.25965e-10	1.23003	0.000246438	-4.25965e-10	1.23102
77111365	chr5:77111365:AT:A	4.44104e-18	-4.25965e-10	-0.320334	5.96171e-13	-4.25965e-10	-0.298676	5.35127e-05	-4.25965e-10	-0.296168
77112042	chr5:77112042:G:A	8.34273e-18	-4.25965e-10	0.310168	1.12314e-12	-4.25965e-10	0.334679	0.00010073	-4.25965e-10	0.336356
77112133	chr5:77112133:A:G	8.37929e-18	0.314541	-4.01506e-10	9.11171e-13	0.125527	-4.01506e-10	8.97414e-05	0.220845	-4.01506e-10
77112218	chr5:77112218:C:T	2.40774e-19	-2.20327	-1.03185	3.55272e-14	-2.09271	-1.02619	3.11735e-06	-2.11526	-1.02384
77112555	chr5:77112555:A:G	1.76806e-18	-4.25965e-10	-1.24134	2.31173e-13	-4.25965e-10	-1.24604	2.06391e-05	-4.25965e-10	-1.2489
77112911	chr5:77112911:T:G	7.28232e-18	-4.25965e-10	0.174228	9.41796e-13	-4.25965e-10	0.158586	8.80681e-05	-4.25965e-10	0.202023
77112949	chr5:77112949:C:T	1.4999e-18	-4.25965e-10	-1.40582	1.96999e-13	-4.25965e-10	-1.40601	1.76339e-05	-4.25965e-10	-1.40627
77113139	chr5:77113139:C:G	3.54812e-17	-4.25965e-10	1.75778	4.53379e-12	-4.25965e-10	1.73011	0.000435974	-4.25965e-10	1.80149
77113239	chr5:77113239:C:G	2.90218e-18	-4.25965e-10	-0.74576	3.85556e-13	-4.25965e-10	-0.734517	3.39524e-05	-4.25965e-10	-0.751129
77113635	chr5:77113635:A:G	2.71165e-17	-4.25965e-10	1.48892	3.45357e-12	-4.25965e-10	1.45796	0.000333937	-4.25965e-10	1.53487
77113891	chr5:77113891:C:T	1.50021e-18	-4.25965e-10	-1.40562	1.97039e-13	-4.25965e-10	-1.4058	1.76374e-05	-4.25965e-10	-1.40607
77113908	chr5:77113908:A:G	2.22305e-17	-4.25965e-10	1.29024	3.06786e-12	-4.25965e-10	1.33953	0.000270228	-4.25965e-10	1.32318
77113930	chr5:77113930:C:T	2.45818e-19	-2.21111	-1.00328	3.57453e-14	-2.11368	-0.999108	3.14755e-06	-2.13448	-0.994979
77113964	chr5:77113964:T:C	2.41933e-18	-4.25965e-10	-0.927733	3.24539e-13	-4.25965e-10	-0.906799	2.84032e-05	-4.25965e-10	-0.929586
77113990	chr5:77113990:C:T	2.73624e-17	-4.25965e-10	1.49795	3.70669e-12	-4.25965e-10	1.52869	0.000332873	-4.25965e-10	1.53167
77114515	chr5:77114515:G:T	4.69442e-18	-4.25965e-10	-0.264849	6.29935e-13	-4.25965e-10	-0.243587	5.66019e-05	-4.25965e-10	-0.240045
77114543	chr5:77114543:A:G	3.80562e-18	-4.25965e-10	-0.474744	4.99111e-13	-4.25965e-10	-0.476374	4.61885e-05	-4.25965e-10	-0.443355
77114620	chr5:77114620:C:A	2.4622e-18	-4.25965e-10	-0.910167	3.20843e-13	-4.25965e-10	-0.918252	2.87377e-05	-4.25965e-10	-0.917877
77114643	chr5:77114643:C:A	2.21171e-17	-4.25965e-10	1.28513	3.05173e-12	-4.25965e-10	1.33426	0.000268844	-4.25965e-10	1.31804
77115208	chr5:77115208:T:A	1.58032e-18	-4.25965e-10	-1.3536	2.08214e-13	-4.25965e-10	-1.35064	1.85514e-05	-4.25965e-10	-1.35554
77116160	chr5:77116160:T:C	4.13544e-18	-4.25965e-10	-0.391628	5.57965e-13	-4.25965e-10	-0.364908	4.93834e-05	-4.25965e-10	-0.376472
77116196	chr5:77116196:G:A	1.9568e-18	-4.25965e-10	-1.13991	2.59779e-13	-4.25965e-10	-1.12937	2.3184e-05	-4.25965e-10	-1.13262
77116233	chr5:77116233:T:A	1.14772e-16	-4.25965e-10	2.93173	1.40659e-11	-4.25965e-10	2.8623	0.00140108	-4.25965e-10	2.96891
77116280	chr5:77116280:G:A	4.4001e-19	-1.21592	-1.41626	4.4001e-14	-1.48855	-1.41645	3.05744e-06	-1.74253	-1.41598
77116517	chr5:77116517:C:G	1.66127e-18	-4.25965e-10	-1.30364	2.19998e-13	-4.25965e-10	-1.29558	1.94849e-05	-4.25965e-10	-1.30645
77116920	chr5:77116920:T:C	2.0264e-18	0.30293	-1.40789	1.86726e-13	-0.0529529	-1.40661	1.05731e-05	-0.514424	-1.40335
77117118	chr5:77117118:G:C	2.37404e-18	-4.25965e-10	-0.946628	3.12618e-13	-4.25965e-10	-0.944223	2.79165e-05	-4.25965e-10	-0.946869
77117181	chr5:77117181:G:C	1.56775e-18	-1.36158	-4.01506e-10	1.62575e-13	-1.59807	-4.01506e-10	1.54652e-05	-1.53749	-4.01506e-10
77117456	chr5:77117456:C:G	1.50852e-18	-4.25965e-10	-1.40009	1.97578e-13	-4.25965e-10	-1.40307	1.77469e-05	-4.25965e-10	-1.39988
77117617	chr5:77117617:C:T	6.92314e-19	-2.19109	0.0121472	9.08823e-14	-2.2152	0.0355621	7.99082e-06	-2.22144	0.0236419
77117641	chr5:77117641:C:A	3.21801e-18	-4.25965e-10	-0.64246	4.2773e-13	-4.25965e-10	-0.630712	3.84286e-05	-4.25965e-10	-0.627284
77117697	chr5:77117697:A:G	1.48356e-18	-4.25965e-10	-1.41678	1.94991e-13	-4.25965e-10	-1.41625	1.74519e-05	-4.25965e-10	-1.41664
77117977	chr5:77117977:T:C	2.32015e-18	-0.0175472	-0.952044	9.43348e-14	-1.20455	-0.937808	7.22792e-06	-1.34462	-0.953521
77118028	chr5:77118028:A:G	1.04549e-17	0.397428	0.138422	1.51969e-12	0.473568	0.163489	7.91614e-05	-0.126487	0.221888
77118034	chr5:77118034:A:C	1.48609e-18	-4.25965e-10	-1.41507	1.9521e-13	-4.25965e-10	-1.41513	1.74871e-05	-4.25965e-10	-1.41462
77118098	chr5:77118098:C:A	2.83464e-19	-2.22197	-0.849926	3.98318e-14	-2.1637	-0.840843	3.43827e-06	-2.18795	-0.853171
77118145	chr5:77118145:C:G	7.48893e-19	-2.21676	0.116374	1.49348e-13	-1.83917	0.156243	1.17052e-05	-1.97139	0.155338
77118546	chr5:77118546:T:C	2.19597e-19	-2.10721	-1.21997	2.67613e-14	-2.18731	-1.21493	2.39779e-06	-2.18372	-1.21782
77118669	chr5:77118669:C:T	2.97887e-18	-0.133896	-0.585783	4.32803e-13	-0.0607148	-0.558207	2.2978e-05	-0.5997	-0.541851
77118750	chr5:77118750:C:T	5.46638e-19	-2.20129	-0.213905	8.80047e-14	-2.01856	-0.193258	7.30827e-06	-2.11127	-0.175815
77118787	chr5:77118787:T:C	5.17709e-18	0.09081	-0.257789	7.66263e-13	0.182574	-0.230252	4.02323e-05	-0.392807	-0.18861
77119205	chr5:77119205:G:GCTCT	1.69509e-18	-4.25965e-10	-1.28349	2.22401e-13	-4.25965e-10	-1.28472	1.98047e-05	-4.25965e-10	-1.29017
77119215	chr5:77119215:A:G	1.8498e-18	-4.25965e-10	-1.19615	2.42593e-13	-4.25965e-10	-1.19782	2.18972e-05	-4.25965e-10	-1.18973
77119256	chr5:77119256:C:T	1.58623e-18	-4.25965e-10	-1.34986	2.09444e-13	-4.25965e-10	-1.34475	1.86825e-05	-4.25965e-10	-1.3485
77119434	chr5:77119434:G:A	1.30951e-17	-4.25965e-10	0.761017	1.66251e-12	-4.25965e-10	0.72688	0.000162134	-4.25965e-10	0.812333
77119702	chr5:77119702:T:C	2.40662e-18	-0.932997	-4.01506e-10	3.81787e-13	-0.744342	-4.01506e-10	3.74356e-05	-0.653466	-4.01506e-10
77119841	chr5:77119841:T:C	7.70584e-18	0.0746544	0.156102	1.12003e-12	0.14993	0.181979	6.11782e-05	-0.402284	0.239988
77119854	chr5:77119854:A:G	1.59742e-18	-4.25965e-10	-1.34284	2.10253e-13	-4.25965e-10	-1.34089	1.88384e-05	-4.25965e-10	-1.34019
77120151	chr5:77120151:T:C	1.54069e-18	-4.25965e-10	-1.37899	2.0237e-13	-4.25965e-10	-1.37911	1.80908e-05	-4.25965e-10	-1.38069
77120664	chr5:77120664:G:C	1.48877e-18	-4.25965e-10	-1.41327	1.95569e-13	-4.25965e-10	-1.41329	1.75011e-05	-4.25965e-10	-1.41382
77120914	chr5:77120914:T:C	1.91814e-18	0.167064	-1.32693	6.71749e-14	-1.16127	-1.32064	5.14131e-06	-1.31254	-1.32624
77120964	chr5:77120964:G:A	6.76516e-19	-2.20202	-4.01506e-10	8.84048e-14	-2.20728	-4.01506e-10	7.9347e-06	-2.20484	-4.01506e-10
77121000	chr5:77121000:T:C	3.36461e-18	-4.25965e-10	-0.59791	4.26181e-13	-4.25965e-10	-0.634339	3.92371e-05	-4.25965e-10	-0.606464
77121051	chr5:77121051:G:A	2.69147e-19	-2.21721	-0.906507	3.65585e-14	-2.18509	-0.905203	3.25932e-06	-2.20198	-0.892589
77121249	chr5:77121249:G:T	2.64739e-17	0.755095	0.709844	2.9281e-12	0.601309	0.691594	0.000167033	0.0343468	0.807755
77121357	chr5:77121357:C:T	2.16973e-18	-4.25965e-10	-1.03662	2.82466e-13	-4.25965e-10	-1.04565	2.53733e-05	-4.25965e-10	-1.04239
77121377	chr5:77121377:G:A	1.72405e-18	-4.25965e-10	-1.26655	2.26062e-13	-4.25965e-10	-1.26839	2.0136e-05	-4.25965e-10	-1.27358
77121472	chr5:77121472:G:A	4.77691e-19	-2.21366	-0.336357	6.54847e-14	-2.19466	-0.312732	5.70494e-06	-2.20939	-0.325368
77121652	chr5:77121652:C:T	1.55213e-18	-4.25965e-10	-1.3716	2.03914e-13	-4.25965e-10	-1.37151	1.824e-05	-4.25965e-10	-1.37247
77121697	chr5:77121697:G:A	1.85536e-18	-4.25965e-10	-1.19314	2.45014e-13	-4.25965e-10	-1.18789	2.1875e-05	-4.25965e-10	-1.19074
77121702	chr5:77121702:T:A	1.69907e-18	-4.25965e-10	-1.28114	2.23367e-13	-4.25965e-10	-1.28039	1.99603e-05	-4.25965e-10	-1.28234
77122040	chr5:77122040:A:G	4.79269e-19	-2.22146	-0.32526	6.59666e-14	-2.16677	-0.333285	5.9526e-06	-2.18775	-0.304512
77122049	chr5:77122049:T:C	2.09065e-18	-4.25965e-10	-1.07375	2.72091e-13	-4.25965e-10	-1.08307	2.44615e-05	-4.25965e-10	-1.07899
77122373	chr5:77122373:T:C	2.03227e-19	-2.01589	-1.38876	2.39764e-14	-2.12425	-1.38788	2.20391e-06	-2.10067	-1.38519
77122393	chr5:77122393:G:A	5.26003e-19	-2.21228	-0.241391	7.11006e-14	-2.19741	-0.227701	6.26734e-06	-2.21142	-0.229311
77122534	chr5:77122534:A:G	2.82191e-19	-2.22041	-0.855984	4.09125e-14	-2.11867	-0.859096	3.62893e-06	-2.15241	-0.83474
77122552	chr5:77122552:A:G	1.74783e-19	-2.20941	-1.34602	2.34238e-14	-2.19714	-1.33831	2.05808e-06	-2.21238	-1.34193
77122574	chr5:77122574:G:T	1.007e-17	-4.25965e-10	0.498342	1.28889e-12	-4.25965e-10	0.472331	0.000124183	-4.25965e-10	0.545667
77122847	chr5:77122847:A:T	1.69743e-18	-4.25965e-10	-1.28211	2.22815e-13	-4.25965e-10	-1.28286	1.98331e-05	-4.25965e-10	-1.28874
77122891	chr5:77122891:G:A	2.88259e-19	-1.78317	-1.27194	3.12794e-14	-1.97067	-1.27557	2.88427e-06	-1.93414	-1.28268
77123032	chr5:77123032:C:G	6.65656e-19	-2.2182	-4.01506e-10	1.25241e-13	-1.85896	-4.01506e-10	1.10088e-05	-1.8774	-4.01506e-10
77123328	chr5:77123328:C:T	1.94108e-18	-4.25965e-10	-1.14798	2.56958e-13	-4.25965e-10	-1.14029	2.30376e-05	-4.25965e-10	-1.13896
77123740	chr5:77123740:C:T	4.96309e-18	-4.25965e-10	-0.209193	6.5572e-13	-4.25965e-10	-0.203469	5.94145e-05	-4.25965e-10	-0.191549
77123837	chr5:77123837:G:A	9.07256e-19	-1.65126	-0.257295	9.74588e-14	-1.79472	-0.315051	9.79696e-06	-1.74767	-0.246348
77123848	chr5:77123848:G:A	3.99757e-19	-2.22164	-0.506484	5.74017e-14	-2.13989	-0.499242	5.01895e-06	-2.16739	-0.495478
77124128	chr5:77124128:C:G	3.93749e-18	-4.25965e-10	-0.440679	5.08532e-13	-4.25965e-10	-0.457676	4.70391e-05	-4.25965e-10	-0.425108
77124304	chr5:77124304:T:C	2.72825e-18	-0.807563	-4.01506e-10	3.35534e-13	-0.87348	-4.01506e-10	2.99417e-05	-0.876835	-4.01506e-10
77124470	chr5:77124470:C:T	4.1261e-19	-2.22145	-0.475027	5.77595e-14	-2.16543	-0.467484	5.07501e-06	-2.18792	-0.463837
77124925	chr5:77124925:G:C	2.61135e-15	1.3384	4.718	2.98173e-10	1.24076	4.67546	0.0200202	0.651014	4.97739
77124949	chr5:77124949:T:G	5.5494e-18	-4.25965e-10	-0.097533	7.05574e-13	-4.25965e-10	-0.130192	6.74044e-05	-4.25965e-10	-0.0653765
77125046	chr5:77125046:AG:A	1.52767e-18	-4.25965e-10	-1.38748	2.00198e-13	-4.25965e-10	-1.3899	1.79919e-05	-4.25965e-10	-1.38616
77125225	chr5:77125225:C:T	3.41828e-19	-2.21882	-0.665853	4.69589e-14	-2.18388	-0.656051	4.13394e-06	-2.20077	-0.656092
77125343	chr5:77125343:A:C	1.42605e-18	-1.45631	-4.01506e-10	1.69792e-13	-1.55463	-4.01506e-10	1.61857e-05	-1.49196	-4.01506e-10
77125429	chr5:77125429:A:G	1.50272e-18	-4.25965e-10	-1.40395	1.97836e-13	-4.25965e-10	-1.40177	1.77462e-05	-4.25965e-10	-1.39991
77125793	chr5:77125793:G:A	2.59714e-18	-4.25965e-10	-0.856813	3.30209e-13	-4.25965e-10	-0.889478	3.02938e-05	-4.25965e-10	-0.865144
77125914	chr5:77125914:T:A	1.99278e-18	-1.99176	0.870068	2.45469e-13	-2.06213	0.876094	2.33168e-05	-2.05688	0.929968
77126008	chr5:77126008:C:T	2.8235e-18	-4.25965e-10	-0.773245	3.59535e-13	-4.25965e-10	-0.804391	3.36921e-05	-4.25965e-10	-0.758825
77126423	chr5:77126423:C:T	2.37116e-18	-4.25965e-10	-0.947843	3.12351e-13	-4.25965e-10	-0.945075	2.77311e-05	-4.25965e-10	-0.953532
77126892	chr5:77126892:G:A	9.57221e-19	-1.85494	-4.01506e-10	1.39929e-13	-1.74807	-4.01506e-10	1.29246e-05	-1.71695	-4.01506e-10
77126937	chr5:77126937:T:G	9.05496e-18	-4.25965e-10	0.39209	1.1981e-12	-4.25965e-10	0.39929	0.000106734	-4.25965e-10	0.394254
77127265	chr5:77127265:C:T	2.10721e-19	-2.17796	-1.19048	2.63991e-14	-2.21177	-1.2041	2.34687e-06	-2.22019	-1.20281
77127392	chr5:77127392:A:C	5.83893e-18	-1.1931	1.14643	6.40681e-13	-1.34301	1.11634	6.52482e-05	-1.30123	1.20334
77127796	chr5:77127796:A:C	3.67415e-18	-1.97613	1.46623	5.87298e-13	-1.82135	1.50768	4.73059e-05	-1.87067	1.45122
77128010	chr5:77128010:A:G	1.60551e-18	-4.25965e-10	-1.33778	2.11627e-13	-4.25965e-10	-1.33438	1.88657e-05	-4.25965e-10	-1.33874
77128142	chr5:77128142:C:T	3.10701e-19	-1.56388	-1.41627	2.43534e-14	-2.08034	-1.41619	2.12361e-06	-2.10648	-1.41649
77128896	chr5:77128896:A:C	3.01196e-18	-0.708631	-4.01506e-10	4.32346e-13	-0.619977	-4.01506e-10	3.88945e-05	-0.615235	-4.01506e-10
77128974	chr5:77128974:A:C	6.65335e-19	-2.20943	-0.00925755	1.05041e-13	-2.01867	-0.0161884	8.46827e-06	-2.13433	-0.00543514
77129124	chr5:77129124:G:A	1.19622e-17	-0.309269	0.979796	1.21324e-12	-0.558306	0.970152	7.97349e-05	-0.934292	1.03691
77129452	chr5:77129452:C:T	1.48569e-18	-4.25965e-10	-1.41534	1.95299e-13	-4.25965e-10	-1.41467	1.74664e-05	-4.25965e-10	-1.41581
77129482	chr5:77129482:T:C	3.75889e-18	0.926827	-1.41393	1.13442e-13	-0.54322	-1.4147	9.54036e-06	-0.605502	-1.41505
77129500	chr5:77129500:AATGGATT:A	1.48326e-18	-0.326693	-1.09029	1.24373e-13	-0.779714	-1.08621	1.30173e-05	-0.628234	-1.08158
77129509	chr5:77129509:CTT:C	1.48109e-18	-0.330437	-1.08801	1.24242e-13	-0.783068	-1.08391	1.3001e-05	-0.631809	-1.07926
77129571	chr5:77129571:C:T	6.63489e-19	-2.22146	-4.01506e-10	8.75146e-14	-2.2174	-4.01506e-10	7.85715e-06	-2.21466	-4.01506e-10
77130042	chr5:77130042:G:A	1.50156e-17	-0.327537	1.2254	1.56635e-12	-0.526814	1.19411	0.000105266	-0.928388	1.30879
77130168	chr5:77130168:CAGAT:C	1.49251e-17	-4.25965e-10	0.891821	1.87145e-12	-4.25965e-10	0.845267	0.000179716	-4.25965e-10	0.915289
77130478	chr5:77130478:T:C	3.23307e-18	-2.18866	1.55087	4.26757e-13	-2.20763	1.57465	3.88023e-05	-2.22198	1.60438
77130871	chr5:77130871:C:G	3.62737e-18	-2.19519	1.67247	4.84792e-13	-2.20456	1.69908	4.39003e-05	-2.22213	1.72796
77130880	chr5:77130880:C:T	6.67118e-19	-2.21601	-4.01506e-10	1.00793e-13	-2.07614	-4.01506e-10	8.94305e-06	-2.08521	-4.01506e-10
77131044	chr5:77131044:C:A	3.40909e-18	-2.20492	1.62015	4.63489e-13	-2.19465	1.64423	4.16668e-05	-2.22083	1.67444
77131067	chr5:77131067:C:T	4.75376e-18	-4.25965e-10	-0.252287	6.13753e-13	-4.25965e-10	-0.269611	5.46543e-05	-4.25965e-10	-0.275059
77131175	chr5:77131175:A:G	5.80107e-18	-2.16324	2.11006	7.42639e-13	-2.21901	2.14002	6.85758e-05	-2.21594	2.16779
77131363	chr5:77131363:A:G	1.74818e-18	-4.25965e-10	-1.25265	2.28172e-13	-4.25965e-10	-1.2591	2.0493e-05	-4.25965e-10	-1.256
77131486	chr5:77131486:G:A	6.93202e-18	-0.919231	1.04416	7.67855e-13	-1.07545	1.02985	5.41219e-05	-1.40938	1.12454
77131581	chr5:77131581:G:A	2.32765e-18	-4.25965e-10	-0.966364	3.10513e-13	-4.25965e-10	-0.950979	2.75368e-05	-4.25965e-10	-0.960564
77132114	chr5:77132114:C:T	2.63117e-19	-2.20265	-0.943728	3.39716e-14	-2.21953	-0.944144	3.00853e-06	-2.21917	-0.955461
77132229	chr5:77132229:G:C	1.6721e-18	-4.25965e-10	-1.29714	2.18447e-13	-4.25965e-10	-1.30266	1.96106e-05	-4.25965e-10	-1.30002
77132654	chr5:77132654:T:C	7.98666e-18	-2.18424	2.45079	1.04775e-12	-2.2116	2.47679	9.64783e-05	-2.22117	2.5144
77133185	chr5:77133185:T:C	1.66641e-18	-4.25965e-10	-1.30055	2.19967e-13	-4.25965e-10	-1.29573	1.96129e-05	-4.25965e-10	-1.2999
77133247	chr5:77133247:C:T	5.23184e-18	-4.25965e-10	-0.15646	6.49489e-13	-4.25965e-10	-0.213018	6.25743e-05	-4.25965e-10	-0.139732
77133543	chr5:77133543:G:A	1.65185e-18	-4.25965e-10	-1.30933	2.1453e-13	-4.25965e-10	-1.32075	1.94857e-05	-4.25965e-10	-1.3064
77134284	chr5:77134284:G:A	2.03948e-18	-2.0088	0.910267	2.22712e-13	-2.17543	0.892105	2.04371e-05	-2.15012	0.891384
77134477	chr5:77134477:G:A	3.0307e-18	0.698268	-1.4007	9.67724e-14	-0.714734	-1.40211	8.18762e-06	-0.770292	-1.40317
77134635	chr5:77134635:T:A	1.72708e-18	-4.25965e-10	-1.26479	2.25387e-13	-4.25965e-10	-1.27139	2.02486e-05	-4.25965e-10	-1.268
77135814	chr5:77135814:A:G	2.05238e-19	-1.97833	-1.41648	2.12616e-14	-2.21675	-1.41555	1.98001e-06	-2.17809	-1.4149
77135850	chr5:77135850:G:A	6.27136e-18	-4.25965e-10	0.024771	8.02975e-13	-4.25965e-10	-0.000880251	7.28723e-05	-4.25965e-10	0.0126214
77135904	chr5:77135904:T:C	1.72558e-18	-4.25965e-10	-1.26566	2.25193e-13	-4.25965e-10	-1.27225	2.02312e-05	-4.25965e-10	-1.26886
77135942	chr5:77135942:C:G	1.52693e-18	-0.372579	-1.01539	1.26766e-13	-0.838517	-1.00835	1.33652e-05	-0.675302	-1.00813
77136263	chr5:77136263:T:C	2.54802e-18	-4.25965e-10	-0.875905	3.29463e-13	-4.25965e-10	-0.89174	3.02419e-05	-4.25965e-10	-0.866859
77136419	chr5:77136419:G:A	1.72905e-18	-4.25965e-10	-1.26365	2.25637e-13	-4.25965e-10	-1.27028	2.02715e-05	-4.25965e-10	-1.26687
77137217	chr5:77137217:G:T	6.05586e-18	-4.25965e-10	-0.0101954	7.66168e-13	-4.25965e-10	-0.0478017	7.25501e-05	-4.25965e-10	0.00819058
77137371	chr5:77137371:G:A	1.72708e-18	-4.25965e-10	-1.26479	2.25387e-13	-4.25965e-10	-1.27139	2.02486e-05	-4.25965e-10	-1.268
77138384	chr5:77138384:T:G	2.53433e-18	-4.25965e-10	-0.881292	3.29934e-13	-4.25965e-10	-0.89031	3.003e-05	-4.25965e-10	-0.873891
77138779	chr5:77138779:A:G	2.98391e-19	-1.67797	-1.3426	3.07586e-14	-1.92222	-1.34082	2.85994e-06	-1.88684	-1.33844
77138861	chr5:77138861:A:G	4.30368e-18	1.03135	-1.3831	1.3024e-13	-0.439762	-1.38006	1.10805e-05	-0.491539	-1.37936
77139177	chr5:77139177:A:G	1.72171e-18	-2.2167	0.948798	2.43236e-13	-2.17253	0.977359	2.12941e-05	-2.21315	0.995495
77139179	chr5:77139179:G:A	8.82255e-19	-0.534631	-1.40187	1.00256e-13	-0.678066	-1.40341	6.01659e-06	-1.0751	-1.40646
77139472	chr5:77139472:T:C	1.85925e-18	-4.25965e-10	-1.19105	2.42397e-13	-4.25965e-10	-1.19863	2.17836e-05	-4.25965e-10	-1.19493
77139521	chr5:77139521:G:A	7.33803e-19	-0.754622	-1.36611	5.29478e-14	-1.35817	-1.36173	4.23426e-06	-1.46563	-1.36725
77139662	chr5:77139662:C:A	1.7927e-18	-4.25965e-10	-1.2275	2.33887e-13	-4.25965e-10	-1.23436	2.10107e-05	-4.25965e-10	-1.23105
77139863	chr5:77139863:A:T	2.47277e-19	-2.01029	-1.19818	2.7738e-14	-2.16669	-1.19971	2.50952e-06	-2.14379	-1.21221
77141099	chr5:77141099:A:G	1.42522e-17	-4.25965e-10	0.845688	1.78356e-12	-4.25965e-10	0.797161	0.000171677	-4.25965e-10	0.869529
77141393	chr5:77141393:CA:C	4.40149e-18	-4.25965e-10	-0.329279	5.82394e-13	-4.25965e-10	-0.322056	5.2667e-05	-4.25965e-10	-0.312098
77141430	chr5:77141430:C:T	5.02101e-18	-4.25965e-10	-0.197591	6.38973e-13	-4.25965e-10	-0.229342	5.83527e-05	-4.25965e-10	-0.209581
77141518	chr5:77141518:T:TG	1.85911e-18	-4.25965e-10	-1.19112	2.42378e-13	-4.25965e-10	-1.19871	2.1782e-05	-4.25965e-10	-1.195
77141875	chr5:77141875:A:G	2.27358e-18	-2.2092	1.21933	3.59592e-13	-2.05165	1.24742	3.00992e-05	-2.14046	1.26887
77141951	chr5:77141951:A:G	3.71927e-19	-1.90104	-0.899237	4.48919e-14	-1.97586	-0.909085	4.2311e-06	-1.93165	-0.901978
77142822	chr5:77142822:T:C	2.59005e-18	-4.25965e-10	-0.859545	3.41181e-13	-4.25965e-10	-0.856791	3.08722e-05	-4.25965e-10	-0.846231
77143222	chr5:77143222:C:T	2.20685e-18	-4.25965e-10	-1.01966	2.9189e-13	-4.25965e-10	-1.01283	2.57233e-05	-4.25965e-10	-1.02869
77143425	chr5:77143425:G:A	2.31515e-18	-1.74919	0.777447	2.11417e-13	-2.10781	0.772441	1.81565e-05	-2.14217	0.765109
77143716	chr5:77143716:C:T	1.90025e-18	-4.25965e-10	-1.16924	2.50171e-13	-4.25965e-10	-1.16706	2.22552e-05	-4.25965e-10	-1.17351
77143842	chr5:77143842:G:A	1.55211e-18	-0.0218379	-1.34977	5.01201e-14	-1.41835	-1.35644	4.11622e-06	-1.50521	-1.35594
77143953	chr5:77143953:T:C	2.62554e-18	-1.77002	0.924079	7.82824e-13	-0.916908	0.890613	5.83868e-05	-1.13083	0.92183
77143971	chr5:77143971:C:T	3.84926e-18	-1.86229	1.39895	1.07341e-12	-1.08578	1.37518	8.65876e-05	-1.23203	1.4171
77144190	chr5:77144190:G:A	1.72872e-18	-4.25965e-10	-1.26384	2.22283e-13	-4.25965e-10	-1.28525	2.0193e-05	-4.25965e-10	-1.27075
77144258	chr5:77144258:C:T	9.74154e-18	1.3427	-0.877522	6.42505e-13	0.665308	-0.889137	3.89332e-05	0.284726	-0.898966
77144360	chr5:77144360:TGTTTTCAAA:T	3.15961e-18	-1.26097	0.600196	2.68398e-13	-1.65155	0.554819	2.65237e-05	-1.56549	0.567443
77144418	chr5:77144418:C:T	2.86551e-18	-1.26566	0.507184	2.43429e-13	-1.6551	0.460719	2.41109e-05	-1.56868	0.475255
77144638	chr5:77144638:T:C	7.58838e-18	1.39005	-1.17466	4.883e-13	0.680688	-1.17896	2.9898e-05	0.311078	-1.18937
77144704	chr5:77144704:C:T	1.86777e-19	-2.20849	-1.28058	2.39795e-14	-2.22107	-1.29093	2.14653e-06	-2.22131	-1.29093
77144898	chr5:77144898:G:C	1.4921e-18	-4.25965e-10	-1.41104	1.96075e-13	-4.25965e-10	-1.41071	1.7544e-05	-4.25965e-10	-1.41138
77145171	chr5:77145171:C:T	1.47426e-18	-1.10853	-0.314543	1.20348e-13	-1.54956	-0.349257	1.18698e-05	-1.4577	-0.344388
77145251	chr5:77145251:T:C	6.43976e-19	-1.15744	-1.09387	5.89251e-14	-1.51517	-1.09776	5.79582e-06	-1.41953	-1.09942
77145591	chr5:77145591:G:A	1.06105e-18	-1.13583	-0.61613	9.63387e-14	-1.49607	-0.625263	9.57737e-06	-1.39551	-0.621171
77145841	chr5:77145841:C:T	4.23868e-17	1.93562	-4.01506e-10	9.42802e-14	-2.14293	-4.01506e-10	8.51774e-06	-2.13394	-4.01506e-10
77146335	chr5:77146335:C:T	2.78534e-18	0.00521454	-0.792068	2.36819e-13	-0.401371	-0.820539	2.45408e-05	-0.292157	-0.783594
77146362	chr5:77146362:C:T	1.07607e-18	-1.15389	-0.584015	9.76682e-14	-1.52286	-0.584772	9.66164e-06	-1.42241	-0.585513
77146573	chr5:77146573:C:A	2.68497e-18	-4.25965e-10	-0.823551	3.48008e-13	-4.25965e-10	-0.836979	3.17622e-05	-4.25965e-10	-0.81781
77146826	chr5:77146826:G:A	2.10606e-18	-0.384866	-0.681538	2.22889e-13	-0.587031	-0.695499	1.41627e-05	-0.941423	-0.684055
77147105	chr5:77147105:A:G	6.67795e-19	-2.215	-4.01506e-10	8.77763e-14	-2.21441	-4.01506e-10	7.81967e-06	-2.21944	-4.01506e-10
77147563	chr5:77147563:G:C	1.71846e-18	-4.25965e-10	-1.26979	2.26188e-13	-4.25965e-10	-1.26784	2.02756e-05	-4.25965e-10	-1.26667
77147765	chr5:77147765:G:A	1.35507e-18	-1.08805	-0.419324	1.10112e-13	-1.5342	-0.453506	1.08891e-05	-1.44065	-0.447673
77147981	chr5:77147981:A:G	2.20101e-18	-1.02231	-4.01506e-10	3.59757e-13	-0.803775	-4.01506e-10	2.94006e-05	-0.895071	-4.01506e-10
77148072	chr5:77148072:A:G	1.16611e-18	-1.1348	-0.52275	1.05655e-13	-1.4998	-0.529226	1.04808e-05	-1.39784	-0.528704
77148109	chr5:77148109:A:G	3.40329e-18	-4.25965e-10	-0.58648	4.34801e-13	-4.25965e-10	-0.614315	4.09824e-05	-4.25965e-10	-0.562946
77148863	chr5:77148863:C:G	8.2528e-18	1.44242	-1.14309	5.32682e-13	0.741661	-1.15294	3.24914e-05	0.363516	-1.15863
77148868	chr5:77148868:G:A	8.72379e-18	1.47666	-1.12183	5.6111e-13	0.772998	-1.13229	3.41436e-05	0.392425	-1.13794
77148929	chr5:77148929:G:A	2.5818e-17	1.94191	-0.50206	1.61806e-12	1.19696	-0.497179	9.53515e-05	0.782742	-0.50126
77148941	chr5:77148941:T:C	9.59582e-19	-1.85248	-4.01506e-10	1.12773e-13	-1.96383	-4.01506e-10	1.0737e-05	-1.9024	-4.01506e-10
77148964	chr5:77148964:A:C	1.67307e-18	-4.25965e-10	-1.29656	2.20469e-13	-4.25965e-10	-1.29345	1.95847e-05	-4.25965e-10	-1.30134
77149343	chr5:77149343:G:A	1.89136e-18	-4.25965e-10	-1.17393	2.48963e-13	-4.25965e-10	-1.1719	2.22438e-05	-4.25965e-10	-1.17402
77149545	chr5:77149545:C:T	2.32795e-18	-0.125294	-0.840939	2.42978e-13	-0.342278	-0.853956	1.50618e-05	-0.721367	-0.842561
77149560	chr5:77149560:A:G	1.15022e-18	-1.13468	-0.536581	1.04275e-13	-1.49983	-0.542343	1.03455e-05	-1.39717	-0.542363
77149724	chr5:77149724:T:C	2.042e-19	-2.03261	-1.36726	2.62078e-14	-2.05721	-1.36594	2.25696e-06	-2.10302	-1.35905
77150278	chr5:77150278:A:G	1.10284e-17	1.64431	-1.05506	7.18514e-13	0.952944	-1.06496	4.21785e-05	0.53812	-1.0723
77150796	chr5:77150796:G:C	2.18058e-18	-1.03163	-4.01506e-10	3.47089e-13	-0.839622	-4.01506e-10	2.87533e-05	-0.917335	-4.01506e-10
77150878	chr5:77150878:A:G	1.86828e-18	-0.275852	-0.910349	1.97875e-13	-0.480627	-0.92094	1.2357e-05	-0.84983	-0.912034
77151002	chr5:77151002:T:C	1.48537e-18	-4.25965e-10	-1.41556	1.95126e-13	-4.25965e-10	-1.41556	1.74689e-05	-4.25965e-10	-1.41567
77151023	chr5:77151023:G:T	2.16877e-19	-2.19371	-1.14594	2.82904e-14	-2.21838	-1.1283	2.48339e-06	-2.21615	-1.15032
77151470	chr5:77151470:G:A	3.31863e-19	-2.22099	-0.693269	4.54268e-14	-2.20217	-0.67093	3.8859e-06	-2.21146	-0.707276
77151545	chr5:77151545:A:G	3.18248e-18	0.0519869	-0.705548	2.67953e-13	-0.362873	-0.735517	2.78959e-05	-0.251382	-0.696226
77151609	chr5:77151609:C:T	3.20705e-18	-4.25965e-10	-0.645871	4.08909e-13	-4.25965e-10	-0.675711	3.86176e-05	-4.25965e-10	-0.622379
77151662	chr5:77151662:G:T	1.48297e-18	-4.25965e-10	-1.41718	1.94828e-13	-4.25965e-10	-1.41709	1.74425e-05	-4.25965e-10	-1.41718
77151674	chr5:77151674:G:A	1.48297e-18	-4.25965e-10	-1.41718	1.94819e-13	-4.25965e-10	-1.41713	1.74427e-05	-4.25965e-10	-1.41717
77151924	chr5:77151924:C:T	3.20131e-18	-4.25965e-10	-0.647662	4.09613e-13	-4.25965e-10	-0.673992	3.85394e-05	-4.25965e-10	-0.624407
77152286	chr5:77152286:T:C	1.48325e-18	-4.25965e-10	-1.41699	1.94878e-13	-4.25965e-10	-1.41683	1.74435e-05	-4.25965e-10	-1.41712
77152346	chr5:77152346:A:G	1.50382e-18	-4.25965e-10	-1.40321	1.9731e-13	-4.25965e-10	-1.40443	1.77082e-05	-4.25965e-10	-1.40206
77152459	chr5:77152459:C:T	2.71652e-18	-0.85412	0.0422478	2.42209e-13	-1.2398	0.0404007	2.38904e-05	-1.13718	0.034567
77152488	chr5:77152488:A:T	1.48578e-18	-4.25965e-10	-1.41528	1.95267e-13	-4.25965e-10	-1.41484	1.74722e-05	-4.25965e-10	-1.41548
77152521	chr5:77152521:G:T	1.48402e-18	-4.25965e-10	-1.41647	1.95001e-13	-4.25965e-10	-1.4162	1.7449e-05	-4.25965e-10	-1.41681
77153100	chr5:77153100:C:G	2.54854e-18	-4.25965e-10	-0.875702	3.42731e-13	-4.25965e-10	-0.852259	3.00269e-05	-4.25965e-10	-0.873993
77153355	chr5:77153355:T:C	1.70793e-18	-0.415145	-0.860794	1.86558e-13	-0.588755	-0.871705	1.16856e-05	-0.955585	-0.862149
77153451	chr5:77153451:T:C	1.4996e-18	-4.25965e-10	-1.40602	1.97222e-13	-4.25965e-10	-1.40488	1.76174e-05	-4.25965e-10	-1.4072
77153633	chr5:77153633:G:C	3.8584e-18	0.213976	-0.674945	3.19292e-13	-0.217798	-0.7053	3.34048e-05	-0.102014	-0.665372
77153889	chr5:77153889:A:G	1.60436e-18	-4.25965e-10	-1.3385	2.10647e-13	-4.25965e-10	-1.33902	1.88066e-05	-4.25965e-10	-1.34188
77154043	chr5:77154043:T:C	1.49155e-18	-4.25965e-10	-1.41141	1.96089e-13	-4.25965e-10	-1.41064	1.75244e-05	-4.25965e-10	-1.41249
77154365	chr5:77154365:T:C	5.67158e-17	2.07876	0.148068	3.33664e-12	1.33351	0.0900096	0.000196767	0.880861	0.125073
77154387	chr5:77154387:G:A	1.69704e-18	-4.25965e-10	-1.28233	2.24171e-13	-4.25965e-10	-1.27679	1.98632e-05	-4.25965e-10	-1.28722
77154680	chr5:77154680:C:G	9.60018e-19	-0.971774	-0.880252	8.81947e-14	-1.29585	-0.913805	7.94714e-06	-1.31799	-0.885287
77154925	chr5:77154925:A:G	1.50705e-18	-4.25965e-10	-1.40107	1.98231e-13	-4.25965e-10	-1.39977	1.77361e-05	-4.25965e-10	-1.40048
77155200	chr5:77155200:G:T	1.78502e-18	-4.25965e-10	-1.23179	2.40026e-13	-4.25965e-10	-1.20845	2.11904e-05	-4.25965e-10	-1.22254
77155292	chr5:77155292:G:A	1.69069e-19	-2.18818	-1.40049	2.14073e-14	-2.22115	-1.40433	1.91785e-06	-2.22108	-1.40381
77155695	chr5:77155695:A:G	1.68994e-18	-0.426849	-0.859677	1.83488e-13	-0.605716	-0.871338	1.1576e-05	-0.966004	-0.861149
77155758	chr5:77155758:G:A	3.27426e-18	-4.25965e-10	-0.62513	4.19158e-13	-4.25965e-10	-0.650956	3.93878e-05	-4.25965e-10	-0.602631
77155809	chr5:77155809:G:A	7.05729e-19	-2.15975	-4.01506e-10	9.51437e-14	-2.13381	-4.01506e-10	8.75091e-06	-2.10693	-4.01506e-10
77155834	chr5:77155834:T:C	1.89055e-18	-4.25965e-10	-1.17436	2.40964e-13	-4.25965e-10	-1.20455	2.22262e-05	-4.25965e-10	-1.17481
77156503	chr5:77156503:C:A	1.48339e-18	-4.25965e-10	-1.41689	1.949e-13	-4.25965e-10	-1.41672	1.74445e-05	-4.25965e-10	-1.41707
77156893	chr5:77156893:A:T	1.99551e-18	-4.25965e-10	-1.12032	2.69996e-13	-4.25965e-10	-1.0908	2.36434e-05	-4.25965e-10	-1.113
77157117	chr5:77157117:G:A	1.49469e-18	-4.25965e-10	-1.4093	1.96985e-13	-4.25965e-10	-1.40608	1.7611e-05	-4.25965e-10	-1.40757
77157387	chr5:77157387:A:G	1.82119e-19	-2.13681	-1.37751	2.27077e-14	-2.18986	-1.37665	2.07692e-06	-2.17138	-1.37382
77157939	chr5:77157939:A:C	1.17203e-17	2.04444	-1.39434	1.39725e-12	1.94484	-1.39179	6.6243e-05	1.30858	-1.39134
77157986	chr5:77157986:C:CA	4.90585e-19	-1.2579	-1.26547	7.79768e-14	-1.05249	-1.2803	6.29139e-06	-1.16162	-1.27529
77158237	chr5:77158237:G:C	2.75255e-18	-0.798693	-4.01506e-10	4.82164e-13	-0.51092	-4.01506e-10	3.58286e-05	-0.69734	-4.01506e-10
77158561	chr5:77158561:G:A	1.16863e-18	-2.08164	0.426252	1.31043e-13	-2.145	0.331325	1.34885e-05	-2.12442	0.450172
77158615	chr5:77158615:G:A	4.17721e-19	-1.29814	-1.38602	6.71215e-14	-1.08835	-1.39435	5.43199e-06	-1.19393	-1.38986
77158734	chr5:77158734:C:T	5.99494e-18	1.39007	-1.41038	6.56189e-13	1.2031	-1.40586	3.12804e-05	0.580212	-1.41331
77158784	chr5:77158784:C:T	1.96039e-19	-2.21972	-1.22094	2.54191e-14	-2.21989	-1.23381	2.30787e-06	-2.22214	-1.21763
77158787	chr5:77158787:G:A	2.56088e-19	-1.77716	-1.3963	4.37912e-14	-1.51957	-1.3902	3.4218e-06	-1.64906	-1.39686
77158950	chr5:77158950:G:T	2.85582e-18	-4.25965e-10	-0.761863	3.83659e-13	-4.25965e-10	-0.739449	3.3764e-05	-4.25965e-10	-0.756691
77159101	chr5:77159101:C:T	1.48921e-18	-4.25965e-10	-1.41298	1.96011e-13	-4.25965e-10	-1.41104	1.75083e-05	-4.25965e-10	-1.41341
77159470	chr5:77159470:G:T	1.67329e-19	-2.20798	-1.39103	2.4076e-14	-2.10898	-1.39901	2.08247e-06	-2.14852	-1.39401
77159497	chr5:77159497:C:T	2.16594e-19	-2.19945	-1.1415	3.16801e-14	-2.08076	-1.15276	2.72178e-06	-2.12634	-1.14846
77159702	chr5:77159702:G:A	2.10416e-19	-2.20989	-1.16	3.01825e-14	-2.1117	-1.17024	2.60836e-06	-2.15093	-1.16643
77159816	chr5:77159816:T:C	1.82414e-18	-4.25965e-10	-1.21011	2.39503e-13	-4.25965e-10	-1.21064	2.15663e-05	-4.25965e-10	-1.20496
77160164	chr5:77160164:T:C	2.86001e-19	-1.78077	-1.28221	4.4726e-14	-1.60738	-1.28127	3.8799e-06	-1.64319	-1.27708
77160221	chr5:77160221:C:T	1.99611e-18	-4.25965e-10	-1.12002	2.62028e-13	-4.25965e-10	-1.12075	2.35403e-05	-4.25965e-10	-1.11737
77160357	chr5:77160357:G:A	2.24331e-19	-2.12154	-1.18431	2.86069e-14	-2.17598	-1.15958	2.53642e-06	-2.16102	-1.18431
77160616	chr5:77160616:A:G	4.43345e-18	-2.08062	1.75857	6.37205e-13	-1.92159	1.68948	5.86494e-05	-1.94951	1.745
77161162	chr5:77161162:A:T	1.36432e-17	-0.0857252	0.887746	8.2465e-13	-0.8687	0.894456	5.36512e-05	-1.20062	0.90704
77161163	chr5:77161163:T:C	1.6077e-18	-4.25965e-10	-1.33642	2.13814e-13	-4.25965e-10	-1.3241	1.88996e-05	-4.25965e-10	-1.33695
77161277	chr5:77161277:A:G	1.48446e-18	-4.25965e-10	-1.41617	1.95082e-13	-4.25965e-10	-1.41578	1.74582e-05	-4.25965e-10	-1.41628
77161405	chr5:77161405:A:G	3.14096e-18	-4.25965e-10	-0.666693	4.17246e-13	-4.25965e-10	-0.655527	3.70502e-05	-4.25965e-10	-0.663814
77162033	chr5:77162033:T:C	1.43931e-17	-4.25965e-10	0.85553	1.8713e-12	-4.25965e-10	0.845183	0.000166478	-4.25965e-10	0.838775
77162078	chr5:77162078:G:T	3.35915e-19	-1.92243	-0.979692	5.21491e-14	-1.77258	-0.962516	4.51563e-06	-1.79982	-0.968728
77162550	chr5:77162550:G:A	2.42148e-18	-4.25965e-10	-0.926845	3.19909e-13	-4.25965e-10	-0.921168	2.85783e-05	-4.25965e-10	-0.92344
77162601	chr5:77162601:G:A	2.54636e-17	-0.0336068	1.45963	1.52824e-12	-0.821504	1.46417	9.94536e-05	-1.15742	1.48102
77162636	chr5:77162636:T:C	5.80253e-18	-2.10514	2.05221	8.26723e-13	-1.95971	1.98797	7.60652e-05	-1.98399	2.03949
77162745	chr5:77162745:A:G	1.78013e-18	-4.25965e-10	-1.23454	2.32921e-13	-4.25965e-10	-1.23851	2.09956e-05	-4.25965e-10	-1.23178
77163194	chr5:77163194:A:G	2.75195e-19	-1.85294	-1.24855	3.61688e-14	-1.8613	-1.23971	3.06618e-06	-1.91936	-1.2363
77163347	chr5:77163347:A:G	1.80455e-18	-4.25965e-10	-1.22091	2.37956e-13	-4.25965e-10	-1.21712	2.13594e-05	-4.25965e-10	-1.21459
77163847	chr5:77163847:C:T	2.88997e-19	-1.86669	-1.18587	4.45796e-14	-1.70927	-1.18265	3.88512e-06	-1.73931	-1.17962
77164018	chr5:77164018:C:G	3.07683e-19	-1.82081	-1.1691	4.79182e-14	-1.65544	-1.16427	4.15472e-06	-1.68973	-1.16211
77164180	chr5:77164180:C:T	3.67207e-18	-4.25965e-10	-0.510466	4.95478e-13	-4.25965e-10	-0.483682	4.34462e-05	-4.25965e-10	-0.504564
77164309	chr5:77164309:G:A	7.68445e-18	0.534394	-0.306417	3.87389e-13	-0.42852	-0.301254	2.32991e-05	-0.819435	-0.308236
77164400	chr5:77164400:C:A	2.26729e-18	-0.992638	-4.01506e-10	3.13193e-13	-0.942384	-4.01506e-10	3.16833e-05	-0.820298	-4.01506e-10
77164428	chr5:77164428:T:A	4.30036e-18	-4.25965e-10	-0.352524	5.57594e-13	-4.25965e-10	-0.365572	5.10062e-05	-4.25965e-10	-0.34414
77164975	chr5:77164975:C:T	1.64316e-19	-2.2004	-1.41679	2.41692e-14	-2.08945	-1.41468	2.07335e-06	-2.13063	-1.41629
77165207	chr5:77165207:G:A	2.97868e-18	-4.25965e-10	-0.719743	3.87057e-13	-4.25965e-10	-0.73063	3.52406e-05	-4.25965e-10	-0.713888
77165229	chr5:77165229:T:A	2.75183e-19	-1.88641	-1.21513	4.21915e-14	-1.73462	-1.21236	3.67919e-06	-1.76408	-1.20931
77165692	chr5:77165692:A:T	6.47408e-19	-0.947957	-1.29804	5.06038e-14	-1.45634	-1.30884	3.60512e-06	-1.68589	-1.30785
77165823	chr5:77165823:T:A	1.69459e-18	-4.25965e-10	-1.28378	2.22913e-13	-4.25965e-10	-1.28242	2.0018e-05	-4.25965e-10	-1.27946
77165881	chr5:77165881:C:T	2.35911e-19	-1.92421	-1.33131	3.59058e-14	-1.77808	-1.33023	3.13496e-06	-1.80589	-1.32758
77166147	chr5:77166147:C:T	4.43785e-18	-4.25965e-10	-0.321051	5.96222e-13	-4.25965e-10	-0.29859	5.26001e-05	-4.25965e-10	-0.313369
77166310	chr5:77166310:C:T	6.44212e-18	-4.25965e-10	0.0516351	8.68499e-13	-4.25965e-10	0.0775631	7.65293e-05	-4.25965e-10	0.0615862
77166326	chr5:77166326:G:A	1.8262e-18	-1.20898	-4.01506e-10	2.36659e-13	-1.22258	-4.01506e-10	2.02257e-05	-1.26914	-4.01506e-10
77166328	chr5:77166328:C:G	7.43358e-19	-0.770506	-1.33729	8.91286e-14	-0.870185	-1.32894	5.11023e-06	-1.31568	-1.32916
77166852	chr5:77166852:A:G	1.55749e-18	-4.25965e-10	-1.36815	2.04101e-13	-4.25965e-10	-1.37059	1.82762e-05	-4.25965e-10	-1.37049
77167033	chr5:77167033:T:C	2.52515e-19	-2.19155	-0.995957	3.44829e-14	-2.15012	-0.998616	3.04699e-06	-2.16261	-0.999322
77167326	chr5:77167326:G:A	1.09507e-18	-0.67228	-1.04812	1.14733e-13	-0.882708	-1.06388	7.3796e-06	-1.22209	-1.05528
77167357	chr5:77167357:C:G	2.63153e-18	-4.25965e-10	-0.843658	3.44977e-13	-4.25965e-10	-0.845727	3.12205e-05	-4.25965e-10	-0.835013
77167656	chr5:77167656:T:G	1.3296e-16	2.66601	0.412819	1.11307e-12	-0.0452009	0.370873	9.07916e-05	-0.176593	0.409072
77167672	chr5:77167672:C:T	1.94495e-16	3.01403	0.445152	1.41736e-12	0.161049	0.406302	0.000115439	0.03046	0.442193
77167735	chr5:77167735:G:T	2.50617e-16	2.67444	1.03827	1.9924e-12	-0.084132	0.992026	0.000165852	-0.201079	1.03609
77167837	chr5:77167837:C:T	1.4962e-18	-4.25965e-10	-1.4083	1.97437e-13	-4.25965e-10	-1.40379	1.76053e-05	-4.25965e-10	-1.40789
77167850	chr5:77167850:C:T	1.48305e-18	-4.25965e-10	-1.41712	1.94945e-13	-4.25965e-10	-1.41649	1.74426e-05	-4.25965e-10	-1.41717
77167911	chr5:77167911:A:C	1.48622e-18	-4.25965e-10	-1.41499	1.95622e-13	-4.25965e-10	-1.41302	1.7474e-05	-4.25965e-10	-1.41537
77167912	chr5:77167912:C:G	1.50537e-18	-4.25965e-10	-1.40218	1.97902e-13	-4.25965e-10	-1.40143	1.76833e-05	-4.25965e-10	-1.40347
77168245	chr5:77168245:A:G	1.11095e-18	-1.70601	-4.01506e-10	1.34766e-13	-1.78566	-4.01506e-10	1.2245e-05	-1.77097	-4.01506e-10
77168785	chr5:77168785:A:G	1.6488e-18	-2.17394	0.862759	2.24628e-13	-2.12643	0.851674	2.04927e-05	-2.12888	0.872864
77168824	chr5:77168824:C:T	1.26526e-17	-4.25965e-10	0.726642	1.62271e-12	-4.25965e-10	0.702646	0.000149494	-4.25965e-10	0.73117
77169340	chr5:77169340:C:T	1.71787e-19	-2.20114	-1.37158	2.21103e-14	-2.21676	-1.3764	2.00265e-06	-2.21348	-1.36813
77170035	chr5:77170035:G:A	3.17288e-19	-1.88204	-1.07712	8.89251e-14	-1.12733	-1.07408	5.2616e-06	-1.5496	-1.06605
77170773	chr5:77170773:T:C	7.2147e-19	-2.13769	-4.01506e-10	9.10993e-14	-2.17725	-4.01506e-10	8.34155e-06	-2.15484	-4.01506e-10
77171125	chr5:77171125:T:G	6.79461e-19	-0.785347	-1.41233	7.42818e-14	-0.971622	-1.40972	6.69913e-06	-0.962524	-1.41158
77171282	chr5:77171282:C:T	3.53445e-19	-1.84313	-1.00812	1.01199e-13	-1.06602	-1.0061	5.94798e-06	-1.49708	-0.995956
77171705	chr5:77171705:G:T	2.78401e-18	-0.170859	-0.616469	2.94826e-13	-0.45737	-0.545448	1.80826e-05	-0.797926	-0.583213
77171863	chr5:77171863:A:G	3.17961e-17	2.60716	-0.959042	2.98882e-13	-0.000919811	-0.988235	2.41565e-05	-0.119865	-0.97167
77172159	chr5:77172159:G:A	5.59604e-19	-1.25437	-1.13738	3.44169e-14	-1.98674	-1.16392	2.98836e-06	-2.02575	-1.15561
77172213	chr5:77172213:A:C	2.7051e-18	-4.25965e-10	-0.816082	3.71254e-13	-4.25965e-10	-0.772317	3.16849e-05	-4.25965e-10	-0.820246
77172431	chr5:77172431:T:A	1.96627e-18	-4.25965e-10	-1.13508	2.58237e-13	-4.25965e-10	-1.13533	2.30648e-05	-4.25965e-10	-1.13778
77172530	chr5:77172530:T:A	5.64936e-18	1.23419	-1.31387	1.11174e-13	-0.652846	-1.32526	8.94061e-06	-0.764579	-1.3209
77172573	chr5:77172573:G:T	5.22219e-19	-1.19029	-1.27061	3.13648e-14	-1.95525	-1.28827	2.71137e-06	-1.99487	-1.28376
77172719	chr5:77172719:T:C	6.63209e-19	-0.814246	-1.40764	7.27805e-14	-0.997423	-1.40433	6.55313e-06	-0.989556	-1.40659
77172740	chr5:77172740:T:C	6.77351e-19	-0.798333	-1.40245	7.43133e-14	-0.982513	-1.3984	6.68881e-06	-0.974517	-1.40113
77172743	chr5:77172743:C:T	6.54156e-19	-1.71874	-0.516893	1.3576e-13	-1.24887	-0.529441	1.00683e-05	-1.44263	-0.524056
77173005	chr5:77173005:A:G	4.31908e-19	-2.19037	-0.460392	5.57882e-14	-2.20519	-0.462448	5.03923e-06	-2.18747	-0.471359
77173018	chr5:77173018:T:C	3.09389e-18	-0.169944	-0.511849	3.27917e-13	-0.450454	-0.44599	2.04568e-05	-0.785869	-0.471902
77173162	chr5:77173162:G:A	1.51293e-18	-4.25965e-10	-1.39717	1.98186e-13	-4.25965e-10	-1.4	1.77972e-05	-4.25965e-10	-1.39705
77173281	chr5:77173281:G:A	7.34394e-19	-0.704862	-1.41507	7.99205e-14	-0.894846	-1.41332	7.20628e-06	-0.886579	-1.41456
77173404	chr5:77173404:A:G	2.51334e-18	-4.25965e-10	-0.889609	3.24046e-13	-4.25965e-10	-0.908318	2.98148e-05	-4.25965e-10	-0.881084
77173637	chr5:77173637:T:C	2.29874e-18	-4.25965e-10	-0.978863	3.09462e-13	-4.25965e-10	-0.95437	2.72514e-05	-4.25965e-10	-0.970983
77174223	chr5:77174223:G:A	1.53242e-18	-4.25965e-10	-1.38437	2.00656e-13	-4.25965e-10	-1.38761	1.80276e-05	-4.25965e-10	-1.38419
77174272	chr5:77174272:C:G	2.78649e-18	-4.25965e-10	-0.78644	3.71901e-13	-4.25965e-10	-0.770577	3.23765e-05	-4.25965e-10	-0.798654
77174449	chr5:77174449:G:A	6.39975e-19	-0.849607	-1.40794	7.02659e-14	-1.03272	-1.4042	6.32749e-06	-1.02432	-1.40687
77174598	chr5:77174598:G:A	3.07935e-18	0.679476	-1.36598	1.23236e-13	-0.518004	-1.3571	1.00494e-05	-0.607676	-1.3609
77174752	chr5:77174752:C:G	1.54075e-18	-4.25965e-10	-1.37896	2.01734e-13	-4.25965e-10	-1.38225	1.81254e-05	-4.25965e-10	-1.37877
77175275	chr5:77175275:C:CAG	3.49299e-17	2.16614	-0.424017	3.76483e-13	-0.291934	-0.466398	3.06779e-05	-0.412656	-0.439889
77175449	chr5:77175449:T:G	1.8336e-18	-4.25965e-10	-1.20494	2.39447e-13	-4.25965e-10	-1.21087	2.16422e-05	-4.25965e-10	-1.20144
77175559	chr5:77175559:C:G	1.0212e-18	-1.70581	-0.0844391	1.59829e-13	-1.52199	-0.0931135	1.38736e-05	-1.54644	-0.0996582
77175638	chr5:77175638:T:A	7.0786e-19	-0.7695	-1.38723	5.58407e-14	-1.27095	-1.39575	3.849e-06	-1.53626	-1.39202
77175812	chr5:77175812:A:G	2.37297e-18	-4.25965e-10	-0.947078	3.21078e-13	-4.25965e-10	-0.91752	2.80307e-05	-4.25965e-10	-0.942788
77175848	chr5:77175848:T:C	2.04905e-18	-4.25965e-10	-1.09385	2.69086e-13	-4.25965e-10	-1.09417	2.40309e-05	-4.25965e-10	-1.09675
77176080	chr5:77176080:A:G	2.28444e-19	-2.01018	-1.27751	2.46909e-14	-2.21635	-1.26642	2.31012e-06	-2.16444	-1.27435
77176185	chr5:77176185:C:T	1.82468e-18	-4.25965e-10	-1.20982	2.41358e-13	-4.25965e-10	-1.20292	2.16334e-05	-4.25965e-10	-1.20185
77176606	chr5:77176606:G:A	1.48451e-18	-4.25965e-10	-1.41613	1.95195e-13	-4.25965e-10	-1.4152	1.74662e-05	-4.25965e-10	-1.41582
77176831	chr5:77176831:G:A	2.38112e-19	-2.17537	-1.07087	3.36166e-14	-2.1024	-1.07178	2.91569e-06	-2.14074	-1.06524
77176880	chr5:77176880:G:A	4.26722e-19	-2.21187	-0.450971	5.80308e-14	-2.17434	-0.453892	5.17732e-06	-2.1954	-0.436397
77177157	chr5:77177157:T:C	1.65686e-18	-4.25965e-10	-1.3063	2.16622e-13	-4.25965e-10	-1.31105	1.95603e-05	-4.25965e-10	-1.30258
77177250	chr5:77177250:A:C	5.33009e-18	1.19406	-1.33191	1.82045e-13	-0.161957	-1.32299	1.44761e-05	-0.2746	-1.32899
77177269	chr5:77177269:T:C	5.10044e-18	1.15153	-1.33342	1.74561e-13	-0.203312	-1.32362	1.3925e-05	-0.311665	-1.33074
77177453	chr5:77177453:CTG:C	4.77889e-18	1.05745	-1.30446	1.8228e-13	-0.197085	-1.28657	1.40471e-05	-0.335041	-1.29863
77177707	chr5:77177707:T:C	1.48325e-18	-4.25965e-10	-1.41699	1.94846e-13	-4.25965e-10	-1.41699	1.74444e-05	-4.25965e-10	-1.41707
77177716	chr5:77177716:C:T	5.27057e-18	1.14683	-1.29591	1.95755e-13	-0.135986	-1.27635	1.52082e-05	-0.264069	-1.29018
77177769	chr5:77177769:A:G	2.00818e-19	-2.18388	-1.2327	2.56861e-14	-2.20529	-1.23796	2.33614e-06	-2.20108	-1.2265
77177843	chr5:77177843:T:C	9.68579e-19	-1.86045	0.0173068	1.31474e-13	-1.82567	0.0152708	1.16081e-05	-1.84177	0.0173898
77177870	chr5:77177870:T:C	4.76553e-18	1.05327	-1.30309	1.65829e-13	-0.287124	-1.29112	1.33079e-05	-0.388848	-1.29889
77177927	chr5:77177927:G:T	1.7154e-19	-2.20529	-1.36887	2.28224e-14	-2.17934	-1.38212	2.04442e-06	-2.19237	-1.3686
77177993	chr5:77177993:A:G	1.63376e-19	-2.20709	-1.41584	2.2305e-14	-2.16971	-1.41469	1.972e-06	-2.18142	-1.41561
77178038	chr5:77178038:C:T	1.56569e-18	-4.25965e-10	-1.3629	2.07204e-13	-4.25965e-10	-1.3555	1.83837e-05	-4.25965e-10	-1.36462
77178157	chr5:77178157:T:C	8.11381e-19	-2.02024	-4.01506e-10	1.02761e-13	-2.05679	-4.01506e-10	8.98902e-06	-2.08008	-4.01506e-10
77178177	chr5:77178177:T:C	1.65659e-19	-2.19187	-1.41718	2.30607e-14	-2.13475	-1.41633	2.03104e-06	-2.1504	-1.41714
77178206	chr5:77178206:T:C	1.67052e-18	-4.25965e-10	-1.29809	2.18787e-13	-4.25965e-10	-1.3011	1.95857e-05	-4.25965e-10	-1.30129
77178243	chr5:77178243:T:C	8.34658e-18	-0.00199941	0.312629	8.98251e-13	-0.311673	0.422919	4.68023e-05	-0.788073	0.357917
77178682	chr5:77178682:G:A	1.95314e-19	-2.0641	-1.38027	2.21354e-14	-2.22212	-1.36991	2.00464e-06	-2.20296	-1.37766
77178798	chr5:77178798:C:G	3.09944e-18	-4.25965e-10	-0.68	4.18594e-13	-4.25965e-10	-0.652302	3.6425e-05	-4.25965e-10	-0.680832
77179060	chr5:77179060:A:G	3.58756e-19	-1.79824	-1.03809	3.31609e-14	-2.16051	-1.02732	3.27873e-06	-2.0534	-1.03523
77179209	chr5:77179209:T:C	7.4432e-19	-2.10651	-4.01506e-10	1.03405e-13	-2.05055	-4.01506e-10	9.07421e-06	-2.07065	-4.01506e-10
77179250	chr5:77179250:G:A	2.04807e-18	-4.25965e-10	-1.09433	2.74753e-13	-4.25965e-10	-1.07333	2.39936e-05	-4.25965e-10	-1.0983
77179324	chr5:77179324:C:T	6.89538e-19	-2.18296	-4.01506e-10	9.22081e-14	-2.16516	-4.01506e-10	8.1068e-06	-2.18338	-4.01506e-10
77179379	chr5:77179379:G:C	1.84563e-18	-4.25965e-10	-1.1984	2.38654e-13	-4.25965e-10	-1.21419	2.16012e-05	-4.25965e-10	-1.20334
77179702	chr5:77179702:A:G	3.14678e-19	-2.22189	-0.745539	4.11261e-14	-2.21987	-0.752688	3.68877e-06	-2.22104	-0.74976
77179741	chr5:77179741:T:C	3.0625e-18	-4.25965e-10	-0.69199	4.04017e-13	-4.25965e-10	-0.687746	3.55834e-05	-4.25965e-10	-0.704208
77179946	chr5:77179946:A:T	1.83962e-18	0.145297	-1.34696	6.01739e-13	1.05734	-1.34672	4.92677e-05	0.967155	-1.34597
77180179	chr5:77180179:A:C	1.74648e-18	0.0288422	-1.28246	5.59759e-13	0.921469	-1.28317	4.51653e-05	0.819759	-1.28552
77180422	chr5:77180422:A:G	4.78473e-18	-2.12404	1.87825	5.92258e-13	-2.07643	1.77116	5.94047e-05	-2.08912	1.8974
77180472	chr5:77180472:C:T	2.17645e-18	-4.25965e-10	-1.03353	2.90226e-13	-4.25965e-10	-1.01854	2.53731e-05	-4.25965e-10	-1.0424
77180632	chr5:77180632:C:G	4.09133e-19	-1.83037	-0.874568	1.26139e-13	-0.955958	-0.895861	8.73013e-06	-1.21662	-0.892687
77180755	chr5:77180755:C:G	3.90822e-19	-1.86027	-0.89046	1.17469e-13	-1.01158	-0.911446	8.18515e-06	-1.26545	-0.908317
77181371	chr5:77181371:C:T	1.62571e-18	-4.25965e-10	-1.32528	2.13878e-13	-4.25965e-10	-1.3238	1.91231e-05	-4.25965e-10	-1.32519
77181746	chr5:77181746:T:C	6.2899e-18	-4.25965e-10	0.0277234	8.07683e-13	-4.25965e-10	0.00496604	7.51515e-05	-4.25965e-10	0.0434185
77181995	chr5:77181995:A:G	5.05763e-18	-4.25965e-10	-0.190324	6.7558e-13	-4.25965e-10	-0.173633	6.14529e-05	-4.25965e-10	-0.157816
77182255	chr5:77182255:A:G	1.87882e-18	-4.25965e-10	-1.18058	2.49391e-13	-4.25965e-10	-1.17018	2.22103e-05	-4.25965e-10	-1.17553
77182510	chr5:77182510:A:G	3.72193e-18	-4.25965e-10	-0.496981	5.03173e-13	-4.25965e-10	-0.46827	4.37808e-05	-4.25965e-10	-0.496893
77182593	chr5:77182593:C:T	7.28222e-18	-4.25965e-10	0.174214	9.65207e-13	-4.25965e-10	0.183139	8.80556e-05	-4.25965e-10	0.201882
77182693	chr5:77182693:G:A	1.48296e-18	-4.25965e-10	-1.41718	1.94886e-13	-4.25965e-10	-1.41679	1.74425e-05	-4.25965e-10	-1.41718
77183188	chr5:77183188:C:T	1.48297e-18	-4.25965e-10	-1.41718	1.94872e-13	-4.25965e-10	-1.41686	1.74424e-05	-4.25965e-10	-1.41718
77183319	chr5:77183319:C:T	3.13464e-18	-4.25965e-10	-0.668708	4.24542e-13	-4.25965e-10	-0.638193	3.66446e-05	-4.25965e-10	-0.67482
77183685	chr5:77183685:T:A	1.70687e-18	-4.25965e-10	-1.27656	2.23469e-13	-4.25965e-10	-1.27993	2.01118e-05	-4.25965e-10	-1.27478
77183704	chr5:77183704:T:G	1.73082e-18	-4.25965e-10	-1.26263	2.26014e-13	-4.25965e-10	-1.26861	2.03151e-05	-4.25965e-10	-1.26472
77184272	chr5:77184272:T:C	2.65423e-18	-4.25965e-10	-0.835068	3.44423e-13	-4.25965e-10	-0.847332	3.12858e-05	-4.25965e-10	-0.832922
77184464	chr5:77184464:G:A	3.62547e-17	-2.16162	3.94097	4.35398e-12	-2.19973	3.88938	0.000422954	-2.19246	3.96364
77184543	chr5:77184543:C:T	1.958e-18	-4.25965e-10	-1.1393	2.52983e-13	-4.25965e-10	-1.15588	2.28168e-05	-4.25965e-10	-1.14859
77184601	chr5:77184601:T:C	3.72078e-18	-4.25965e-10	-0.497289	5.03938e-13	-4.25965e-10	-0.466749	4.3751e-05	-4.25965e-10	-0.497572
77184653	chr5:77184653:C:T	2.97067e-19	-1.6441	-1.38092	5.75003e-14	-1.25359	-1.38382	4.65589e-06	-1.35555	-1.38241
77184669	chr5:77184669:A:C	2.03053e-18	-4.25965e-10	-1.10293	2.76994e-13	-4.25965e-10	-1.06521	2.39926e-05	-4.25965e-10	-1.09834
77184936	chr5:77184936:G:A	1.21645e-18	-1.63119	0.0159091	2.23833e-13	-1.30733	0.0290281	1.84309e-05	-1.37978	0.0177248
77184956	chr5:77184956:C:G	2.55216e-18	-4.25965e-10	-0.874281	3.24103e-13	-4.25965e-10	-0.908141	2.97471e-05	-4.25965e-10	-0.883355
77185126	chr5:77185126:C:G	7.49538e-18	-4.25965e-10	0.203065	9.64331e-13	-4.25965e-10	0.182231	8.95771e-05	-4.25965e-10	0.219013
77185918	chr5:77185918:G:A	1.07455e-18	-1.73932	-4.01506e-10	1.71065e-13	-1.54716	-4.01506e-10	1.3696e-05	-1.65898	-4.01506e-10
77185982	chr5:77185982:G:C	1.56831e-17	0.941359	-4.01506e-10	2.45097e-12	1.11504	-4.01506e-10	0.000189162	0.966517	-4.01506e-10
77185996	chr5:77185996:G:A	2.13283e-18	-4.25965e-10	-1.05377	2.74037e-13	-4.25965e-10	-1.07594	2.52556e-05	-4.25965e-10	-1.04704
77186273	chr5:77186273:A:G	1.91733e-18	-4.25965e-10	-1.16029	2.48593e-13	-4.25965e-10	-1.17339	2.2612e-05	-4.25965e-10	-1.15761
77186388	chr5:77186388:G:A	1.74276e-18	-4.25965e-10	-1.25575	2.28705e-13	-4.25965e-10	-1.25677	2.0407e-05	-4.25965e-10	-1.26021
77186452	chr5:77186452:A:G	2.12937e-18	-4.25965e-10	-1.0554	2.73365e-13	-4.25965e-10	-1.0784	2.52187e-05	-4.25965e-10	-1.0485
77186515	chr5:77186515:G:A	2.4889e-19	-2.19136	-1.0106	3.19396e-14	-2.20831	-1.01705	2.83402e-06	-2.21679	-1.01761
77186640	chr5:77186640:A:T	1.9149e-18	-4.25965e-10	-1.16156	2.46765e-13	-4.25965e-10	-1.18077	2.26502e-05	-4.25965e-10	-1.15592
77186829	chr5:77186829:A:G	2.40621e-18	0.472379	-1.40555	9.0227e-13	1.51968	-1.40397	5.29148e-05	1.09839	-1.40579
77187234	chr5:77187234:G:A	1.84103e-19	-2.19666	-1.30683	2.36816e-14	-2.21198	-1.31253	2.10762e-06	-2.21895	-1.31158
77187255	chr5:77187255:T:C	1.81488e-18	-1.2152	-4.01506e-10	2.41126e-13	-1.20388	-4.01506e-10	2.13706e-05	-1.21407	-4.01506e-10
77187457	chr5:77187457:A:G	2.01026e-18	-4.25965e-10	-1.11296	2.60192e-13	-4.25965e-10	-1.12778	2.37086e-05	-4.25965e-10	-1.11025
77187711	chr5:77187711:A:G	1.20663e-18	-0.21072	-1.41267	3.77765e-13	0.658665	-1.4136	2.92818e-05	0.513699	-1.41282
77187793	chr5:77187793:G:A	3.78707e-18	-4.25965e-10	-0.47963	4.86092e-13	-4.25965e-10	-0.502805	4.46815e-05	-4.25965e-10	-0.476529
77187962	chr5:77187962:C:A	1.93011e-18	-4.25965e-10	-1.15365	2.49e-13	-4.25965e-10	-1.17175	2.2825e-05	-4.25965e-10	-1.14823
77188454	chr5:77188454:G:A	2.39899e-18	-4.25965e-10	-0.936174	3.07675e-13	-4.25965e-10	-0.960161	2.84279e-05	-4.25965e-10	-0.928717
77188510	chr5:77188510:C:T	5.71549e-19	-0.978931	-1.3917	2.67388e-13	0.278934	-1.37944	1.57195e-05	-0.133211	-1.38797
77188943	chr5:77188943:A:G	1.83407e-18	-4.25965e-10	-1.20469	2.38197e-13	-4.25965e-10	-1.21611	2.16229e-05	-4.25965e-10	-1.20234
77189158	chr5:77189158:G:C	2.15563e-18	-4.25965e-10	-1.04314	2.75942e-13	-4.25965e-10	-1.06901	2.51245e-05	-4.25965e-10	-1.05225
77189790	chr5:77189790:A:G	1.54049e-18	-4.25965e-10	-1.37912	2.02616e-13	-4.25965e-10	-1.37789	1.81175e-05	-4.25965e-10	-1.37921
77190148	chr5:77190148:A:T	3.43016e-18	-4.25965e-10	-0.578615	4.40093e-13	-4.25965e-10	-0.602217	4.04761e-05	-4.25965e-10	-0.575376
77190401	chr5:77190401:G:A	6.68003e-19	-1.02733	-1.18735	2.97494e-13	0.178817	-1.17263	1.7656e-05	-0.22239	-1.18262
77190549	chr5:77190549:T:A	1.78098e-18	-4.25965e-10	-1.23406	2.38874e-13	-4.25965e-10	-1.21327	2.09778e-05	-4.25965e-10	-1.23262
77190762	chr5:77190762:C:T	2.32264e-18	-4.25965e-10	-0.968517	3.006e-13	-4.25965e-10	-0.983423	2.75579e-05	-4.25965e-10	-0.9598
77190925	chr5:77190925:C:A	3.92949e-18	-4.25965e-10	-0.442714	5.02093e-13	-4.25965e-10	-0.470419	4.67406e-05	-4.25965e-10	-0.431475
77191277	chr5:77191277:G:C	2.12835e-18	-4.25965e-10	-1.05588	2.84048e-13	-4.25965e-10	-1.04006	2.49473e-05	-4.25965e-10	-1.05932
77191308	chr5:77191308:T:A	2.39908e-18	-4.25965e-10	-0.936136	3.06349e-13	-4.25965e-10	-0.964478	2.79068e-05	-4.25965e-10	-0.947216
77191327	chr5:77191327:C:T	2.14995e-18	-4.25965e-10	-1.04578	2.79819e-13	-4.25965e-10	-1.05506	2.54427e-05	-4.25965e-10	-1.03966
77191379	chr5:77191379:G:A	2.06785e-18	-4.25965e-10	-1.08471	2.69301e-13	-4.25965e-10	-1.09337	2.44621e-05	-4.25965e-10	-1.07896
77191555	chr5:77191555:G:A	1.48551e-18	-4.25965e-10	-1.41546	1.95164e-13	-4.25965e-10	-1.41536	1.74722e-05	-4.25965e-10	-1.41547
77191632	chr5:77191632:C:T	9.87875e-19	-0.723553	-1.09987	2.65421e-13	0.0260974	-1.13398	1.52336e-05	-0.44948	-1.1031
77191985	chr5:77191985:G:A	6.63418e-19	-2.22157	-4.01506e-10	8.75799e-14	-2.21665	-4.01506e-10	7.82353e-06	-2.21895	-4.01506e-10
77192233	chr5:77192233:A:G	1.65087e-18	-0.162202	-1.14772	5.1865e-13	0.691417	-1.12939	3.15324e-05	0.325148	-1.15022
77192420	chr5:77192420:G:A	6.61656e-19	-0.998628	-1.2256	2.98344e-13	0.220729	-1.21169	1.75888e-05	-0.187647	-1.22118
77192473	chr5:77192473:T:A	2.5561e-18	-4.25965e-10	-0.87274	3.2843e-13	-4.25965e-10	-0.894879	3.03109e-05	-4.25965e-10	-0.864579
77192585	chr5:77192585:A:T	2.34558e-19	-2.21909	-1.04218	3.05063e-14	-2.19431	-1.07696	2.7347e-06	-2.2221	-1.04796
77192788	chr5:77192788:C:T	6.61586e-19	-2.22188	-0.00246089	8.61109e-14	-2.19162	-0.0419521	8.09445e-06	-2.18204	-0.00286952
77192830	chr5:77192830:C:G	2.39081e-19	-2.22119	-1.02099	3.16894e-14	-2.20461	-1.02861	2.86068e-06	-2.19702	-1.02801
77193189	chr5:77193189:T:C	1.09558e-18	-0.311922	-1.40801	2.33336e-13	0.172828	-1.40955	1.61991e-05	-0.083271	-1.40786
77193396	chr5:77193396:T:C	2.28509e-18	-4.25965e-10	-0.984815	3.0452e-13	-4.25965e-10	-0.970465	2.68004e-05	-4.25965e-10	-0.987671
77193621	chr5:77193621:C:CT	1.78956e-18	-4.25965e-10	-1.22925	2.40135e-13	-4.25965e-10	-1.208	2.10782e-05	-4.25965e-10	-1.22785
77193776	chr5:77193776:A:C	6.7051e-19	-2.21094	-4.01506e-10	8.71824e-14	-2.2212	-4.01506e-10	7.79974e-06	-2.222	-4.01506e-10
77193824	chr5:77193824:A:ACTTTTAAATTTCT	1.86419e-18	-4.25965e-10	-1.18839	2.4246e-13	-4.25965e-10	-1.19837	2.19808e-05	-4.25965e-10	-1.18592
77194098	chr5:77194098:T:A	1.54174e-18	-4.25965e-10	-1.37831	2.02518e-13	-4.25965e-10	-1.37838	1.8144e-05	-4.25965e-10	-1.37775
77194134	chr5:77194134:C:T	2.78857e-18	-4.25965e-10	-0.785692	3.58658e-13	-4.25965e-10	-0.806834	3.30778e-05	-4.25965e-10	-0.777224
77194481	chr5:77194481:A:G	2.71991e-18	-4.25965e-10	-0.810624	3.49775e-13	-4.25965e-10	-0.831914	3.22553e-05	-4.25965e-10	-0.802404
77194717	chr5:77194717:G:A	2.25647e-18	-0.997419	-4.01506e-10	3.01436e-13	-0.980647	-4.01506e-10	2.67841e-05	-0.988277	-4.01506e-10
77195372	chr5:77195372:C:T	3.20683e-18	-4.25965e-10	-0.645939	3.89488e-13	-4.25965e-10	-0.72437	3.72942e-05	-4.25965e-10	-0.65725
77196032	chr5:77196032:G:A	1.67344e-19	-2.21578	-1.38314	2.20842e-14	-2.21917	-1.37518	1.96491e-06	-2.22211	-1.37853
77196061	chr5:77196061:A:G	1.82783e-19	-2.20392	-1.30676	2.35803e-14	-2.2164	-1.31239	2.10776e-06	-2.22107	-1.3094
77196531	chr5:77196531:A:G	1.61293e-18	-0.454352	-0.878816	4.35228e-13	0.254923	-0.868257	2.9547e-05	-0.00710869	-0.882996
77196607	chr5:77196607:T:C	1.52262e-18	-4.25965e-10	-1.39079	1.97573e-13	-4.25965e-10	-1.4031	1.7876e-05	-4.25965e-10	-1.39263
77196955	chr5:77196955:C:T	2.07646e-19	-2.09632	-1.28682	3.0273e-14	-1.97604	-1.3029	2.74757e-06	-1.97295	-1.29241
77197042	chr5:77197042:AT:A	6.96685e-19	-1.28383	-0.888813	1.78264e-13	-0.640137	-0.865802	1.46809e-05	-0.705944	-0.883598
77197063	chr5:77197063:G:C	2.14094e-19	-2.10403	-1.24853	3.10313e-14	-1.98797	-1.26624	2.82302e-06	-1.98338	-1.2549
77197300	chr5:77197300:A:G	3.40145e-19	-2.14287	-0.746732	4.22135e-14	-2.17177	-0.774698	3.80771e-06	-2.18748	-0.751583
77197583	chr5:77197583:T:C	3.2485e-19	-1.52026	-1.41536	1.08345e-13	-0.586821	-1.41706	6.98362e-06	-0.916442	-1.41608
77197684	chr5:77197684:A:T	2.97095e-19	-1.61655	-1.40837	1.00383e-13	-0.678718	-1.4015	6.41062e-06	-1.01165	-1.40648
77197689	chr5:77197689:A:T	3.00274e-19	-1.60718	-1.4071	1.02068e-13	-0.663752	-1.39981	6.50022e-06	-0.999171	-1.40508
77197759	chr5:77197759:C:T	1.55417e-18	-4.25965e-10	-1.37028	2.04242e-13	-4.25965e-10	-1.3699	1.82664e-05	-4.25965e-10	-1.37102
77197854	chr5:77197854:A:G	1.61157e-18	-0.825843	-0.508172	4.08804e-13	-0.190722	-0.485246	2.84425e-05	-0.420043	-0.508159
77198512	chr5:77198512:G:A	1.89001e-19	-2.20191	-1.27532	2.44787e-14	-2.22113	-1.27027	2.1866e-06	-2.22209	-1.27165
77198729	chr5:77198729:G:T	3.86488e-19	-1.36793	-1.39395	5.99729e-14	-1.20081	-1.39451	5.37138e-06	-1.19963	-1.39537
77198932	chr5:77198932:G:T	1.80374e-19	-2.2063	-1.31764	2.34158e-14	-2.22191	-1.31388	2.09581e-06	-2.22157	-1.31458
77199152	chr5:77199152:C:T	1.845e-19	-2.20431	-1.29701	2.39395e-14	-2.22162	-1.29206	2.13943e-06	-2.22188	-1.29367
77199318	chr5:77199318:G:A	1.84964e-19	-2.20447	-1.29435	2.40036e-14	-2.22166	-1.28934	2.14529e-06	-2.22186	-1.29096
77199510	chr5:77199510:T:G	3.75686e-18	-4.25965e-10	-0.487639	4.76409e-13	-4.25965e-10	-0.522927	4.45395e-05	-4.25965e-10	-0.479711
77199783	chr5:77199783:T:C	2.32668e-18	-4.25965e-10	-0.966779	3.02575e-13	-4.25965e-10	-0.976874	2.75529e-05	-4.25965e-10	-0.959979
77200011	chr5:77200011:G:A	1.8999e-19	-2.10264	-1.36936	2.41568e-14	-2.14015	-1.36448	2.10591e-06	-2.16101	-1.37033
77200208	chr5:77200208:T:G	1.18193e-18	-1.64407	-4.01506e-10	1.16494e-13	-1.93136	-4.01506e-10	1.19779e-05	-1.79302	-4.01506e-10
77200327	chr5:77200327:C:T	2.24909e-18	-1.94387	0.943173	4.12521e-13	-1.62354	0.956624	3.41905e-05	-1.66934	0.925195
77200613	chr5:77200613:G:T	7.56932e-19	-2.0897	-4.01506e-10	9.13943e-14	-2.17402	-4.01506e-10	8.40799e-06	-2.14691	-4.01506e-10
77201469	chr5:77201469:G:GGA	1.5364e-18	-4.25965e-10	-1.38178	2.00175e-13	-4.25965e-10	-1.39001	1.80246e-05	-4.25965e-10	-1.38435
77201500	chr5:77201500:G:A	1.63908e-19	-2.20251	-1.41716	2.15084e-14	-2.2038	-1.41696	1.89856e-06	-2.21782	-1.41718
77201811	chr5:77201811:G:A	1.53415e-18	-4.25965e-10	-1.38325	2.00554e-13	-4.25965e-10	-1.38812	1.80642e-05	-4.25965e-10	-1.38215
77202736	chr5:77202736:G:A	1.11599e-18	-0.850637	-0.850843	2.47443e-13	-0.341515	-0.836507	1.89183e-05	-0.484339	-0.851619
77202843	chr5:77202843:G:A	1.63662e-19	-2.20508	-1.41609	2.14982e-14	-2.20668	-1.41455	1.89894e-06	-2.21922	-1.41557
77203377	chr5:77203377:C:G	4.23638e-18	-4.25965e-10	-0.367514	5.60512e-13	-4.25965e-10	-0.360353	5.02106e-05	-4.25965e-10	-0.359861
77203424	chr5:77203424:G:T	1.15219e-18	-0.497304	-1.17226	6.23344e-13	0.901308	-1.15541	3.39666e-05	0.418312	-1.16902
77203654	chr5:77203654:T:C	3.11744e-19	-1.94716	-1.02963	5.14845e-14	-1.73904	-1.00888	4.536e-06	-1.74613	-1.01791
77203717	chr5:77203717:C:T	2.37867e-18	0.291662	-1.23635	1.304e-12	1.69234	-1.20835	5.64981e-05	0.987616	-1.2295
77203823	chr5:77203823:T:C	1.76547e-18	-4.25965e-10	-1.2428	2.32903e-13	-4.25965e-10	-1.23858	2.08597e-05	-4.25965e-10	-1.23827
77203997	chr5:77203997:T:C	8.92199e-19	-1.86423	-0.0610561	1.60516e-13	-1.51678	-0.0940272	1.0962e-05	-1.82614	-0.05552
77204202	chr5:77204202:G:T	1.68422e-19	-2.19587	-1.39663	2.15709e-14	-2.21726	-1.40059	1.94065e-06	-2.2176	-1.39547
77204221	chr5:77204221:T:C	1.72807e-19	-2.18094	-1.38587	2.1951e-14	-2.20972	-1.39067	1.97732e-06	-2.20995	-1.3844
77204340	chr5:77204340:G:A	2.64816e-18	-4.25965e-10	-0.837356	3.51321e-13	-4.25965e-10	-0.827503	3.13588e-05	-4.25965e-10	-0.830591
77204352	chr5:77204352:A:G	1.66093e-19	-2.22212	-1.38431	2.26226e-14	-2.18848	-1.38177	2.01351e-06	-2.19667	-1.37954
77204525	chr5:77204525:C:T	1.99147e-19	-2.01703	-1.4079	2.48301e-14	-2.07161	-1.40554	2.17605e-06	-2.08967	-1.40891
77205009	chr5:77205009:T:C	2.18919e-18	-4.25965e-10	-1.02769	2.94827e-13	-4.25965e-10	-1.00281	2.56603e-05	-4.25965e-10	-1.03114
77205086	chr5:77205086:G:A	1.48511e-18	-4.25965e-10	-1.41573	1.95003e-13	-4.25965e-10	-1.41619	1.7468e-05	-4.25965e-10	-1.41572
77205513	chr5:77205513:A:G	3.63126e-19	-2.12801	-0.696218	4.36717e-14	-2.22169	-0.690815	3.85182e-06	-2.22072	-0.706816
77205790	chr5:77205790:C:T	2.1605e-19	-1.99254	-1.35092	2.6474e-14	-2.04677	-1.36627	2.41364e-06	-2.03587	-1.35908
77206095	chr5:77206095:A:G	1.50083e-18	-4.25965e-10	-1.4052	1.95884e-13	-4.25965e-10	-1.41168	1.76365e-05	-4.25965e-10	-1.40612
77206103	chr5:77206103:C:T	1.48688e-18	-4.25965e-10	-1.41454	1.95199e-13	-4.25965e-10	-1.41519	1.74888e-05	-4.25965e-10	-1.41452
77206500	chr5:77206500:G:A	6.74291e-19	-2.20532	-4.01506e-10	8.81414e-14	-2.21026	-4.01506e-10	8.06706e-06	-2.1883	-4.01506e-10
77206665	chr5:77206665:G:A	1.21059e-18	-1.9667	0.346578	2.08717e-13	-1.71248	0.364262	1.50678e-05	-1.91491	0.351385
77207108	chr5:77207108:T:G	5.9215e-19	-2.16924	-0.165973	7.75915e-14	-2.18903	-0.148713	6.96628e-06	-2.20238	-0.132628
77207607	chr5:77207607:C:T	2.17756e-19	-1.99085	-1.34475	2.66508e-14	-2.04561	-1.36077	2.43822e-06	-2.03142	-1.3534
77208325	chr5:77208325:G:C	3.41351e-19	-2.07897	-0.807096	7.13395e-14	-1.64073	-0.781027	5.00117e-06	-1.88256	-0.783857
77209706	chr5:77209706:C:T	1.48326e-18	-4.25965e-10	-1.41698	1.94961e-13	-4.25965e-10	-1.41641	1.74446e-05	-4.25965e-10	-1.41705
77209951	chr5:77209951:T:C	2.34891e-19	-1.92564	-1.33422	2.84292e-14	-1.99103	-1.35075	2.60733e-06	-1.97431	-1.34345
77210413	chr5:77210413:G:A	1.64617e-18	-4.25965e-10	-1.31277	2.15673e-13	-4.25965e-10	-1.31544	1.94364e-05	-4.25965e-10	-1.30894
77211519	chr5:77211519:A:G	2.54965e-18	-4.25965e-10	-0.875265	3.32073e-13	-4.25965e-10	-0.883848	3.02503e-05	-4.25965e-10	-0.866581
77211598	chr5:77211598:C:T	1.9896e-18	-4.25965e-10	-1.12329	2.65068e-13	-4.25965e-10	-1.10922	2.32528e-05	-4.25965e-10	-1.12966
77211711	chr5:77211711:A:G	1.96985e-18	-4.25965e-10	-1.13326	2.62417e-13	-4.25965e-10	-1.11927	2.30255e-05	-4.25965e-10	-1.13948
77212002	chr5:77212002:A:G	8.20625e-19	-2.00891	-4.01506e-10	9.39947e-14	-2.14597	-4.01506e-10	9.06191e-06	-2.07201	-4.01506e-10
77212744	chr5:77212744:T:G	3.62796e-19	-1.89494	-0.930196	3.8481e-14	-2.10565	-0.933388	3.49215e-06	-2.08094	-0.944629
77213722	chr5:77213722:T:C	4.98573e-18	-4.25965e-10	-0.204642	6.73361e-13	-4.25965e-10	-0.176922	5.95961e-05	-4.25965e-10	-0.188498
77213729	chr5:77213729:T:A	4.60041e-18	-4.25965e-10	-0.285077	5.91929e-13	-4.25965e-10	-0.305817	5.37305e-05	-4.25965e-10	-0.292106
77213928	chr5:77213928:A:G	1.90097e-18	-4.25965e-10	-1.16886	2.45453e-13	-4.25965e-10	-1.1861	2.24009e-05	-4.25965e-10	-1.16699
77213932	chr5:77213932:G:T	4.25501e-18	-1.77463	1.4115	8.90628e-13	-1.3502	1.45293	5.72503e-05	-1.63789	1.40923
77214519	chr5:77214519:A:G	3.05101e-18	-4.25965e-10	-0.695749	4.03188e-13	-4.25965e-10	-0.689802	3.60681e-05	-4.25965e-10	-0.690679
77214522	chr5:77214522:A:G	1.65596e-18	-4.25965e-10	-1.30684	2.20357e-13	-4.25965e-10	-1.29396	1.95664e-05	-4.25965e-10	-1.30228
77215270	chr5:77215270:G:A	2.71113e-19	-2.15069	-0.965756	3.32353e-14	-2.20672	-0.978873	2.97623e-06	-2.20819	-0.977238
77215998	chr5:77215998:G:A	2.60339e-18	-4.25965e-10	-0.854409	3.39176e-13	-4.25965e-10	-0.862685	3.09181e-05	-4.25965e-10	-0.844746
77216416	chr5:77216416:A:G	2.07086e-18	-4.25965e-10	-1.08326	2.74421e-13	-4.25965e-10	-1.07454	2.42263e-05	-4.25965e-10	-1.08865
77216521	chr5:77216521:A:G	1.64353e-18	-4.25965e-10	-1.31438	2.15204e-13	-4.25965e-10	-1.31762	1.93763e-05	-4.25965e-10	-1.31204
77217067	chr5:77217067:A:T	1.68791e-18	-4.25965e-10	-1.28773	2.16241e-13	-4.25965e-10	-1.31281	1.97857e-05	-4.25965e-10	-1.29113
77217088	chr5:77217088:T:C	1.849e-19	-2.10462	-1.39455	2.82286e-14	-1.9529	-1.39597	2.477e-06	-1.97368	-1.39536
77217177	chr5:77217177:C:G	3.90981e-19	-2.22169	-0.528631	6.90376e-14	-1.94978	-0.504768	5.04826e-06	-2.13806	-0.518979
77217252	chr5:77217252:G:C	3.3924e-19	-1.62862	-1.26365	5.62728e-14	-1.38069	-1.2783	5.13546e-06	-1.37442	-1.2655
77217353	chr5:77217353:A:G	1.52372e-18	-4.25965e-10	-1.39007	1.99643e-13	-4.25965e-10	-1.39267	1.7904e-05	-4.25965e-10	-1.39106
77217384	chr5:77217384:T:C	1.68818e-19	-2.21589	-1.37427	2.20946e-14	-2.22067	-1.3732	1.97572e-06	-2.22213	-1.37302
77217423	chr5:77217423:A:G	1.50498e-18	-4.25965e-10	-1.40244	2.012e-13	-4.25965e-10	-1.3849	1.77149e-05	-4.25965e-10	-1.40168
77217507	chr5:77217507:G:A	1.60123e-18	-4.25965e-10	-1.34045	2.06679e-13	-4.25965e-10	-1.35804	1.87837e-05	-4.25965e-10	-1.3431
77218004	chr5:77218004:C:A	1.67069e-18	-4.25965e-10	-1.29799	2.14465e-13	-4.25965e-10	-1.32106	1.95892e-05	-4.25965e-10	-1.30111
77218160	chr5:77218160:G:T	1.48431e-18	-4.25965e-10	-1.41627	1.94987e-13	-4.25965e-10	-1.41627	1.74549e-05	-4.25965e-10	-1.41646
77218757	chr5:77218757:C:G	2.0018e-18	-4.25965e-10	-1.11717	2.64719e-13	-4.25965e-10	-1.11053	2.35428e-05	-4.25965e-10	-1.11727
77218783	chr5:77218783:C:T	1.87782e-19	-2.196	-1.28769	2.56639e-14	-2.15088	-1.29323	2.25357e-06	-2.17853	-1.28504
77218800	chr5:77218800:G:A	1.81825e-19	-2.21431	-1.30162	2.90519e-14	-2.02122	-1.2989	2.19941e-06	-2.18159	-1.3063
77218882	chr5:77218882:A:T	2.00146e-18	-4.25965e-10	-1.11735	2.64676e-13	-4.25965e-10	-1.1107	2.35388e-05	-4.25965e-10	-1.11744
77218892	chr5:77218892:A:G	2.0018e-18	-4.25965e-10	-1.11717	2.64719e-13	-4.25965e-10	-1.11053	2.35428e-05	-4.25965e-10	-1.11727
77218938	chr5:77218938:C:T	2.0018e-18	-4.25965e-10	-1.11717	2.64719e-13	-4.25965e-10	-1.11053	2.35428e-05	-4.25965e-10	-1.11727
77219472	chr5:77219472:A:G	1.93778e-18	-4.25965e-10	-1.14968	2.56158e-13	-4.25965e-10	-1.14341	2.27899e-05	-4.25965e-10	-1.14977
77219763	chr5:77219763:C:T	1.6067e-18	-4.25965e-10	-1.33704	2.05986e-13	-4.25965e-10	-1.36139	1.88558e-05	-4.25965e-10	-1.33927
77219983	chr5:77219983:T:C	2.32643e-18	-4.25965e-10	-0.966886	3.0801e-13	-4.25965e-10	-0.959071	2.73541e-05	-4.25965e-10	-0.967221
77219984	chr5:77219984:G:A	2.42149e-18	-4.25965e-10	-0.926839	3.20765e-13	-4.25965e-10	-0.918494	2.848e-05	-4.25965e-10	-0.926884
77219999	chr5:77219999:A:G	2.65863e-19	-1.78758	-1.34842	2.31165e-14	-2.20541	-1.34325	2.13849e-06	-2.17527	-1.34072
77220896	chr5:77220896:T:C	2.30687e-18	-4.25965e-10	-0.97533	3.05073e-13	-4.25965e-10	-0.968654	2.71228e-05	-4.25965e-10	-0.975713
77221354	chr5:77221354:G:T	2.36125e-18	-4.25965e-10	-0.952033	3.12868e-13	-4.25965e-10	-0.943421	2.77704e-05	-4.25965e-10	-0.952117
77221777	chr5:77221777:A:C	2.32303e-18	-4.25965e-10	-0.968348	3.07702e-13	-4.25965e-10	-0.960072	2.73131e-05	-4.25965e-10	-0.968722
77222157	chr5:77222157:G:C	2.81113e-19	-2.22183	-0.858387	3.62353e-14	-2.22207	-0.877101	3.36301e-06	-2.19162	-0.871635
77222253	chr5:77222253:G:A	2.00785e-18	-4.25965e-10	-1.11416	2.63966e-13	-4.25965e-10	-1.11338	2.36179e-05	-4.25965e-10	-1.11408
77222370	chr5:77222370:A:T	2.04494e-19	-2.18039	-1.21805	2.92945e-14	-2.1206	-1.19121	2.48026e-06	-2.16467	-1.20306
77222526	chr5:77222526:A:G	2.3189e-18	-4.25965e-10	-0.97013	3.07163e-13	-4.25965e-10	-0.961826	2.72645e-05	-4.25965e-10	-0.970502
77222617	chr5:77222617:G:A	2.08474e-19	-2.15297	-1.22619	2.80501e-14	-2.15535	-1.19986	2.39823e-06	-2.18981	-1.21154
77222684	chr5:77222684:C:T	2.52049e-18	-4.25965e-10	-0.886767	3.32121e-13	-4.25965e-10	-0.883703	2.96374e-05	-4.25965e-10	-0.887049
77222893	chr5:77222893:G:T	2.326e-18	-4.25965e-10	-0.967071	3.081e-13	-4.25965e-10	-0.958778	2.73479e-05	-4.25965e-10	-0.967449
77223075	chr5:77223075:G:A	3.38145e-19	-1.753	-1.14251	1.34844e-13	-0.658121	-1.12697	1.01693e-05	-0.833504	-1.12321
77223081	chr5:77223081:G:T	1.61272e-19	-2.21889	-1.41699	2.18255e-14	-2.18966	-1.41646	1.9283e-06	-2.20268	-1.41677
77223193	chr5:77223193:T:C	1.51253e-18	-4.25965e-10	-1.39744	1.98513e-13	-4.25965e-10	-1.39835	1.77666e-05	-4.25965e-10	-1.39877
77223300	chr5:77223300:C:T	2.21254e-18	-4.25965e-10	-1.01708	2.93027e-13	-4.25965e-10	-1.00894	2.60126e-05	-4.25965e-10	-1.0175
77223549	chr5:77223549:C:T	1.62581e-18	-4.25965e-10	-1.32522	2.08228e-13	-4.25965e-10	-1.35057	1.90736e-05	-4.25965e-10	-1.32778
77224700	chr5:77224700:A:G	1.54111e-18	-4.25965e-10	-1.37872	2.02911e-13	-4.25965e-10	-1.37643	1.81735e-05	-4.25965e-10	-1.37612
77225189	chr5:77225189:G:C	2.45625e-19	-2.16897	-1.0462	3.2357e-14	-2.17	-1.04237	2.82903e-06	-2.19169	-1.04446
77225857	chr5:77225857:C:CACACACACACAT	2.72236e-18	-4.25965e-10	-0.809723	3.61407e-13	-4.25965e-10	-0.799199	3.19972e-05	-4.25965e-10	-0.810438
77225942	chr5:77225942:GAAAACAGTTTGATTTTTTTCCA:G	2.72469e-19	-2.21421	-0.89724	3.62654e-14	-2.18578	-0.912562	3.26919e-06	-2.19842	-0.893127
77225977	chr5:77225977:A:T	1.9134e-18	-4.25965e-10	-1.16234	2.46509e-13	-4.25965e-10	-1.18181	2.24636e-05	-4.25965e-10	-1.16419
77226043	chr5:77226043:T:C	1.98987e-19	-2.2017	-1.22404	3.01676e-14	-2.08335	-1.19909	2.53635e-06	-2.13594	-1.20942
77226172	chr5:77226172:ATTAT:A	2.0935e-19	-1.9899	-1.38507	2.19372e-14	-2.21734	-1.38367	2.00824e-06	-2.192	-1.38682
77226221	chr5:77226221:A:AT	2.07661e-19	-2.00572	-1.37735	2.21773e-14	-2.21474	-1.3754	2.01226e-06	-2.19751	-1.37932
77226314	chr5:77226314:C:T	2.00489e-19	-2.01296	-1.40526	2.15632e-14	-2.21343	-1.40478	1.95451e-06	-2.19968	-1.40627
77226525	chr5:77226525:A:G	4.88464e-18	-0.225126	-4.01506e-10	8.62241e-13	0.0703311	-4.01506e-10	6.5109e-05	-0.100024	-4.01506e-10
77226729	chr5:77226729:G:A	2.29839e-18	-4.25965e-10	-0.979013	2.88022e-13	-4.25965e-10	-1.02617	2.68665e-05	-4.25965e-10	-0.985206
77226767	chr5:77226767:G:A	2.62051e-18	-4.25965e-10	-0.847855	3.41071e-13	-4.25965e-10	-0.857113	3.10755e-05	-4.25965e-10	-0.839667
77226988	chr5:77226988:C:T	2.36596e-18	-4.25965e-10	-0.950039	3.13814e-13	-4.25965e-10	-0.940404	2.78161e-05	-4.25965e-10	-0.950473
77227029	chr5:77227029:A:G	2.3097e-18	-4.25965e-10	-0.974103	3.06492e-13	-4.25965e-10	-0.964011	2.71498e-05	-4.25965e-10	-0.974718
77227832	chr5:77227832:G:A	7.32864e-19	-2.12202	-4.01506e-10	9.95091e-14	-2.08895	-4.01506e-10	8.79477e-06	-2.10193	-4.01506e-10
77228015	chr5:77228015:G:C	2.30783e-18	-4.25965e-10	-0.974913	3.06232e-13	-4.25965e-10	-0.96486	2.71277e-05	-4.25965e-10	-0.975531
77228521	chr5:77228521:G:T	1.77689e-19	-2.18985	-1.34909	2.42418e-14	-2.1526	-1.34853	2.11396e-06	-2.1785	-1.34902
77229504	chr5:77229504:T:C	2.16453e-19	-1.99043	-1.35117	2.27239e-14	-2.21696	-1.34883	2.07417e-06	-2.19269	-1.35383
77229565	chr5:77229565:C:T	2.11543e-19	-1.99743	-1.36712	2.23723e-14	-2.21619	-1.36519	2.0382e-06	-2.19456	-1.36946
77229831	chr5:77229831:C:T	2.13018e-19	-1.99065	-1.36695	2.23542e-14	-2.21721	-1.36498	2.04346e-06	-2.19217	-1.36927
77229833	chr5:77229833:A:G	2.14881e-19	-1.98331	-1.36558	2.23663e-14	-2.21804	-1.36361	2.05097e-06	-2.18984	-1.36794
77230187	chr5:77230187:C:G	2.57379e-18	-4.25965e-10	-0.865843	3.4121e-13	-4.25965e-10	-0.856704	3.02484e-05	-4.25965e-10	-0.866643
77230569	chr5:77230569:C:T	8.07616e-19	-2.02489	-4.01506e-10	9.42885e-14	-2.14284	-4.01506e-10	9.13514e-06	-2.06396	-4.01506e-10
77231104	chr5:77231104:T:C	2.93756e-18	-4.25965e-10	-0.733642	3.75997e-13	-4.25965e-10	-0.759623	3.45957e-05	-4.25965e-10	-0.732359
77231247	chr5:77231247:G:A	2.23252e-18	-4.25965e-10	-1.00809	2.89906e-13	-4.25965e-10	-1.01965	2.64431e-05	-4.25965e-10	-1.00109
77231300	chr5:77231300:G:A	3.92114e-18	-4.25965e-10	-0.444841	5.16011e-13	-4.25965e-10	-0.443076	4.59428e-05	-4.25965e-10	-0.448691
77231424	chr5:77231424:A:G	2.34568e-18	-4.25965e-10	-0.958645	3.11329e-13	-4.25965e-10	-0.948354	2.75697e-05	-4.25965e-10	-0.959371
77232197	chr5:77232197:G:A	1.95936e-19	-2.18029	-1.26089	2.66794e-14	-2.13217	-1.27314	2.29743e-06	-2.17354	-1.27075
77232289	chr5:77232289:C:T	1.71028e-19	-2.19032	-1.38683	2.36439e-14	-2.13335	-1.39274	1.96111e-06	-2.21295	-1.38962
77233469	chr5:77233469:G:A	2.43746e-18	-4.25965e-10	-0.920266	3.23193e-13	-4.25965e-10	-0.910953	2.86516e-05	-4.25965e-10	-0.920878
77233986	chr5:77233986:C:T	1.4851e-18	-4.25965e-10	-1.41574	1.95183e-13	-4.25965e-10	-1.41526	1.7467e-05	-4.25965e-10	-1.41578
77234426	chr5:77234426:C:T	2.40041e-18	-4.25965e-10	-0.935581	3.17916e-13	-4.25965e-10	-0.927415	2.82126e-05	-4.25965e-10	-0.936319
77234428	chr5:77234428:T:A	2.41112e-18	-4.25965e-10	-0.93113	3.19358e-13	-4.25965e-10	-0.92289	2.83384e-05	-4.25965e-10	-0.931868
77234502	chr5:77234502:A:G	1.952e-18	-4.25965e-10	-1.14237	2.47169e-13	-4.25965e-10	-1.17913	2.28534e-05	-4.25965e-10	-1.14699
77234524	chr5:77234524:A:G	2.20237e-19	-2.19071	-1.13356	3.09027e-14	-2.10852	-1.14984	2.64343e-06	-2.15683	-1.14718
77234845	chr5:77234845:T:G	3.68305e-18	-4.25965e-10	-0.507481	4.76961e-13	-4.25965e-10	-0.521768	4.39159e-05	-4.25965e-10	-0.493811
77235362	chr5:77235362:T:C	1.79302e-19	-2.12061	-1.4093	2.25466e-14	-2.16508	-1.40853	1.90372e-06	-2.2221	-1.41018
77235364	chr5:77235364:T:G	1.78751e-19	-2.12354	-1.40944	2.25936e-14	-2.16287	-1.40866	1.90339e-06	-2.22214	-1.41031
77235467	chr5:77235467:C:A	8.35335e-19	-1.99114	-4.01506e-10	9.6392e-14	-2.12078	-4.01506e-10	9.40691e-06	-2.03464	-4.01506e-10
77235716	chr5:77235716:T:C	1.61176e-18	-4.25965e-10	-1.33389	2.06987e-13	-4.25965e-10	-1.35655	1.89115e-05	-4.25965e-10	-1.33632
77235822	chr5:77235822:AC:A	1.7794e-18	-4.25965e-10	-1.23494	2.34172e-13	-4.25965e-10	-1.23315	2.10706e-05	-4.25965e-10	-1.22821
77235823	chr5:77235823:C:A	2.51056e-19	-2.18728	-1.00603	3.45419e-14	-2.11992	-1.02711	2.98411e-06	-2.1657	-1.01709
77235892	chr5:77235892:T:C	1.78415e-19	-2.12516	-1.40971	2.26131e-14	-2.16065	-1.41002	1.90628e-06	-2.22214	-1.40879
77236011	chr5:77236011:T:C	8.52436e-19	-1.97088	-4.01506e-10	1.07273e-13	-2.01383	-4.01506e-10	1.01982e-05	-1.95387	-4.01506e-10
77236050	chr5:77236050:G:T	1.53861e-18	-4.25965e-10	-1.38034	2.01191e-13	-4.25965e-10	-1.38495	1.81174e-05	-4.25965e-10	-1.37921
77236065	chr5:77236065:A:G	1.48478e-18	-4.25965e-10	-1.41596	1.95017e-13	-4.25965e-10	-1.41612	1.74644e-05	-4.25965e-10	-1.41592
77236330	chr5:77236330:A:C	1.71439e-18	-4.25965e-10	-1.27216	2.26289e-13	-4.25965e-10	-1.26739	2.01526e-05	-4.25965e-10	-1.27276
77236423	chr5:77236423:TTGA:T	2.3061e-18	-4.25965e-10	-0.975663	3.06157e-13	-4.25965e-10	-0.965107	2.71e-05	-4.25965e-10	-0.976554
77236505	chr5:77236505:A:G	1.48606e-18	-4.25965e-10	-1.41509	1.9518e-13	-4.25965e-10	-1.41528	1.74798e-05	-4.25965e-10	-1.41504
77236746	chr5:77236746:G:A	1.96348e-19	-2.17697	-1.26212	2.66276e-14	-2.13372	-1.27354	2.29039e-06	-2.17535	-1.27202
77236905	chr5:77236905:T:C	2.56774e-18	-4.25965e-10	-0.868197	3.47656e-13	-4.25965e-10	-0.83799	3.03639e-05	-4.25965e-10	-0.862833
77237050	chr5:77237050:A:G	1.73275e-18	-4.25965e-10	-1.26151	2.27544e-13	-4.25965e-10	-1.26186	2.05056e-05	-4.25965e-10	-1.25539
77237065	chr5:77237065:A:G	1.60268e-18	-4.25965e-10	-1.33954	2.0599e-13	-4.25965e-10	-1.36138	1.88066e-05	-4.25965e-10	-1.34188
77237137	chr5:77237137:A:G	1.69942e-18	-4.25965e-10	-1.28094	2.22138e-13	-4.25965e-10	-1.2859	2.0063e-05	-4.25965e-10	-1.27721
77237172	chr5:77237172:G:C	2.08218e-18	-4.25965e-10	-1.07781	2.55847e-13	-4.25965e-10	-1.14462	2.43146e-05	-4.25965e-10	-1.08501
77237699	chr5:77237699:C:T	2.10133e-18	-4.25965e-10	-1.06865	2.66317e-13	-4.25965e-10	-1.10452	2.45788e-05	-4.25965e-10	-1.0742
77237705	chr5:77237705:G:C	2.03607e-19	-2.17573	-1.22706	2.75303e-14	-2.1342	-1.23972	2.36738e-06	-2.17625	-1.23805
77237763	chr5:77237763:C:A	1.65004e-18	-4.25965e-10	-1.31042	2.11765e-13	-4.25965e-10	-1.33372	1.9349e-05	-4.25965e-10	-1.31345
77237918	chr5:77237918:ACTAC:A	1.48678e-18	-4.25965e-10	-1.41461	1.95207e-13	-4.25965e-10	-1.41514	1.74882e-05	-4.25965e-10	-1.41456
77238591	chr5:77238591:C:T	1.68922e-19	-2.18339	-1.40615	2.33998e-14	-2.1338	-1.40267	2.31013e-06	-2.032	-1.40679
77238694	chr5:77238694:AC:A	2.34693e-18	-4.25965e-10	-0.958115	3.11429e-13	-4.25965e-10	-0.948033	2.75846e-05	-4.25965e-10	-0.95883
77238746	chr5:77238746:C:T	2.3652e-18	-4.25965e-10	-0.950361	3.13882e-13	-4.25965e-10	-0.940187	2.77993e-05	-4.25965e-10	-0.951078
77238757	chr5:77238757:C:G	2.36188e-18	-4.25965e-10	-0.951763	3.13432e-13	-4.25965e-10	-0.94162	2.77603e-05	-4.25965e-10	-0.952479
77239027	chr5:77239027:A:G	2.36236e-18	-4.25965e-10	-0.951563	3.13493e-13	-4.25965e-10	-0.941425	2.77658e-05	-4.25965e-10	-0.952281
77239731	chr5:77239731:G:T	2.36173e-18	-4.25965e-10	-0.951827	3.13402e-13	-4.25965e-10	-0.941718	2.77586e-05	-4.25965e-10	-0.952542
77239986	chr5:77239986:T:G	1.82353e-19	-2.15175	-1.36128	2.36245e-14	-2.159	-1.36792	2.04362e-06	-2.194	-1.36736
77240183	chr5:77240183:T:TC	3.18052e-18	-4.25965e-10	-0.654176	4.10771e-13	-4.25965e-10	-0.671169	3.78886e-05	-4.25965e-10	-0.641436
77240708	chr5:77240708:C:A	2.32787e-18	-4.25965e-10	-0.966268	3.09181e-13	-4.25965e-10	-0.955276	2.73534e-05	-4.25965e-10	-0.967247
77241067	chr5:77241067:G:C	1.70598e-18	-4.25965e-10	-1.27708	2.23012e-13	-4.25965e-10	-1.28198	2.01391e-05	-4.25965e-10	-1.27343
77241071	chr5:77241071:G:A	1.53261e-18	-4.25965e-10	-1.38425	2.01006e-13	-4.25965e-10	-1.38587	1.80264e-05	-4.25965e-10	-1.38425
77241138	chr5:77241138:GC:G	1.69526e-18	-4.25965e-10	-1.28339	2.21624e-13	-4.25965e-10	-1.28822	2.00109e-05	-4.25965e-10	-1.27981
77241140	chr5:77241140:T:A	1.69817e-18	-4.25965e-10	-1.28167	2.22006e-13	-4.25965e-10	-1.2865	2.00456e-05	-4.25965e-10	-1.27808
77241151	chr5:77241151:A:G	2.32334e-18	-4.25965e-10	-0.968217	3.08575e-13	-4.25965e-10	-0.957239	2.73002e-05	-4.25965e-10	-0.969194
77241215	chr5:77241215:C:T	1.50127e-18	-4.25965e-10	-1.40491	1.97586e-13	-4.25965e-10	-1.40303	1.76553e-05	-4.25965e-10	-1.40505
77241781	chr5:77241781:T:G	1.48334e-18	-4.25965e-10	-1.41693	1.94844e-13	-4.25965e-10	-1.41701	1.74472e-05	-4.25965e-10	-1.41691
77242896	chr5:77242896:G:A	1.49047e-18	-4.25965e-10	-1.41213	1.96015e-13	-4.25965e-10	-1.41101	1.75331e-05	-4.25965e-10	-1.412
77242961	chr5:77242961:C:T	1.80405e-19	-2.13285	-1.39092	2.52731e-14	-2.06608	-1.39338	2.2151e-06	-2.09018	-1.39061
77243351	chr5:77243351:TA:T	1.48625e-18	-4.25965e-10	-1.41497	1.95654e-13	-4.25965e-10	-1.41285	1.74767e-05	-4.25965e-10	-1.41522
77243678	chr5:77243678:TG:T	1.63025e-18	-4.25965e-10	-1.32249	2.13774e-13	-4.25965e-10	-1.32429	1.91633e-05	-4.25965e-10	-1.32309
77243892	chr5:77243892:G:A	1.64971e-18	-4.25965e-10	-1.31062	2.16447e-13	-4.25965e-10	-1.31186	1.93914e-05	-4.25965e-10	-1.31126
77244147	chr5:77244147:T:C	1.71739e-19	-2.21955	-1.35346	2.93792e-14	-1.95044	-1.35848	2.24018e-06	-2.11848	-1.35105
77244172	chr5:77244172:T:C	2.72437e-19	-2.21547	-0.896098	4.16056e-14	-2.04501	-0.915961	3.4791e-06	-2.12037	-0.908944
77244196	chr5:77244196:T:C	1.68719e-19	-2.21598	-1.37477	2.96383e-14	-1.92159	-1.37854	2.23168e-06	-2.10044	-1.37289
77244268	chr5:77244268:C:T	6.63098e-19	-2.22206	-4.01506e-10	8.83502e-14	-2.2079	-4.01506e-10	7.82684e-06	-2.21853	-4.01506e-10
77244671	chr5:77244671:T:A	1.7895e-19	-2.2221	-1.30977	3.02946e-14	-1.95712	-1.32112	2.48524e-06	-2.04841	-1.31731
77244703	chr5:77244703:C:T	2.41862e-18	-4.25965e-10	-0.928024	3.20799e-13	-4.25965e-10	-0.918389	2.84205e-05	-4.25965e-10	-0.928977
77245246	chr5:77245246:G:C	1.5373e-18	-4.25965e-10	-1.38119	2.07134e-13	-4.25965e-10	-1.35584	1.81026e-05	-4.25965e-10	-1.38003
77245493	chr5:77245493:G:A	1.55905e-18	-4.25965e-10	-1.36714	2.10637e-13	-4.25965e-10	-1.33907	1.83658e-05	-4.25965e-10	-1.3656
77245498	chr5:77245498:G:T	1.57456e-18	-4.25965e-10	-1.35725	2.13321e-13	-4.25965e-10	-1.3264	1.85509e-05	-4.25965e-10	-1.35557
77246711	chr5:77246711:G:A	1.56777e-18	-4.25965e-10	-1.36157	2.01496e-13	-4.25965e-10	-1.38343	1.8415e-05	-4.25965e-10	-1.36292
77247384	chr5:77247384:A:T	2.93383e-19	-2.1556	-0.881894	3.72379e-14	-2.17326	-0.898618	3.2929e-06	-2.20149	-0.88283
77247601	chr5:77247601:G:A	2.32027e-19	-2.21869	-1.05344	3.03524e-14	-2.21157	-1.06475	2.80953e-06	-2.19116	-1.05191
77247751	chr5:77247751:A:T	2.01765e-18	-4.25965e-10	-1.10929	2.63907e-13	-4.25965e-10	-1.11361	2.35786e-05	-4.25965e-10	-1.11575
77247943	chr5:77247943:G:A	2.47351e-19	-2.16986	-1.03831	3.21886e-14	-2.16596	-1.05163	2.8454e-06	-2.19611	-1.03428
77248042	chr5:77248042:T:C	1.9527e-18	-4.25965e-10	-1.14201	2.55782e-13	-4.25965e-10	-1.14488	2.28259e-05	-4.25965e-10	-1.14819
77248180	chr5:77248180:T:C	1.58686e-18	-4.25965e-10	-1.34946	2.09114e-13	-4.25965e-10	-1.34633	1.87314e-05	-4.25965e-10	-1.34588
77248226	chr5:77248226:A:C	2.55055e-19	-2.15047	-1.02703	3.19288e-14	-2.18327	-1.04243	2.84522e-06	-2.20722	-1.02323
77248332	chr5:77248332:G:A	2.86423e-19	-2.1587	-0.902807	3.65745e-14	-2.17067	-0.919185	3.23076e-06	-2.19967	-0.903696
77248587	chr5:77248587:A:G	3.86422e-19	-2.14815	-0.613896	4.82816e-14	-2.1795	-0.632648	4.28154e-06	-2.20526	-0.616515
77248904	chr5:77248904:T:C	8.73668e-19	-1.94628	-4.01506e-10	1.13904e-13	-1.95385	-4.01506e-10	1.03045e-05	-1.94351	-4.01506e-10
77248914	chr5:77248914:C:G	3.25049e-19	-2.20457	-0.73043	4.64742e-14	-2.09771	-0.752595	4.01799e-06	-2.15687	-0.728438
77249117	chr5:77249117:A:G	3.2057e-19	-2.19304	-0.755839	4.42617e-14	-2.12264	-0.776441	3.84795e-06	-2.17448	-0.754067
77249135	chr5:77249135:G:A	3.00855e-19	-2.19587	-0.816481	4.19055e-14	-2.1175	-0.836288	3.63463e-06	-2.17095	-0.814626
77249146	chr5:77249146:A:G	1.64945e-19	-2.22191	-1.39145	2.65343e-14	-2.01934	-1.39142	2.18815e-06	-2.09996	-1.39307
77250176	chr5:77250176:A:G	2.49005e-19	-2.0303	-1.17121	3.22863e-14	-2.00226	-1.2123	2.84628e-06	-2.06134	-1.16874
77250293	chr5:77250293:T:G	2.46269e-18	-4.25965e-10	-0.909967	3.30541e-13	-4.25965e-10	-0.888473	2.89379e-05	-4.25965e-10	-0.910936
77250459	chr5:77250459:C:T	1.98257e-19	-2.01768	-1.41173	2.5721e-14	-2.02824	-1.41366	2.19986e-06	-2.07679	-1.41091
77250694	chr5:77250694:A:G	2.21245e-18	-4.25965e-10	-1.01712	2.96359e-13	-4.25965e-10	-0.997634	2.59926e-05	-4.25965e-10	-1.01828
77251185	chr5:77251185:C:T	2.02427e-19	-2.14637	-1.26222	2.66539e-14	-2.12359	-1.28268	2.34372e-06	-2.16287	-1.26147
77251335	chr5:77251335:A:T	1.70735e-18	-4.25965e-10	-1.27628	2.19942e-13	-4.25965e-10	-1.29584	2.00355e-05	-4.25965e-10	-1.27858
77251387	chr5:77251387:C:T	1.87861e-19	-2.16813	-1.31514	2.4673e-14	-2.16448	-1.31902	2.13867e-06	-2.20246	-1.31345
77251607	chr5:77251607:A:G	2.16444e-19	-1.92877	-1.41287	2.18873e-14	-2.1947	-1.4086	1.90477e-06	-2.22068	-1.41105
77251721	chr5:77251721:C:T	1.62842e-18	-4.25965e-10	-1.32361	2.14258e-13	-4.25965e-10	-1.32202	1.91552e-05	-4.25965e-10	-1.32352
77252038	chr5:77252038:C:T	1.8821e-18	-4.25965e-10	-1.17883	2.53913e-13	-4.25965e-10	-1.15221	2.20863e-05	-4.25965e-10	-1.18113
77252047	chr5:77252047:A:G	1.87717e-18	-4.25965e-10	-1.18146	2.53204e-13	-4.25965e-10	-1.15501	2.20288e-05	-4.25965e-10	-1.18374
77252649	chr5:77252649:A:G	1.67692e-19	-2.22146	-1.37539	3.2031e-14	-1.84212	-1.38038	2.56244e-06	-1.95827	-1.37686
77253048	chr5:77253048:AAGC:A	6.88019e-19	-2.02003	-0.165127	9.4704e-14	-1.97883	-0.159617	8.25644e-06	-2.00234	-0.162755
77253241	chr5:77253241:G:T	1.66332e-18	-4.25965e-10	-1.30241	2.21205e-13	-4.25965e-10	-1.29011	1.96617e-05	-4.25965e-10	-1.29742
77253733	chr5:77253733:T:C	2.15127e-19	-2.21616	-1.13159	4.20258e-14	-1.82611	-1.12481	3.29754e-06	-1.95723	-1.12568
77253863	chr5:77253863:C:T	1.95638e-19	-2.15992	-1.2828	3.00425e-14	-2.00097	-1.28563	2.92656e-06	-1.9213	-1.28096
77254504	chr5:77254504:G:A	1.68272e-19	-2.17744	-1.41595	4.22753e-14	-1.52886	-1.41614	3.2004e-06	-1.69724	-1.41558
77255185	chr5:77255185:T:C	2.10669e-19	-1.95206	-1.41663	3.59054e-14	-1.693	-1.41531	3.6007e-06	-1.57836	-1.4166
77255308	chr5:77255308:A:G	2.14083e-19	-1.94302	-1.40959	3.66907e-14	-1.6807	-1.40598	3.67051e-06	-1.56639	-1.40937
77255352	chr5:77255352:C:T	7.63558e-19	-2.08099	-4.01506e-10	8.74736e-14	-2.21787	-4.01506e-10	8.08983e-06	-2.18548	-4.01506e-10
77255534	chr5:77255534:G:A	8.04812e-19	-2.02837	-4.01506e-10	1.0871e-13	-2.00052	-4.01506e-10	1.02038e-05	-1.95333	-4.01506e-10
77255742	chr5:77255742:G:A	2.86398e-19	-2.03216	-1.02943	3.90166e-14	-2.01065	-1.01457	3.38298e-06	-2.03398	-1.02335
77255822	chr5:77255822:G:A	1.92265e-19	-2.04299	-1.41712	3.13788e-14	-1.82605	-1.41703	3.11949e-06	-1.72128	-1.41714
77256434	chr5:77256434:G:A	2.11169e-19	-1.95188	-1.41444	3.59465e-14	-1.69507	-1.4121	3.60091e-06	-1.58059	-1.41431
77256500	chr5:77256500:T:G	2.91501e-18	-4.25965e-10	-0.741351	3.72993e-13	-4.25965e-10	-0.767645	3.45089e-05	-4.25965e-10	-0.734869
77256509	chr5:77256509:T:A	2.27556e-18	-4.25965e-10	-0.988998	2.96786e-13	-4.25965e-10	-0.996192	2.65499e-05	-4.25965e-10	-0.997061
77257024	chr5:77257024:T:A	2.12531e-19	-1.94271	-1.41718	3.64453e-14	-1.67658	-1.41682	3.65107e-06	-1.56389	-1.41718
77257053	chr5:77257053:A:G	2.95566e-19	-1.76364	-1.26645	5.47721e-14	-1.42003	-1.266	5.40791e-06	-1.32426	-1.26397
77257249	chr5:77257249:C:T	1.70694e-19	-2.19202	-1.38708	4.12673e-14	-1.58055	-1.38858	3.13561e-06	-1.74499	-1.38827
77257284	chr5:77257284:G:A	1.65554e-19	-2.19661	-1.41307	3.94146e-14	-1.6016	-1.41346	3.0029e-06	-1.76395	-1.41256
77257295	chr5:77257295:AAAGTC:A	3.61607e-19	-1.97765	-0.850771	4.94866e-14	-1.92643	-0.861068	4.37048e-06	-1.95384	-0.847372
77257430	chr5:77257430:A:G	7.84094e-19	-2.05445	-4.01506e-10	1.06605e-13	-2.02007	-4.01506e-10	9.05752e-06	-2.07249	-4.01506e-10
77257545	chr5:77257545:G:A	3.68586e-19	-1.95449	-0.854815	5.05317e-14	-1.90164	-0.864958	4.45738e-06	-1.93019	-0.851335
77258060	chr5:77258060:C:T	1.62719e-18	-4.25965e-10	-1.32437	2.17039e-13	-4.25965e-10	-1.30913	1.9244e-05	-4.25965e-10	-1.31889
77258269	chr5:77258269:A:G	1.52421e-18	-4.25965e-10	-1.38975	2.02093e-13	-4.25965e-10	-1.38047	1.79787e-05	-4.25965e-10	-1.3869
77258457	chr5:77258457:G:A	2.74746e-18	-4.25965e-10	-0.800545	3.51753e-13	-4.25965e-10	-0.826274	3.25276e-05	-4.25965e-10	-0.793998
77258631	chr5:77258631:T:C	2.1126e-18	-4.25965e-10	-1.0633	2.81048e-13	-4.25965e-10	-1.05068	2.48512e-05	-4.25965e-10	-1.06318
77258773	chr5:77258773:C:T	5.44832e-19	-2.05447	-0.364032	8.80807e-14	-1.84871	-0.362238	8.52099e-06	-1.78029	-0.353268
77258856	chr5:77258856:C:A	3.33105e-19	-1.95581	-0.954711	4.57473e-14	-1.90298	-0.96309	4.03293e-06	-1.92996	-0.951635
77258973	chr5:77258973:T:C	1.49573e-18	-4.25965e-10	-1.40861	1.96401e-13	-4.25965e-10	-1.40904	1.7577e-05	-4.25965e-10	-1.4095
77258982	chr5:77258982:C:A	3.09016e-19	-2.13651	-0.849079	4.78247e-14	-1.98677	-0.834896	4.60484e-06	-1.90696	-0.842022
77259868	chr5:77259868:A:C	3.30653e-18	-4.25965e-10	-0.615322	4.34132e-13	-4.25965e-10	-0.615854	3.8751e-05	-4.25965e-10	-0.61893
77259948	chr5:77259948:G:A	1.85838e-19	-2.10196	-1.39215	2.25713e-14	-2.18057	-1.39196	1.94444e-06	-2.21971	-1.3914
77260043	chr5:77260043:A:G	3.58418e-18	-4.25965e-10	-0.534692	4.66611e-13	-4.25965e-10	-0.543709	4.2926e-05	-4.25965e-10	-0.51661
77260492	chr5:77260492:T:C	1.80781e-19	-2.12851	-1.39318	2.29377e-14	-2.16331	-1.39311	1.93784e-06	-2.22206	-1.39245
77260560	chr5:77260560:C:T	5.22383e-19	-1.93698	-0.5236	7.27813e-14	-1.8761	-0.52565	6.39262e-06	-1.90058	-0.52036
77260835	chr5:77260835:C:A	3.28357e-19	-1.96302	-0.961854	4.50472e-14	-1.90997	-0.971527	3.97662e-06	-1.9366	-0.95906
77261242	chr5:77261242:T:A	1.89281e-19	-2.09879	-1.37695	2.28066e-14	-2.18843	-1.37373	1.97308e-06	-2.21716	-1.37933
77261421	chr5:77261421:A:G	5.44773e-19	-1.90954	-0.509072	7.63046e-14	-1.8441	-0.510374	6.68407e-06	-1.8708	-0.505557
77262938	chr5:77262938:A:G	9.68549e-19	-1.84318	-4.01506e-10	1.34548e-13	-1.78728	-4.01506e-10	1.11449e-05	-1.86511	-4.01506e-10
77262995	chr5:77262995:C:A	1.7782e-18	-4.25965e-10	-1.23562	2.34764e-13	-4.25965e-10	-1.23062	2.10212e-05	-4.25965e-10	-1.23056
77263024	chr5:77263024:T:G	3.25559e-19	-1.97775	-0.955685	4.28775e-14	-1.95801	-0.972845	3.67162e-06	-2.02105	-0.954403
77263942	chr5:77263942:C:G	3.01949e-19	-2.05807	-0.950652	3.97723e-14	-2.04215	-0.96388	3.43444e-06	-2.0921	-0.950135
77264324	chr5:77264324:G:A	1.56123e-18	-4.25965e-10	-1.36575	2.11618e-13	-4.25965e-10	-1.33442	1.83948e-05	-4.25965e-10	-1.36402
77264920	chr5:77264920:T:C	2.18694e-19	-1.99617	-1.33513	2.90289e-14	-1.9693	-1.35161	2.49333e-06	-2.02775	-1.33472
77264979	chr5:77264979:A:G	1.50951e-18	-4.25965e-10	-1.39944	1.97947e-13	-4.25965e-10	-1.4012	1.77806e-05	-4.25965e-10	-1.39798
77265269	chr5:77265269:T:C	2.98893e-19	-2.0541	-0.964786	3.94096e-14	-2.03676	-0.978433	3.39991e-06	-2.088	-0.964334
77265776	chr5:77265776:A:T	2.00878e-18	-4.25965e-10	-1.11369	2.71538e-13	-4.25965e-10	-1.0851	2.3558e-05	-4.25965e-10	-1.11662
77266372	chr5:77266372:T:A	1.51292e-18	-4.25965e-10	-1.39718	1.99564e-13	-4.25965e-10	-1.39307	1.77922e-05	-4.25965e-10	-1.39733
77266420	chr5:77266420:G:A	4.71035e-19	-1.79314	-0.770902	4.08123e-14	-2.22062	-0.759603	3.69906e-06	-2.21523	-0.75278
77267182	chr5:77267182:G:A	3.00467e-18	-4.25965e-10	-0.711054	3.84797e-13	-4.25965e-10	-0.736487	3.55598e-05	-4.25965e-10	-0.70487
77267255	chr5:77267255:C:T	5.09691e-18	-4.25965e-10	-0.182588	6.61637e-13	-4.25965e-10	-0.194486	6.12508e-05	-4.25965e-10	-0.16111
77267372	chr5:77267372:G:A	4.83003e-19	-1.21465	-1.3243	2.3752e-14	-2.1961	-1.32544	2.24599e-06	-2.14198	-1.32496
77267946	chr5:77267946:A:G	3.15584e-19	-1.94546	-1.01909	4.27376e-14	-1.90138	-1.03275	3.80398e-06	-1.92313	-1.01691
77268401	chr5:77268401:G:A	1.19977e-18	-1.6291	-4.01506e-10	1.35437e-13	-1.7807	-4.01506e-10	1.28691e-05	-1.72126	-4.01506e-10
77268460	chr5:77268460:T:A	1.21221e-18	-1.6023	-0.0164801	8.58235e-14	-2.21094	-0.0259689	8.32256e-06	-2.1701	0.0129778
77269091	chr5:77269091:C:T	3.00467e-18	-4.25965e-10	-0.711054	3.84797e-13	-4.25965e-10	-0.736487	3.55598e-05	-4.25965e-10	-0.70487
77269382	chr5:77269382:G:T	1.49155e-18	-4.25965e-10	-1.41141	1.95047e-13	-4.25965e-10	-1.41596	1.75297e-05	-4.25965e-10	-1.41219
77269906	chr5:77269906:G:T	3.04918e-19	-2.02438	-0.974554	4.01841e-14	-2.00596	-0.989769	3.45589e-06	-2.06197	-0.974037
77269911	chr5:77269911:C:G	2.27674e-18	-4.25965e-10	-0.988476	3.0487e-13	-4.25965e-10	-0.969317	2.67721e-05	-4.25965e-10	-0.988727
77270006	chr5:77270006:A:G	1.3557e-18	-0.554257	-0.95265	4.2658e-14	-1.98104	-0.954949	4.38216e-06	-1.84207	-0.956477
77270356	chr5:77270356:G:T	2.92377e-18	-4.25965e-10	-0.738347	3.96736e-13	-4.25965e-10	-0.705933	3.42762e-05	-4.25965e-10	-0.741636
77270799	chr5:77270799:T:C	1.68832e-19	-2.18306	-1.40701	2.26609e-14	-2.16048	-1.40808	2.01451e-06	-2.16978	-1.40593
77270840	chr5:77270840:C:G	1.80221e-19	-2.15442	-1.37037	2.38174e-14	-2.14688	-1.3719	1.98379e-06	-2.22165	-1.36943
77271072	chr5:77271072:G:A	1.48349e-18	-4.25965e-10	-1.41683	1.96243e-13	-4.25965e-10	-1.40985	1.74503e-05	-4.25965e-10	-1.41673
77271441	chr5:77271441:G:A	2.71686e-18	-4.25965e-10	-0.811745	3.47136e-13	-4.25965e-10	-0.839486	3.2161e-05	-4.25965e-10	-0.805334
77271784	chr5:77271784:C:T	8.11952e-19	-2.01954	-4.01506e-10	1.17896e-13	-1.9194	-4.01506e-10	1.08224e-05	-1.89447	-4.01506e-10
77271831	chr5:77271831:C:T	1.68201e-19	-2.18435	-1.40947	2.25847e-14	-2.16152	-1.41041	2.00713e-06	-2.17084	-1.40854
77272100	chr5:77272100:G:A	1.76477e-19	-2.19262	-1.35317	2.3709e-14	-2.16951	-1.35384	2.11997e-06	-2.17573	-1.34896
77272467	chr5:77272467:C:A	2.33421e-19	-1.8795	-1.38664	2.18675e-14	-2.21485	-1.38936	2.01898e-06	-2.18595	-1.38755
77272606	chr5:77272606:C:T	1.69434e-18	-4.25965e-10	-1.28393	2.23526e-13	-4.25965e-10	-1.27968	2.00219e-05	-4.25965e-10	-1.27926
77272743	chr5:77272743:A:G	2.22078e-18	-4.25965e-10	-1.01336	2.96561e-13	-4.25965e-10	-0.99695	2.61151e-05	-4.25965e-10	-1.01357
77272786	chr5:77272786:G:A	7.20834e-18	0.164017	-4.01506e-10	1.22568e-12	0.422045	-4.01506e-10	0.000189712	0.969422	-4.01506e-10
77272912	chr5:77272912:T:C	5.07566e-18	-4.25965e-10	-0.186766	6.50972e-13	-4.25965e-10	-0.210737	5.97994e-05	-4.25965e-10	-0.185092
77272986	chr5:77272986:G:A	2.55449e-19	-1.81149	-1.36447	3.40997e-14	-1.78444	-1.37547	2.87199e-06	-1.85691	-1.36417
77273002	chr5:77273002:A:G	1.68387e-19	-2.21713	-1.37558	2.25086e-14	-2.19387	-1.38144	1.97819e-06	-2.21728	-1.37663
77273074	chr5:77273074:G:A	2.11865e-19	-2.1521	-1.21093	2.61266e-14	-2.21046	-1.21579	2.3377e-06	-2.21809	-1.20883
77273304	chr5:77273304:A:C	2.46229e-19	-1.92111	-1.2916	3.10296e-14	-1.96102	-1.29324	2.64858e-06	-2.01477	-1.28729
77273444	chr5:77273444:T:C	5.3091e-19	-2.09399	-0.350398	6.53925e-14	-2.16194	-0.346852	6.08743e-06	-2.12971	-0.340151
77273786	chr5:77273786:C:A	2.24318e-19	-1.88895	-1.41696	2.14195e-14	-2.2081	-1.41681	1.97602e-06	-2.17784	-1.41716
77273836	chr5:77273836:T:G	2.70721e-19	-1.73639	-1.3815	3.54638e-14	-1.73805	-1.38264	2.95631e-06	-1.81026	-1.38189
77273983	chr5:77273983:C:T	2.40204e-19	-1.82382	-1.41367	2.18036e-14	-2.1937	-1.41343	2.02896e-06	-2.15379	-1.41477
77274101	chr5:77274101:C:T	3.5525e-19	-1.71541	-1.13074	4.87271e-14	-1.65679	-1.14618	3.97817e-06	-1.75483	-1.14044
77274187	chr5:77274187:A:G	1.6882e-18	-4.25965e-10	-1.28756	2.209e-13	-4.25965e-10	-1.29149	1.99883e-05	-4.25965e-10	-1.28094
77274251	chr5:77274251:A:G	6.63448e-19	-2.22153	-4.01506e-10	8.7103e-14	-2.22211	-4.01506e-10	7.8079e-06	-2.22095	-4.01506e-10
77274467	chr5:77274467:G:C	2.6409e-18	-4.25965e-10	-0.840104	3.47998e-13	-4.25965e-10	-0.837007	3.10588e-05	-4.25965e-10	-0.840204
77274491	chr5:77274491:A:G	4.46647e-19	-1.26309	-1.35411	2.85821e-14	-1.96721	-1.36921	2.8003e-06	-1.89152	-1.35484
77274508	chr5:77274508:C:T	2.88008e-18	-4.25965e-10	-0.753405	3.67883e-13	-4.25965e-10	-0.78144	3.38315e-05	-4.25965e-10	-0.754694
77274517	chr5:77274517:C:T	3.86355e-19	-1.44158	-1.32064	2.71316e-14	-2.05061	-1.3379	2.66954e-06	-1.97245	-1.32173
77274716	chr5:77274716:A:G	2.2478e-18	-4.25965e-10	-1.00127	2.91829e-13	-4.25965e-10	-1.01303	2.63168e-05	-4.25965e-10	-1.00588
77274764	chr5:77274764:TTAAC:T	1.53219e-18	-4.25965e-10	-1.38452	2.01635e-13	-4.25965e-10	-1.38274	1.79961e-05	-4.25965e-10	-1.38593
77275133	chr5:77275133:G:A	3.18305e-19	-1.8501	-1.10587	4.35074e-14	-1.79745	-1.11882	3.59235e-06	-1.88203	-1.11525
77275393	chr5:77275393:TA:T	2.7591e-19	-1.68351	-1.41539	4.20996e-14	-1.53739	-1.41178	4.10337e-06	-1.44894	-1.41534
77275446	chr5:77275446:T:A	1.7347e-18	-4.25965e-10	-1.26039	2.32331e-13	-4.25965e-10	-1.24104	2.03759e-05	-4.25965e-10	-1.26173
77276147	chr5:77276147:C:T	2.11857e-19	-2.07188	-1.29119	5.83734e-14	-1.31595	-1.30639	5.29541e-06	-1.31125	-1.298
77276635	chr5:77276635:C:A	4.01083e-19	-2.14437	-0.580442	4.89511e-14	-2.2167	-0.581687	4.49224e-06	-2.1955	-0.578236
77276768	chr5:77276768:C:A	1.60859e-18	-4.25965e-10	-1.33586	2.12045e-13	-4.25965e-10	-1.33241	1.89086e-05	-4.25965e-10	-1.33647
77276846	chr5:77276846:T:G	1.71839e-19	-2.18284	-1.38958	3.81845e-14	-1.65146	-1.39531	3.44412e-06	-1.64678	-1.39263
77277145	chr5:77277145:A:G	2.07953e-19	-2.16817	-1.2135	4.81383e-14	-1.58695	-1.22818	4.36334e-06	-1.57991	-1.22294
77277328	chr5:77277328:T:C	1.79058e-18	-4.25965e-10	-1.22868	2.39861e-13	-4.25965e-10	-1.20915	2.10283e-05	-4.25965e-10	-1.23022
77277560	chr5:77277560:A:G	1.49934e-18	-4.25965e-10	-1.4062	1.97255e-13	-4.25965e-10	-1.40471	1.76212e-05	-4.25965e-10	-1.40699
77277609	chr5:77277609:T:A	2.20791e-19	-2.15449	-1.16727	5.25932e-14	-1.54159	-1.18502	4.77319e-06	-1.53601	-1.17706
77278096	chr5:77278096:G:A	1.48928e-18	-4.25965e-10	-1.41293	1.96131e-13	-4.25965e-10	-1.41042	1.7515e-05	-4.25965e-10	-1.41303
77278196	chr5:77278196:A:G	2.21601e-19	-2.00509	-1.31301	2.99991e-14	-1.98066	-1.30738	2.55236e-06	-2.02727	-1.3118
77278308	chr5:77278308:A:G	1.58884e-18	-4.25965e-10	-1.34822	2.09004e-13	-4.25965e-10	-1.34685	1.87279e-05	-4.25965e-10	-1.34607
77278493	chr5:77278493:G:A	1.78566e-19	-2.19364	-1.34038	4.16114e-14	-1.61087	-1.34996	3.6298e-06	-1.64117	-1.34573
77278532	chr5:77278532:C:T	3.12229e-18	-4.25965e-10	-0.672655	4.01124e-13	-4.25965e-10	-0.694934	3.7071e-05	-4.25965e-10	-0.663253
77278695	chr5:77278695:T:G	2.00698e-18	-4.25965e-10	-1.11459	2.69712e-13	-4.25965e-10	-1.09185	2.35645e-05	-4.25965e-10	-1.11635
77279016	chr5:77279016:C:T	1.96978e-19	-2.19193	-1.24395	3.4459e-14	-1.9246	-1.22484	2.91746e-06	-1.96685	-1.23853
77279417	chr5:77279417:T:A	1.88479e-18	-4.25965e-10	-1.17741	2.45476e-13	-4.25965e-10	-1.186	2.20433e-05	-4.25965e-10	-1.18308
77279723	chr5:77279723:G:A	1.68777e-19	-2.21299	-1.37741	3.32156e-14	-1.79673	-1.38945	3.02119e-06	-1.79021	-1.38022
77280026	chr5:77280026:C:T	2.65475e-18	-4.25965e-10	-0.83487	3.29077e-13	-4.25965e-10	-0.892911	3.12993e-05	-4.25965e-10	-0.832491
77280186	chr5:77280186:A:G	1.90364e-19	-2.1716	-1.29844	2.61832e-14	-2.14569	-1.2784	2.36637e-06	-2.12444	-1.29029
77280438	chr5:77280438:A:G	1.49116e-18	-4.25965e-10	-1.41167	1.95654e-13	-4.25965e-10	-1.41285	1.75414e-05	-4.25965e-10	-1.41152
77280571	chr5:77280571:T:G	1.79444e-19	-2.2082	-1.32091	3.59583e-14	-1.77201	-1.33484	3.28209e-06	-1.76168	-1.32593
77280622	chr5:77280622:G:A	1.66125e-18	-4.25965e-10	-1.30365	2.19245e-13	-4.25965e-10	-1.29901	1.95264e-05	-4.25965e-10	-1.30432
77281071	chr5:77281071:A:G	1.99801e-19	-2.19313	-1.22853	2.75363e-14	-2.17047	-1.20323	2.46879e-06	-2.15415	-1.2182
77281430	chr5:77281430:T:C	1.68118e-18	-4.25965e-10	-1.29173	2.32315e-13	-4.25965e-10	-1.24111	1.97957e-05	-4.25965e-10	-1.29062
77282665	chr5:77282665:G:T	1.48299e-18	-4.25965e-10	-1.41716	1.94813e-13	-4.25965e-10	-1.41716	1.7443e-05	-4.25965e-10	-1.41715
77282810	chr5:77282810:G:A	1.82767e-19	-2.21377	-1.297	3.83532e-14	-1.73007	-1.31229	3.3639e-06	-1.76005	-1.30294
77283150	chr5:77283150:A:T	1.43606e-18	-1.44932	-4.01506e-10	1.24589e-13	-1.86418	-4.01506e-10	1.30444e-05	-1.70773	-4.01506e-10
77283629	chr5:77283629:C:T	1.92133e-19	-2.16364	-1.29715	4.86332e-14	-1.49257	-1.31232	4.20297e-06	-1.53705	-1.30325
77284251	chr5:77284251:A:G	1.54522e-18	-4.25965e-10	-1.37606	2.05666e-13	-4.25965e-10	-1.36295	1.81949e-05	-4.25965e-10	-1.37494
77284956	chr5:77284956:G:A	1.90462e-19	-2.17497	-1.29456	4.6701e-14	-1.53586	-1.30958	4.05004e-06	-1.57672	-1.30064
77285043	chr5:77285043:G:A	2.25766e-19	-2.11622	-1.18326	2.71189e-14	-2.19958	-1.18939	2.5543e-06	-2.1632	-1.17511
77285106	chr5:77285106:T:C	1.49028e-18	-4.25965e-10	-1.41226	1.95643e-13	-4.25965e-10	-1.41291	1.75301e-05	-4.25965e-10	-1.41217
77285916	chr5:77285916:G:A	1.58721e-18	-4.25965e-10	-1.34924	2.09503e-13	-4.25965e-10	-1.34447	1.86531e-05	-4.25965e-10	-1.35008
77286730	chr5:77286730:A:G	1.49071e-18	-4.25965e-10	-1.41197	1.95551e-13	-4.25965e-10	-1.41338	1.75257e-05	-4.25965e-10	-1.41242
77287175	chr5:77287175:T:C	1.51666e-18	-4.25965e-10	-1.39471	2.04225e-13	-4.25965e-10	-1.36998	1.78469e-05	-4.25965e-10	-1.39426
77287869	chr5:77287869:A:G	1.49077e-18	-4.25965e-10	-1.41193	1.96109e-13	-4.25965e-10	-1.41053	1.75326e-05	-4.25965e-10	-1.41203
77288199	chr5:77288199:T:C	1.61132e-19	-2.21996	-1.4168	2.1124e-14	-2.22206	-1.41674	1.8915e-06	-2.22202	-1.4167
77288224	chr5:77288224:A:G	1.48307e-18	-4.25965e-10	-1.41711	1.94834e-13	-4.25965e-10	-1.41706	1.74432e-05	-4.25965e-10	-1.41714
77288502	chr5:77288502:T:A	1.48304e-18	-4.25965e-10	-1.41713	1.94814e-13	-4.25965e-10	-1.41716	1.7444e-05	-4.25965e-10	-1.41709
77288735	chr5:77288735:T:C	1.85509e-18	-4.25965e-10	-1.19329	2.41322e-13	-4.25965e-10	-1.20307	2.18416e-05	-4.25965e-10	-1.19227
77289304	chr5:77289304:A:G	7.12779e-19	-2.14981	-4.01506e-10	9.1939e-14	-2.16808	-4.01506e-10	8.38115e-06	-2.1501	-4.01506e-10
77289336	chr5:77289336:T:G	1.50012e-18	-4.25965e-10	-1.40568	1.96903e-13	-4.25965e-10	-1.40649	1.76465e-05	-4.25965e-10	-1.40555
77290548	chr5:77290548:G:A	1.62283e-19	-2.22053	-1.4091	2.13112e-14	-2.22196	-1.40801	1.90651e-06	-2.22202	-1.40879
77290767	chr5:77290767:A:G	2.69414e-19	-1.95036	-1.17237	3.71481e-14	-1.88499	-1.1893	2.83804e-06	-2.05076	-1.18221
77291169	chr5:77291169:G:A	1.75238e-19	-2.15428	-1.39855	4.48698e-14	-1.48403	-1.40141	3.8997e-06	-1.51761	-1.39758
77291308	chr5:77291308:G:C	1.94531e-18	-1.1458	-4.01506e-10	2.58819e-13	-1.13307	-4.01506e-10	2.54224e-05	-1.04046	-4.01506e-10
77291420	chr5:77291420:A:G	1.99289e-18	-4.25965e-10	-1.12164	2.67879e-13	-4.25965e-10	-1.09867	2.3404e-05	-4.25965e-10	-1.12318
77291529	chr5:77291529:C:G	1.57642e-18	-4.25965e-10	-1.35606	2.042e-13	-4.25965e-10	-1.3701	1.85432e-05	-4.25965e-10	-1.35599
77292331	chr5:77292331:C:T	1.71915e-19	-2.17901	-1.39296	4.12862e-14	-1.57412	-1.39456	3.57868e-06	-1.60901	-1.39208
77293332	chr5:77293332:G:A	1.96612e-19	-2.04923	-1.38851	2.61417e-14	-2.0348	-1.39087	2.24652e-06	-2.07824	-1.38847
77293367	chr5:77293367:T:A	1.82297e-18	-1.21075	-4.01506e-10	2.21707e-13	-1.28785	-4.01506e-10	2.08715e-05	-1.2377	-4.01506e-10
77293376	chr5:77293376:TA:T	1.61601e-19	-2.21989	-1.41396	2.18581e-14	-2.20084	-1.40379	1.90137e-06	-2.21985	-1.41367
77293921	chr5:77293921:A:G	1.60783e-19	-2.22174	-1.41718	2.11765e-14	-2.21913	-1.41718	1.89517e-06	-2.2196	-1.41718
77294057	chr5:77294057:C:T	1.48296e-18	-4.25965e-10	-1.41718	1.94814e-13	-4.25965e-10	-1.41716	1.74424e-05	-4.25965e-10	-1.41718
77294791	chr5:77294791:G:A	1.58975e-18	-4.25965e-10	-1.34765	2.08191e-13	-4.25965e-10	-1.35075	1.86974e-05	-4.25965e-10	-1.3477
77295025	chr5:77295025:A:G	1.5162e-18	-4.25965e-10	-1.39501	1.99598e-13	-4.25965e-10	-1.3929	1.78303e-05	-4.25965e-10	-1.39519
77295945	chr5:77295945:A:G	1.69262e-18	-4.25965e-10	-1.28495	2.20985e-13	-4.25965e-10	-1.29111	1.99233e-05	-4.25965e-10	-1.2842
77296272	chr5:77296272:CTTCT:C	2.00491e-18	-4.25965e-10	-1.11562	2.53228e-13	-4.25965e-10	-1.15491	2.35438e-05	-4.25965e-10	-1.11722
77296837	chr5:77296837:T:C	3.21975e-18	-4.25965e-10	-0.641919	4.33288e-13	-4.25965e-10	-0.617802	3.80554e-05	-4.25965e-10	-0.637045
77296919	chr5:77296919:C:T	1.7327e-19	-2.15348	-1.41064	4.4433e-14	-1.48309	-1.41213	3.85607e-06	-1.51636	-1.41008
77297336	chr5:77297336:A:G	2.05359e-19	-2.15777	-1.23644	2.8076e-14	-2.14237	-1.21192	2.54401e-06	-2.11603	-1.22632
77297693	chr5:77297693:C:A	1.73436e-19	-2.21195	-1.35122	3.62295e-14	-1.74356	-1.35577	3.19014e-06	-1.76653	-1.34949
77298217	chr5:77298217:T:G	1.62538e-19	-2.21687	-1.41119	3.28899e-14	-1.78492	-1.41111	2.87565e-06	-1.80914	-1.41067
77298375	chr5:77298375:A:G	6.73298e-19	-2.20679	-4.01506e-10	8.77569e-14	-2.21463	-4.01506e-10	7.79863e-06	-2.22214	-4.01506e-10
77298689	chr5:77298689:A:G	1.48302e-18	-4.25965e-10	-1.41714	1.94827e-13	-4.25965e-10	-1.41709	1.74431e-05	-4.25965e-10	-1.41714
77298711	chr5:77298711:G:A	1.76243e-18	-4.25965e-10	-1.24453	2.28682e-13	-4.25965e-10	-1.25687	2.07363e-05	-4.25965e-10	-1.2442
77299136	chr5:77299136:G:A	1.94316e-19	-2.17753	-1.27196	3.67174e-14	-1.83503	-1.25092	2.9715e-06	-1.92006	-1.26696
77299234	chr5:77299234:A:G	1.6921e-18	-4.25965e-10	-1.28525	2.2009e-13	-4.25965e-10	-1.29517	1.99063e-05	-4.25965e-10	-1.28505
77299671	chr5:77299671:G:A	1.61889e-19	-2.22208	-1.40999	2.13202e-14	-2.22092	-1.40863	1.90714e-06	-2.22075	-1.40973
77299680	chr5:77299680:C:T	7.70601e-19	-2.07181	-4.01506e-10	1.19741e-13	-1.90387	-4.01506e-10	9.35559e-06	-2.04011	-4.01506e-10
77299690	chr5:77299690:G:A	2.99294e-18	-4.25965e-10	-0.714966	3.77558e-13	-4.25965e-10	-0.755479	3.53049e-05	-4.25965e-10	-0.712066
77300962	chr5:77300962:G:A	1.59465e-18	-4.25965e-10	-1.34457	2.18465e-13	-4.25965e-10	-1.30258	1.87711e-05	-4.25965e-10	-1.34377
77301337	chr5:77301337:G:A	1.53407e-18	-4.25965e-10	-1.3833	2.01931e-13	-4.25965e-10	-1.38128	1.80514e-05	-4.25965e-10	-1.38286
77301400	chr5:77301400:T:C	1.48969e-18	-4.25965e-10	-1.41265	1.95685e-13	-4.25965e-10	-1.4127	1.75238e-05	-4.25965e-10	-1.41252
77301507	chr5:77301507:G:T	2.88203e-18	-4.25965e-10	-0.752728	3.59e-13	-4.25965e-10	-0.80588	3.40282e-05	-4.25965e-10	-0.748898
77301636	chr5:77301636:G:A	1.94263e-19	-2.18105	-1.26871	3.65054e-14	-1.84473	-1.24701	2.96153e-06	-1.92607	-1.26431
77301802	chr5:77301802:T:C	1.83976e-19	-2.22145	-1.28273	2.46522e-14	-2.21991	-1.26443	2.1649e-06	-2.22042	-1.2833
77302032	chr5:77302032:G:A	1.91392e-19	-2.20238	-1.26227	2.5996e-14	-2.19169	-1.23957	2.33835e-06	-2.17374	-1.2529
77302062	chr5:77302062:G:A	1.70169e-19	-2.2179	-1.36428	2.5628e-14	-2.08667	-1.35885	2.21073e-06	-2.12212	-1.36065
77302467	chr5:77302467:T:C	1.77054e-19	-2.12842	-1.4141	4.8035e-14	-1.4023	-1.41498	4.15376e-06	-1.43835	-1.41372
77303339	chr5:77303339:A:C	1.89739e-19	-2.22208	-1.25125	4.04879e-14	-1.72471	-1.26349	4.07277e-06	-1.6273	-1.24446
77303714	chr5:77303714:T:C	1.55165e-18	-4.25965e-10	-1.3719	2.00781e-13	-4.25965e-10	-1.38699	1.82351e-05	-4.25965e-10	-1.37274
77304247	chr5:77304247:A:G	1.67589e-19	-2.21239	-1.38507	3.51482e-14	-1.743	-1.38663	3.08231e-06	-1.76642	-1.38399
77305089	chr5:77305089:A:C	2.79765e-18	-4.25965e-10	-0.782443	3.50286e-13	-4.25965e-10	-0.830455	3.30641e-05	-4.25965e-10	-0.777639
77305225	chr5:77305225:T:C	2.56099e-18	-4.25965e-10	-0.870827	3.24863e-13	-4.25965e-10	-0.905799	3.02209e-05	-4.25965e-10	-0.867553
77305367	chr5:77305367:A:G	1.75183e-19	-2.15846	-1.39469	4.42854e-14	-1.50221	-1.39634	3.83793e-06	-1.53725	-1.39391
77305484	chr5:77305484:A:G	1.49306e-18	-4.25965e-10	-1.41039	1.96192e-13	-4.25965e-10	-1.41011	1.7555e-05	-4.25965e-10	-1.41075
77305689	chr5:77305689:G:A	1.5003e-18	-1.40556	-4.01506e-10	1.28494e-13	-1.83332	-4.01506e-10	1.35179e-05	-1.67207	-4.01506e-10
77305883	chr5:77305883:C:T	7.95366e-19	-2.04017	-4.01506e-10	1.00871e-13	-2.07536	-4.01506e-10	9.72079e-06	-2.00182	-4.01506e-10
77305899	chr5:77305899:T:C	1.90027e-18	-1.16922	-4.01506e-10	2.30677e-13	-1.24819	-4.01506e-10	2.17359e-05	-1.19712	-4.01506e-10
77306513	chr5:77306513:G:C	1.65443e-18	-4.25965e-10	-1.30776	2.1935e-13	-4.25965e-10	-1.29854	1.94351e-05	-4.25965e-10	-1.30901
77306604	chr5:77306604:A:G	2.04539e-19	-2.21501	-1.18321	3.07599e-14	-2.09373	-1.16926	2.64018e-06	-2.13015	-1.17509
77307319	chr5:77307319:A:C	7.1612e-19	-2.14513	-4.01506e-10	1.01579e-13	-2.06837	-4.01506e-10	8.70032e-06	-2.11273	-4.01506e-10
77307602	chr5:77307602:T:G	1.48416e-18	-4.25965e-10	-1.41638	1.94953e-13	-4.25965e-10	-1.41644	1.74562e-05	-4.25965e-10	-1.41639
77307762	chr5:77307762:T:C	1.63478e-18	-4.25965e-10	-1.31971	2.11694e-13	-4.25965e-10	-1.33406	1.92037e-05	-4.25965e-10	-1.32098
77307765	chr5:77307765:T:C	1.68533e-18	-4.25965e-10	-1.28926	2.20455e-13	-4.25965e-10	-1.29351	1.9855e-05	-4.25965e-10	-1.28763
77308324	chr5:77308324:A:G	1.83892e-19	-2.1052	-1.39942	4.92762e-14	-1.3939	-1.39786	4.26524e-06	-1.42764	-1.39795
77308491	chr5:77308491:C:T	1.75119e-18	-4.25965e-10	-1.25093	2.33172e-13	-4.25965e-10	-1.23743	2.05848e-05	-4.25965e-10	-1.25154
77308604	chr5:77308604:C:T	1.81922e-19	-2.1338	-1.3816	4.62527e-14	-1.47592	-1.37916	4.01859e-06	-1.50566	-1.3795
77308795	chr5:77308795:G:A	1.64568e-18	-4.25965e-10	-1.31307	2.13415e-13	-4.25965e-10	-1.32597	1.93522e-05	-4.25965e-10	-1.31328
77309554	chr5:77309554:CAA:C	1.90952e-19	-2.16934	-1.29762	2.58854e-14	-2.1523	-1.28323	2.3562e-06	-2.12836	-1.29068
77310515	chr5:77310515:A:G	1.54365e-18	-4.25965e-10	-1.37708	2.03146e-13	-4.25965e-10	-1.37528	1.8169e-05	-4.25965e-10	-1.37637
77310820	chr5:77310820:A:G	2.37062e-19	-1.91605	-1.3346	3.32029e-14	-1.84522	-1.34135	2.68963e-06	-1.94698	-1.33971
77311139	chr5:77311139:CA:C	2.88702e-19	-2.19108	-0.862504	3.73546e-14	-2.20124	-0.867511	3.33397e-06	-2.20949	-0.862436
77311503	chr5:77311503:A:G	1.60321e-18	-4.25965e-10	-1.33922	2.10512e-13	-4.25965e-10	-1.33966	1.87843e-05	-4.25965e-10	-1.34307
77311510	chr5:77311510:C:A	1.94878e-19	-2.07083	-1.37577	2.727e-14	-2.00756	-1.37585	2.5328e-06	-1.97157	-1.37519
77311913	chr5:77311913:T:C	7.2e-19	-2.13973	-4.01506e-10	8.88633e-14	-2.2021	-4.01506e-10	8.31584e-06	-2.15792	-4.01506e-10
77312016	chr5:77312016:G:A	6.63575e-19	-2.22134	-4.01506e-10	8.79495e-14	-2.21244	-4.01506e-10	7.79947e-06	-2.22203	-4.01506e-10
77312820	chr5:77312820:AC:A	1.80891e-19	-2.19563	-1.32546	2.44183e-14	-2.18059	-1.31328	2.21431e-06	-2.1618	-1.31935
77312950	chr5:77312950:T:C	1.66795e-18	-4.25965e-10	-1.29963	2.20233e-13	-4.25965e-10	-1.29452	1.9612e-05	-4.25965e-10	-1.29995
77313291	chr5:77313291:GA:G	7.26732e-19	-2.13042	-4.01506e-10	1.00846e-13	-2.07561	-4.01506e-10	8.42573e-06	-2.1448	-4.01506e-10
77313297	chr5:77313297:A:G	7.66069e-19	-2.0777	-4.01506e-10	1.07295e-13	-2.01362	-4.01506e-10	8.83323e-06	-2.09757	-4.01506e-10
77314247	chr5:77314247:G:A	1.58492e-18	-4.25965e-10	-1.35069	2.07516e-13	-4.25965e-10	-1.35399	1.8679e-05	-4.25965e-10	-1.34868
77314708	chr5:77314708:G:A	1.64388e-18	-4.25965e-10	-1.31416	2.14926e-13	-4.25965e-10	-1.31891	1.93844e-05	-4.25965e-10	-1.31162
77314797	chr5:77314797:C:G	1.49528e-18	-4.25965e-10	-1.40891	1.96386e-13	-4.25965e-10	-1.40912	1.75659e-05	-4.25965e-10	-1.41013
77314986	chr5:77314986:C:T	1.6916e-18	-4.25965e-10	-1.28555	2.34497e-13	-4.25965e-10	-1.23176	1.99325e-05	-4.25965e-10	-1.28374
77315366	chr5:77315366:C:T	2.99014e-18	-0.715903	-4.01506e-10	3.2233e-13	-0.913628	-4.01506e-10	3.29694e-05	-0.780508	-4.01506e-10
77316208	chr5:77316208:G:A	1.92015e-19	-2.08922	-1.37218	2.68803e-14	-2.02496	-1.37285	2.4849e-06	-1.99424	-1.37161
77317086	chr5:77317086:G:A	1.93757e-19	-2.19128	-1.26109	3.01151e-14	-2.00979	-1.27438	2.77076e-06	-2.00124	-1.25572
77317294	chr5:77317294:T:G	1.53603e-18	-4.25965e-10	-1.38202	2.00786e-13	-4.25965e-10	-1.38696	1.80796e-05	-4.25965e-10	-1.3813
77317416	chr5:77317416:C:T	1.6209e-18	-4.25965e-10	-1.32824	2.11654e-13	-4.25965e-10	-1.33425	1.90785e-05	-4.25965e-10	-1.32753
77317589	chr5:77317589:A:G	2.10705e-19	-1.98566	-1.38286	2.83806e-14	-1.96255	-1.38094	2.40361e-06	-2.01603	-1.38308
77317758	chr5:77317758:G:A	1.88255e-19	-2.08892	-1.39227	2.48843e-14	-2.08644	-1.38852	2.24815e-06	-2.07442	-1.39156
77317764	chr5:77317764:A:G	1.94863e-19	-2.09118	-1.35551	2.73172e-14	-2.04212	-1.33956	2.45838e-06	-2.02699	-1.34959
77318304	chr5:77318304:G:A	1.64004e-18	-4.25965e-10	-1.3165	2.13565e-13	-4.25965e-10	-1.32526	1.92838e-05	-4.25965e-10	-1.31682
77318565	chr5:77318565:C:T	2.20423e-19	-2.15001	-1.17341	3.30993e-14	-2.00871	-1.18098	2.90813e-06	-2.03665	-1.17193
77318616	chr5:77318616:C:G	2.14144e-19	-2.15863	-1.1937	3.19881e-14	-2.0233	-1.20054	2.81137e-06	-2.05007	-1.19235
77318623	chr5:77318623:A:G	2.14487e-19	-2.16042	-1.1903	3.199e-14	-2.02655	-1.19723	2.81265e-06	-2.05302	-1.18894
77318628	chr5:77318628:C:T	2.15744e-19	-2.16382	-1.18106	3.20797e-14	-2.03275	-1.18823	2.82277e-06	-2.0587	-1.17967
77318762	chr5:77318762:G:C	2.29485e-19	-2.12728	-1.15587	3.50342e-14	-1.96942	-1.16346	3.06955e-06	-2.00017	-1.15439
77318988	chr5:77318988:T:C	1.87713e-19	-2.14296	-1.3411	2.49338e-14	-2.13373	-1.33925	2.16378e-06	-2.16389	-1.34034
77319055	chr5:77319055:A:G	2.87121e-19	-2.06224	-0.996828	4.60556e-14	-1.85493	-1.00443	3.91995e-06	-1.91613	-0.993882
77319381	chr5:77319381:T:C	1.54011e-18	-4.25965e-10	-1.37937	2.02345e-13	-4.25965e-10	-1.37923	1.81267e-05	-4.25965e-10	-1.3787
77319457	chr5:77319457:T:C	2.56249e-19	-2.14881	-1.02402	4.53325e-14	-1.83002	-1.04516	3.38873e-06	-2.02681	-1.02882
77319866	chr5:77319866:G:A	2.70074e-19	-1.85646	-1.26383	9.96334e-14	-0.805195	-1.28251	8.53199e-06	-0.861013	-1.27125
77319927	chr5:77319927:T:C	1.8511e-19	-2.22214	-1.27589	2.58709e-14	-2.1471	-1.28899	2.22817e-06	-2.19583	-1.27908
77319934	chr5:77319934:C:A	2.70119e-19	-1.87265	-1.24746	9.80073e-14	-0.837396	-1.26677	8.40334e-06	-0.892084	-1.25537
77319970	chr5:77319970:TAA:T	2.40994e-19	-2.15451	-1.0797	4.23042e-14	-1.84408	-1.10024	3.17636e-06	-2.03636	-1.08399
77320133	chr5:77320133:A:AT	1.55013e-18	-4.25965e-10	-1.37288	2.02829e-13	-4.25965e-10	-1.37684	1.82387e-05	-4.25965e-10	-1.37254
77320182	chr5:77320182:T:C	1.75511e-18	-4.25965e-10	-1.24869	2.44506e-13	-4.25965e-10	-1.18996	2.06837e-05	-4.25965e-10	-1.24674
77320475	chr5:77320475:T:G	1.5611e-18	-4.25965e-10	-1.36583	2.04346e-13	-4.25965e-10	-1.36939	1.83928e-05	-4.25965e-10	-1.36413
77320913	chr5:77320913:A:C	1.88299e-19	-2.208	-1.27294	2.79492e-14	-2.05923	-1.29958	2.37669e-06	-2.13461	-1.27576
77320949	chr5:77320949:A:G	2.32485e-19	-2.08616	-1.18399	3.61683e-14	-1.89208	-1.20894	3.20951e-06	-1.9275	-1.18247
77321100	chr5:77321100:C:T	2.2117e-19	-2.17679	-1.14326	3.74795e-14	-1.90302	-1.16239	2.87578e-06	-2.07263	-1.14713
77321305	chr5:77321305:C:A	3.05573e-18	-4.25965e-10	-0.694205	3.96689e-13	-4.25965e-10	-0.706051	3.60587e-05	-4.25965e-10	-0.690938
77321584	chr5:77321584:T:A	2.85569e-19	-2.21528	-0.849218	4.18881e-14	-2.05539	-0.898808	3.51796e-06	-2.16915	-0.849054
77322014	chr5:77322014:A:G	1.6008e-18	-4.25965e-10	-1.34072	2.08634e-13	-4.25965e-10	-1.34862	1.88233e-05	-4.25965e-10	-1.34099
77322162	chr5:77322162:A:C	2.09231e-18	-4.25965e-10	-1.07295	2.79749e-13	-4.25965e-10	-1.05531	2.47141e-05	-4.25965e-10	-1.06871
77322839	chr5:77322839:AAG:A	1.82636e-19	-2.13308	-1.3784	2.41416e-14	-2.13148	-1.37378	2.17785e-06	-2.12011	-1.37764
77322858	chr5:77322858:A:G	1.48695e-18	-4.25965e-10	-1.41449	1.95127e-13	-4.25965e-10	-1.41555	1.74993e-05	-4.25965e-10	-1.41393
77323032	chr5:77323032:G:T	1.72087e-19	-2.19465	-1.37632	2.68567e-14	-2.01611	-1.38257	2.44263e-06	-2.00949	-1.37352
77323606	chr5:77323606:C:T	1.75046e-19	-2.13875	-1.41518	2.29555e-14	-2.14054	-1.41511	1.99726e-06	-2.16915	-1.41516
77323665	chr5:77323665:A:G	3.01571e-19	-2.05662	-0.953353	4.86537e-14	-1.84478	-0.959692	4.1323e-06	-1.90749	-0.949763
77323826	chr5:77323826:G:A	2.3352e-19	-2.15894	-1.10677	4.08713e-14	-1.85343	-1.12534	3.07054e-06	-2.04362	-1.11062
77323857	chr5:77323857:G:A	2.25769e-19	-2.04591	-1.25355	3.04591e-14	-2.02773	-1.24509	2.58436e-06	-2.07302	-1.25358
77323980	chr5:77323980:A:G	2.41652e-19	-2.17126	-1.06022	4.14914e-14	-1.88357	-1.08015	3.14995e-06	-2.06441	-1.06429
77324177	chr5:77324177:G:A	3.17172e-19	-1.66381	-1.29572	1.31282e-13	-0.515758	-1.2961	1.03189e-05	-0.642121	-1.29999
77324246	chr5:77324246:A:G	1.49832e-18	-4.25965e-10	-1.40688	1.96406e-13	-4.25965e-10	-1.40902	1.76424e-05	-4.25965e-10	-1.40578
77324259	chr5:77324259:C:G	2.05183e-18	-4.25965e-10	-1.09249	2.71852e-13	-4.25965e-10	-1.08395	2.41318e-05	-4.25965e-10	-1.09256
77324278	chr5:77324278:C:G	7.51104e-19	-2.09743	-4.01506e-10	9.67588e-14	-2.11698	-4.01506e-10	8.59844e-06	-2.12451	-4.01506e-10
77324355	chr5:77324355:G:A	2.66555e-19	-2.01087	-1.12253	3.02496e-14	-2.14843	-1.13129	2.9289e-06	-2.08766	-1.1138
77324380	chr5:77324380:C:T	2.17911e-18	-4.25965e-10	-1.0323	2.94814e-13	-4.25965e-10	-1.00286	2.55554e-05	-4.25965e-10	-1.03524
77324757	chr5:77324757:G:T	2.19446e-19	-2.15387	-1.17401	3.9179e-14	-1.83477	-1.18629	2.90342e-06	-2.03279	-1.17741
77324829	chr5:77324829:A:G	2.97199e-19	-2.16711	-0.857466	4.53006e-14	-2.01823	-0.857659	3.90952e-06	-2.05992	-0.852756
77325025	chr5:77325025:G:A	2.28917e-19	-1.8941	-1.39152	8.27806e-14	-0.876638	-1.39637	7.04264e-06	-0.929319	-1.39479
77325063	chr5:77325063:T:C	1.75047e-18	-4.25965e-10	-1.25134	2.43923e-13	-4.25965e-10	-1.19235	2.06273e-05	-4.25965e-10	-1.24947
77325093	chr5:77325093:C:A	1.61013e-18	-4.25965e-10	-1.33491	2.11757e-13	-4.25965e-10	-1.33377	1.89531e-05	-4.25965e-10	-1.33412
77325255	chr5:77325255:C:T	1.81308e-18	-4.25965e-10	-1.21619	2.34778e-13	-4.25965e-10	-1.23056	2.14356e-05	-4.25965e-10	-1.21104
77325305	chr5:77325305:C:T	1.63322e-18	-4.25965e-10	-1.32067	2.14818e-13	-4.25965e-10	-1.31941	1.92263e-05	-4.25965e-10	-1.31981
77325514	chr5:77325514:A:G	1.70849e-18	-4.25965e-10	-1.27561	2.31986e-13	-4.25965e-10	-1.24253	2.01586e-05	-4.25965e-10	-1.27246
77325691	chr5:77325691:T:C	1.60169e-18	-4.25965e-10	-1.34016	2.10708e-13	-4.25965e-10	-1.33873	1.88527e-05	-4.25965e-10	-1.33943
77325849	chr5:77325849:G:A	1.92304e-19	-2.1342	-1.3257	2.99901e-14	-1.96768	-1.32066	2.55017e-06	-2.01551	-1.32441
77326306	chr5:77326306:A:G	1.60894e-18	-4.25965e-10	-1.33565	2.11673e-13	-4.25965e-10	-1.33416	1.89385e-05	-4.25965e-10	-1.33489
77326410	chr5:77326410:G:A	1.80838e-19	-2.10862	-1.41276	3.11428e-14	-1.83963	-1.41099	2.81039e-06	-1.82921	-1.41355
77326425	chr5:77326425:G:A	2.9624e-19	-2.14751	-0.880298	5.03966e-14	-1.85009	-0.91919	3.88872e-06	-2.03795	-0.880055
77326544	chr5:77326544:C:T	1.71536e-19	-2.17175	-1.40244	2.32666e-14	-2.1499	-1.39228	2.11574e-06	-2.12713	-1.39956
77326659	chr5:77326659:T:C	1.59759e-18	-4.25965e-10	-1.34273	2.1019e-13	-4.25965e-10	-1.34119	1.88043e-05	-4.25965e-10	-1.342
77327330	chr5:77327330:G:A	1.90448e-18	-4.25965e-10	-1.16701	2.457e-13	-4.25965e-10	-1.18509	2.25463e-05	-4.25965e-10	-1.16052
77327474	chr5:77327474:G:A	1.80235e-19	-2.15207	-1.37265	2.46411e-14	-2.12718	-1.35761	2.239e-06	-2.10237	-1.36769
77327596	chr5:77327596:T:G	1.81795e-19	-2.12387	-1.39223	3.91976e-14	-1.63738	-1.38321	3.14133e-06	-1.74344	-1.388
77327975	chr5:77327975:T:C	2.9153e-19	-1.8351	-1.20873	4.1773e-14	-1.74676	-1.2102	3.83287e-06	-1.73191	-1.20056
77328005	chr5:77328005:T:C	2.93481e-19	-1.82399	-1.21317	4.20756e-14	-1.73529	-1.21444	3.86088e-06	-1.72012	-1.20508
77328325	chr5:77328325:G:T	1.89394e-18	-4.25965e-10	-1.17256	2.41429e-13	-4.25965e-10	-1.20263	2.23854e-05	-4.25965e-10	-1.16768
77329094	chr5:77329094:T:C	1.61142e-18	-4.25965e-10	-1.33411	2.21194e-13	-4.25965e-10	-1.29016	1.89765e-05	-4.25965e-10	-1.33289
77329265	chr5:77329265:G:A	1.50198e-18	-4.25965e-10	-1.40444	1.97089e-13	-4.25965e-10	-1.40555	1.76775e-05	-4.25965e-10	-1.40379
77329924	chr5:77329924:G:T	1.70295e-18	-4.25965e-10	-1.27886	2.19014e-13	-4.25965e-10	-1.30007	2.0102e-05	-4.25965e-10	-1.27527
77330150	chr5:77330150:C:A	1.6875e-18	-4.25965e-10	-1.28797	2.33978e-13	-4.25965e-10	-1.23398	1.9879e-05	-4.25965e-10	-1.28642
77330239	chr5:77330239:A:G	1.88135e-19	-2.06466	-1.41716	2.50203e-14	-2.05235	-1.41717	2.14827e-06	-2.09426	-1.41716
77330514	chr5:77330514:G:A	1.00603e-18	-1.80521	-4.01506e-10	1.32401e-13	-1.80337	-4.01506e-10	1.25676e-05	-1.74496	-4.01506e-10
77330557	chr5:77330557:G:A	2.41511e-18	-0.929477	-4.01506e-10	3.27496e-13	-0.897727	-4.01506e-10	2.7512e-05	-0.961466	-4.01506e-10
77331670	chr5:77331670:A:G	1.50436e-18	-4.25965e-10	-1.40285	1.96685e-13	-4.25965e-10	-1.4076	1.76842e-05	-4.25965e-10	-1.40342
77332270	chr5:77332270:A:C	3.73181e-19	-1.70009	-1.09682	5.42591e-14	-1.60235	-1.09309	4.93173e-06	-1.5948	-1.0856
77332620	chr5:77332620:C:G	5.68947e-18	-0.0726053	-4.01506e-10	5.60191e-13	-0.360925	-4.01506e-10	5.8375e-05	-0.209199	-4.01506e-10
77333717	chr5:77333717:T:A	2.13505e-19	-2.12816	-1.22716	2.97271e-14	-2.09363	-1.20351	2.69476e-06	-2.06604	-1.21874
77333824	chr5:77333824:G:T	2.85225e-19	-1.81757	-1.24813	3.9647e-14	-1.74881	-1.26037	3.68399e-06	-1.73186	-1.24023
77333922	chr5:77333922:G:A	2.04539e-18	-4.25965e-10	-1.09563	2.75494e-13	-4.25965e-10	-1.07064	2.39921e-05	-4.25965e-10	-1.09836
77334009	chr5:77334009:C:T	1.78872e-19	-2.13932	-1.39298	2.16094e-14	-2.22212	-1.39395	1.93725e-06	-2.22211	-1.39271
77334358	chr5:77334358:T:C	1.49475e-18	-4.25965e-10	-1.40926	1.96576e-13	-4.25965e-10	-1.40815	1.75808e-05	-4.25965e-10	-1.40928
77334484	chr5:77334484:A:T	3.1142e-19	-2.18853	-0.789304	4.83963e-14	-1.96962	-0.84016	3.94384e-06	-2.11419	-0.789738
77334527	chr5:77334527:T:C	2.52293e-18	-4.25965e-10	-0.885802	3.32847e-13	-4.25965e-10	-0.881521	2.99484e-05	-4.25965e-10	-0.87661
77334673	chr5:77334673:A:T	2.2125e-19	-2.1399	-1.17979	3.06287e-14	-2.10905	-1.15821	2.78253e-06	-2.08233	-1.17039
77334716	chr5:77334716:C:G	1.65486e-18	-4.25965e-10	-1.30751	2.28574e-13	-4.25965e-10	-1.25735	1.94896e-05	-4.25965e-10	-1.3062
77334736	chr5:77334736:A:G	3.48893e-19	-1.74952	-1.11469	4.99657e-14	-1.66606	-1.11181	4.57936e-06	-1.65076	-1.10376
77334964	chr5:77334964:T:C	3.47635e-19	-1.55349	-1.31433	5.29012e-14	-1.39826	-1.32252	5.15958e-06	-1.32357	-1.31166
77335413	chr5:77335413:C:T	3.42754e-19	-1.56458	-1.31738	5.2251e-14	-1.40759	-1.32556	5.08126e-06	-1.33574	-1.31479
77335593	chr5:77335593:G:A	2.30672e-19	-2.13492	-1.14306	3.20195e-14	-2.10288	-1.11998	2.90873e-06	-2.07536	-1.13301
77336279	chr5:77336279:A:G	1.77436e-19	-2.12496	-1.41541	2.35234e-14	-2.11628	-1.41493	2.12325e-06	-2.10787	-1.41527
77336374	chr5:77336374:C:T	2.21398e-19	-2.13991	-1.17911	3.06644e-14	-2.10896	-1.15714	2.78542e-06	-2.08195	-1.16974
77336375	chr5:77336375:G:A	1.49808e-18	-4.25965e-10	-1.40703	1.96289e-13	-4.25965e-10	-1.40961	1.76196e-05	-4.25965e-10	-1.40707
77336525	chr5:77336525:G:A	1.48307e-18	-4.25965e-10	-1.41711	1.94829e-13	-4.25965e-10	-1.41708	1.74424e-05	-4.25965e-10	-1.41718
77336623	chr5:77336623:CA:C	3.28383e-19	-1.74073	-1.18407	4.68722e-14	-1.66098	-1.1808	4.29495e-06	-1.64435	-1.1743
77337527	chr5:77337527:T:C	3.57801e-19	-1.7312	-1.1078	5.12435e-14	-1.64702	-1.10559	4.70617e-06	-1.63068	-1.09653
77338345	chr5:77338345:C:T	1.48351e-18	-4.25965e-10	-1.41681	1.95092e-13	-4.25965e-10	-1.41573	1.74549e-05	-4.25965e-10	-1.41647
77338441	chr5:77338441:A:G	3.2097e-19	-1.56629	-1.38134	4.89051e-14	-1.41394	-1.38538	4.74515e-06	-1.33928	-1.37969
77338824	chr5:77338824:G:A	2.32988e-19	-1.8842	-1.38379	8.52232e-14	-0.855485	-1.38845	7.18996e-06	-0.916308	-1.38709
77339477	chr5:77339477:G:A	3.12581e-19	-1.8556	-1.11852	4.50097e-14	-1.75224	-1.13009	4.12368e-06	-1.75274	-1.1066
77340193	chr5:77340193:C:A	2.9879e-19	-2.20973	-0.809509	4.43972e-14	-2.03689	-0.859134	3.70411e-06	-2.15706	-0.809583
77340199	chr5:77340199:C:A	1.63783e-18	-4.25965e-10	-1.31785	2.25718e-13	-4.25965e-10	-1.26992	1.92909e-05	-4.25965e-10	-1.31645
77340411	chr5:77340411:A:G	2.31402e-19	-2.1416	-1.13322	3.20875e-14	-2.11165	-1.10909	2.90919e-06	-2.08512	-1.12309
77341996	chr5:77341996:A:G	1.68097e-18	-4.25965e-10	-1.29185	2.21113e-13	-4.25965e-10	-1.29053	1.97933e-05	-4.25965e-10	-1.29074
77342036	chr5:77342036:T:C	2.59761e-19	-1.7954	-1.36381	1.03729e-13	-0.675335	-1.37208	8.81774e-06	-0.731299	-1.36802
77342139	chr5:77342139:C:T	1.50059e-18	-4.25965e-10	-1.40536	1.96595e-13	-4.25965e-10	-1.40806	1.76373e-05	-4.25965e-10	-1.40607
77342140	chr5:77342140:G:A	2.05182e-19	-2.11743	-1.27765	2.73083e-14	-2.11245	-1.26957	2.45691e-06	-2.10222	-1.27496
77342212	chr5:77342212:T:G	1.65304e-18	-4.25965e-10	-1.3086	2.28198e-13	-4.25965e-10	-1.25899	1.94701e-05	-4.25965e-10	-1.30721
77342807	chr5:77342807:A:G	1.93749e-19	-2.17594	-1.27648	2.49623e-14	-2.17997	-1.29187	2.20599e-06	-2.20779	-1.27712
77343092	chr5:77343092:G:A	2.82713e-19	-1.73163	-1.34291	4.23217e-14	-1.60026	-1.34365	4.01857e-06	-1.54501	-1.34015
77343112	chr5:77343112:A:G	2.00737e-19	-2.09658	-1.32041	2.77277e-14	-2.06542	-1.30135	2.53022e-06	-2.0349	-1.31289
77343370	chr5:77343370:C:T	1.75267e-18	-4.25965e-10	-1.25008	2.35651e-13	-4.25965e-10	-1.22685	2.06601e-05	-4.25965e-10	-1.24788
77343644	chr5:77343644:A:C	1.65336e-18	-4.25965e-10	-1.30841	2.28242e-13	-4.25965e-10	-1.2588	1.94738e-05	-4.25965e-10	-1.30701
77343839	chr5:77343839:AC:A	2.22155e-19	-2.13522	-1.18038	3.07827e-14	-2.10366	-1.15859	2.79804e-06	-2.07615	-1.17102
77344391	chr5:77344391:C:T	2.66454e-19	-1.80772	-1.32605	3.97337e-14	-1.67992	-1.32708	3.75078e-06	-1.63112	-1.323
77344484	chr5:77344484:C:G	1.57252e-18	-4.25965e-10	-1.35855	2.04447e-13	-4.25965e-10	-1.3689	1.84653e-05	-4.25965e-10	-1.3602
77344572	chr5:77344572:G:A	1.60075e-18	-4.25965e-10	-1.34075	2.07689e-13	-4.25965e-10	-1.35316	1.88806e-05	-4.25965e-10	-1.33795
77345222	chr5:77345222:A:G	1.9141e-19	-2.11395	-1.35061	2.54396e-14	-2.10716	-1.34573	2.29055e-06	-2.09775	-1.34955
77345592	chr5:77345592:A:G	6.63979e-19	-2.22073	-4.01506e-10	8.71591e-14	-2.22147	-4.01506e-10	7.83114e-06	-2.21798	-4.01506e-10
77345634	chr5:77345634:C:T	4.5352e-18	-4.25965e-10	-0.299352	6.36261e-13	-4.25965e-10	-0.233594	5.38754e-05	-4.25965e-10	-0.289414
77345811	chr5:77345811:T:C	1.67436e-18	-4.25965e-10	-1.29579	2.31661e-13	-4.25965e-10	-1.24393	1.97207e-05	-4.25965e-10	-1.29442
77345943	chr5:77345943:T:C	2.29323e-19	-2.13535	-1.1485	3.18079e-14	-2.10406	-1.12543	2.88951e-06	-2.07638	-1.13862
77346246	chr5:77346246:C:T	1.62395e-18	-4.25965e-10	-1.32636	2.23324e-13	-4.25965e-10	-1.28058	1.9123e-05	-4.25965e-10	-1.3252
77346459	chr5:77346459:C:T	3.37103e-19	-1.75935	-1.13924	4.99224e-14	-1.6312	-1.14754	4.52596e-06	-1.63838	-1.12788
77346486	chr5:77346486:A:G	2.44987e-19	-2.10098	-1.11679	4.63719e-14	-1.72735	-1.12516	4.33774e-06	-1.69827	-1.11046
77346615	chr5:77346615:C:T	2.42836e-19	-2.09006	-1.13653	4.64907e-14	-1.70515	-1.1448	4.35212e-06	-1.67497	-1.13045
77346732	chr5:77346732:G:A	7.35283e-19	-0.840544	-1.27818	9.60791e-14	-0.839204	-1.28483	8.74182e-06	-0.832207	-1.27576
77346810	chr5:77346810:G:A	7.29968e-19	-0.836373	-1.2896	9.54288e-14	-0.834842	-1.29598	8.67922e-06	-0.827865	-1.28729
77346841	chr5:77346841:A:G	1.64271e-18	-4.25965e-10	-1.31487	2.12598e-13	-4.25965e-10	-1.3298	1.93848e-05	-4.25965e-10	-1.3116
77347635	chr5:77347635:A:T	1.75602e-18	-4.25965e-10	-1.24817	2.24556e-13	-4.25965e-10	-1.27508	2.06395e-05	-4.25965e-10	-1.24888
77348417	chr5:77348417:C:A	1.67176e-18	-4.25965e-10	-1.29735	2.19871e-13	-4.25965e-10	-1.29616	1.96841e-05	-4.25965e-10	-1.29627
77348572	chr5:77348572:G:A	2.05268e-19	-2.11327	-1.28139	2.84113e-14	-2.084	-1.25842	2.58133e-06	-2.05541	-1.27237
77348685	chr5:77348685:G:A	3.65999e-19	-1.67825	-1.13809	5.48819e-14	-1.54025	-1.14377	4.94792e-06	-1.54989	-1.12723
77348806	chr5:77348806:C:A	2.29283e-19	-2.14442	-1.1396	3.17321e-14	-2.11717	-1.1147	2.88038e-06	-2.08872	-1.12944
77349650	chr5:77349650:T:A	1.49205e-18	-4.25965e-10	-1.41107	1.96277e-13	-4.25965e-10	-1.40968	1.75496e-05	-4.25965e-10	-1.41106
77349918	chr5:77349918:A:G	1.65427e-18	-4.25965e-10	-1.30786	2.17597e-13	-4.25965e-10	-1.30656	1.94774e-05	-4.25965e-10	-1.30683
77349977	chr5:77349977:G:A	2.97547e-19	-1.70217	-1.32123	4.4728e-14	-1.56464	-1.32397	4.25883e-06	-1.50893	-1.31817
77350507	chr5:77350507:A:G	2.35038e-19	-2.07589	-1.18335	4.5762e-14	-1.67541	-1.19034	4.26669e-06	-1.64755	-1.1777
77350571	chr5:77350571:TGGCTGGGG:T	2.37272e-18	-4.25965e-10	-0.947184	3.08932e-13	-4.25965e-10	-0.956084	2.80156e-05	-4.25965e-10	-0.943324
77350979	chr5:77350979:G:A	1.57847e-18	-4.25965e-10	-1.35477	2.0504e-13	-4.25965e-10	-1.366	1.86129e-05	-4.25965e-10	-1.35223
77351185	chr5:77351185:A:G	1.65296e-18	-4.25965e-10	-1.30866	2.28177e-13	-4.25965e-10	-1.25908	1.94691e-05	-4.25965e-10	-1.30726
77351772	chr5:77351772:G:A	2.22355e-19	-2.10402	-1.21068	4.17427e-14	-1.73868	-1.219	3.90804e-06	-1.70777	-1.20528
77351835	chr5:77351835:A:G	2.08187e-19	-2.10193	-1.27861	2.88272e-14	-2.07194	-1.25594	2.62294e-06	-2.04224	-1.26955
77351885	chr5:77351885:G:T	2.38179e-19	-2.09353	-1.15242	4.53245e-14	-1.71539	-1.15997	4.23681e-06	-1.68596	-1.14631
77352148	chr5:77352148:C:T	1.56124e-18	-4.25965e-10	-1.36574	2.03024e-13	-4.25965e-10	-1.37588	1.84054e-05	-4.25965e-10	-1.36344
77352216	chr5:77352216:G:A	3.07067e-18	-4.25965e-10	-0.689328	3.94518e-13	-4.25965e-10	-0.71154	3.57799e-05	-4.25965e-10	-0.698701
77352305	chr5:77352305:A:G	1.74116e-18	-4.25965e-10	-1.25667	2.29516e-13	-4.25965e-10	-1.25323	2.04603e-05	-4.25965e-10	-1.2576
77352526	chr5:77352526:G:A	2.6022e-19	-1.74419	-1.41326	3.90943e-14	-1.60956	-1.41367	3.69878e-06	-1.55551	-1.41258
77352775	chr5:77352775:C:T	1.48648e-18	-4.25965e-10	-1.41481	1.95048e-13	-4.25965e-10	-1.41596	1.74835e-05	-4.25965e-10	-1.41483
77352807	chr5:77352807:A:G	1.69587e-18	-4.25965e-10	-1.28303	2.23166e-13	-4.25965e-10	-1.28129	1.99695e-05	-4.25965e-10	-1.28188
77352965	chr5:77352965:T:C	1.81536e-19	-2.13878	-1.37874	2.18811e-14	-2.22214	-1.38144	1.96502e-06	-2.22208	-1.37851
77353547	chr5:77353547:T:G	1.59652e-18	-4.25965e-10	-1.3434	2.17388e-13	-4.25965e-10	-1.30752	1.8805e-05	-4.25965e-10	-1.34196
77353613	chr5:77353613:G:A	1.52157e-18	-4.25965e-10	-1.39148	1.98551e-13	-4.25965e-10	-1.39816	1.79248e-05	-4.25965e-10	-1.3899
77353679	chr5:77353679:C:T	1.36731e-18	-1.49838	-4.01506e-10	1.11383e-13	-1.97623	-4.01506e-10	1.08938e-05	-1.88789	-4.01506e-10
77354325	chr5:77354325:T:C	1.50349e-18	-4.25965e-10	-1.40343	1.96144e-13	-4.25965e-10	-1.41035	1.768e-05	-4.25965e-10	-1.40365
77354476	chr5:77354476:A:G	2.00792e-18	-4.25965e-10	-1.11412	2.52438e-13	-4.25965e-10	-1.15804	2.3652e-05	-4.25965e-10	-1.11264
77354492	chr5:77354492:A:C	1.85529e-19	-2.22176	-1.27401	2.72045e-14	-2.11254	-1.27328	2.48263e-06	-2.09614	-1.27063
77354705	chr5:77354705:G:A	3.43809e-19	-2.18004	-0.698851	5.45894e-14	-1.93785	-0.751514	4.37913e-06	-2.09844	-0.700796
77355063	chr5:77355063:C:T	2.92812e-19	-1.94311	-1.09634	3.89298e-14	-1.93535	-1.09209	3.28219e-06	-1.99047	-1.09711
77355269	chr5:77355269:G:A	1.58428e-18	-4.25965e-10	-1.35109	2.0844e-13	-4.25965e-10	-1.34955	1.86964e-05	-4.25965e-10	-1.34776
77355288	chr5:77355288:C:T	2.05464e-18	-4.25965e-10	-1.09112	2.66342e-13	-4.25965e-10	-1.10442	2.40486e-05	-4.25965e-10	-1.09601
77355372	chr5:77355372:G:A	3.31408e-19	-2.17758	-0.738053	5.26573e-14	-1.93638	-0.789022	4.22373e-06	-2.09562	-0.739746
77355437	chr5:77355437:C:T	2.65373e-19	-2.10924	-1.0286	3.73333e-14	-2.08174	-0.987583	3.35045e-06	-2.05108	-1.01591
77355529	chr5:77355529:C:T	3.91315e-19	-2.1464	-0.603063	6.42816e-14	-1.86601	-0.65992	5.07486e-06	-2.04629	-0.605501
77355596	chr5:77355596:G:A	2.79094e-19	-1.96547	-1.12196	3.69921e-14	-1.95816	-1.12034	3.13423e-06	-2.01112	-1.12258
77355818	chr5:77355818:G:A	1.98787e-19	-2.01013	-1.41661	4.15278e-14	-1.54665	-1.41619	3.78925e-06	-1.52706	-1.41686
77356325	chr5:77356325:G:A	2.09392e-19	-1.96217	-1.4126	4.52409e-14	-1.46369	-1.41351	4.14026e-06	-1.44359	-1.41174
77356578	chr5:77356578:C:T	8.90958e-19	-0.683928	-1.24275	1.15791e-13	-0.681424	-1.25599	1.06217e-05	-0.672474	-1.24071
77356851	chr5:77356851:A:C	1.83738e-19	-2.10544	-1.40002	3.52837e-14	-1.72999	-1.39579	3.19447e-06	-1.71358	-1.40109
77356984	chr5:77356984:C:G	1.77404e-19	-2.14693	-1.39362	2.15979e-14	-2.2216	-1.39501	1.9362e-06	-2.22198	-1.39338
77356994	chr5:77356994:T:C	1.73441e-18	-4.25965e-10	-1.26056	2.27454e-13	-4.25965e-10	-1.26225	2.03095e-05	-4.25965e-10	-1.265
77357564	chr5:77357564:C:A	2.70036e-19	-1.71619	-1.40423	4.09235e-14	-1.57469	-1.4028	3.82186e-06	-1.5299	-1.40545
77357927	chr5:77357927:G:A	1.67271e-19	-2.20814	-1.39122	3.01967e-14	-1.90449	-1.37698	2.48812e-06	-1.97774	-1.38681
77358069	chr5:77358069:G:A	1.67556e-18	-4.25965e-10	-1.29508	2.13651e-13	-4.25965e-10	-1.32486	1.9724e-05	-4.25965e-10	-1.29425
77358161	chr5:77358161:A:T	2.03431e-18	-4.25965e-10	-1.10107	2.66606e-13	-4.25965e-10	-1.10343	2.39746e-05	-4.25965e-10	-1.09909
77358617	chr5:77358617:A:T	1.48346e-18	-4.25965e-10	-1.41685	1.94964e-13	-4.25965e-10	-1.41639	1.74463e-05	-4.25965e-10	-1.41696
77358665	chr5:77358665:A:G	1.62994e-18	-4.25965e-10	-1.32268	2.1503e-13	-4.25965e-10	-1.31842	1.92103e-05	-4.25965e-10	-1.32064
77359452	chr5:77359452:C:T	2.33735e-19	-2.15222	-1.11257	3.30409e-14	-2.12147	-1.06999	2.92174e-06	-2.10226	-1.10165
77359499	chr5:77359499:T:G	1.84996e-19	-2.10461	-1.39404	2.16018e-14	-2.22005	-1.39638	1.94148e-06	-2.21838	-1.39426
77359541	chr5:77359541:G:A	2.8799e-19	-1.68745	-1.3686	1.26497e-13	-0.47201	-1.37698	1.05833e-05	-0.542849	-1.37397
77359573	chr5:77359573:A:G	1.86072e-19	-2.09787	-1.39498	2.16407e-14	-2.21898	-1.39565	1.9427e-06	-2.21697	-1.39504
77359739	chr5:77359739:C:T	1.51112e-18	-4.25965e-10	-1.39837	1.99527e-13	-4.25965e-10	-1.39326	1.77455e-05	-4.25965e-10	-1.39995
77359826	chr5:77359826:A:G	3.52734e-19	-1.64125	-1.21201	1.2681e-13	-0.620695	-1.22582	9.85067e-06	-0.768712	-1.21984
77360048	chr5:77360048:G:C	1.48709e-18	-4.25965e-10	-1.4144	1.9549e-13	-4.25965e-10	-1.4137	1.74943e-05	-4.25965e-10	-1.41421
77360269	chr5:77360269:T:TTAAC	2.70991e-19	-1.71736	-1.39953	1.16788e-13	-0.525355	-1.40349	9.78357e-06	-0.592466	-1.40292
77360338	chr5:77360338:C:T	3.2509e-19	-2.10059	-0.834281	4.65816e-14	-2.06374	-0.784255	4.13342e-06	-2.03902	-0.817964
77360853	chr5:77360853:A:G	2.69677e-19	-1.72836	-1.39339	4.06718e-14	-1.59234	-1.39133	3.78555e-06	-1.54969	-1.3952
77360918	chr5:77360918:C:T	6.68473e-19	-2.21398	-4.01506e-10	8.7284e-14	-2.22004	-4.01506e-10	7.86561e-06	-2.21359	-4.01506e-10
77361600	chr5:77361600:C:T	1.57039e-18	-1.3599	-4.01506e-10	2.23042e-13	-1.28184	-4.01506e-10	1.99844e-05	-1.28114	-4.01506e-10
77361660	chr5:77361660:G:A	2.4645e-19	-2.19279	-1.01903	3.26605e-14	-2.17254	-1.0305	3.03373e-06	-2.15663	-1.00967
77362225	chr5:77362225:C:T	1.78383e-19	-2.15786	-1.37718	3.15397e-14	-1.85561	-1.38235	2.90933e-06	-1.83313	-1.37504
77362506	chr5:77362506:A:G	2.27709e-19	-2.21129	-1.07962	3.2005e-14	-2.12208	-1.10123	2.78911e-06	-2.1701	-1.08026
77362587	chr5:77362587:C:G	1.5237e-18	-4.25965e-10	-1.39008	2.06092e-13	-4.25965e-10	-1.36088	1.7937e-05	-4.25965e-10	-1.38922
77362815	chr5:77362815:C:T	5.2738e-19	-1.28091	-1.17014	7.66263e-14	-1.17345	-1.17681	7.06966e-06	-1.15638	-1.1639
77363248	chr5:77363248:C:T	4.29895e-19	-2.06872	-0.586714	7.58449e-14	-1.7143	-0.646211	5.74108e-06	-1.93886	-0.589577
77363289	chr5:77363289:A:G	1.95338e-18	-4.25965e-10	-1.14166	2.48648e-13	-4.25965e-10	-1.17317	2.29704e-05	-4.25965e-10	-1.14188
77363639	chr5:77363639:G:A	4.12029e-19	-2.06035	-0.637536	7.3307e-14	-1.69903	-0.695518	5.52168e-06	-1.92722	-0.640186
77364177	chr5:77364177:A:G	1.3768e-18	-1.49146	-4.01506e-10	1.21394e-13	-1.89016	-4.01506e-10	1.26777e-05	-1.73624	-4.01506e-10
77364310	chr5:77364310:T:A	2.44658e-19	-1.9062	-1.31291	3.91627e-14	-1.70009	-1.32139	2.67549e-06	-1.97219	-1.31976
77364368	chr5:77364368:G:A	1.19447e-18	-1.63352	-4.01506e-10	3.01293e-13	-0.98112	-4.01506e-10	2.4894e-05	-1.06146	-4.01506e-10
77364369	chr5:77364369:A:G	4.42164e-19	-2.05662	-0.570677	7.88091e-14	-1.69241	-0.629767	5.93379e-06	-1.92162	-0.5738
77364673	chr5:77364673:T:C	6.38998e-19	-1.97896	-0.280114	1.20135e-13	-1.56003	-0.340557	8.8189e-06	-1.816	-0.283194
77364723	chr5:77364723:C:T	1.50969e-18	-4.25965e-10	-1.39932	2.03247e-13	-4.25965e-10	-1.37478	1.77683e-05	-4.25965e-10	-1.39867
77364838	chr5:77364838:C:T	5.25156e-19	-1.25456	-1.20072	7.66721e-14	-1.14416	-1.2055	7.04373e-06	-1.12906	-1.19489
77365527	chr5:77365527:A:G	3.00352e-19	-2.21203	-0.801998	4.17479e-14	-2.19946	-0.758093	3.66806e-06	-2.18931	-0.787115
77365801	chr5:77365801:G:C	2.17149e-19	-1.92216	-1.41623	3.18249e-14	-1.81226	-1.4167	2.95568e-06	-1.7765	-1.41586
77366229	chr5:77366229:T:C	5.17078e-18	-0.168199	-4.01506e-10	6.43557e-13	-0.222193	-4.01506e-10	5.76355e-05	-0.221949	-4.01506e-10
77366453	chr5:77366453:C:T	4.96717e-19	-2.01805	-0.492909	8.51707e-14	-1.68645	-0.558101	6.66783e-06	-1.88311	-0.495684
77366769	chr5:77366769:C:T	1.99139e-19	-2.21819	-1.20679	2.97504e-14	-2.07558	-1.22078	2.70326e-06	-2.08315	-1.19848
77366922	chr5:77366922:A:T	1.79838e-19	-2.12445	-1.40247	2.36145e-14	-2.12734	-1.40001	2.14432e-06	-2.11128	-1.40198
77367094	chr5:77367094:T:C	6.68753e-19	-2.21356	-4.01506e-10	8.73689e-14	-2.21906	-4.01506e-10	7.79864e-06	-2.22214	-4.01506e-10
77367160	chr5:77367160:C:CAG	4.56682e-19	-2.19101	-0.403976	5.67808e-14	-2.19722	-0.452781	5.1922e-06	-2.22212	-0.406815
77367164	chr5:77367164:C:G	3.43656e-19	-1.63369	-1.24564	4.857e-14	-1.55315	-1.25305	4.49238e-06	-1.5342	-1.2395
77367166	chr5:77367166:C:G	2.08911e-18	-4.25965e-10	-1.07448	2.66705e-13	-4.25965e-10	-1.10306	2.45115e-05	-4.25965e-10	-1.07695
77367640	chr5:77367640:C:T	1.5715e-18	-4.25965e-10	-1.35919	2.05827e-13	-4.25965e-10	-1.36217	1.85e-05	-4.25965e-10	-1.35832
77367651	chr5:77367651:C:A	1.51723e-18	-4.25965e-10	-1.39434	2.04774e-13	-4.25965e-10	-1.3673	1.78585e-05	-4.25965e-10	-1.39361
77367754	chr5:77367754:C:G	1.9647e-19	-2.21868	-1.21978	2.57246e-14	-2.21896	-1.2228	2.32426e-06	-2.21157	-1.22112
77368662	chr5:77368662:C:T	3.22126e-19	-2.20563	-0.738402	4.51514e-14	-2.19001	-0.689176	3.96446e-06	-2.17815	-0.720566
77368738	chr5:77368738:C:G	1.48834e-18	-4.25965e-10	-1.41356	1.95394e-13	-4.25965e-10	-1.41419	1.75042e-05	-4.25965e-10	-1.41365
77368886	chr5:77368886:T:C	1.99345e-19	-2.20361	-1.22033	2.72963e-14	-2.18803	-1.19443	2.43578e-06	-2.17612	-1.2097
77368938	chr5:77368938:C:G	1.49736e-18	-4.25965e-10	-1.40752	1.97455e-13	-4.25965e-10	-1.40369	1.7593e-05	-4.25965e-10	-1.40859
77369151	chr5:77369151:C:T	3.43991e-19	-1.82334	-1.05503	1.03041e-13	-0.982789	-1.07128	8.48951e-06	-1.07217	-1.06508
77369359	chr5:77369359:G:A	3.28173e-19	-2.19939	-0.726046	4.60799e-14	-2.182	-0.676826	4.05227e-06	-2.16865	-0.70816
77369396	chr5:77369396:C:T	2.86112e-19	-1.732	-1.33059	1.13075e-13	-0.61844	-1.34271	9.94223e-06	-0.641388	-1.33791
77369483	chr5:77369483:C:T	1.56104e-18	-4.25965e-10	-1.36587	2.02494e-13	-4.25965e-10	-1.37849	1.833e-05	-4.25965e-10	-1.36755
77369856	chr5:77369856:GAC:G	4.56493e-19	-2.04157	-0.553835	7.7225e-14	-1.72482	-0.617658	6.08693e-06	-1.91363	-0.556313
77369984	chr5:77369984:G:C	1.75779e-18	-4.25965e-10	-1.24717	2.30133e-13	-4.25965e-10	-1.25054	2.07106e-05	-4.25965e-10	-1.24544
77369992	chr5:77369992:C:T	2.09388e-19	-2.06688	-1.30791	3.02898e-14	-1.94211	-1.33628	2.70313e-06	-1.97348	-1.30819
77370228	chr5:77370228:G:A	9.98916e-19	-0.397386	-1.41492	1.28576e-13	-0.419024	-1.41366	1.17016e-05	-0.401231	-1.41513
77370585	chr5:77370585:G:T	1.86106e-18	-4.25965e-10	-1.19008	2.43569e-13	-4.25965e-10	-1.1938	2.19319e-05	-4.25965e-10	-1.18814
77370683	chr5:77370683:G:T	4.81467e-19	-1.80019	-0.741951	9.08974e-14	-1.3451	-0.834374	6.84692e-06	-1.60781	-0.74448
77370684	chr5:77370684:A:T	4.69114e-19	-1.82618	-0.741951	8.74243e-14	-1.38406	-0.834374	6.63342e-06	-1.63949	-0.74448
77370930	chr5:77370930:T:C	4.48842e-19	-1.86597	-0.746342	8.21232e-14	-1.44259	-0.838393	6.29254e-06	-1.68786	-0.748862
77371176	chr5:77371176:C:T	1.59251e-18	-4.25965e-10	-1.34591	2.07546e-13	-4.25965e-10	-1.35385	1.87074e-05	-4.25965e-10	-1.34717
77371222	chr5:77371222:T:C	1.51435e-18	-4.25965e-10	-1.39624	1.99904e-13	-4.25965e-10	-1.39137	1.77808e-05	-4.25965e-10	-1.39797
77372541	chr5:77372541:T:C	1.84177e-19	-2.09432	-1.40876	2.4183e-14	-2.09663	-1.40693	2.19824e-06	-2.08004	-1.40839
77372767	chr5:77372767:A:G	2.85784e-19	-1.96684	-1.0969	7.54432e-14	-1.25371	-1.11212	6.25745e-06	-1.33586	-1.10645
77372810	chr5:77372810:C:T	1.69985e-18	-4.25965e-10	-1.28068	2.23538e-13	-4.25965e-10	-1.27962	1.9976e-05	-4.25965e-10	-1.28155
77373106	chr5:77373106:G:T	8.74816e-19	-0.529319	-1.41565	1.13593e-13	-0.540263	-1.41632	1.03571e-05	-0.523006	-1.41541
77373306	chr5:77373306:T:TTA	1.50811e-18	-4.25965e-10	-1.40037	1.98963e-13	-4.25965e-10	-1.39608	1.77107e-05	-4.25965e-10	-1.40192
77373591	chr5:77373591:A:C	1.9777e-18	-1.12929	-4.01506e-10	1.14147e-13	-1.95171	-4.01506e-10	1.16864e-05	-1.81766	-4.01506e-10
77373832	chr5:77373832:C:A	1.82991e-19	-2.19012	-1.31942	2.42779e-14	-2.17088	-1.32876	2.24013e-06	-2.15553	-1.31402
77373890	chr5:77373890:C:T	2.11235e-19	-2.18701	-1.179	2.73083e-14	-2.19723	-1.18479	2.50142e-06	-2.178	-1.18123
77374024	chr5:77374024:G:A	2.29064e-19	-2.07421	-1.21077	3.10247e-14	-2.02909	-1.22533	2.9154e-06	-2.00351	-1.20257
77374491	chr5:77374491:T:A	1.917e-18	-4.25965e-10	-1.16046	2.49324e-13	-4.25965e-10	-1.17045	2.25003e-05	-4.25965e-10	-1.16256
77374551	chr5:77374551:T:C	2.36701e-19	-1.85074	-1.40144	3.80777e-14	-1.64464	-1.40493	3.21502e-06	-1.70952	-1.39874
77374803	chr5:77374803:G:A	2.08124e-19	-2.19281	-1.18803	2.71372e-14	-2.19768	-1.19062	2.47757e-06	-2.17897	-1.18984
77374813	chr5:77374813:C:T	1.5027e-18	-4.25965e-10	-1.40396	1.97188e-13	-4.25965e-10	-1.40505	1.76691e-05	-4.25965e-10	-1.40427
77374890	chr5:77374890:GC:G	1.4887e-18	-4.25965e-10	-1.41332	1.95298e-13	-4.25965e-10	-1.41468	1.75156e-05	-4.25965e-10	-1.413
77375101	chr5:77375101:G:A	1.52354e-18	-4.25965e-10	-1.39018	2.01058e-13	-4.25965e-10	-1.38561	1.79064e-05	-4.25965e-10	-1.39093
77375691	chr5:77375691:A:G	1.51664e-18	-4.25965e-10	-1.39472	2.00579e-13	-4.25965e-10	-1.38799	1.78035e-05	-4.25965e-10	-1.39669
77375719	chr5:77375719:C:T	3.96379e-19	-2.03174	-0.704873	6.82025e-14	-1.70349	-0.763232	5.31555e-06	-1.89947	-0.705984
77376206	chr5:77376206:A:G	2.02001e-18	-4.25965e-10	-1.10812	2.5698e-13	-4.25965e-10	-1.1402	2.37525e-05	-4.25965e-10	-1.1084
77376223	chr5:77376223:G:A	1.997e-19	-2.2114	-1.21076	2.72432e-14	-2.20005	-1.18435	2.42599e-06	-2.19006	-1.19978
77376361	chr5:77376361:G:A	1.96957e-19	-2.02333	-1.41266	2.74292e-14	-1.96345	-1.41414	2.54783e-06	-1.92846	-1.41239
77377023	chr5:77377023:G:T	1.49193e-18	-4.25965e-10	-1.41115	1.96155e-13	-4.25965e-10	-1.4103	1.75406e-05	-4.25965e-10	-1.41157
77377102	chr5:77377102:AAGTG:A	8.42132e-19	-1.98304	-4.01506e-10	1.15464e-13	-1.94024	-4.01506e-10	1.00297e-05	-1.97054	-4.01506e-10
77377135	chr5:77377135:C:T	1.87317e-19	-2.18954	-1.29664	2.37012e-14	-2.21359	-1.31008	2.15102e-06	-2.21269	-1.29745
77377262	chr5:77377262:A:G	2.45083e-19	-2.17351	-1.04387	3.7124e-14	-2.01535	-1.05959	3.04232e-06	-2.12897	-1.03449
77377520	chr5:77377520:C:T	2.42709e-19	-1.93891	-1.2882	2.68122e-14	-2.10508	-1.29527	2.61921e-06	-2.03074	-1.28247
77377690	chr5:77377690:A:G	1.50527e-18	-4.25965e-10	-1.40225	1.97117e-13	-4.25965e-10	-1.40541	1.76915e-05	-4.25965e-10	-1.403
77377756	chr5:77377756:G:A	1.48847e-18	-4.25965e-10	-1.41348	1.95425e-13	-4.25965e-10	-1.41403	1.75079e-05	-4.25965e-10	-1.41344
77378191	chr5:77378191:C:T	2.83076e-19	-1.73187	-1.34139	1.10747e-13	-0.639861	-1.3421	9.83085e-06	-0.654971	-1.33559
77378667	chr5:77378667:G:A	2.07129e-19	-2.11746	-1.26818	2.77231e-14	-2.11685	-1.25009	2.36607e-06	-2.14631	-1.26855
77379002	chr5:77379002:A:ATT	3.37546e-19	-2.21929	-0.677991	4.6351e-14	-2.21429	-0.63867	4.08843e-06	-2.20717	-0.660759
77379130	chr5:77379130:G:A	1.48494e-18	-4.25965e-10	-1.41585	1.95488e-13	-4.25965e-10	-1.41371	1.74603e-05	-4.25965e-10	-1.41616
77379180	chr5:77379180:C:T	5.76548e-18	-4.25965e-10	-0.0593336	8.02835e-13	-4.25965e-10	-0.00105497	6.88856e-05	-4.25965e-10	-0.0436399
77379215	chr5:77379215:A:G	1.48296e-18	-4.25965e-10	-1.41718	1.94948e-13	-4.25965e-10	-1.41647	1.74424e-05	-4.25965e-10	-1.41718
77379423	chr5:77379423:A:T	1.73858e-19	-2.14367	-1.41706	2.34487e-14	-2.11725	-1.41714	2.15068e-06	-2.09312	-1.41718
77379593	chr5:77379593:G:A	3.93593e-19	-2.20555	-0.538113	4.91694e-14	-2.22072	-0.573207	4.53648e-06	-2.22195	-0.541984
77380132	chr5:77380132:G:T	1.96555e-18	-4.25965e-10	-1.13545	2.59577e-13	-4.25965e-10	-1.13015	2.31673e-05	-4.25965e-10	-1.13335
77380404	chr5:77380404:T:G	3.31033e-19	-1.85379	-1.06297	3.7329e-14	-2.01756	-1.05187	3.34393e-06	-2.01375	-1.05518
77380456	chr5:77380456:C:G	2.94993e-18	-4.25965e-10	-0.729441	3.99035e-13	-4.25965e-10	-0.700155	3.47381e-05	-4.25965e-10	-0.728251
77381068	chr5:77381068:G:A	1.65391e-19	-2.19751	-1.41315	2.17188e-14	-2.19805	-1.41298	1.9641e-06	-2.18747	-1.41358
77381133	chr5:77381133:C:T	2.2016e-19	-1.96895	-1.35568	6.46281e-14	-1.15659	-1.36397	5.8157e-06	-1.15523	-1.3603
77381166	chr5:77381166:T:A	2.23181e-19	-1.93851	-1.37249	6.7565e-14	-1.0966	-1.37951	6.08087e-06	-1.09452	-1.37642
77381177	chr5:77381177:T:C	1.5292e-18	-4.25965e-10	-1.38648	2.01938e-13	-4.25965e-10	-1.38124	1.79959e-05	-4.25965e-10	-1.38594
77381185	chr5:77381185:A:T	1.32369e-18	-1.5308	-4.01506e-10	1.37454e-13	-1.76591	-4.01506e-10	1.31277e-05	-1.70136	-4.01506e-10
77381688	chr5:77381688:G:A	3.73904e-19	-2.13374	-0.661241	6.05846e-14	-1.88262	-0.702547	5.57696e-06	-1.8981	-0.659342
77381941	chr5:77381941:T:C	2.81668e-18	-2.06647	1.2908	4.58234e-13	-1.76014	1.19832	3.76256e-05	-1.92458	1.27618
77382351	chr5:77382351:C:T	4.3131e-19	-2.00488	-0.647267	9.79696e-14	-1.46689	-0.637661	8.34181e-06	-1.50589	-0.648914
77382401	chr5:77382401:A:G	1.66094e-19	-2.1902	-1.41623	2.1681e-14	-2.19798	-1.41479	1.91218e-06	-2.21274	-1.4151
77382412	chr5:77382412:A:C	2.47621e-18	-4.25965e-10	-0.904492	3.13761e-13	-4.25965e-10	-0.940572	2.91174e-05	-4.25965e-10	-0.904753
77382443	chr5:77382443:T:A	1.48556e-18	-4.25965e-10	-1.41543	1.94979e-13	-4.25965e-10	-1.41631	1.74735e-05	-4.25965e-10	-1.4154
77383358	chr5:77383358:T:G	3.60889e-19	-1.86963	-0.960781	4.0794e-14	-2.02825	-0.952422	3.66533e-06	-2.02477	-0.952402
77383982	chr5:77383982:T:A	3.82785e-19	-2.17768	-0.59382	5.30712e-14	-2.06051	-0.657054	5.06913e-06	-2.05155	-0.601366
77384022	chr5:77384022:A:G	2.94993e-18	-4.25965e-10	-0.729441	3.99035e-13	-4.25965e-10	-0.700155	3.47381e-05	-4.25965e-10	-0.728251
77384397	chr5:77384397:TA:T	1.55115e-18	-4.25965e-10	-1.37223	2.05026e-13	-4.25965e-10	-1.36607	1.826e-05	-4.25965e-10	-1.37137
77384520	chr5:77384520:G:A	2.88821e-18	-4.25965e-10	-0.750586	3.90783e-13	-4.25965e-10	-0.721052	3.40066e-05	-4.25965e-10	-0.749532
77384641	chr5:77384641:C:T	1.10479e-17	0.591018	-4.01506e-10	1.44708e-12	0.588098	-4.01506e-10	0.000112935	0.450726	-4.01506e-10
77384677	chr5:77384677:T:A	5.70476e-19	-2.18442	-0.188085	7.84557e-14	-2.07569	-0.250977	7.47928e-06	-2.06709	-0.196865
77384731	chr5:77384731:CAT:C	1.62924e-19	-2.20889	-1.4168	2.13146e-14	-2.21405	-1.41576	1.89477e-06	-2.22098	-1.41601
77385090	chr5:77385090:A:C	3.46957e-18	-4.25965e-10	-0.567193	4.69193e-13	-4.25965e-10	-0.53819	4.09048e-05	-4.25965e-10	-0.564839
77385141	chr5:77385141:C:T	1.49694e-18	-4.25965e-10	-1.4078	1.9651e-13	-4.25965e-10	-1.40849	1.76229e-05	-4.25965e-10	-1.40689
77385144	chr5:77385144:T:C	2.26728e-19	-2.0512	-1.24403	2.59296e-14	-2.18396	-1.24985	2.47882e-06	-2.13108	-1.23722
77385645	chr5:77385645:G:A	1.51626e-18	-4.25965e-10	-1.39497	1.97453e-13	-4.25965e-10	-1.4037	1.78168e-05	-4.25965e-10	-1.39594
77386694	chr5:77386694:G:A	1.50751e-18	-4.25965e-10	-1.40076	1.97358e-13	-4.25965e-10	-1.40418	1.774e-05	-4.25965e-10	-1.40026
77387038	chr5:77387038:C:T	6.80217e-17	-4.25965e-10	2.4086	8.33513e-12	-4.25965e-10	2.33903	0.000793724	-4.25965e-10	2.40065
77387040	chr5:77387040:C:T	1.54857e-18	-4.25965e-10	-1.37389	2.03007e-13	-4.25965e-10	-1.37596	1.82488e-05	-4.25965e-10	-1.37199
77387545	chr5:77387545:G:A	1.62714e-19	-2.21463	-1.41236	2.13548e-14	-2.21567	-1.41226	1.9243e-06	-2.2087	-1.41282
77387643	chr5:77387643:TCTC:T	2.66211e-18	-2.17075	1.33865	3.89533e-13	-1.96592	1.24166	3.37306e-05	-2.08292	1.32524
77387805	chr5:77387805:C:G	1.55943e-18	-4.25965e-10	-1.3669	2.0302e-13	-4.25965e-10	-1.3759	1.83585e-05	-4.25965e-10	-1.366
77388012	chr5:77388012:G:A	8.44837e-19	-1.97983	-4.01506e-10	1.0975e-13	-1.991	-4.01506e-10	9.71204e-06	-2.00272	-4.01506e-10
77388370	chr5:77388370:G:A	1.55161e-18	-4.25965e-10	-1.37193	2.0397e-13	-4.25965e-10	-1.37123	1.82777e-05	-4.25965e-10	-1.37041
77388965	chr5:77388965:C:T	2.465e-18	-0.438723	-0.470308	7.47742e-13	0.451873	-0.524019	6.41526e-05	0.347782	-0.462604
77389162	chr5:77389162:G:A	3.80786e-19	-2.13757	-0.639164	6.15459e-14	-1.88639	-0.683032	5.70032e-06	-1.89763	-0.63793
77389333	chr5:77389333:G:A	9.42088e-19	-1.87088	-4.01506e-10	2.11265e-13	-1.33609	-4.01506e-10	1.76845e-05	-1.4034	-4.01506e-10
77389414	chr5:77389414:G:A	1.51305e-18	-4.25965e-10	-1.39709	1.98434e-13	-4.25965e-10	-1.39875	1.77991e-05	-4.25965e-10	-1.39694
77389479	chr5:77389479:ATC:A	1.78337e-19	-2.21317	-1.32213	2.33882e-14	-2.21898	-1.318	2.08115e-06	-2.22065	-1.32251
77389604	chr5:77389604:G:A	7.66133e-19	-2.07762	-4.01506e-10	1.07789e-13	-2.00903	-4.01506e-10	9.23535e-06	-2.05305	-4.01506e-10
77389957	chr5:77389957:G:C	2.11331e-18	-4.25965e-10	-1.06297	2.78662e-13	-4.25965e-10	-1.05921	2.48545e-05	-4.25965e-10	-1.06305
77390126	chr5:77390126:G:A	1.49084e-18	-4.25965e-10	-1.41188	1.95651e-13	-4.25965e-10	-1.41287	1.75362e-05	-4.25965e-10	-1.41182
77390503	chr5:77390503:G:A	2.12008e-18	-4.25965e-10	-1.05977	2.81864e-13	-4.25965e-10	-1.04778	2.50185e-05	-4.25965e-10	-1.05647
77391299	chr5:77391299:G:A	7.62508e-18	-2.20539	2.42561	1.00917e-12	-2.06098	2.28866	9.39199e-05	-2.1495	2.41586
77391446	chr5:77391446:G:A	4.02444e-19	-1.31791	-1.40351	3.9415e-14	-1.60632	-1.40874	3.66187e-06	-1.57335	-1.40476
77391601	chr5:77391601:A:G	1.15543e-18	-2.05491	0.38816	1.74093e-13	-1.80227	0.272651	1.79988e-05	-1.77379	0.38801
77393203	chr5:77393203:G:C	5.02144e-19	-1.08291	-1.41718	4.86416e-14	-1.38824	-1.41649	4.45309e-06	-1.36533	-1.41716
77393345	chr5:77393345:G:T	1.48625e-18	-4.25965e-10	-1.41496	1.94879e-13	-4.25965e-10	-1.41683	1.74793e-05	-4.25965e-10	-1.41507
77393433	chr5:77393433:T:G	1.67659e-19	-2.17987	-1.41717	2.17715e-14	-2.19186	-1.41674	1.91961e-06	-2.20709	-1.41688
77393872	chr5:77393872:GA:G	1.53566e-18	-4.25965e-10	-1.38226	2.03625e-13	-4.25965e-10	-1.37292	1.80773e-05	-4.25965e-10	-1.38143
77394527	chr5:77394527:A:G	1.69761e-18	-4.25965e-10	-1.282	2.27421e-13	-4.25965e-10	-1.2624	1.99974e-05	-4.25965e-10	-1.28049
77394555	chr5:77394555:A:G	9.57759e-19	-2.05847	0.204089	1.45399e-13	-1.81454	0.104817	1.47994e-05	-1.78531	0.203817
77394897	chr5:77394897:T:G	1.76579e-18	-4.25965e-10	-1.24263	2.27333e-13	-4.25965e-10	-1.26279	2.08711e-05	-4.25965e-10	-1.23772
77395266	chr5:77395266:G:A	1.70345e-18	-4.25965e-10	-1.27856	2.24283e-13	-4.25965e-10	-1.27629	2.0041e-05	-4.25965e-10	-1.27831
77395531	chr5:77395531:CTT:C	1.99528e-18	-4.25965e-10	-1.12044	2.64313e-13	-4.25965e-10	-1.11207	2.35027e-05	-4.25965e-10	-1.11897
77395931	chr5:77395931:CAG:C	2.01595e-18	-4.25965e-10	-1.11013	2.6677e-13	-4.25965e-10	-1.10282	2.37386e-05	-4.25965e-10	-1.10898
77395952	chr5:77395952:C:T	2.00614e-18	-1.11501	-4.01506e-10	1.53411e-13	-1.65608	-4.01506e-10	1.56409e-05	-1.5262	-4.01506e-10
77395959	chr5:77395959:G:A	1.94011e-17	-4.25965e-10	1.15411	2.3551e-12	-4.25965e-10	1.07513	0.000227158	-4.25965e-10	1.14956
77396058	chr5:77396058:G:A	1.51316e-18	-4.25965e-10	-1.39702	1.98454e-13	-4.25965e-10	-1.39865	1.77986e-05	-4.25965e-10	-1.39697
77396582	chr5:77396582:C:T	8.83495e-19	-2.18217	0.247073	1.28878e-13	-1.97637	0.146034	1.28013e-05	-1.97764	0.251106
77396845	chr5:77396845:C:T	3.75034e-18	-4.25965e-10	-0.489376	4.62705e-13	-4.25965e-10	-0.552114	4.41701e-05	-4.25965e-10	-0.48804
77396857	chr5:77396857:G:T	2.56104e-19	-1.79517	-1.37823	8.80974e-14	-0.825748	-1.38501	7.92544e-06	-0.823866	-1.38214
77397159	chr5:77397159:A:G	1.62584e-18	-1.3252	-4.01506e-10	1.21247e-13	-1.89137	-4.01506e-10	1.26972e-05	-1.73471	-4.01506e-10
77397915	chr5:77397915:G:A	2.00702e-18	-4.25965e-10	-1.11457	2.65132e-13	-4.25965e-10	-1.10898	2.36453e-05	-4.25965e-10	-1.11292
77398197	chr5:77398197:T:C	1.53148e-18	-4.25965e-10	-1.38498	2.00565e-13	-4.25965e-10	-1.38806	1.80179e-05	-4.25965e-10	-1.38472
77398450	chr5:77398450:T:C	2.46839e-19	-1.83333	-1.37691	8.20782e-14	-0.897684	-1.38385	7.3938e-06	-0.894472	-1.38097
77398568	chr5:77398568:G:A	2.66846e-19	-1.98377	-1.14853	3.55122e-14	-1.94322	-1.17611	3.18371e-06	-1.96589	-1.15215
77398727	chr5:77398727:A:G	2.42569e-19	-1.81879	-1.4089	8.29288e-14	-0.863299	-1.40792	7.40946e-06	-0.867222	-1.40611
77398806	chr5:77398806:G:A	1.99935e-19	-2.1586	-1.26238	4.11584e-14	-1.69124	-1.28053	3.60108e-06	-1.72487	-1.26998
77398942	chr5:77398942:G:A	1.72108e-19	-2.15437	-1.41648	2.2282e-14	-2.16833	-1.4171	1.95566e-06	-2.18832	-1.41704
77399408	chr5:77399408:T:C	1.5255e-18	-4.25965e-10	-1.3889	1.99271e-13	-4.25965e-10	-1.39454	1.7905e-05	-4.25965e-10	-1.39101
77399502	chr5:77399502:T:G	7.49829e-19	-2.04473	-0.054402	1.3922e-13	-1.73126	-0.0218933	1.24913e-05	-1.71197	-0.0390806
77399602	chr5:77399602:A:G	1.98634e-18	-0.29515	-0.829778	2.79214e-13	-0.202485	-0.854739	2.27559e-05	-0.326552	-0.824708
77399650	chr5:77399650:T:C	2.11614e-19	-2.04653	-1.31768	2.9168e-14	-2.02402	-1.29212	2.5196e-06	-2.03353	-1.31845
77399715	chr5:77399715:A:G	6.30091e-19	-2.105	-0.168119	1.06371e-13	-1.81582	-0.206446	9.92474e-06	-1.81873	-0.162326
77399871	chr5:77399871:C:T	2.00914e-18	-4.25965e-10	-1.11352	2.66051e-13	-4.25965e-10	-1.10551	2.36695e-05	-4.25965e-10	-1.1119
77400386	chr5:77400386:A:G	5.46895e-18	-4.25965e-10	-0.112135	7.7859e-13	-4.25965e-10	-0.0317188	6.47794e-05	-4.25965e-10	-0.1051
77400491	chr5:77400491:C:T	3.98948e-18	-4.25965e-10	-0.427562	5.0198e-13	-4.25965e-10	-0.470643	4.73468e-05	-4.25965e-10	-0.418587
77400509	chr5:77400509:C:T	4.22145e-19	-2.10917	-0.564457	6.95586e-14	-1.83023	-0.616801	6.48912e-06	-1.84445	-0.561512
77400640	chr5:77400640:A:G	1.01312e-18	-1.79818	-4.01506e-10	1.35889e-13	-1.77737	-4.01506e-10	1.26273e-05	-1.74023	-4.01506e-10
77400744	chr5:77400744:G:C	1.99268e-18	-4.25965e-10	-1.12174	2.63926e-13	-4.25965e-10	-1.11353	2.34739e-05	-4.25965e-10	-1.1202
77401414	chr5:77401414:A:G	1.69591e-18	-4.25965e-10	-1.283	2.28585e-13	-4.25965e-10	-1.25729	1.99589e-05	-4.25965e-10	-1.28241
77401865	chr5:77401865:T:C	1.83497e-18	-4.25965e-10	-1.20419	2.42817e-13	-4.25965e-10	-1.1969	2.16121e-05	-4.25965e-10	-1.20284
77402600	chr5:77402600:ATG:A	3.0302e-18	-4.25965e-10	-0.702592	3.88459e-13	-4.25965e-10	-0.727016	3.53719e-05	-4.25965e-10	-0.710169
77403262	chr5:77403262:T:C	1.61316e-18	-4.25965e-10	-1.33302	2.05597e-13	-4.25965e-10	-1.36329	1.89442e-05	-4.25965e-10	-1.33459
77403731	chr5:77403731:G:A	2.66397e-19	-1.75969	-1.3743	9.15241e-14	-0.791158	-1.38144	8.36655e-06	-0.773541	-1.3783
77403995	chr5:77403995:G:T	2.04894e-19	-1.98322	-1.41326	4.84678e-14	-1.39237	-1.41593	3.89115e-06	-1.50288	-1.4145
77404579	chr5:77404579:TTGAC:T	1.5655e-17	-4.25965e-10	0.939569	1.82288e-12	-4.25965e-10	0.818967	0.000183972	-4.25965e-10	0.938697
77405004	chr5:77405004:G:GA	9.43232e-19	-1.86967	-4.01506e-10	1.71409e-13	-1.54515	-4.01506e-10	1.26056e-05	-1.74194	-4.01506e-10
77405626	chr5:77405626:A:G	1.49945e-18	-1.40612	-4.01506e-10	2.00514e-13	-1.38832	-4.01506e-10	1.71451e-05	-1.43437	-4.01506e-10
77405914	chr5:77405914:A:G	5.50607e-19	-1.6983	-0.709652	1.17682e-13	-1.16872	-0.752499	1.12753e-05	-1.15151	-0.701958
77406029	chr5:77406029:G:A	2.31469e-19	-1.9604	-1.31413	6.87422e-14	-1.144	-1.31484	5.92535e-06	-1.17549	-1.32135
77406030	chr5:77406030:T:C	8.52078e-18	0.331286	-4.01506e-10	1.24062e-12	0.434165	-4.01506e-10	9.4482e-05	0.272322	-4.01506e-10
77406240	chr5:77406240:T:C	1.69345e-19	-2.18174	-1.40529	2.21147e-14	-2.18247	-1.41049	1.98519e-06	-2.18536	-1.40501
77406282	chr5:77406282:T:G	2.97775e-19	-2.17157	-0.85107	3.92924e-14	-2.15626	-0.86191	3.58709e-06	-2.14548	-0.853261
77406378	chr5:77406378:A:G	2.04834e-19	-1.9802	-1.41658	2.67461e-14	-1.98689	-1.41593	2.32581e-06	-2.01615	-1.41587
77407191	chr5:77407191:G:A	1.78243e-18	-4.25965e-10	-1.23325	2.28449e-13	-4.25965e-10	-1.25789	2.10768e-05	-4.25965e-10	-1.22791
77407510	chr5:77407510:C:T	1.80197e-19	-2.2068	-1.31812	2.36191e-14	-2.21559	-1.31156	2.10372e-06	-2.21829	-1.31409
77407549	chr5:77407549:A:G	3.27057e-19	-2.18691	-0.741933	4.46529e-14	-2.15205	-0.738235	4.08937e-06	-2.13467	-0.733026
77407813	chr5:77407813:A:G	2.49903e-19	-2.01409	-1.18381	6.74633e-14	-1.27087	-1.20675	6.06532e-06	-1.28363	-1.18987
77407867	chr5:77407867:C:T	1.70183e-18	-4.25965e-10	-1.27952	2.19743e-13	-4.25965e-10	-1.29675	1.99938e-05	-4.25965e-10	-1.28067
77407900	chr5:77407900:A:T	1.72394e-18	-4.25965e-10	-1.26661	2.2795e-13	-4.25965e-10	-1.26008	2.02874e-05	-4.25965e-10	-1.26609
77408374	chr5:77408374:A:AT	1.82056e-19	-2.10038	-1.41428	2.31543e-14	-2.13049	-1.41654	2.05117e-06	-2.14261	-1.41507
77408426	chr5:77408426:C:T	2.55145e-19	-1.95864	-1.2185	3.34763e-14	-1.93854	-1.23983	3.01146e-06	-1.95438	-1.21928
77408632	chr5:77408632:T:C	6.69058e-19	-2.21311	-4.01506e-10	8.78845e-14	-2.21318	-4.01506e-10	7.86804e-06	-2.21328	-4.01506e-10
77408732	chr5:77408732:G:T	1.93086e-19	-2.04307	-1.41278	2.43157e-14	-2.08239	-1.41569	2.15369e-06	-2.09514	-1.41376
77408888	chr5:77408888:G:A	2.76249e-19	-2.20849	-0.889184	3.88542e-14	-2.1934	-0.835987	3.23014e-06	-2.21966	-0.883902
77409256	chr5:77409256:T:C	1.80994e-19	-2.11408	-1.40643	2.32396e-14	-2.14554	-1.3978	2.04435e-06	-2.15577	-1.40523
77410139	chr5:77410139:T:G	1.85892e-19	-2.17618	-1.31764	2.31217e-14	-2.2215	-1.32693	2.10196e-06	-2.21794	-1.31528
77410707	chr5:77410707:G:A	1.95196e-19	-2.15548	-1.28949	3.69118e-14	-1.81081	-1.26987	3.13586e-06	-1.84563	-1.28756
77410764	chr5:77410764:T:C	2.09603e-18	-4.25965e-10	-1.07118	2.84652e-13	-4.25965e-10	-1.03794	2.46244e-05	-4.25965e-10	-1.07235
77411357	chr5:77411357:T:C	1.61217e-18	-4.25965e-10	-1.33364	2.08828e-13	-4.25965e-10	-1.34769	1.89441e-05	-4.25965e-10	-1.3346
77411510	chr5:77411510:A:G	1.79365e-18	-4.25965e-10	-1.22697	2.28913e-13	-4.25965e-10	-1.25586	2.10896e-05	-4.25965e-10	-1.22731
77412329	chr5:77412329:TGA:T	3.54481e-19	-2.05032	-0.798	5.91601e-14	-1.80258	-0.806372	4.62241e-06	-1.94532	-0.799853
77412390	chr5:77412390:G:T	1.94636e-19	-2.03913	-1.40872	2.42503e-14	-2.08627	-1.41451	2.15374e-06	-2.09973	-1.40915
77412506	chr5:77412506:A:G	1.7009e-18	-4.25965e-10	-1.28006	2.15294e-13	-4.25965e-10	-1.3172	1.99602e-05	-4.25965e-10	-1.28235
77412694	chr5:77412694:A:C	5.96882e-19	-1.83968	-0.487579	7.7785e-14	-1.77574	-0.559515	7.58523e-06	-1.76238	-0.487503
77412981	chr5:77412981:T:A	8.10842e-18	0.281681	-4.01506e-10	1.24137e-12	0.434771	-4.01506e-10	0.000130762	0.597294	-4.01506e-10
77413162	chr5:77413162:A:G	4.92479e-19	-1.57961	-0.939913	1.48067e-13	-0.743758	-0.94778	1.26341e-05	-0.794384	-0.945305
77413350	chr5:77413350:G:A	2.09889e-18	-4.25965e-10	-1.06982	2.72268e-13	-4.25965e-10	-1.08242	2.45763e-05	-4.25965e-10	-1.0743
77413424	chr5:77413424:A:T	2.30073e-19	-1.94613	-1.33445	6.86408e-14	-1.12273	-1.33759	5.98175e-06	-1.15079	-1.33659
77413444	chr5:77413444:A:G	5.23567e-19	-1.89619	-0.562122	6.78261e-14	-1.8396	-0.632661	6.61516e-06	-1.82422	-0.5625
77414725	chr5:77414725:C:T	3.07419e-19	-1.75243	-1.23833	4.08114e-14	-1.71235	-1.2679	3.869e-06	-1.68525	-1.23784
77414831	chr5:77414831:A:AAT	2.00436e-19	-2.08843	-1.33005	2.57062e-14	-2.12059	-1.32188	2.26477e-06	-2.13306	-1.32555
77415574	chr5:77415574:A:G	2.5815e-19	-1.79161	-1.37382	9.47391e-14	-0.762503	-1.37557	5.09532e-06	-1.27713	-1.37064
77415578	chr5:77415578:C:T	2.42383e-19	-1.90572	-1.32274	7.90197e-14	-0.98413	-1.33538	4.50069e-06	-1.45326	-1.3186
77415612	chr5:77415612:A:G	1.66816e-19	-2.19113	-1.41096	3.19036e-14	-1.81408	-1.41241	2.37652e-06	-2.00014	-1.41031
77415842	chr5:77415842:A:G	1.87208e-19	-2.06986	-1.4169	2.46095e-14	-2.06965	-1.41643	2.14945e-06	-2.09451	-1.41637
77415872	chr5:77415872:A:C	1.48601e-18	-4.25965e-10	-1.41512	1.94837e-13	-4.25965e-10	-1.41704	1.74724e-05	-4.25965e-10	-1.41546
77416337	chr5:77416337:T:C	6.80945e-19	-1.06584	-1.12966	2.4849e-13	-0.0275557	-1.14625	1.45244e-05	-0.46549	-1.13477
77416750	chr5:77416750:T:C	3.8584e-19	-1.86527	-0.898285	5.12504e-14	-1.81038	-0.942097	4.87238e-06	-1.79469	-0.897819
77417159	chr5:77417159:C:T	2.75829e-18	-4.25965e-10	-0.796612	3.71043e-13	-4.25965e-10	-0.772884	3.25142e-05	-4.25965e-10	-0.794411
77417471	chr5:77417471:C:T	3.57361e-19	-1.81512	-1.02511	1.1634e-13	-0.880116	-1.05257	1.04063e-05	-0.900993	-1.03268
77417668	chr5:77417668:T:G	1.60535e-18	-4.25965e-10	-1.33788	2.06179e-13	-4.25965e-10	-1.36046	1.88791e-05	-4.25965e-10	-1.33803
77417818	chr5:77417818:T:C	3.58639e-19	-1.48349	-1.35317	1.56456e-13	-0.283501	-1.35293	7.80226e-06	-0.871168	-1.35051
77418555	chr5:77418555:C:T	2.90499e-19	-2.04275	-1.00463	6.16533e-14	-1.58284	-0.984838	5.06512e-06	-1.64777	-1.00594
77418821	chr5:77418821:A:ATG	1.5343e-18	-4.25965e-10	-1.38314	1.98302e-13	-4.25965e-10	-1.39941	1.80256e-05	-4.25965e-10	-1.3843
77418933	chr5:77418933:T:C	1.52776e-18	-4.25965e-10	-1.38742	1.97606e-13	-4.25965e-10	-1.40293	1.79488e-05	-4.25965e-10	-1.38856
77419160	chr5:77419160:T:C	1.50965e-18	-4.25965e-10	-1.39934	1.971e-13	-4.25965e-10	-1.40549	1.77659e-05	-4.25965e-10	-1.39881
77419306	chr5:77419306:A:C	1.81946e-19	-2.2162	-1.29907	2.4224e-14	-2.21616	-1.2857	2.22482e-06	-2.1818	-1.29461
77419338	chr5:77419338:C:T	1.78395e-19	-2.1182	-1.41678	2.28112e-14	-2.14477	-1.41718	2.01909e-06	-2.15639	-1.41705
77420215	chr5:77420215:C:G	1.01935e-18	-0.666533	-1.12553	1.4771e-13	-0.57049	-1.12346	1.19087e-05	-0.678372	-1.12044
77420671	chr5:77420671:T:C	1.69989e-19	-2.21428	-1.36896	2.23367e-14	-2.21331	-1.36966	2.08126e-06	-2.17622	-1.3669
77420860	chr5:77420860:C:G	3.11506e-19	-2.04718	-0.930379	7.99993e-14	-1.3523	-0.954888	7.16967e-06	-1.3677	-0.938523
77420880	chr5:77420880:A:G	1.72641e-19	-2.20146	-1.36631	2.27109e-14	-2.19997	-1.36639	2.14423e-06	-2.14932	-1.36398
77420945	chr5:77420945:C:T	1.22316e-17	-4.25965e-10	0.692797	1.35931e-12	-4.25965e-10	0.525527	0.000142997	-4.25965e-10	0.686739
77421088	chr5:77421088:C:T	1.93277e-19	-2.17561	-1.27924	2.51604e-14	-2.18175	-1.28219	2.16942e-06	-2.21921	-1.28242
77421417	chr5:77421417:T:A	2.55976e-19	-2.13596	-1.03793	3.33908e-14	-2.1527	-1.02822	2.94045e-06	-2.16622	-1.03131
77421647	chr5:77421647:T:C	2.59824e-19	-2.15168	-1.00729	3.39647e-14	-2.16679	-0.997094	2.99628e-06	-2.17834	-1.00037
77421758	chr5:77421758:A:G	2.01149e-19	-2.01282	-1.40211	2.68777e-14	-1.99617	-1.40174	2.72891e-06	-1.87139	-1.4008
77422245	chr5:77422245:T:G	4.12001e-19	-1.65184	-1.04611	1.58503e-13	-0.554852	-1.06858	1.39858e-05	-0.585307	-1.05274
77422362	chr5:77422362:A:G	2.07228e-19	-2.02368	-1.36147	2.7575e-14	-2.0101	-1.3622	2.7928e-06	-1.89017	-1.35888
77422593	chr5:77422593:G:A	1.48309e-18	-4.25965e-10	-1.41709	1.94933e-13	-4.25965e-10	-1.41655	1.7444e-05	-4.25965e-10	-1.41709
77422616	chr5:77422616:T:C	1.98049e-19	-2.1915	-1.23896	2.61127e-14	-2.2069	-1.21988	2.27646e-06	-2.21056	-1.24291
77422629	chr5:77422629:G:A	1.88851e-19	-2.19328	-1.28474	2.48055e-14	-2.20817	-1.26997	2.17318e-06	-2.21184	-1.28805
77422647	chr5:77422647:A:G	5.20877e-18	-4.25965e-10	-0.160878	6.78169e-13	-4.25965e-10	-0.169807	6.18668e-05	-4.25965e-10	-0.151103
77422804	chr5:77422804:T:C	1.24957e-17	-4.25965e-10	0.714164	1.39541e-12	-4.25965e-10	0.55174	0.000145961	-4.25965e-10	0.707251
77422872	chr5:77422872:G:C	3.36353e-19	-2.22145	-0.67937	5.17637e-14	-2.03238	-0.710131	4.47508e-06	-2.11111	-0.666457
77422967	chr5:77422967:A:T	5.30446e-18	-4.25965e-10	-0.142675	7.09956e-13	-4.25965e-10	-0.124001	6.26996e-05	-4.25965e-10	-0.137732
77423016	chr5:77423016:T:G	1.48734e-18	-4.25965e-10	-1.41423	1.95049e-13	-4.25965e-10	-1.41595	1.7495e-05	-4.25965e-10	-1.41417
77423130	chr5:77423130:A:G	2.28079e-19	-2.10015	-1.18914	2.95917e-14	-2.1212	-1.18051	2.59988e-06	-2.13653	-1.18409
77423226	chr5:77423226:G:A	3.8331e-19	-1.39182	-1.37832	1.30075e-13	-0.430643	-1.39045	1.10479e-05	-0.492284	-1.38156
77423368	chr5:77423368:T:C	2.3764e-19	-2.14528	-1.10295	3.00028e-14	-2.16868	-1.11923	2.68123e-06	-2.17682	-1.11299
77423464	chr5:77423464:CTAATT:C	3.82265e-18	-4.25965e-10	-0.470279	5.40135e-13	-4.25965e-10	-0.397385	4.53377e-05	-4.25965e-10	-0.461949
77423917	chr5:77423917:G:A	3.27094e-19	-1.65858	-1.27015	1.04527e-13	-0.747534	-1.29223	6.29477e-06	-1.17131	-1.26506
77424085	chr5:77424085:A:G	1.20432e-18	-1.62531	-4.01506e-10	2.10937e-13	-1.33764	-4.01506e-10	1.64924e-05	-1.47319	-4.01506e-10
77424419	chr5:77424419:T:C	4.82282e-19	-2.01907	-0.521381	6.69994e-14	-1.99772	-0.486803	5.68942e-06	-2.00435	-0.533128
77424922	chr5:77424922:C:T	4.66482e-19	-1.22091	-1.35285	5.51121e-14	-1.32375	-1.35609	4.99553e-06	-1.31219	-1.35536
77424935	chr5:77424935:C:T	2.92533e-19	-1.89935	-1.14105	6.02566e-14	-1.43866	-1.15193	4.95944e-06	-1.52444	-1.15035
77425055	chr5:77425055:T:C	1.80282e-18	-4.25965e-10	-1.22187	2.29456e-13	-4.25965e-10	-1.25349	2.13172e-05	-4.25965e-10	-1.21657
77425113	chr5:77425113:C:G	1.4923e-18	-4.25965e-10	-1.4109	1.96918e-13	-4.25965e-10	-1.40641	1.7581e-05	-4.25965e-10	-1.40927
77425152	chr5:77425152:T:C	1.91583e-19	-2.19107	-1.27258	2.5733e-14	-2.16137	-1.28006	2.24452e-06	-2.18615	-1.28145
77425156	chr5:77425156:T:C	3.37094e-19	-1.58218	-1.31644	4.38398e-14	-1.57414	-1.33452	3.81012e-06	-1.61619	-1.32223
77425264	chr5:77425264:T:C	7.54396e-19	-1.20929	-0.883774	9.65104e-14	-1.14886	-0.970692	8.37453e-06	-1.25446	-0.896434
77425414	chr5:77425414:G:A	4.16468e-19	-1.39532	-1.29185	1.25743e-13	-0.57827	-1.27669	9.10731e-06	-0.781217	-1.28579
77425442	chr5:77425442:A:T	2.93814e-19	-1.61965	-1.41638	3.15725e-14	-1.81999	-1.41692	2.85226e-06	-1.81138	-1.4166
77425929	chr5:77425929:A:G	4.00292e-19	-1.65902	-1.06776	7.79263e-14	-1.29616	-1.03728	6.98776e-06	-1.26389	-1.06804
77426104	chr5:77426104:T:G	1.28686e-18	-1.55902	-4.01506e-10	1.61067e-13	-1.60738	-4.01506e-10	1.4263e-05	-1.61842	-4.01506e-10
77426113	chr5:77426113:G:A	9.37309e-19	-0.488283	-1.38768	1.40213e-13	-0.348628	-1.39742	1.12275e-05	-0.467313	-1.39041
77426178	chr5:77426178:G:A	6.78492e-19	-2.1991	-4.01506e-10	1.2164e-13	-1.88814	-4.01506e-10	9.64363e-06	-2.00979	-4.01506e-10
77426414	chr5:77426414:G:A	2.10124e-18	-4.25965e-10	-1.06869	2.59202e-13	-4.25965e-10	-1.13159	2.44874e-05	-4.25965e-10	-1.07793
77426618	chr5:77426618:G:A	4.61389e-19	-2.173	-0.411736	5.82387e-14	-2.19076	-0.433897	5.32877e-06	-2.16925	-0.433715
77426624	chr5:77426624:C:T	1.3967e-18	-1.47711	-4.01506e-10	1.72978e-13	-1.53604	-4.01506e-10	1.74415e-05	-1.41724	-4.01506e-10
77427010	chr5:77427010:A:G	2.48614e-18	-4.25965e-10	-0.900491	3.03316e-13	-4.25965e-10	-0.974429	2.88876e-05	-4.25965e-10	-0.912676
77427034	chr5:77427034:T:G	9.25051e-19	-1.88913	-4.01506e-10	1.19787e-13	-1.90349	-4.01506e-10	1.05594e-05	-1.91907	-4.01506e-10
77427416	chr5:77427416:AAAG:A	6.61318e-19	-1.89222	-0.332522	7.6517e-14	-1.98343	-0.368263	7.34583e-06	-1.92752	-0.354434
77427682	chr5:77427682:A:G	9.94742e-19	-1.81649	-4.01506e-10	1.25981e-13	-1.85307	-4.01506e-10	1.11531e-05	-1.86437	-4.01506e-10
77428393	chr5:77428393:A:G	8.91805e-19	-1.92573	-4.01506e-10	1.31888e-13	-1.80725	-4.01506e-10	1.04756e-05	-1.92704	-4.01506e-10
77428508	chr5:77428508:T:TTAAC	4.31239e-19	-1.26698	-1.38534	5.31161e-14	-1.32463	-1.39209	5.47206e-06	-1.19127	-1.38516
77428774	chr5:77428774:A:G	3.15316e-19	-2.05227	-0.913134	3.93317e-14	-2.08247	-0.934702	3.68443e-06	-2.04132	-0.930653
77429757	chr5:77429757:G:A	2.79783e-19	-2.12031	-0.964655	3.53109e-14	-2.1409	-0.984112	3.29849e-06	-2.09948	-0.983145
77430149	chr5:77430149:A:G	1.18638e-18	-0.312371	-1.32795	3.42395e-13	0.46577	-1.31901	2.82557e-05	0.394047	-1.32884
77430301	chr5:77430301:G:C	4.40287e-19	-1.23407	-1.39748	5.51891e-14	-1.28064	-1.3978	5.64156e-06	-1.1479	-1.39803
77430340	chr5:77430340:G:A	2.041e-18	-4.25965e-10	-1.09778	2.58154e-13	-4.25965e-10	-1.13565	2.37917e-05	-4.25965e-10	-1.10675
77430363	chr5:77430363:G:T	1.4918e-18	-1.41124	-4.01506e-10	1.8539e-13	-1.46674	-4.01506e-10	1.87346e-05	-1.34571	-4.01506e-10
77430377	chr5:77430377:A:G	7.36178e-19	-2.20013	0.0826292	9.59381e-14	-2.16643	0.0409307	8.55499e-06	-2.1869	0.0573256
77430438	chr5:77430438:A:ATCTT	2.35492e-19	-1.84213	-1.41517	4.02584e-14	-1.57752	-1.41636	4.20276e-06	-1.42531	-1.41504
77430536	chr5:77430536:T:C	1.69376e-18	-4.25965e-10	-1.28427	2.21096e-13	-4.25965e-10	-1.2906	1.99173e-05	-4.25965e-10	-1.2845
77430567	chr5:77430567:C:G	2.03567e-18	-4.25965e-10	-1.10039	2.6159e-13	-4.25965e-10	-1.12243	2.39817e-05	-4.25965e-10	-1.0988
77430848	chr5:77430848:C:A	6.63351e-19	-2.22167	-4.01506e-10	1.01517e-13	-2.06898	-4.01506e-10	8.83387e-06	-2.09749	-4.01506e-10
77431029	chr5:77431029:G:A	2.42285e-18	-4.25965e-10	-0.92628	3.32382e-13	-4.25965e-10	-0.882919	2.86944e-05	-4.25965e-10	-0.919386
77431040	chr5:77431040:A:C	1.93426e-18	-0.291758	-0.859741	1.62828e-13	-0.687755	-0.908753	1.52254e-05	-0.684695	-0.868425
77431089	chr5:77431089:G:A	4.91978e-19	-1.1683	-1.35224	6.02296e-14	-1.2273	-1.36374	6.26682e-06	-1.08881	-1.35201
77431882	chr5:77431882:CT:C	3.44522e-19	-1.50117	-1.37565	5.14923e-14	-1.38164	-1.36613	4.50348e-06	-1.39722	-1.37402
77432186	chr5:77432186:T:A	6.77863e-19	-1.56411	-0.635918	7.03091e-14	-1.75685	-0.679453	6.61487e-06	-1.7494	-0.63737
77432214	chr5:77432214:T:G	2.85089e-19	-1.68121	-1.38497	2.48421e-14	-2.0846	-1.39207	2.24766e-06	-2.08192	-1.38428
77432260	chr5:77432260:C:T	3.85875e-19	-2.22172	-0.541747	5.16305e-14	-2.21955	-0.525546	4.64304e-06	-2.22176	-0.518958
77432407	chr5:77432407:G:A	2.12926e-18	-4.25965e-10	-1.05545	2.65929e-13	-4.25965e-10	-1.10597	2.48344e-05	-4.25965e-10	-1.06386
77432610	chr5:77432610:A:T	1.16497e-18	-1.65853	-4.01506e-10	1.52149e-13	-1.66434	-4.01506e-10	1.35677e-05	-1.66839	-4.01506e-10
77432771	chr5:77432771:C:T	1.75916e-18	-4.25965e-10	-1.24638	2.44904e-13	-4.25965e-10	-1.18834	2.0724e-05	-4.25965e-10	-1.24479
77432801	chr5:77432801:A:G	2.33773e-18	-4.25965e-10	-0.962041	2.90095e-13	-4.25965e-10	-1.01899	2.72464e-05	-4.25965e-10	-0.971167
77433368	chr5:77433368:G:C	2.06177e-19	-2.2217	-1.16854	2.80815e-14	-2.17937	-1.17472	2.54831e-06	-2.15983	-1.18083
77433419	chr5:77433419:A:C	1.04705e-18	-0.891533	-0.873712	1.32775e-13	-0.860277	-0.940272	1.40331e-05	-0.752343	-0.882326
77433584	chr5:77433584:A:G	2.51185e-19	-1.81271	-1.38008	2.30803e-14	-2.16227	-1.38796	2.1098e-06	-2.15018	-1.37931
77433696	chr5:77433696:G:A	1.69414e-19	-2.17223	-1.4144	2.12274e-14	-2.21722	-1.41669	1.92943e-06	-2.20363	-1.41523
77433732	chr5:77433732:CAAG:C	5.54264e-19	-2.21754	-0.183792	1.16405e-13	-1.79637	-0.135757	8.61864e-06	-1.93693	-0.185229
77433917	chr5:77433917:G:A	1.27555e-18	-1.56785	-4.01506e-10	1.6758e-13	-1.56774	-4.01506e-10	1.33324e-05	-1.68589	-4.01506e-10
77434428	chr5:77434428:G:A	5.11566e-19	-1.42017	-1.06134	6.61939e-14	-1.39491	-1.10171	6.85574e-06	-1.28807	-1.06293
77434523	chr5:77434523:G:A	8.40076e-19	-0.574303	-1.41118	1.37674e-13	-0.349158	-1.41515	1.06941e-05	-0.494207	-1.41219
77434570	chr5:77434570:T:G	1.80228e-18	-4.25965e-10	-1.22217	2.38943e-13	-4.25965e-10	-1.21298	2.13044e-05	-4.25965e-10	-1.21717
77434742	chr5:77434742:T:C	6.81185e-19	-0.842271	-1.35287	3.1259e-13	0.421623	-1.36593	2.68391e-05	0.370238	-1.35647
77434948	chr5:77434948:A:G	8.30354e-19	-1.284	-0.71313	1.10044e-13	-1.19152	-0.796802	1.18421e-05	-1.08035	-0.724082
77435058	chr5:77435058:G:A	1.03687e-18	-0.359653	-1.41536	2.85595e-13	0.37937	-1.414	2.38977e-05	0.313139	-1.41544
77435111	chr5:77435111:C:T	1.71656e-19	-2.22115	-1.35234	2.28354e-14	-2.19182	-1.36907	2.03482e-06	-2.20954	-1.35614
77435120	chr5:77435120:G:A	1.56571e-18	-4.25965e-10	-1.36288	2.08485e-13	-4.25965e-10	-1.34933	1.84319e-05	-4.25965e-10	-1.362
77435442	chr5:77435442:T:A	3.15815e-19	-1.76381	-1.20001	5.14222e-14	-1.54312	-1.20602	4.36795e-06	-1.60613	-1.19567
77435670	chr5:77435670:A:C	2.51875e-19	-1.95128	-1.23876	3.96194e-14	-1.76211	-1.24778	3.41035e-06	-1.81218	-1.23709
77435853	chr5:77435853:G:A	2.20492e-18	-4.25965e-10	-1.02053	2.73692e-13	-4.25965e-10	-1.0772	2.57027e-05	-4.25965e-10	-1.02949
77435959	chr5:77435959:T:G	3.0266e-19	-2.03947	-0.9669	3.72469e-14	-2.07256	-0.999075	3.53532e-06	-2.0291	-0.984183
77436065	chr5:77436065:G:T	4.62659e-19	-1.22912	-1.35287	5.62377e-14	-1.29454	-1.36508	5.84234e-06	-1.15854	-1.35242
77436418	chr5:77436418:A:C	6.71284e-19	-1.19927	-1.01052	9.09368e-14	-1.11311	-1.06592	9.62491e-06	-0.99162	-1.02011
77436824	chr5:77436824:C:T	2.08686e-18	-4.25965e-10	-1.07556	2.66213e-13	-4.25965e-10	-1.10491	2.45767e-05	-4.25965e-10	-1.07429
77436921	chr5:77436921:T:C	1.30457e-18	-1.54535	-4.01506e-10	1.62011e-13	-1.60154	-4.01506e-10	1.62907e-05	-1.48549	-4.01506e-10
77437070	chr5:77437070:T:C	7.37476e-19	-2.11574	-4.01506e-10	9.77398e-14	-2.1069	-4.01506e-10	8.64118e-06	-2.11955	-4.01506e-10
77437431	chr5:77437431:G:A	7.77612e-19	-2.06275	-4.01506e-10	9.55584e-14	-2.12947	-4.01506e-10	8.84285e-06	-2.09648	-4.01506e-10
77437554	chr5:77437554:C:T	4.33907e-19	-1.37688	-1.26927	4.9455e-14	-1.49855	-1.28959	4.29196e-06	-1.55266	-1.26668
77437734	chr5:77437734:A:C	1.55615e-18	-4.25965e-10	-1.36901	2.04149e-13	-4.25965e-10	-1.37035	1.83817e-05	-4.25965e-10	-1.36473
77437950	chr5:77437950:A:G	9.99576e-19	-1.81165	-4.01506e-10	1.26801e-13	-1.84658	-4.01506e-10	1.11855e-05	-1.86147	-4.01506e-10
77438259	chr5:77438259:C:T	2.20244e-19	-1.94197	-1.38227	3.36213e-14	-1.78338	-1.39066	2.87854e-06	-1.83354	-1.38527
77438435	chr5:77438435:A:G	3.92479e-19	-1.79715	-0.949349	3.47733e-14	-2.12008	-1.02027	3.35181e-06	-2.11016	-0.956429
77438719	chr5:77438719:A:G	1.05158e-18	-0.393345	-1.36759	3.01275e-13	0.37867	-1.35985	2.46969e-05	0.298803	-1.36821
77438891	chr5:77438891:T:C	1.49266e-18	-4.25965e-10	-1.41066	1.95421e-13	-4.25965e-10	-1.41405	1.75667e-05	-4.25965e-10	-1.41008
77438984	chr5:77438984:G:A	9.80935e-19	-1.83047	-4.01506e-10	1.24503e-13	-1.86488	-4.01506e-10	1.0999e-05	-1.87828	-4.01506e-10
77439083	chr5:77439083:G:C	6.05459e-19	-2.2061	-0.106894	7.92741e-14	-2.17499	-0.1413	7.04188e-06	-2.19501	-0.129198
77439403	chr5:77439403:A:T	9.41826e-19	-1.87116	-4.01506e-10	1.198e-13	-1.90338	-4.01506e-10	1.05889e-05	-1.91628	-4.01506e-10
77439974	chr5:77439974:A:G	2.10926e-19	-2.21597	-1.1515	2.75606e-14	-2.21034	-1.16248	2.45367e-06	-2.21549	-1.16301
77440191	chr5:77440191:T:C	2.50189e-19	-1.78299	-1.41377	3.86607e-14	-1.6182	-1.41618	3.27697e-06	-1.67425	-1.41492
77440417	chr5:77440417:A:C	3.98916e-19	-1.77215	-0.958074	3.49499e-14	-2.10749	-1.0278	3.36519e-06	-2.09809	-0.964509
77440526	chr5:77440526:A:G	2.11259e-18	-4.25965e-10	-1.06331	2.71599e-13	-4.25965e-10	-1.08488	2.48955e-05	-4.25965e-10	-1.0614
77440636	chr5:77440636:CAA:C	1.51585e-18	-4.25965e-10	-1.39525	1.97543e-13	-4.25965e-10	-1.40325	1.78555e-05	-4.25965e-10	-1.39377
77440717	chr5:77440717:C:T	2.10223e-18	-4.25965e-10	-1.06822	2.85894e-13	-4.25965e-10	-1.03358	2.48585e-05	-4.25965e-10	-1.06289
77441059	chr5:77441059:A:T	5.65742e-19	-2.1733	-0.207541	7.55636e-14	-2.12454	-0.23969	6.63393e-06	-2.15477	-0.229116
77441366	chr5:77441366:A:C	3.70617e-19	-1.78338	-1.02043	3.28463e-14	-2.11257	-1.08479	3.1463e-06	-2.1032	-1.02666
77441556	chr5:77441556:T:C	4.45186e-19	-1.23415	-1.38634	5.42928e-14	-1.30149	-1.39333	5.64251e-06	-1.15977	-1.38599
77442105	chr5:77442105:A:G	1.87902e-19	-2.08449	-1.39857	2.74029e-14	-1.97154	-1.40702	2.32009e-06	-2.03312	-1.40136
77442131	chr5:77442131:T:C	9.17216e-19	-0.74176	-1.15587	9.83606e-14	-0.934084	-1.16648	8.35651e-06	-0.999582	-1.15346
77442172	chr5:77442172:A:C	6.22632e-19	-1.24924	-1.03578	1.60563e-13	-0.548241	-1.06227	1.09483e-05	-0.850499	-1.03241
77442340	chr5:77442340:A:C	2.16523e-18	-4.25965e-10	-1.03869	2.83608e-13	-4.25965e-10	-1.04161	2.54916e-05	-4.25965e-10	-1.03774
77442445	chr5:77442445:T:C	6.12338e-19	-1.09638	-1.20531	1.65863e-13	-0.351631	-1.22641	1.10267e-05	-0.672673	-1.20309
77442621	chr5:77442621:G:A	4.14089e-18	-4.25965e-10	-0.390313	5.92165e-13	-4.25965e-10	-0.305419	4.90097e-05	-4.25965e-10	-0.38407
77442647	chr5:77442647:C:A	1.48648e-18	-4.25965e-10	-1.41481	1.94927e-13	-4.25965e-10	-1.41658	1.74899e-05	-4.25965e-10	-1.41446
77442675	chr5:77442675:G:A	1.48366e-18	-4.25965e-10	-1.41671	1.95284e-13	-4.25965e-10	-1.41475	1.74478e-05	-4.25965e-10	-1.41687
77442753	chr5:77442753:G:A	1.53148e-18	-4.25965e-10	-1.38499	2.03027e-13	-4.25965e-10	-1.37586	1.79902e-05	-4.25965e-10	-1.38626
77443045	chr5:77443045:C:G	2.66774e-19	-2.10695	-1.02563	3.34796e-14	-2.13485	-1.04342	3.11725e-06	-2.09834	-1.0408
77443145	chr5:77443145:T:C	4.09439e-19	-2.21645	-0.487743	5.4297e-14	-2.22214	-0.472594	4.92522e-06	-2.21702	-0.464697
77443181	chr5:77443181:A:G	1.70356e-18	-4.25965e-10	-1.2785	2.25403e-13	-4.25965e-10	-1.27132	2.0123e-05	-4.25965e-10	-1.27423
77443192	chr5:77443192:G:A	1.70692e-18	-4.25965e-10	-1.27653	2.25853e-13	-4.25965e-10	-1.26932	2.01632e-05	-4.25965e-10	-1.27223
77443362	chr5:77443362:C:T	7.56779e-19	-2.08991	-4.01506e-10	9.36201e-14	-2.14996	-4.01506e-10	8.63381e-06	-2.1204	-4.01506e-10
77443499	chr5:77443499:T:C	1.66099e-18	-4.25965e-10	-1.30381	2.19224e-13	-4.25965e-10	-1.29911	1.95177e-05	-4.25965e-10	-1.30476
77443635	chr5:77443635:C:T	9.89228e-19	-1.82205	-4.01506e-10	1.50394e-13	-1.67594	-4.01506e-10	1.27463e-05	-1.73085	-4.01506e-10
77444154	chr5:77444154:A:G	1.64571e-18	-4.25965e-10	-1.31305	2.17921e-13	-4.25965e-10	-1.30507	1.93604e-05	-4.25965e-10	-1.31286
77444262	chr5:77444262:C:T	1.0028e-18	-1.80842	-4.01506e-10	1.2712e-13	-1.84407	-4.01506e-10	1.12311e-05	-1.8574	-4.01506e-10
77444334	chr5:77444334:G:T	2.95314e-18	-4.25965e-10	-0.728353	3.85346e-13	-4.25965e-10	-0.735062	3.49593e-05	-4.25965e-10	-0.721903
77444537	chr5:77444537:C:CA	1.48299e-18	-4.25965e-10	-1.41716	1.94892e-13	-4.25965e-10	-1.41676	1.74436e-05	-4.25965e-10	-1.41712
77444592	chr5:77444592:A:C	5.09749e-19	-1.2234	-1.26166	1.32948e-13	-0.520932	-1.27831	8.97403e-06	-0.821528	-1.26023
77444780	chr5:77444780:G:A	1.79792e-19	-2.16992	-1.35726	2.53781e-14	-2.08348	-1.37184	2.19593e-06	-2.12854	-1.36094
77444792	chr5:77444792:A:G	1.04114e-18	-1.7709	-4.01506e-10	1.31798e-13	-1.80793	-4.01506e-10	1.16365e-05	-1.82194	-4.01506e-10
77444993	chr5:77444993:T:A	1.50713e-18	-4.25965e-10	-1.40102	1.96637e-13	-4.25965e-10	-1.40785	1.77491e-05	-4.25965e-10	-1.39975
77445016	chr5:77445016:A:G	1.48298e-18	-4.25965e-10	-1.41717	1.94988e-13	-4.25965e-10	-1.41626	1.74425e-05	-4.25965e-10	-1.41718
77445056	chr5:77445056:G:C	8.97132e-19	-0.764909	-1.15487	9.40204e-14	-0.970714	-1.17498	8.09289e-06	-1.03638	-1.14873
77445102	chr5:77445102:C:G	1.99599e-18	-4.25965e-10	-1.12008	2.56792e-13	-4.25965e-10	-1.14094	2.3519e-05	-4.25965e-10	-1.11828
77445248	chr5:77445248:T:C	1.42988e-18	-0.0364746	-1.41715	2.09398e-13	0.0715502	-1.41652	1.58383e-05	-0.0965197	-1.41714
77445709	chr5:77445709:C:T	3.01059e-19	-1.59782	-1.41385	4.80191e-14	-1.40133	-1.41628	4.03615e-06	-1.4658	-1.41499
77445803	chr5:77445803:C:A	9.56542e-18	1.67505	-1.22811	3.64137e-12	2.71242	-1.20151	0.000282173	2.59341	-1.22698
77446027	chr5:77446027:A:T	2.19674e-18	-4.25965e-10	-1.02425	2.81432e-13	-4.25965e-10	-1.04931	2.60386e-05	-4.25965e-10	-1.01651
77446544	chr5:77446544:A:T	3.11152e-19	-1.8954	-1.0833	2.96218e-14	-2.16774	-1.13296	2.7838e-06	-2.16233	-1.08994
77446599	chr5:77446599:T:C	4.32393e-19	-1.30241	-1.34724	5.25974e-14	-1.36861	-1.35793	5.46216e-06	-1.23147	-1.34677
77446733	chr5:77446733:CAG:C	1.00667e-18	-1.80458	-4.01506e-10	1.27582e-13	-1.84044	-4.01506e-10	1.12682e-05	-1.8541	-4.01506e-10
77446927	chr5:77446927:A:T	2.40503e-19	-2.17036	-1.06588	3.04421e-14	-2.18784	-1.08554	2.80584e-06	-2.16408	-1.0803
77446939	chr5:77446939:A:G	1.96728e-19	-2.03062	-1.40653	2.92143e-14	-1.90182	-1.41273	2.45009e-06	-1.97137	-1.40859
77447004	chr5:77447004:A:T	4.50773e-19	-1.2582	-1.34982	5.47643e-14	-1.3239	-1.36227	5.69029e-06	-1.18803	-1.34929
77447358	chr5:77447358:G:A	1.49057e-18	-4.25965e-10	-1.41207	1.95215e-13	-4.25965e-10	-1.4151	1.75409e-05	-4.25965e-10	-1.41155
77447530	chr5:77447530:C:T	2.6831e-19	-1.74719	-1.37964	4.25981e-14	-1.54883	-1.38857	3.60704e-06	-1.61054	-1.38266
77447656	chr5:77447656:A:T	2.61738e-19	-1.78202	-1.36962	4.10549e-14	-1.59445	-1.37984	3.49512e-06	-1.65175	-1.37297
77447710	chr5:77447710:T:C	8.38449e-19	-0.781999	-1.20542	8.81075e-14	-0.994527	-1.21612	7.50482e-06	-1.06012	-1.20043
77448180	chr5:77448180:A:G	2.15374e-18	-4.25965e-10	-1.04402	2.76115e-13	-4.25965e-10	-1.06839	2.53896e-05	-4.25965e-10	-1.04175
77448425	chr5:77448425:T:C	6.72107e-19	-2.20856	-4.01506e-10	8.8962e-14	-2.20099	-4.01506e-10	7.90154e-06	-2.20903	-4.01506e-10
77448453	chr5:77448453:T:C	4.41268e-19	-1.26128	-1.36805	5.37121e-14	-1.3282	-1.37736	5.56647e-06	-1.19163	-1.3677
77448685	chr5:77448685:T:C	2.44358e-19	-1.83069	-1.38965	2.27457e-14	-2.16948	-1.39535	2.07074e-06	-2.15936	-1.38882
77448911	chr5:77448911:G:C	1.48376e-18	-4.25965e-10	-1.41664	1.95046e-13	-4.25965e-10	-1.41597	1.74525e-05	-4.25965e-10	-1.4166
77448997	chr5:77448997:G:A	9.76435e-19	-1.83507	-4.01506e-10	1.23759e-13	-1.87087	-4.01506e-10	1.09587e-05	-1.88195	-4.01506e-10
77449112	chr5:77449112:G:T	4.75324e-19	-1.18411	-1.37087	5.76845e-14	-1.25418	-1.38004	6.00949e-06	-1.11221	-1.37053
77449296	chr5:77449296:A:G	1.97582e-18	-4.25965e-10	-1.13024	2.54287e-13	-4.25965e-10	-1.15074	2.32821e-05	-4.25965e-10	-1.1284
77449413	chr5:77449413:A:G	1.80928e-18	-4.25965e-10	-1.21829	2.33574e-13	-4.25965e-10	-1.23571	2.13141e-05	-4.25965e-10	-1.21672
77449595	chr5:77449595:A:G	1.50921e-18	-4.25965e-10	-1.39964	1.96833e-13	-4.25965e-10	-1.40685	1.77746e-05	-4.25965e-10	-1.39832
77449927	chr5:77449927:ACTC:A	4.57738e-19	-1.21787	-1.37481	5.57024e-14	-1.28576	-1.38343	5.7911e-06	-1.14528	-1.37449
77450079	chr5:77450079:A:T	1.4834e-18	-4.25965e-10	-1.41689	1.94827e-13	-4.25965e-10	-1.41709	1.74484e-05	-4.25965e-10	-1.41684
77450459	chr5:77450459:C:G	9.2074e-19	-1.8938	-4.01506e-10	1.05875e-13	-2.02695	-4.01506e-10	1.07137e-05	-1.90456	-4.01506e-10
77450698	chr5:77450698:A:G	1.89101e-19	-2.07951	-1.39719	2.7581e-14	-1.96608	-1.40599	2.33668e-06	-2.02726	-1.4001
77450735	chr5:77450735:C:T	7.26889e-18	1.36351	-1.19113	2.62171e-12	2.35	-1.16762	0.000204362	2.23309	-1.18929
77450795	chr5:77450795:G:T	7.23523e-19	-1.01314	-1.1217	7.75212e-14	-1.19323	-1.14542	6.75558e-06	-1.25052	-1.1152
77450890	chr5:77450890:T:A	2.11708e-19	-2.21511	-1.14866	2.76771e-14	-2.2088	-1.1598	2.46402e-06	-2.2141	-1.1602
77450954	chr5:77450954:A:G	4.27939e-19	-2.22002	-0.439972	9.19394e-14	-1.76887	-0.399202	6.82978e-06	-1.91408	-0.440715
77451003	chr5:77451003:A:G	2.16002e-18	-4.25965e-10	-1.0411	2.68374e-13	-4.25965e-10	-1.09682	2.51847e-05	-4.25965e-10	-1.04985
77451262	chr5:77451262:T:C	2.50727e-19	-2.14883	-1.04578	3.13774e-14	-2.17134	-1.07177	2.92538e-06	-2.14292	-1.05974
77451628	chr5:77451628:T:G	2.11321e-18	-4.25965e-10	-1.06302	2.77081e-13	-4.25965e-10	-1.06489	2.4877e-05	-4.25965e-10	-1.06215
77451634	chr5:77451634:A:G	1.53548e-18	-4.25965e-10	-1.38238	2.01419e-13	-4.25965e-10	-1.38381	1.80847e-05	-4.25965e-10	-1.38102
77452020	chr5:77452020:A:AAC	9.94721e-19	-1.81652	-4.01506e-10	1.24949e-13	-1.8613	-4.01506e-10	1.11177e-05	-1.86755	-4.01506e-10
77452164	chr5:77452164:A:G	7.89032e-19	-0.942084	-1.10609	8.37238e-14	-1.13139	-1.13029	7.30006e-06	-1.1888	-1.0994
77452301	chr5:77452301:A:G	9.96857e-19	-2.05676	0.242394	1.38416e-13	-1.98549	0.226551	1.22011e-05	-2.04625	0.271693
77452698	chr5:77452698:T:C	3.59072e-19	-1.79885	-1.0366	3.21034e-14	-2.12074	-1.0995	3.06794e-06	-2.1125	-1.04258
77453101	chr5:77453101:A:G	7.28618e-19	-2.18992	0.0620891	9.58168e-14	-2.1489	0.0221356	8.50824e-06	-2.17393	0.0388789
77453411	chr5:77453411:A:G	1.49247e-18	-4.25965e-10	-1.41079	1.98363e-13	-4.25965e-10	-1.3991	1.75614e-05	-4.25965e-10	-1.41039
77453690	chr5:77453690:T:C	2.22302e-18	-4.25965e-10	-1.01235	2.80718e-13	-4.25965e-10	-1.05185	2.60805e-05	-4.25965e-10	-1.0149
77453780	chr5:77453780:G:C	1.79476e-18	-4.25965e-10	-1.22635	2.32565e-13	-4.25965e-10	-1.24003	2.12936e-05	-4.25965e-10	-1.21768
77453869	chr5:77453869:C:T	1.48934e-18	-4.25965e-10	-1.41289	1.95248e-13	-4.25965e-10	-1.41493	1.75137e-05	-4.25965e-10	-1.41311
77454561	chr5:77454561:T:C	1.89169e-19	-2.06981	-1.40653	2.78284e-14	-1.95055	-1.4126	2.34528e-06	-2.01506	-1.40863
77454837	chr5:77454837:G:A	1.6996e-18	-4.25965e-10	-1.28083	2.27721e-13	-4.25965e-10	-1.26108	1.99397e-05	-4.25965e-10	-1.28337
77454885	chr5:77454885:A:G	6.86604e-18	1.52688	-1.41152	2.41211e-12	2.51204	-1.41299	0.000189784	2.38153	-1.41173
77454886	chr5:77454886:T:C	2.19794e-18	-4.25965e-10	-1.0237	2.72828e-13	-4.25965e-10	-1.08036	2.56247e-05	-4.25965e-10	-1.03253
77455358	chr5:77455358:A:G	2.48478e-19	-1.83168	-1.37194	3.87549e-14	-1.65149	-1.38045	3.31182e-06	-1.70335	-1.37523
77455752	chr5:77455752:G:A	2.01488e-19	-2.2171	-1.19615	2.65358e-14	-2.21185	-1.19885	2.34548e-06	-2.21634	-1.20725
77455986	chr5:77455986:AC:A	2.54387e-19	-1.76294	-1.41718	4.15483e-14	-1.54518	-1.41717	3.51938e-06	-1.60065	-1.41716
77456027	chr5:77456027:G:C	1.06622e-18	-1.7471	-4.01506e-10	1.18509e-13	-1.91421	-4.01506e-10	1.23391e-05	-1.76332	-4.01506e-10
77456094	chr5:77456094:C:T	1.75601e-17	-4.25965e-10	1.05441	2.21699e-12	-4.25965e-10	1.0147	0.0002095	-4.25965e-10	1.06864
77456227	chr5:77456227:G:A	6.57896e-19	-1.08137	-1.14857	7.19258e-14	-1.25188	-1.16168	6.22591e-06	-1.30107	-1.14629
77456414	chr5:77456414:C:G	1.48362e-18	-4.25965e-10	-1.41674	1.95983e-13	-4.25965e-10	-1.41118	1.74518e-05	-4.25965e-10	-1.41664
77456425	chr5:77456425:T:C	2.6927e-19	-1.75071	-1.37255	4.26077e-14	-1.5562	-1.38097	3.6144e-06	-1.61534	-1.37582
77456463	chr5:77456463:C:T	1.48816e-18	-4.25965e-10	-1.41368	1.95024e-13	-4.25965e-10	-1.41608	1.7511e-05	-4.25965e-10	-1.41326
77456651	chr5:77456651:T:A	1.68734e-18	-4.25965e-10	-1.28807	2.26276e-13	-4.25965e-10	-1.26745	1.98058e-05	-4.25965e-10	-1.29011
77456660	chr5:77456660:T:G	7.22761e-19	-2.1359	-4.01506e-10	9.05579e-14	-2.18321	-4.01506e-10	8.29719e-06	-2.16017	-4.01506e-10
77456693	chr5:77456693:A:T	1.86194e-19	-2.08306	-1.40913	2.72882e-14	-1.96849	-1.41426	2.30529e-06	-2.02995	-1.41093
77456868	chr5:77456868:ATTC:A	1.48821e-18	-4.25965e-10	-1.41365	1.95029e-13	-4.25965e-10	-1.41606	1.75116e-05	-4.25965e-10	-1.41322
77456969	chr5:77456969:G:A	1.99185e-18	-4.25965e-10	-1.12216	2.54337e-13	-4.25965e-10	-1.15054	2.33695e-05	-4.25965e-10	-1.12465
77457278	chr5:77457278:T:C	7.08139e-18	1.55475	-1.4085	2.50788e-12	2.54833	-1.41034	0.000196544	2.41357	-1.40877
77457317	chr5:77457317:G:A	1.49409e-18	-4.25965e-10	-1.4097	1.9503e-13	-4.25965e-10	-1.41605	1.75682e-05	-4.25965e-10	-1.41
77457854	chr5:77457854:C:G	6.99298e-19	-2.1689	-4.01506e-10	9.32129e-14	-2.15432	-4.01506e-10	8.12252e-06	-2.18145	-4.01506e-10
77458072	chr5:77458072:G:A	4.54795e-19	-1.29827	-1.30086	5.12118e-14	-1.43476	-1.31847	4.4582e-06	-1.48276	-1.29858
77458196	chr5:77458196:G:A	1.99518e-19	-2.22014	-1.20293	2.62386e-14	-2.21627	-1.20571	2.3223e-06	-2.21961	-1.21392
77458379	chr5:77458379:T:C	1.51621e-18	-4.25965e-10	-1.39501	1.97579e-13	-4.25965e-10	-1.40306	1.78599e-05	-4.25965e-10	-1.39353
77458496	chr5:77458496:T:C	2.3315e-19	-2.15657	-1.11072	3.03384e-14	-2.16817	-1.10862	2.71386e-06	-2.16895	-1.10877
77458875	chr5:77458875:T:G	3.19382e-19	-1.88059	-1.072	2.99389e-14	-2.15931	-1.13073	2.84736e-06	-2.15191	-1.07778
77459014	chr5:77459014:A:G	1.48375e-18	-4.25965e-10	-1.41665	1.94813e-13	-4.25965e-10	-1.41716	1.74508e-05	-4.25965e-10	-1.4167
77459199	chr5:77459199:A:G	3.56077e-18	-4.25965e-10	-0.541246	4.36628e-13	-4.25965e-10	-0.610122	4.16825e-05	-4.25965e-10	-0.546006
77459585	chr5:77459585:T:C	1.48329e-18	-4.25965e-10	-1.41696	1.95148e-13	-4.25965e-10	-1.41544	1.74453e-05	-4.25965e-10	-1.41702
77459841	chr5:77459841:TTTA:T	2.15722e-18	-4.25965e-10	-1.0424	2.74939e-13	-4.25965e-10	-1.07266	2.54187e-05	-4.25965e-10	-1.0406
77460212	chr5:77460212:C:T	1.14608e-18	-0.322024	-1.35285	3.33634e-13	0.464921	-1.34408	2.72703e-05	0.383319	-1.35361
77460694	chr5:77460694:ATAC:A	6.05934e-19	-1.01189	-1.30032	8.90384e-14	-0.87972	-1.32042	7.2497e-06	-0.988527	-1.3066
77460721	chr5:77460721:T:C	1.67439e-18	-4.25965e-10	-1.29577	2.21391e-13	-4.25965e-10	-1.28927	1.97734e-05	-4.25965e-10	-1.29175
77460924	chr5:77460924:G:C	1.48306e-18	-4.25965e-10	-1.41711	1.95649e-13	-4.25965e-10	-1.41288	1.74443e-05	-4.25965e-10	-1.41707
77461015	chr5:77461015:C:CT	7.12341e-19	-2.15042	-4.01506e-10	9.27516e-14	-2.15928	-4.01506e-10	8.50348e-06	-2.13561	-4.01506e-10
77461151	chr5:77461151:A:G	1.75025e-19	-2.21853	-1.33552	2.49437e-14	-2.13308	-1.3395	2.12084e-06	-2.18448	-1.33979
77461169	chr5:77461169:GAA:G	1.62975e-19	-2.22118	-1.4042	3.40839e-14	-1.75863	-1.40175	2.62731e-06	-1.90566	-1.40447
77461189	chr5:77461189:A:G	1.48337e-18	-4.25965e-10	-1.41691	1.94818e-13	-4.25965e-10	-1.41714	1.74494e-05	-4.25965e-10	-1.41678
77461264	chr5:77461264:T:C	1.12694e-18	-0.593918	-1.0978	1.14589e-13	-0.826645	-1.12121	9.74607e-06	-0.908695	-1.09053
77461466	chr5:77461466:A:G	8.98852e-19	-1.91786	-4.01506e-10	1.14617e-13	-1.94761	-4.01506e-10	1.01509e-05	-1.95853	-4.01506e-10
77461695	chr5:77461695:G:A	1.53119e-18	-4.25965e-10	-1.38518	1.99198e-13	-4.25965e-10	-1.3949	1.80416e-05	-4.25965e-10	-1.38341
77461925	chr5:77461925:TCAC:T	1.49601e-18	-4.25965e-10	-1.40842	1.95613e-13	-4.25965e-10	-1.41307	1.76124e-05	-4.25965e-10	-1.40749
77462182	chr5:77462182:G:A	2.16436e-18	-4.25965e-10	-1.0391	2.83675e-13	-4.25965e-10	-1.04137	2.54845e-05	-4.25965e-10	-1.03802
77462599	chr5:77462599:T:C	3.1288e-18	-4.25965e-10	-0.670573	4.19243e-13	-4.25965e-10	-0.650753	3.68389e-05	-4.25965e-10	-0.669533
77462725	chr5:77462725:A:G	6.9099e-19	-1.05873	-1.12212	7.4794e-14	-1.22953	-1.14494	6.53423e-06	-1.28044	-1.11859
77462862	chr5:77462862:G:T	3.58469e-17	1.76804	-4.01506e-10	7.18227e-12	2.19017	-4.01506e-10	0.000760239	2.35755	-4.01506e-10
77462881	chr5:77462881:C:T	2.17708e-19	-2.1686	-1.16722	2.8802e-14	-2.15677	-1.17199	2.5234e-06	-2.17112	-1.17936
77463408	chr5:77463408:C:T	3.7853e-19	-1.36575	-1.41693	6.14445e-14	-1.15403	-1.41704	5.06828e-06	-1.23592	-1.41716
77463676	chr5:77463676:T:A	6.8629e-19	-1.0495	-1.13818	7.53535e-14	-1.21402	-1.15299	6.49385e-06	-1.26936	-1.13587
77463751	chr5:77463751:G:A	2.54352e-19	-2.12613	-1.05413	3.20864e-14	-2.15094	-1.06983	2.97404e-06	-2.11729	-1.06887
77463791	chr5:77463791:T:G	6.50414e-19	-0.841894	-1.39947	9.71174e-14	-0.706603	-1.40668	7.81237e-06	-0.818962	-1.40142
77463866	chr5:77463866:G:A	7.98318e-18	-4.25965e-10	0.266114	1.05255e-12	-4.25965e-10	0.269766	9.4356e-05	-4.25965e-10	0.270988
77463914	chr5:77463914:C:G	2.23961e-19	-2.12544	-1.18207	2.95246e-14	-2.11149	-1.19249	2.59003e-06	-2.13116	-1.19326
77464051	chr5:77464051:A:T	2.024e-18	-4.25965e-10	-1.10615	2.65479e-13	-4.25965e-10	-1.10767	2.38241e-05	-4.25965e-10	-1.10539
77464255	chr5:77464255:T:C	1.9566e-18	-4.25965e-10	-1.14001	2.59724e-13	-4.25965e-10	-1.12958	2.32444e-05	-4.25965e-10	-1.13002
77464670	chr5:77464670:T:C	2.46892e-19	-2.12809	-1.08194	3.11695e-14	-2.15245	-1.09732	2.88784e-06	-2.11952	-1.09606
77465352	chr5:77465352:G:A	2.23051e-18	-4.25965e-10	-1.00899	2.92379e-13	-4.25965e-10	-1.01115	2.62589e-05	-4.25965e-10	-1.00808
77466163	chr5:77466163:AAG:A	5.00621e-19	-1.46725	-1.03588	1.19782e-13	-0.841192	-1.06234	8.44765e-06	-1.1097	-1.0325
77466524	chr5:77466524:T:C	7.4832e-19	-0.961999	-1.13915	8.11774e-14	-1.13835	-1.15421	6.98469e-06	-1.19544	-1.13692
77466978	chr5:77466978:G:C	7.44561e-18	1.3748	-1.1784	2.74899e-12	2.38392	-1.15413	0.000211639	2.2552	-1.17641
77467501	chr5:77467501:C:T	1.60757e-19	-2.22192	-1.41716	3.57392e-14	-1.696	-1.41696	2.73075e-06	-1.85434	-1.41717
77467671	chr5:77467671:T:C	1.63636e-18	-4.25965e-10	-1.31875	2.18993e-13	-4.25965e-10	-1.30016	1.92134e-05	-4.25965e-10	-1.32048
77467731	chr5:77467731:C:T	1.48476e-18	-4.25965e-10	-1.41597	1.94861e-13	-4.25965e-10	-1.41692	1.74616e-05	-4.25965e-10	-1.41608
77467759	chr5:77467759:T:C	4.15048e-19	-1.28905	-1.40153	5.10522e-14	-1.35002	-1.40633	5.27524e-06	-1.2118	-1.40126
77467763	chr5:77467763:T:C	8.71483e-19	-1.94878	-4.01506e-10	1.11404e-13	-1.97604	-4.01506e-10	9.86264e-06	-1.98733	-4.01506e-10
77468094	chr5:77468094:C:T	2.47051e-19	-2.21661	-0.99277	3.16246e-14	-2.22046	-1.01481	2.87144e-06	-2.21214	-1.00913
77468485	chr5:77468485:A:G	3.42913e-18	0.726555	-1.30547	7.95988e-13	1.29112	-1.30074	8.12962e-05	1.42814	-1.30613
77468580	chr5:77468580:T:A	7.9173e-19	-0.8647	-1.18006	8.5029e-14	-1.05201	-1.1942	7.30208e-06	-1.10997	-1.17796
77468588	chr5:77468588:T:C	8.04149e-19	-0.868703	-1.16049	8.63345e-14	-1.05586	-1.17512	7.41985e-06	-1.11362	-1.15831
77468851	chr5:77468851:A:C	1.68705e-18	-4.25965e-10	-1.28824	2.23104e-13	-4.25965e-10	-1.28156	1.99254e-05	-4.25965e-10	-1.28409
77469287	chr5:77469287:A:C	1.93655e-19	-2.04484	-1.40806	2.86479e-14	-1.92051	-1.41361	2.40341e-06	-1.98921	-1.40999
77469394	chr5:77469394:T:C	1.48593e-18	-4.25965e-10	-1.41518	1.9484e-13	-4.25965e-10	-1.41702	1.74736e-05	-4.25965e-10	-1.41539
77469444	chr5:77469444:T:C	6.23892e-18	1.43226	-1.41268	2.18701e-12	2.41504	-1.41396	0.000171313	2.28027	-1.41287
77469496	chr5:77469496:T:A	1.4939e-18	-4.25965e-10	-1.40983	1.98599e-13	-4.25965e-10	-1.39792	1.75785e-05	-4.25965e-10	-1.40941
77469666	chr5:77469666:A:C	9.30415e-19	-1.88335	-4.01506e-10	1.18419e-13	-1.91497	-4.01506e-10	1.04701e-05	-1.92756	-4.01506e-10
77469820	chr5:77469820:A:T	8.02929e-19	-0.863008	-1.1677	8.63212e-14	-1.0492	-1.18193	7.4132e-06	-1.10727	-1.16556
77470008	chr5:77470008:A:C	1.21941e-18	-1.61286	-4.01506e-10	1.33907e-13	-1.79206	-4.01506e-10	1.42226e-05	-1.62125	-4.01506e-10
77470047	chr5:77470047:G:A	2.38691e-19	-2.22208	-1.02173	3.03404e-14	-2.22155	-1.05517	2.76953e-06	-2.22093	-1.03648
77470111	chr5:77470111:G:A	4.86841e-19	-1.17872	-1.35232	5.91588e-14	-1.24589	-1.36308	6.1694e-06	-1.10463	-1.35186
77470152	chr5:77470152:C:G	1.48188e-18	-1.41791	-4.01506e-10	1.80158e-13	-1.49537	-4.01506e-10	1.80572e-05	-1.38255	-4.01506e-10
77470195	chr5:77470195:G:A	1.63543e-19	-2.21844	-1.40346	3.88888e-14	-1.62767	-1.40083	2.93083e-06	-1.79706	-1.40375
77470237	chr5:77470237:T:C	8.91937e-19	-1.92558	-4.01506e-10	1.13722e-13	-1.95545	-4.01506e-10	1.00655e-05	-1.96698	-4.01506e-10
77470425	chr5:77470425:A:G	1.66997e-19	-2.22173	-1.37927	3.76884e-14	-1.68476	-1.37509	2.85782e-06	-1.84629	-1.37974
77470449	chr5:77470449:G:A	1.30671e-17	1.84588	-1.087	3.13425e-12	2.43129	-1.07035	0.000322317	2.58385	-1.0844
77470487	chr5:77470487:T:C	1.48471e-18	-4.25965e-10	-1.416	1.94824e-13	-4.25965e-10	-1.41711	1.74648e-05	-4.25965e-10	-1.4159
77470971	chr5:77470971:A:G	1.25725e-18	-0.252385	-1.32991	3.70659e-13	0.546109	-1.32003	3.02732e-05	0.464942	-1.33076
77471309	chr5:77471309:C:A	7.81319e-18	1.39233	-1.14774	2.82781e-12	2.38492	-1.12687	0.000219987	2.26308	-1.1456
77471379	chr5:77471379:G:A	1.67759e-18	-4.25965e-10	-1.29386	2.21772e-13	-4.25965e-10	-1.28755	1.98142e-05	-4.25965e-10	-1.28969
77471393	chr5:77471393:G:A	1.59549e-18	-4.25965e-10	-1.34404	2.05799e-13	-4.25965e-10	-1.36231	1.86917e-05	-4.25965e-10	-1.34801
77471485	chr5:77471485:G:A	1.63934e-19	-2.21421	-1.40531	4.05921e-14	-1.58273	-1.4029	3.03652e-06	-1.75981	-1.40556
77471526	chr5:77471526:C:A	6.44586e-19	-1.97239	-0.277975	8.58587e-14	-1.93561	-0.300896	7.94164e-06	-1.91029	-0.293677
77471571	chr5:77471571:G:A	1.75218e-19	-2.22207	-1.33087	2.42871e-14	-2.16347	-1.33579	2.09072e-06	-2.2034	-1.33518
77471654	chr5:77471654:T:C	2.41099e-19	-2.21833	-1.01544	3.08968e-14	-2.22116	-1.03739	2.80222e-06	-2.21403	-1.03164
77471739	chr5:77471739:T:C	4.63585e-19	-1.16377	-1.41622	7.62616e-14	-0.937853	-1.41718	6.23973e-06	-1.02836	-1.41679
77471867	chr5:77471867:C:A	4.46107e-19	-1.20185	-1.41657	7.32181e-14	-0.978601	-1.41716	5.99637e-06	-1.06794	-1.417
77472094	chr5:77472094:C:T	1.62267e-19	-2.22206	-1.40767	3.58189e-14	-1.70519	-1.40554	2.73517e-06	-1.86199	-1.40791
77472095	chr5:77472095:A:C	1.61e-19	-2.22214	-1.41544	3.53322e-14	-1.70996	-1.41445	2.68753e-06	-1.87193	-1.41554
77472113	chr5:77472113:T:C	1.26095e-17	1.87199	-1.14876	3.02256e-12	2.45906	-1.1344	0.000311609	2.61198	-1.14632
77472268	chr5:77472268:A:G	1.64734e-18	-4.25965e-10	-1.31206	2.17754e-13	-4.25965e-10	-1.30584	1.94495e-05	-4.25965e-10	-1.30827
77472296	chr5:77472296:G:A	6.66084e-19	-2.21756	-4.01506e-10	8.78324e-14	-2.21377	-4.01506e-10	7.86156e-06	-2.2141	-4.01506e-10
77472376	chr5:77472376:C:A	2.24696e-19	-1.93023	-1.374	2.23267e-14	-2.20109	-1.38233	2.0323e-06	-2.19378	-1.37314
77472528	chr5:77472528:T:C	2.20816e-19	-2.22082	-1.10082	2.82743e-14	-2.22214	-1.12511	2.56928e-06	-2.21849	-1.11398
77472603	chr5:77472603:A:T	4.90702e-19	-1.31949	-1.20365	1.23547e-13	-0.647765	-1.22482	8.49578e-06	-0.935097	-1.20142
77472671	chr5:77472671:T:C	2.39298e-19	-2.2177	-1.02357	3.04233e-14	-2.22099	-1.053	2.78519e-06	-2.21356	-1.03821
77472965	chr5:77472965:C:G	4.05852e-19	-1.29933	-1.41366	4.99487e-14	-1.36262	-1.41559	5.13154e-06	-1.22721	-1.41347
77473150	chr5:77473150:A:C	2.36432e-19	-1.84095	-1.41237	3.63398e-14	-1.68013	-1.41616	2.95788e-06	-1.77784	-1.41377
77473161	chr5:77473161:T:C	1.48375e-18	-4.25965e-10	-1.41665	1.9481e-13	-4.25965e-10	-1.41718	1.74547e-05	-4.25965e-10	-1.41648
77473417	chr5:77473417:T:C	9.34115e-19	-1.87938	-4.01506e-10	1.1903e-13	-1.90983	-4.01506e-10	1.05182e-05	-1.92298	-4.01506e-10
77473515	chr5:77473515:G:A	1.61834e-19	-2.22211	-1.41029	3.5649e-14	-1.70692	-1.40856	2.72522e-06	-1.86305	-1.41049
77473582	chr5:77473582:A:T	4.63147e-19	-2.19213	-0.388802	6.06504e-14	-2.21232	-0.37176	5.57469e-06	-2.1934	-0.364452
77473667	chr5:77473667:T:G	1.50603e-18	-4.25965e-10	-1.40174	1.96672e-13	-4.25965e-10	-1.40766	1.77216e-05	-4.25965e-10	-1.40131
77473697	chr5:77473697:C:T	4.26901e-19	-1.24724	-1.41519	7.01381e-14	-1.02684	-1.4119	5.74058e-06	-1.11446	-1.41407
77473998	chr5:77473998:C:T	2.25648e-19	-1.89838	-1.40163	2.19869e-14	-2.19246	-1.4063	1.99647e-06	-2.18366	-1.40105
77474217	chr5:77474217:T:C	6.00613e-18	-4.25965e-10	-0.0184421	8.08227e-13	-4.25965e-10	0.00563987	7.08011e-05	-4.25965e-10	-0.0162129
77474431	chr5:77474431:TA:T	7.92937e-18	1.37299	-1.11363	2.92482e-12	2.37932	-1.08754	0.000225388	2.25303	-1.1113
77474442	chr5:77474442:A:C	1.56738e-18	-4.25965e-10	-1.36182	2.03106e-13	-4.25965e-10	-1.37548	1.84798e-05	-4.25965e-10	-1.35941
77474519	chr5:77474519:A:G	1.69968e-17	-4.25965e-10	1.0218	2.12986e-12	-4.25965e-10	0.974606	0.000202301	-4.25965e-10	1.03367
77474957	chr5:77474957:G:A	7.76986e-19	-0.646374	-1.41718	1.18832e-13	-0.494682	-1.41681	9.43821e-06	-0.614348	-1.41697
77475108	chr5:77475108:C:T	1.64446e-19	-2.2221	-1.3943	3.56701e-14	-1.72402	-1.39087	2.72674e-06	-1.87835	-1.39463
77475174	chr5:77475174:A:G	2.45181e-19	-2.21633	-1.00065	3.11219e-14	-2.22036	-1.03094	2.85334e-06	-2.21186	-1.01574
77475420	chr5:77475420:T:C	2.13541e-18	-4.25965e-10	-1.05257	2.79964e-13	-4.25965e-10	-1.05454	2.51402e-05	-4.25965e-10	-1.05162
77475580	chr5:77475580:G:A	1.62548e-17	-4.25965e-10	0.977166	2.19412e-12	-4.25965e-10	1.00433	0.000192758	-4.25965e-10	0.985351
77475786	chr5:77475786:A:G	2.43719e-19	-2.21706	-1.0059	3.09663e-14	-2.22082	-1.03548	2.83517e-06	-2.21302	-1.02097
77475859	chr5:77475859:G:A	1.34931e-17	1.79162	-1.00066	3.24186e-12	2.37926	-0.984563	0.000333442	2.53109	-0.99771
77476127	chr5:77476127:AG:A	4.15185e-19	-1.27422	-1.41604	6.80604e-14	-1.05538	-1.41343	5.58377e-06	-1.14106	-1.41516
77476234	chr5:77476234:A:G	2.40669e-19	-2.21635	-1.0192	3.08645e-14	-2.22026	-1.03934	2.79946e-06	-2.21173	-1.03493
77476410	chr5:77476410:G:A	1.49469e-18	-4.25965e-10	-1.4093	1.95586e-13	-4.25965e-10	-1.4132	1.75892e-05	-4.25965e-10	-1.4088
77476707	chr5:77476707:T:C	2.59899e-19	-2.2142	-0.944479	3.29586e-14	-2.21912	-0.974832	3.02344e-06	-2.20914	-0.960556
77476730	chr5:77476730:T:C	1.60299e-17	1.96061	-0.997378	3.88698e-12	2.55734	-0.981154	0.000401823	2.7143	-0.994374
77476926	chr5:77476926:T:C	2.66131e-19	-2.21536	-0.919627	3.40249e-14	-2.21973	-0.942387	3.09068e-06	-2.2103	-0.937393
77478173	chr5:77478173:G:T	2.31806e-19	-2.21459	-1.05849	2.95275e-14	-2.21947	-1.08441	2.70156e-06	-2.20977	-1.07249
77478213	chr5:77478213:C:G	6.65488e-18	1.17218	-1.08805	2.37242e-12	2.14413	-1.06167	0.00018403	2.02501	-1.086
77478374	chr5:77478374:A:C	8.87015e-19	-1.93112	-4.01506e-10	1.12743e-13	-1.9641	-4.01506e-10	1.04568e-05	-1.92883	-4.01506e-10
77478450	chr5:77478450:A:G	8.38166e-19	-0.581075	-1.40669	1.25747e-13	-0.442888	-1.41205	9.99074e-06	-0.566225	-1.4082
77478597	chr5:77478597:C:T	1.50137e-18	-4.25965e-10	-1.40484	1.96279e-13	-4.25965e-10	-1.40967	1.76662e-05	-4.25965e-10	-1.40444
77478930	chr5:77478930:C:T	2.20057e-19	-2.11906	-1.20603	2.91149e-14	-2.10677	-1.21118	2.54275e-06	-2.12581	-1.21704
77478979	chr5:77478979:C:G	7.00598e-18	-4.25965e-10	0.135542	9.46845e-13	-4.25965e-10	0.163932	8.26674e-05	-4.25965e-10	0.138738
77479073	chr5:77479073:T:C	3.43524e-18	0.524222	-1.10136	1.11118e-12	1.39913	-1.07516	8.9151e-05	1.31336	-1.09911
77479080	chr5:77479080:A:C	3.1408e-18	-4.25965e-10	-0.666745	3.88108e-13	-4.25965e-10	-0.72792	3.6769e-05	-4.25965e-10	-0.671432
77479284	chr5:77479284:G:C	1.48798e-18	-4.25965e-10	-1.4138	1.96225e-13	-4.25965e-10	-1.40994	1.74985e-05	-4.25965e-10	-1.41397
77479514	chr5:77479514:C:T	3.54733e-19	-2.06712	-0.780491	3.70138e-14	-2.21805	-0.859867	3.57254e-06	-2.21487	-0.787943
77479721	chr5:77479721:T:C	2.28589e-19	-2.10799	-1.17906	3.01086e-14	-2.09345	-1.19094	2.64238e-06	-2.11421	-1.1902
77479765	chr5:77479765:A:G	2.35761e-19	-2.10274	-1.15342	3.10613e-14	-2.08771	-1.16553	2.72334e-06	-2.10914	-1.16509
77479839	chr5:77479839:A:C	2.47753e-19	-2.21529	-0.991254	3.1739e-14	-2.21957	-1.01209	2.88153e-06	-2.21015	-1.00762
77479927	chr5:77479927:G:A	3.24543e-18	-4.25965e-10	-0.633976	4.00315e-13	-4.25965e-10	-0.696952	3.79931e-05	-4.25965e-10	-0.638682
77479967	chr5:77479967:A:T	1.53651e-18	-4.25965e-10	-1.38171	1.98407e-13	-4.25965e-10	-1.39889	1.80761e-05	-4.25965e-10	-1.3815
77479981	chr5:77479981:AAAAC:A	1.60556e-18	-4.25965e-10	-1.33775	2.07515e-13	-4.25965e-10	-1.354	1.89381e-05	-4.25965e-10	-1.33491
77480130	chr5:77480130:T:C	4.23275e-19	-1.29885	-1.3721	5.18588e-14	-1.35961	-1.38107	5.35833e-06	-1.22566	-1.37177
77480306	chr5:77480306:CA:C	4.66802e-19	-1.24095	-1.33212	4.12492e-14	-1.6241	-1.34547	3.74576e-06	-1.61683	-1.33863
77480385	chr5:77480385:T:C	6.76473e-19	-2.22148	0.0193927	8.59166e-14	-2.2108	-0.0250243	7.77747e-06	-2.22018	-0.00468006
77480539	chr5:77480539:T:C	1.74251e-18	-4.25965e-10	-1.2559	2.24309e-13	-4.25965e-10	-1.27618	2.0455e-05	-4.25965e-10	-1.25786
77480791	chr5:77480791:T:C	1.66636e-18	-4.25965e-10	-1.30058	2.20348e-13	-4.25965e-10	-1.294	1.96774e-05	-4.25965e-10	-1.29662
77480931	chr5:77480931:C:T	2.3772e-19	-2.10921	-1.13867	3.12544e-14	-2.09497	-1.15207	2.74459e-06	-2.11561	-1.15085
77481077	chr5:77481077:A:C	3.40838e-18	-4.25965e-10	-0.584985	4.57201e-13	-4.25965e-10	-0.564081	4.01358e-05	-4.25965e-10	-0.583818
77481304	chr5:77481304:G:A	1.90883e-19	-2.13808	-1.32924	2.51228e-14	-2.12888	-1.33655	2.20589e-06	-2.1495	-1.33545
77481484	chr5:77481484:T:G	9.73764e-19	-1.83781	-4.01506e-10	1.23701e-13	-1.87134	-4.01506e-10	1.09349e-05	-1.88413	-4.01506e-10
77481505	chr5:77481505:G:A	7.51629e-19	-2.09673	-4.01506e-10	1.06023e-13	-2.02555	-4.01506e-10	8.68556e-06	-2.11442	-4.01506e-10
77481601	chr5:77481601:A:G	7.86717e-19	-0.751128	-1.29998	8.41485e-14	-0.946086	-1.31053	7.18262e-06	-1.00577	-1.29865
77481708	chr5:77481708:C:T	6.41342e-18	1.3341	-1.28693	2.34976e-12	2.35171	-1.27885	0.000181519	2.21066	-1.28539
77481731	chr5:77481731:A:G	2.3719e-19	-2.16176	-1.08835	3.00843e-14	-2.18051	-1.10469	2.77267e-06	-2.15407	-1.1022
77481881	chr5:77481881:T:G	1.67405e-18	-4.25965e-10	-1.29597	2.19538e-13	-4.25965e-10	-1.29768	1.97843e-05	-4.25965e-10	-1.2912
77482283	chr5:77482283:C:T	7.0946e-18	1.29364	-1.14553	2.5915e-12	2.29056	-1.11977	0.000199665	2.16394	-1.14339
77482463	chr5:77482463:C:T	6.26489e-19	-1.9619	-0.316947	8.39269e-14	-1.92443	-0.334828	7.7343e-06	-1.89817	-0.332251
77482649	chr5:77482649:T:A	4.25578e-19	-1.29171	-1.37382	5.21529e-14	-1.35242	-1.38261	5.38782e-06	-1.21846	-1.37349
77482772	chr5:77482772:G:A	1.79237e-18	-4.25965e-10	-1.22769	2.29795e-13	-4.25965e-10	-1.25201	2.10366e-05	-4.25965e-10	-1.22982
77482835	chr5:77482835:G:A	2.2934e-18	-4.25965e-10	-0.981185	3.00147e-13	-4.25965e-10	-0.984931	2.70054e-05	-4.25965e-10	-0.980052
77483168	chr5:77483168:TACTC:T	5.16028e-19	-1.43654	-1.03628	1.24725e-13	-0.800346	-1.06275	8.75851e-06	-1.07316	-1.03291
77483349	chr5:77483349:C:T	9.30117e-19	-1.88367	-4.01506e-10	1.18324e-13	-1.91578	-4.01506e-10	1.04748e-05	-1.92711	-4.01506e-10
77483392	chr5:77483392:G:A	1.50033e-18	-4.25965e-10	-1.40554	1.96104e-13	-4.25965e-10	-1.41056	1.76521e-05	-4.25965e-10	-1.40523
77483429	chr5:77483429:G:A	1.6062e-18	-4.25965e-10	-1.33735	2.11913e-13	-4.25965e-10	-1.33303	1.89554e-05	-4.25965e-10	-1.334
77483672	chr5:77483672:TATTCTA:T	9.35574e-19	-1.87782	-4.01506e-10	1.19193e-13	-1.90846	-4.01506e-10	1.05332e-05	-1.92155	-4.01506e-10
77483774	chr5:77483774:T:C	9.20059e-19	-0.50147	-1.39307	1.38003e-13	-0.360221	-1.40171	1.09819e-05	-0.484464	-1.39537
77483799	chr5:77483799:T:A	1.97841e-18	-4.25965e-10	-1.12893	2.47597e-13	-4.25965e-10	-1.1774	2.30914e-05	-4.25965e-10	-1.13663
77483970	chr5:77483970:T:C	2.31029e-18	-4.25965e-10	-0.973851	3.0258e-13	-4.25965e-10	-0.976857	2.72021e-05	-4.25965e-10	-0.972791
77484217	chr5:77484217:A:G	2.527e-19	-2.15418	-1.0326	3.1748e-14	-2.17413	-1.05724	2.9527e-06	-2.14657	-1.0468
77484413	chr5:77484413:T:A	3.0933e-19	-1.56739	-1.41717	4.95666e-14	-1.36931	-1.41657	4.14715e-06	-1.43655	-1.41712
77484479	chr5:77484479:TCA:T	9.39263e-19	-1.87388	-4.01506e-10	1.19486e-13	-1.90601	-4.01506e-10	1.05677e-05	-1.91829	-4.01506e-10
77484671	chr5:77484671:T:C	4.91942e-19	-1.44269	-1.07792	1.1905e-13	-0.804065	-1.1056	8.35009e-06	-1.0783	-1.07551
77484699	chr5:77484699:A:C	2.86381e-19	-1.664	-1.39765	3.53365e-14	-1.73976	-1.38453	2.96983e-06	-1.79078	-1.3968
77484742	chr5:77484742:A:C	1.63978e-18	-4.25965e-10	-1.31666	2.16683e-13	-4.25965e-10	-1.31077	1.93577e-05	-4.25965e-10	-1.313
77484928	chr5:77484928:A:C	2.12484e-19	-2.20979	-1.15032	2.77946e-14	-2.20275	-1.16161	2.47148e-06	-2.20942	-1.16185
77485019	chr5:77485019:C:T	1.51624e-18	-4.25965e-10	-1.39499	1.97584e-13	-4.25965e-10	-1.40304	1.78603e-05	-4.25965e-10	-1.39351
77485499	chr5:77485499:C:T	2.12965e-19	-2.1973	-1.16054	2.79534e-14	-2.18712	-1.17154	2.47841e-06	-2.19661	-1.17187
77485583	chr5:77485583:T:G	9.55326e-19	-1.85692	-4.01506e-10	1.21544e-13	-1.88893	-4.01506e-10	1.074e-05	-1.90212	-4.01506e-10
77485646	chr5:77485646:A:C	2.45102e-19	-2.15775	-1.05955	3.08017e-14	-2.17671	-1.08493	2.86558e-06	-2.15007	-1.07325
77485736	chr5:77485736:TC:T	1.56846e-18	-4.25965e-10	-1.36113	2.06051e-13	-4.25965e-10	-1.36108	1.84738e-05	-4.25965e-10	-1.35973
77485899	chr5:77485899:A:T	2.12385e-19	-2.18887	-1.1717	2.79165e-14	-2.17776	-1.18222	2.47219e-06	-2.18823	-1.18275
77486416	chr5:77486416:A:G	3.27371e-19	-1.51155	-1.41633	5.23325e-14	-1.3144	-1.41718	4.39451e-06	-1.37889	-1.41684
77486839	chr5:77486839:C:A	2.37019e-19	-2.09344	-1.1574	3.1188e-14	-2.07876	-1.17041	2.73552e-06	-2.10067	-1.1691
77486894	chr5:77486894:AT:A	2.36309e-19	-2.09072	-1.16311	3.12795e-14	-2.07676	-1.16948	2.72411e-06	-2.09864	-1.1753
77487427	chr5:77487427:A:C	4.20098e-19	-1.30552	-1.37297	5.13369e-14	-1.36931	-1.38149	5.33009e-06	-1.23015	-1.37257
77487831	chr5:77487831:C:A	1.44907e-18	-1.4403	-4.01506e-10	1.79111e-13	-1.5012	-4.01506e-10	1.81426e-05	-1.37782	-4.01506e-10
77488823	chr5:77488823:CACT:C	2.24996e-18	-4.25965e-10	-1.00031	2.94788e-13	-4.25965e-10	-1.00295	2.64903e-05	-4.25965e-10	-0.999307
77489248	chr5:77489248:A:T	1.51169e-18	-4.25965e-10	-1.398	1.97094e-13	-4.25965e-10	-1.40552	1.78048e-05	-4.25965e-10	-1.39662
77489282	chr5:77489282:C:T	1.50713e-18	-4.25965e-10	-1.40102	1.96637e-13	-4.25965e-10	-1.40785	1.77491e-05	-4.25965e-10	-1.39975
77490017	chr5:77490017:A:G	3.5667e-19	-1.46761	-1.37455	5.77585e-14	-1.24904	-1.38389	4.81494e-06	-1.3265	-1.37786
77490189	chr5:77490189:C:A	7.8027e-19	-0.897856	-1.16148	8.38746e-14	-1.08422	-1.17566	7.20951e-06	-1.14144	-1.15925
77490804	chr5:77490804:T:C	3.50763e-19	-2.12453	-0.734333	3.8448e-14	-2.22207	-0.817829	3.71626e-06	-2.22191	-0.74146
77490910	chr5:77490910:T:C	1.63179e-18	-4.25965e-10	-1.32155	2.18279e-13	-4.25965e-10	-1.30343	1.91593e-05	-4.25965e-10	-1.3233
77491057	chr5:77491057:T:C	1.71828e-18	-4.25965e-10	-1.2699	2.27198e-13	-4.25965e-10	-1.26338	2.03018e-05	-4.25965e-10	-1.26538
77491067	chr5:77491067:C:T	9.11212e-18	1.50681	-1.10842	3.41731e-12	2.53351	-1.0861	0.000261087	2.39497	-1.1062
77491181	chr5:77491181:T:C	9.36269e-19	-1.87707	-4.01506e-10	1.19129e-13	-1.90899	-4.01506e-10	1.05419e-05	-1.92073	-4.01506e-10
77491669	chr5:77491669:C:G	7.39085e-19	-2.11357	-4.01506e-10	9.82826e-14	-2.10136	-4.01506e-10	8.68796e-06	-2.11415	-4.01506e-10
77491681	chr5:77491681:G:C	2.28329e-19	-2.2029	-1.08529	2.92361e-14	-2.21105	-1.10276	2.66734e-06	-2.19503	-1.09998
77491691	chr5:77491691:T:A	2.77663e-19	-2.14643	-0.946139	3.18856e-14	-2.21965	-1.0074	3.00683e-06	-2.22126	-0.953946
77491809	chr5:77491809:T:C	1.49631e-18	-4.25965e-10	-1.40822	1.95711e-13	-4.25965e-10	-1.41256	1.76053e-05	-4.25965e-10	-1.40789
77491867	chr5:77491867:G:C	2.58184e-19	-2.19054	-0.974769	3.38325e-14	-2.17886	-0.988921	3.00967e-06	-2.18924	-0.985014
77491961	chr5:77491961:G:A	6.63409e-19	-2.22159	-4.01506e-10	8.71107e-14	-2.22202	-4.01506e-10	7.79921e-06	-2.22206	-4.01506e-10
77491983	chr5:77491983:G:C	2.44186e-19	-2.21176	-1.00929	3.18395e-14	-2.20484	-1.02366	2.84623e-06	-2.21106	-1.01904
77492132	chr5:77492132:A:G	9.66679e-19	-1.84511	-4.01506e-10	1.22975e-13	-1.87722	-4.01506e-10	1.08596e-05	-1.89103	-4.01506e-10
77492159	chr5:77492159:C:T	1.09779e-17	1.67448	-1.08982	4.22789e-12	2.72982	-1.06957	0.000319666	2.5787	-1.08751
77492557	chr5:77492557:G:A	1.49508e-18	-4.25965e-10	-1.40904	1.95514e-13	-4.25965e-10	-1.41357	1.76009e-05	-4.25965e-10	-1.40814
77492786	chr5:77492786:AC:A	1.96033e-18	-4.25965e-10	-1.13811	2.45622e-13	-4.25965e-10	-1.18541	2.28774e-05	-4.25965e-10	-1.14594
77493440	chr5:77493440:T:G	2.81963e-19	-2.17321	-0.903992	3.56215e-14	-2.19129	-0.924964	3.29612e-06	-2.16837	-0.914967
77493706	chr5:77493706:T:C	1.24606e-17	1.79416	-1.08282	4.92475e-12	2.87293	-1.0601	0.000368078	2.7127	-1.0805
77494029	chr5:77494029:A:G	2.83744e-19	-2.17694	-0.893962	3.58158e-14	-2.19399	-0.916825	3.31683e-06	-2.172	-0.905072
77494278	chr5:77494278:T:C	7.35231e-19	-0.778863	-1.33993	7.85154e-14	-0.979137	-1.34677	6.73857e-06	-1.02935	-1.33889
77494343	chr5:77494343:T:G	1.66642e-18	-4.25965e-10	-1.30054	2.20205e-13	-4.25965e-10	-1.29464	1.96782e-05	-4.25965e-10	-1.29657
77494797	chr5:77494797:C:T	1.31803e-17	1.82589	-1.05838	5.22107e-12	2.90621	-1.03496	0.000390656	2.74769	-1.05595
77494825	chr5:77494825:A:G	2.96991e-19	-2.1696	-0.855678	3.7415e-14	-2.18813	-0.879004	3.47201e-06	-2.16419	-0.867166
77494937	chr5:77494937:T:C	3.73548e-19	-1.41319	-1.38274	6.07959e-14	-1.19056	-1.39112	5.08355e-06	-1.26431	-1.38577
77495010	chr5:77495010:G:T	1.70605e-18	-4.25965e-10	-1.27704	2.25626e-13	-4.25965e-10	-1.27032	2.01559e-05	-4.25965e-10	-1.27259
77495497	chr5:77495497:G:A	1.92541e-19	-2.21837	-1.2403	4.63435e-14	-1.62155	-1.23157	3.46457e-06	-1.79258	-1.24092
77495581	chr5:77495581:A:G	1.50599e-18	-4.25965e-10	-1.40177	1.96669e-13	-4.25965e-10	-1.40768	1.77211e-05	-4.25965e-10	-1.40133
77495676	chr5:77495676:A:T	3.67393e-19	-1.43223	-1.38032	5.96107e-14	-1.21243	-1.38894	4.98981e-06	-1.28526	-1.38343
77496078	chr5:77496078:C:T	2.31595e-19	-2.21236	-1.06163	2.96893e-14	-2.21779	-1.08063	2.69774e-06	-2.20686	-1.07682
77496148	chr5:77496148:A:G	9.5646e-19	-1.85574	-4.01506e-10	1.219e-13	-1.886	-4.01506e-10	1.07579e-05	-1.90045	-4.01506e-10
77496637	chr5:77496637:G:A	2.31163e-19	-2.11634	-1.15951	3.03745e-14	-2.10507	-1.17053	2.67091e-06	-2.12183	-1.17184
77496667	chr5:77496667:G:T	2.03319e-18	-4.25965e-10	-1.10162	2.70398e-13	-4.25965e-10	-1.08931	2.38764e-05	-4.25965e-10	-1.1032
77496863	chr5:77496863:C:T	4.21954e-19	-2.21833	-0.45575	5.63547e-14	-2.222	-0.435534	5.07752e-06	-2.21891	-0.432349
77497043	chr5:77497043:C:T	5.02739e-19	-1.4629	-1.03601	1.20008e-13	-0.839103	-1.06254	8.50331e-06	-1.103	-1.03263
77497188	chr5:77497188:T:C	1.48338e-18	-4.25965e-10	-1.4169	1.94887e-13	-4.25965e-10	-1.41678	1.74493e-05	-4.25965e-10	-1.41679
77497394	chr5:77497394:A:G	9.34929e-19	-1.87851	-4.01506e-10	1.19146e-13	-1.90886	-4.01506e-10	1.05268e-05	-1.92217	-4.01506e-10
77497994	chr5:77497994:T:A	2.92189e-19	-2.1825	-0.859077	3.6914e-14	-2.19841	-0.882202	3.41374e-06	-2.17787	-0.870407
77498117	chr5:77498117:T:G	8.56037e-19	-1.96666	-4.01506e-10	1.48367e-13	-1.68951	-4.01506e-10	1.04522e-05	-1.92928	-4.01506e-10
77498165	chr5:77498165:G:A	2.93393e-19	-2.18236	-0.855102	3.70595e-14	-2.19837	-0.878307	3.42727e-06	-2.17786	-0.866464
77498320	chr5:77498320:A:T	1.96657e-18	-4.25965e-10	-1.13493	2.61727e-13	-4.25965e-10	-1.1219	2.30961e-05	-4.25965e-10	-1.13642
77498551	chr5:77498551:T:G	2.37355e-19	-2.14179	-1.10763	3.00517e-14	-2.16276	-1.12353	2.77481e-06	-2.13406	-1.12145
77498572	chr5:77498572:G:A	1.68725e-18	-4.25965e-10	-1.28812	2.23077e-13	-4.25965e-10	-1.28169	1.99302e-05	-4.25965e-10	-1.28385
77498705	chr5:77498705:G:T	2.86881e-19	-2.1656	-0.894312	3.61367e-14	-2.18475	-0.91714	3.35636e-06	-2.1599	-0.90533
77499056	chr5:77499056:C:A	8.41366e-19	-0.790135	-1.19382	8.92299e-14	-0.991284	-1.2067	7.71669e-06	-1.0409	-1.1918
77499162	chr5:77499162:G:A	1.70372e-18	-4.25965e-10	-1.27841	2.25215e-13	-4.25965e-10	-1.27215	2.01283e-05	-4.25965e-10	-1.27396
77499273	chr5:77499273:A:G	1.81712e-19	-2.22002	-1.29653	4.26796e-14	-1.64632	-1.28916	3.20772e-06	-1.81313	-1.2974
77499572	chr5:77499572:A:G	3.00663e-19	-2.18196	-0.831032	3.79781e-14	-2.19782	-0.854374	3.5117e-06	-2.1772	-0.842785
77499783	chr5:77499783:C:T	2.71324e-19	-2.17207	-0.943589	3.55915e-14	-2.15849	-0.958611	3.16373e-06	-2.17011	-0.954229
77500388	chr5:77500388:C:A	1.52554e-18	-4.25965e-10	-1.38887	1.98503e-13	-4.25965e-10	-1.3984	1.79713e-05	-4.25965e-10	-1.38731
77500634	chr5:77500634:A:T	2.69664e-19	-2.18353	-0.938278	3.53318e-14	-2.17075	-0.953667	3.1448e-06	-2.18143	-0.948906
77500670	chr5:77500670:A:G	7.42468e-19	-0.867727	-1.24127	7.93936e-14	-1.06165	-1.25314	6.84914e-06	-1.11242	-1.23955
77500801	chr5:77500801:A:T	1.521e-18	-4.25965e-10	-1.39185	1.98025e-13	-4.25965e-10	-1.40081	1.79163e-05	-4.25965e-10	-1.39037
77500917	chr5:77500917:A:C	2.33045e-19	-2.21364	-1.05411	2.98846e-14	-2.21861	-1.07325	2.71272e-06	-2.20855	-1.06958
77501016	chr5:77501016:G:A	1.67655e-18	-4.25965e-10	-1.29448	2.24714e-13	-4.25965e-10	-1.27437	1.96802e-05	-4.25965e-10	-1.29647
77501066	chr5:77501066:C:T	1.24139e-18	-1.59499	-4.01506e-10	1.61485e-13	-1.60479	-4.01506e-10	1.28443e-05	-1.72319	-4.01506e-10
77501140	chr5:77501140:A:G	1.50603e-18	-4.25965e-10	-1.40174	1.96672e-13	-4.25965e-10	-1.40766	1.77216e-05	-4.25965e-10	-1.40131
77501279	chr5:77501279:T:C	3.01593e-19	-2.18086	-0.829039	3.80598e-14	-2.19728	-0.85277	3.52169e-06	-2.1763	-0.840844
77501397	chr5:77501397:C:T	3.78376e-18	-4.25965e-10	-0.480505	4.76601e-13	-4.25965e-10	-0.522525	4.50826e-05	-4.25965e-10	-0.467591
77501465	chr5:77501465:T:C	1.67834e-18	-4.25965e-10	-1.29341	2.31669e-13	-4.25965e-10	-1.24389	1.97655e-05	-4.25965e-10	-1.29215
77501713	chr5:77501713:A:G	6.90236e-19	-2.18194	-4.01506e-10	9.19017e-14	-2.16848	-4.01506e-10	8.11802e-06	-2.182	-4.01506e-10
77502320	chr5:77502320:A:G	1.50568e-18	-4.25965e-10	-1.40198	1.96636e-13	-4.25965e-10	-1.40785	1.77174e-05	-4.25965e-10	-1.40154
77502375	chr5:77502375:A:G	7.39363e-18	-4.25965e-10	0.189396	9.90137e-13	-4.25965e-10	0.20864	8.73417e-05	-4.25965e-10	0.193741
77502423	chr5:77502423:T:C	2.83807e-19	-2.11466	-0.956022	3.69373e-14	-2.14064	-0.939339	3.31174e-06	-2.10752	-0.971096
77502511	chr5:77502511:A:G	2.21221e-18	-4.25965e-10	-1.01723	2.95104e-13	-4.25965e-10	-1.00188	2.59735e-05	-4.25965e-10	-1.01901
77502674	chr5:77502674:G:A	2.72447e-19	-2.16712	-0.944417	3.57547e-14	-2.15261	-0.959914	3.1789e-06	-2.16466	-0.95489
77502934	chr5:77502934:A:G	4.16418e-19	-2.21978	-0.467509	5.58314e-14	-2.2213	-0.445572	5.00941e-06	-2.22029	-0.444474
77503288	chr5:77503288:C:T	1.54524e-18	-4.25965e-10	-1.37604	2.00653e-13	-4.25965e-10	-1.38763	1.82123e-05	-4.25965e-10	-1.37399
77503389	chr5:77503389:A:C	4.03725e-18	-4.25965e-10	-0.415659	5.42568e-13	-4.25965e-10	-0.392891	4.75407e-05	-4.25965e-10	-0.414501
77503562	chr5:77503562:A:G	9.47454e-19	-0.485687	-1.37951	1.42176e-13	-0.341913	-1.39022	1.1337e-05	-0.465611	-1.38241
77503608	chr5:77503608:T:C	6.66483e-19	-2.21696	-4.01506e-10	8.94907e-14	-2.19507	-4.01506e-10	7.96272e-06	-2.20132	-4.01506e-10
77503626	chr5:77503626:G:A	1.49044e-18	-4.25965e-10	-1.41215	1.9787e-13	-4.25965e-10	-1.40159	1.75366e-05	-4.25965e-10	-1.4118
77503916	chr5:77503916:G:A	2.6996e-19	-2.17386	-0.946848	3.54456e-14	-2.15978	-0.96143	3.14949e-06	-2.17144	-0.957404
77503922	chr5:77503922:C:A	8.92994e-19	-0.719166	-1.20523	1.3103e-13	-0.581638	-1.23214	1.06734e-05	-0.69451	-1.21382
77504009	chr5:77504009:G:C	2.52098e-19	-2.13876	-1.0504	3.185e-14	-2.16077	-1.0674	2.94268e-06	-2.13135	-1.06541
77504124	chr5:77504124:T:C	2.32286e-19	-2.16131	-1.1097	2.95029e-14	-2.17984	-1.12488	2.71287e-06	-2.15456	-1.12352
77504125	chr5:77504125:G:A	2.34652e-19	-2.14078	-1.1201	2.97227e-14	-2.16263	-1.13466	2.74343e-06	-2.13328	-1.1336
77504438	chr5:77504438:C:T	7.80517e-19	-0.874439	-1.18458	8.40211e-14	-1.06288	-1.19526	7.2399e-06	-1.11418	-1.18229
77504723	chr5:77504723:C:T	1.55185e-18	-4.25965e-10	-1.37177	2.01234e-13	-4.25965e-10	-1.38473	1.82875e-05	-4.25965e-10	-1.36987
77504738	chr5:77504738:G:A	1.67086e-18	-4.25965e-10	-1.29788	2.20821e-13	-4.25965e-10	-1.29185	1.97323e-05	-4.25965e-10	-1.29383
77505258	chr5:77505258:GAGTGA:G	2.09932e-18	-4.25965e-10	-1.06961	2.61658e-13	-4.25965e-10	-1.12216	2.44803e-05	-4.25965e-10	-1.07822
77505473	chr5:77505473:G:A	1.6e-18	-4.25965e-10	-1.34122	2.08484e-13	-4.25965e-10	-1.34934	1.89209e-05	-4.25965e-10	-1.33582
77505495	chr5:77505495:G:A	1.58816e-18	-4.25965e-10	-1.34865	2.07105e-13	-4.25965e-10	-1.35598	1.87767e-05	-4.25965e-10	-1.34347
77505604	chr5:77505604:G:C	3.79981e-18	-4.25965e-10	-0.476271	5.10208e-13	-4.25965e-10	-0.454386	4.4743e-05	-4.25965e-10	-0.475151
77505958	chr5:77505958:A:T	1.54001e-18	-4.25965e-10	-1.37943	1.99797e-13	-4.25965e-10	-1.3919	1.80588e-05	-4.25965e-10	-1.38246
77506332	chr5:77506332:A:G	1.52616e-18	-4.25965e-10	-1.38847	1.98657e-13	-4.25965e-10	-1.39762	1.79821e-05	-4.25965e-10	-1.38671
77506361	chr5:77506361:G:A	1.82274e-18	-4.25965e-10	-1.21088	2.41448e-13	-4.25965e-10	-1.20255	2.16222e-05	-4.25965e-10	-1.20236
77506390	chr5:77506390:A:G	2.34419e-19	-2.17186	-1.09	2.97145e-14	-2.19054	-1.10703	2.74596e-06	-2.16709	-1.09886
77506475	chr5:77506475:G:A	1.79922e-17	2.18209	-1.10338	4.33347e-12	2.77343	-1.08851	0.000453122	2.94098	-1.10091
77506613	chr5:77506613:A:T	8.53032e-19	-1.97018	-4.01506e-10	1.27543e-13	-1.84075	-4.01506e-10	1.03605e-05	-1.93808	-4.01506e-10
77506730	chr5:77506730:C:T	1.1063e-17	0.59238	-4.01506e-10	2.15925e-12	0.988311	-4.01506e-10	0.000309744	1.45966	-4.01506e-10
77506809	chr5:77506809:T:G	6.72349e-17	2.39697	-4.01506e-10	1.56097e-11	2.96645	-4.01506e-10	0.00156285	3.07818	-4.01506e-10
77506852	chr5:77506852:A:T	1.69006e-18	-4.25965e-10	-1.28646	2.2669e-13	-4.25965e-10	-1.26562	1.98378e-05	-4.25965e-10	-1.2885
77506984	chr5:77506984:G:A	1.52931e-18	-4.25965e-10	-1.38641	1.98903e-13	-4.25965e-10	-1.39638	1.80168e-05	-4.25965e-10	-1.38478
77507323	chr5:77507323:T:C	7.98431e-19	-2.03633	-4.01506e-10	1.105e-13	-1.98419	-4.01506e-10	9.3018e-06	-2.04588	-4.01506e-10
77507494	chr5:77507494:A:T	3.39122e-18	-4.25965e-10	-0.590032	4.29627e-13	-4.25965e-10	-0.626285	4.03715e-05	-4.25965e-10	-0.577964
77507514	chr5:77507514:C:G	1.01001e-18	-1.80126	-4.01506e-10	1.28367e-13	-1.83431	-4.01506e-10	1.13281e-05	-1.8488	-4.01506e-10
77507536	chr5:77507536:T:C	2.17912e-18	-4.25965e-10	-1.0323	2.96674e-13	-4.25965e-10	-0.996568	2.57797e-05	-4.25965e-10	-1.0265
77507698	chr5:77507698:G:A	1.61734e-19	-2.2189	-1.41412	2.13514e-14	-2.21124	-1.41685	1.93985e-06	-2.19986	-1.41361
77507729	chr5:77507729:G:A	1.19194e-17	1.72653	-1.05958	4.6777e-12	2.79746	-1.0361	0.000349308	2.63705	-1.05718
77508053	chr5:77508053:TG:T	9.8545e-19	-1.82588	-4.01506e-10	1.25446e-13	-1.85733	-4.01506e-10	1.10644e-05	-1.87235	-4.01506e-10
77508367	chr5:77508367:T:G	2.40598e-19	-2.14073	-1.09512	3.03929e-14	-2.16273	-1.11226	2.81097e-06	-2.13332	-1.10924
77508409	chr5:77508409:T:C	4.91626e-19	-1.14708	-1.37418	5.91422e-14	-1.22659	-1.38267	6.24542e-06	-1.07041	-1.37383
77508560	chr5:77508560:A:G	1.80562e-18	-4.25965e-10	-1.22032	2.42533e-13	-4.25965e-10	-1.19807	2.11739e-05	-4.25965e-10	-1.22332
77508669	chr5:77508669:G:A	2.59726e-19	-2.17391	-0.985441	3.40707e-14	-2.1594	-1.00137	3.03191e-06	-2.17129	-0.995602
77508691	chr5:77508691:T:G	5.36129e-19	-1.30438	-1.13022	1.35342e-13	-0.625682	-1.15572	9.33358e-06	-0.914423	-1.12805
77508862	chr5:77508862:C:T	9.97374e-19	-1.81385	-4.01506e-10	1.26872e-13	-1.84603	-4.01506e-10	1.11962e-05	-1.86052	-4.01506e-10
77508943	chr5:77508943:C:T	1.01271e-18	-1.7986	-4.01506e-10	1.28748e-13	-1.83135	-4.01506e-10	1.13582e-05	-1.84615	-4.01506e-10
77509025	chr5:77509025:G:A	1.67706e-18	-4.25965e-10	-1.29418	2.21715e-13	-4.25965e-10	-1.28781	1.98053e-05	-4.25965e-10	-1.29014
77509428	chr5:77509428:T:C	1.51157e-18	-4.25965e-10	-1.39807	1.97135e-13	-4.25965e-10	-1.40532	1.7785e-05	-4.25965e-10	-1.39773
77509444	chr5:77509444:C:A	6.62569e-18	1.4411	-1.36137	1.44004e-12	1.93714	-1.35391	0.000142923	2.04807	-1.36185
77509672	chr5:77509672:G:A	4.75238e-19	-1.15624	-1.39893	5.75927e-14	-1.23415	-1.40165	6.05169e-06	-1.07705	-1.3987
77509746	chr5:77509746:A:G	9.58668e-19	-0.528358	-1.32507	9.90424e-14	-0.75397	-1.33969	8.44247e-06	-0.820026	-1.32279
77509999	chr5:77509999:G:C	1.55089e-18	-4.25965e-10	-1.37239	2.01321e-13	-4.25965e-10	-1.3843	1.82789e-05	-4.25965e-10	-1.37034
77510246	chr5:77510246:A:G	9.37755e-19	-0.857703	-1.01779	9.81142e-14	-1.0642	-1.03887	8.60469e-06	-1.10846	-1.01532
77510252	chr5:77510252:C:T	1.75733e-18	-4.25965e-10	-1.24743	2.36319e-13	-4.25965e-10	-1.22402	2.06208e-05	-4.25965e-10	-1.24979
77510254	chr5:77510254:G:A	2.12807e-18	-4.25965e-10	-1.05601	2.64899e-13	-4.25965e-10	-1.10985	2.48121e-05	-4.25965e-10	-1.06476
77510351	chr5:77510351:C:T	1.4832e-18	-4.25965e-10	-1.41702	1.95345e-13	-4.25965e-10	-1.41444	1.74474e-05	-4.25965e-10	-1.41689
77510400	chr5:77510400:G:T	1.52876e-18	-4.25965e-10	-1.38677	1.98846e-13	-4.25965e-10	-1.39668	1.80093e-05	-4.25965e-10	-1.3852
77510477	chr5:77510477:T:A	2.17296e-19	-2.15572	-1.18199	2.76335e-14	-2.17383	-1.19634	2.54237e-06	-2.14888	-1.19411
77510604	chr5:77510604:A:G	1.94556e-18	-4.25965e-10	-1.14567	2.5848e-13	-4.25965e-10	-1.13439	2.28488e-05	-4.25965e-10	-1.14719
77511752	chr5:77511752:C:T	1.67327e-18	-4.25965e-10	-1.29644	2.20574e-13	-4.25965e-10	-1.29297	1.9807e-05	-4.25965e-10	-1.29005
77511801	chr5:77511801:G:A	2.2763e-19	-2.17901	-1.11225	2.99288e-14	-2.16729	-1.1231	2.65814e-06	-2.17771	-1.12075
77511842	chr5:77511842:TAGTTA:T	1.26273e-17	1.79349	-1.06885	5.00223e-12	2.87333	-1.0449	0.000375683	2.71919	-1.06654
77511872	chr5:77511872:A:C	2.13319e-19	-2.16243	-1.19376	2.71814e-14	-2.1789	-1.20777	2.49817e-06	-2.15489	-1.20564
77511891	chr5:77511891:G:A	2.46163e-19	-2.16509	-1.0479	3.23558e-14	-2.15171	-1.0607	2.87169e-06	-2.16389	-1.0573
77512002	chr5:77512002:G:A	9.47269e-19	-0.790469	-1.07493	9.95828e-14	-0.996388	-1.09183	8.67563e-06	-1.04325	-1.07232
77512041	chr5:77512041:C:T	2.49479e-19	-2.17404	-1.02557	3.27469e-14	-2.16179	-1.03861	2.90943e-06	-2.17286	-1.03527
77512171	chr5:77512171:C:T	3.01621e-19	-2.05589	-0.953919	3.16987e-14	-2.21572	-1.01721	3.01294e-06	-2.21128	-0.961887
77512422	chr5:77512422:G:A	9.17053e-19	-1.89781	-4.01506e-10	1.17296e-13	-1.9245	-4.01506e-10	1.03354e-05	-1.94052	-4.01506e-10
77512501	chr5:77512501:C:T	1.48349e-18	-4.25965e-10	-1.41683	1.95035e-13	-4.25965e-10	-1.41602	1.74471e-05	-4.25965e-10	-1.41691
77512518	chr5:77512518:G:A	1.64816e-19	-2.21303	-1.40112	2.13908e-14	-2.21721	-1.40903	1.94703e-06	-2.20981	-1.39997
77512548	chr5:77512548:G:A	1.73497e-18	-4.25965e-10	-1.26023	2.2984e-13	-4.25965e-10	-1.25182	2.05026e-05	-4.25965e-10	-1.25554
77512700	chr5:77512700:C:G	1.46738e-18	-1.42774	-4.01506e-10	1.78602e-13	-1.50404	-4.01506e-10	1.82716e-05	-1.37074	-4.01506e-10
77513235	chr5:77513235:C:T	2.09608e-19	-2.17222	-1.20152	2.67756e-14	-2.18777	-1.21394	2.45261e-06	-2.16589	-1.21304
77513433	chr5:77513433:AG:A	1.50038e-18	-4.25965e-10	-1.4055	2.00002e-13	-4.25965e-10	-1.39087	1.76567e-05	-4.25965e-10	-1.40497
77513556	chr5:77513556:T:G	1.50036e-18	-4.25965e-10	-1.40552	1.96285e-13	-4.25965e-10	-1.40963	1.761e-05	-4.25965e-10	-1.40762
77513656	chr5:77513656:A:G	1.1421e-17	1.69371	-1.06948	4.46243e-12	2.75985	-1.04561	0.000336267	2.609	-1.06718
77513663	chr5:77513663:T:C	1.48976e-18	-4.25965e-10	-1.41261	1.95758e-13	-4.25965e-10	-1.41232	1.75292e-05	-4.25965e-10	-1.41222
77513908	chr5:77513908:AG:A	1.2522e-17	1.75741	-1.04114	4.9448e-12	2.83303	-1.01614	0.00037093	2.67865	-1.03872
77513935	chr5:77513935:A:T	1.50849e-18	-4.25965e-10	-1.40012	1.96964e-13	-4.25965e-10	-1.40618	1.77506e-05	-4.25965e-10	-1.39967
77514122	chr5:77514122:G:A	1.48381e-18	-4.25965e-10	-1.41661	1.94814e-13	-4.25965e-10	-1.41716	1.74511e-05	-4.25965e-10	-1.41669
77515358	chr5:77515358:T:C	3.30775e-19	-1.58941	-1.32813	4.23266e-14	-1.6175	-1.32629	4.11569e-06	-1.53534	-1.32594
77515433	chr5:77515433:G:A	3.55978e-19	-1.54145	-1.30266	4.55071e-14	-1.57083	-1.30051	4.43872e-06	-1.48563	-1.30009
77515459	chr5:77515459:G:A	1.69055e-18	-4.25965e-10	-1.28617	2.2386e-13	-4.25965e-10	-1.27818	1.99698e-05	-4.25965e-10	-1.28187
77515525	chr5:77515525:A:C	1.63657e-18	-4.25965e-10	-1.31862	2.16481e-13	-4.25965e-10	-1.3117	1.93193e-05	-4.25965e-10	-1.31498
77515526	chr5:77515526:C:G	5.39004e-19	-1.11097	-1.31829	1.44964e-13	-0.381033	-1.33168	9.72418e-06	-0.684828	-1.31664
77515846	chr5:77515846:A:G	1.47282e-17	1.9564	-1.07786	3.50641e-12	2.53527	-1.06213	0.000364266	2.69714	-1.07534
77515904	chr5:77515904:T:C	1.24515e-17	1.78367	-1.07305	4.92802e-12	2.86271	-1.04922	0.000370742	2.71028	-1.07086
77516013	chr5:77516013:C:G	2.0957e-19	-2.22127	-1.15265	2.70233e-14	-2.22214	-1.17037	2.43826e-06	-2.21894	-1.16587
77516074	chr5:77516074:G:A	8.81617e-19	-1.93722	-4.01506e-10	1.22258e-13	-1.88307	-4.01506e-10	1.0573e-05	-1.91779	-4.01506e-10
77516595	chr5:77516595:G:GC	2.55795e-19	-2.18132	-0.993279	3.24693e-14	-2.19525	-1.01366	2.99568e-06	-2.17568	-1.00324
77516910	chr5:77516910:G:A	2.80034e-19	-1.93004	-1.15403	2.72539e-14	-2.18035	-1.20366	2.56766e-06	-2.17402	-1.15907
77516939	chr5:77516939:C:T	2.53114e-19	-1.9562	-1.22893	2.52729e-14	-2.18856	-1.27091	2.36153e-06	-2.1837	-1.23308
77517209	chr5:77517209:A:G	1.83783e-18	-4.25965e-10	-1.20264	2.42944e-13	-4.25965e-10	-1.19637	2.16213e-05	-4.25965e-10	-1.20241
77517282	chr5:77517282:C:G	6.1076e-19	-1.1348	-1.16947	9.0481e-14	-1.01831	-1.16576	6.79638e-06	-1.19553	-1.16417
77517568	chr5:77517568:T:C	1.48298e-18	-4.25965e-10	-1.41717	1.9486e-13	-4.25965e-10	-1.41692	1.74424e-05	-4.25965e-10	-1.41718
77517578	chr5:77517578:G:T	6.67176e-19	-2.21592	-4.01506e-10	8.95569e-14	-2.19433	-4.01506e-10	7.98687e-06	-2.19829	-4.01506e-10
77517897	chr5:77517897:T:C	6.73367e-19	-2.20669	-4.01506e-10	8.75496e-14	-2.217	-4.01506e-10	7.86267e-06	-2.21396	-4.01506e-10
77517928	chr5:77517928:C:T	1.82003e-19	-2.10019	-1.41477	2.9309e-14	-1.89462	-1.41669	2.66073e-06	-1.88157	-1.41592
77518017	chr5:77518017:G:T	1.66694e-18	-4.25965e-10	-1.30023	2.19722e-13	-4.25965e-10	-1.29684	1.96372e-05	-4.25965e-10	-1.29866
77518049	chr5:77518049:T:C	1.65527e-19	-2.2078	-1.40204	2.1576e-14	-2.22035	-1.39727	1.93859e-06	-2.21004	-1.40409
77518189	chr5:77518189:G:T	1.60289e-18	-4.25965e-10	-1.33941	2.13203e-13	-4.25965e-10	-1.32696	1.88947e-05	-4.25965e-10	-1.3372
77518312	chr5:77518312:G:T	1.15562e-18	-0.870231	-0.79635	1.63124e-13	-0.795777	-0.798916	1.65172e-05	-0.660577	-0.811111
77518911	chr5:77518911:T:C	4.89573e-19	-2.17227	-0.353174	6.3409e-14	-2.19543	-0.344165	5.8954e-06	-2.17219	-0.329728
77518958	chr5:77518958:C:T	1.57436e-18	-4.25965e-10	-1.35737	2.07963e-13	-4.25965e-10	-1.35184	1.85096e-05	-4.25965e-10	-1.3578
77519167	chr5:77519167:T:A	1.54248e-18	-4.25965e-10	-1.37783	2.03746e-13	-4.25965e-10	-1.37233	1.81392e-05	-4.25965e-10	-1.37801
77520618	chr5:77520618:T:C	5.52151e-19	-1.25669	-1.14846	6.35735e-14	-1.39218	-1.14483	5.25643e-06	-1.47355	-1.14308
77520669	chr5:77520669:C:T	2.28166e-19	-1.87257	-1.41634	2.79209e-14	-1.94388	-1.41595	2.32104e-06	-2.0174	-1.41667
77520680	chr5:77520680:G:A	1.48667e-18	-4.25965e-10	-1.41469	1.95691e-13	-4.25965e-10	-1.41267	1.74848e-05	-4.25965e-10	-1.41476
77521053	chr5:77521053:T:C	2.41287e-19	-1.83477	-1.39822	2.95418e-14	-1.90479	-1.39861	2.44621e-06	-1.98498	-1.39657
77521104	chr5:77521104:A:G	1.49628e-18	-4.25965e-10	-1.40824	1.95563e-13	-4.25965e-10	-1.41332	1.75814e-05	-4.25965e-10	-1.40925
77521359	chr5:77521359:C:T	1.55673e-18	-4.25965e-10	-1.36863	2.04744e-13	-4.25965e-10	-1.36744	1.83057e-05	-4.25965e-10	-1.36887
77521363	chr5:77521363:C:A	1.48694e-18	-4.25965e-10	-1.4145	1.94875e-13	-4.25965e-10	-1.41684	1.74909e-05	-4.25965e-10	-1.41441
77521520	chr5:77521520:T:C	3.72515e-18	-0.496116	-4.01506e-10	8.32192e-13	0.03486	-4.01506e-10	5.66332e-05	-0.239493	-4.01506e-10
77521711	chr5:77521711:C:T	3.0038e-18	-4.25965e-10	-0.711344	4.05353e-13	-4.25965e-10	-0.684445	3.52019e-05	-4.25965e-10	-0.714986
77521843	chr5:77521843:T:C	8.05575e-19	-2.02742	-4.01506e-10	1.00658e-13	-2.07747	-4.01506e-10	9.0799e-06	-2.07002	-4.01506e-10
77522240	chr5:77522240:A:G	1.98766e-18	-4.25965e-10	-1.12426	2.77571e-13	-4.25965e-10	-1.06313	2.34664e-05	-4.25965e-10	-1.12052
77522595	chr5:77522595:G:C	1.6729e-18	-4.25965e-10	-1.29666	2.22377e-13	-4.25965e-10	-1.28483	1.96538e-05	-4.25965e-10	-1.29782
77522735	chr5:77522735:C:T	1.63715e-19	-2.22213	-1.39873	2.20939e-14	-2.2009	-1.393	2.01931e-06	-2.17239	-1.40094
77523344	chr5:77523344:A:G	4.18067e-19	-1.26677	-1.41656	5.11367e-14	-1.33752	-1.41718	5.2673e-06	-1.19801	-1.41656
77523403	chr5:77523403:A:G	1.48634e-18	-4.25965e-10	-1.41491	1.94851e-13	-4.25965e-10	-1.41697	1.74839e-05	-4.25965e-10	-1.41481
77523448	chr5:77523448:G:A	1.61424e-18	-4.25965e-10	-1.33236	2.156e-13	-4.25965e-10	-1.31578	1.9035e-05	-4.25965e-10	-1.32981
77523557	chr5:77523557:T:C	1.98928e-18	-4.25965e-10	-1.12345	2.69383e-13	-4.25965e-10	-1.09307	2.3685e-05	-4.25965e-10	-1.11124
77523671	chr5:77523671:C:T	1.97934e-19	-2.0171	-1.41394	3.38002e-14	-1.75811	-1.41062	3.08188e-06	-1.73804	-1.41251
77524026	chr5:77524026:A:C	1.53514e-18	-4.25965e-10	-1.3826	1.99344e-13	-4.25965e-10	-1.39417	1.8019e-05	-4.25965e-10	-1.38466
77524260	chr5:77524260:A:G	2.44857e-19	-1.82869	-1.38961	2.9743e-14	-1.91024	-1.38637	2.95411e-06	-1.80781	-1.38508
77524564	chr5:77524564:C:G	1.88237e-18	-4.25965e-10	-1.17869	2.54289e-13	-4.25965e-10	-1.15073	2.23838e-05	-4.25965e-10	-1.16775
77525143	chr5:77525143:G:A	1.87262e-18	0.0726955	-1.25658	6.03792e-13	0.953234	-1.23921	4.88041e-05	0.870156	-1.25843
77525615	chr5:77525615:T:C	6.47396e-18	-4.25965e-10	0.056566	8.67087e-13	-4.25965e-10	0.0759355	7.67593e-05	-4.25965e-10	0.0645875
77525733	chr5:77525733:G:T	2.87469e-18	0.661163	-1.41644	2.17887e-13	0.111511	-1.41674	2.04878e-05	0.160381	-1.41664
77525893	chr5:77525893:G:A	3.86864e-19	-1.36392	-1.39699	6.07303e-14	-1.17672	-1.40604	4.66041e-06	-1.33773	-1.39925
77525927	chr5:77525927:C:T	1.88243e-18	-4.25965e-10	-1.17866	2.61341e-13	-4.25965e-10	-1.12338	2.22203e-05	-4.25965e-10	-1.17508
77525932	chr5:77525932:G:A	1.70768e-19	-2.20672	-1.37195	2.28853e-14	-2.20618	-1.35253	1.99019e-06	-2.21894	-1.36891
77525945	chr5:77525945:C:T	2.72486e-18	-4.25965e-10	-0.808807	3.66755e-13	-4.25965e-10	-0.78451	3.194e-05	-4.25965e-10	-0.812229
77526194	chr5:77526194:C:T	1.56707e-18	-4.25965e-10	-1.36202	2.02792e-13	-4.25965e-10	-1.37702	1.83976e-05	-4.25965e-10	-1.36387
77526209	chr5:77526209:T:G	1.55429e-18	-4.25965e-10	-1.3702	2.00265e-13	-4.25965e-10	-1.38956	1.82839e-05	-4.25965e-10	-1.37006
77526509	chr5:77526509:G:A	1.59572e-18	-0.0953359	-1.24856	5.00399e-13	0.759883	-1.23368	4.04656e-05	0.674843	-1.25048
77526560	chr5:77526560:C:T	1.65618e-19	-2.22181	-1.38748	2.25358e-14	-2.19352	-1.38058	2.0615e-06	-2.16231	-1.39034
77526601	chr5:77526601:C:T	1.61931e-19	-2.22175	-1.41006	2.17056e-14	-2.20528	-1.40635	1.98535e-06	-2.17887	-1.41142
77526751	chr5:77526751:T:G	1.95595e-18	-4.25965e-10	-1.14035	2.72824e-13	-4.25965e-10	-1.08038	2.30907e-05	-4.25965e-10	-1.13666
77527218	chr5:77527218:A:T	4.58424e-19	-1.30373	-1.28745	3.62962e-14	-1.83587	-1.26162	3.27756e-06	-1.80345	-1.28554
77527334	chr5:77527334:T:A	1.28249e-18	-0.249227	-1.31319	3.90532e-13	0.577325	-1.29902	3.17893e-05	0.497725	-1.31468
77527709	chr5:77527709:G:A	1.58257e-18	-4.25965e-10	-1.35217	2.09379e-13	-4.25965e-10	-1.34506	1.8609e-05	-4.25965e-10	-1.35244
77527865	chr5:77527865:A:T	1.5e-18	-4.25965e-10	-1.40576	1.97517e-13	-4.25965e-10	-1.40338	1.76628e-05	-4.25965e-10	-1.40462
77528037	chr5:77528037:A:G	1.78678e-18	-4.25965e-10	-1.23081	2.20918e-13	-4.25965e-10	-1.29141	2.10002e-05	-4.25965e-10	-1.23155
77528431	chr5:77528431:C:A	1.65118e-19	-2.22119	-1.39113	2.21653e-14	-2.20561	-1.38507	2.01045e-06	-2.18391	-1.39381
77528445	chr5:77528445:CCAAA:C	1.51263e-18	-4.25965e-10	-1.39738	1.99288e-13	-4.25965e-10	-1.39445	1.78174e-05	-4.25965e-10	-1.39591
77530016	chr5:77530016:C:CAGAAAGGA	5.64358e-19	-1.07576	-1.30753	4.11893e-14	-1.68908	-1.28194	3.73471e-06	-1.65275	-1.30567
77530167	chr5:77530167:C:T	2.37635e-17	2.67235	-1.31543	9.8118e-12	3.79705	-1.29491	0.000744336	3.6512	-1.3148
77530281	chr5:77530281:G:A	3.90151e-19	-2.06898	-0.683466	4.9673e-14	-2.1061	-0.677639	4.70709e-06	-2.06291	-0.664103
77530326	chr5:77530326:T:C	8.19492e-19	-2.01029	-4.01506e-10	1.02254e-13	-2.06175	-4.01506e-10	9.20805e-06	-2.05601	-4.01506e-10
77530330	chr5:77530330:T:C	1.49274e-18	-4.25965e-10	-1.41061	1.95252e-13	-4.25965e-10	-1.41491	1.75607e-05	-4.25965e-10	-1.41042
77530391	chr5:77530391:A:C	1.65612e-18	-0.0625803	-1.24416	5.28078e-13	0.805567	-1.22553	4.22963e-05	0.714639	-1.24603
77530547	chr5:77530547:T:C	2.05689e-18	-4.25965e-10	-1.09003	2.8833e-13	-4.25965e-10	-1.0251	2.42901e-05	-4.25965e-10	-1.08602
77530618	chr5:77530618:T:C	2.68944e-18	-4.25965e-10	-0.821889	3.62339e-13	-4.25965e-10	-0.796623	3.15269e-05	-4.25965e-10	-0.825245
77530758	chr5:77530758:T:G	1.56914e-18	-4.25965e-10	-1.3607	2.07489e-13	-4.25965e-10	-1.35412	1.84518e-05	-4.25965e-10	-1.36092
77530911	chr5:77530911:T:C	2.85627e-18	-4.25965e-10	-0.761704	3.8511e-13	-4.25965e-10	-0.735674	3.34758e-05	-4.25965e-10	-0.765266
77530969	chr5:77530969:C:G	9.42656e-18	1.84143	-1.40912	6.09946e-13	1.13407	-1.40991	5.6356e-05	1.16502	-1.40942
77531011	chr5:77531011:A:G	2.31678e-17	2.65408	-1.32254	9.39044e-12	3.76099	-1.30275	0.000724109	3.63079	-1.32194
77531851	chr5:77531851:A:G	1.79842e-18	-0.00516405	-1.21915	5.75044e-13	0.864403	-1.19916	4.64199e-05	0.782751	-1.22111
77531872	chr5:77531872:C:A	2.17499e-18	-4.25965e-10	-1.0342	3.07475e-13	-4.25965e-10	-0.960809	2.56876e-05	-4.25965e-10	-1.03008
77531884	chr5:77531884:A:C	1.5696e-18	-4.25965e-10	-1.3604	2.08871e-13	-4.25965e-10	-1.34749	1.85022e-05	-4.25965e-10	-1.3582
77532064	chr5:77532064:T:G	1.92402e-18	0.0890305	-1.24584	6.25451e-13	0.976533	-1.22726	5.04477e-05	0.89253	-1.24768
77532395	chr5:77532395:T:C	2.19256e-19	-2.07088	-1.25786	2.93278e-14	-2.08927	-1.2214	2.43702e-06	-2.13013	-1.25518
77532791	chr5:77532791:G:A	1.879e-19	-2.07076	-1.4123	3.10187e-14	-1.84123	-1.41339	2.82308e-06	-1.82459	-1.41367
77532877	chr5:77532877:T:G	7.26977e-17	2.47509	-4.01506e-10	1.47093e-11	2.90703	-4.01506e-10	0.00113442	2.75779	-4.01506e-10
77533016	chr5:77533016:A:G	1.22841e-18	-1.6055	-4.01506e-10	1.51606e-13	-1.66792	-4.01506e-10	1.52015e-05	-1.55469	-4.01506e-10
77533132	chr5:77533132:A:G	1.92083e-19	-2.16536	-1.29569	2.57247e-14	-2.17737	-1.26438	2.18929e-06	-2.19887	-1.29364
77533639	chr5:77533639:G:T	3.01414e-18	-4.25965e-10	-0.707909	4.08901e-13	-4.25965e-10	-0.67573	3.53086e-05	-4.25965e-10	-0.711961
77533719	chr5:77533719:A:C	2.80329e-18	-4.25965e-10	-0.78043	3.76187e-13	-4.25965e-10	-0.759118	3.3057e-05	-4.25965e-10	-0.777855
77533825	chr5:77533825:C:T	3.28879e-18	-4.25965e-10	-0.620703	4.47534e-13	-4.25965e-10	-0.585452	3.8521e-05	-4.25965e-10	-0.624884
77534188	chr5:77534188:TA:T	1.70301e-19	-2.16798	-1.41343	2.21929e-14	-2.17957	-1.40986	1.93946e-06	-2.20045	-1.41322
77534414	chr5:77534414:G:A	1.91778e-18	-4.25965e-10	-1.16006	2.59047e-13	-4.25965e-10	-1.1322	2.28145e-05	-4.25965e-10	-1.14869
77534483	chr5:77534483:G:T	2.86509e-18	-0.758623	-4.01506e-10	4.69741e-13	-0.537023	-4.01506e-10	6.27229e-05	-0.137361	-4.01506e-10
77534559	chr5:77534559:A:G	1.73305e-19	-2.15814	-1.40578	2.26375e-14	-2.16974	-1.39986	1.96743e-06	-2.19394	-1.40542
77534719	chr5:77534719:CCA:C	1.83217e-19	-2.22086	-1.28744	2.53615e-14	-2.18389	-1.27209	2.29069e-06	-2.15359	-1.29364
77534946	chr5:77534946:C:T	1.84777e-19	-2.22184	-1.27798	2.54446e-14	-2.19067	-1.26203	2.29102e-06	-2.1627	-1.28439
77535183	chr5:77535183:T:C	1.61513e-18	-4.25965e-10	-1.33181	2.14351e-13	-4.25965e-10	-1.32159	1.91251e-05	-4.25965e-10	-1.32508
77535197	chr5:77535197:T:G	1.48576e-18	-4.25965e-10	-1.4153	1.95378e-13	-4.25965e-10	-1.41427	1.74838e-05	-4.25965e-10	-1.41481
77535406	chr5:77535406:C:T	1.48645e-18	-4.25965e-10	-1.41483	1.94854e-13	-4.25965e-10	-1.41695	1.74853e-05	-4.25965e-10	-1.41473
77535856	chr5:77535856:T:A	7.10008e-19	-2.1537	-4.01506e-10	1.25205e-13	-1.85925	-4.01506e-10	1.08785e-05	-1.8893	-4.01506e-10
77536045	chr5:77536045:A:G	1.50183e-18	-4.25965e-10	-1.40454	1.9666e-13	-4.25965e-10	-1.40773	1.76531e-05	-4.25965e-10	-1.40517
77536084	chr5:77536084:C:T	2.47844e-17	2.66046	-1.26147	1.00317e-11	3.7615	-1.2372	0.000772803	3.63475	-1.26082
77536280	chr5:77536280:C:T	2.35345e-18	0.430843	-1.38618	7.84194e-13	1.36071	-1.38526	6.51015e-05	1.28736	-1.3875
77536652	chr5:77536652:T:C	4.75843e-19	-1.43151	-1.12238	5.63353e-14	-1.53857	-1.11931	4.6356e-06	-1.6257	-1.11662
77536658	chr5:77536658:T:G	1.48479e-18	-4.25965e-10	-1.41595	1.95699e-13	-4.25965e-10	-1.41263	1.74712e-05	-4.25965e-10	-1.41553
77536667	chr5:77536667:A:G	1.61141e-18	-4.25965e-10	-1.33411	2.14212e-13	-4.25965e-10	-1.32224	1.89391e-05	-4.25965e-10	-1.33486
77536757	chr5:77536757:G:A	7.69348e-18	-4.25965e-10	0.229151	9.22386e-13	-4.25965e-10	0.13776	9.22693e-05	-4.25965e-10	0.248624
77537355	chr5:77537355:C:T	6.82535e-19	-2.19316	-4.01506e-10	1.30465e-13	-1.81809	-4.01506e-10	1.03155e-05	-1.94244	-4.01506e-10
77537558	chr5:77537558:C:G	1.95698e-18	-4.25965e-10	-1.13982	2.51781e-13	-4.25965e-10	-1.16064	2.31961e-05	-4.25965e-10	-1.1321
77537627	chr5:77537627:G:A	7.72532e-19	-1.23274	-0.836561	5.74017e-14	-1.83024	-0.808892	5.15994e-06	-1.79468	-0.840483
77537960	chr5:77537960:A:G	1.74851e-19	-2.13847	-1.41657	2.27091e-14	-2.15183	-1.41461	1.97029e-06	-2.18143	-1.41648
77538143	chr5:77538143:C:T	2.19438e-18	-1.02532	-4.01506e-10	2.91903e-13	-1.01278	-4.01506e-10	2.72471e-05	-0.97114	-4.01506e-10
77538231	chr5:77538231:G:C	1.69789e-19	-2.18331	-1.40111	2.22373e-14	-2.19197	-1.39546	1.94664e-06	-2.20935	-1.40064
77538256	chr5:77538256:G:A	1.9231e-18	-4.25965e-10	-1.15728	2.59631e-13	-4.25965e-10	-1.12994	2.28804e-05	-4.25965e-10	-1.14581
77538985	chr5:77538985:C:A	1.71924e-19	-2.17134	-1.40059	2.25902e-14	-2.17681	-1.39487	1.9627e-06	-2.20168	-1.40008
77539479	chr5:77539479:G:A	2.23197e-19	-1.98096	-1.32996	2.50577e-14	-2.14031	-1.32772	2.35088e-06	-2.09141	-1.32989
77539548	chr5:77539548:A:G	2.76793e-19	-1.69683	-1.39888	3.31014e-14	-1.79326	-1.39637	3.34533e-06	-1.67341	-1.39511
77539642	chr5:77539642:GTTAC:G	1.48441e-18	-4.25965e-10	-1.41621	1.9486e-13	-4.25965e-10	-1.41692	1.74563e-05	-4.25965e-10	-1.41639
77539977	chr5:77539977:G:A	2.9312e-18	-4.25965e-10	-0.735811	3.98203e-13	-4.25965e-10	-0.702241	3.43394e-05	-4.25965e-10	-0.739794
77540103	chr5:77540103:G:A	2.03515e-18	-4.25965e-10	-1.10065	2.74603e-13	-4.25965e-10	-1.07388	2.4242e-05	-4.25965e-10	-1.088
77540230	chr5:77540230:A:G	1.81905e-19	-2.11105	-1.40444	2.3836e-14	-2.11867	-1.39933	2.03905e-06	-2.15963	-1.40397
77540663	chr5:77540663:C:T	3.61916e-19	-1.42078	-1.40678	5.70013e-14	-1.233	-1.41313	4.38392e-06	-1.38964	-1.4085
77541006	chr5:77541006:T:C	4.20379e-18	-4.25965e-10	-0.375237	5.54675e-13	-4.25965e-10	-0.370821	4.9258e-05	-4.25965e-10	-0.379016
77541052	chr5:77541052:C:A	1.82449e-19	-2.22072	-1.29178	2.51099e-14	-2.18787	-1.27808	2.28202e-06	-2.15346	-1.29757
77541649	chr5:77541649:C:T	1.49021e-18	-4.25965e-10	-1.41231	1.96057e-13	-4.25965e-10	-1.4108	1.7541e-05	-4.25965e-10	-1.41154
77541723	chr5:77541723:C:T	2.19975e-19	-2.12945	-1.19601	2.89479e-14	-2.14602	-1.17769	2.46368e-06	-2.17837	-1.19606
77542454	chr5:77542454:A:C	6.92036e-19	-2.17934	-4.01506e-10	1.13294e-13	-1.95921	-4.01506e-10	9.44179e-06	-2.03094	-4.01506e-10
77542508	chr5:77542508:A:T	1.72096e-19	-2.17008	-1.40085	2.2617e-14	-2.17555	-1.39495	1.96252e-06	-2.20151	-1.40034
77542989	chr5:77542989:G:A	1.21937e-18	-1.61289	-4.01506e-10	1.86024e-13	-1.46333	-4.01506e-10	1.40389e-05	-1.63426	-4.01506e-10
77543393	chr5:77543393:G:A	1.76579e-18	-0.336505	-0.906118	2.53727e-13	-0.24293	-0.910017	2.63945e-05	-0.0835819	-0.919348
77543506	chr5:77543506:A:G	1.48308e-18	-4.25965e-10	-1.4171	1.94942e-13	-4.25965e-10	-1.4165	1.74441e-05	-4.25965e-10	-1.41709
77543703	chr5:77543703:G:C	6.0272e-19	-1.15757	-1.15995	4.55308e-14	-1.7508	-1.12002	4.08433e-06	-1.71151	-1.15742
77544384	chr5:77544384:T:C	2.68781e-18	-4.25965e-10	-0.822497	3.60339e-13	-4.25965e-10	-0.802158	3.16881e-05	-4.25965e-10	-0.820147
77544894	chr5:77544894:TC:T	3.09169e-18	-4.25965e-10	-0.682505	4.2094e-13	-4.25965e-10	-0.646714	3.62136e-05	-4.25965e-10	-0.686654
77544919	chr5:77544919:C:T	3.01644e-18	-4.25965e-10	-0.707146	4.10442e-13	-4.25965e-10	-0.671969	3.53349e-05	-4.25965e-10	-0.711217
77544985	chr5:77544985:T:C	1.90857e-18	-4.25965e-10	-1.16487	2.43248e-13	-4.25965e-10	-1.19512	2.23998e-05	-4.25965e-10	-1.16703
77545200	chr5:77545200:C:T	2.53469e-18	-4.25965e-10	-0.881153	3.41143e-13	-4.25965e-10	-0.856903	2.98832e-05	-4.25965e-10	-0.878791
77545226	chr5:77545226:CA:C	1.7577e-19	-2.19873	-1.35108	2.38318e-14	-2.19574	-1.32244	2.04358e-06	-2.21377	-1.34762
77545383	chr5:77545383:A:G	4.14098e-19	-1.28832	-1.40455	6.62111e-14	-1.08473	-1.41162	5.02575e-06	-1.25504	-1.40647
77545748	chr5:77545748:G:A	2.39215e-18	-4.25965e-10	-0.939029	3.21582e-13	-4.25965e-10	-0.91595	2.81987e-05	-4.25965e-10	-0.936813
77545841	chr5:77545841:A:G	4.73879e-19	-1.15868	-1.39935	7.19035e-14	-1.00587	-1.408	5.69319e-06	-1.13519	-1.40162
77546042	chr5:77546042:T:C	1.80461e-18	-4.25965e-10	-1.22088	2.41275e-13	-4.25965e-10	-1.20327	2.12049e-05	-4.25965e-10	-1.22185
77546152	chr5:77546152:G:A	6.63136e-19	-2.222	-4.01506e-10	1.00142e-13	-2.08261	-4.01506e-10	8.75853e-06	-2.10606	-4.01506e-10
77546198	chr5:77546198:C:T	1.50848e-18	-4.25965e-10	-1.40012	1.98724e-13	-4.25965e-10	-1.39729	1.77679e-05	-4.25965e-10	-1.39869
77546665	chr5:77546665:C:T	7.8912e-19	-2.04806	-4.01506e-10	1.01188e-13	-2.07223	-4.01506e-10	9.51505e-06	-2.02321	-4.01506e-10
77546691	chr5:77546691:G:A	2.1055e-19	-2.00708	-1.36217	2.3814e-14	-2.16038	-1.35855	2.23242e-06	-2.11097	-1.36203
77547634	chr5:77547634:GC:G	2.51121e-18	-4.25965e-10	-0.890458	3.40312e-13	-4.25965e-10	-0.85934	3.0032e-05	-4.25965e-10	-0.873823
77547656	chr5:77547656:G:A	3.82529e-19	-2.22166	-0.550518	4.87885e-14	-2.20765	-0.59406	4.41723e-06	-2.21847	-0.572105
77547685	chr5:77547685:A:G	1.54486e-18	-4.25965e-10	-1.37629	2.01955e-13	-4.25965e-10	-1.38116	1.81402e-05	-4.25965e-10	-1.37795
77547701	chr5:77547701:C:T	1.6391e-19	-2.21609	-1.40357	2.26429e-14	-2.17119	-1.39817	2.09722e-06	-2.12995	-1.40553
77548246	chr5:77548246:C:A	1.91515e-18	-4.25965e-10	-1.16142	2.65896e-13	-4.25965e-10	-1.1061	2.26054e-05	-4.25965e-10	-1.1579
77548322	chr5:77548322:A:T	2.72765e-18	-4.25965e-10	-0.807784	3.66044e-13	-4.25965e-10	-0.786451	3.21638e-05	-4.25965e-10	-0.805245
77548516	chr5:77548516:CAT:C	7.92001e-19	-1.04016	-1.00425	5.80109e-14	-1.66658	-0.961992	5.22657e-06	-1.62156	-1.00077
77548986	chr5:77548986:T:A	3.67469e-19	-1.42394	-1.3884	3.34046e-14	-1.78776	-1.39276	3.55277e-06	-1.61983	-1.38853
77549081	chr5:77549081:A:G	2.22331e-18	-4.25965e-10	-1.01223	2.88215e-13	-4.25965e-10	-1.0255	2.61911e-05	-4.25965e-10	-1.01067
77549170	chr5:77549170:A:G	2.50615e-18	-4.25965e-10	-0.892474	3.35892e-13	-4.25965e-10	-0.872415	2.95301e-05	-4.25965e-10	-0.890676
77549281	chr5:77549281:A:C	6.38635e-19	-1.06151	-1.19813	4.64725e-14	-1.68136	-1.16898	4.2191e-06	-1.64063	-1.19583
77549328	chr5:77549328:G:C	1.48851e-18	-4.25965e-10	-1.41344	1.95952e-13	-4.25965e-10	-1.41133	1.75088e-05	-4.25965e-10	-1.41339
77549545	chr5:77549545:C:T	1.10191e-18	-1.71418	-4.01506e-10	1.50289e-13	-1.67664	-4.01506e-10	1.20911e-05	-1.78362	-4.01506e-10
77550065	chr5:77550065:G:A	1.62849e-18	-4.25965e-10	-1.32357	2.16581e-13	-4.25965e-10	-1.31124	1.9141e-05	-4.25965e-10	-1.32425
77550253	chr5:77550253:T:C	1.48296e-18	-4.25965e-10	-1.41718	1.95012e-13	-4.25965e-10	-1.41615	1.7443e-05	-4.25965e-10	-1.41715
77550439	chr5:77550439:T:C	4.13542e-19	-1.43685	-1.25736	5.15104e-14	-1.51559	-1.23183	5.2085e-06	-1.37174	-1.25405
77550484	chr5:77550484:A:G	3.76348e-19	-1.38736	-1.40111	5.49239e-14	-1.28332	-1.39994	4.98463e-06	-1.27146	-1.39827
77550600	chr5:77550600:G:C	1.48315e-18	-4.25965e-10	-1.41706	1.94827e-13	-4.25965e-10	-1.41709	1.74424e-05	-4.25965e-10	-1.41718
77551209	chr5:77551209:A:C	3.12544e-18	-4.25965e-10	-0.671647	4.25914e-13	-4.25965e-10	-0.634965	3.66136e-05	-4.25965e-10	-0.675667
77551356	chr5:77551356:C:T	2.15592e-19	-1.97398	-1.37161	2.38147e-14	-2.1456	-1.37329	2.25811e-06	-2.09	-1.37156
77551472	chr5:77551472:G:A	2.23904e-19	-1.94184	-1.36591	2.4418e-14	-2.12601	-1.36787	2.32512e-06	-2.06648	-1.36584
77551546	chr5:77551546:T:C	1.88069e-19	-2.07081	-1.41136	3.11606e-14	-1.83711	-1.41294	2.85411e-06	-1.8146	-1.41273
77551674	chr5:77551674:A:C	1.94784e-19	-2.16153	-1.28556	2.65447e-14	-2.14611	-1.26427	2.22854e-06	-2.19283	-1.28191
77551744	chr5:77551744:G:A	3.60065e-18	-4.25965e-10	-0.530108	4.77845e-13	-4.25965e-10	-0.519918	4.21372e-05	-4.25965e-10	-0.535157
77551903	chr5:77551903:A:G	1.84526e-19	-2.09582	-1.40536	3.00299e-14	-1.8793	-1.40771	2.75445e-06	-1.85555	-1.40732
77551922	chr5:77551922:C:T	2.55407e-18	-4.25965e-10	-0.873535	3.35091e-13	-4.25965e-10	-0.874802	3.00211e-05	-4.25965e-10	-0.874186
77552381	chr5:77552381:A:G	8.91389e-19	-1.69536	-0.230838	1.19852e-13	-1.74763	-0.15531	1.11672e-05	-1.63204	-0.231064
77552446	chr5:77552446:T:C	8.90398e-19	-1.92731	-4.01506e-10	1.57585e-13	-1.62924	-4.01506e-10	1.09684e-05	-1.88107	-4.01506e-10
77552644	chr5:77552644:T:C	1.28717e-18	-1.68322	0.124445	1.74184e-13	-1.73573	0.206637	1.61456e-05	-1.61897	0.124531
77552859	chr5:77552859:T:C	2.70053e-19	-1.73244	-1.38791	3.2157e-14	-1.8337	-1.38488	3.26792e-06	-1.70856	-1.38337
77552878	chr5:77552878:A:G	1.56125e-18	-4.25965e-10	-1.36574	2.07144e-13	-4.25965e-10	-1.35579	1.83408e-05	-4.25965e-10	-1.36696
77553439	chr5:77553439:T:C	2.11792e-19	-2.01069	-1.35268	3.65656e-14	-1.74737	-1.34273	3.32496e-06	-1.72628	-1.34835
77553519	chr5:77553519:A:G	3.02073e-18	-4.25965e-10	-0.705725	4.05716e-13	-4.25965e-10	-0.683549	3.56372e-05	-4.25965e-10	-0.702698
77553706	chr5:77553706:T:C	1.57603e-18	-4.25965e-10	-1.35631	2.1211e-13	-4.25965e-10	-1.3321	1.86831e-05	-4.25965e-10	-1.34847
77554774	chr5:77554774:GT:G	1.48376e-18	-4.25965e-10	-1.41664	1.95206e-13	-4.25965e-10	-1.41515	1.7462e-05	-4.25965e-10	-1.41606
77554784	chr5:77554784:T:C	1.83399e-19	-2.09772	-1.4096	2.99725e-14	-1.87717	-1.41176	2.73475e-06	-1.85894	-1.41111
77554965	chr5:77554965:C:T	1.7686e-19	-2.13124	-1.41238	2.82059e-14	-1.93558	-1.41409	2.57429e-06	-1.91695	-1.41357
77555035	chr5:77555035:C:T	7.54735e-18	0.209974	-4.01506e-10	5.99215e-13	-0.293584	-4.01506e-10	8.6095e-05	0.179364	-4.01506e-10
77555267	chr5:77555267:G:A	2.83363e-18	-0.769665	-4.01506e-10	6.30029e-13	-0.243438	-4.01506e-10	4.34082e-05	-0.505439	-4.01506e-10
77555377	chr5:77555377:C:T	1.50225e-18	-4.25965e-10	-1.40426	1.99381e-13	-4.25965e-10	-1.39399	1.76853e-05	-4.25965e-10	-1.40335
77555496	chr5:77555496:G:T	1.5009e-18	-4.25965e-10	-1.40516	1.95965e-13	-4.25965e-10	-1.41127	1.76578e-05	-4.25965e-10	-1.40491
77555590	chr5:77555590:G:A	1.64794e-19	-2.21604	-1.39824	2.20441e-14	-2.21371	-1.38245	1.93103e-06	-2.22174	-1.39629
77555651	chr5:77555651:G:A	1.71238e-18	-4.25965e-10	-1.27334	2.30944e-13	-4.25965e-10	-1.24703	2.0383e-05	-4.25965e-10	-1.26138
77555914	chr5:77555914:G:A	1.93113e-19	-2.0397	-1.41601	3.27182e-14	-1.78517	-1.41611	2.9875e-06	-1.76642	-1.41523
77555941	chr5:77555941:T:C	1.86868e-19	-2.07687	-1.41171	3.09586e-14	-1.84396	-1.41259	2.83573e-06	-1.82364	-1.41015
77556409	chr5:77556409:G:T	3.7388e-19	-1.51072	-1.28433	4.24532e-14	-1.67029	-1.27051	4.15544e-06	-1.57523	-1.27644
77556435	chr5:77556435:T:C	1.93392e-19	-2.05186	-1.4024	3.26021e-14	-1.80413	-1.4007	2.96178e-06	-1.78561	-1.40469
77556578	chr5:77556578:C:T	1.70973e-18	-4.25965e-10	-1.27489	2.30573e-13	-4.25965e-10	-1.24864	2.03567e-05	-4.25965e-10	-1.26268
77556800	chr5:77556800:C:G	2.80988e-18	-4.25965e-10	-0.778081	3.76079e-13	-4.25965e-10	-0.759403	3.31437e-05	-4.25965e-10	-0.775236
77556941	chr5:77556941:G:T	1.51673e-18	-1.39467	-4.01506e-10	1.84703e-13	-1.47046	-4.01506e-10	1.89561e-05	-1.33396	-4.01506e-10
77556953	chr5:77556953:C:T	3.49618e-19	-1.45652	-1.40561	2.89912e-14	-1.92157	-1.40064	2.68835e-06	-1.88234	-1.40482
77556990	chr5:77556990:G:T	1.55674e-18	-1.36863	-4.01506e-10	1.89237e-13	-1.44621	-4.01506e-10	1.94757e-05	-1.30692	-4.01506e-10
77557128	chr5:77557128:A:G	2.722e-19	-1.86572	-1.24672	5.02601e-14	-1.52754	-1.24445	4.56655e-06	-1.51836	-1.23897
77557168	chr5:77557168:G:A	2.72461e-19	-1.84772	-1.26376	5.06283e-14	-1.50334	-1.26135	4.60198e-06	-1.49322	-1.25638
77557236	chr5:77557236:A:G	2.63726e-19	-1.86701	-1.27705	4.86526e-14	-1.52959	-1.27491	4.42011e-06	-1.51995	-1.26997
77557239	chr5:77557239:T:C	1.70627e-18	-4.25965e-10	-1.27691	2.27769e-13	-4.25965e-10	-1.26087	2.00274e-05	-4.25965e-10	-1.27899
77557265	chr5:77557265:G:A	2.65937e-19	-1.85273	-1.28299	4.9342e-14	-1.50985	-1.28058	4.48392e-06	-1.49963	-1.27596
77557344	chr5:77557344:A:G	9.80007e-19	-0.852175	-0.979243	1.07808e-13	-1.05722	-0.951629	1.0231e-05	-0.987246	-0.963421
77557390	chr5:77557390:G:A	2.12136e-19	-1.95911	-1.40264	3.75023e-14	-1.66496	-1.39985	3.38433e-06	-1.65624	-1.40069
77557634	chr5:77557634:A:T	7.68452e-19	-2.0746	-4.01506e-10	9.91782e-14	-2.09229	-4.01506e-10	9.19149e-06	-2.05781	-4.01506e-10
77558210	chr5:77558210:G:T	1.72821e-18	-4.25965e-10	-1.26414	2.33786e-13	-4.25965e-10	-1.2348	2.05546e-05	-4.25965e-10	-1.253
77558240	chr5:77558240:T:C	7.70058e-19	-2.07251	-4.01506e-10	9.93676e-14	-2.09038	-4.01506e-10	9.21076e-06	-2.05571	-4.01506e-10
77558461	chr5:77558461:G:T	6.63316e-19	-2.22173	-4.01506e-10	1.50191e-13	-1.67729	-4.01506e-10	1.13447e-05	-1.84734	-4.01506e-10
77558680	chr5:77558680:A:G	2.51684e-19	-2.02809	-1.16272	4.30489e-14	-1.77884	-1.14803	3.8837e-06	-1.76522	-1.15408
77558738	chr5:77558738:C:T	5.45289e-19	-1.29899	-1.11867	4.37351e-14	-1.81611	-1.09494	4.01048e-06	-1.77308	-1.11409
77558766	chr5:77558766:G:A	1.64512e-19	-2.21942	-1.39657	2.19673e-14	-2.22071	-1.37894	1.95564e-06	-2.21028	-1.39509
77559088	chr5:77559088:C:A	3.88995e-19	-1.68235	-1.07306	5.6915e-14	-1.52498	-1.12267	4.68926e-06	-1.65141	-1.0794
77559112	chr5:77559112:C:T	9.73659e-19	-0.453622	-1.38429	2.82981e-13	0.348163	-1.39199	1.90805e-05	0.0559566	-1.38338
77559192	chr5:77559192:A:C	2.06862e-18	-4.25965e-10	-1.08434	2.63482e-13	-4.25965e-10	-1.11522	2.44126e-05	-4.25965e-10	-1.08099
77559302	chr5:77559302:T:G	2.18339e-19	-2.00807	-1.32487	3.8e-14	-1.74303	-1.30859	3.41797e-06	-1.72732	-1.31972
77559602	chr5:77559602:A:C	2.91506e-19	-2.00157	-1.04235	5.17187e-14	-1.73501	-1.00838	4.58836e-06	-1.72171	-1.03086
77559708	chr5:77559708:C:T	3.57958e-19	-2.22213	-0.61643	4.52299e-14	-2.21602	-0.661427	4.13184e-06	-2.22178	-0.635587
77560725	chr5:77560725:C:G	1.77532e-19	-2.12564	-1.41419	2.11893e-14	-2.22157	-1.41414	1.91177e-06	-2.21369	-1.41437
77560792	chr5:77560792:T:A	2.88069e-19	-2.2215	-0.834278	5.62288e-14	-1.81839	-0.84138	4.42866e-06	-1.95671	-0.831283
77560882	chr5:77560882:C:T	1.49893e-18	-4.25965e-10	-1.40647	1.97841e-13	-4.25965e-10	-1.40174	1.76257e-05	-4.25965e-10	-1.40673
77561049	chr5:77561049:T:G	2.70209e-19	-1.80584	-1.31395	3.3112e-14	-1.89959	-1.28972	3.14667e-06	-1.82406	-1.30569
77561213	chr5:77561213:T:C	9.08906e-19	-1.90674	-4.01506e-10	1.22121e-13	-1.88419	-4.01506e-10	1.0082e-05	-1.96533	-4.01506e-10
77561349	chr5:77561349:C:T	2.09833e-19	-2.05784	-1.31483	3.50961e-14	-1.82977	-1.30134	3.16701e-06	-1.81413	-1.30917
77561874	chr5:77561874:T:C	8.51406e-19	-1.97209	-4.01506e-10	1.17595e-13	-1.92196	-4.01506e-10	1.02945e-05	-1.94448	-4.01506e-10
77562045	chr5:77562045:A:G	3.31433e-19	-1.74843	-1.16712	4.0664e-14	-1.85577	-1.12809	3.85043e-06	-1.77378	-1.15412
77562827	chr5:77562827:G:A	1.81987e-18	-1.21246	-4.01506e-10	2.20991e-13	-1.29108	-4.01506e-10	2.29383e-05	-1.14328	-4.01506e-10
77563050	chr5:77563050:T:C	4.12664e-19	-1.75121	-0.945128	5.14362e-14	-1.8591	-0.889759	4.81171e-06	-1.77829	-0.926743
77563243	chr5:77563243:C:A	1.55351e-18	-4.25965e-10	-1.37071	2.07038e-13	-4.25965e-10	-1.3563	1.83138e-05	-4.25965e-10	-1.36843
77563349	chr5:77563349:A:AT	1.83655e-18	-4.25965e-10	-1.20334	2.32691e-13	-4.25965e-10	-1.23949	2.16297e-05	-4.25965e-10	-1.20202
77563816	chr5:77563816:G:T	3.13243e-19	-2.22204	-0.749954	6.3954e-14	-1.7732	-0.757843	5.0082e-06	-1.91788	-0.747132
77564248	chr5:77564248:G:A	1.74079e-18	-4.25965e-10	-1.25689	2.32095e-13	-4.25965e-10	-1.24206	2.0466e-05	-4.25965e-10	-1.25732
77564402	chr5:77564402:C:T	2.71011e-19	-2.22209	-0.894723	5.35125e-14	-1.79718	-0.91211	4.24968e-06	-1.93735	-0.891892
77564778	chr5:77564778:C:T	7.76093e-19	-0.969172	-1.09553	1.93447e-13	-0.283145	-1.14106	1.42372e-05	-0.529064	-1.09117
77564954	chr5:77564954:C:G	1.69931e-18	-4.25965e-10	-1.281	2.2263e-13	-4.25965e-10	-1.28369	2.00378e-05	-4.25965e-10	-1.27847
77564964	chr5:77564964:T:C	1.58387e-18	-4.25965e-10	-1.35135	2.11785e-13	-4.25965e-10	-1.33363	1.86869e-05	-4.25965e-10	-1.34827
77565023	chr5:77565023:A:G	1.19377e-18	-1.63411	-4.01506e-10	1.53303e-13	-1.65679	-4.01506e-10	1.43341e-05	-1.61344	-4.01506e-10
77565120	chr5:77565120:A:G	1.69961e-18	-4.25965e-10	-1.28082	2.2267e-13	-4.25965e-10	-1.28351	2.00413e-05	-4.25965e-10	-1.27829
77565232	chr5:77565232:T:C	1.48584e-18	-4.25965e-10	-1.41524	1.95652e-13	-4.25965e-10	-1.41287	1.74745e-05	-4.25965e-10	-1.41535
77565480	chr5:77565480:A:C	2.31284e-19	-2.15119	-1.12414	2.90141e-14	-2.22129	-1.10013	2.61035e-06	-2.2079	-1.1087
77565947	chr5:77565947:C:A	2.09076e-19	-2.08953	-1.28674	3.60705e-14	-1.83824	-1.26549	3.24334e-06	-1.82281	-1.27667
77566424	chr5:77566424:T:A	2.33232e-19	-2.05383	-1.21311	3.90571e-14	-1.82436	-1.19982	3.53831e-06	-1.80747	-1.20496
77566438	chr5:77566438:G:C	3.78741e-19	-2.21232	-0.569802	5.00454e-14	-2.16037	-0.615899	4.6038e-06	-2.17193	-0.577277
77566662	chr5:77566662:G:A	4.65899e-19	-2.17111	-0.403898	6.30732e-14	-2.18177	-0.363134	5.41721e-06	-2.18991	-0.396597
77566741	chr5:77566741:T:G	1.91136e-19	-2.18459	-1.2814	3.46392e-14	-1.89222	-1.252	2.84867e-06	-1.95306	-1.27617
77567108	chr5:77567108:G:A	5.48224e-19	-2.21995	-0.192342	7.58499e-14	-2.12998	-0.230468	6.899e-06	-2.14375	-0.20096
77567347	chr5:77567347:G:C	1.70066e-18	-1.28021	-4.01506e-10	2.06263e-13	-1.36005	-4.01506e-10	2.13598e-05	-1.21458	-4.01506e-10
77567503	chr5:77567503:C:T	1.50249e-18	-4.25965e-10	-1.4041	1.98738e-13	-4.25965e-10	-1.39722	1.76935e-05	-4.25965e-10	-1.40289
77567527	chr5:77567527:G:A	2.43625e-19	-1.94726	-1.27609	4.08833e-14	-1.68077	-1.29772	3.60045e-06	-1.72295	-1.27208
77567765	chr5:77567765:A:G	4.31857e-19	-1.76731	-0.88357	8.05699e-14	-1.38934	-0.910735	5.49934e-06	-1.68564	-0.885821
77568246	chr5:77568246:C:T	1.56612e-18	-1.36262	-4.01506e-10	1.90939e-13	-1.43725	-4.01506e-10	1.96445e-05	-1.29829	-4.01506e-10
77568260	chr5:77568260:A:T	3.53849e-19	-2.22006	-0.63005	4.51713e-14	-2.20625	-0.672494	4.09407e-06	-2.21762	-0.648927
77568359	chr5:77568359:G:A	1.50673e-18	-4.25965e-10	-1.40128	1.99359e-13	-4.25965e-10	-1.3941	1.77418e-05	-4.25965e-10	-1.40016
77568653	chr5:77568653:G:A	6.16978e-19	-2.20899	-0.0851535	8.87412e-14	-2.14849	-0.0549912	7.84683e-06	-2.14546	-0.0705161
77568688	chr5:77568688:C:T	7.8707e-19	-2.05066	-4.01506e-10	9.88026e-14	-2.09608	-4.01506e-10	8.86144e-06	-2.09438	-4.01506e-10
77569397	chr5:77569397:C:T	5.80861e-19	-2.21638	-0.138089	8.24029e-14	-2.21856	-0.0590249	6.96784e-06	-2.21772	-0.11706
77569409	chr5:77569409:T:A	2.73666e-18	0.0670123	-0.871497	6.21062e-13	0.64124	-0.899013	5.42062e-05	0.580634	-0.863925
77569668	chr5:77569668:C:T	1.64848e-18	-1.31137	-4.01506e-10	2.00611e-13	-1.38784	-4.01506e-10	2.06964e-05	-1.24613	-4.01506e-10
77570144	chr5:77570144:C:A	7.99885e-19	-0.761312	-1.2732	1.71598e-13	-0.27315	-1.2709	1.50255e-05	-0.293339	-1.273
77570244	chr5:77570244:T:C	1.5232e-18	-4.25965e-10	-1.39041	2.02338e-13	-4.25965e-10	-1.37926	1.79519e-05	-4.25965e-10	-1.38839
77570830	chr5:77570830:G:A	4.48744e-19	-2.21564	-0.396887	6.35455e-14	-2.21903	-0.318416	5.36824e-06	-2.21823	-0.377358
77570860	chr5:77570860:T:C	4.86216e-19	-2.21425	-0.318075	6.85598e-14	-2.22012	-0.241373	5.80992e-06	-2.21927	-0.297246
77570871	chr5:77570871:A:G	2.85732e-19	-2.20007	-0.863851	3.83187e-14	-2.2218	-0.821464	3.33494e-06	-2.22203	-0.849601
77571685	chr5:77571685:C:CTAAGA	1.4844e-18	-4.25965e-10	-1.41621	1.94853e-13	-4.25965e-10	-1.41696	1.74569e-05	-4.25965e-10	-1.41635
77571693	chr5:77571693:T:A	1.48448e-18	-4.25965e-10	-1.41616	1.94848e-13	-4.25965e-10	-1.41698	1.74578e-05	-4.25965e-10	-1.4163
77571799	chr5:77571799:G:A	6.03357e-19	-2.21293	-0.103537	8.51565e-14	-2.22048	-0.0242322	7.20023e-06	-2.21991	-0.08206
77571965	chr5:77571965:A:G	1.95636e-17	2.13591	-0.973459	7.42464e-12	3.17187	-0.948514	0.000585946	3.07001	-0.972871
77572612	chr5:77572612:C:A	1.48296e-18	-4.25965e-10	-1.41718	1.94919e-13	-4.25965e-10	-1.41662	1.74425e-05	-4.25965e-10	-1.41718
77572895	chr5:77572895:C:T	2.37492e-19	-2.22158	-1.02726	4.63319e-14	-1.82021	-1.03316	3.66076e-06	-1.95363	-1.02479
77573125	chr5:77573125:T:G	5.12867e-19	-1.85896	-0.619996	6.92512e-14	-1.87635	-0.575116	6.14618e-06	-1.85693	-0.60333
77573260	chr5:77573260:T:A	7.38951e-19	-1.1379	-0.975848	1.31179e-13	-0.823038	-0.9896	1.28336e-05	-0.757337	-0.966687
77573556	chr5:77573556:G:A	1.48992e-18	-4.25965e-10	-1.4125	1.95195e-13	-4.25965e-10	-1.4152	1.75134e-05	-4.25965e-10	-1.41312
77573607	chr5:77573607:C:T	1.50232e-18	-4.25965e-10	-1.40421	1.9714e-13	-4.25965e-10	-1.40529	1.7673e-05	-4.25965e-10	-1.40405
77573630	chr5:77573630:A:G	1.4984e-18	-4.25965e-10	-1.40682	1.98893e-13	-4.25965e-10	-1.39644	1.7645e-05	-4.25965e-10	-1.40563
77573667	chr5:77573667:C:T	1.62674e-18	-4.25965e-10	-1.32464	2.13391e-13	-4.25965e-10	-1.32608	1.91656e-05	-4.25965e-10	-1.32297
77574063	chr5:77574063:A:T	5.25286e-19	-1.8192	-0.63583	7.07093e-14	-1.83844	-0.592186	6.28971e-06	-1.81798	-0.61919
77574067	chr5:77574067:G:A	5.00286e-19	-2.1105	-0.393301	6.38543e-14	-2.14005	-0.392547	5.73472e-06	-2.13753	-0.392013
77574073	chr5:77574073:G:A	1.54975e-18	-4.25965e-10	-1.37313	2.01065e-13	-4.25965e-10	-1.38558	1.82304e-05	-4.25965e-10	-1.373
77574210	chr5:77574210:A:G	1.50365e-18	-4.25965e-10	-1.40333	1.97332e-13	-4.25965e-10	-1.40431	1.76888e-05	-4.25965e-10	-1.40316
77574223	chr5:77574223:G:A	4.25613e-19	-2.19051	-0.474936	7.10247e-14	-1.97838	-0.447793	5.58942e-06	-2.07847	-0.47674
77574479	chr5:77574479:C:T	1.79361e-18	-4.25965e-10	-1.22699	2.43208e-13	-4.25965e-10	-1.19529	2.12897e-05	-4.25965e-10	-1.21786
77574551	chr5:77574551:C:A	1.85982e-18	-4.25965e-10	-1.19074	2.53071e-13	-4.25965e-10	-1.15553	2.20958e-05	-4.25965e-10	-1.1807
77574602	chr5:77574602:T:C	1.55141e-18	-4.25965e-10	-1.37206	2.01355e-13	-4.25965e-10	-1.38413	1.82501e-05	-4.25965e-10	-1.37191
77574784	chr5:77574784:A:G	1.74311e-18	-4.25965e-10	-1.25555	2.38442e-13	-4.25965e-10	-1.21508	2.05556e-05	-4.25965e-10	-1.25295
77574798	chr5:77574798:C:T	5.94164e-19	-2.21172	-0.120099	8.33585e-14	-2.2212	-0.0448567	7.09072e-06	-2.22054	-0.0967621
77574833	chr5:77574833:T:C	1.57158e-18	-4.25965e-10	-1.35914	2.03589e-13	-4.25965e-10	-1.3731	1.84873e-05	-4.25965e-10	-1.359
77575054	chr5:77575054:A:T	1.73989e-18	-4.25965e-10	-1.2574	2.28578e-13	-4.25965e-10	-1.25732	2.04458e-05	-4.25965e-10	-1.25831
77575434	chr5:77575434:A:C	1.55012e-18	-4.25965e-10	-1.37289	2.02289e-13	-4.25965e-10	-1.37951	1.82476e-05	-4.25965e-10	-1.37205
77575520	chr5:77575520:T:C	3.71913e-19	-2.21308	-0.58724	5.11503e-14	-2.2209	-0.533538	4.42572e-06	-2.22029	-0.568362
77575547	chr5:77575547:A:G	1.56596e-18	-4.25965e-10	-1.36272	2.02958e-13	-4.25965e-10	-1.37621	1.84212e-05	-4.25965e-10	-1.36258
77575714	chr5:77575714:G:A	1.48741e-18	-4.25965e-10	-1.41419	1.95105e-13	-4.25965e-10	-1.41567	1.75023e-05	-4.25965e-10	-1.41375
77575774	chr5:77575774:A:AC	3.9124e-19	-2.21397	-0.53569	5.39992e-14	-2.22058	-0.479657	4.66454e-06	-2.21988	-0.516218
77576063	chr5:77576063:G:T	8.7269e-19	-0.600232	-1.34717	2.3924e-13	0.147572	-1.35931	1.6795e-05	-0.10941	-1.34559
77576263	chr5:77576263:T:G	1.49032e-18	-4.25965e-10	-1.41223	1.95805e-13	-4.25965e-10	-1.41208	1.75436e-05	-4.25965e-10	-1.4114
77576346	chr5:77576346:C:T	1.12294e-18	-1.69527	-4.01506e-10	1.70459e-13	-1.55071	-4.01506e-10	1.29419e-05	-1.71562	-4.01506e-10
77576644	chr5:77576644:A:G	3.56285e-19	-2.19347	-0.649778	4.593e-14	-2.22213	-0.63995	4.11807e-06	-2.22207	-0.638631
77577060	chr5:77577060:G:A	1.65261e-18	-4.25965e-10	-1.30887	2.24537e-13	-4.25965e-10	-1.27516	1.94795e-05	-4.25965e-10	-1.30673
77577500	chr5:77577500:G:A	1.56911e-18	-4.25965e-10	-1.36071	2.08613e-13	-4.25965e-10	-1.34872	1.84991e-05	-4.25965e-10	-1.35837
77577623	chr5:77577623:G:C	5.26105e-16	4.45428	-4.01506e-10	7.91618e-11	4.59005	-4.01506e-10	0.00603371	4.42903	-4.01506e-10
77578250	chr5:77578250:A:G	1.59778e-18	-4.25965e-10	-1.34261	2.07422e-13	-4.25965e-10	-1.35445	1.88376e-05	-4.25965e-10	-1.34023
77578269	chr5:77578269:C:G	2.96962e-19	-1.92848	-1.09689	4.29614e-14	-1.85366	-1.07524	3.72357e-06	-1.8788	-1.0826
77578349	chr5:77578349:A:C	1.50941e-18	-4.25965e-10	-1.3995	1.96221e-13	-4.25965e-10	-1.40996	1.77549e-05	-4.25965e-10	-1.39943
77579546	chr5:77579546:C:T	1.49418e-18	-4.25965e-10	-1.40964	1.9541e-13	-4.25965e-10	-1.41411	1.75589e-05	-4.25965e-10	-1.41053
77579639	chr5:77579639:T:C	1.76758e-18	-4.25965e-10	-1.24161	2.39591e-13	-4.25965e-10	-1.21027	2.09748e-05	-4.25965e-10	-1.23277
77579665	chr5:77579665:G:A	1.6718e-18	-1.29732	-4.01506e-10	2.03946e-13	-1.37135	-4.01506e-10	2.10256e-05	-1.23034	-4.01506e-10
77579757	chr5:77579757:T:C	8.2539e-17	2.60205	-4.01506e-10	1.73233e-11	3.07061	-4.01506e-10	0.00179993	3.21941	-4.01506e-10
77579785	chr5:77579785:C:T	1.72522e-18	-4.25965e-10	-1.26587	2.26055e-13	-4.25965e-10	-1.26843	2.03461e-05	-4.25965e-10	-1.2632
77579866	chr5:77579866:G:T	6.27482e-19	-1.5968	-0.680463	8.61518e-14	-1.60989	-0.623201	7.27667e-06	-1.62838	-0.663033
77579868	chr5:77579868:A:AAAT	3.64162e-19	-2.22209	-0.599291	5.06086e-14	-2.19642	-0.568665	4.45659e-06	-2.19372	-0.587982
77580105	chr5:77580105:T:C	1.53775e-18	-4.25965e-10	-1.3809	2.03984e-13	-4.25965e-10	-1.37116	1.81221e-05	-4.25965e-10	-1.37896
77580117	chr5:77580117:G:A	1.7274e-18	-4.25965e-10	-1.26461	2.33461e-13	-4.25965e-10	-1.23619	2.04847e-05	-4.25965e-10	-1.25641
77580179	chr5:77580179:A:T	8.09016e-19	-2.02316	-4.01506e-10	1.03706e-13	-2.04765	-4.01506e-10	9.71187e-06	-2.00274	-4.01506e-10
77580199	chr5:77580199:C:T	4.86752e-18	-0.228637	-4.01506e-10	3.91178e-13	-0.720041	-4.01506e-10	3.89118e-05	-0.614788	-4.01506e-10
77580574	chr5:77580574:T:C	2.41959e-18	-4.25965e-10	-0.927624	3.10978e-13	-4.25965e-10	-0.949481	2.83217e-05	-4.25965e-10	-0.932459
77580781	chr5:77580781:T:C	2.90571e-19	-1.97034	-1.07679	4.19169e-14	-1.89922	-1.05429	3.63312e-06	-1.9239	-1.0621
77581671	chr5:77581671:T:A	5.03357e-19	-2.22125	-0.276432	6.83027e-14	-2.20764	-0.257617	6.09209e-06	-2.20576	-0.263333
77581707	chr5:77581707:A:G	1.54235e-18	-4.25965e-10	-1.37791	2.00288e-13	-4.25965e-10	-1.38945	1.81424e-05	-4.25965e-10	-1.37784
77581728	chr5:77581728:A:G	1.48417e-18	-4.25965e-10	-1.41637	1.95445e-13	-4.25965e-10	-1.41393	1.74602e-05	-4.25965e-10	-1.41617
77581890	chr5:77581890:G:A	1.71812e-18	-4.25965e-10	-1.26999	2.31918e-13	-4.25965e-10	-1.24282	2.03712e-05	-4.25965e-10	-1.26196
77581928	chr5:77581928:T:A	1.56708e-18	-4.25965e-10	-1.36201	2.08286e-13	-4.25965e-10	-1.35029	1.84762e-05	-4.25965e-10	-1.3596
77582863	chr5:77582863:A:G	2.42733e-17	2.56708	-1.18893	9.87457e-12	3.67923	-1.17072	0.000758307	3.5423	-1.1873
77583188	chr5:77583188:A:AT	7.89489e-17	2.55758	-4.01506e-10	2.97316e-11	3.61076	-4.01506e-10	0.00230464	3.46659	-4.01506e-10
77583580	chr5:77583580:C:T	2.29361e-19	-2.17608	-1.1076	3.22217e-14	-2.13414	-1.08242	2.79027e-06	-2.1461	-1.10385
77583662	chr5:77583662:T:C	1.49766e-18	-4.25965e-10	-1.40732	1.95982e-13	-4.25965e-10	-1.41118	1.76059e-05	-4.25965e-10	-1.40785
77583981	chr5:77583981:T:G	1.7159e-18	-4.25965e-10	-1.27128	2.30798e-13	-4.25965e-10	-1.24766	2.03492e-05	-4.25965e-10	-1.26304
77584222	chr5:77584222:C:G	1.53602e-18	-4.25965e-10	-1.38203	2.03722e-13	-4.25965e-10	-1.37245	1.8101e-05	-4.25965e-10	-1.38012
77584737	chr5:77584737:T:C	3.25808e-19	-2.19656	-0.736111	4.17268e-14	-2.18659	-0.771472	3.8095e-06	-2.19595	-0.742641
77584848	chr5:77584848:A:C	2.84469e-19	-2.15712	-0.911232	4.03084e-14	-2.11893	-0.873716	3.48051e-06	-2.12191	-0.907
77584892	chr5:77584892:C:T	1.61249e-18	-4.25965e-10	-1.33345	2.11459e-13	-4.25965e-10	-1.33517	1.89758e-05	-4.25965e-10	-1.33292
77585103	chr5:77585103:C:T	6.63323e-19	-2.22172	-4.01506e-10	8.77697e-14	-2.21449	-4.01506e-10	7.83549e-06	-2.21742	-4.01506e-10
77585141	chr5:77585141:A:T	3.33906e-19	-2.16883	-0.739292	4.28592e-14	-2.18892	-0.742364	3.92953e-06	-2.19103	-0.71654
77585268	chr5:77585268:A:G	1.76801e-18	-4.25965e-10	-1.24137	2.42246e-13	-4.25965e-10	-1.19925	2.08521e-05	-4.25965e-10	-1.23863
77585394	chr5:77585394:C:T	1.49361e-18	-4.25965e-10	-1.41003	1.95433e-13	-4.25965e-10	-1.41399	1.75511e-05	-4.25965e-10	-1.41097
77585622	chr5:77585622:A:G	2.19243e-18	-4.25965e-10	-1.02621	2.78524e-13	-4.25965e-10	-1.0597	2.5883e-05	-4.25965e-10	-1.0225
77585636	chr5:77585636:C:T	1.64451e-18	-4.25965e-10	-1.31378	2.13293e-13	-4.25965e-10	-1.32654	1.9361e-05	-4.25965e-10	-1.31283
77585638	chr5:77585638:C:T	1.81598e-18	-4.25965e-10	-1.2146	2.49992e-13	-4.25965e-10	-1.16777	2.14214e-05	-4.25965e-10	-1.2117
77585776	chr5:77585776:G:T	1.76095e-18	-4.25965e-10	-1.24537	2.41138e-13	-4.25965e-10	-1.20383	2.07683e-05	-4.25965e-10	-1.24266
77585965	chr5:77585965:T:C	1.57563e-18	-4.25965e-10	-1.35657	2.04088e-13	-4.25965e-10	-1.37065	1.85345e-05	-4.25965e-10	-1.35645
77586481	chr5:77586481:A:G	4.00625e-19	-2.22207	-0.503883	5.48569e-14	-2.20129	-0.483184	4.87644e-06	-2.19985	-0.491824
77586560	chr5:77586560:C:T	4.65848e-19	-1.44283	-1.13229	7.07492e-14	-1.25457	-1.17549	5.63015e-06	-1.41	-1.13796
77587271	chr5:77587271:T:A	1.59971e-18	-4.25965e-10	-1.3414	2.08129e-13	-4.25965e-10	-1.35105	1.88384e-05	-4.25965e-10	-1.34019
77587274	chr5:77587274:G:C	1.57802e-18	-4.25965e-10	-1.35505	2.04995e-13	-4.25965e-10	-1.36622	1.86031e-05	-4.25965e-10	-1.35276
77587308	chr5:77587308:G:A	1.48483e-18	-4.25965e-10	-1.41592	1.95507e-13	-4.25965e-10	-1.41361	1.74712e-05	-4.25965e-10	-1.41553
77587693	chr5:77587693:G:A	1.95785e-19	-2.20618	-1.23578	2.64091e-14	-2.15819	-1.25731	2.36001e-06	-2.177	-1.24043
77587733	chr5:77587733:G:A	2.30474e-19	-2.12221	-1.15663	3.28328e-14	-2.06643	-1.13134	2.83374e-06	-2.08099	-1.1535
77588396	chr5:77588396:A:G	1.61913e-18	-4.25965e-10	-1.32933	2.08452e-13	-4.25965e-10	-1.34949	1.90924e-05	-4.25965e-10	-1.3268
77588439	chr5:77588439:T:C	1.54627e-18	-4.25965e-10	-1.37537	2.02728e-13	-4.25965e-10	-1.37734	1.81783e-05	-4.25965e-10	-1.37586
77588469	chr5:77588469:T:C	1.78334e-18	-4.25965e-10	-1.23274	2.33756e-13	-4.25965e-10	-1.23492	2.10283e-05	-4.25965e-10	-1.23022
77588492	chr5:77588492:C:T	8.56354e-19	-1.96629	-4.01506e-10	1.17653e-13	-1.92147	-4.01506e-10	1.02895e-05	-1.94496	-4.01506e-10
77588836	chr5:77588836:G:A	3.41423e-19	-2.19586	-0.689993	4.3664e-14	-2.17304	-0.73964	3.96257e-06	-2.18941	-0.709782
77588990	chr5:77588990:A:G	2.30193e-19	-2.22164	-1.05842	4.50954e-14	-1.82102	-1.0594	3.53962e-06	-1.95558	-1.05648
77588997	chr5:77588997:C:T	2.02651e-19	-2.20084	-1.20666	2.68414e-14	-2.16913	-1.23013	2.4059e-06	-2.18648	-1.21168
77589766	chr5:77589766:T:G	1.4831e-18	-4.25965e-10	-1.41709	1.95063e-13	-4.25965e-10	-1.41588	1.74464e-05	-4.25965e-10	-1.41695
77590261	chr5:77590261:T:C	1.49098e-18	-4.25965e-10	-1.41179	1.96359e-13	-4.25965e-10	-1.40926	1.75499e-05	-4.25965e-10	-1.41104
77590509	chr5:77590509:C:T	1.75044e-18	-4.25965e-10	-1.25136	2.2719e-13	-4.25965e-10	-1.26342	2.05347e-05	-4.25965e-10	-1.25397
77591518	chr5:77591518:C:T	1.82063e-18	-4.25965e-10	-1.21204	2.50661e-13	-4.25965e-10	-1.1651	2.14768e-05	-4.25965e-10	-1.20912
77591969	chr5:77591969:T:C	9.99973e-19	-2.1873	0.376049	1.27365e-13	-2.19477	0.352619	1.13621e-05	-2.20214	0.356339
77592229	chr5:77592229:G:A	1.13925e-18	-1.68085	-4.01506e-10	1.5346e-13	-1.65576	-4.01506e-10	1.24104e-05	-1.75755	-4.01506e-10
77592283	chr5:77592283:T:C	1.48655e-18	-4.25965e-10	-1.41476	1.94907e-13	-4.25965e-10	-1.41668	1.74764e-05	-4.25965e-10	-1.41524
77592348	chr5:77592348:T:C	1.38051e-18	-2.18699	0.698221	1.78341e-13	-2.19533	0.689822	1.56433e-05	-2.20235	0.676306
77592864	chr5:77592864:TC:T	1.62898e-18	-4.25965e-10	-1.32327	2.12855e-13	-4.25965e-10	-1.32859	1.9208e-05	-4.25965e-10	-1.32076
77593137	chr5:77593137:T:A	1.65249e-18	-4.25965e-10	-1.30894	2.21411e-13	-4.25965e-10	-1.28918	1.93825e-05	-4.25965e-10	-1.31171
77593539	chr5:77593539:A:G	4.32138e-19	-2.20176	-0.44847	7.30623e-14	-1.95427	-0.443616	5.87448e-06	-2.05519	-0.450276
77593670	chr5:77593670:T:C	1.55579e-18	-4.25965e-10	-1.36924	2.03993e-13	-4.25965e-10	-1.37112	1.82909e-05	-4.25965e-10	-1.36968
77594303	chr5:77594303:A:C	1.48575e-18	-4.25965e-10	-1.4153	1.94968e-13	-4.25965e-10	-1.41637	1.74778e-05	-4.25965e-10	-1.41515
77594338	chr5:77594338:A:G	1.19967e-18	-0.320041	-1.30914	6.64047e-13	1.12988	-1.32073	4.24186e-05	0.788902	-1.3174
77594562	chr5:77594562:T:C	2.46785e-19	-2.02856	-1.1819	3.74052e-14	-1.92221	-1.14519	3.24336e-06	-1.92108	-1.1784
77594670	chr5:77594670:T:C	7.2044e-19	-2.13912	-4.01506e-10	9.35444e-14	-2.15077	-4.01506e-10	8.30377e-06	-2.15938	-4.01506e-10
77594685	chr5:77594685:C:G	3.62931e-18	-4.25965e-10	-0.52218	4.84078e-13	-4.25965e-10	-0.506957	4.28188e-05	-4.25965e-10	-0.519109
77594997	chr5:77594997:G:A	1.56407e-18	-1.47115	0.107219	1.74375e-13	-1.77623	0.248238	1.58565e-05	-1.63941	0.126906
77595148	chr5:77595148:GTCT:G	3.91294e-19	-2.00256	-0.746959	5.91664e-14	-1.88587	-0.722981	4.26503e-06	-2.0874	-0.738239
77595196	chr5:77595196:C:T	2.81779e-19	-1.66692	-1.41093	5.93627e-14	-1.19135	-1.41419	4.95328e-06	-1.26456	-1.41147
77595294	chr5:77595294:G:A	1.91118e-18	-4.25965e-10	-1.1635	2.46433e-13	-4.25965e-10	-1.18211	2.24464e-05	-4.25965e-10	-1.16496
77595391	chr5:77595391:G:A	1.77059e-18	-4.25965e-10	-1.23991	2.30972e-13	-4.25965e-10	-1.24691	2.10525e-05	-4.25965e-10	-1.22907
77595534	chr5:77595534:G:A	1.78543e-19	-2.11893	-1.41522	2.18576e-14	-2.19122	-1.41343	2.01703e-06	-2.1585	-1.41596
77595609	chr5:77595609:T:C	6.95196e-19	-2.17478	-4.01506e-10	9.48913e-14	-2.13647	-4.01506e-10	8.2352e-06	-2.16767	-4.01506e-10
77595970	chr5:77595970:G:A	2.13093e-18	-4.25965e-10	-1.05466	2.91684e-13	-4.25965e-10	-1.01353	2.50302e-05	-4.25965e-10	-1.056
77596077	chr5:77596077:C:A	4.66956e-19	-1.57736	-0.995378	5.60539e-14	-1.66068	-1.00221	5.5235e-06	-1.56953	-0.997546
77596382	chr5:77596382:G:A	2.66017e-19	-2.19006	-0.945358	3.95077e-14	-2.11335	-0.899362	3.18325e-06	-2.1888	-0.929383
77596641	chr5:77596641:T:C	2.67492e-19	-1.80306	-1.32683	3.29633e-14	-1.85332	-1.34049	2.7569e-06	-1.92986	-1.33211
77596710	chr5:77596710:A:G	2.66719e-19	-1.75655	-1.37623	4.42485e-14	-1.52722	-1.37217	3.05096e-06	-1.78582	-1.37481
77596835	chr5:77596835:C:T	2.53554e-19	-2.17904	-1.00436	3.38059e-14	-2.16485	-1.00371	3.07966e-06	-2.15564	-0.995624
77597060	chr5:77597060:C:T	2.00351e-18	-1.11632	-4.01506e-10	2.68201e-13	-1.09747	-4.01506e-10	2.32647e-05	-1.12915	-4.01506e-10
77597294	chr5:77597294:G:T	2.36138e-18	-4.25965e-10	-0.951977	3.10464e-13	-4.25965e-10	-0.951135	2.76931e-05	-4.25965e-10	-0.954905
77597491	chr5:77597491:A:C	3.37632e-18	-4.25965e-10	-0.594437	4.32841e-13	-4.25965e-10	-0.618834	3.91964e-05	-4.25965e-10	-0.607501
77597713	chr5:77597713:C:A	4.60127e-19	-1.69585	-0.891629	4.83415e-14	-1.92422	-0.886696	5.30901e-06	-1.71037	-0.896315
77597819	chr5:77597819:G:C	4.91234e-18	-4.25965e-10	-0.219472	6.3482e-13	-4.25965e-10	-0.235863	5.8397e-05	-4.25965e-10	-0.208823
77598122	chr5:77598122:C:T	2.54978e-19	-2.20158	-0.97622	3.30384e-14	-2.2136	-0.977932	2.91283e-06	-2.21722	-0.98974
77598271	chr5:77598271:T:C	8.56924e-18	-4.25965e-10	0.336957	1.03456e-12	-4.25965e-10	0.252528	0.000100248	-4.25965e-10	0.331563
77598654	chr5:77598654:TTG:T	2.75178e-19	-1.71611	-1.38545	3.00949e-14	-1.90185	-1.383	2.70966e-06	-1.8987	-1.38057
77599124	chr5:77599124:T:G	1.56635e-18	-4.25965e-10	-1.36248	2.05636e-13	-4.25965e-10	-1.3631	1.8413e-05	-4.25965e-10	-1.36303
77600005	chr5:77600005:C:T	3.00383e-19	-1.59793	-1.41599	4.19375e-14	-1.53785	-1.41517	3.80655e-06	-1.52401	-1.41536
77600192	chr5:77600192:C:A	4.19889e-19	-1.72766	-0.951327	5.23351e-14	-1.78275	-0.948789	4.79313e-06	-1.75666	-0.952238
77600240	chr5:77600240:T:C	1.00563e-18	-1.90035	0.0947348	1.68542e-13	-1.68599	0.12397	1.16176e-05	-1.92888	0.105311
77600820	chr5:77600820:C:A	1.49779e-18	-4.25965e-10	-1.40723	1.96305e-13	-4.25965e-10	-1.40953	1.76129e-05	-4.25965e-10	-1.40746
77601479	chr5:77601479:A:G	1.7613e-18	-4.25965e-10	-1.24517	2.22163e-13	-4.25965e-10	-1.28579	2.06913e-05	-4.25965e-10	-1.24637
77601554	chr5:77601554:A:C	2.73707e-18	-4.25965e-10	-0.804333	3.5042e-13	-4.25965e-10	-0.83007	3.263e-05	-4.25965e-10	-0.790855
77601665	chr5:77601665:T:TA	1.0141e-18	-1.79722	-4.01506e-10	1.23867e-13	-1.86999	-4.01506e-10	1.13708e-05	-1.84504	-4.01506e-10
77602085	chr5:77602085:C:A	2.27033e-18	-4.25965e-10	-0.991297	2.9453e-13	-4.25965e-10	-1.00382	2.69141e-05	-4.25965e-10	-0.983435
77602522	chr5:77602522:C:T	2.53869e-18	-4.25965e-10	-0.879574	3.31566e-13	-4.25965e-10	-0.885377	2.97648e-05	-4.25965e-10	-0.882759
77602564	chr5:77602564:T:C	1.7882e-18	-4.25965e-10	-1.23001	2.25243e-13	-4.25965e-10	-1.27202	2.10067e-05	-4.25965e-10	-1.23125
77602713	chr5:77602713:T:C	2.73742e-18	-4.25965e-10	-0.804205	3.98581e-13	-4.25965e-10	-0.701293	3.22835e-05	-4.25965e-10	-0.801532
77602858	chr5:77602858:T:A	2.26148e-18	-4.25965e-10	-0.995205	2.93536e-13	-4.25965e-10	-1.0072	2.68089e-05	-4.25965e-10	-0.987355
77602987	chr5:77602987:A:G	1.99287e-18	-4.25965e-10	-1.12165	2.71476e-13	-4.25965e-10	-1.08533	2.34128e-05	-4.25965e-10	-1.12281
77603060	chr5:77603060:C:G	6.64853e-19	-1.69111	-0.528305	7.10031e-14	-1.91322	-0.513262	7.72281e-06	-1.69819	-0.533718
77603114	chr5:77603114:T:G	3.02397e-19	-2.15439	-0.85285	3.71014e-14	-2.22149	-0.854061	3.28237e-06	-2.2197	-0.867817
77603339	chr5:77603339:A:G	2.69048e-19	-2.17437	-0.949721	3.68259e-14	-2.12072	-0.962286	3.08569e-06	-2.19184	-0.957468
77603448	chr5:77603448:G:C	1.49213e-18	-4.25965e-10	-1.41102	1.96754e-13	-4.25965e-10	-1.40725	1.75506e-05	-4.25965e-10	-1.411
77603520	chr5:77603520:A:G	5.97229e-18	-4.25965e-10	-0.0240918	7.27861e-13	-4.25965e-10	-0.0990934	6.98872e-05	-4.25965e-10	-0.0292044
77603795	chr5:77603795:T:C	4.29117e-19	-1.6481	-1.00915	5.26001e-14	-1.72101	-1.00547	4.92305e-06	-1.67303	-1.00913
77603831	chr5:77603831:G:T	1.68399e-18	-4.25965e-10	-1.29006	2.203e-13	-4.25965e-10	-1.29422	1.98555e-05	-4.25965e-10	-1.2876
77604651	chr5:77604651:C:T	7.47929e-19	-2.10167	-4.01506e-10	9.13088e-14	-2.17496	-4.01506e-10	8.6462e-06	-2.11897	-4.01506e-10
77604657	chr5:77604657:A:T	2.1478e-18	-4.25965e-10	-1.04678	2.86118e-13	-4.25965e-10	-1.0328	2.52611e-05	-4.25965e-10	-1.04682
77605374	chr5:77605374:G:T	2.15227e-18	-4.25965e-10	-1.0447	2.86725e-13	-4.25965e-10	-1.03068	2.53136e-05	-4.25965e-10	-1.04474
77605908	chr5:77605908:A:G	6.006e-18	-4.25965e-10	-0.018464	8.86624e-13	-4.25965e-10	0.0982175	7.09639e-05	-4.25965e-10	-0.0139166
77606447	chr5:77606447:A:C	1.7985e-19	-2.11595	-1.4109	2.43487e-14	-2.08643	-1.4103	2.16088e-06	-2.09432	-1.41125
77606449	chr5:77606449:G:A	6.87595e-19	-2.18578	-4.01506e-10	8.92573e-14	-2.19768	-4.01506e-10	8.0612e-06	-2.18902	-4.01506e-10
77607239	chr5:77607239:A:C	2.12456e-19	-2.18789	-1.17236	2.67773e-14	-2.22112	-1.18053	2.41176e-06	-2.22201	-1.17372
77607554	chr5:77607554:T:C	1.48358e-18	-4.25965e-10	-1.41676	1.9519e-13	-4.25965e-10	-1.41523	1.74496e-05	-4.25965e-10	-1.41677
77607613	chr5:77607613:T:C	2.95953e-19	-2.1923	-0.836475	3.78316e-14	-2.2183	-0.83776	3.33308e-06	-2.22051	-0.851678
77607813	chr5:77607813:G:A	1.48777e-18	-4.25965e-10	-1.41394	1.95331e-13	-4.25965e-10	-1.41451	1.74978e-05	-4.25965e-10	-1.41401
77607867	chr5:77607867:T:C	2.12449e-19	-2.18484	-1.17544	2.79361e-14	-2.19848	-1.16081	2.46224e-06	-2.20209	-1.17293
77607957	chr5:77607957:A:C	1.48902e-18	-4.25965e-10	-1.41311	1.95591e-13	-4.25965e-10	-1.41318	1.7534e-05	-4.25965e-10	-1.41195
77607975	chr5:77607975:T:C	2.08819e-19	-2.18191	-1.1956	2.74685e-14	-2.19625	-1.17992	2.41685e-06	-2.20016	-1.19346
77608137	chr5:77608137:G:A	2.28974e-18	-4.25965e-10	-0.982782	3.00302e-13	-4.25965e-10	-0.984415	2.68588e-05	-4.25965e-10	-0.985494
77608207	chr5:77608207:G:A	3.34165e-19	-2.19775	-0.709595	4.30286e-14	-2.17615	-0.751183	3.82899e-06	-2.21527	-0.718219
77608274	chr5:77608274:T:C	2.17273e-18	-4.25965e-10	-1.03524	2.9286e-13	-4.25965e-10	-1.00951	2.55315e-05	-4.25965e-10	-1.03617
77608473	chr5:77608473:C:T	1.58843e-18	-4.25965e-10	-1.34847	2.10487e-13	-4.25965e-10	-1.33978	1.86442e-05	-4.25965e-10	-1.35055
77608513	chr5:77608513:C:A	7.51025e-17	-4.25965e-10	2.50763	9.16081e-12	-4.25965e-10	2.43349	0.000919487	-4.25965e-10	2.54773
77608719	chr5:77608719:G:A	1.65983e-18	-4.25965e-10	-1.30451	2.1622e-13	-4.25965e-10	-1.31291	1.96012e-05	-4.25965e-10	-1.3005
77608724	chr5:77608724:T:C	7.15004e-19	-2.14669	-4.01506e-10	8.87801e-14	-2.20304	-4.01506e-10	8.29743e-06	-2.16014	-4.01506e-10
77608767	chr5:77608767:C:T	2.17509e-18	-4.25965e-10	-1.03415	2.93693e-13	-4.25965e-10	-1.00667	2.55614e-05	-4.25965e-10	-1.035
77608830	chr5:77608830:G:A	5.24764e-19	-1.53914	-0.916889	5.33867e-14	-1.79676	-0.914879	6.07196e-06	-1.55098	-0.921428
77608948	chr5:77608948:C:T	6.81443e-18	-4.25965e-10	0.10782	8.54336e-13	-4.25965e-10	0.0611205	7.9455e-05	-4.25965e-10	0.0991033
77608968	chr5:77608968:G:A	3.03666e-18	-4.25965e-10	-0.700465	4.36051e-13	-4.25965e-10	-0.611445	3.58662e-05	-4.25965e-10	-0.696293
77609111	chr5:77609111:C:T	1.53287e-18	-4.25965e-10	-1.38408	1.99083e-13	-4.25965e-10	-1.39548	1.80253e-05	-4.25965e-10	-1.38431
77609125	chr5:77609125:C:T	3.56632e-18	-4.25965e-10	-0.539688	4.6452e-13	-4.25965e-10	-0.5482	4.23526e-05	-4.25965e-10	-0.530058
77609371	chr5:77609371:C:A	1.48813e-18	-4.25965e-10	-1.4137	1.96205e-13	-4.25965e-10	-1.41004	1.75015e-05	-4.25965e-10	-1.4138
77609472	chr5:77609472:G:A	2.68624e-18	-4.25965e-10	-0.823081	3.63781e-13	-4.25965e-10	-0.792652	3.15591e-05	-4.25965e-10	-0.824225
77609507	chr5:77609507:G:A	3.4829e-18	-4.25965e-10	-0.563357	5.04433e-13	-4.25965e-10	-0.465768	4.11255e-05	-4.25965e-10	-0.559458
77609820	chr5:77609820:G:A	2.57432e-19	-2.15636	-1.01186	3.41542e-14	-2.15434	-1.00398	3.07411e-06	-2.14968	-1.0034
77609861	chr5:77609861:GCTA:G	6.65722e-19	-1.68436	-0.533744	7.09717e-14	-1.9082	-0.518727	7.72479e-06	-1.69252	-0.539136
77610367	chr5:77610367:C:G	3.77724e-18	-4.25965e-10	-0.482229	4.88826e-13	-4.25965e-10	-0.497197	4.38963e-05	-4.25965e-10	-0.494257
77610780	chr5:77610780:G:A	2.19159e-18	-4.25965e-10	-1.02659	2.95901e-13	-4.25965e-10	-0.99918	2.57575e-05	-4.25965e-10	-1.02736
77611120	chr5:77611120:C:T	4.53647e-18	-1.44241	1.14334	1.00215e-12	-1.04148	1.26218	5.13862e-05	-1.46652	1.12981
77611791	chr5:77611791:CA:C	2.69368e-18	-4.25965e-10	-0.820314	3.65657e-13	-4.25965e-10	-0.787507	3.15418e-05	-4.25965e-10	-0.824774
77612131	chr5:77612131:G:C	2.15693e-18	-4.25965e-10	-1.04254	2.91067e-13	-4.25965e-10	-1.01565	2.53505e-05	-4.25965e-10	-1.04329
77612172	chr5:77612172:T:C	3.41649e-18	-4.25965e-10	-0.582608	4.45082e-13	-4.25965e-10	-0.590945	4.05636e-05	-4.25965e-10	-0.573215
77612383	chr5:77612383:A:C	1.03231e-18	-1.77942	-4.01506e-10	1.25897e-13	-1.85374	-4.01506e-10	1.15639e-05	-1.8282	-4.01506e-10
77612423	chr5:77612423:T:C	5.26083e-19	-1.53662	-0.916903	1.11171e-13	-1.11548	-0.862654	5.90741e-06	-1.57536	-0.924522
77612683	chr5:77612683:T:C	2.86346e-19	-2.18666	-0.875117	3.63319e-14	-2.22016	-0.876344	3.20485e-06	-2.22162	-0.889802
77612867	chr5:77612867:G:C	1.68163e-18	-4.25965e-10	-1.29146	2.13224e-13	-4.25965e-10	-1.32686	1.97619e-05	-4.25965e-10	-1.29233
77612968	chr5:77612968:A:G	5.76499e-18	-4.25965e-10	-0.0594188	7.2368e-13	-4.25965e-10	-0.104854	6.72572e-05	-4.25965e-10	-0.0675632
77613488	chr5:77613488:C:T	6.70293e-19	-1.75038	-0.460883	7.26945e-14	-1.95784	-0.445093	7.782e-06	-1.75766	-0.46661
77614139	chr5:77614139:G:A	1.65756e-19	-2.19488	-1.41358	2.13281e-14	-2.21905	-1.41013	1.89988e-06	-2.22082	-1.41348
77614219	chr5:77614219:A:G	3.06857e-19	-1.58658	-1.40601	5.74353e-14	-1.23783	-1.40072	5.34198e-06	-1.19504	-1.40545
77614472	chr5:77614472:A:C	1.74906e-19	-2.16127	-1.39346	2.36594e-14	-2.13051	-1.39493	2.10375e-06	-2.13962	-1.39275
77614563	chr5:77614563:G:A	1.48718e-18	-4.25965e-10	-1.41434	1.95788e-13	-4.25965e-10	-1.41217	1.74893e-05	-4.25965e-10	-1.4145
77615166	chr5:77615166:T:C	2.14845e-18	-2.00663	0.960159	3.45274e-13	-1.828	0.983135	2.50062e-05	-2.0296	0.972634
77615236	chr5:77615236:A:G	3.79045e-18	-4.25965e-10	-0.478738	4.91345e-13	-4.25965e-10	-0.492057	4.49799e-05	-4.25965e-10	-0.469872
77615397	chr5:77615397:C:T	3.20182e-18	-4.25965e-10	-0.647504	4.14259e-13	-4.25965e-10	-0.662713	3.72403e-05	-4.25965e-10	-0.658695
77615923	chr5:77615923:G:C	1.92186e-19	-2.1927	-1.26782	2.52192e-14	-2.18152	-1.28008	2.26994e-06	-2.18348	-1.27286
77616374	chr5:77616374:C:T	1.49073e-18	-4.25965e-10	-1.41195	1.9635e-13	-4.25965e-10	-1.40931	1.75328e-05	-4.25965e-10	-1.41202
77616618	chr5:77616618:A:G	3.26777e-19	-1.56362	-1.36607	6.14645e-14	-1.2147	-1.35605	5.70901e-06	-1.16921	-1.36483
77616620	chr5:77616620:A:G	2.75918e-19	-2.21333	-0.885544	3.59109e-14	-2.2134	-0.894764	3.28713e-06	-2.21078	-0.875296
77616687	chr5:77616687:C:T	1.1121e-17	-4.25965e-10	0.597613	1.50074e-12	-4.25965e-10	0.624509	0.00013266	-4.25965e-10	0.611702
77617293	chr5:77617293:A:T	7.13086e-19	-2.14938	-4.01506e-10	9.23314e-14	-2.16382	-4.01506e-10	8.34024e-06	-2.155	-4.01506e-10
77617447	chr5:77617447:C:T	6.70018e-19	-2.21167	-4.01506e-10	1.05719e-13	-2.02842	-4.01506e-10	8.86494e-06	-2.09398	-4.01506e-10
77617690	chr5:77617690:C:T	3.1816e-18	-4.25965e-10	-0.65384	3.87034e-13	-4.25965e-10	-0.73069	3.70532e-05	-4.25965e-10	-0.663732
77617847	chr5:77617847:G:C	7.6559e-18	-2.22094	2.44519	1.12142e-12	-2.20445	2.5376	9.18268e-05	-2.21931	2.46312
77618120	chr5:77618120:G:T	2.83349e-18	-4.25965e-10	-0.769711	3.51581e-13	-4.25965e-10	-0.826763	3.31973e-05	-4.25965e-10	-0.77362
77618136	chr5:77618136:C:T	6.97355e-19	-2.17168	-4.01506e-10	8.76595e-14	-2.21574	-4.01506e-10	8.01159e-06	-2.1952	-4.01506e-10
77618641	chr5:77618641:A:G	3.30256e-18	-4.25965e-10	-0.616526	4.15214e-13	-4.25965e-10	-0.66041	3.85488e-05	-4.25965e-10	-0.624161
77618914	chr5:77618914:C:T	1.56382e-18	-4.25965e-10	-1.36409	2.05475e-13	-4.25965e-10	-1.36388	1.83896e-05	-4.25965e-10	-1.3643
77619123	chr5:77619123:C:A	3.79449e-19	-2.18581	-0.594446	4.67757e-14	-2.21684	-0.626996	4.28188e-06	-2.22206	-0.599637
77619138	chr5:77619138:A:G	6.12685e-19	-2.15624	-0.144892	7.25114e-14	-2.22196	-0.183503	6.6213e-06	-2.22088	-0.164916
77619183	chr5:77619183:A:G	1.53175e-18	-4.25965e-10	-1.38481	2.02206e-13	-4.25965e-10	-1.37991	1.80192e-05	-4.25965e-10	-1.38465
77619293	chr5:77619293:C:G	2.01714e-18	-1.86487	0.755327	3.15536e-13	-1.70642	0.77149	2.2859e-05	-1.91201	0.765269
77619445	chr5:77619445:C:T	1.49713e-18	-4.25965e-10	-1.40767	1.95517e-13	-4.25965e-10	-1.41356	1.76041e-05	-4.25965e-10	-1.40795
77619541	chr5:77619541:C:T	2.70696e-18	-4.25965e-10	-0.815395	3.60613e-13	-4.25965e-10	-0.801398	3.20651e-05	-4.25965e-10	-0.808319
77619851	chr5:77619851:A:C	1.78241e-18	-4.25965e-10	-1.23326	2.33564e-13	-4.25965e-10	-1.23575	2.08915e-05	-4.25965e-10	-1.23674
77619859	chr5:77619859:C:T	2.63998e-18	-4.25965e-10	-0.840449	3.5243e-13	-4.25965e-10	-0.824351	3.12548e-05	-4.25965e-10	-0.833915
77620482	chr5:77620482:A:G	1.6519e-18	-4.25965e-10	-1.3093	2.15681e-13	-4.25965e-10	-1.3154	1.93659e-05	-4.25965e-10	-1.31257
77620906	chr5:77620906:G:A	3.08185e-19	-1.57332	-1.41496	3.03322e-14	-1.8603	-1.4167	3.26792e-06	-1.67653	-1.41541
77621991	chr5:77621991:T:C	8.18103e-18	-4.25965e-10	0.290596	1.12702e-12	-4.25965e-10	0.338131	9.57161e-05	-4.25965e-10	0.2853
77622503	chr5:77622503:C:T	6.71485e-18	0.0930986	-4.01506e-10	6.60842e-13	-0.195689	-4.01506e-10	7.04322e-05	-0.0214361	-4.01506e-10
77622607	chr5:77622607:T:C	7.87072e-19	-2.05066	-4.01506e-10	1.00007e-13	-2.08397	-4.01506e-10	9.29963e-06	-2.04611	-4.01506e-10
77622832	chr5:77622832:C:T	4.55891e-18	-4.25965e-10	-0.294138	5.95502e-13	-4.25965e-10	-0.2998	5.33972e-05	-4.25965e-10	-0.298329
77623268	chr5:77623268:G:A	1.64491e-18	-4.25965e-10	-1.31354	2.13292e-13	-4.25965e-10	-1.32654	1.93409e-05	-4.25965e-10	-1.31387
77623305	chr5:77623305:C:G	9.33713e-19	-1.87981	-4.01506e-10	1.64629e-13	-1.58551	-4.01506e-10	1.35495e-05	-1.66974	-4.01506e-10
77624002	chr5:77624002:C:T	2.45461e-18	-4.25965e-10	-0.913255	3.56689e-13	-4.25965e-10	-0.812339	2.89693e-05	-4.25965e-10	-0.909852
77624217	chr5:77624217:G:C	1.56805e-18	-4.25965e-10	-1.36139	2.10471e-13	-4.25965e-10	-1.33985	1.8491e-05	-4.25965e-10	-1.3588
77624298	chr5:77624298:A:T	1.76687e-18	-4.25965e-10	-1.24201	2.26044e-13	-4.25965e-10	-1.26847	2.0781e-05	-4.25965e-10	-1.24205
77624547	chr5:77624547:T:C	3.83663e-19	-1.54307	-1.22614	5.49977e-14	-1.46637	-1.21554	5.00746e-06	-1.44608	-1.21908
77624900	chr5:77624900:A:G	6.74483e-19	-2.20503	-4.01506e-10	8.71021e-14	-2.22212	-4.01506e-10	7.84296e-06	-2.21647	-4.01506e-10
77625035	chr5:77625035:G:A	2.67792e-18	-4.25965e-10	-0.826183	3.55862e-13	-4.25965e-10	-0.814659	3.13762e-05	-4.25965e-10	-0.830037
77625192	chr5:77625192:T:C	6.87144e-18	-1.44123	1.55738	7.295e-13	-1.45701	1.36017	6.6569e-05	-1.6237	1.54586
77625274	chr5:77625274:C:G	1.37719e-18	-2.02925	0.538072	1.85426e-13	-1.95423	0.487683	1.52136e-05	-2.09609	0.542193
77625329	chr5:77625329:T:C	1.32046e-18	-2.04543	0.512191	1.77189e-13	-1.9733	0.461312	1.46327e-05	-2.10905	0.51622
77625460	chr5:77625460:C:T	2.87654e-18	-4.25965e-10	-0.754635	3.63932e-13	-4.25965e-10	-0.792237	3.37487e-05	-4.25965e-10	-0.757145
77625531	chr5:77625531:T:C	1.61739e-19	-2.22057	-1.41243	2.14255e-14	-2.21899	-1.40564	1.90166e-06	-2.22111	-1.41225
77625562	chr5:77625562:T:C	2.30551e-18	-4.25965e-10	-0.975921	3.06146e-13	-4.25965e-10	-0.965141	2.72871e-05	-4.25965e-10	-0.969673
77625630	chr5:77625630:C:T	1.64721e-18	-4.25965e-10	-1.31214	2.14719e-13	-4.25965e-10	-1.31987	1.93814e-05	-4.25965e-10	-1.31177
77625813	chr5:77625813:C:G	2.14442e-18	-4.25965e-10	-1.04835	2.89941e-13	-4.25965e-10	-1.01953	2.51444e-05	-4.25965e-10	-1.05145
77625915	chr5:77625915:G:A	1.61202e-19	-2.21925	-1.41707	2.11967e-14	-2.22051	-1.41485	1.89337e-06	-2.22069	-1.41704
77625962	chr5:77625962:T:C	1.59186e-18	-4.25965e-10	-1.34632	2.14541e-13	-4.25965e-10	-1.3207	1.87044e-05	-4.25965e-10	-1.34733
77626941	chr5:77626941:T:C	5.04339e-18	-4.25965e-10	-0.193143	6.59227e-13	-4.25965e-10	-0.198135	5.90718e-05	-4.25965e-10	-0.197334
77627057	chr5:77627057:A:G	2.49613e-18	-4.25965e-10	-0.89648	3.64688e-13	-4.25965e-10	-0.79016	2.94355e-05	-4.25965e-10	-0.893887
77627289	chr5:77627289:A:T	7.34805e-19	-2.12965	0.0102735	9.8182e-14	-2.07869	-0.0236943	8.26976e-06	-2.17556	0.0120834
77628157	chr5:77628157:G:A	6.68529e-19	-2.2139	-4.01506e-10	8.73455e-14	-2.21933	-4.01506e-10	7.8594e-06	-2.21438	-4.01506e-10
77628416	chr5:77628416:G:T	1.84579e-18	-4.25965e-10	-1.19831	2.48791e-13	-4.25965e-10	-1.17259	2.16701e-05	-4.25965e-10	-1.20015
77628709	chr5:77628709:A:G	1.24432e-18	-1.82818	0.235548	2.4722e-13	-1.51918	0.340249	1.52774e-05	-1.82903	0.279316
77628791	chr5:77628791:C:G	6.6963e-19	-2.21225	-4.01506e-10	8.79607e-14	-2.21231	-4.01506e-10	7.80728e-06	-2.22103	-4.01506e-10
77629307	chr5:77629307:A:T	1.82894e-18	-4.25965e-10	-1.20749	2.32533e-13	-4.25965e-10	-1.24017	2.15132e-05	-4.25965e-10	-1.20742
77629358	chr5:77629358:T:A	1.83849e-18	-4.25965e-10	-1.20228	2.42979e-13	-4.25965e-10	-1.19623	2.17246e-05	-4.25965e-10	-1.19764
77629458	chr5:77629458:AC:A	8.75119e-18	-4.25965e-10	0.357967	1.1217e-12	-4.25965e-10	0.333393	0.000103327	-4.25965e-10	0.361811
77629944	chr5:77629944:A:C	5.10703e-19	-1.77849	-0.704697	5.66278e-14	-1.97059	-0.682113	5.9539e-06	-1.78232	-0.709718
77630753	chr5:77630753:T:C	8.71333e-19	-1.94895	-4.01506e-10	1.68461e-13	-1.5625	-4.01506e-10	1.00149e-05	-1.97201	-4.01506e-10
77630826	chr5:77630826:A:C	7.82439e-19	-2.02411	-0.0324535	1.0428e-13	-1.94806	-0.0940647	8.46618e-06	-2.10093	-0.0390754
77631040	chr5:77631040:A:G	1.55907e-18	-2.01479	0.647659	2.05637e-13	-1.93966	0.576567	1.67682e-05	-2.0942	0.637602
77631129	chr5:77631129:T:C	3.9447e-18	-1.98602	1.54717	5.73502e-13	-1.89045	1.553	4.30165e-05	-2.0613	1.5468
77631708	chr5:77631708:A:G	2.05755e-18	-2.05525	0.965542	2.6126e-13	-2.00119	0.877503	2.21674e-05	-2.13344	0.955974
77631841	chr5:77631841:A:G	1.51162e-18	-2.04229	0.644248	1.97691e-13	-1.97516	0.572658	1.63611e-05	-2.11595	0.634767
77631931	chr5:77631931:C:T	1.76073e-18	-4.25965e-10	-1.24549	2.32509e-13	-4.25965e-10	-1.24028	2.07973e-05	-4.25965e-10	-1.24127
77632077	chr5:77632077:TAC:T	1.73964e-18	-4.25965e-10	-1.25754	2.29643e-13	-4.25965e-10	-1.25268	2.05452e-05	-4.25965e-10	-1.25346
77632377	chr5:77632377:A:G	1.61305e-18	-2.04945	0.716354	2.10792e-13	-1.98304	0.644705	1.7488e-05	-2.12138	0.706809
77632620	chr5:77632620:C:T	2.25205e-18	-4.25965e-10	-0.99938	3.27422e-13	-4.25965e-10	-0.897955	2.65537e-05	-4.25965e-10	-0.99692
77632932	chr5:77632932:A:C	1.49421e-18	-2.01373	0.604105	1.96993e-13	-1.94143	0.535393	1.60654e-05	-2.0938	0.594381
77633150	chr5:77633150:G:T	1.96597e-18	-4.25965e-10	-1.13524	2.49922e-13	-4.25965e-10	-1.16805	2.31419e-05	-4.25965e-10	-1.13444
77633302	chr5:77633302:A:G	1.95966e-18	-4.25965e-10	-1.13845	2.49168e-13	-4.25965e-10	-1.17108	2.30673e-05	-4.25965e-10	-1.13767
77633441	chr5:77633441:G:A	2.02854e-18	-4.25965e-10	-1.10391	2.64847e-13	-4.25965e-10	-1.11005	2.38317e-05	-4.25965e-10	-1.10507
77633528	chr5:77633528:GA:AA	2.20838e-18	-4.25965e-10	-1.01896	2.92952e-13	-4.25965e-10	-1.0092	2.61279e-05	-4.25965e-10	-1.01308
77633604	chr5:77633604:C:T	1.96597e-18	-4.25965e-10	-1.13524	2.49922e-13	-4.25965e-10	-1.16805	2.31419e-05	-4.25965e-10	-1.13444
77633924	chr5:77633924:C:T	6.65035e-19	-2.21914	-4.01506e-10	9.25665e-14	-2.16128	-4.01506e-10	7.93643e-06	-2.20462	-4.01506e-10
77633989	chr5:77633989:A:G	7.96822e-18	-4.25965e-10	0.264239	1.08885e-12	-4.25965e-10	0.303671	9.31657e-05	-4.25965e-10	0.258293
77634467	chr5:77634467:T:C	7.12505e-19	-1.91794	-0.232249	1.04137e-13	-1.79843	-0.245073	7.7836e-06	-1.99471	-0.229359
77634488	chr5:77634488:TA:T	1.93052e-18	-4.25965e-10	-1.15343	2.50186e-13	-4.25965e-10	-1.167	2.27047e-05	-4.25965e-10	-1.15352
77634569	chr5:77634569:G:A	1.86639e-19	-2.10108	-1.38872	2.50558e-14	-2.0731	-1.395	2.23624e-06	-2.08256	-1.38873
77634824	chr5:77634824:A:G	6.15579e-18	-4.25965e-10	0.00617041	8.38059e-13	-4.25965e-10	0.0418849	7.20071e-05	-4.25965e-10	0.00067769
77635442	chr5:77635442:C:T	1.83567e-18	-4.25965e-10	-1.20381	2.37338e-13	-4.25965e-10	-1.21972	2.15115e-05	-4.25965e-10	-1.2075
77635448	chr5:77635448:G:C	2.09289e-18	-4.25965e-10	-1.07268	2.68201e-13	-4.25965e-10	-1.09747	2.44596e-05	-4.25965e-10	-1.07907
77635538	chr5:77635538:A:G	2.4975e-18	-4.25965e-10	-0.895931	3.18355e-13	-4.25965e-10	-0.926038	2.91499e-05	-4.25965e-10	-0.903635
77635627	chr5:77635627:C:T	1.81921e-18	-4.25965e-10	-1.21282	2.48792e-13	-4.25965e-10	-1.17258	2.14976e-05	-4.25965e-10	-1.20815
77635683	chr5:77635683:A:G	2.20614e-18	-4.25965e-10	-1.01998	2.92572e-13	-4.25965e-10	-1.01049	2.60969e-05	-4.25965e-10	-1.01427
77635777	chr5:77635777:C:G	2.495e-18	-4.25965e-10	-0.896934	3.02089e-13	-4.25965e-10	-0.978484	2.92918e-05	-4.25965e-10	-0.89878
77635823	chr5:77635823:A:G	2.50107e-18	-4.25965e-10	-0.894503	3.02765e-13	-4.25965e-10	-0.976248	2.93628e-05	-4.25965e-10	-0.896359
77635923	chr5:77635923:AAC:A	3.67082e-18	-4.25965e-10	-0.510806	4.6415e-13	-4.25965e-10	-0.548996	4.29275e-05	-4.25965e-10	-0.516575
77636024	chr5:77636024:A:G	2.01433e-18	-4.25965e-10	-1.11093	2.58458e-13	-4.25965e-10	-1.13447	2.35504e-05	-4.25965e-10	-1.11694
77636042	chr5:77636042:AG:A	2.05639e-18	-4.25965e-10	-1.09027	2.94583e-13	-4.25965e-10	-1.00364	2.42456e-05	-4.25965e-10	-1.08785
77636049	chr5:77636049:A:C	1.71951e-19	-2.15463	-1.41713	2.2822e-14	-2.14663	-1.41485	2.02176e-06	-2.15501	-1.41711
77636193	chr5:77636193:G:A	1.58031e-18	-4.25965e-10	-1.3536	2.06328e-13	-4.25965e-10	-1.35974	1.8551e-05	-4.25965e-10	-1.35556
77636400	chr5:77636400:A:G	1.23262e-18	-1.88105	0.278975	1.92434e-13	-1.75562	0.326171	1.32857e-05	-1.97392	0.28452
77636431	chr5:77636431:G:T	2.11927e-18	-4.25965e-10	-1.06015	2.70419e-13	-4.25965e-10	-1.08923	2.47666e-05	-4.25965e-10	-1.06659
77636633	chr5:77636633:C:T	2.1088e-18	-4.25965e-10	-1.0651	3.02998e-13	-4.25965e-10	-0.975479	2.48831e-05	-4.25965e-10	-1.0619
77637321	chr5:77637321:G:C	1.5357e-18	-4.25965e-10	-1.38224	2.00735e-13	-4.25965e-10	-1.38722	1.80666e-05	-4.25965e-10	-1.38202
77637423	chr5:77637423:C:G	1.70907e-18	-4.25965e-10	-1.27527	2.25613e-13	-4.25965e-10	-1.27038	2.01767e-05	-4.25965e-10	-1.27156
77637681	chr5:77637681:G:T	3.1748e-19	-2.21375	-0.744812	4.05022e-14	-2.18069	-0.807153	3.73893e-06	-2.20267	-0.754613
77637694	chr5:77637694:T:C	3.77013e-18	-4.25965e-10	-0.484113	5.34148e-13	-4.25965e-10	-0.408531	4.47959e-05	-4.25965e-10	-0.473971
77637953	chr5:77637953:A:G	1.66471e-18	-4.25965e-10	-1.30157	2.16071e-13	-4.25965e-10	-1.3136	1.95012e-05	-4.25965e-10	-1.30561
77638213	chr5:77638213:C:T	2.45639e-19	-2.19822	-1.01689	3.80342e-14	-2.03564	-1.01508	3.06182e-06	-2.14376	-1.01332
77639169	chr5:77639169:C:A	2.57047e-18	-4.25965e-10	-0.867133	3.14435e-13	-4.25965e-10	-0.938425	3.02072e-05	-4.25965e-10	-0.868007
77639170	chr5:77639170:C:T	2.57047e-18	-4.25965e-10	-0.867133	3.14435e-13	-4.25965e-10	-0.938425	3.02072e-05	-4.25965e-10	-0.868007
77639213	chr5:77639213:G:A	9.35129e-19	-2.06036	0.182066	1.22508e-13	-1.9895	0.108473	1.02391e-05	-2.1269	0.177022
77639531	chr5:77639531:TA:T	4.44969e-19	-1.7198	-0.901168	4.86488e-14	-1.92348	-0.881097	5.19377e-06	-1.72334	-0.905285
77639583	chr5:77639583:A:G	3.62462e-19	-2.15697	-0.669088	4.86382e-14	-2.10732	-0.697477	4.14334e-06	-2.19122	-0.663367
77640108	chr5:77640108:A:T	7.87442e-19	-1.83461	-0.215578	8.98454e-14	-1.84975	-0.341367	8.08943e-06	-1.96656	-0.21897
77640116	chr5:77640116:C:G	3.26101e-18	-4.25965e-10	-0.629185	4.04572e-13	-4.25965e-10	-0.686373	3.81903e-05	-4.25965e-10	-0.633507
77640196	chr5:77640196:G:A	7.52521e-19	-2.09555	-4.01506e-10	1.00048e-13	-2.08355	-4.01506e-10	9.08137e-06	-2.06986	-4.01506e-10
77640614	chr5:77640614:G:A	1.48321e-18	-4.25965e-10	-1.41701	1.94904e-13	-4.25965e-10	-1.41669	1.74443e-05	-4.25965e-10	-1.41707
77640623	chr5:77640623:T:G	1.50774e-18	-4.25965e-10	-1.40061	1.96488e-13	-4.25965e-10	-1.4086	1.77194e-05	-4.25965e-10	-1.40143
77641002	chr5:77641002:T:C	1.58249e-18	-4.25965e-10	-1.35223	1.99176e-13	-4.25965e-10	-1.39502	1.86042e-05	-4.25965e-10	-1.3527
77641021	chr5:77641021:C:CCG	1.92681e-18	-4.25965e-10	-1.15536	2.51354e-13	-4.25965e-10	-1.16234	2.26433e-05	-4.25965e-10	-1.15622
77641031	chr5:77641031:G:A	1.48333e-18	-4.25965e-10	-1.41694	1.94883e-13	-4.25965e-10	-1.4168	1.74455e-05	-4.25965e-10	-1.41701
77641162	chr5:77641162:T:C	1.96013e-19	-2.18225	-1.25855	2.63667e-14	-2.1441	-1.273	2.24792e-06	-2.2087	-1.25738
77641624	chr5:77641624:G:T	1.50537e-18	-4.25965e-10	-1.40218	1.96255e-13	-4.25965e-10	-1.40979	1.76922e-05	-4.25965e-10	-1.40296
77641734	chr5:77641734:T:C	4.5371e-18	-4.25965e-10	-0.298934	6.05065e-13	-4.25965e-10	-0.283867	5.33808e-05	-4.25965e-10	-0.298637
77642173	chr5:77642173:A:G	2.00552e-19	-2.12306	-1.29484	2.75486e-14	-2.1129	-1.26035	2.34829e-06	-2.12887	-1.29353
77642368	chr5:77642368:T:C	2.874e-18	-4.25965e-10	-0.755518	3.87443e-13	-4.25965e-10	-0.729634	3.36434e-05	-4.25965e-10	-0.760271
77642393	chr5:77642393:G:C	4.27313e-19	-1.76684	-0.894617	4.73152e-14	-1.95784	-0.874528	5.00444e-06	-1.76607	-0.899688
77643075	chr5:77643075:G:A	3.47137e-18	-4.25965e-10	-0.566672	4.39953e-13	-4.25965e-10	-0.602535	4.15241e-05	-4.25965e-10	-0.549813
77643191	chr5:77643191:C:T	6.6312e-19	-2.22202	-4.01506e-10	8.84469e-14	-2.2068	-4.01506e-10	7.82906e-06	-2.21824	-4.01506e-10
77643449	chr5:77643449:C:T	1.4948e-18	-4.25965e-10	-1.40923	1.9689e-13	-4.25965e-10	-1.40656	1.75835e-05	-4.25965e-10	-1.40913
77643737	chr5:77643737:T:A	1.58315e-18	-4.25965e-10	-1.35181	2.0445e-13	-4.25965e-10	-1.36888	1.86216e-05	-4.25965e-10	-1.35176
77643769	chr5:77643769:T:A	6.4089e-19	-1.91361	-0.342513	1.10403e-13	-1.73302	-0.252039	7.35851e-06	-1.97501	-0.305218
77643970	chr5:77643970:T:C	2.86239e-18	-0.759564	-4.01506e-10	5.17628e-13	-0.439948	-4.01506e-10	3.29445e-05	-0.781264	-4.01506e-10
77644202	chr5:77644202:T:C	1.80982e-18	-4.25965e-10	-1.21799	2.42722e-13	-4.25965e-10	-1.19728	2.13199e-05	-4.25965e-10	-1.21645
77644379	chr5:77644379:GACAA:G	2.63918e-18	-0.840754	-4.01506e-10	3.55386e-13	-0.815999	-4.01506e-10	2.91395e-05	-0.903992	-4.01506e-10
77644510	chr5:77644510:G:A	2.37329e-18	-4.25965e-10	-0.946944	3.01556e-13	-4.25965e-10	-0.980249	2.7811e-05	-4.25965e-10	-0.950656
77644917	chr5:77644917:C:A	1.70959e-18	-4.25965e-10	-1.27497	2.30987e-13	-4.25965e-10	-1.24684	2.01497e-05	-4.25965e-10	-1.2729
77645021	chr5:77645021:C:T	1.49308e-18	-4.25965e-10	-1.41038	1.95291e-13	-4.25965e-10	-1.41471	1.75546e-05	-4.25965e-10	-1.41077
77645477	chr5:77645477:T:C	2.73874e-19	-1.85421	-1.2521	3.9688e-14	-1.79602	-1.21213	3.2782e-06	-1.83772	-1.25108
77645574	chr5:77645574:G:A	1.60382e-18	-4.25965e-10	-1.33883	2.09306e-13	-4.25965e-10	-1.34541	1.88129e-05	-4.25965e-10	-1.34154
77645661	chr5:77645661:G:A	1.59792e-18	-4.25965e-10	-1.34252	2.08354e-13	-4.25965e-10	-1.34997	1.8791e-05	-4.25965e-10	-1.34271
77645689	chr5:77645689:G:T	2.44937e-19	-2.20622	-1.01176	2.92187e-14	-2.22135	-1.09304	2.84708e-06	-2.22077	-1.00903
77645714	chr5:77645714:G:A	4.17976e-19	-2.00622	-0.677334	4.89508e-14	-2.1488	-0.649592	4.80468e-06	-2.02333	-0.683165
77645824	chr5:77645824:C:T	5.78265e-18	-4.25965e-10	-0.0563605	7.1627e-13	-4.25965e-10	-0.115147	6.76343e-05	-4.25965e-10	-0.0619715
77645866	chr5:77645866:C:A	3.25783e-19	-1.83562	-1.09712	5.21091e-14	-1.69471	-1.04115	4.18369e-06	-1.75378	-1.09112
77645886	chr5:77645886:T:G	2.13953e-19	-2.2109	-1.14233	2.6746e-14	-2.21978	-1.18304	2.58788e-06	-2.18326	-1.14199
77645937	chr5:77645937:G:A	5.09746e-18	-4.25965e-10	-0.18248	6.33182e-13	-4.25965e-10	-0.238446	5.96362e-05	-4.25965e-10	-0.187824
77646195	chr5:77646195:T:A	2.34804e-18	-0.957641	-4.01506e-10	3.47337e-13	-0.83891	-4.01506e-10	2.74193e-05	-0.964841	-4.01506e-10
77646407	chr5:77646407:T:TGA	1.48865e-18	-4.25965e-10	-1.41335	1.94878e-13	-4.25965e-10	-1.41683	1.75101e-05	-4.25965e-10	-1.41331
77646664	chr5:77646664:T:C	2.16923e-19	-1.93772	-1.40172	3.19296e-14	-1.81435	-1.41132	2.75824e-06	-1.85847	-1.40302
77647247	chr5:77647247:T:G	3.00659e-19	-1.92182	-1.09119	3.41118e-14	-2.08242	-1.07714	3.4232e-06	-1.94987	-1.09564
77647398	chr5:77647398:G:A	2.27483e-19	-2.2174	-1.0745	2.77649e-14	-2.21423	-1.1512	2.67267e-06	-2.22158	-1.07143
77647629	chr5:77647629:T:C	8.0373e-19	-2.02971	-4.01506e-10	1.03503e-13	-2.0496	-4.01506e-10	9.59801e-06	-2.01453	-4.01506e-10
77647882	chr5:77647882:G:A	1.79108e-18	-4.25965e-10	-1.2284	2.27448e-13	-4.25965e-10	-1.26228	2.10024e-05	-4.25965e-10	-1.23145
77647951	chr5:77647951:T:C	2.359e-18	-4.25965e-10	-0.952984	2.97561e-13	-4.25965e-10	-0.993585	2.76748e-05	-4.25965e-10	-0.955566
77647988	chr5:77647988:A:G	1.74723e-19	-2.21367	-1.34211	2.2583e-14	-2.21691	-1.3551	2.04035e-06	-2.21821	-1.34476
77648002	chr5:77648002:A:C	3.91427e-19	-2.04647	-0.702707	6.98246e-14	-1.81509	-0.628127	4.51586e-06	-2.06102	-0.707466
77648336	chr5:77648336:T:C	6.32757e-18	-4.25965e-10	0.0336942	7.99654e-13	-4.25965e-10	-0.00502508	7.48143e-05	-4.25965e-10	0.0389219
77648823	chr5:77648823:C:T	1.7668e-19	-2.21525	-1.32939	2.28079e-14	-2.21636	-1.34574	2.06713e-06	-2.21751	-1.33242
77648878	chr5:77648878:C:T	4.01522e-18	-4.25965e-10	-0.421131	5.05311e-13	-4.25965e-10	-0.464029	4.72101e-05	-4.25965e-10	-0.421479
77649581	chr5:77649581:A:C	3.75333e-19	-2.05318	-0.737982	4.28756e-14	-2.13834	-0.79256	4.18019e-06	-2.11208	-0.733649
77649625	chr5:77649625:C:T	4.61562e-18	-4.25965e-10	-0.281776	5.88854e-13	-4.25965e-10	-0.311026	5.4189e-05	-4.25965e-10	-0.283609
77649845	chr5:77649845:A:G	6.75815e-19	-2.20306	-4.01506e-10	8.94439e-14	-2.19559	-4.01506e-10	7.97995e-06	-2.19916	-4.01506e-10
77650079	chr5:77650079:C:T	2.39566e-19	-2.19642	-1.04373	3.17621e-14	-2.22211	-1.00882	2.76194e-06	-2.22192	-1.03823
77650515	chr5:77650515:CA:C	1.8568e-18	-4.25965e-10	-1.19237	2.40094e-13	-4.25965e-10	-1.20817	2.17815e-05	-4.25965e-10	-1.19503
77651982	chr5:77651982:C:T	1.80934e-18	-4.25965e-10	-1.21826	2.36868e-13	-4.25965e-10	-1.2217	2.12913e-05	-4.25965e-10	-1.21779
77652214	chr5:77652214:T:C	2.98778e-18	-4.25965e-10	-0.716691	4.0559e-13	-4.25965e-10	-0.683861	3.5249e-05	-4.25965e-10	-0.71365
77652433	chr5:77652433:A:C	2.70521e-19	-1.70607	-1.41256	3.92524e-14	-1.60458	-1.41461	3.46682e-06	-1.61935	-1.4135
77652561	chr5:77652561:C:T	1.58552e-18	-4.25965e-10	-1.35031	2.09824e-13	-4.25965e-10	-1.34293	1.8651e-05	-4.25965e-10	-1.35019
77654164	chr5:77654164:C:T	7.31876e-19	-2.12337	-4.01506e-10	8.87754e-14	-2.20309	-4.01506e-10	8.43719e-06	-2.14344	-4.01506e-10
77654651	chr5:77654651:T:A	1.59419e-18	-4.25965e-10	-1.34486	2.16142e-13	-4.25965e-10	-1.31327	1.8772e-05	-4.25965e-10	-1.34372
77654726	chr5:77654726:A:C	1.93618e-18	-4.25965e-10	-1.15051	2.51619e-13	-4.25965e-10	-1.16129	2.26728e-05	-4.25965e-10	-1.15492
77654995	chr5:77654995:C:T	1.70855e-19	-2.16356	-1.4146	2.50181e-14	-2.05802	-1.41159	2.0557e-06	-2.1428	-1.41268
77655283	chr5:77655283:T:C	1.578e-18	-4.25965e-10	-1.35506	2.09189e-13	-4.25965e-10	-1.34597	1.85208e-05	-4.25965e-10	-1.35719
77655398	chr5:77655398:A:G	1.6305e-19	-2.20902	-1.4159	2.152e-14	-2.21325	-1.40697	1.90463e-06	-2.21597	-1.41583
77655490	chr5:77655490:A:G	2.05137e-18	-4.25965e-10	-1.09272	2.6967e-13	-4.25965e-10	-1.092	2.40772e-05	-4.25965e-10	-1.09482
77655924	chr5:77655924:T:C	7.02358e-19	-2.16453	-4.01506e-10	9.33146e-14	-2.15323	-4.01506e-10	8.13248e-06	-2.18022	-4.01506e-10
77656342	chr5:77656342:A:T	1.61541e-18	-4.25965e-10	-1.33163	2.21082e-13	-4.25965e-10	-1.29067	1.90175e-05	-4.25965e-10	-1.33073
77656540	chr5:77656540:G:C	2.08186e-18	-4.25965e-10	-1.07796	2.7005e-13	-4.25965e-10	-1.0906	2.43613e-05	-4.25965e-10	-1.08309
77656750	chr5:77656750:G:A	1.6687e-19	-2.1981	-1.40366	2.39148e-14	-2.12258	-1.39213	2.01456e-06	-2.17504	-1.40065
77656870	chr5:77656870:C:T	1.50835e-18	-4.25965e-10	-1.40021	1.99968e-13	-4.25965e-10	-1.39105	1.77241e-05	-4.25965e-10	-1.40116
77656940	chr5:77656940:G:C	2.53696e-18	-4.25965e-10	-0.880256	3.28656e-13	-4.25965e-10	-0.894191	3.00298e-05	-4.25965e-10	-0.873898
77657337	chr5:77657337:T:G	2.16576e-18	0.0916656	-1.13012	1.90903e-13	-0.352768	-1.08467	2.60357e-05	0.118776	-1.1354
77657645	chr5:77657645:G:T	1.59687e-18	-4.25965e-10	-1.34318	2.08493e-13	-4.25965e-10	-1.3493	1.88226e-05	-4.25965e-10	-1.34103
77657746	chr5:77657746:A:G	1.50291e-18	-4.25965e-10	-1.40382	1.95962e-13	-4.25965e-10	-1.41128	1.76616e-05	-4.25965e-10	-1.4047
77657950	chr5:77657950:A:G	1.72908e-19	-2.15878	-1.40744	2.22496e-14	-2.1704	-1.41648	1.98645e-06	-2.1823	-1.40744
77657970	chr5:77657970:T:C	2.15097e-19	-2.15263	-1.19526	4.05626e-14	-1.75401	-1.23234	3.1162e-06	-1.94796	-1.19151
77658153	chr5:77658153:T:C	1.75977e-19	-2.16867	-1.37995	2.62276e-14	-2.03625	-1.38614	2.26708e-06	-2.0798	-1.37779
77658241	chr5:77658241:G:C	2.18368e-19	-2.00855	-1.32425	2.31673e-14	-2.21117	-1.33529	2.23202e-06	-2.153	-1.32018
77658339	chr5:77658339:T:C	1.4889e-18	-4.25965e-10	-1.41319	1.95029e-13	-4.25965e-10	-1.41606	1.75064e-05	-4.25965e-10	-1.41352
77659105	chr5:77659105:C:T	1.48715e-18	-4.25965e-10	-1.41436	1.9599e-13	-4.25965e-10	-1.41114	1.74986e-05	-4.25965e-10	-1.41397
77659130	chr5:77659130:G:C	3.2442e-19	-1.73925	-1.19769	3.4983e-14	-2.00475	-1.12959	3.44597e-06	-1.84291	-1.19597
77659135	chr5:77659135:T:G	1.48334e-18	-4.25965e-10	-1.41693	1.95206e-13	-4.25965e-10	-1.41515	1.74486e-05	-4.25965e-10	-1.41683
77659313	chr5:77659313:C:T	3.28439e-18	-4.25965e-10	-0.622041	4.41028e-13	-4.25965e-10	-0.600095	3.85126e-05	-4.25965e-10	-0.625101
77659620	chr5:77659620:C:T	3.45672e-18	-4.25965e-10	-0.570903	4.64559e-13	-4.25965e-10	-0.548116	4.05215e-05	-4.25965e-10	-0.574255
77659868	chr5:77659868:T:A	2.55428e-19	-1.75952	-1.41652	2.40777e-14	-2.09782	-1.4101	2.45211e-06	-1.96309	-1.41605
77660376	chr5:77660376:T:C	1.75245e-19	-2.21206	-1.34073	2.20413e-14	-2.21498	-1.38131	2.08306e-06	-2.20169	-1.34056
77660689	chr5:77660689:C:G	1.48387e-18	-4.25965e-10	-1.41657	1.94816e-13	-4.25965e-10	-1.41715	1.74492e-05	-4.25965e-10	-1.4168
77660737	chr5:77660737:T:C	1.70749e-18	-4.25965e-10	-1.2762	2.24636e-13	-4.25965e-10	-1.27472	2.00981e-05	-4.25965e-10	-1.27546
77660801	chr5:77660801:T:A	1.48307e-18	-4.25965e-10	-1.41711	1.95088e-13	-4.25965e-10	-1.41575	1.74426e-05	-4.25965e-10	-1.41717
77661355	chr5:77661355:C:T	1.48406e-18	-4.25965e-10	-1.41644	1.94847e-13	-4.25965e-10	-1.41699	1.74569e-05	-4.25965e-10	-1.41635
77661629	chr5:77661629:G:T	4.84542e-19	-1.53723	-0.998544	4.79897e-14	-1.87113	-0.947084	4.9475e-06	-1.68012	-0.997082
77661692	chr5:77661692:A:C	2.11605e-19	-2.16378	-1.20048	2.5624e-14	-2.2193	-1.22637	2.42312e-06	-2.19154	-1.19949
77661773	chr5:77661773:G:A	1.61009e-18	-4.25965e-10	-1.33493	2.1239e-13	-4.25965e-10	-1.33078	1.90092e-05	-4.25965e-10	-1.33117
77661881	chr5:77661881:A:T	1.48586e-18	-4.25965e-10	-1.41523	1.95797e-13	-4.25965e-10	-1.41212	1.74803e-05	-4.25965e-10	-1.41501
77662044	chr5:77662044:T:C	3.27682e-18	-4.25965e-10	-0.624349	4.38872e-13	-4.25965e-10	-0.604997	3.84967e-05	-4.25965e-10	-0.625516
77662600	chr5:77662600:C:T	1.6569e-18	-4.25965e-10	-1.30627	2.16693e-13	-4.25965e-10	-1.31072	1.95049e-05	-4.25965e-10	-1.30542
77663471	chr5:77663471:G:A	8.26612e-19	-0.740678	-1.26096	1.782e-13	-0.264761	-1.24153	1.28532e-05	-0.461431	-1.26106
77663538	chr5:77663538:A:G	4.49104e-18	-4.25965e-10	-0.309138	5.99582e-13	-4.25965e-10	-0.292971	5.31058e-05	-4.25965e-10	-0.303801
77663890	chr5:77663890:C:G	6.70706e-19	-2.21065	-4.01506e-10	8.91721e-14	-2.19864	-4.01506e-10	7.86103e-06	-2.21417	-4.01506e-10
77664330	chr5:77664330:A:G	2.14385e-19	-2.22085	-1.13036	2.58072e-14	-2.2216	-1.21696	2.5367e-06	-2.21603	-1.1292
77664769	chr5:77664769:C:T	4.26411e-19	-1.24659	-1.41698	8.40238e-14	-0.841041	-1.41706	6.30069e-06	-1.01845	-1.41698
77664848	chr5:77664848:T:C	1.76933e-19	-2.20571	-1.3375	2.36459e-14	-2.19087	-1.33514	2.04969e-06	-2.21884	-1.33956
77665178	chr5:77665178:A:C	2.24351e-19	-1.99473	-1.31103	4.71689e-14	-1.55625	-1.27922	3.30442e-06	-1.77416	-1.30666
77665643	chr5:77665643:C:A	4.14082e-19	-1.46857	-1.22435	8.0217e-14	-1.0911	-1.21337	5.97393e-06	-1.26423	-1.22445
77665747	chr5:77665747:C:T	1.98536e-18	-4.25965e-10	-1.12542	2.38724e-13	-4.25965e-10	-1.2139	2.33679e-05	-4.25965e-10	-1.12472
77665956	chr5:77665956:G:A	2.10911e-19	-2.04055	-1.327	4.27274e-14	-1.63736	-1.29701	3.04608e-06	-1.83923	-1.323
77666449	chr5:77666449:T:G	2.25239e-19	-2.05386	-1.24796	4.52431e-14	-1.66854	-1.20861	3.23189e-06	-1.86056	-1.24246
77666590	chr5:77666590:C:T	1.52941e-18	-4.25965e-10	-1.38634	1.96246e-13	-4.25965e-10	-1.40983	1.79904e-05	-4.25965e-10	-1.38625
77666764	chr5:77666764:A:T	8.68184e-19	-1.95257	-4.01506e-10	1.06964e-13	-2.01671	-4.01506e-10	9.7679e-06	-1.99699	-4.01506e-10
77666916	chr5:77666916:C:T	1.68456e-18	-4.25965e-10	-1.28972	2.15169e-13	-4.25965e-10	-1.31778	1.97479e-05	-4.25965e-10	-1.29304
77667388	chr5:77667388:T:C	6.96628e-19	-1.13047	-1.04225	1.45301e-13	-0.679281	-1.03112	1.06008e-05	-0.876424	-1.03874
77667670	chr5:77667670:CAT:C	1.5148e-18	-4.25965e-10	-1.39594	2.006e-13	-4.25965e-10	-1.38789	1.77837e-05	-4.25965e-10	-1.39781
77667849	chr5:77667849:G:A	6.38398e-19	-1.17003	-1.08999	1.32458e-13	-0.722218	-1.08072	9.69816e-06	-0.917569	-1.08658
77668115	chr5:77668115:C:G	1.97086e-18	-4.25965e-10	-1.13275	2.66804e-13	-4.25965e-10	-1.10269	2.3108e-05	-4.25965e-10	-1.13591
77668468	chr5:77668468:C:T	5.59759e-19	-1.0216	-1.36987	9.61804e-14	-0.750685	-1.37229	7.26054e-06	-0.926543	-1.36709
77669145	chr5:77669145:A:G	3.08914e-19	-1.6358	-1.35012	5.64197e-14	-1.31324	-1.34315	4.30376e-06	-1.46372	-1.35287
77669190	chr5:77669190:A:G	9.90777e-19	-1.82049	-4.01506e-10	1.77865e-13	-1.50818	-4.01506e-10	1.23328e-05	-1.76383	-4.01506e-10
77669292	chr5:77669292:T:C	4.43031e-19	-2.20707	-0.418268	7.42501e-14	-1.81321	-0.56855	5.79467e-06	-2.0913	-0.427852
77669476	chr5:77669476:G:T	2.90839e-18	-4.25965e-10	-0.743622	3.9907e-13	-4.25965e-10	-0.700066	3.41512e-05	-4.25965e-10	-0.745288
77670366	chr5:77670366:C:T	1.88366e-19	-2.19685	-1.28375	2.55318e-14	-2.17935	-1.26994	2.1961e-06	-2.20487	-1.28453
77670380	chr5:77670380:T:G	3.97554e-19	-1.35678	-1.37687	5.26982e-14	-1.34094	-1.38368	4.70293e-06	-1.35546	-1.37245
77671322	chr5:77671322:G:A	1.0634e-18	-0.59419	-1.15556	3.51265e-13	0.312928	-1.14059	2.28265e-05	0.00683865	-1.155
77671591	chr5:77671591:T:C	1.72087e-18	-4.25965e-10	-1.26839	2.2401e-13	-4.25965e-10	-1.27751	2.0273e-05	-4.25965e-10	-1.2668
77671621	chr5:77671621:G:A	1.09791e-18	-0.7929	-0.924917	2.70706e-13	-0.173533	-0.914638	1.91687e-05	-0.402789	-0.92002
77671785	chr5:77671785:T:C	2.24339e-19	-2.21048	-1.09533	3.03839e-14	-2.18162	-1.09367	2.59943e-06	-2.22143	-1.09937
77671836	chr5:77671836:C:T	1.22522e-18	-0.689786	-0.918316	3.37097e-13	0.0397089	-0.908541	2.20876e-05	-0.267601	-0.91347
77672094	chr5:77672094:C:T	1.50769e-18	-4.25965e-10	-1.40065	1.95476e-13	-4.25965e-10	-1.41377	1.77339e-05	-4.25965e-10	-1.40061
77672167	chr5:77672167:G:A	2.20153e-18	-4.25965e-10	-1.02207	2.8964e-13	-4.25965e-10	-1.02057	2.60837e-05	-4.25965e-10	-1.01478
77672306	chr5:77672306:A:G	9.12064e-18	-4.25965e-10	0.399318	1.20709e-12	-4.25965e-10	0.406766	0.000108228	-4.25965e-10	0.408151
77672332	chr5:77672332:C:T	8.76431e-19	-0.676693	-1.26643	2.46091e-13	0.0669159	-1.25042	1.59381e-05	-0.244418	-1.26296
77673204	chr5:77673204:C:T	2.67034e-18	-4.25965e-10	-0.829017	3.44074e-13	-4.25965e-10	-0.848347	3.16274e-05	-4.25965e-10	-0.822063
77673557	chr5:77673557:T:G	3.77542e-19	-1.36881	-1.41649	5.15046e-14	-1.33045	-1.41708	4.48738e-06	-1.35903	-1.41579
77674754	chr5:77674754:C:T	5.76702e-19	-1.12919	-1.23247	6.64659e-14	-1.25406	-1.23845	6.40783e-06	-1.19496	-1.22361
77675050	chr5:77675050:A:C	1.74168e-18	-4.25965e-10	-1.25637	2.3421e-13	-4.25965e-10	-1.23298	2.04358e-05	-4.25965e-10	-1.2588
77675169	chr5:77675169:G:A	4.86547e-18	0.848421	-1.07748	4.51002e-13	0.469809	-1.04754	5.88758e-05	0.872829	-1.07349
77675388	chr5:77675388:A:G	7.41875e-19	-0.825111	-1.28469	2.32418e-13	0.027351	-1.26802	1.50725e-05	-0.279291	-1.28392
77675637	chr5:77675637:G:A	1.69409e-18	-4.25965e-10	-1.28408	2.27324e-13	-4.25965e-10	-1.26283	1.98828e-05	-4.25965e-10	-1.28623
77675848	chr5:77675848:G:T	1.71649e-18	-4.25965e-10	-1.27094	2.11611e-13	-4.25965e-10	-1.33445	2.01943e-05	-4.25965e-10	-1.27069
77676180	chr5:77676180:G:A	2.39822e-19	-2.21579	-1.02329	3.30369e-14	-2.17061	-1.02097	2.78982e-06	-2.2221	-1.02801
77676208	chr5:77676208:G:A	8.9014e-19	-0.951283	-0.976316	2.30096e-13	-0.28746	-0.963247	1.54658e-05	-0.565057	-0.972401
77676400	chr5:77676400:T:G	1.12368e-18	-0.659946	-1.03467	3.93804e-13	0.297439	-1.01079	2.46134e-05	-0.0405075	-1.03229
77676681	chr5:77676681:G:A	7.31771e-19	-0.834174	-1.28934	2.30759e-13	0.0253367	-1.27317	1.48428e-05	-0.290014	-1.28856
77676804	chr5:77676804:T:TA	2.12737e-18	-4.25965e-10	-1.05634	2.77326e-13	-4.25965e-10	-1.06401	2.51819e-05	-4.25965e-10	-1.04996
77677796	chr5:77677796:C:T	3.84947e-19	-1.35306	-1.41281	5.25693e-14	-1.3128	-1.41427	4.5916e-06	-1.34062	-1.41123
77678321	chr5:77678321:C:T	3.52232e-18	-4.25965e-10	-0.552103	4.75533e-13	-4.25965e-10	-0.524766	4.13891e-05	-4.25965e-10	-0.553069
77678498	chr5:77678498:A:G	7.88301e-19	-0.987567	-1.06153	2.0917e-13	-0.294383	-1.05167	1.36924e-05	-0.601253	-1.05799
77678956	chr5:77678956:T:C	8.18756e-19	-0.707519	-1.30367	2.73617e-13	0.210804	-1.28828	1.66868e-05	-0.158393	-1.30308
77679069	chr5:77679069:G:A	1.81743e-18	-4.25965e-10	-1.2138	2.36025e-13	-4.25965e-10	-1.22527	2.13002e-05	-4.25965e-10	-1.21737
77679300	chr5:77679300:G:A	3.79033e-19	-1.37262	-1.40873	5.17155e-14	-1.33262	-1.41083	4.51069e-06	-1.36304	-1.4066
77679447	chr5:77679447:T:C	6.78552e-18	-4.25965e-10	0.103569	8.2675e-13	-4.25965e-10	0.0282987	8.06494e-05	-4.25965e-10	0.114024
77680214	chr5:77680214:A:G	1.87257e-19	-2.16331	-1.32318	3.46708e-14	-1.80533	-1.33797	2.53611e-06	-2.0239	-1.32155
77680437	chr5:77680437:C:T	2.31138e-18	-4.25965e-10	-0.973376	2.91308e-13	-4.25965e-10	-1.01482	2.72989e-05	-4.25965e-10	-0.969239
77680500	chr5:77680500:G:A	2.0621e-19	-2.11435	-1.27573	2.49298e-14	-2.21933	-1.25381	2.18474e-06	-2.21635	-1.27824
77680789	chr5:77680789:T:G	1.52964e-18	-4.25965e-10	-1.38619	1.97572e-13	-4.25965e-10	-1.4031	1.8008e-05	-4.25965e-10	-1.38527
77680909	chr5:77680909:C:T	1.04477e-17	1.19359	-0.658432	9.60114e-13	0.803482	-0.625633	0.000130487	1.26348	-0.66829
77681017	chr5:77681017:G:A	9.82477e-19	-0.749415	-1.07949	2.54197e-13	-0.0825378	-1.06856	1.74236e-05	-0.342154	-1.07611
77681296	chr5:77681296:T:C	5.37306e-19	-1.01927	-1.41314	6.26059e-14	-1.14152	-1.41083	5.86895e-06	-1.0919	-1.41451
77681303	chr5:77681303:A:T	5.37147e-19	-1.01923	-1.41347	6.25372e-14	-1.14219	-1.41125	5.86398e-06	-1.09248	-1.41478
77681599	chr5:77681599:A:T	1.48296e-18	-4.25965e-10	-1.41718	1.94863e-13	-4.25965e-10	-1.41691	1.74426e-05	-4.25965e-10	-1.41717
77681785	chr5:77681785:T:C	2.70334e-18	-4.25965e-10	-0.816734	3.61061e-13	-4.25965e-10	-0.800156	3.17834e-05	-4.25965e-10	-0.817143
77682021	chr5:77682021:T:A	6.95801e-19	-2.17391	-4.01506e-10	8.73176e-14	-2.21965	-4.01506e-10	8.29693e-06	-2.1602	-4.01506e-10
77682022	chr5:77682022:C:G	6.96088e-19	-2.1735	-4.01506e-10	8.73095e-14	-2.21974	-4.01506e-10	8.30112e-06	-2.1597	-4.01506e-10
77682025	chr5:77682025:C:T	6.95763e-19	-2.17397	-4.01506e-10	8.73192e-14	-2.21963	-4.01506e-10	8.2965e-06	-2.16025	-4.01506e-10
77682126	chr5:77682126:C:T	6.84345e-19	-1.86664	-0.32388	5.78823e-14	-2.17783	-0.452963	6.86456e-06	-2.02092	-0.328798
77682182	chr5:77682182:G:C	4.53916e-19	-1.25727	-1.3438	5.30596e-14	-1.37586	-1.34192	5.10092e-06	-1.30699	-1.33967
77682610	chr5:77682610:A:G	2.55314e-18	-0.0528836	-0.821013	9.94865e-14	-1.17972	-0.909462	1.77358e-05	-0.569187	-0.831316
77682631	chr5:77682631:G:A	2.02393e-19	-2.2184	-1.19037	2.78269e-14	-2.15371	-1.20949	2.35802e-06	-2.22063	-1.19763
77683038	chr5:77683038:G:A	5.74245e-18	1.16867	-1.23201	6.37164e-13	0.990445	-1.22262	7.56394e-05	1.28706	-1.23717
77683247	chr5:77683247:A:G	8.50958e-19	-1.97261	-4.01506e-10	1.11121e-13	-1.97858	-4.01506e-10	1.02711e-05	-1.94676	-4.01506e-10
77683392	chr5:77683392:A:G	5.81773e-19	-1.20232	-1.15057	1.28138e-13	-0.706003	-1.13009	9.36194e-06	-0.883865	-1.15557
77683452	chr5:77683452:T:A	2.28107e-18	-4.25965e-10	-0.986577	3.02665e-13	-4.25965e-10	-0.976576	2.68163e-05	-4.25965e-10	-0.987078
77683607	chr5:77683607:C:T	3.54136e-18	0.00380923	-0.550522	1.50986e-13	-1.04519	-0.626826	2.55803e-05	-0.47482	-0.559446
77683662	chr5:77683662:G:T	2.11199e-18	-4.25965e-10	-1.06359	2.68885e-13	-4.25965e-10	-1.09492	2.49234e-05	-4.25965e-10	-1.06028
77684058	chr5:77684058:T:C	1.81863e-18	-4.25965e-10	-1.21314	2.36154e-13	-4.25965e-10	-1.22472	2.13152e-05	-4.25965e-10	-1.21667
77684191	chr5:77684191:G:A	9.54602e-19	-0.781125	-1.07656	1.6516e-13	-0.483087	-1.0992	1.52062e-05	-0.480629	-1.07375
77684308	chr5:77684308:G:A	2.57805e-18	-4.25965e-10	-0.86419	3.44017e-13	-4.25965e-10	-0.848514	3.03127e-05	-4.25965e-10	-0.864521
77684419	chr5:77684419:G:A	9.69095e-19	-0.742008	-1.10061	1.69326e-13	-0.434206	-1.12317	1.55076e-05	-0.43687	-1.09789
77684854	chr5:77684854:T:C	4.872e-19	-1.17767	-1.35263	5.34006e-14	-1.36511	-1.34628	5.57108e-06	-1.20059	-1.35791
77685400	chr5:77685400:T:C	5.04924e-19	-1.17342	-1.32115	5.55937e-14	-1.35712	-1.31402	5.74773e-06	-1.19967	-1.32761
77685624	chr5:77685624:C:T	1.0298e-18	-0.793019	-0.988843	1.74949e-13	-0.509348	-1.01536	1.62584e-05	-0.501895	-0.985584
77685638	chr5:77685638:A:G	5.46138e-19	-1.00136	-1.41475	5.76891e-14	-1.21771	-1.41642	6.16152e-06	-1.04174	-1.41603
77685790	chr5:77685790:T:C	1.02479e-18	-0.804999	-0.981735	1.73694e-13	-0.519128	-1.01278	1.61968e-05	-0.513333	-0.977942
77685981	chr5:77685981:T:C	3.56495e-19	-2.03341	-0.809243	6.71446e-14	-1.64439	-0.837966	5.26149e-06	-1.82166	-0.794012
77686150	chr5:77686150:A:C	1.58939e-18	-0.518189	-0.829684	2.72394e-13	-0.219516	-0.862438	2.60758e-05	-0.189457	-0.825621
77686293	chr5:77686293:C:T	1.79823e-18	-0.420899	-0.80352	3.09247e-13	-0.118457	-0.836608	2.9709e-05	-0.0852125	-0.799424
77686541	chr5:77686541:G:T	2.03794e-18	-0.334828	-0.764453	3.5261e-13	-0.0253542	-0.798487	3.39588e-05	0.00928003	-0.76022
77686575	chr5:77686575:C:T	1.54162e-18	-1.37839	-4.01506e-10	1.45058e-13	-1.71207	-4.01506e-10	1.59205e-05	-1.50848	-4.01506e-10
77686716	chr5:77686716:T:C	1.9748e-18	-0.388559	-0.742198	3.3993e-13	-0.0836535	-0.77681	3.27983e-05	-0.0477908	-0.737921
77686724	chr5:77686724:T:C	2.15991e-18	-0.346861	-0.694293	3.74577e-13	-0.0341293	-0.729276	3.6107e-05	0.00026598	-0.689868
77686746	chr5:77686746:TTTC:T	4.80089e-18	1.17373	-1.41615	4.78824e-13	0.897973	-1.41584	5.85605e-05	1.21013	-1.41615
77686782	chr5:77686782:C:T	1.5275e-18	-4.25965e-10	-1.38759	2.06977e-13	-4.25965e-10	-1.3566	1.79633e-05	-4.25965e-10	-1.38776
77687069	chr5:77687069:C:G	1.5643e-18	-0.371957	-0.991825	2.71508e-13	-0.0705141	-1.0147	2.58471e-05	-0.0352067	-0.988683
77687081	chr5:77687081:C:A	1.7375e-18	-0.342908	-0.915865	3.01193e-13	-0.0375168	-0.943936	2.88709e-05	-0.000645616	-0.912609
77687264	chr5:77687264:C:T	1.40873e-18	-0.477659	-0.990873	2.42054e-13	-0.18624	-1.0138	2.30527e-05	-0.150559	-0.987743
77687338	chr5:77687338:C:T	1.03329e-18	-0.799714	-0.978757	1.10286e-13	-1.02768	-0.958451	1.17204e-05	-0.821085	-0.99367
77687369	chr5:77687369:G:A	1.92392e-17	1.14573	-4.01506e-10	1.71646e-12	0.758815	-4.01506e-10	0.00022165	1.12501	-4.01506e-10
77687400	chr5:77687400:C:T	1.94598e-18	-0.245477	-0.899981	3.47061e-13	0.0837131	-0.923417	3.26455e-05	0.105897	-0.896278
77687459	chr5:77687459:G:A	3.38532e-19	-2.22193	-0.672434	4.81419e-14	-2.1293	-0.685747	3.97641e-06	-2.2161	-0.679602
77688070	chr5:77688070:T:C	1.57183e-18	-0.409887	-0.949093	2.7336e-13	-0.104338	-0.974075	2.60225e-05	-0.0712652	-0.94586
77688212	chr5:77688212:A:G	1.42332e-18	-0.431899	-1.02633	2.47073e-13	-0.133113	-1.04641	2.33831e-05	-0.100811	-1.02326
77688263	chr5:77688263:G:T	1.37312e-18	-0.448113	-1.04603	2.37603e-13	-0.152513	-1.06609	2.25301e-05	-0.118035	-1.0432
77688300	chr5:77688300:A:T	1.56475e-18	-4.25965e-10	-1.36349	2.03225e-13	-4.25965e-10	-1.37489	1.83892e-05	-4.25965e-10	-1.36432
77688438	chr5:77688438:T:C	1.98943e-18	-4.25965e-10	-1.12337	2.39785e-13	-4.25965e-10	-1.20946	2.34032e-05	-4.25965e-10	-1.12321
77688558	chr5:77688558:T:C	1.61877e-18	-0.254234	-1.07532	2.89945e-13	0.0749956	-1.09451	2.73979e-05	0.106842	-1.07246
77688948	chr5:77688948:T:G	1.64153e-18	-0.265603	-1.04999	2.93996e-13	0.0639585	-1.0696	2.77385e-05	0.0937609	-1.04703
77689316	chr5:77689316:T:G	7.54772e-19	-0.858183	-1.23438	7.99266e-14	-1.06949	-1.2386	8.7835e-06	-0.863622	-1.23959
77689393	chr5:77689393:C:G	2.60204e-18	-4.25965e-10	-0.854926	3.70109e-13	-4.25965e-10	-0.775407	3.06576e-05	-4.25965e-10	-0.853206
77689594	chr5:77689594:T:C	8.01708e-19	-2.03223	-4.01506e-10	1.06469e-13	-2.02135	-4.01506e-10	9.4456e-06	-2.03054	-4.01506e-10
77689789	chr5:77689789:C:T	2.49336e-19	-1.97403	-1.22615	4.91327e-14	-1.55189	-1.24279	3.75086e-06	-1.73609	-1.21801
77690028	chr5:77690028:A:G	4.16556e-18	1.03164	-1.41602	4.23049e-13	0.764492	-1.40621	5.07206e-05	1.06624	-1.416
77690129	chr5:77690129:T:C	1.62674e-18	-4.25965e-10	-1.32465	2.16572e-13	-4.25965e-10	-1.31128	1.91124e-05	-4.25965e-10	-1.32575
77690220	chr5:77690220:A:T	1.60313e-18	-4.25965e-10	-1.33927	2.04127e-13	-4.25965e-10	-1.37046	1.89203e-05	-4.25965e-10	-1.33585
77690432	chr5:77690432:C:T	1.48616e-18	-0.462638	-0.952392	2.57022e-13	-0.163001	-0.977039	2.45222e-05	-0.127453	-0.949056
77690602	chr5:77690602:C:T	1.50708e-18	-1.40105	-4.01506e-10	1.88134e-13	-1.45205	-4.01506e-10	1.75833e-05	-1.40914	-4.01506e-10
77690865	chr5:77690865:A:G	1.85224e-18	-4.25965e-10	-1.19483	2.26048e-13	-4.25965e-10	-1.26846	2.17886e-05	-4.25965e-10	-1.1947
77690935	chr5:77690935:C:T	1.5365e-18	-4.25965e-10	-1.38172	2.03762e-13	-4.25965e-10	-1.37225	1.80778e-05	-4.25965e-10	-1.3814
77691022	chr5:77691022:G:A	1.39659e-18	-0.433806	-1.04338	2.41238e-13	-0.137279	-1.06614	2.30065e-05	-0.0996784	-1.04063
77691075	chr5:77691075:A:G	3.56515e-19	-2.22083	-0.621768	4.99704e-14	-2.14179	-0.635978	4.16966e-06	-2.21897	-0.629282
77691288	chr5:77691288:A:AAT	6.77048e-19	-2.20124	-4.01506e-10	8.83667e-14	-2.20771	-4.01506e-10	7.99723e-06	-2.19699	-4.01506e-10
77691660	chr5:77691660:T:A	1.5152e-18	-4.25965e-10	-1.39568	1.99974e-13	-4.25965e-10	-1.39102	1.78336e-05	-4.25965e-10	-1.395
77691827	chr5:77691827:A:G	2.39475e-19	-2.20344	-1.03709	3.45904e-14	-2.14044	-1.00519	2.95498e-06	-2.15827	-1.03433
77691856	chr5:77691856:TA:T	6.63147e-19	-2.22198	-4.01506e-10	9.14989e-14	-2.17288	-4.01506e-10	7.80098e-06	-2.22184	-4.01506e-10
77691887	chr5:77691887:C:T	5.44293e-19	-1.54551	-0.873981	1.26575e-13	-0.922066	-0.926302	9.26059e-06	-1.18551	-0.864804
77691983	chr5:77691983:C:T	1.84402e-18	-4.25965e-10	-1.19928	2.49435e-13	-4.25965e-10	-1.17001	2.18185e-05	-4.25965e-10	-1.19333
77692686	chr5:77692686:CCTGT:C	7.14791e-18	1.50774	-1.35214	6.99823e-13	1.24811	-1.38649	8.99492e-05	1.57356	-1.3504
77692794	chr5:77692794:A:G	1.0251e-17	1.83263	-1.31648	1.09676e-12	1.62056	-1.30965	0.000134324	1.94453	-1.32036
77692839	chr5:77692839:T:C	2.98626e-19	-1.8582	-1.16158	6.32859e-14	-1.36118	-1.18036	4.71988e-06	-1.57213	-1.15218
77693412	chr5:77693412:A:G	6.63135e-19	-2.222	-4.01506e-10	9.36739e-14	-2.14938	-4.01506e-10	7.80701e-06	-2.22107	-4.01506e-10
77693548	chr5:77693548:C:T	1.84696e-18	-4.25965e-10	-1.19768	2.43893e-13	-4.25965e-10	-1.19247	2.18341e-05	-4.25965e-10	-1.19261
77693946	chr5:77693946:T:C	2.17162e-18	-4.25965e-10	-1.03575	2.81726e-13	-4.25965e-10	-1.04827	2.57075e-05	-4.25965e-10	-1.0293
77693990	chr5:77693990:T:C	1.83796e-18	-0.287314	-0.915254	3.25751e-13	0.038255	-0.941325	3.12122e-05	0.0768189	-0.912098
77694056	chr5:77694056:A:G	1.56795e-18	-4.25965e-10	-1.36145	2.09662e-13	-4.25965e-10	-1.34371	1.84139e-05	-4.25965e-10	-1.36298
77694131	chr5:77694131:A:T	1.54381e-18	-0.28732	-1.08965	2.73886e-13	0.03203	-1.10852	2.60923e-05	0.0725797	-1.08703
77694221	chr5:77694221:C:T	8.71915e-19	-1.94829	-4.01506e-10	1.16446e-13	-1.93178	-4.01506e-10	1.02891e-05	-1.945	-4.01506e-10
77694254	chr5:77694254:A:G	1.68956e-19	-2.17244	-1.4169	2.75383e-14	-1.95892	-1.4147	2.18179e-06	-2.07924	-1.4167
77694267	chr5:77694267:G:A	1.5464e-18	-0.289445	-1.08585	2.74386e-13	0.0300786	-1.10475	2.61153e-05	0.0696311	-1.0832
77694273	chr5:77694273:C:T	1.06719e-18	-1.74619	-4.01506e-10	1.1476e-13	-1.94636	-4.01506e-10	1.13899e-05	-1.84336	-4.01506e-10
77694764	chr5:77694764:T:C	2.36447e-18	-4.25965e-10	-0.950667	3.35409e-13	-4.25965e-10	-0.873852	2.78697e-05	-4.25965e-10	-0.948547
77695108	chr5:77695108:C:A	2.60915e-19	-2.18391	-0.970876	3.85642e-14	-2.10241	-0.934469	3.25426e-06	-2.12835	-0.967773
77695638	chr5:77695638:C:T	3.48037e-19	-2.22105	-0.645619	4.88544e-14	-2.13996	-0.660397	4.07435e-06	-2.21864	-0.652737
77695651	chr5:77695651:C:G	7.20419e-19	-2.13914	-4.01506e-10	1.01076e-13	-2.07333	-4.01506e-10	9.65665e-06	-2.00844	-4.01506e-10
77695800	chr5:77695800:T:C	4.43031e-18	-4.25965e-10	-0.322754	5.92309e-13	-4.25965e-10	-0.305176	5.21104e-05	-4.25965e-10	-0.322723
77695947	chr5:77695947:A:G	1.83386e-18	-4.25965e-10	-1.2048	2.24284e-13	-4.25965e-10	-1.27629	2.15728e-05	-4.25965e-10	-1.20466
77696076	chr5:77696076:G:T	1.50359e-18	-0.253265	-1.1501	2.69448e-13	0.0740816	-1.16691	2.54507e-05	0.108355	-1.1477
77696328	chr5:77696328:T:C	2.06482e-19	-2.21783	-1.17094	3.09246e-14	-2.13758	-1.12007	2.45115e-06	-2.21599	-1.16354
77696587	chr5:77696587:A:G	1.02731e-17	1.83447	-1.31617	1.1036e-12	1.62645	-1.30932	0.000134643	1.9466	-1.32006
77696732	chr5:77696732:G:A	1.56871e-18	-0.246966	-1.114	2.80308e-13	0.0792809	-1.13259	2.6532e-05	0.113711	-1.11145
77697507	chr5:77697507:A:G	1.84241e-18	-4.25965e-10	-1.20015	2.25061e-13	-4.25965e-10	-1.27283	2.16732e-05	-4.25965e-10	-1.20001
77697963	chr5:77697963:T:TA	6.50211e-19	-0.96837	-1.27331	6.89245e-14	-1.18126	-1.27493	7.5172e-06	-0.978482	-1.28041
77698646	chr5:77698646:G:T	2.89632e-18	-4.25965e-10	-0.747782	3.86827e-13	-4.25965e-10	-0.731226	3.40743e-05	-4.25965e-10	-0.747543
77698672	chr5:77698672:G:A	5.8274e-19	-1.015	-1.33624	6.20769e-14	-1.22531	-1.33552	6.72273e-06	-1.02907	-1.34152
77698682	chr5:77698682:A:T	1.67039e-18	-4.25965e-10	-1.29817	2.2044e-13	-4.25965e-10	-1.29358	1.97202e-05	-4.25965e-10	-1.29444
77698866	chr5:77698866:G:A	7.2946e-19	-0.942373	-1.1843	7.78609e-14	-1.15935	-1.17492	8.32367e-06	-0.962407	-1.19458
77698993	chr5:77698993:T:G	4.58808e-18	-0.28776	-4.01506e-10	4.54772e-13	-0.569408	-4.01506e-10	5.31339e-05	-0.303273	-4.01506e-10
77699229	chr5:77699229:A:G	6.60334e-19	-0.964205	-1.26203	7.00167e-14	-1.17717	-1.2633	7.62429e-06	-0.975374	-1.26937
77699391	chr5:77699391:T:C	9.7913e-18	1.78726	-1.31699	1.05172e-12	1.57915	-1.31017	0.000128105	1.89763	-1.32087
77699402	chr5:77699402:C:T	1.48808e-18	-1.41374	-4.01506e-10	2.18944e-13	-1.30039	-4.01506e-10	1.87355e-05	-1.34567	-4.01506e-10
77699649	chr5:77699649:A:G	2.81423e-19	-1.83136	-1.24776	6.03921e-14	-1.32503	-1.26332	4.4738e-06	-1.53779	-1.24006
77700399	chr5:77700399:G:C	2.83958e-18	-4.25965e-10	-0.767565	3.79046e-13	-4.25965e-10	-0.751545	3.34042e-05	-4.25965e-10	-0.767406
77700991	chr5:77700991:C:T	1.14836e-17	1.94587	-1.31617	1.22618e-12	1.73177	-1.30932	0.000150626	2.05878	-1.32006
77701058	chr5:77701058:T:TA	6.72305e-19	-2.20827	-4.01506e-10	1.03925e-13	-2.04553	-4.01506e-10	8.0501e-06	-2.1904	-4.01506e-10
77702238	chr5:77702238:A:G	2.93807e-19	-2.17751	-0.858545	3.9107e-14	-2.20173	-0.821168	3.28959e-06	-2.2221	-0.863222
77702365	chr5:77702365:C:T	2.45867e-18	-4.25965e-10	-0.911601	3.49842e-13	-4.25965e-10	-0.831721	2.89828e-05	-4.25965e-10	-0.909385
77702959	chr5:77702959:T:C	1.47609e-18	-0.441446	-0.980381	2.56663e-13	-0.137415	-1.00403	2.43526e-05	-0.10621	-0.977239
77703128	chr5:77703128:T:C	1.53863e-18	-4.25965e-10	-1.38033	2.04108e-13	-4.25965e-10	-1.37055	1.81028e-05	-4.25965e-10	-1.38002
77703151	chr5:77703151:T:C	1.09105e-17	1.89472	-1.31621	1.16867e-12	1.68379	-1.30937	0.000142871	2.00596	-1.3201
77703297	chr5:77703297:CTGAG:C	1.18808e-18	-0.545943	-1.09294	2.04537e-13	-0.257105	-1.11135	1.93182e-05	-0.224786	-1.09026
77703413	chr5:77703413:A:G	1.2606e-18	-0.508197	-1.07144	2.17517e-13	-0.216425	-1.0905	2.05566e-05	-0.184232	-1.06867
77703528	chr5:77703528:T:C	8.82008e-19	-0.752287	-1.18449	1.95328e-13	-0.242255	-1.17227	1.47605e-05	-0.394906	-1.18923
77703574	chr5:77703574:A:G	1.75127e-18	-4.25965e-10	-1.25088	2.353e-13	-4.25965e-10	-1.22834	2.05287e-05	-4.25965e-10	-1.25426
77703620	chr5:77703620:A:C	7.05476e-19	-2.1601	-4.01506e-10	9.1465e-14	-2.17325	-4.01506e-10	8.32789e-06	-2.15648	-4.01506e-10
77703932	chr5:77703932:CT:C	1.51408e-18	-0.290385	-1.10603	2.69813e-13	0.0327441	-1.12422	2.54885e-05	0.0655458	-1.10341
77704001	chr5:77704001:G:A	1.57519e-18	-4.25965e-10	-1.35684	2.08307e-13	-4.25965e-10	-1.35019	1.85276e-05	-4.25965e-10	-1.35683
77704517	chr5:77704517:T:C	2.95602e-18	-4.25965e-10	-0.72738	3.45082e-13	-4.25965e-10	-0.845422	3.47897e-05	-4.25965e-10	-0.726765
77704646	chr5:77704646:C:T	3.57031e-18	-4.25965e-10	-0.538569	4.80121e-13	-4.25965e-10	-0.515166	4.21341e-05	-4.25965e-10	-0.535231
77704970	chr5:77704970:A:G	4.13605e-18	0.989163	-1.38064	4.09538e-13	0.726561	-1.40074	5.02602e-05	1.02188	-1.38075
77705281	chr5:77705281:GA:G	6.98463e-19	-0.971473	-1.19862	7.48816e-14	-1.18457	-1.18873	7.97813e-06	-0.990818	-1.20857
77705359	chr5:77705359:G:A	3.33178e-19	-2.09568	-0.814622	5.47283e-14	-1.92192	-0.764907	4.27898e-06	-2.00578	-0.816593
77705371	chr5:77705371:T:A	7.31537e-19	-2.12383	-4.01506e-10	1.07878e-13	-2.0082	-4.01506e-10	8.77757e-06	-2.10389	-4.01506e-10
77706127	chr5:77706127:T:C	1.89445e-18	-4.25965e-10	-1.17229	2.47354e-13	-4.25965e-10	-1.17838	2.23247e-05	-4.25965e-10	-1.1704
77706174	chr5:77706174:G:A	1.28607e-17	2.14651	-1.40355	1.43087e-12	1.97806	-1.40123	0.000164694	2.23309	-1.40509
77706406	chr5:77706406:C:T	2.42262e-19	-1.99585	-1.23311	4.71626e-14	-1.58673	-1.24887	3.61141e-06	-1.76699	-1.225
77706527	chr5:77706527:G:C	1.83301e-18	-4.25965e-10	-1.20526	2.41913e-13	-4.25965e-10	-1.20063	2.16645e-05	-4.25965e-10	-1.20041
77706626	chr5:77706626:A:G	1.65153e-18	-4.25965e-10	-1.30952	2.0901e-13	-4.25965e-10	-1.34682	1.95048e-05	-4.25965e-10	-1.30543
77706672	chr5:77706672:G:A	1.15188e-17	1.92835	-1.29558	1.22935e-12	1.71337	-1.28833	0.00015075	2.03937	-1.29984
77707259	chr5:77707259:A:C	3.9095e-19	-2.21963	-0.530771	5.42674e-14	-2.14839	-0.546895	4.55896e-06	-2.22031	-0.538683
77707271	chr5:77707271:G:A	3.58456e-19	-1.9441	-0.893069	7.22616e-14	-1.49317	-0.915745	5.48172e-06	-1.69564	-0.879026
77707470	chr5:77707470:A:G	1.60578e-18	-0.238792	-1.09882	2.85172e-13	0.0802755	-1.11639	2.70664e-05	0.118251	-1.09604
77707568	chr5:77707568:G:C	2.58398e-18	-4.25965e-10	-0.861893	3.67306e-13	-4.25965e-10	-0.783009	3.04444e-05	-4.25965e-10	-0.860184
77708206	chr5:77708206:A:T	2.85958e-19	-1.82354	-1.2396	6.18107e-14	-1.30968	-1.25544	4.5637e-06	-1.52633	-1.23162
77708443	chr5:77708443:C:G	8.74171e-19	-0.73238	-1.21332	1.93874e-13	-0.219517	-1.20248	1.46633e-05	-0.373053	-1.21769
77708450	chr5:77708450:A:T	1.02729e-18	-0.740523	-1.04377	1.09022e-13	-0.971486	-1.02617	1.16587e-05	-0.762526	-1.05751
77708556	chr5:77708556:A:C	1.80627e-18	-4.25965e-10	-1.21996	2.38475e-13	-4.25965e-10	-1.21494	2.13464e-05	-4.25965e-10	-1.21521
77708863	chr5:77708863:C:G	1.49042e-18	-4.25965e-10	-1.41216	1.95197e-13	-4.25965e-10	-1.4152	1.75163e-05	-4.25965e-10	-1.41296
77708910	chr5:77708910:C:T	1.48951e-18	-4.25965e-10	-1.41278	1.95125e-13	-4.25965e-10	-1.41556	1.75064e-05	-4.25965e-10	-1.41352
77709101	chr5:77709101:A:G	1.6263e-18	-4.25965e-10	-1.32491	2.16509e-13	-4.25965e-10	-1.31157	1.91073e-05	-4.25965e-10	-1.32602
77709493	chr5:77709493:A:C	1.53776e-18	-1.3809	-4.01506e-10	1.77287e-13	-1.51143	-4.01506e-10	1.86984e-05	-1.34765	-4.01506e-10
77709601	chr5:77709601:A:G	1.89565e-18	-4.25965e-10	-1.17166	2.30562e-13	-4.25965e-10	-1.24868	2.23003e-05	-4.25965e-10	-1.17149
77709659	chr5:77709659:T:G	4.10164e-19	-1.73446	-0.967958	9.24229e-14	-1.17333	-0.989502	6.7403e-06	-1.41302	-0.954962
77709681	chr5:77709681:T:C	1.63034e-18	-4.25965e-10	-1.32243	2.17151e-13	-4.25965e-10	-1.30861	1.91549e-05	-4.25965e-10	-1.32353
77709928	chr5:77709928:T:C	2.82568e-19	-2.21523	-0.85983	4.06927e-14	-2.06783	-0.915327	3.36306e-06	-2.18733	-0.875911
77710291	chr5:77710291:C:T	1.9477e-18	-4.25965e-10	-1.14457	2.35836e-13	-4.25965e-10	-1.22607	2.29126e-05	-4.25965e-10	-1.1444
77710572	chr5:77710572:G:A	1.42123e-18	-0.411442	-1.04826	2.47149e-13	-0.11178	-1.06743	2.34337e-05	-0.0766983	-1.04521
77712009	chr5:77712009:A:C	1.78953e-18	-4.25965e-10	-1.22927	2.36109e-13	-4.25965e-10	-1.22491	2.11464e-05	-4.25965e-10	-1.22462
77712153	chr5:77712153:A:G	2.32412e-18	-4.25965e-10	-0.967882	3.25178e-13	-4.25965e-10	-0.90483	2.73635e-05	-4.25965e-10	-0.966875
77712428	chr5:77712428:A:G	1.69581e-19	-2.16894	-1.41671	2.77896e-14	-1.9475	-1.41704	2.19466e-06	-2.07314	-1.41692
77713085	chr5:77713085:G:A	8.13628e-19	-0.846844	-1.17063	8.62995e-14	-1.07094	-1.16044	9.27863e-06	-0.867403	-1.18097
77713659	chr5:77713659:G:A	2.42215e-19	-2.00162	-1.22754	4.70143e-14	-1.59538	-1.24338	3.60576e-06	-1.77423	-1.21932
77713942	chr5:77713942:A:T	9.54477e-18	1.73944	-1.29467	1.02343e-12	1.52908	-1.28737	0.00012474	1.84908	-1.29894
77714550	chr5:77714550:A:T	1.67782e-18	-4.25965e-10	-1.29373	2.20786e-13	-4.25965e-10	-1.29201	1.96987e-05	-4.25965e-10	-1.29553
77714577	chr5:77714577:T:TA	2.99576e-17	-4.25965e-10	1.58856	3.57368e-12	-4.25965e-10	1.49215	0.000366225	-4.25965e-10	1.62716
77714651	chr5:77714651:C:T	1.75006e-18	-4.25965e-10	-1.25157	2.43219e-13	-4.25965e-10	-1.19524	2.05842e-05	-4.25965e-10	-1.25156
77714711	chr5:77714711:C:T	7.29667e-19	-0.929104	-1.19729	7.78385e-14	-1.14706	-1.1875	8.33467e-06	-0.948425	-1.20724
77714861	chr5:77714861:C:T	1.9423e-18	-4.25965e-10	-1.14735	2.53574e-13	-4.25965e-10	-1.15355	2.28905e-05	-4.25965e-10	-1.14537
77715241	chr5:77715241:T:C	4.21425e-19	-1.74942	-0.92592	9.44047e-14	-1.19456	-0.947056	6.89732e-06	-1.43253	-0.912422
77715448	chr5:77715448:G:A	1.62699e-18	-4.25965e-10	-1.32449	2.16609e-13	-4.25965e-10	-1.31111	1.91153e-05	-4.25965e-10	-1.3256
77716281	chr5:77716281:A:G	1.87475e-18	-4.25965e-10	-1.18275	2.28444e-13	-4.25965e-10	-1.25791	2.20532e-05	-4.25965e-10	-1.18263
77716532	chr5:77716532:G:A	4.3127e-19	-1.7241	-0.928148	9.77031e-14	-1.15698	-0.950293	7.11139e-06	-1.39977	-0.914619
77716813	chr5:77716813:A:C	1.55632e-18	-0.404481	-0.964416	2.7102e-13	-0.0986964	-0.988315	2.57537e-05	-0.0663512	-0.961156
77717199	chr5:77717199:G:T	4.89654e-18	-4.25965e-10	-0.222694	6.80288e-13	-4.25965e-10	-0.166688	5.74532e-05	-4.25965e-10	-0.225116
77717458	chr5:77717458:A:T	2.65032e-19	-2.19056	-0.94857	3.90428e-14	-2.11319	-0.911359	3.29293e-06	-2.13915	-0.945157
77717543	chr5:77717543:C:A	3.08196e-18	-4.25965e-10	-0.685656	3.88225e-13	-4.25965e-10	-0.727618	3.64278e-05	-4.25965e-10	-0.680756
77717699	chr5:77717699:G:A	1.48302e-18	-4.25965e-10	-1.41714	1.94896e-13	-4.25965e-10	-1.41674	1.74424e-05	-4.25965e-10	-1.41718
77717777	chr5:77717777:A:G	1.87597e-18	-4.25965e-10	-1.1821	2.63872e-13	-4.25965e-10	-1.11374	2.20652e-05	-4.25965e-10	-1.18209
77718309	chr5:77718309:T:C	4.42955e-18	-4.25965e-10	-0.322925	5.92204e-13	-4.25965e-10	-0.305352	5.21018e-05	-4.25965e-10	-0.322888
77718508	chr5:77718508:C:T	1.78321e-19	-2.12906	-1.40633	2.13368e-14	-2.21986	-1.40891	1.92499e-06	-2.21435	-1.40682
77718611	chr5:77718611:C:T	2.57257e-19	-2.18722	-0.981687	3.80004e-14	-2.10652	-0.945088	3.2032e-06	-2.13358	-0.978352
77719020	chr5:77719020:A:C	1.65451e-19	-2.19318	-1.41712	2.60966e-14	-2.01184	-1.41556	2.09539e-06	-2.11935	-1.417
77720431	chr5:77720431:C:T	2.19083e-18	-1.02694	-4.01506e-10	1.95352e-13	-1.4144	-4.01506e-10	2.41734e-05	-1.09083	-4.01506e-10
77720710	chr5:77720710:TC:T	1.67753e-18	-4.25965e-10	-1.2939	2.23779e-13	-4.25965e-10	-1.27854	1.97057e-05	-4.25965e-10	-1.29518
77721525	chr5:77721525:CAAT:C	3.78615e-19	-2.22045	-0.56201	5.27877e-14	-2.14425	-0.578675	4.42491e-06	-2.21957	-0.569263
77721690	chr5:77721690:T:C	1.62794e-18	-4.25965e-10	-1.32391	2.16706e-13	-4.25965e-10	-1.31066	1.91266e-05	-4.25965e-10	-1.32501
77721798	chr5:77721798:A:T	9.09401e-19	-0.679448	-1.22674	9.62219e-14	-0.904594	-1.21795	1.04957e-05	-0.689136	-1.23599
77721919	chr5:77721919:T:C	2.36001e-18	-4.25965e-10	-0.952556	3.30948e-13	-4.25965e-10	-0.887241	2.78509e-05	-4.25965e-10	-0.949221
77722035	chr5:77722035:T:C	1.26853e-17	2.02338	-1.29416	1.34817e-12	1.80414	-1.28684	0.00016636	2.13651	-1.29844
77722563	chr5:77722563:C:G	2.60768e-19	-2.16498	-0.990361	3.92356e-14	-2.06467	-0.954945	3.29494e-06	-2.09661	-0.987095
77722690	chr5:77722690:A:G	1.62999e-18	-4.25965e-10	-1.32265	2.16996e-13	-4.25965e-10	-1.30933	1.91505e-05	-4.25965e-10	-1.32376
77722758	chr5:77722758:G:T	2.539e-19	-1.99248	-1.18955	4.94467e-14	-1.58169	-1.20662	3.79335e-06	-1.7623	-1.18053
77722880	chr5:77722880:A:G	8.69373e-19	-1.95121	-4.01506e-10	9.31179e-14	-2.15534	-4.01506e-10	1.0407e-05	-1.93361	-4.01506e-10
77723385	chr5:77723385:C:T	1.62658e-18	-4.25965e-10	-1.32474	2.16513e-13	-4.25965e-10	-1.31155	1.91107e-05	-4.25965e-10	-1.32584
77724084	chr5:77724084:T:G	9.16169e-19	-0.500538	-1.39824	9.23667e-14	-0.759384	-1.40405	1.04697e-05	-0.525394	-1.40221
77724675	chr5:77724675:C:G	1.08689e-17	-4.25965e-10	0.574686	1.40049e-12	-4.25965e-10	0.555372	0.000129518	-4.25965e-10	0.587733
77725413	chr5:77725413:T:C	2.03226e-18	-4.25965e-10	-1.10208	2.44963e-13	-4.25965e-10	-1.18809	2.39072e-05	-4.25965e-10	-1.10191
77725789	chr5:77725789:A:T	1.10815e-17	-4.25965e-10	0.594057	1.42443e-12	-4.25965e-10	0.572322	0.00013206	-4.25965e-10	0.607171
77726407	chr5:77726407:C:T	1.1309e-17	1.90951	-1.29513	1.20741e-12	1.6949	-1.28788	0.00014784	2.01943	-1.29939
77726957	chr5:77726957:G:C	2.61513e-19	-1.9336	-1.21889	5.29798e-14	-1.4854	-1.23389	3.99447e-06	-1.68071	-1.21047
77727098	chr5:77727098:T:A	1.10067e-17	1.91892	-1.33164	1.17555e-12	1.70579	-1.3255	0.000144315	2.03111	-1.3352
77727268	chr5:77727268:T:C	3.35529e-18	-4.25965e-10	-0.600684	4.63448e-13	-4.25965e-10	-0.55051	3.94366e-05	-4.25965e-10	-0.601392
77727716	chr5:77727716:C:A	2.2037e-18	-4.25965e-10	-1.02109	3.04286e-13	-4.25965e-10	-0.971237	2.58891e-05	-4.25965e-10	-1.02226
77727747	chr5:77727747:C:T	5.29817e-18	1.27181	-1.41567	5.34798e-13	0.998443	-1.40576	6.45771e-05	1.30742	-1.41565
77728045	chr5:77728045:C:T	1.50239e-18	-4.25965e-10	-1.40416	1.9633e-13	-4.25965e-10	-1.40941	1.76476e-05	-4.25965e-10	-1.40549
77728550	chr5:77728550:C:A	1.52981e-18	-0.372523	-1.01355	2.6642e-13	-0.0716841	-1.03245	2.52357e-05	-0.037457	-1.01037
77728553	chr5:77728553:A:T	5.05123e-18	1.22351	-1.41509	5.12731e-13	0.954758	-1.40421	6.16575e-05	1.26058	-1.41507
77728919	chr5:77728919:G:A	2.85669e-18	-4.25965e-10	-0.761558	3.79996e-13	-4.25965e-10	-0.749043	3.35978e-05	-4.25965e-10	-0.761627
77729801	chr5:77729801:G:A	1.05216e-18	-1.76038	-4.01506e-10	1.88879e-13	-1.4481	-4.01506e-10	1.40168e-05	-1.63583	-4.01506e-10
77729812	chr5:77729812:C:T	2.16054e-18	-4.25965e-10	-1.04086	2.78761e-13	-4.25965e-10	-1.05885	2.52776e-05	-4.25965e-10	-1.04617
77729923	chr5:77729923:G:A	1.63738e-18	-0.240274	-1.07785	2.90853e-13	0.081885	-1.09827	2.75548e-05	0.114596	-1.07451
77729984	chr5:77729984:A:G	1.82616e-19	-2.09735	-1.41424	2.11488e-14	-2.22213	-1.41549	1.93102e-06	-2.20356	-1.41448
77730028	chr5:77730028:T:C	1.21277e-18	-1.61831	-4.01506e-10	1.86925e-13	-1.4585	-4.01506e-10	1.4591e-05	-1.59568	-4.01506e-10
77730341	chr5:77730341:G:A	4.99881e-18	1.21444	-1.41646	5.06185e-13	0.945858	-1.40816	6.09968e-05	1.25119	-1.41645
77730379	chr5:77730379:G:A	1.5046e-18	-0.369949	-1.03274	2.63746e-13	-0.0632452	-1.05097	2.48837e-05	-0.0322203	-1.02965
77730396	chr5:77730396:C:A	9.00178e-19	-0.814743	-1.10164	1.98501e-13	-0.315556	-1.08285	1.49145e-05	-0.466415	-1.10734
77730612	chr5:77730612:C:T	1.50806e-18	-4.25965e-10	-1.4004	1.96899e-13	-4.25965e-10	-1.40652	1.77112e-05	-4.25965e-10	-1.40189
77730813	chr5:77730813:A:G	1.52375e-18	-0.404134	-0.985915	2.65562e-13	-0.0987554	-1.0086	2.52247e-05	-0.0654087	-0.982855
77731451	chr5:77731451:T:C	1.51683e-18	-4.25965e-10	-1.3946	2.0082e-13	-4.25965e-10	-1.38679	1.78452e-05	-4.25965e-10	-1.39435
77731556	chr5:77731556:C:T	3.02331e-18	-4.25965e-10	-0.70487	3.808e-13	-4.25965e-10	-0.74693	3.57369e-05	-4.25965e-10	-0.699905
77731798	chr5:77731798:A:G	1.53165e-18	-0.397924	-0.98695	2.66066e-13	-0.0957288	-1.00973	2.53418e-05	-0.0597218	-0.98391
77732407	chr5:77732407:C:T	1.62434e-18	-4.25965e-10	-1.32612	2.16191e-13	-4.25965e-10	-1.31304	1.90835e-05	-4.25965e-10	-1.32726
77732560	chr5:77732560:A:C	7.01453e-19	-0.936621	-1.2292	7.48725e-14	-1.15338	-1.22004	8.02016e-06	-0.955942	-1.23819
77733094	chr5:77733094:A:G	1.62571e-18	-4.25965e-10	-1.32528	2.1639e-13	-4.25965e-10	-1.31212	1.91006e-05	-4.25965e-10	-1.32637
77733103	chr5:77733103:A:C	1.53293e-18	-4.25965e-10	-1.38404	2.0254e-13	-4.25965e-10	-1.37827	1.8045e-05	-4.25965e-10	-1.38322
77733169	chr5:77733169:T:C	2.74588e-18	-4.25965e-10	-0.801119	3.66495e-13	-4.25965e-10	-0.785218	3.23044e-05	-4.25965e-10	-0.800884
77733170	chr5:77733170:A:G	2.73161e-18	-4.25965e-10	-0.80633	3.64569e-13	-4.25965e-10	-0.790489	3.21367e-05	-4.25965e-10	-0.806088
77733211	chr5:77733211:G:A	1.43617e-18	-0.413129	-1.03611	2.50874e-13	-0.109899	-1.05436	2.36632e-05	-0.0791333	-1.03303
77733284	chr5:77733284:G:A	4.8448e-18	1.18147	-1.41479	4.92623e-13	0.914148	-1.40361	5.90819e-05	1.2176	-1.41477
77733649	chr5:77733649:T:C	2.28925e-18	-0.983	-4.01506e-10	2.17603e-13	-1.30653	-4.01506e-10	2.19183e-05	-1.18876	-4.01506e-10
77733794	chr5:77733794:C:T	1.62665e-18	-4.25965e-10	-1.3247	2.16525e-13	-4.25965e-10	-1.3115	1.91115e-05	-4.25965e-10	-1.3258
77734401	chr5:77734401:G:A	4.46216e-18	1.09533	-1.41092	4.56435e-13	0.829673	-1.39543	5.42863e-05	1.12906	-1.41088
77734457	chr5:77734457:T:C	1.61802e-18	-0.364777	-0.96524	2.83105e-13	-0.0550422	-0.988344	2.68969e-05	-0.0219242	-0.962151
77734582	chr5:77734582:T:C	2.57197e-19	-2.1942	-0.974932	3.77397e-14	-2.11982	-0.938669	3.18943e-06	-2.14451	-0.971737
77734859	chr5:77734859:C:T	2.87237e-19	-2.22069	-0.837979	4.32323e-14	-2.02835	-0.894264	3.50534e-06	-2.16732	-0.85448
77734952	chr5:77734952:T:C	4.65745e-18	1.14322	-1.41597	4.73575e-13	0.877647	-1.40654	5.67678e-05	1.17884	-1.41595
77735615	chr5:77735615:A:G	3.73362e-19	-2.22135	-0.575082	5.24632e-14	-2.13743	-0.591663	4.37207e-06	-2.21809	-0.58276
77735661	chr5:77735661:G:A	1.40751e-18	-0.433668	-1.03573	2.44957e-13	-0.133813	-1.05431	2.31511e-05	-0.101369	-1.03268
77735976	chr5:77735976:C:T	4.58806e-18	-4.25965e-10	-0.287765	6.04012e-13	-4.25965e-10	-0.28561	5.39136e-05	-4.25965e-10	-0.288705
77736330	chr5:77736330:C:T	1.71771e-18	-4.25965e-10	-1.27023	2.21331e-13	-4.25965e-10	-1.28954	2.02098e-05	-4.25965e-10	-1.26992
77737043	chr5:77737043:A:G	9.12327e-18	1.69529	-1.29568	9.78045e-13	1.48478	-1.28842	0.000119039	1.8033	-1.29993
77737335	chr5:77737335:T:C	1.7698e-18	-4.25965e-10	-1.24035	2.33567e-13	-4.25965e-10	-1.23573	2.09113e-05	-4.25965e-10	-1.2358
77737572	chr5:77737572:C:G	4.41795e-18	1.09057	-1.41612	4.4796e-13	0.822464	-1.40696	5.37775e-05	1.12487	-1.4161
77737811	chr5:77737811:TTAAC:T	2.61642e-19	-1.94941	-1.20259	5.26075e-14	-1.50756	-1.21879	3.97954e-06	-1.70107	-1.19385
77738042	chr5:77738042:A:G	1.48524e-18	-4.25965e-10	-1.41565	1.9563e-13	-4.25965e-10	-1.41298	1.74778e-05	-4.25965e-10	-1.41516
77738972	chr5:77738972:A:C	2.53303e-19	-1.9857	-1.19869	4.8477e-14	-1.59208	-1.21603	3.75436e-06	-1.76324	-1.18993
77739619	chr5:77739619:A:G	3.58485e-19	-2.21804	-0.619052	4.93094e-14	-2.15715	-0.633941	4.17224e-06	-2.22138	-0.626258
77739734	chr5:77739734:T:G	3.60282e-19	-2.21938	-0.612711	5.01338e-14	-2.15278	-0.62173	4.20135e-06	-2.22064	-0.62004
77739800	chr5:77739800:C:T	3.00148e-18	-4.25965e-10	-0.712117	4.02233e-13	-4.25965e-10	-0.692173	3.53057e-05	-4.25965e-10	-0.712042
77739866	chr5:77739866:G:A	1.66796e-18	-4.25965e-10	-1.29962	2.21979e-13	-4.25965e-10	-1.28662	1.95918e-05	-4.25965e-10	-1.30097
77741016	chr5:77741016:A:G	1.66301e-19	-2.21755	-1.38763	2.44613e-14	-2.09578	-1.39633	2.03883e-06	-2.17421	-1.3895
77741410	chr5:77741410:A:C	6.31529e-18	-4.25965e-10	0.0317506	8.36375e-13	-4.25965e-10	0.0398737	7.50115e-05	-4.25965e-10	0.0415544
77741521	chr5:77741521:C:A	2.30552e-19	-1.92418	-1.35432	4.72994e-14	-1.46958	-1.36312	3.52471e-06	-1.66692	-1.34936
77741848	chr5:77741848:A:G	4.1179e-19	-1.86049	-0.837971	8.66767e-14	-1.3664	-0.860614	6.4872e-06	-1.5831	-0.823161
77742661	chr5:77742661:A:G	1.56915e-18	-4.25965e-10	-1.36069	2.07496e-13	-4.25965e-10	-1.35409	1.84561e-05	-4.25965e-10	-1.36069
77742731	chr5:77742731:T:C	2.68813e-18	-4.25965e-10	-0.822377	3.7651e-13	-4.25965e-10	-0.758258	3.18399e-05	-4.25965e-10	-0.815368
77743164	chr5:77743164:G:A	2.11718e-18	-4.25965e-10	-1.06114	2.88208e-13	-4.25965e-10	-1.02552	2.48493e-05	-4.25965e-10	-1.06326
77743221	chr5:77743221:T:C	4.06766e-18	1.0067	-1.41485	4.16191e-13	0.745492	-1.40355	4.9461e-05	1.03993	-1.41483
77744735	chr5:77744735:C:T	1.62678e-18	-4.25965e-10	-1.32462	2.16576e-13	-4.25965e-10	-1.31126	1.91128e-05	-4.25965e-10	-1.32573
77744772	chr5:77744772:G:A	1.62699e-18	-4.25965e-10	-1.32449	2.16609e-13	-4.25965e-10	-1.31111	1.91153e-05	-4.25965e-10	-1.3256
77745048	chr5:77745048:A:G	2.63401e-19	-2.18124	-0.964056	3.90994e-14	-2.09562	-0.927476	3.29361e-06	-2.12343	-0.960674
77746888	chr5:77746888:A:G	1.64987e-19	-2.19765	-1.41547	2.55855e-14	-2.03003	-1.41715	2.07529e-06	-2.13009	-1.4159
77747271	chr5:77747271:G:A	2.1468e-18	-4.25965e-10	-1.04725	3.02114e-13	-4.25965e-10	-0.9784	2.52984e-05	-4.25965e-10	-1.04534
77747617	chr5:77747617:G:A	1.53208e-18	-4.25965e-10	-1.38459	1.97985e-13	-4.25965e-10	-1.40101	1.80115e-05	-4.25965e-10	-1.38508
77747807	chr5:77747807:T:C	1.85639e-19	-2.09902	-1.39615	2.14878e-14	-2.22212	-1.3996	1.96432e-06	-2.20418	-1.39676
77748169	chr5:77748169:G:GA	3.64144e-18	-4.25965e-10	-0.518844	4.84104e-13	-4.25965e-10	-0.506905	4.28487e-05	-4.25965e-10	-0.518411
77748219	chr5:77748219:C:T	7.5223e-19	-2.09593	-4.01506e-10	1.30803e-13	-1.81551	-4.01506e-10	8.67653e-06	-2.11547	-4.01506e-10
77748247	chr5:77748247:T:C	3.75602e-19	-2.21648	-0.573965	5.13005e-14	-2.16198	-0.589525	4.36135e-06	-2.22187	-0.581438
77748295	chr5:77748295:C:T	1.62816e-18	-4.25965e-10	-1.32377	2.06809e-13	-4.25965e-10	-1.35741	1.92248e-05	-4.25965e-10	-1.31989
77748321	chr5:77748321:A:C	1.53503e-18	-4.25965e-10	-1.38267	2.01563e-13	-4.25965e-10	-1.3831	1.80924e-05	-4.25965e-10	-1.38059
77748607	chr5:77748607:A:G	3.90645e-18	0.414548	-0.863142	2.25181e-13	-0.329747	-0.942553	3.96012e-05	0.271063	-0.868291
77749249	chr5:77749249:G:A	2.94945e-18	0.179994	-0.909598	1.7398e-13	-0.544743	-0.985522	2.94162e-05	0.0199698	-0.914512
77749263	chr5:77749263:C:T	1.92109e-18	-4.25965e-10	-1.15833	2.33532e-13	-4.25965e-10	-1.23588	2.26009e-05	-4.25965e-10	-1.1581
77749303	chr5:77749303:T:C	1.21325e-18	-1.61792	-4.01506e-10	1.86705e-13	-1.45967	-4.01506e-10	1.45586e-05	-1.59791	-4.01506e-10
77749395	chr5:77749395:A:C	1.6443e-19	-2.19941	-1.41709	2.53898e-14	-2.03831	-1.41655	2.05983e-06	-2.1363	-1.41716
77749492	chr5:77749492:T:A	1.64686e-19	-2.19807	-1.41687	2.54858e-14	-2.0342	-1.41688	2.06605e-06	-2.13341	-1.41704
77749696	chr5:77749696:G:A	2.74091e-18	-0.802932	-4.01506e-10	3.35727e-13	-0.872906	-4.01506e-10	3.24512e-05	-0.79635	-4.01506e-10
77750066	chr5:77750066:GC:G	1.64344e-18	-4.25965e-10	-1.31443	2.08398e-13	-4.25965e-10	-1.34975	1.94066e-05	-4.25965e-10	-1.31048
77750713	chr5:77750713:T:A	3.45948e-18	0.340314	-0.910417	2.02459e-13	-0.391688	-0.986978	3.51719e-05	0.199594	-0.915434
77751101	chr5:77751101:T:A	1.68132e-19	-2.17887	-1.41536	2.69428e-14	-1.97837	-1.41712	2.15037e-06	-2.09464	-1.41581
77751134	chr5:77751134:C:T	4.52311e-18	1.08895	-1.39098	4.51125e-13	0.83032	-1.40778	5.51828e-05	1.12558	-1.39102
77751402	chr5:77751402:A:C	1.67957e-18	-0.314905	-0.97778	2.93409e-13	-0.00964544	-0.99799	2.79311e-05	0.0280666	-0.974413
77751584	chr5:77751584:T:A	3.51951e-19	-2.21638	-0.639106	4.79999e-14	-2.16288	-0.655128	4.08759e-06	-2.22189	-0.64624
77751649	chr5:77751649:G:C	1.65293e-19	-2.19497	-1.41629	2.58588e-14	-2.0194	-1.41715	2.0872e-06	-2.12367	-1.41659
77752006	chr5:77752006:G:C	1.53129e-18	-4.25965e-10	-1.38511	2.03037e-13	-4.25965e-10	-1.37582	1.80162e-05	-4.25965e-10	-1.38482
77752317	chr5:77752317:T:C	2.8848e-18	-4.25965e-10	-0.751768	3.85288e-13	-4.25965e-10	-0.735211	3.39393e-05	-4.25965e-10	-0.751514
77752377	chr5:77752377:G:A	5.25153e-18	-4.25965e-10	-0.152702	7.23685e-13	-4.25965e-10	-0.104848	6.18022e-05	-4.25965e-10	-0.152148
77752492	chr5:77752492:T:C	4.99284e-18	-4.25965e-10	-0.203218	6.9469e-13	-4.25965e-10	-0.145738	5.85675e-05	-4.25965e-10	-0.205907
77753143	chr5:77753143:A:G	3.43705e-17	1.72598	-4.01506e-10	3.05444e-12	1.33515	-4.01506e-10	0.000428119	1.78331	-4.01506e-10
77753784	chr5:77753784:A:T	3.66828e-19	-2.21852	-0.595564	5.05711e-14	-2.15512	-0.610706	4.27181e-06	-2.22115	-0.602904
77753790	chr5:77753790:G:A	1.01027e-18	-0.787913	-1.01309	1.07997e-13	-1.01245	-0.994656	1.14749e-05	-0.808584	-1.02734
77754011	chr5:77754011:C:T	1.64347e-18	-4.25965e-10	-1.31441	2.18866e-13	-4.25965e-10	-1.30075	1.93076e-05	-4.25965e-10	-1.31559
77754877	chr5:77754877:A:G	3.71578e-18	-4.25965e-10	-0.498633	4.69029e-13	-4.25965e-10	-0.538538	4.40126e-05	-4.25965e-10	-0.491612
77755384	chr5:77755384:C:T	7.70185e-19	-2.07235	-4.01506e-10	1.22124e-13	-1.88416	-4.01506e-10	9.44476e-06	-2.03063	-4.01506e-10
77755394	chr5:77755394:A:T	2.72253e-19	-1.90506	-1.20719	5.61899e-14	-1.43858	-1.22189	4.21282e-06	-1.63949	-1.19846
77755437	chr5:77755437:T:TAC	1.95098e-18	-4.25965e-10	-1.14289	2.36548e-13	-4.25965e-10	-1.22305	2.29533e-05	-4.25965e-10	-1.14263
77755786	chr5:77755786:C:T	1.66192e-19	-2.19137	-1.41447	2.61293e-14	-2.00925	-1.41689	2.10538e-06	-2.11657	-1.41502
77755812	chr5:77755812:A:C	1.64764e-18	-0.28675	-1.02513	2.88939e-13	0.0208953	-1.04388	2.74019e-05	0.0565589	-1.02203
77756027	chr5:77756027:A:C	1.06352e-18	-1.74964	-4.01506e-10	1.14122e-13	-1.95194	-4.01506e-10	1.13273e-05	-1.84887	-4.01506e-10
77756225	chr5:77756225:A:T	1.49524e-18	-4.25965e-10	-1.40893	1.95638e-13	-4.25965e-10	-1.41294	1.75686e-05	-4.25965e-10	-1.40997
77756353	chr5:77756353:AC:A	3.45858e-19	-2.21955	-0.653402	4.79353e-14	-2.14998	-0.669376	4.03551e-06	-2.22049	-0.66046
77756581	chr5:77756581:G:C	2.24891e-18	-4.25965e-10	-1.00078	3.10558e-13	-4.25965e-10	-0.950831	2.64109e-05	-4.25965e-10	-1.00231
77756920	chr5:77756920:G:A	1.67611e-19	-2.18308	-1.41425	2.66811e-14	-1.98843	-1.41682	2.13616e-06	-2.10226	-1.41482
77756996	chr5:77756996:A:C	1.76126e-18	-4.25965e-10	-1.24519	2.45047e-13	-4.25965e-10	-1.18775	2.0717e-05	-4.25965e-10	-1.24513
77757606	chr5:77757606:G:A	1.86442e-18	-0.250613	-0.93766	3.2688e-13	0.059457	-0.959067	3.11158e-05	0.0959567	-0.934328
77757697	chr5:77757697:G:A	5.08024e-18	1.22877	-1.41463	5.14333e-13	0.956794	-1.40313	6.17597e-05	1.26177	-1.41461
77757813	chr5:77757813:T:C	1.67623e-19	-2.18499	-1.41227	2.65738e-14	-1.99337	-1.41591	2.13276e-06	-2.10566	-1.41301
77757850	chr5:77757850:T:C	7.99888e-19	-0.840092	-1.19441	8.44523e-14	-1.06848	-1.18454	9.10711e-06	-0.86259	-1.20444
77758060	chr5:77758060:G:A	1.67699e-19	-2.18439	-1.41242	2.6614e-14	-1.99174	-1.41602	2.13496e-06	-2.10448	-1.41316
77758257	chr5:77758257:A:G	1.61728e-18	-0.324795	-1.00568	2.81789e-13	-0.0231494	-1.02489	2.67647e-05	0.0134938	-1.0025
77758479	chr5:77758479:C:T	1.91726e-19	-2.10821	-1.3547	2.30984e-14	-2.21417	-1.33527	2.03252e-06	-2.22013	-1.34668
77758601	chr5:77758601:G:A	9.03804e-19	-1.91237	-4.01506e-10	1.17549e-13	-1.92235	-4.01506e-10	1.09383e-05	-1.88382	-4.01506e-10
77758656	chr5:77758656:C:G	2.66489e-18	-4.25965e-10	-0.831059	3.42534e-13	-4.25965e-10	-0.852831	3.15099e-05	-4.25965e-10	-0.825787
77758704	chr5:77758704:G:C	1.53263e-18	-4.25965e-10	-1.38423	2.03214e-13	-4.25965e-10	-1.37495	1.80316e-05	-4.25965e-10	-1.38396
77758979	chr5:77758979:A:G	1.99091e-19	-2.20733	-1.21789	2.46982e-14	-2.22097	-1.26151	2.33433e-06	-2.21295	-1.21541
77759063	chr5:77759063:G:T	2.71368e-19	-1.93526	-1.18025	5.47938e-14	-1.48822	-1.1974	4.1501e-06	-1.68191	-1.17105
77759200	chr5:77759200:C:T	1.80422e-19	-2.12333	-1.40035	3.51704e-14	-1.72375	-1.40525	2.70043e-06	-1.87976	-1.40292
77759252	chr5:77759252:GTTA:G	1.64522e-18	-4.25965e-10	-1.31335	2.17114e-13	-4.25965e-10	-1.30878	1.9418e-05	-4.25965e-10	-1.30989
77759633	chr5:77759633:A:G	1.67008e-19	-2.18516	-1.41577	2.65375e-14	-1.99347	-1.41718	2.12576e-06	-2.1058	-1.41616
77759890	chr5:77759890:A:G	5.29796e-18	1.26904	-1.41294	5.37066e-13	0.99636	-1.39944	6.44558e-05	1.3028	-1.41291
77759960	chr5:77759960:T:G	1.66725e-18	-4.25965e-10	-1.30005	2.22229e-13	-4.25965e-10	-1.2855	1.95854e-05	-4.25965e-10	-1.3013
77760341	chr5:77760341:G:T	7.93126e-19	-0.669413	-1.37358	7.96291e-14	-0.929432	-1.38239	8.93257e-06	-0.706652	-1.37973
77760476	chr5:77760476:G:A	3.7658e-19	-2.22211	-0.565734	5.37415e-14	-2.1233	-0.581717	4.42816e-06	-2.21486	-0.573245
77760665	chr5:77760665:C:T	3.6408e-19	-2.22208	-0.599525	5.18597e-14	-2.12483	-0.615835	4.28052e-06	-2.21522	-0.606792
77760720	chr5:77760720:G:A	5.16685e-19	-1.63797	-0.833575	1.14987e-13	-1.06002	-0.884362	8.53673e-06	-1.30813	-0.823576
77761003	chr5:77761003:G:A	1.72809e-19	-2.14974	-1.41705	2.85933e-14	-1.91907	-1.41696	2.24772e-06	-2.04903	-1.41715
77761021	chr5:77761021:A:G	2.15445e-17	1.2589	-4.01506e-10	1.02615e-12	0.24437	-4.01506e-10	0.000169489	0.856698	-4.01506e-10
77761043	chr5:77761043:G:A	4.65628e-18	0.593347	-0.866352	2.60462e-13	-0.180418	-0.94633	4.69594e-05	0.444726	-0.87153
77761173	chr5:77761173:T:C	7.21032e-19	-2.13829	-4.01506e-10	1.05804e-13	-2.02761	-4.01506e-10	8.64259e-06	-2.11938	-4.01506e-10
77761230	chr5:77761230:T:C	3.53597e-18	0.318381	-0.866615	2.066e-13	-0.41218	-0.946239	3.59694e-05	0.178353	-0.871772
77761672	chr5:77761672:G:A	7.54194e-19	-0.901463	-1.19186	8.02028e-14	-1.12262	-1.18202	8.59763e-06	-0.922673	-1.20193
77761801	chr5:77761801:T:C	7.26009e-19	-0.933934	-1.19748	7.72644e-14	-1.15439	-1.18758	8.27674e-06	-0.955203	-1.20744
77761988	chr5:77761988:C:G	7.74645e-18	0.236013	-4.01506e-10	6.92392e-13	-0.149052	-4.01506e-10	9.97647e-05	0.326727	-4.01506e-10
77762466	chr5:77762466:A:T	1.6702e-19	-2.18432	-1.41655	2.67275e-14	-1.9897	-1.41381	2.13087e-06	-2.10332	-1.41624
77762502	chr5:77762502:T:C	1.6737e-19	-2.18188	-1.41689	2.68604e-14	-1.98389	-1.41466	2.13858e-06	-2.09927	-1.41667
77762678	chr5:77762678:G:A	7.99189e-18	-4.25965e-10	0.267205	1.05577e-12	-4.25965e-10	0.272823	9.49681e-05	-4.25965e-10	0.277453
77762750	chr5:77762750:C:T	3.17537e-18	-4.25965e-10	-0.655797	4.23891e-13	-4.25965e-10	-0.639727	3.73587e-05	-4.25965e-10	-0.655522
77762756	chr5:77762756:C:T	4.82333e-18	1.17685	-1.41461	4.88897e-13	0.906025	-1.40308	5.86464e-05	1.21002	-1.41458
77762970	chr5:77762970:G:A	1.49464e-18	-4.25965e-10	-1.40934	1.96764e-13	-4.25965e-10	-1.4072	1.75748e-05	-4.25965e-10	-1.40962
77763176	chr5:77763176:G:A	3.61361e-18	0.337659	-0.864173	2.10651e-13	-0.394944	-0.944055	3.67598e-05	0.19767	-0.869353
77763454	chr5:77763454:A:C	1.67276e-19	-2.18334	-1.416	2.66768e-14	-1.98823	-1.41718	2.13234e-06	-2.10252	-1.41635
77763521	chr5:77763521:C:T	8.80886e-19	-0.79286	-1.14519	9.26309e-14	-1.02259	-1.13799	1.00421e-05	-0.813894	-1.15541
77763643	chr5:77763643:T:C	1.59815e-18	-4.25965e-10	-1.34238	2.12418e-13	-4.25965e-10	-1.33065	1.87784e-05	-4.25965e-10	-1.34338
77763780	chr5:77763780:A:G	4.0678e-19	-2.22206	-0.488641	5.86657e-14	-2.1131	-0.504253	4.79416e-06	-2.21219	-0.496495
77763833	chr5:77763833:A:G	1.64467e-18	-4.25965e-10	-1.31369	2.19034e-13	-4.25965e-10	-1.29997	1.93216e-05	-4.25965e-10	-1.31487
77763998	chr5:77763998:G:A	1.64578e-18	-4.25965e-10	-1.31301	2.19195e-13	-4.25965e-10	-1.29924	1.93345e-05	-4.25965e-10	-1.3142
77764167	chr5:77764167:G:A	2.41956e-18	0.276953	-1.20459	6.35634e-13	0.966444	-1.20102	4.44955e-05	0.728139	-1.20884
77764515	chr5:77764515:CTTTATT:C	8.89217e-19	-0.767136	-1.1615	9.33605e-14	-1.00223	-1.1505	1.00939e-05	-0.792137	-1.17202
77764539	chr5:77764539:C:T	4.19043e-19	-2.22157	-0.459434	5.91629e-14	-2.1342	-0.474709	4.90872e-06	-2.21767	-0.467408
77764851	chr5:77764851:C:T	1.69924e-18	-0.287027	-0.994016	2.9841e-13	0.022563	-1.0133	2.82935e-05	0.0573385	-0.990793
77765109	chr5:77765109:G:A	1.48546e-18	-4.25965e-10	-1.4155	1.95333e-13	-4.25965e-10	-1.4145	1.74696e-05	-4.25965e-10	-1.41562
77765395	chr5:77765395:C:T	1.64327e-18	-0.320987	-0.993546	2.87517e-13	-0.0149138	-1.01301	2.72552e-05	0.0194613	-0.990305
77765412	chr5:77765412:T:C	1.65747e-19	-2.19139	-1.41713	2.6201e-14	-2.00785	-1.41555	2.1023e-06	-2.11604	-1.41702
77765486	chr5:77765486:T:C	3.96674e-19	-2.22211	-0.513753	5.66009e-14	-2.12297	-0.530211	4.66294e-06	-2.21488	-0.52156
77765569	chr5:77765569:T:C	4.83028e-18	1.17775	-1.41407	4.90367e-13	0.907803	-1.40185	5.87226e-05	1.21078	-1.41404
77766148	chr5:77766148:A:C	9.42519e-19	-1.87042	-4.01506e-10	1.11064e-13	-1.97909	-4.01506e-10	1.06629e-05	-1.90932	-4.01506e-10
77766312	chr5:77766312:C:T	4.06958e-19	-2.09234	-0.617925	6.7011e-14	-1.92237	-0.561977	5.23119e-06	-2.00116	-0.620287
77767335	chr5:77767335:A:T	1.64547e-18	-4.25965e-10	-1.3132	2.19148e-13	-4.25965e-10	-1.29946	1.93309e-05	-4.25965e-10	-1.31438
77767379	chr5:77767379:G:T	5.81876e-19	-1.53698	-0.815743	1.34479e-13	-0.921426	-0.866371	9.83961e-06	-1.18412	-0.805549
77767657	chr5:77767657:C:G	1.62708e-18	-4.25965e-10	-1.32444	2.16619e-13	-4.25965e-10	-1.31106	1.91164e-05	-4.25965e-10	-1.32554
77767727	chr5:77767727:A:G	1.62782e-18	-4.25965e-10	-1.32398	2.16726e-13	-4.25965e-10	-1.31057	1.9125e-05	-4.25965e-10	-1.32509
77768158	chr5:77768158:G:A	2.86275e-19	-1.8849	-1.17712	5.93721e-14	-1.41142	-1.19396	4.45872e-06	-1.61349	-1.16774
77768379	chr5:77768379:C:T	5.45271e-18	1.302	-1.41711	5.45087e-13	1.02326	-1.41152	6.64169e-05	1.33698	-1.41711
77768442	chr5:77768442:C:T	2.4431e-18	-4.25965e-10	-0.917955	3.43951e-13	-4.25965e-10	-0.848705	2.88307e-05	-4.25965e-10	-0.914646
77768576	chr5:77768576:T:C	3.36633e-19	-2.22097	-0.679016	4.72059e-14	-2.14105	-0.693635	3.94088e-06	-2.21887	-0.685816
77770038	chr5:77770038:T:C	2.28582e-18	-4.25965e-10	-0.984498	3.14361e-13	-4.25965e-10	-0.938662	2.68355e-05	-4.25965e-10	-0.986363
77770239	chr5:77770239:T:C	6.99587e-19	-2.16849	-4.01506e-10	8.7386e-14	-2.21887	-4.01506e-10	8.30254e-06	-2.15953	-4.01506e-10
77770291	chr5:77770291:C:T	2.92536e-19	-1.82816	-1.21223	6.304e-14	-1.31858	-1.22685	4.6399e-06	-1.53765	-1.20374
77770453	chr5:77770453:G:C	1.68713e-19	-2.17376	-1.41702	2.73336e-14	-1.96441	-1.41668	2.16669e-06	-2.08576	-1.41713
77770523	chr5:77770523:C:T	5.14913e-18	1.19648	-1.36887	5.24942e-13	0.910248	-1.33616	6.18363e-05	1.21709	-1.36868
77770627	chr5:77770627:G:A	1.29285e-18	-1.55437	-4.01506e-10	2.48033e-13	-1.17564	-4.01506e-10	1.78023e-05	-1.39676	-4.01506e-10
77770631	chr5:77770631:A:G	1.53176e-18	-4.25965e-10	-1.38481	2.02341e-13	-4.25965e-10	-1.37925	1.80304e-05	-4.25965e-10	-1.38403
77771517	chr5:77771517:A:C	3.63244e-19	-2.2214	-0.602499	5.30027e-14	-2.10103	-0.617832	4.29755e-06	-2.20827	-0.609769
77771624	chr5:77771624:G:A	1.36587e-18	-1.49943	-4.01506e-10	2.65618e-13	-1.10715	-4.01506e-10	1.89126e-05	-1.33626	-4.01506e-10
77771651	chr5:77771651:C:T	1.68719e-19	-2.17608	-1.41466	2.72401e-14	-1.96756	-1.41695	2.16312e-06	-2.08937	-1.41517
77771657	chr5:77771657:G:C	1.97044e-18	-0.240313	-0.892652	3.51128e-13	0.0782483	-0.906302	3.27525e-05	0.102482	-0.889592
77771858	chr5:77771858:G:A	1.29657e-18	-1.5515	-4.01506e-10	1.40831e-13	-1.74164	-4.01506e-10	1.41074e-05	-1.62939	-4.01506e-10
77771916	chr5:77771916:A:C	1.66938e-19	-2.18484	-1.41651	2.66767e-14	-1.99167	-1.41375	2.12827e-06	-2.10457	-1.4162
77772658	chr5:77772658:TTTTC:T	1.98021e-18	-4.25965e-10	-1.12802	2.39454e-13	-4.25965e-10	-1.21084	2.32981e-05	-4.25965e-10	-1.12772
77772799	chr5:77772799:T:A	6.80256e-19	-2.19651	-4.01506e-10	8.73232e-14	-2.21959	-4.01506e-10	7.84271e-06	-2.2165	-4.01506e-10
77773640	chr5:77773640:G:C	1.95208e-18	-4.25965e-10	-1.14233	2.36642e-13	-4.25965e-10	-1.22266	2.29646e-05	-4.25965e-10	-1.14213
77773678	chr5:77773678:G:A	9.5669e-19	-0.686061	-1.16944	9.95208e-14	-0.934562	-1.15427	1.07636e-05	-0.71812	-1.18179
77773692	chr5:77773692:T:G	9.55382e-18	-4.25965e-10	0.445718	1.15653e-12	-4.25965e-10	0.363972	0.000113704	-4.25965e-10	0.457514
77773881	chr5:77773881:T:C	8.66402e-19	-0.581982	-1.37265	8.61793e-14	-0.85114	-1.38163	9.73401e-06	-0.621606	-1.37885
77774209	chr5:77774209:T:C	3.48097e-18	0.49474	-1.05865	1.98924e-13	-0.274604	-1.12168	3.48522e-05	0.337777	-1.06275
77774656	chr5:77774656:G:A	1.68202e-19	-2.17668	-1.41713	2.70908e-14	-1.97366	-1.41635	2.15473e-06	-2.09124	-1.41718
77774659	chr5:77774659:T:C	1.67826e-19	-2.17896	-1.41709	2.69892e-14	-1.97864	-1.41512	2.14731e-06	-2.09492	-1.41695
77775123	chr5:77775123:A:G	1.0826e-18	-1.73185	-4.01506e-10	1.43476e-13	-1.72304	-4.01506e-10	1.27368e-05	-1.73159	-4.01506e-10
77775362	chr5:77775362:A:T	2.91492e-19	-1.89317	-1.15079	6.0209e-14	-1.4234	-1.16798	4.53032e-06	-1.62428	-1.14101
77775425	chr5:77775425:T:G	1.10972e-18	-1.70712	-4.01506e-10	1.18378e-13	-1.91532	-4.01506e-10	1.18036e-05	-1.80768	-4.01506e-10
77776011	chr5:77776011:G:A	1.78232e-19	-2.2221	-1.31379	2.65183e-14	-2.12582	-1.28555	2.15911e-06	-2.19618	-1.31021
77776541	chr5:77776541:C:T	2.35436e-18	-4.25965e-10	-0.954953	2.94507e-13	-4.25965e-10	-1.0039	2.76301e-05	-4.25965e-10	-0.957183
77776880	chr5:77776880:C:T	1.60459e-18	-4.25965e-10	-1.33835	2.13365e-13	-4.25965e-10	-1.3262	1.88543e-05	-4.25965e-10	-1.33935
77777368	chr5:77777368:C:T	7.53611e-19	-0.720919	-1.37318	7.83251e-14	-0.959282	-1.36905	8.61715e-06	-0.744238	-1.37809
77777438	chr5:77777438:C:T	7.08461e-19	-2.15588	-4.01506e-10	9.34027e-14	-2.15228	-4.01506e-10	8.50645e-06	-2.13526	-4.01506e-10
77777939	chr5:77777939:G:T	6.66633e-19	-2.21674	-4.01506e-10	9.44085e-14	-2.14157	-4.01506e-10	7.85929e-06	-2.21439	-4.01506e-10
77777986	chr5:77777986:G:A	9.65399e-18	-4.25965e-10	0.456149	1.1621e-12	-4.25965e-10	0.36878	0.000114832	-4.25965e-10	0.467379
77778069	chr5:77778069:A:C	4.97886e-17	3.28773	-1.19117	4.74663e-12	2.95835	-1.18237	0.00063505	3.37415	-1.19653
77778227	chr5:77778227:T:A	4.70076e-19	-1.47075	-1.09533	8.91615e-14	-1.07169	-1.12707	7.53546e-06	-1.17116	-1.08531
77778315	chr5:77778315:T:C	1.5682e-18	-4.25965e-10	-1.36129	2.07363e-13	-4.25965e-10	-1.35473	1.84449e-05	-4.25965e-10	-1.3613
77778367	chr5:77778367:CTT:C	9.91488e-19	-0.402812	-1.41696	2.62223e-13	0.296555	-1.41657	1.78672e-05	0.0239784	-1.4171
77778954	chr5:77778954:G:T	1.53385e-17	2.22831	-1.30916	1.3821e-12	1.79094	-1.24879	0.000177198	2.20993	-1.30875
77779178	chr5:77779178:A:T	1.45183e-17	2.18081	-1.31662	1.31519e-12	1.75074	-1.25821	0.000168274	2.16576	-1.31625
77779506	chr5:77779506:T:C	3.72763e-19	-2.21881	-0.579227	5.16456e-14	-2.15427	-0.590531	4.34505e-06	-2.22105	-0.586003
77779595	chr5:77779595:G:A	2.34227e-18	-4.25965e-10	-0.9601	3.28581e-13	-4.25965e-10	-0.89442	2.76319e-05	-4.25965e-10	-0.957116
77780622	chr5:77780622:G:A	4.20921e-19	-1.54414	-1.13239	8.01287e-14	-1.155	-1.15057	6.70404e-06	-1.25146	-1.12191
77781039	chr5:77781039:A:T	1.54737e-18	-4.25965e-10	-1.37467	2.04441e-13	-4.25965e-10	-1.36892	1.81999e-05	-4.25965e-10	-1.37467
77781145	chr5:77781145:C:T	3.61337e-19	-2.21596	-0.613207	4.93291e-14	-2.16652	-0.624167	4.19678e-06	-2.22201	-0.619757
77781231	chr5:77781231:T:C	1.98507e-19	-2.21839	-1.20976	2.83025e-14	-2.13442	-1.21183	2.38303e-06	-2.19537	-1.21234
77781235	chr5:77781235:G:A	3.63268e-19	-2.21582	-0.608015	4.95369e-14	-2.16708	-0.619406	4.21846e-06	-2.22205	-0.61457
77781498	chr5:77781498:A:G	1.22365e-17	2.06194	-1.36875	5.31659e-13	0.967976	-1.38118	0.000106113	1.76031	-1.3719
77781721	chr5:77781721:A:T	1.54425e-18	-4.25965e-10	-1.37668	1.98708e-13	-4.25965e-10	-1.39737	1.8213e-05	-4.25965e-10	-1.37395
77781747	chr5:77781747:A:G	1.01701e-17	1.8885	-1.38026	4.52809e-13	0.817344	-1.39108	8.8581e-05	1.59083	-1.383
77781813	chr5:77781813:G:A	1.72008e-17	2.32007	-1.28633	1.53062e-12	1.86491	-1.22068	0.000192436	2.26946	-1.28579
77782220	chr5:77782220:G:A	1.81214e-17	2.3792	-1.29333	1.60466e-12	1.92072	-1.22926	0.000202935	2.3296	-1.2928
77782302	chr5:77782302:G:GA	2.16106e-18	-4.25965e-10	-1.04062	2.80147e-13	-4.25965e-10	-1.05389	2.53696e-05	-4.25965e-10	-1.04254
77782967	chr5:77782967:A:G	1.03139e-18	-1.78031	-4.01506e-10	1.83878e-13	-1.47493	-4.01506e-10	1.37185e-05	-1.65734	-4.01506e-10
77783026	chr5:77783026:T:C	7.98467e-19	-1.00367	-1.03261	1.7339e-13	-0.520713	-1.01295	1.32212e-05	-0.667993	-1.02628
77783325	chr5:77783325:A:G	1.54588e-18	-4.25965e-10	-1.37563	1.9931e-13	-4.25965e-10	-1.39434	1.81771e-05	-4.25965e-10	-1.37593
77783421	chr5:77783421:G:A	1.56959e-18	-4.25965e-10	-1.36041	2.10505e-13	-4.25965e-10	-1.33969	1.84322e-05	-4.25965e-10	-1.36199
77783489	chr5:77783489:A:T	2.20243e-18	-4.25965e-10	-1.02166	2.85532e-13	-4.25965e-10	-1.03485	2.58565e-05	-4.25965e-10	-1.02352
77783628	chr5:77783628:T:C	1.00206e-18	-0.441163	-1.36801	9.87308e-14	-0.720789	-1.37602	1.11415e-05	-0.490949	-1.37446
77783885	chr5:77783885:C:T	1.57026e-18	-4.25965e-10	-1.35998	2.01174e-13	-4.25965e-10	-1.38503	1.85306e-05	-4.25965e-10	-1.35667
77784033	chr5:77784033:C:T	1.83173e-19	-2.09917	-1.40938	2.24527e-14	-2.16363	-1.41416	2.10018e-06	-2.12448	-1.40959
77784133	chr5:77784133:A:G	1.49779e-18	-4.25965e-10	-1.40723	1.96367e-13	-4.25965e-10	-1.40922	1.75979e-05	-4.25965e-10	-1.40831
77784190	chr5:77784190:C:T	8.4148e-19	-0.685654	-1.29816	8.65113e-14	-0.937733	-1.2912	9.41608e-06	-0.727477	-1.30619
77784684	chr5:77784684:C:T	3.10204e-19	-1.913	-1.06874	6.50658e-14	-1.46892	-1.04489	4.65603e-06	-1.67674	-1.06119
77784729	chr5:77784729:A:G	1.17465e-18	-1.00422	-0.646036	2.59742e-13	-0.515965	-0.613552	1.96013e-05	-0.664228	-0.636261
77784821	chr5:77784821:G:A	3.00732e-18	-4.25965e-10	-0.710172	3.877e-13	-4.25965e-10	-0.728973	3.56771e-05	-4.25965e-10	-0.701577
77784916	chr5:77784916:T:C	2.33322e-19	-2.22078	-1.04578	3.37474e-14	-2.12174	-1.04856	2.82591e-06	-2.1884	-1.04885
77784923	chr5:77784923:G:A	1.48688e-18	-4.25965e-10	-1.41454	1.94835e-13	-4.25965e-10	-1.41705	1.75023e-05	-4.25965e-10	-1.41376
77784928	chr5:77784928:C:T	9.47841e-18	-4.25965e-10	0.437794	1.35523e-12	-4.25965e-10	0.52252	0.000112886	-4.25965e-10	0.450289
77784936	chr5:77784936:G:A	1.1946e-18	-0.459702	-1.17371	1.21501e-13	-0.732071	-1.15721	1.31801e-05	-0.511416	-1.18596
77784944	chr5:77784944:A:G	1.75373e-19	-2.2189	-1.33317	2.50984e-14	-2.1622	-1.3042	2.08395e-06	-2.21243	-1.32939
77785064	chr5:77785064:A:G	3.17706e-19	-2.21396	-0.743891	4.2848e-14	-2.17312	-0.758427	3.68435e-06	-2.22212	-0.749871
77785339	chr5:77785339:C:T	1.55918e-18	-4.25965e-10	-1.36706	2.00123e-13	-4.25965e-10	-1.39027	1.83942e-05	-4.25965e-10	-1.36405
77785395	chr5:77785395:C:A	1.06869e-18	-0.605732	-1.13905	1.10923e-13	-0.861349	-1.11902	1.18602e-05	-0.650676	-1.15223
77785855	chr5:77785855:C:T	1.1138e-18	-0.598765	-1.10468	1.15258e-13	-0.857924	-1.08411	1.22997e-05	-0.648005	-1.11851
77785973	chr5:77785973:G:A	2.06332e-19	-1.97415	-1.41534	3.11191e-14	-1.83547	-1.41591	2.55571e-06	-1.92164	-1.41612
77786064	chr5:77786064:G:A	5.47542e-17	3.31794	-1.12631	5.17872e-12	2.98215	-1.11904	0.000671214	3.36531	-1.13231
77786424	chr5:77786424:G:A	6.01656e-19	-0.915908	-1.40338	1.2439e-13	-0.469282	-1.3965	9.18726e-06	-0.654583	-1.40369
77786756	chr5:77786756:G:A	1.76431e-18	-4.25965e-10	-1.24346	2.36392e-13	-4.25965e-10	-1.22371	2.07533e-05	-4.25965e-10	-1.24338
77787010	chr5:77787010:G:A	1.66847e-18	-1.29932	-4.01506e-10	2.14701e-13	-1.31996	-4.01506e-10	2.04992e-05	-1.2557	-4.01506e-10
77787145	chr5:77787145:T:C	1.59569e-18	-4.25965e-10	-1.34392	2.04267e-13	-4.25965e-10	-1.36977	1.88263e-05	-4.25965e-10	-1.34083
77787328	chr5:77787328:C:T	1.68244e-18	-4.25965e-10	-1.29098	2.24794e-13	-4.25965e-10	-1.27402	1.97901e-05	-4.25965e-10	-1.2909
77787381	chr5:77787381:A:G	1.59335e-18	-4.25965e-10	-1.34538	2.04028e-13	-4.25965e-10	-1.37095	1.87984e-05	-4.25965e-10	-1.34232
77787557	chr5:77787557:G:A	3.74334e-19	-1.37977	-1.41406	4.21772e-14	-1.53167	-1.41565	3.81674e-06	-1.52312	-1.41357
77787811	chr5:77787811:G:A	5.97211e-18	-4.25965e-10	-0.0241227	8.34148e-13	-4.25965e-10	0.037207	7.10277e-05	-4.25965e-10	-0.0130178
77787827	chr5:77787827:T:C	8.26125e-19	-0.842201	-1.16003	1.81305e-13	-0.335448	-1.15358	1.40888e-05	-0.476601	-1.15411
77787972	chr5:77787972:A:G	5.81664e-17	3.39592	-1.14383	5.44943e-12	3.05086	-1.13679	0.000711055	3.44031	-1.14964
77788559	chr5:77788559:C:T	3.09045e-19	-2.22202	-0.763468	4.43688e-14	-2.11854	-0.778125	3.64664e-06	-2.21296	-0.769319
77788643	chr5:77788643:C:T	3.51099e-19	-1.44084	-1.41706	3.98944e-14	-1.58585	-1.41711	3.60395e-06	-1.57711	-1.41695
77788700	chr5:77788700:G:A	1.63286e-18	-0.497282	-0.823609	1.04424e-13	-1.17466	-0.866088	1.36461e-05	-0.849009	-0.813626
77788775	chr5:77788775:A:T	1.49262e-18	-4.25965e-10	-1.41069	1.97318e-13	-4.25965e-10	-1.40439	1.75481e-05	-4.25965e-10	-1.41114
77788802	chr5:77788802:T:C	1.48329e-18	-4.25965e-10	-1.41696	1.94827e-13	-4.25965e-10	-1.41709	1.74455e-05	-4.25965e-10	-1.417
77789169	chr5:77789169:G:A	4.84457e-19	-1.30912	-1.22683	3.66899e-14	-1.86651	-1.22019	3.96952e-06	-1.65693	-1.24052
77789303	chr5:77789303:T:C	1.80287e-18	-4.25965e-10	-1.22184	2.3477e-13	-4.25965e-10	-1.2306	2.11751e-05	-4.25965e-10	-1.22326
77789358	chr5:77789358:A:G	2.95726e-19	-2.21644	-0.813107	4.01296e-14	-2.16551	-0.831575	3.43699e-06	-2.22205	-0.819441
77789897	chr5:77789897:G:A	3.05391e-19	-2.21674	-0.780642	4.13578e-14	-2.16512	-0.801823	3.54906e-06	-2.22201	-0.787391
77790141	chr5:77790141:T:C	3.1255e-19	-2.18791	-0.7863	3.91601e-14	-2.20547	-0.81607	3.55761e-06	-2.21171	-0.795287
77790684	chr5:77790684:T:A	1.99664e-18	-4.25965e-10	-1.11976	2.83679e-13	-4.25965e-10	-1.04136	2.34891e-05	-4.25965e-10	-1.11955
77790774	chr5:77790774:A:C	5.05045e-17	2.11084	-4.01506e-10	6.6098e-12	2.1071	-4.01506e-10	0.000505999	1.95045	-4.01506e-10
77791029	chr5:77791029:TACTTA:T	1.84403e-19	-2.14417	-1.35768	2.27338e-14	-2.2164	-1.34895	2.01168e-06	-2.21905	-1.35807
77791117	chr5:77791117:T:C	5.44403e-18	-0.116703	-4.01506e-10	8.38508e-13	0.042421	-4.01506e-10	5.86305e-05	-0.204832	-4.01506e-10
77791221	chr5:77791221:G:A	1.49521e-18	-4.25965e-10	-1.40895	1.97185e-13	-4.25965e-10	-1.40506	1.7588e-05	-4.25965e-10	-1.40887
77791316	chr5:77791316:A:G	1.49461e-18	-4.25965e-10	-1.40936	1.96874e-13	-4.25965e-10	-1.40664	1.75852e-05	-4.25965e-10	-1.40903
77791390	chr5:77791390:G:A	1.61633e-19	-2.22206	-1.41159	2.43218e-14	-2.08556	-1.41227	2.00904e-06	-2.16718	-1.41125
77791672	chr5:77791672:C:G	9.16366e-19	-0.717258	-1.1813	2.06633e-13	-0.185817	-1.17244	1.58572e-05	-0.336543	-1.17592
77791708	chr5:77791708:A:G	6.04241e-18	-4.25965e-10	-0.0124186	7.61056e-13	-4.25965e-10	-0.0544965	7.12785e-05	-4.25965e-10	-0.00949221
77792049	chr5:77792049:A:G	1.56997e-18	-4.25965e-10	-1.36016	2.03805e-13	-4.25965e-10	-1.37204	1.84393e-05	-4.25965e-10	-1.3616
77792117	chr5:77792117:A:G	4.30286e-17	3.09574	-1.1451	4.10023e-12	2.76766	-1.13806	0.000526669	3.14139	-1.1509
77792319	chr5:77792319:G:A	3.89555e-18	-4.25965e-10	-0.451388	4.88274e-13	-4.25965e-10	-0.498327	4.56019e-05	-4.25965e-10	-0.456138
77792371	chr5:77792371:C:G	2.24851e-19	-2.20207	-1.10147	2.89334e-14	-2.22108	-1.10313	2.62585e-06	-2.21238	-1.0983
77792748	chr5:77792748:C:G	2.2257e-19	-2.19726	-1.11647	2.84899e-14	-2.22193	-1.11772	2.59603e-06	-2.20876	-1.11334
77792770	chr5:77792770:T:C	4.8962e-19	-1.27127	-1.25407	3.63641e-14	-1.8462	-1.24942	3.96757e-06	-1.63108	-1.26685
77793196	chr5:77793196:G:A	1.52799e-18	-4.25965e-10	-1.38727	2.03053e-13	-4.25965e-10	-1.37574	1.79558e-05	-4.25965e-10	-1.38817
77793299	chr5:77793299:G:A	1.54262e-18	-4.25965e-10	-1.37774	1.97963e-13	-4.25965e-10	-1.40112	1.81425e-05	-4.25965e-10	-1.37783
77793391	chr5:77793391:G:A	1.76271e-18	-4.25965e-10	-1.24437	2.39159e-13	-4.25965e-10	-1.21208	2.06813e-05	-4.25965e-10	-1.24686
77793515	chr5:77793515:G:A	2.27712e-18	-4.25965e-10	-0.988313	3.12957e-13	-4.25965e-10	-0.943136	2.67383e-05	-4.25965e-10	-0.98999
77793584	chr5:77793584:C:T	1.70614e-18	-4.25965e-10	-1.27699	2.22624e-13	-4.25965e-10	-1.28372	2.00411e-05	-4.25965e-10	-1.2783
77793645	chr5:77793645:A:T	1.76063e-18	-4.25965e-10	-1.24555	2.38853e-13	-4.25965e-10	-1.21336	2.0657e-05	-4.25965e-10	-1.24803
77793725	chr5:77793725:T:C	2.57991e-19	-2.22214	-0.943915	3.66744e-14	-2.08702	-1.0001	3.20508e-06	-2.16702	-0.944326
77793774	chr5:77793774:G:A	1.40346e-18	-0.713257	-0.759022	3.21352e-13	-0.185133	-0.731532	2.42124e-05	-0.338554	-0.750667
77794187	chr5:77794187:A:G	2.58627e-19	-2.17382	-0.989769	3.21246e-14	-2.20065	-1.01893	2.89139e-06	-2.22184	-0.992513
77794274	chr5:77794274:A:G	1.94127e-19	-2.21543	-1.23503	2.71922e-14	-2.17046	-1.21582	2.26185e-06	-2.22209	-1.23781
77794321	chr5:77794321:TA:T	4.46014e-19	-1.29265	-1.32597	3.33882e-14	-1.85852	-1.32248	3.64383e-06	-1.64758	-1.33548
77794562	chr5:77794562:AC:A	8.42685e-17	3.77472	-1.15193	7.88117e-12	3.42793	-1.1449	0.00103554	3.82426	-1.15767
77794738	chr5:77794738:A:C	2.04488e-18	-4.25965e-10	-1.09588	2.72202e-13	-4.25965e-10	-1.08266	2.40834e-05	-4.25965e-10	-1.09456
77795103	chr5:77795103:G:A	5.82911e-19	-1.38463	-0.966309	4.55546e-14	-1.93036	-0.939936	4.8584e-06	-1.71603	-0.979343
77795213	chr5:77795213:C:T	3.83e-17	2.97933	-1.1451	3.66994e-12	2.65679	-1.13806	0.000467889	3.02305	-1.1509
77795802	chr5:77795802:C:G	1.78593e-18	-4.25965e-10	-1.23128	2.24017e-13	-4.25965e-10	-1.27748	2.11247e-05	-4.25965e-10	-1.22564
77796149	chr5:77796149:G:A	1.67977e-18	-4.25965e-10	-1.29256	2.19316e-13	-4.25965e-10	-1.29869	1.97328e-05	-4.25965e-10	-1.2938
77796881	chr5:77796881:C:T	1.66462e-18	-4.25965e-10	-1.30162	2.17342e-13	-4.25965e-10	-1.30773	1.95559e-05	-4.25965e-10	-1.30281
77797356	chr5:77797356:T:G	1.53278e-18	-4.25965e-10	-1.38414	2.03769e-13	-4.25965e-10	-1.37222	1.80117e-05	-4.25965e-10	-1.38506
77797757	chr5:77797757:T:A	1.53256e-18	-4.25965e-10	-1.38428	2.03736e-13	-4.25965e-10	-1.37238	1.80092e-05	-4.25965e-10	-1.3852
77798579	chr5:77798579:G:A	2.47896e-19	-2.20246	-1.00351	3.15274e-14	-2.22214	-1.01621	2.89864e-06	-2.21051	-1.00133
77798603	chr5:77798603:G:A	1.8517e-18	-4.25965e-10	-1.19512	2.52333e-13	-4.25965e-10	-1.15846	2.17144e-05	-4.25965e-10	-1.19811
77798623	chr5:77798623:G:A	9.36922e-18	-4.25965e-10	0.426208	1.14037e-12	-4.25965e-10	0.349908	0.000109624	-4.25965e-10	0.420966
77798689	chr5:77798689:T:C	3.39644e-19	-2.21673	-0.674351	4.61263e-14	-2.16346	-0.69436	3.94594e-06	-2.222	-0.681396
77798812	chr5:77798812:G:A	3.17553e-17	3.04388	-1.39705	3.04761e-12	2.73249	-1.39959	0.000385861	3.07774	-1.39835
77799032	chr5:77799032:T:G	7.02697e-19	-2.16405	-4.01506e-10	9.26061e-14	-2.16085	-4.01506e-10	8.21307e-06	-2.17036	-4.01506e-10
77799038	chr5:77799038:A:C	1.8517e-18	-4.25965e-10	-1.19512	2.52333e-13	-4.25965e-10	-1.15846	2.17144e-05	-4.25965e-10	-1.19811
77799051	chr5:77799051:C:T	1.48824e-18	-4.25965e-10	-1.41363	1.94956e-13	-4.25965e-10	-1.41643	1.75191e-05	-4.25965e-10	-1.4128
77799216	chr5:77799216:A:G	3.82388e-19	-1.38235	-1.39019	4.13594e-14	-1.57278	-1.39412	3.88503e-06	-1.53005	-1.38891
77799324	chr5:77799324:T:C	1.12565e-18	-1.09507	-0.597793	7.95786e-14	-1.74809	-0.56437	8.81939e-06	-1.48379	-0.615342
77799640	chr5:77799640:T:C	3.54184e-18	-4.25965e-10	-0.546576	4.54829e-13	-4.25965e-10	-0.569282	4.19782e-05	-4.25965e-10	-0.538937
77799915	chr5:77799915:T:C	7.10916e-19	-0.971211	-1.18121	1.52705e-13	-0.489052	-1.17164	1.18632e-05	-0.62684	-1.17581
77800264	chr5:77800264:T:C	3.89007e-19	-1.35004	-1.40534	4.22128e-14	-1.53887	-1.40761	4.0551e-06	-1.47162	-1.40449
77800429	chr5:77800429:T:C	1.76633e-19	-2.1689	-1.376	2.25318e-14	-2.20449	-1.36979	1.96936e-06	-2.22214	-1.37624
77800611	chr5:77800611:C:T	2.94878e-19	-2.18065	-0.851771	3.87232e-14	-2.20033	-0.83244	3.53933e-06	-2.176	-0.836149
77800671	chr5:77800671:C:G	2.88489e-18	-4.25965e-10	-0.751734	3.97634e-13	-4.25965e-10	-0.703673	3.38204e-05	-4.25965e-10	-0.755022
77800705	chr5:77800705:T:TTG	3.59003e-19	-1.4456	-1.39005	3.86131e-14	-1.64203	-1.39358	3.66795e-06	-1.58768	-1.38877
77801418	chr5:77801418:T:C	1.04887e-18	-1.08197	-0.681537	7.34796e-14	-1.73965	-0.652543	8.22506e-06	-1.47069	-0.698214
77801521	chr5:77801521:T:C	3.34396e-19	-2.21688	-0.689773	4.54237e-14	-2.16364	-0.709529	3.886e-06	-2.22198	-0.696723
77801573	chr5:77801573:G:A	1.61601e-18	-4.25965e-10	-1.33126	2.11631e-13	-4.25965e-10	-1.33436	1.89886e-05	-4.25965e-10	-1.33225
77801647	chr5:77801647:C:T	5.29805e-19	-2.1892	-0.257273	7.0139e-14	-2.21796	-0.220767	6.04196e-06	-2.21544	-0.261917
77802084	chr5:77802084:T:A	2.12604e-18	-1.05696	-4.01506e-10	4.56293e-13	-0.566069	-4.01506e-10	3.14517e-05	-0.827635	-4.01506e-10
77802088	chr5:77802088:G:A	7.38855e-19	-0.972515	-1.14136	1.59178e-13	-0.488762	-1.13042	1.23579e-05	-0.626353	-1.13544
77802261	chr5:77802261:CAAT:C	1.88106e-18	-4.25965e-10	-1.17939	2.49585e-13	-4.25965e-10	-1.1694	2.23e-05	-4.25965e-10	-1.1715
77802513	chr5:77802513:C:T	2.63287e-18	-4.25965e-10	-0.843149	3.42003e-13	-4.25965e-10	-0.854385	3.09473e-05	-4.25965e-10	-0.843801
77802683	chr5:77802683:A:G	3.97235e-19	-1.32237	-1.41208	4.25912e-14	-1.52383	-1.41373	4.00182e-06	-1.47781	-1.41152
77803191	chr5:77803191:G:C	1.4835e-18	-4.25965e-10	-1.41682	1.94859e-13	-4.25965e-10	-1.41693	1.74501e-05	-4.25965e-10	-1.41674
77803879	chr5:77803879:G:A	3.57025e-19	-1.42411	-1.41706	3.85843e-14	-1.61919	-1.41717	3.62376e-06	-1.57161	-1.41697
77803968	chr5:77803968:G:T	3.61451e-19	-1.41343	-1.41542	3.90938e-14	-1.6094	-1.41384	3.66249e-06	-1.56219	-1.41575
77804244	chr5:77804244:C:T	1.52238e-18	-4.25965e-10	-1.39095	2.00603e-13	-4.25965e-10	-1.38788	1.79184e-05	-4.25965e-10	-1.39026
77804619	chr5:77804619:T:A	3.81968e-19	-1.35658	-1.41706	4.09421e-14	-1.55987	-1.41718	3.85163e-06	-1.51063	-1.41696
77804621	chr5:77804621:G:A	3.95332e-19	-1.32249	-1.41676	4.21824e-14	-1.53008	-1.41712	3.97364e-06	-1.47981	-1.41659
77804631	chr5:77804631:T:G	1.61137e-18	-0.90535	-0.428787	3.57125e-13	-0.391196	-0.419921	2.74057e-05	-0.54758	-0.417755
77805013	chr5:77805013:A:C	3.08231e-19	-2.22205	-0.766077	4.37519e-14	-2.12079	-0.789879	3.63176e-06	-2.21348	-0.772891
77805153	chr5:77805153:T:G	1.97796e-18	-4.25965e-10	-1.12915	2.46147e-13	-4.25965e-10	-1.18327	2.3403e-05	-4.25965e-10	-1.12322
77805186	chr5:77805186:A:G	1.48351e-18	-4.25965e-10	-1.41681	1.94836e-13	-4.25965e-10	-1.41705	1.74508e-05	-4.25965e-10	-1.4167
77805311	chr5:77805311:G:A	2.89098e-19	-2.21167	-0.840548	3.70334e-14	-2.22059	-0.856797	3.39588e-06	-2.21766	-0.835867
77805533	chr5:77805533:G:A	3.86301e-19	-1.34531	-1.41705	4.136e-14	-1.54971	-1.41718	3.89079e-06	-1.50054	-1.41694
77805642	chr5:77805642:T:C	1.09927e-18	-1.71658	-4.01506e-10	1.24849e-13	-1.8621	-4.01506e-10	1.20754e-05	-1.78491	-4.01506e-10
77805725	chr5:77805725:C:T	6.93749e-19	-1.52813	-0.648735	5.47501e-14	-2.01722	-0.669207	5.97527e-06	-1.81683	-0.671628
77806014	chr5:77806014:C:G	1.6645e-18	-4.25965e-10	-1.3017	2.1146e-13	-4.25965e-10	-1.33517	1.96525e-05	-4.25965e-10	-1.29788
77806060	chr5:77806060:C:G	3.00065e-18	-4.25965e-10	-0.712395	4.13922e-13	-4.25965e-10	-0.663526	3.51844e-05	-4.25965e-10	-0.715485
77806172	chr5:77806172:A:T	1.02321e-18	-0.660239	-1.12804	1.66201e-13	-0.434636	-1.14137	1.33846e-05	-0.559049	-1.12294
77806344	chr5:77806344:C:T	7.43565e-19	-1.54784	-0.559683	6.25238e-14	-2.02426	-0.529395	6.45144e-06	-1.82992	-0.58186
77806417	chr5:77806417:T:C	2.67508e-17	2.58794	-1.1126	2.61944e-12	2.28602	-1.10451	0.00033015	2.64221	-1.11875
77807394	chr5:77807394:G:A	1.48298e-18	-4.25965e-10	-1.41717	1.95033e-13	-4.25965e-10	-1.41603	1.74425e-05	-4.25965e-10	-1.41718
77807478	chr5:77807478:T:C	1.48508e-18	-4.25965e-10	-1.41575	1.9482e-13	-4.25965e-10	-1.41713	1.74709e-05	-4.25965e-10	-1.41555
77807539	chr5:77807539:T:G	1.60402e-18	-4.25965e-10	-1.33871	2.15513e-13	-4.25965e-10	-1.31618	1.88323e-05	-4.25965e-10	-1.34051
77807584	chr5:77807584:T:C	2.49632e-19	-2.22188	-0.977105	3.308e-14	-2.2007	-0.989574	2.95185e-06	-2.22061	-0.973045
77807666	chr5:77807666:A:T	2.90515e-19	-2.21618	-0.831145	4.34879e-14	-2.06398	-0.852742	3.46666e-06	-2.19559	-0.837311
77808511	chr5:77808511:T:G	5.00987e-19	-1.81726	-0.685135	9.3958e-14	-1.47451	-0.671842	8.13273e-06	-1.50715	-0.673038
77808783	chr5:77808783:A:G	1.48319e-18	-4.25965e-10	-1.41703	1.96138e-13	-4.25965e-10	-1.41038	1.74453e-05	-4.25965e-10	-1.41702
77808786	chr5:77808786:C:T	8.18508e-19	-1.56317	-0.448319	6.98072e-14	-2.0346	-0.408865	7.14959e-06	-1.84059	-0.468441
77809147	chr5:77809147:T:A	1.71976e-18	-4.25965e-10	-1.26904	2.17439e-13	-4.25965e-10	-1.30728	2.03144e-05	-4.25965e-10	-1.26476
77809261	chr5:77809261:C:T	3.01585e-19	-1.64133	-1.36859	5.83885e-14	-1.26429	-1.35779	4.94607e-06	-1.30731	-1.37018
77809283	chr5:77809283:GA:G	1.23617e-18	-0.182032	-1.41717	4.95926e-13	0.93437	-1.41715	2.25289e-05	0.25586	-1.41715
77809361	chr5:77809361:C:T	1.51829e-18	-4.25965e-10	-1.39364	1.97754e-13	-4.25965e-10	-1.40218	1.78728e-05	-4.25965e-10	-1.39281
77809932	chr5:77809932:G:A	7.49191e-19	-1.65084	-0.449143	6.58885e-14	-2.08297	-0.418273	6.64612e-06	-1.90964	-0.472411
77809961	chr5:77809961:T:C	4.88027e-18	-0.226021	-4.01506e-10	7.51867e-13	-0.0666439	-4.01506e-10	5.27619e-05	-0.310298	-4.01506e-10
77810494	chr5:77810494:G:A	1.55122e-18	-4.25965e-10	-1.37218	2.01744e-13	-4.25965e-10	-1.38221	1.82202e-05	-4.25965e-10	-1.37355
77810576	chr5:77810576:C:T	1.48504e-18	-4.25965e-10	-1.41578	1.94856e-13	-4.25965e-10	-1.41694	1.74741e-05	-4.25965e-10	-1.41537
77810654	chr5:77810654:C:T	2.31234e-18	-4.25965e-10	-0.972963	3.08732e-13	-4.25965e-10	-0.956729	2.71795e-05	-4.25965e-10	-0.973625
77811437	chr5:77811437:C:G	1.84416e-18	-4.25965e-10	-1.1992	2.3121e-13	-4.25965e-10	-1.24588	2.1802e-05	-4.25965e-10	-1.19408
77811521	chr5:77811521:C:T	1.48466e-18	-4.25965e-10	-1.41604	1.94866e-13	-4.25965e-10	-1.41689	1.74635e-05	-4.25965e-10	-1.41598
77811605	chr5:77811605:G:A	6.77867e-19	-2.20003	-4.01506e-10	9.17537e-14	-2.1701	-4.01506e-10	8.04733e-06	-2.19075	-4.01506e-10
77811672	chr5:77811672:T:C	2.60314e-19	-2.0324	-1.12469	3.15106e-14	-2.15087	-1.08801	2.84172e-06	-2.11943	-1.11225
77811778	chr5:77811778:G:A	1.16123e-17	-4.25965e-10	0.640842	1.66598e-12	-4.25965e-10	0.728964	0.000138289	-4.25965e-10	0.65326
77811952	chr5:77811952:A:G	1.72908e-18	-4.25965e-10	-1.26363	2.18558e-13	-4.25965e-10	-1.30215	2.0425e-05	-4.25965e-10	-1.25933
77812162	chr5:77812162:T:C	1.50029e-18	-4.25965e-10	-1.40557	1.96011e-13	-4.25965e-10	-1.41103	1.76561e-05	-4.25965e-10	-1.40501
77812314	chr5:77812314:T:C	1.48344e-18	-4.25965e-10	-1.41686	1.94859e-13	-4.25965e-10	-1.41693	1.74486e-05	-4.25965e-10	-1.41683
77812336	chr5:77812336:G:A	8.14631e-19	-1.53736	-0.478879	6.87256e-14	-2.02023	-0.438855	7.07576e-06	-1.82053	-0.498881
77812438	chr5:77812438:A:G	1.24147e-18	-0.195904	-1.39902	4.97037e-13	0.918585	-1.39912	2.26141e-05	0.242313	-1.39983
77812556	chr5:77812556:G:A	1.68415e-18	-4.25965e-10	-1.28996	2.18701e-13	-4.25965e-10	-1.3015	1.97914e-05	-4.25965e-10	-1.29084
77812596	chr5:77812596:C:T	1.79623e-19	-2.22128	-1.30683	2.54998e-14	-2.17862	-1.27192	2.14701e-06	-2.21469	-1.29732
77812995	chr5:77812995:A:G	1.21388e-18	-0.220712	-1.39669	4.83633e-13	0.888549	-1.39643	2.20685e-05	0.215561	-1.3975
77813172	chr5:77813172:C:T	1.48766e-18	-4.25965e-10	-1.41402	1.95711e-13	-4.25965e-10	-1.41256	1.75014e-05	-4.25965e-10	-1.41381
77813180	chr5:77813180:A:G	1.6414e-18	-4.25965e-10	-1.31567	2.142e-13	-4.25965e-10	-1.32229	1.92866e-05	-4.25965e-10	-1.31668
77813248	chr5:77813248:C:T	3.15892e-19	-2.21806	-0.745519	4.68767e-14	-2.07524	-0.766443	3.75799e-06	-2.19982	-0.752384
77813889	chr5:77813889:G:A	9.92863e-19	-0.415279	-1.40311	1.00696e-13	-0.677807	-1.39929	9.08668e-06	-0.665025	-1.40425
77814131	chr5:77814131:C:A	1.10214e-18	-0.302241	-1.41173	4.52893e-13	0.838303	-1.41185	2.00823e-05	0.135935	-1.41219
77814220	chr5:77814220:G:C	6.11481e-18	-4.25965e-10	-0.000508593	8.18672e-13	-4.25965e-10	0.0184801	7.0156e-05	-4.25965e-10	-0.0253658
77814274	chr5:77814274:A:G	7.71669e-19	-2.07042	-4.01506e-10	1.00558e-13	-2.07847	-4.01506e-10	9.31441e-06	-2.04452	-4.01506e-10
77814391	chr5:77814391:TC:T	3.45391e-19	-2.21949	-0.654816	5.0735e-14	-2.08468	-0.677907	4.0987e-06	-2.20344	-0.661978
77814437	chr5:77814437:C:T	6.84124e-19	-2.19084	-4.01506e-10	8.71512e-14	-2.22156	-4.01506e-10	7.90083e-06	-2.20912	-4.01506e-10
77814615	chr5:77814615:G:A	3.18366e-19	-2.21928	-0.736499	4.68894e-14	-2.0832	-0.758213	3.78059e-06	-2.2029	-0.74331
77815068	chr5:77815068:A:G	2.18302e-18	-4.25965e-10	-1.03051	2.9772e-13	-4.25965e-10	-0.993051	2.5668e-05	-4.25965e-10	-1.03084
77815096	chr5:77815096:G:A	4.63766e-19	-1.79096	-0.788635	8.75571e-14	-1.44305	-0.773867	7.55124e-06	-1.47572	-0.778658
77815179	chr5:77815179:G:A	1.65438e-18	-4.25965e-10	-1.3078	2.15848e-13	-4.25965e-10	-1.31463	1.94383e-05	-4.25965e-10	-1.30884
77815350	chr5:77815350:T:C	1.65577e-18	-4.25965e-10	-1.30696	2.16017e-13	-4.25965e-10	-1.31385	1.94546e-05	-4.25965e-10	-1.308
77815470	chr5:77815470:C:T	3.4497e-19	-2.21499	-0.660528	5.16169e-14	-2.06227	-0.683082	4.11522e-06	-2.19373	-0.667662
77815876	chr5:77815876:C:T	1.52587e-18	-4.25965e-10	-1.38866	2.01208e-13	-4.25965e-10	-1.38486	1.79596e-05	-4.25965e-10	-1.38796
77815937	chr5:77815937:A:G	1.60476e-18	-4.25965e-10	-1.33825	2.09935e-13	-4.25965e-10	-1.34241	1.88532e-05	-4.25965e-10	-1.3394
77816133	chr5:77816133:G:A	2.35989e-19	-2.21592	-1.03927	3.06669e-14	-2.21507	-1.05094	2.77009e-06	-2.22158	-1.03562
77816360	chr5:77816360:A:G	1.00722e-18	-0.402384	-1.40164	3.88459e-13	0.674229	-1.40124	1.79471e-05	0.0137487	-1.40241
77816543	chr5:77816543:T:G	1.52229e-18	-4.25965e-10	-1.39101	1.98188e-13	-4.25965e-10	-1.39999	1.79216e-05	-4.25965e-10	-1.39008
77816679	chr5:77816679:A:G	1.59299e-18	-4.25965e-10	-1.34561	2.08095e-13	-4.25965e-10	-1.35121	1.86962e-05	-4.25965e-10	-1.34777
77816706	chr5:77816706:G:A	1.59405e-18	-4.25965e-10	-1.34494	2.08569e-13	-4.25965e-10	-1.34893	1.87284e-05	-4.25965e-10	-1.34605
77817499	chr5:77817499:T:C	2.72347e-18	-4.25965e-10	-0.809316	4.03007e-13	-4.25965e-10	-0.69025	3.21186e-05	-4.25965e-10	-0.806652
77817793	chr5:77817793:G:A	1.12586e-17	0.687219	-0.0773138	1.8803e-12	0.954868	-0.104886	0.000167454	0.926724	-0.0821006
77818089	chr5:77818089:G:A	3.58359e-19	-1.42297	-1.41447	3.25476e-14	-1.79642	-1.41008	3.28253e-06	-1.67243	-1.41505
77818705	chr5:77818705:A:C	1.01528e-18	-0.394951	-1.4011	1.07934e-13	-0.612264	-1.39542	9.53643e-06	-0.618832	-1.40214
77818774	chr5:77818774:A:G	6.15509e-19	-1.57723	-0.719303	5.25904e-14	-2.04282	-0.683849	5.38519e-06	-1.85136	-0.741071
77819740	chr5:77819740:C:T	7.17179e-19	-1.55487	-0.588787	1.47033e-13	-1.11375	-0.584793	1.28417e-05	-1.14969	-0.573699
77819785	chr5:77819785:A:C	6.4679e-19	-1.65611	-0.590844	5.72357e-14	-2.08939	-0.552639	5.72951e-06	-1.91599	-0.614464
77820421	chr5:77820421:A:G	2.91625e-17	2.81837	-1.25671	2.75738e-12	2.4818	-1.24897	0.000362429	2.87846	-1.26172
77820427	chr5:77820427:G:T	1.97611e-18	-4.25965e-10	-1.13009	2.54046e-13	-4.25965e-10	-1.15169	2.33624e-05	-4.25965e-10	-1.12496
77820567	chr5:77820567:C:A	4.37775e-19	-1.52961	-1.10766	9.01318e-14	-1.08336	-1.10458	7.85369e-06	-1.11631	-1.09879
77820860	chr5:77820860:G:A	1.28283e-18	-2.18622	0.624064	1.69071e-13	-2.217	0.658114	1.46102e-05	-2.21448	0.620119
77820911	chr5:77820911:C:T	3.53778e-18	-4.25965e-10	-0.547722	4.7554e-13	-4.25965e-10	-0.524752	4.1641e-05	-4.25965e-10	-0.547003
77821273	chr5:77821273:T:C	3.13361e-19	-1.63166	-1.33996	3.07596e-14	-1.94001	-1.32299	2.98549e-06	-1.83963	-1.34269
77821594	chr5:77821594:A:G	2.4421e-18	-4.25965e-10	-0.918363	3.36928e-13	-4.25965e-10	-0.869333	2.86723e-05	-4.25965e-10	-0.920157
77821833	chr5:77821833:G:A	7.29154e-19	-0.788576	-1.33852	7.6868e-14	-1.01983	-1.32729	6.90831e-06	-1.00162	-1.34174
77821844	chr5:77821844:AGCCC:A	1.51574e-18	-4.25965e-10	-1.39532	1.9862e-13	-4.25965e-10	-1.39781	1.78156e-05	-4.25965e-10	-1.39601
77821849	chr5:77821849:G:A	2.69773e-19	-1.70442	-1.41698	2.34313e-14	-2.11839	-1.41674	2.47187e-06	-1.95395	-1.41716
77821935	chr5:77821935:G:A	2.71081e-19	-1.70074	-1.41582	2.34366e-14	-2.11773	-1.41717	2.47439e-06	-1.95324	-1.41685
77821945	chr5:77821945:C:T	6.09987e-19	-0.890096	-1.41544	2.01231e-13	0.0285736	-1.41332	1.02512e-05	-0.533513	-1.41518
77822163	chr5:77822163:A:G	1.47603e-18	-2.19696	0.775089	1.95837e-13	-2.2205	0.808578	1.69182e-05	-2.21886	0.771162
77822365	chr5:77822365:A:G	4.01465e-19	-2.21173	-0.512128	6.9212e-14	-1.98923	-0.462801	5.33857e-06	-2.06998	-0.531154
77822390	chr5:77822390:A:C	4.08974e-19	-2.21643	-0.488899	6.87538e-14	-2.01755	-0.441125	5.35633e-06	-2.09047	-0.50734
77822725	chr5:77822725:T:C	5.00612e-19	-1.76691	-0.736231	4.69911e-14	-2.13691	-0.702333	4.59912e-06	-1.99292	-0.757298
77822781	chr5:77822781:G:A	2.58664e-19	-1.81668	-1.34677	4.90408e-14	-1.45263	-1.34392	4.26744e-06	-1.48308	-1.342
77822787	chr5:77822787:C:T	1.50549e-18	-4.25965e-10	-1.40211	1.97883e-13	-4.25965e-10	-1.40153	1.77404e-05	-4.25965e-10	-1.40024
77823014	chr5:77823014:T:C	3.43061e-19	-1.69283	-1.18824	6.90643e-14	-1.27668	-1.17749	5.9303e-06	-1.31653	-1.17948
77823084	chr5:77823084:C:T	1.09106e-18	-2.21594	0.491866	1.4669e-13	-2.22109	0.520215	1.27207e-05	-2.22167	0.488815
77823250	chr5:77823250:C:T	3.26076e-18	-4.25965e-10	-0.629263	4.60865e-13	-4.25965e-10	-0.556098	3.86722e-05	-4.25965e-10	-0.620966
77823543	chr5:77823543:C:A	1.78001e-18	-4.25965e-10	-1.2346	2.26515e-13	-4.25965e-10	-1.26639	2.09722e-05	-4.25965e-10	-1.23289
77823910	chr5:77823910:T:A	1.49479e-18	-4.25965e-10	-1.40923	1.96016e-13	-4.25965e-10	-1.41101	1.75742e-05	-4.25965e-10	-1.40965
77824234	chr5:77824234:C:T	9.04064e-19	-0.754202	-1.15788	3.07411e-13	0.205566	-1.16658	1.53885e-05	-0.381525	-1.16094
77824290	chr5:77824290:C:T	8.66571e-19	-1.95443	-4.01506e-10	1.02482e-13	-2.05952	-4.01506e-10	9.72153e-06	-2.00174	-4.01506e-10
77824545	chr5:77824545:A:G	1.83859e-18	-1.1463	-0.0559195	1.48667e-13	-1.69112	0.00362902	1.45774e-05	-1.51649	-0.0801239
77824644	chr5:77824644:C:T	3.04115e-19	-1.60263	-1.39894	6.01505e-14	-1.2013	-1.39105	5.11116e-06	-1.2448	-1.39987
77824825	chr5:77824825:A:G	6.52129e-18	-4.25965e-10	0.06385	9.01586e-13	-4.25965e-10	0.114952	7.45349e-05	-4.25965e-10	0.0351797
77824845	chr5:77824845:C:T	2.48985e-18	-4.25965e-10	-0.899001	3.10497e-13	-4.25965e-10	-0.951029	2.94066e-05	-4.25965e-10	-0.894869
77825128	chr5:77825128:C:T	1.16884e-18	-2.20512	0.549909	1.54901e-13	-2.22196	0.575541	1.34723e-05	-2.22139	0.545934
77825260	chr5:77825260:C:A	1.10379e-18	-2.04098	0.328507	1.57612e-13	-2.04587	0.416804	1.27853e-05	-2.05777	0.329974
77825690	chr5:77825690:C:T	1.79286e-18	-4.25965e-10	-1.22741	2.37464e-13	-4.25965e-10	-1.21919	2.10567e-05	-4.25965e-10	-1.22887
77825741	chr5:77825741:C:T	1.49276e-18	-4.25965e-10	-1.4106	1.95734e-13	-4.25965e-10	-1.41245	1.75509e-05	-4.25965e-10	-1.41098
77825970	chr5:77825970:T:C	4.86902e-18	-4.25965e-10	-0.22833	6.31806e-13	-4.25965e-10	-0.240622	5.57609e-05	-4.25965e-10	-0.255014
77826000	chr5:77826000:A:C	4.97095e-18	-4.25965e-10	-0.207611	6.45275e-13	-4.25965e-10	-0.219527	5.69117e-05	-4.25965e-10	-0.234586
77826146	chr5:77826146:T:G	3.72731e-19	-2.19574	-0.602379	7.32318e-14	-1.81941	-0.576161	4.97908e-06	-2.05043	-0.620415
77826247	chr5:77826247:C:T	5.17611e-18	-4.25965e-10	-0.167169	6.76371e-13	-4.25965e-10	-0.172462	6.19307e-05	-4.25965e-10	-0.150071
77826291	chr5:77826291:A:T	3.66641e-19	-2.19805	-0.61654	7.1608e-14	-1.82837	-0.589629	4.87997e-06	-2.05648	-0.634471
77826416	chr5:77826416:G:T	3.96969e-19	-2.19411	-0.541006	7.83541e-14	-1.81418	-0.513781	5.30966e-06	-2.04668	-0.559882
77826527	chr5:77826527:A:C	1.9244e-19	-2.21487	-1.24433	2.96841e-14	-2.03859	-1.26001	2.31718e-06	-2.18893	-1.2468
77826664	chr5:77826664:G:A	3.50236e-19	-2.19495	-0.665423	6.89796e-14	-1.81643	-0.63896	4.68582e-06	-2.04862	-0.682931
77826822	chr5:77826822:A:AT	3.37493e-19	-2.20524	-0.692195	6.42989e-14	-1.85917	-0.666494	4.43904e-06	-2.07629	-0.709356
77826848	chr5:77826848:G:A	5.11997e-19	-1.97172	-0.508942	8.12797e-14	-1.80695	-0.484354	6.65992e-06	-1.86975	-0.510231
77826888	chr5:77826888:T:G	1.90787e-19	-2.2191	-1.24872	2.88574e-14	-2.06323	-1.26361	2.28412e-06	-2.19893	-1.25118
77827022	chr5:77827022:A:G	3.04835e-19	-1.79769	-1.20152	2.8114e-14	-2.14495	-1.20798	2.84886e-06	-2.01497	-1.2142
77827032	chr5:77827032:A:G	3.29025e-19	-2.1913	-0.731541	6.55648e-14	-1.79783	-0.708336	4.43131e-06	-2.03874	-0.748647
77827199	chr5:77827199:A:T	3.63258e-19	-2.19783	-0.626038	7.11031e-14	-1.82737	-0.597705	4.83618e-06	-2.05603	-0.643936
77827761	chr5:77827761:A:G	1.7088e-18	-4.25965e-10	-1.27543	2.20156e-13	-4.25965e-10	-1.29487	2.01731e-05	-4.25965e-10	-1.27174
77827774	chr5:77827774:G:C	3.47482e-19	-2.18908	-0.679187	6.96571e-14	-1.79453	-0.651086	4.69182e-06	-2.03402	-0.696244
77827890	chr5:77827890:TA:T	3.48089e-19	-2.20355	-0.662965	6.68286e-14	-1.85205	-0.635024	4.59301e-06	-2.07151	-0.680042
77827924	chr5:77827924:G:A	2.2913e-18	-4.25965e-10	-0.982101	2.90361e-13	-4.25965e-10	-1.01808	2.67884e-05	-4.25965e-10	-0.988118
77827982	chr5:77827982:G:A	3.55456e-19	-2.2003	-0.645276	6.90228e-14	-1.838	-0.616772	4.71527e-06	-2.0625	-0.662784
77828169	chr5:77828169:G:A	2.08975e-19	-2.12167	-1.25509	4.729e-14	-1.60426	-1.22864	3.00496e-06	-1.91282	-1.263
77828262	chr5:77828262:A:C	2.54348e-18	-4.25965e-10	-0.877688	3.21961e-13	-4.25965e-10	-0.914773	2.97206e-05	-4.25965e-10	-0.884247
77828657	chr5:77828657:A:T	3.12195e-18	-4.25965e-10	-0.672764	3.839e-13	-4.25965e-10	-0.738822	3.72177e-05	-4.25965e-10	-0.659302
77828686	chr5:77828686:C:T	1.92105e-18	-4.25965e-10	-1.15835	2.65981e-13	-4.25965e-10	-1.10578	2.23611e-05	-4.25965e-10	-1.16876
77828745	chr5:77828745:C:T	2.941e-19	-1.63993	-1.39512	3.30342e-14	-1.79905	-1.39261	3.24376e-06	-1.70265	-1.3967
77829249	chr5:77829249:T:C	1.02009e-18	-0.503216	-1.28811	3.80851e-13	0.547394	-1.29419	1.89077e-05	-0.0456997	-1.29082
77829357	chr5:77829357:A:G	1.82518e-18	-4.25965e-10	-1.20954	2.38574e-13	-4.25965e-10	-1.21453	2.14134e-05	-4.25965e-10	-1.21207
77829691	chr5:77829691:T:C	1.50043e-18	-4.25965e-10	-1.40547	1.95817e-13	-4.25965e-10	-1.41202	1.76292e-05	-4.25965e-10	-1.40653
77829722	chr5:77829722:G:A	2.89205e-19	-2.2143	-0.837538	3.96623e-14	-2.13855	-0.870249	3.3531e-06	-2.22175	-0.844449
77829878	chr5:77829878:A:C	2.57968e-18	-0.863557	-4.01506e-10	2.49968e-13	-1.16787	-4.01506e-10	2.76743e-05	-0.955583	-4.01506e-10
77829892	chr5:77829892:T:C	1.48617e-18	-4.25965e-10	-1.41502	1.94814e-13	-4.25965e-10	-1.41716	1.74862e-05	-4.25965e-10	-1.41467
77830080	chr5:77830080:A:G	2.63945e-19	-1.98755	-1.15569	2.75607e-14	-2.22157	-1.15125	2.58663e-06	-2.18268	-1.14305
77830170	chr5:77830170:T:C	3.13428e-19	-2.20791	-0.763495	4.18162e-14	-2.15077	-0.805146	3.60778e-06	-2.22203	-0.770965
77830360	chr5:77830360:T:G	2.13725e-19	-2.04181	-1.31248	2.36196e-14	-2.21474	-1.31239	2.15739e-06	-2.2029	-1.30429
77830420	chr5:77830420:C:T	2.30683e-18	-4.25965e-10	-0.975347	3.20016e-13	-4.25965e-10	-0.920831	2.70181e-05	-4.25965e-10	-0.979581
77831187	chr5:77831187:G:A	2.77863e-18	-4.25965e-10	-0.789266	3.74248e-13	-4.25965e-10	-0.764284	3.2501e-05	-4.25965e-10	-0.794816
77831340	chr5:77831340:C:T	1.9798e-19	-2.07574	-1.35507	2.26469e-14	-2.20465	-1.36454	2.12913e-06	-2.15885	-1.36152
77831819	chr5:77831819:T:C	1.78778e-18	-4.25965e-10	-1.23025	2.29085e-13	-4.25965e-10	-1.25511	2.10064e-05	-4.25965e-10	-1.23126
77831958	chr5:77831958:G:A	2.02896e-19	-2.04064	-1.36564	2.28854e-14	-2.18466	-1.37405	2.1692e-06	-2.1302	-1.37153
77831985	chr5:77831985:G:A	2.24171e-19	-2.00562	-1.30095	2.43749e-14	-2.19848	-1.29717	2.20853e-06	-2.19255	-1.29121
77831989	chr5:77831989:C:T	6.64596e-19	-2.2198	-4.01506e-10	8.71581e-14	-2.22148	-4.01506e-10	7.82916e-06	-2.21823	-4.01506e-10
77832011	chr5:77832011:T:C	1.49856e-18	-4.25965e-10	-1.40672	1.99194e-13	-4.25965e-10	-1.39493	1.76061e-05	-4.25965e-10	-1.40784
77832035	chr5:77832035:G:A	6.63058e-19	-2.22211	-4.01506e-10	8.71324e-14	-2.22177	-4.01506e-10	7.80161e-06	-2.22176	-4.01506e-10
77832099	chr5:77832099:A:T	7.12384e-19	-2.15036	-4.01506e-10	9.95193e-14	-2.08885	-4.01506e-10	8.5206e-06	-2.1336	-4.01506e-10
77832149	chr5:77832149:G:A	1.61127e-18	-4.25965e-10	-1.3342	2.12075e-13	-4.25965e-10	-1.33226	1.90041e-05	-4.25965e-10	-1.33143
77832282	chr5:77832282:T:C	7.42059e-18	-4.25965e-10	0.193036	1.02181e-12	-4.25965e-10	0.240131	8.88568e-05	-4.25965e-10	0.210939
77832387	chr5:77832387:G:A	1.5721e-18	-4.25965e-10	-1.35881	2.05745e-13	-4.25965e-10	-1.36257	1.85146e-05	-4.25965e-10	-1.35753
77832440	chr5:77832440:T:C	1.9736e-18	-4.25965e-10	-1.13136	2.49764e-13	-4.25965e-10	-1.16869	2.30871e-05	-4.25965e-10	-1.13681
77832830	chr5:77832830:C:T	1.64125e-19	-2.21598	-1.40237	2.20528e-14	-2.19781	-1.39795	1.92928e-06	-2.21998	-1.39896
77832880	chr5:77832880:T:C	5.31393e-19	-2.1071	-0.336378	6.12386e-14	-2.22143	-0.352992	5.81013e-06	-2.1722	-0.344284
77832907	chr5:77832907:C:T	1.49265e-18	-4.25965e-10	-1.41067	1.9683e-13	-4.25965e-10	-1.40686	1.75579e-05	-4.25965e-10	-1.41058
77833160	chr5:77833160:C:G	2.43507e-19	-1.82019	-1.40364	2.60173e-14	-2.0245	-1.40594	2.51666e-06	-1.95123	-1.40193
77833676	chr5:77833676:T:G	4.20228e-19	-1.4166	-1.26158	1.09527e-13	-0.712509	-1.28052	8.68681e-06	-0.857457	-1.25682
77834172	chr5:77834172:C:T	8.35079e-19	-0.723832	-1.26762	8.19863e-14	-1.00226	-1.28039	1.13916e-05	-0.580587	-1.26262
77834226	chr5:77834226:G:A	1.48862e-18	-4.25965e-10	-1.41337	1.94996e-13	-4.25965e-10	-1.41623	1.75106e-05	-4.25965e-10	-1.41328
77834296	chr5:77834296:C:A	1.5576e-18	-4.25965e-10	-1.36808	2.05359e-13	-4.25965e-10	-1.36444	1.83306e-05	-4.25965e-10	-1.36752
77834563	chr5:77834563:G:A	4.34259e-18	-4.25965e-10	-0.342752	5.3758e-13	-4.25965e-10	-0.402126	5.03662e-05	-4.25965e-10	-0.356767
77834572	chr5:77834572:C:T	2.38149e-18	-4.25965e-10	-0.943498	3.34801e-13	-4.25965e-10	-0.875668	2.80279e-05	-4.25965e-10	-0.942886
77834902	chr5:77834902:C:T	2.04012e-18	-4.25965e-10	-1.09822	2.83026e-13	-4.25965e-10	-1.04367	2.40063e-05	-4.25965e-10	-1.09777
77835201	chr5:77835201:C:T	6.86957e-19	-2.18671	-4.01506e-10	1.0476e-13	-2.03753	-4.01506e-10	9.04298e-06	-2.0741	-4.01506e-10
77835275	chr5:77835275:A:G	4.43618e-19	-1.24013	-1.38388	1.31853e-13	-0.417782	-1.38973	9.72915e-06	-0.618897	-1.38206
77835346	chr5:77835346:G:A	2.31477e-19	-2.21885	-1.05565	3.01315e-14	-2.18749	-1.09614	2.79395e-06	-2.19938	-1.04926
77836464	chr5:77836464:A:G	1.82649e-17	-4.25965e-10	1.09376	2.27291e-12	-4.25965e-10	1.03961	0.000217464	-4.25965e-10	1.10595
77836702	chr5:77836702:A:C	4.30417e-19	-1.44677	-1.20745	5.46843e-14	-1.4565	-1.23113	5.35435e-06	-1.39773	-1.20045
77837431	chr5:77837431:T:C	2.10046e-18	-4.25965e-10	-1.06907	2.91211e-13	-4.25965e-10	-1.01515	2.48417e-05	-4.25965e-10	-1.06356
77837830	chr5:77837830:A:G	2.42877e-19	-2.04591	-1.18051	3.12298e-14	-2.07778	-1.17005	2.98552e-06	-2.00627	-1.17604
77837944	chr5:77837944:A:G	2.42071e-19	-2.02301	-1.20674	3.10062e-14	-2.05824	-1.19678	2.97912e-06	-1.98195	-1.20251
77838090	chr5:77838090:T:C	2.12222e-18	-4.25965e-10	-1.05876	2.64085e-13	-4.25965e-10	-1.11293	2.50107e-05	-4.25965e-10	-1.05678
77838140	chr5:77838140:C:A	1.49477e-18	-4.25965e-10	-1.40925	2.00384e-13	-4.25965e-10	-1.38897	1.75835e-05	-4.25965e-10	-1.40913
77838359	chr5:77838359:T:C	1.92782e-18	-4.25965e-10	-1.15483	2.5255e-13	-4.25965e-10	-1.15759	2.26476e-05	-4.25965e-10	-1.15604
77838765	chr5:77838765:A:G	2.11392e-19	-1.98788	-1.37739	2.75415e-14	-2.01872	-1.35479	2.61122e-06	-1.94036	-1.37591
77838788	chr5:77838788:A:G	1.91496e-19	-2.05228	-1.41183	2.48033e-14	-2.07686	-1.40137	2.34996e-06	-2.01045	-1.41124
77838837	chr5:77838837:G:A	1.66962e-18	-4.25965e-10	-1.29863	2.29282e-13	-4.25965e-10	-1.25425	1.95705e-05	-4.25965e-10	-1.30206
77839018	chr5:77839018:A:G	1.8222e-18	-1.45989	0.248719	3.06519e-13	-1.36179	0.397863	2.4375e-05	-1.35126	0.26873
77839240	chr5:77839240:C:T	7.26243e-18	-4.25965e-10	0.171493	1.07919e-12	-4.25965e-10	0.294765	8.49526e-05	-4.25965e-10	0.166006
77839300	chr5:77839300:C:T	1.70177e-19	-2.21693	-1.36521	2.25699e-14	-2.2115	-1.36109	1.99101e-06	-2.22186	-1.36559
77840080	chr5:77840080:T:A	1.92255e-19	-2.21238	-1.24777	2.4328e-14	-2.18496	-1.31261	2.25179e-06	-2.21653	-1.24784
77840688	chr5:77840688:TA:T	2.06084e-19	-2.22165	-1.16904	2.78762e-14	-2.22042	-1.14102	2.42489e-06	-2.22072	-1.16958
77840765	chr5:77840765:G:A	3.17236e-19	-1.83642	-1.12291	4.19772e-14	-1.96724	-0.984835	3.46646e-06	-1.91444	-1.11852
77841025	chr5:77841025:G:A	2.52647e-19	-2.07865	-1.10834	3.89641e-14	-1.92221	-1.10435	4.81716e-06	-1.5891	-1.1148
77841042	chr5:77841042:G:A	2.19866e-18	-4.25965e-10	-1.02337	2.80817e-13	-4.25965e-10	-1.0515	2.57239e-05	-4.25965e-10	-1.02867
77841074	chr5:77841074:C:T	1.49301e-18	-4.25965e-10	-1.41043	1.95823e-13	-4.25965e-10	-1.41199	1.75616e-05	-4.25965e-10	-1.41037
77841210	chr5:77841210:G:A	5.81088e-18	-4.25965e-10	-0.051491	7.07383e-13	-4.25965e-10	-0.127631	6.84297e-05	-4.25965e-10	-0.0502806
77841382	chr5:77841382:G:C	2.13285e-18	-4.25965e-10	-1.05377	2.61817e-13	-4.25965e-10	-1.12156	2.51558e-05	-4.25965e-10	-1.051
77841481	chr5:77841481:G:A	1.50572e-18	-4.25965e-10	-1.40195	1.95832e-13	-4.25965e-10	-1.41195	1.77098e-05	-4.25965e-10	-1.40197
77842160	chr5:77842160:A:G	3.5906e-19	-1.42928	-1.40621	5.6716e-14	-1.2362	-1.41495	4.49495e-06	-1.3641	-1.40903
77842210	chr5:77842210:G:A	1.483e-18	-4.25965e-10	-1.41715	1.95421e-13	-4.25965e-10	-1.41405	1.7443e-05	-4.25965e-10	-1.41715
77842317	chr5:77842317:A:G	1.58794e-18	-4.25965e-10	-1.34878	2.14486e-13	-4.25965e-10	-1.32096	1.86883e-05	-4.25965e-10	-1.34819
77842503	chr5:77842503:G:A	1.66703e-18	-4.25965e-10	-1.30018	2.20549e-13	-4.25965e-10	-1.29309	1.96345e-05	-4.25965e-10	-1.2988
77842559	chr5:77842559:T:A	1.58794e-18	-4.25965e-10	-1.34878	2.14486e-13	-4.25965e-10	-1.32096	1.86883e-05	-4.25965e-10	-1.34819
77843033	chr5:77843033:T:C	1.61575e-18	-4.25965e-10	-1.33142	2.18881e-13	-4.25965e-10	-1.30067	1.90183e-05	-4.25965e-10	-1.33069
77843041	chr5:77843041:C:T	7.72308e-19	-2.06959	-4.01506e-10	1.27309e-13	-1.84259	-4.01506e-10	9.848e-06	-1.98882	-4.01506e-10
77843097	chr5:77843097:G:C	2.90133e-19	-2.02435	-1.02429	3.56041e-14	-2.02052	-1.09622	3.45007e-06	-2.01723	-1.02046
77843304	chr5:77843304:G:A	1.49268e-18	-4.25965e-10	-1.41065	1.97748e-13	-4.25965e-10	-1.40221	1.75565e-05	-4.25965e-10	-1.41066
77843357	chr5:77843357:A:C	2.44846e-19	-1.8934	-1.32495	3.03645e-14	-1.9144	-1.36153	2.9503e-06	-1.87068	-1.3235
77843412	chr5:77843412:T:C	3.57305e-19	-1.42868	-1.41171	5.78108e-14	-1.21538	-1.41665	4.50778e-06	-1.35656	-1.41372
77843872	chr5:77843872:A:G	2.47152e-18	-4.25965e-10	-0.906388	3.03883e-13	-4.25965e-10	-0.972561	2.91674e-05	-4.25965e-10	-0.903035
77844116	chr5:77844116:G:C	1.93294e-18	-4.25965e-10	-1.15218	2.67962e-13	-4.25965e-10	-1.09836	2.27429e-05	-4.25965e-10	-1.15183
77844275	chr5:77844275:C:T	2.95362e-18	-4.25965e-10	-0.728189	3.73802e-13	-4.25965e-10	-0.765479	3.45087e-05	-4.25965e-10	-0.734877
77844762	chr5:77844762:G:A	1.78252e-18	-4.25965e-10	-1.2332	2.24457e-13	-4.25965e-10	-1.27552	2.09882e-05	-4.25965e-10	-1.23213
77844830	chr5:77844830:C:T	2.96368e-18	-0.532845	-0.191945	4.9309e-13	-0.445799	-0.0427126	3.37911e-05	-0.556689	-0.199202
77845154	chr5:77845154:T:C	1.35522e-17	-4.25965e-10	0.79533	1.61775e-12	-4.25965e-10	0.699587	0.000160365	-4.25965e-10	0.801363
77845199	chr5:77845199:GCCTGCA:G	3.90428e-18	-4.25965e-10	-0.449149	4.92462e-13	-4.25965e-10	-0.489787	4.58301e-05	-4.25965e-10	-0.451147
77845376	chr5:77845376:T:C	1.13077e-17	-4.25965e-10	0.614259	1.46094e-12	-4.25965e-10	0.597634	0.000133563	-4.25965e-10	0.618486
77845460	chr5:77845460:T:C	7.18314e-19	-2.14207	-4.01506e-10	1.12515e-13	-1.96612	-4.01506e-10	8.98611e-06	-2.08041	-4.01506e-10
77845498	chr5:77845498:G:A	6.64962e-19	-2.21925	-4.01506e-10	8.71174e-14	-2.22195	-4.01506e-10	7.84207e-06	-2.21658	-4.01506e-10
77846194	chr5:77846194:C:T	3.24696e-19	-1.85056	-1.08553	4.77928e-14	-1.71994	-1.10239	4.1014e-06	-1.77627	-1.08849
77846295	chr5:77846295:G:T	5.10535e-19	-1.5074	-0.976117	7.1138e-14	-1.51424	-0.910339	7.22104e-06	-1.33733	-0.961756
77846657	chr5:77846657:G:A	1.30963e-18	-1.59059	0.0491158	1.93662e-13	-1.57773	0.154643	1.91339e-05	-1.39863	0.0740035
77846963	chr5:77846963:C:CT	1.56145e-18	-1.44631	0.0807008	2.3171e-13	-1.43026	0.186539	2.33382e-05	-1.23211	0.106115
77846965	chr5:77846965:G:T	1.53986e-18	-1.46023	0.0807008	2.28474e-13	-1.44432	0.186539	2.29736e-05	-1.24786	0.106115
77847005	chr5:77847005:G:A	1.64637e-18	-0.957962	-0.354688	2.61344e-13	-0.937313	-0.186053	1.85293e-05	-1.00364	-0.353088
77847314	chr5:77847314:C:T	8.42715e-19	-0.943894	-1.03846	8.97104e-14	-1.11669	-1.07593	4.50904e-06	-1.73615	-1.03386
77847379	chr5:77847379:T:C	6.90189e-19	-2.18201	-4.01506e-10	9.16255e-14	-2.17149	-4.01506e-10	8.22763e-06	-2.16859	-4.01506e-10
77847627	chr5:77847627:A:G	6.42453e-18	-4.25965e-10	0.0489017	7.99745e-13	-4.25965e-10	-0.00491074	7.5657e-05	-4.25965e-10	0.0501228
77848242	chr5:77848242:A:G	1.02982e-18	-1.24604	-0.535796	1.49149e-13	-1.25732	-0.426936	1.51182e-05	-1.04463	-0.515552
77848363	chr5:77848363:T:C	9.61066e-19	-1.36712	-0.483819	1.41536e-13	-1.35831	-0.378338	1.43378e-05	-1.15008	-0.463106
77848402	chr5:77848402:G:C	3.72295e-18	-4.25965e-10	-0.496707	4.72203e-13	-4.25965e-10	-0.531794	4.37212e-05	-4.25965e-10	-0.498255
77848450	chr5:77848450:T:C	1.35006e-18	-0.539484	-0.971589	1.44762e-13	-0.747781	-0.96633	5.98255e-06	-1.52095	-0.966288
77848896	chr5:77848896:A:C	1.60242e-18	-4.25965e-10	-1.33971	2.04817e-13	-4.25965e-10	-1.36708	1.88572e-05	-4.25965e-10	-1.33919
77849157	chr5:77849157:C:T	1.22143e-18	-0.794724	-0.816474	1.85841e-13	-0.757051	-0.707261	1.38081e-05	-0.82729	-0.823539
77849171	chr5:77849171:A:G	1.65496e-18	-4.25965e-10	-1.30745	2.10469e-13	-4.25965e-10	-1.33987	1.94764e-05	-4.25965e-10	-1.30688
77849291	chr5:77849291:A:G	1.5639e-18	-4.25965e-10	-1.36404	2.01279e-13	-4.25965e-10	-1.38451	1.83877e-05	-4.25965e-10	-1.3644
77849385	chr5:77849385:T:C	7.53034e-19	-1.266	-0.828869	1.07472e-13	-1.27948	-0.732492	1.09449e-05	-1.07293	-0.810285
77849521	chr5:77849521:G:A	1.48985e-18	-4.25965e-10	-1.41255	1.96008e-13	-4.25965e-10	-1.41105	1.75465e-05	-4.25965e-10	-1.41123
77849675	chr5:77849675:C:G	5.86255e-19	-1.40816	-0.937059	8.14746e-14	-1.39586	-0.893054	8.63706e-06	-1.19665	-0.923373
77849916	chr5:77849916:T:C	5.15691e-19	-1.29445	-1.17902	7.22789e-14	-1.26128	-1.14739	7.76732e-06	-1.05023	-1.17593
77850332	chr5:77850332:G:T	1.48653e-18	-4.25965e-10	-1.41478	1.94809e-13	-4.25965e-10	-1.41718	1.74813e-05	-4.25965e-10	-1.41496
77850401	chr5:77850401:T:C	1.05655e-18	-1.0703	-0.68591	1.58168e-13	-0.971066	-0.654483	1.74542e-05	-0.7303	-0.686207
77850410	chr5:77850410:GCAAA:G	1.80246e-18	-0.572562	-0.649508	2.72846e-13	-0.534336	-0.545959	2.04132e-05	-0.603159	-0.656748
77850756	chr5:77850756:C:A	1.48813e-18	-4.25965e-10	-1.4137	1.95649e-13	-4.25965e-10	-1.41288	1.75222e-05	-4.25965e-10	-1.41262
77850910	chr5:77850910:A:C	3.95657e-18	-4.25965e-10	-0.435845	5.92067e-13	-4.25965e-10	-0.305584	4.69767e-05	-4.25965e-10	-0.426436
77851157	chr5:77851157:C:G	1.10427e-18	-0.875509	-0.836531	1.559e-13	-0.858301	-0.781689	1.6975e-05	-0.616772	-0.827572
77851421	chr5:77851421:G:A	1.63267e-18	-4.25965e-10	-1.32101	2.08108e-13	-4.25965e-10	-1.35115	1.9217e-05	-4.25965e-10	-1.32029
77851636	chr5:77851636:G:T	2.1519e-19	-2.108	-1.23945	2.55402e-14	-2.19737	-1.25158	2.30419e-06	-2.19843	-1.24293
77851893	chr5:77851893:G:A	9.08279e-19	-0.78629	-1.12114	1.3476e-13	-0.644688	-1.14102	1.57019e-05	-0.400584	-1.12172
77851963	chr5:77851963:A:G	2.09874e-19	-2.05155	-1.32092	2.40256e-14	-2.19493	-1.31516	2.42785e-06	-2.06965	-1.31943
77852039	chr5:77852039:C:T	7.69332e-19	-1.26171	-0.811744	9.28668e-14	-1.49611	-0.661932	7.82082e-06	-1.40943	-0.809864
77852208	chr5:77852208:CAA:C	8.86045e-19	-0.664613	-1.2676	8.46878e-14	-0.985887	-1.26435	3.77052e-06	-1.68242	-1.26645
77852600	chr5:77852600:C:A	1.52188e-18	-4.25965e-10	-1.39128	1.97076e-13	-4.25965e-10	-1.40562	1.79052e-05	-4.25965e-10	-1.391
77852610	chr5:77852610:T:G	8.27603e-18	-4.25965e-10	0.302141	1.19764e-12	-4.25965e-10	0.398901	9.68355e-05	-4.25965e-10	0.296926
77852749	chr5:77852749:T:G	2.43688e-19	-1.91838	-1.3047	2.46304e-14	-2.14617	-1.33906	2.43206e-06	-2.08394	-1.30341
77853168	chr5:77853168:A:C	2.17144e-18	-0.180802	-0.855029	1.90592e-13	-0.54578	-0.89329	7.70318e-06	-1.3832	-0.851249
77853225	chr5:77853225:T:C	2.3893e-18	-4.25965e-10	-0.94022	3.50282e-13	-4.25965e-10	-0.830466	2.81097e-05	-4.25965e-10	-0.939971
77853532	chr5:77853532:T:A	1.60006e-18	-4.25965e-10	-1.34118	2.03416e-13	-4.25965e-10	-1.37395	1.88174e-05	-4.25965e-10	-1.3413
77853594	chr5:77853594:A:G	2.2638e-19	-1.9067	-1.39006	2.26871e-14	-2.15743	-1.40998	2.22096e-06	-2.08831	-1.38984
77853678	chr5:77853678:TA:T	1.4916e-18	-4.25965e-10	-1.41137	1.97671e-13	-4.25965e-10	-1.4026	1.75432e-05	-4.25965e-10	-1.41142
77853894	chr5:77853894:A:G	1.53812e-18	-4.25965e-10	-1.38066	2.04903e-13	-4.25965e-10	-1.36667	1.81162e-05	-4.25965e-10	-1.37928
77854413	chr5:77854413:A:G	2.30819e-19	-1.88645	-1.39089	2.28747e-14	-2.1484	-1.41077	2.24772e-06	-2.07541	-1.39076
77854861	chr5:77854861:A:G	2.4831e-19	-1.79187	-1.41243	2.38287e-14	-2.10113	-1.41718	2.38927e-06	-1.99261	-1.41249
77854873	chr5:77854873:ATCTG:A	1.78606e-19	-2.13097	-1.40283	2.13379e-14	-2.22171	-1.40701	2.07307e-06	-2.14191	-1.40515
77854885	chr5:77854885:CA:C	1.80735e-19	-2.12454	-1.3974	2.14501e-14	-2.22117	-1.4023	2.09576e-06	-2.13602	-1.40015
77854888	chr5:77854888:A:T	1.81243e-19	-2.11932	-1.39982	2.14181e-14	-2.22057	-1.40439	2.1017e-06	-2.13095	-1.4024
77854891	chr5:77854891:GT:G	1.81199e-19	-2.12357	-1.39581	2.14826e-14	-2.22105	-1.40091	2.10123e-06	-2.13489	-1.39867
77854994	chr5:77854994:A:G	8.10258e-18	0.280961	-4.01506e-10	6.5771e-13	-0.20044	-4.01506e-10	2.09721e-05	-1.2329	-4.01506e-10
77855185	chr5:77855185:G:A	2.73525e-19	-1.69687	-1.41071	2.50544e-14	-2.05098	-1.41717	2.51636e-06	-1.94259	-1.41068
77855216	chr5:77855216:A:G	5.828e-19	-0.939191	-1.41194	6.04746e-14	-1.1698	-1.41718	5.89321e-06	-1.09023	-1.41206
77855465	chr5:77855465:G:A	5.04332e-19	-1.18881	-1.30693	5.62685e-14	-1.40022	-1.25885	5.14459e-06	-1.33154	-1.3066
77855589	chr5:77855589:T:C	2.67204e-19	-1.71829	-1.41267	2.47661e-14	-2.06275	-1.41698	2.4733e-06	-1.95787	-1.41266
77855785	chr5:77855785:G:A	2.31644e-18	-4.25965e-10	-0.97119	2.98644e-13	-4.25965e-10	-0.989953	2.71965e-05	-4.25965e-10	-0.972998
77856100	chr5:77856100:C:T	1.79677e-19	-2.16533	-1.36249	2.32347e-14	-2.22154	-1.32201	2.10692e-06	-2.1687	-1.36216
77856336	chr5:77856336:T:C	2.8273e-19	-1.65856	-1.41593	2.5774e-14	-2.02493	-1.41491	2.57924e-06	-1.91268	-1.41591
77856407	chr5:77856407:A:G	2.9476e-19	-1.64983	-1.38299	2.61067e-14	-2.02053	-1.40648	2.68114e-06	-1.9071	-1.38274
77856587	chr5:77856587:A:T	3.7955e-18	-4.25965e-10	-0.477406	4.4596e-13	-4.25965e-10	-0.588975	4.47475e-05	-4.25965e-10	-0.475051
77856701	chr5:77856701:C:T	1.73851e-18	-4.25965e-10	-1.25819	2.17975e-13	-4.25965e-10	-1.30482	2.03844e-05	-4.25965e-10	-1.26132
77856880	chr5:77856880:C:T	6.91102e-19	-2.18069	-4.01506e-10	8.74294e-14	-2.21837	-4.01506e-10	8.11854e-06	-2.18194	-4.01506e-10
77856993	chr5:77856993:C:G	2.90223e-19	-1.6518	-1.39653	2.59078e-14	-2.02151	-1.41315	2.64027e-06	-1.90869	-1.39652
77857526	chr5:77857526:C:T	6.96208e-19	-2.17333	-4.01506e-10	8.88743e-14	-2.20198	-4.01506e-10	8.23931e-06	-2.16717	-4.01506e-10
77857927	chr5:77857927:T:C	2.09042e-19	-1.96638	-1.41006	2.68161e-14	-1.99883	-1.40137	2.10316e-06	-2.12322	-1.40943
77858205	chr5:77858205:A:G	1.70256e-18	-1.27909	-4.01506e-10	3.03266e-13	-0.974594	-4.01506e-10	1.98889e-05	-1.28592	-4.01506e-10
77858349	chr5:77858349:A:G	1.8037e-18	-4.25965e-10	-1.22138	2.38993e-13	-4.25965e-10	-1.21277	2.13002e-05	-4.25965e-10	-1.21737
77858431	chr5:77858431:G:A	1.73601e-18	-4.25965e-10	-1.25963	2.30622e-13	-4.25965e-10	-1.24842	2.04512e-05	-4.25965e-10	-1.25805
77858444	chr5:77858444:C:T	4.53517e-18	-4.25965e-10	-0.299359	6.87253e-13	-4.25965e-10	-0.156501	5.39194e-05	-4.25965e-10	-0.288597
77858452	chr5:77858452:C:T	8.24494e-18	0.298378	-4.01506e-10	6.71299e-13	-0.179989	-4.01506e-10	2.136e-05	-1.21457	-4.01506e-10
77858480	chr5:77858480:T:A	1.57751e-18	-4.25965e-10	-1.35537	2.11052e-13	-4.25965e-10	-1.3371	1.85867e-05	-4.25965e-10	-1.35364
77858591	chr5:77858591:T:C	2.62196e-19	-1.80941	-1.34048	2.63253e-14	-2.05692	-1.36175	2.50979e-06	-2.01507	-1.34082
77858623	chr5:77858623:G:C	1.14483e-18	-0.435298	-1.24067	1.90256e-13	-0.23161	-1.20922	1.33533e-05	-0.440931	-1.24339
77859453	chr5:77859453:G:A	2.28898e-19	-1.86963	-1.41607	2.37572e-14	-2.10625	-1.41507	2.63914e-06	-1.88976	-1.41587
77859502	chr5:77859502:A:C	4.47969e-19	-1.20734	-1.40691	4.85993e-14	-1.41616	-1.38944	4.56306e-06	-1.35134	-1.40676
77859545	chr5:77859545:A:C	4.45437e-19	-1.23115	-1.38877	4.73902e-14	-1.47479	-1.356	4.4442e-06	-1.39653	-1.38796
77859573	chr5:77859573:GT:G	4.1258e-19	-1.2796	-1.41694	6.86435e-14	-1.04602	-1.41426	5.44866e-06	-1.16447	-1.41624
77859625	chr5:77859625:G:A	4.87721e-18	-4.25965e-10	-0.226649	6.11179e-13	-4.25965e-10	-0.273814	5.75534e-05	-4.25965e-10	-0.223373
77859687	chr5:77859687:G:A	2.35044e-19	-1.85676	-1.40244	2.40204e-14	-2.10016	-1.41014	2.7235e-06	-1.87116	-1.40301
77859754	chr5:77859754:T:G	2.51855e-19	-1.78475	-1.40537	6.64113e-14	-1.07804	-1.41529	3.23456e-06	-1.69533	-1.40687
77859780	chr5:77859780:C:A	2.20545e-18	-4.25965e-10	-1.02029	2.83415e-13	-4.25965e-10	-1.04229	2.582e-05	-4.25965e-10	-1.02494
77859834	chr5:77859834:T:A	4.18398e-19	-1.27466	-1.40789	4.57085e-14	-1.47645	-1.39047	4.28579e-06	-1.41304	-1.40774
77859842	chr5:77859842:A:G	6.76214e-19	-2.20247	-4.01506e-10	8.93565e-14	-2.19657	-4.01506e-10	8.01509e-06	-2.19476	-4.01506e-10
77860068	chr5:77860068:G:A	3.50176e-19	-1.4774	-1.38314	5.15659e-14	-1.36327	-1.38307	3.94217e-06	-1.51804	-1.38631
77860111	chr5:77860111:G:A	1.52533e-18	-4.25965e-10	-1.38901	2.00927e-13	-4.25965e-10	-1.38626	1.79953e-05	-4.25965e-10	-1.38598
77860255	chr5:77860255:GATA:G	2.37014e-19	-1.84881	-1.40205	5.97144e-14	-1.18545	-1.41418	3.02326e-06	-1.76599	-1.40376
77860401	chr5:77860401:T:A	4.11042e-19	-1.31954	-1.38074	4.41324e-14	-1.55734	-1.34467	4.13855e-06	-1.47594	-1.3798
77860484	chr5:77860484:A:T	2.43108e-19	-1.82339	-1.40208	6.21844e-14	-1.14491	-1.41419	3.10938e-06	-1.73788	-1.40379
77860568	chr5:77860568:C:T	6.82037e-19	-0.776797	-1.4171	1.1751e-13	-0.509567	-1.41311	8.98397e-06	-0.663764	-1.41688
77860727	chr5:77860727:G:A	1.48302e-18	-4.25965e-10	-1.41714	1.95614e-13	-4.25965e-10	-1.41306	1.74431e-05	-4.25965e-10	-1.41715
77860745	chr5:77860745:T:A	9.39059e-19	-1.17629	-0.697808	1.17109e-13	-1.36545	-0.560644	9.79222e-06	-1.29848	-0.696015
77860910	chr5:77860910:T:G	2.48388e-19	-1.79439	-1.40959	6.51093e-14	-1.09644	-1.4167	3.18872e-06	-1.70569	-1.41078
77860947	chr5:77860947:T:C	1.48769e-18	-4.25965e-10	-1.414	1.94833e-13	-4.25965e-10	-1.41706	1.74952e-05	-4.25965e-10	-1.41416
77861079	chr5:77861079:T:G	1.68084e-18	-4.25965e-10	-1.29193	2.22996e-13	-4.25965e-10	-1.28205	1.97976e-05	-4.25965e-10	-1.29053
77861341	chr5:77861341:G:T	6.95899e-19	-0.76215	-1.41162	1.18728e-13	-0.495596	-1.41677	9.17855e-06	-0.646461	-1.41276
77861618	chr5:77861618:C:T	2.43361e-19	-1.8342	-1.39023	6.16032e-14	-1.16034	-1.40815	3.10767e-06	-1.7497	-1.39251
77861668	chr5:77861668:C:T	5.79108e-19	-0.998734	-1.35876	9.52053e-14	-0.754133	-1.37903	7.5641e-06	-0.886718	-1.36596
77861783	chr5:77861783:A:G	1.88316e-19	-2.07662	-1.40424	2.19291e-14	-2.2119	-1.38948	2.189e-06	-2.09276	-1.39988
77861895	chr5:77861895:T:C	2.80618e-18	-4.25965e-10	-0.7794	3.83293e-13	-4.25965e-10	-0.740405	3.29493e-05	-4.25965e-10	-0.781116
77862196	chr5:77862196:TCCATCC:T	9.60426e-19	-0.469458	-1.38214	9.43457e-14	-0.750528	-1.39171	9.04443e-06	-0.691088	-1.38285
77862405	chr5:77862405:T:C	1.07163e-18	-0.330472	-1.41157	9.61351e-14	-0.710211	-1.41324	9.04529e-06	-0.661753	-1.41209
77862677	chr5:77862677:A:C	1.89233e-18	-4.25965e-10	-1.17341	2.34535e-13	-4.25965e-10	-1.2316	2.21751e-05	-4.25965e-10	-1.17712
77862986	chr5:77862986:T:A	4.54382e-19	-1.36606	-1.23398	5.08587e-14	-1.59735	-1.1628	4.60143e-06	-1.51779	-1.23193
77863572	chr5:77863572:G:A	4.5407e-19	-1.18812	-1.4126	7.39056e-14	-0.969358	-1.41706	5.84085e-06	-1.09761	-1.4136
77863624	chr5:77863624:A:G	9.95501e-18	-4.25965e-10	0.486854	1.16119e-12	-4.25965e-10	0.367994	0.000116199	-4.25965e-10	0.479214
77864485	chr5:77864485:G:C	2.03036e-18	-0.15902	-0.943987	2.14844e-13	-0.382686	-0.936605	7.88324e-06	-1.27383	-0.937513
77864558	chr5:77864558:G:C	1.64282e-18	-4.25965e-10	-1.31481	2.08857e-13	-4.25965e-10	-1.34755	1.93424e-05	-4.25965e-10	-1.31379
77864782	chr5:77864782:CA:C	4.17603e-19	-1.41153	-1.27291	4.85048e-14	-1.58739	-1.22015	4.35014e-06	-1.53346	-1.27242
77865174	chr5:77865174:G:A	2.55044e-18	-4.25965e-10	-0.874957	3.20778e-13	-4.25965e-10	-0.918455	2.99101e-05	-4.25965e-10	-0.877892
77865184	chr5:77865184:C:T	1.49643e-18	-4.25965e-10	-1.40814	1.95196e-13	-4.25965e-10	-1.4152	1.76032e-05	-4.25965e-10	-1.40801
77865234	chr5:77865234:T:C	4.45333e-19	-1.41059	-1.20957	7.15343e-14	-1.24593	-1.1731	5.26147e-06	-1.41554	-1.20014
77865481	chr5:77865481:C:T	1.85886e-18	-4.25965e-10	-1.19126	2.37306e-13	-4.25965e-10	-1.21985	2.18805e-05	-4.25965e-10	-1.19049
77865561	chr5:77865561:T:C	1.61843e-18	-4.25965e-10	-1.32977	2.10545e-13	-4.25965e-10	-1.3395	1.90743e-05	-4.25965e-10	-1.32775
77865836	chr5:77865836:C:T	1.62837e-18	-4.25965e-10	-1.32365	2.18519e-13	-4.25965e-10	-1.30233	1.91968e-05	-4.25965e-10	-1.32134
77866106	chr5:77866106:A:G	2.20245e-19	-1.90938	-1.41486	2.80584e-14	-1.9392	-1.41571	3.23415e-06	-1.68721	-1.41512
77866107	chr5:77866107:G:A	1.65899e-18	-4.25965e-10	-1.30502	2.23002e-13	-4.25965e-10	-1.28202	1.9562e-05	-4.25965e-10	-1.3025
77866328	chr5:77866328:G:A	1.4844e-18	-4.25965e-10	-1.41621	1.95108e-13	-4.25965e-10	-1.41565	1.74708e-05	-4.25965e-10	-1.41556
77866552	chr5:77866552:C:T	6.5929e-19	-1.8675	-0.360315	7.64265e-14	-1.95126	-0.401613	6.25923e-06	-2.07621	-0.365817
77866625	chr5:77866625:C:T	4.29846e-18	-0.149585	-0.20338	4.958e-13	-0.340934	-0.142097	2.76836e-05	-0.744631	-0.210615
77866756	chr5:77866756:G:C	1.556e-18	-4.25965e-10	-1.3691	2.10597e-13	-4.25965e-10	-1.33926	1.83008e-05	-4.25965e-10	-1.36914
77866808	chr5:77866808:G:A	3.1656e-18	-0.658881	-4.01506e-10	2.68395e-13	-1.09674	-4.01506e-10	3.14769e-05	-0.826832	-4.01506e-10
77867013	chr5:77867013:C:T	1.4427e-18	-0.196709	-1.248	1.74539e-13	-0.313826	-1.21323	9.69973e-06	-0.752436	-1.25155
77867060	chr5:77867060:T:G	1.56603e-18	-4.25965e-10	-1.36268	2.1236e-13	-4.25965e-10	-1.33092	1.84183e-05	-4.25965e-10	-1.36274
77867121	chr5:77867121:C:T	1.88212e-18	0.0382925	-1.21712	2.28602e-13	-0.0789603	-1.17826	1.22289e-05	-0.551238	-1.22105
77867136	chr5:77867136:G:A	2.07163e-19	-2.15374	-1.23174	2.58485e-14	-2.19424	-1.24271	2.43363e-06	-2.1574	-1.22931
77867397	chr5:77867397:T:C	5.64571e-19	-1.509	-0.873913	2.1584e-13	-0.57525	-0.739418	9.03828e-06	-1.19562	-0.879001
77867460	chr5:77867460:AC:A	1.48519e-18	-4.25965e-10	-1.41568	1.96387e-13	-4.25965e-10	-1.40912	1.74676e-05	-4.25965e-10	-1.41574
77867589	chr5:77867589:T:C	7.25143e-19	-0.928319	-1.20429	8.54917e-14	-1.0615	-1.17928	5.42047e-06	-1.37653	-1.20937
77867603	chr5:77867603:T:C	1.65888e-18	-0.140059	-1.16502	1.7983e-13	-0.377397	-1.11979	1.04398e-05	-0.758783	-1.17168
77867814	chr5:77867814:G:GT	7.19384e-19	-0.933368	-1.20721	8.47509e-14	-1.06718	-1.18231	5.38292e-06	-1.38053	-1.21233
77868362	chr5:77868362:G:A	1.60919e-19	-2.22089	-1.41718	2.12794e-14	-2.21439	-1.41707	2.00891e-06	-2.16133	-1.41716
77868604	chr5:77868604:A:G	1.11155e-18	-0.474364	-1.2311	1.21488e-13	-0.697323	-1.19206	7.39506e-06	-1.03817	-1.23711
77868663	chr5:77868663:A:C	1.74791e-18	-1.2528	-4.01506e-10	1.64521e-13	-1.58617	-4.01506e-10	1.85621e-05	-1.35497	-4.01506e-10
77869113	chr5:77869113:G:A	1.26083e-18	-0.524569	-1.05488	1.41816e-13	-0.739267	-0.995407	8.44049e-06	-1.08007	-1.06298
77869578	chr5:77869578:G:A	1.85402e-18	-4.25965e-10	-1.19386	2.4211e-13	-4.25965e-10	-1.19981	2.18033e-05	-4.25965e-10	-1.19402
77869606	chr5:77869606:A:G	1.83587e-19	-2.21257	-1.29372	2.45374e-14	-2.18315	-1.30586	2.18372e-06	-2.20689	-1.28817
77869637	chr5:77869637:A:G	7.21285e-19	-2.05579	-0.0821498	9.38536e-14	-2.06683	-0.0806396	8.88726e-06	-2.03429	-0.0571826
77869670	chr5:77869670:A:T	1.89115e-19	-2.2035	-1.27313	2.68023e-14	-2.15835	-1.24237	2.28025e-06	-2.19149	-1.26032
77869894	chr5:77869894:A:T	1.64322e-18	-4.25965e-10	-1.31456	2.19176e-13	-4.25965e-10	-1.29933	1.92482e-05	-4.25965e-10	-1.31867
77870326	chr5:77870326:A:G	1.76016e-19	-2.13308	-1.41532	2.12306e-14	-2.21737	-1.41638	1.91433e-06	-2.21105	-1.41567
77870388	chr5:77870388:T:C	8.25342e-18	-4.25965e-10	0.299405	1.04805e-12	-4.25965e-10	0.265481	9.73547e-05	-4.25965e-10	0.302273
77870397	chr5:77870397:G:C	1.88997e-18	-4.25965e-10	-1.17466	2.37435e-13	-4.25965e-10	-1.21931	2.22545e-05	-4.25965e-10	-1.17354
77870603	chr5:77870603:G:A	1.49432e-18	-4.25965e-10	-1.40955	1.9504e-13	-4.25965e-10	-1.416	1.75708e-05	-4.25965e-10	-1.40985
77870619	chr5:77870619:A:G	1.71714e-19	-2.16872	-1.40443	2.18087e-14	-2.20039	-1.4065	1.92435e-06	-2.21809	-1.40341
77870641	chr5:77870641:A:G	2.0848e-19	-1.96195	-1.41718	3.12219e-14	-1.83123	-1.41686	2.28383e-06	-2.03357	-1.41667
77870665	chr5:77870665:T:C	2.69091e-19	-1.76316	-1.36076	2.79557e-14	-2.00794	-1.35064	2.46606e-06	-2.00738	-1.36609
77870747	chr5:77870747:T:C	6.11144e-18	-4.25965e-10	-0.00105989	7.99582e-13	-4.25965e-10	-0.00511423	7.20508e-05	-4.25965e-10	0.00128429
77870757	chr5:77870757:T:C	1.93534e-19	-2.19993	-1.2536	2.76364e-14	-2.15174	-1.21833	2.33563e-06	-2.18762	-1.24019
77870779	chr5:77870779:C:A	8.34641e-18	-4.25965e-10	0.310609	1.06931e-12	-4.25965e-10	0.285562	9.83131e-05	-4.25965e-10	0.31207
77871024	chr5:77871024:G:A	3.0518e-19	-2.03018	-0.967899	3.57012e-14	-2.13879	-0.975225	3.08507e-06	-2.17399	-0.975521
77871353	chr5:77871353:A:G	1.59131e-18	-4.25965e-10	-1.34667	2.10588e-13	-4.25965e-10	-1.3393	1.8646e-05	-4.25965e-10	-1.35046
77871499	chr5:77871499:T:TC	1.89132e-18	-4.25965e-10	-1.17395	2.37585e-13	-4.25965e-10	-1.21868	2.22703e-05	-4.25965e-10	-1.17283
77871851	chr5:77871851:C:T	1.68069e-18	-4.25965e-10	-1.29202	2.21355e-13	-4.25965e-10	-1.28944	1.97171e-05	-4.25965e-10	-1.2946
77871975	chr5:77871975:C:G	1.88997e-18	-4.25965e-10	-1.17466	2.37435e-13	-4.25965e-10	-1.21931	2.22545e-05	-4.25965e-10	-1.17354
77872124	chr5:77872124:C:G	1.49627e-18	-4.25965e-10	-1.40825	1.95151e-13	-4.25965e-10	-1.41543	1.75933e-05	-4.25965e-10	-1.40857
77872266	chr5:77872266:G:A	1.87759e-19	-2.15742	-1.3264	2.47806e-14	-2.17977	-1.29937	2.1141e-06	-2.19163	-1.33583
77872321	chr5:77872321:G:A	2.24188e-19	-1.93468	-1.37181	2.57529e-14	-2.06739	-1.37327	2.20076e-06	-2.11791	-1.36938
77872707	chr5:77872707:A:G	1.9705e-18	-4.25965e-10	-1.13294	2.63662e-13	-4.25965e-10	-1.11453	2.31582e-05	-4.25965e-10	-1.13374
77873358	chr5:77873358:G:A	1.98792e-18	-4.25965e-10	-1.12414	2.48661e-13	-4.25965e-10	-1.17311	2.34111e-05	-4.25965e-10	-1.12288
77873382	chr5:77873382:T:C	3.19709e-18	0.595431	-1.24441	2.96407e-13	0.255429	-1.2529	8.97442e-06	-0.838817	-1.24289
77873708	chr5:77873708:G:A	2.00644e-18	-4.25965e-10	-1.11486	2.50777e-13	-4.25965e-10	-1.16464	2.36298e-05	-4.25965e-10	-1.11358
77873958	chr5:77873958:G:A	1.58882e-18	-4.25965e-10	-1.34823	2.02447e-13	-4.25965e-10	-1.37872	1.86767e-05	-4.25965e-10	-1.34881
77874073	chr5:77874073:T:C	1.68257e-19	-2.17902	-1.41447	2.1723e-14	-2.19885	-1.41198	1.91921e-06	-2.20895	-1.41523
77874171	chr5:77874171:T:G	1.79933e-18	-4.25965e-10	-1.22381	2.37122e-13	-4.25965e-10	-1.22063	2.10934e-05	-4.25965e-10	-1.22713
77874596	chr5:77874596:A:G	2.90966e-19	-1.6288	-1.41698	6.4637e-14	-1.10661	-1.41381	3.72819e-06	-1.54395	-1.41621
77874606	chr5:77874606:C:T	6.02709e-19	-1.91062	-0.406926	7.27364e-14	-2.05152	-0.350837	5.95152e-06	-2.1061	-0.386337
77874690	chr5:77874690:C:T	1.75716e-18	-4.25965e-10	-1.24752	2.34112e-13	-4.25965e-10	-1.2334	2.06583e-05	-4.25965e-10	-1.24797
77874760	chr5:77874760:G:A	3.47334e-19	-1.95898	-0.909709	4.50953e-14	-2.07669	-0.803735	3.67041e-06	-2.04911	-0.926669
77874839	chr5:77874839:G:A	1.69208e-19	-2.20538	-1.38247	2.37592e-14	-2.15711	-1.36412	2.02746e-06	-2.19312	-1.37618
77874885	chr5:77874885:G:A	1.95299e-18	-4.25965e-10	-1.14186	2.61501e-13	-4.25965e-10	-1.12276	2.29523e-05	-4.25965e-10	-1.14267
77874926	chr5:77874926:T:C	3.03388e-18	0.533564	-1.23494	2.83515e-13	0.201742	-1.24368	8.72317e-06	-0.87675	-1.23335
77875227	chr5:77875227:G:C	1.81412e-18	-4.25965e-10	-1.21562	2.39094e-13	-4.25965e-10	-1.21235	2.12656e-05	-4.25965e-10	-1.219
77876039	chr5:77876039:G:C	1.07734e-17	-4.25965e-10	0.565861	1.82397e-12	-4.25965e-10	0.819568	0.00012853	-4.25965e-10	0.580072
77876332	chr5:77876332:G:A	2.30222e-19	-2.1687	-1.11123	3.03495e-14	-2.20388	-1.07254	2.5911e-06	-2.22164	-1.10236
77876478	chr5:77876478:A:T	1.48305e-18	-4.25965e-10	-1.41712	1.95081e-13	-4.25965e-10	-1.41579	1.74438e-05	-4.25965e-10	-1.41711
77876548	chr5:77876548:T:G	2.64158e-19	-1.77184	-1.37059	3.10506e-14	-1.85813	-1.39546	2.78878e-06	-1.88557	-1.36492
77877038	chr5:77877038:C:T	1.64674e-18	-4.25965e-10	-1.31243	2.153e-13	-4.25965e-10	-1.31717	1.94674e-05	-4.25965e-10	-1.30734
77877051	chr5:77877051:A:G	1.54171e-18	-0.0480218	-1.33031	2.98441e-13	0.326674	-1.31731	1.56855e-05	-0.193712	-1.32964
77877286	chr5:77877286:T:G	1.87835e-18	-4.25965e-10	-1.18083	2.50904e-13	-4.25965e-10	-1.16413	2.2077e-05	-4.25965e-10	-1.18155
77877525	chr5:77877525:G:C	8.81058e-19	-1.93785	-4.01506e-10	2.01992e-13	-1.38097	-4.01506e-10	1.25016e-05	-1.75023	-4.01506e-10
77877678	chr5:77877678:C:A	2.15641e-19	-1.9604	-1.38497	4.65905e-14	-1.47022	-1.37759	3.02777e-06	-1.78362	-1.38464
77877698	chr5:77877698:G:A	1.74229e-19	-2.14256	-1.41605	2.18267e-14	-2.1906	-1.41547	1.94542e-06	-2.19525	-1.41536
77877875	chr5:77877875:A:G	1.82691e-18	-4.25965e-10	-1.2086	2.46308e-13	-4.25965e-10	-1.18262	2.14252e-05	-4.25965e-10	-1.21152
77878109	chr5:77878109:C:T	3.57641e-19	-2.13756	-0.701889	4.41181e-14	-2.14738	-0.754959	4.22995e-06	-2.13445	-0.699448
77878202	chr5:77878202:A:G	1.56181e-18	-4.25965e-10	-1.36538	2.09257e-13	-4.25965e-10	-1.34564	1.83789e-05	-4.25965e-10	-1.36488
77878398	chr5:77878398:A:G	1.56396e-18	-4.25965e-10	-1.364	2.06935e-13	-4.25965e-10	-1.3568	1.83868e-05	-4.25965e-10	-1.36445
77878702	chr5:77878702:C:G	1.50267e-18	-4.25965e-10	-1.40398	1.95673e-13	-4.25965e-10	-1.41276	1.76861e-05	-4.25965e-10	-1.40331
77879382	chr5:77879382:G:A	9.57492e-19	-2.06126	0.206604	2.24237e-13	-1.55905	0.282544	1.33455e-05	-1.89938	0.214467
77879504	chr5:77879504:T:C	1.49915e-17	-0.915362	1.81162	2.21733e-12	-0.90419	1.91905	0.00018675	-0.861332	1.81501
77879754	chr5:77879754:C:T	1.74952e-19	-2.17764	-1.37683	2.53358e-14	-2.1033	-1.35368	1.9868e-06	-2.21202	-1.37754
77879781	chr5:77879781:G:A	5.55862e-19	-1.1246	-1.27386	3.63812e-13	0.461534	-1.2541	7.01626e-06	-1.05041	-1.27744
77879808	chr5:77879808:C:T	1.73804e-18	-4.25965e-10	-1.25846	2.4301e-13	-4.25965e-10	-1.1961	2.04987e-05	-4.25965e-10	-1.25572
77880112	chr5:77880112:C:T	4.64374e-18	-4.25965e-10	-0.275703	5.60429e-13	-4.25965e-10	-0.360501	5.43286e-05	-4.25965e-10	-0.281037
77880950	chr5:77880950:A:G	2.16872e-18	-1.03708	-4.01506e-10	2.1621e-13	-1.31295	-4.01506e-10	2.73675e-05	-0.966732	-4.01506e-10
77881088	chr5:77881088:G:T	9.35183e-19	-1.87824	-4.01506e-10	1.06838e-13	-2.01789	-4.01506e-10	1.03492e-05	-1.93918	-4.01506e-10
77881243	chr5:77881243:T:C	7.60523e-19	-2.08497	-4.01506e-10	1.43283e-13	-1.72438	-4.01506e-10	8.51717e-06	-2.134	-4.01506e-10
77881374	chr5:77881374:C:A	4.16201e-19	-1.47268	-1.21513	5.51542e-14	-1.47663	-1.20244	3.73302e-06	-1.74372	-1.21515
77881771	chr5:77881771:G:A	9.4166e-19	-1.87133	-4.01506e-10	1.57947e-13	-1.62695	-4.01506e-10	1.15179e-05	-1.83219	-4.01506e-10
77881875	chr5:77881875:C:T	9.66404e-19	-1.8454	-4.01506e-10	1.63379e-13	-1.59313	-4.01506e-10	1.18355e-05	-1.80498	-4.01506e-10
77881944	chr5:77881944:G:A	4.10666e-18	-4.25965e-10	-0.398612	5.28296e-13	-4.25965e-10	-0.419546	4.91846e-05	-4.25965e-10	-0.380508
77882157	chr5:77882157:G:A	3.71334e-18	0.0328911	-0.532183	4.84312e-13	0.0250687	-0.531542	2.55479e-05	-0.497572	-0.53796
77882984	chr5:77882984:C:T	1.51199e-18	-4.25965e-10	-1.3978	1.95994e-13	-4.25965e-10	-1.41112	1.78035e-05	-4.25965e-10	-1.39669
77883065	chr5:77883065:T:C	1.38016e-18	-2.01475	0.525726	1.46925e-13	-1.91423	0.214952	2.07624e-05	-1.75574	0.512794
77883113	chr5:77883113:CT:C	8.0219e-19	-2.06259	0.0309538	8.88972e-14	-1.97867	-0.223049	1.19952e-05	-1.81246	0.0208864
77883144	chr5:77883144:C:T	7.84339e-19	-2.05414	-4.01506e-10	1.5217e-13	-1.6642	-4.01506e-10	8.73702e-06	-2.10852	-4.01506e-10
77883833	chr5:77883833:G:A	3.7951e-19	-1.39968	-1.38042	4.59009e-14	-1.46324	-1.39948	3.48491e-06	-1.64732	-1.38032
77884024	chr5:77884024:T:C	3.87431e-19	-1.35523	-1.40421	4.7083e-14	-1.42312	-1.41417	3.52874e-06	-1.61102	-1.40413
77884155	chr5:77884155:G:A	8.13922e-19	-2.01711	-4.01506e-10	1.02251e-13	-2.06178	-4.01506e-10	9.67502e-06	-2.00654	-4.01506e-10
77884175	chr5:77884175:A:G	8.76938e-19	-2.04276	0.100222	9.60313e-14	-1.95125	-0.173275	1.30342e-05	-1.79808	0.0895756
77884176	chr5:77884176:T:C	2.61726e-18	-4.25965e-10	-0.849092	3.12336e-13	-4.25965e-10	-0.945124	3.09012e-05	-4.25965e-10	-0.845291
77884472	chr5:77884472:T:C	2.34661e-18	-4.25965e-10	-0.95825	2.97412e-13	-4.25965e-10	-0.994085	2.75333e-05	-4.25965e-10	-0.960692
77884520	chr5:77884520:G:T	5.26691e-19	-1.09053	-1.36183	6.29814e-14	-1.17092	-1.37544	4.48653e-06	-1.41476	-1.36025
77884535	chr5:77884535:C:T	1.48406e-18	-4.25965e-10	-1.41644	1.95069e-13	-4.25965e-10	-1.41585	1.74632e-05	-4.25965e-10	-1.41599
77884874	chr5:77884874:G:A	7.87306e-19	-1.91965	-0.130708	8.97954e-14	-1.80483	-0.386842	1.2472e-05	-1.61348	-0.139121
77885038	chr5:77885038:C:T	4.76277e-19	-1.23633	-1.31665	5.39927e-14	-1.3677	-1.33265	4.73098e-06	-1.40229	-1.31967
77885252	chr5:77885252:G:C	2.77563e-19	-2.20313	-0.8898	3.59939e-14	-2.18108	-0.924777	3.7014e-06	-2.08264	-0.884738
77885350	chr5:77885350:A:T	2.49708e-18	-4.25965e-10	-0.896099	2.98755e-13	-4.25965e-10	-0.989578	2.94606e-05	-4.25965e-10	-0.893034
77886051	chr5:77886051:C:T	9.32414e-19	-1.8812	-4.01506e-10	1.55857e-13	-1.64027	-4.01506e-10	1.13922e-05	-1.84316	-4.01506e-10
77886063	chr5:77886063:A:G	6.58474e-18	-4.25965e-10	0.0735324	7.28688e-13	-4.25965e-10	-0.0979575	7.8278e-05	-4.25965e-10	0.0841793
77886174	chr5:77886174:G:A	2.52972e-18	-4.25965e-10	-0.883113	3.11175e-13	-4.25965e-10	-0.948848	2.98063e-05	-4.25965e-10	-0.881366
77886254	chr5:77886254:T:G	1.70255e-18	-4.25965e-10	-1.27909	2.15174e-13	-4.25965e-10	-1.31776	2.00793e-05	-4.25965e-10	-1.2764
77886629	chr5:77886629:T:C	3.23539e-18	0.639085	-1.27616	2.99373e-13	0.286274	-1.27379	1.46763e-05	-0.306936	-1.28291
77886831	chr5:77886831:T:C	6.54369e-19	-0.822562	-1.41274	7.68373e-14	-0.931365	-1.41615	5.35582e-06	-1.18558	-1.41233
77886944	chr5:77886944:C:T	3.16483e-18	-4.25965e-10	-0.659122	4.37436e-13	-4.25965e-10	-0.608274	3.75423e-05	-4.25965e-10	-0.650619
77887030	chr5:77887030:G:A	6.65104e-19	-2.21903	-4.01506e-10	1.12673e-13	-1.96471	-4.01506e-10	7.8724e-06	-2.21272	-4.01506e-10
77887263	chr5:77887263:A:G	7.18105e-19	-1.32009	-0.82227	7.56935e-14	-1.49427	-0.868243	5.64104e-06	-1.71533	-0.830691
77887434	chr5:77887434:A:G	8.37706e-19	-1.72204	-0.266273	1.01699e-13	-1.55896	-0.50823	1.42826e-05	-1.34232	-0.274725
77887790	chr5:77887790:A:G	3.74212e-19	-2.10136	-0.692792	5.89206e-14	-1.90929	-0.703727	5.10273e-06	-1.94439	-0.701922
77888277	chr5:77888277:C:T	8.58483e-18	-4.25965e-10	0.338775	1.00275e-12	-4.25965e-10	0.221302	0.000101429	-4.25965e-10	0.343269
77888791	chr5:77888791:A:G	3.23299e-18	-4.25965e-10	-0.637815	3.43948e-13	-4.25965e-10	-0.848713	3.78068e-05	-4.25965e-10	-0.643599
77889152	chr5:77889152:T:A	1.20446e-17	-4.25965e-10	0.677397	1.40698e-12	-4.25965e-10	0.559997	0.00014279	-4.25965e-10	0.685288
77889469	chr5:77889469:G:A	1.63279e-18	-4.25965e-10	-1.32093	2.10313e-13	-4.25965e-10	-1.34061	1.92137e-05	-4.25965e-10	-1.32046
77890345	chr5:77890345:C:A	6.99512e-19	-0.806359	-1.36224	7.33618e-14	-1.01988	-1.37392	6.86012e-06	-0.98873	-1.36163
77890469	chr5:77890469:C:T	1.6073e-18	-4.25965e-10	-1.33667	2.05086e-13	-4.25965e-10	-1.36578	1.89444e-05	-4.25965e-10	-1.33458
77890539	chr5:77890539:T:A	8.55149e-19	-1.9677	-4.01506e-10	1.38354e-13	-1.75939	-4.01506e-10	1.03575e-05	-1.93838	-4.01506e-10
77890569	chr5:77890569:A:G	2.66998e-18	-4.25965e-10	-0.829153	3.5123e-13	-4.25965e-10	-0.827764	3.14539e-05	-4.25965e-10	-0.827563
77891652	chr5:77891652:A:G	2.11939e-18	0.321648	-1.38174	2.5306e-13	0.224157	-1.37974	1.14621e-05	-0.452078	-1.38497
77891713	chr5:77891713:A:C	2.49597e-18	-4.25965e-10	-0.896545	3.11608e-13	-4.25965e-10	-0.947459	2.943e-05	-4.25965e-10	-0.894072
77892025	chr5:77892025:G:T	2.52289e-18	-4.25965e-10	-0.885817	2.77933e-13	-4.25965e-10	-1.06182	2.95498e-05	-4.25965e-10	-0.89001
77892118	chr5:77892118:C:T	2.62808e-18	-4.25965e-10	-0.844969	2.85974e-13	-4.25965e-10	-1.0333	3.07927e-05	-4.25965e-10	-0.848809
77892192	chr5:77892192:A:G	9.51591e-19	-1.86084	-4.01506e-10	1.14068e-13	-1.95241	-4.01506e-10	1.09877e-05	-1.87931	-4.01506e-10
77892391	chr5:77892391:A:G	2.03538e-19	-2.13512	-1.26801	2.52674e-14	-2.19544	-1.26426	2.2103e-06	-2.20819	-1.27477
77892467	chr5:77892467:A:G	2.53571e-18	0.516716	-1.39746	2.90077e-13	0.380434	-1.39949	2.70927e-05	0.417854	-1.39468
77892469	chr5:77892469:A:T	2.24357e-18	-4.25965e-10	-1.00315	2.79838e-13	-4.25965e-10	-1.05499	2.64236e-05	-4.25965e-10	-1.00183
77892907	chr5:77892907:C:T	1.51517e-18	-4.25965e-10	-1.39569	2.0374e-13	-4.25965e-10	-1.37236	1.78183e-05	-4.25965e-10	-1.39586
77893041	chr5:77893041:A:G	1.89192e-18	-4.25965e-10	-1.17363	2.43258e-13	-4.25965e-10	-1.19508	2.23748e-05	-4.25965e-10	-1.16815
77893051	chr5:77893051:C:T	1.54388e-18	-0.0456834	-1.33124	2.04166e-13	-0.0557411	-1.31453	1.68196e-05	-0.117766	-1.33578
77893053	chr5:77893053:C:T	1.40417e-18	-0.0552709	-1.4165	1.68504e-13	-0.147704	-1.41454	1.60825e-05	-0.0819243	-1.41643
77893225	chr5:77893225:C:T	4.25149e-18	-4.25965e-10	-0.363953	6.17449e-13	-4.25965e-10	-0.263608	4.99488e-05	-4.25965e-10	-0.365089
77893638	chr5:77893638:T:C	1.49227e-18	-4.25965e-10	-1.41092	1.9603e-13	-4.25965e-10	-1.41094	1.75431e-05	-4.25965e-10	-1.41143
77894054	chr5:77894054:GCAGATCACCTGAGGT:G	2.18608e-18	-4.25965e-10	-1.02911	2.83319e-13	-4.25965e-10	-1.04263	2.58993e-05	-4.25965e-10	-1.02187
77894092	chr5:77894092:CCAA:C	2.29953e-18	-4.25965e-10	-0.978519	2.96178e-13	-4.25965e-10	-0.998242	2.71438e-05	-4.25965e-10	-0.974939
77894106	chr5:77894106:C:A	1.00689e-18	-0.518031	-1.28633	1.32111e-13	-0.541187	-1.26438	1.08984e-05	-0.596001	-1.29147
77894206	chr5:77894206:G:A	1.85363e-18	-4.25965e-10	-1.19407	2.50583e-13	-4.25965e-10	-1.16541	2.18479e-05	-4.25965e-10	-1.19198
77894222	chr5:77894222:A:G	3.98781e-18	-4.25965e-10	-0.42798	4.0681e-13	-4.25965e-10	-0.680856	4.66396e-05	-4.25965e-10	-0.433637
77894741	chr5:77894741:T:A	1.50494e-18	-4.25965e-10	-1.40247	1.94812e-13	-4.25965e-10	-1.41717	1.76934e-05	-4.25965e-10	-1.4029
77894885	chr5:77894885:T:C	2.30037e-18	-4.25965e-10	-0.978151	2.96294e-13	-4.25965e-10	-0.997852	2.71537e-05	-4.25965e-10	-0.974574
77894967	chr5:77894967:T:C	2.3035e-18	-4.25965e-10	-0.976793	2.96675e-13	-4.25965e-10	-0.996567	2.7191e-05	-4.25965e-10	-0.973203
77895056	chr5:77895056:T:C	1.9162e-19	-2.04832	-1.41515	3.08356e-14	-1.84348	-1.41705	2.41358e-06	-1.97935	-1.41563
77895836	chr5:77895836:G:C	8.78368e-19	-1.94091	-4.01506e-10	1.43437e-13	-1.72331	-4.01506e-10	1.06118e-05	-1.91412	-4.01506e-10
77895858	chr5:77895858:G:T	9.69107e-19	-0.456334	-1.38627	1.26272e-13	-0.460882	-1.38988	1.16931e-05	-0.431891	-1.3852
77895875	chr5:77895875:A:G	8.52509e-19	-1.97079	-4.01506e-10	1.37802e-13	-1.76339	-4.01506e-10	1.0285e-05	-1.9454	-4.01506e-10
77895909	chr5:77895909:A:AC	1.49976e-18	-4.25965e-10	-1.40591	1.97058e-13	-4.25965e-10	-1.40571	1.76588e-05	-4.25965e-10	-1.40485
77895936	chr5:77895936:G:A	6.6314e-19	-2.22199	-4.01506e-10	8.9212e-14	-2.19819	-4.01506e-10	7.85765e-06	-2.2146	-4.01506e-10
77896043	chr5:77896043:C:G	1.89408e-18	-4.25965e-10	-1.17249	2.61629e-13	-4.25965e-10	-1.12228	2.22413e-05	-4.25965e-10	-1.17413
77896202	chr5:77896202:A:G	6.0463e-18	-4.25965e-10	-0.0117752	7.4275e-13	-4.25965e-10	-0.0788446	7.15902e-05	-4.25965e-10	-0.00512878
77896487	chr5:77896487:A:G	2.34115e-18	-4.25965e-10	-0.960578	3.17414e-13	-4.25965e-10	-0.928997	2.76924e-05	-4.25965e-10	-0.95493
77896644	chr5:77896644:C:T	1.49561e-18	-4.25965e-10	-1.40869	1.99033e-13	-4.25965e-10	-1.39573	1.75707e-05	-4.25965e-10	-1.40986
77896666	chr5:77896666:G:A	2.00849e-18	-4.25965e-10	-1.11384	2.49106e-13	-4.25965e-10	-1.17133	2.35795e-05	-4.25965e-10	-1.11571
77896964	chr5:77896964:A:C	1.64391e-18	-4.25965e-10	-1.31415	2.13248e-13	-4.25965e-10	-1.32675	1.93446e-05	-4.25965e-10	-1.31367
77897006	chr5:77897006:G:A	2.04374e-18	-4.25965e-10	-1.09644	2.76395e-13	-4.25965e-10	-1.06737	2.41534e-05	-4.25965e-10	-1.09166
77897057	chr5:77897057:G:A	4.30275e-18	-4.25965e-10	-0.351968	5.24405e-13	-4.25965e-10	-0.42694	5.07619e-05	-4.25965e-10	-0.348941
77897094	chr5:77897094:T:C	2.20119e-18	-4.25965e-10	-1.02222	3.08386e-13	-4.25965e-10	-0.95785	2.58903e-05	-4.25965e-10	-1.02222
77897121	chr5:77897121:A:G	1.06594e-18	-0.348982	-1.39838	1.58582e-13	-0.213208	-1.40972	1.1993e-05	-0.394193	-1.39757
77897710	chr5:77897710:G:A	2.3068e-18	-4.25965e-10	-0.975359	2.98489e-13	-4.25965e-10	-0.99047	2.72937e-05	-4.25965e-10	-0.969433
77898037	chr5:77898037:A:G	2.08001e-18	-4.25965e-10	-1.07885	2.81265e-13	-4.25965e-10	-1.04991	2.45879e-05	-4.25965e-10	-1.07383
77898730	chr5:77898730:A:G	1.69713e-18	-4.25965e-10	-1.28229	2.19197e-13	-4.25965e-10	-1.29923	1.99474e-05	-4.25965e-10	-1.28299
77898734	chr5:77898734:C:T	2.98139e-19	-1.77095	-1.25046	2.69677e-14	-2.11703	-1.27753	3.01506e-06	-1.9096	-1.26286
77898745	chr5:77898745:T:C	3.06877e-18	-4.25965e-10	-0.689945	4.40349e-13	-4.25965e-10	-0.601635	3.59416e-05	-4.25965e-10	-0.694192
77898787	chr5:77898787:G:A	3.95325e-18	-4.25965e-10	-0.436684	4.70082e-13	-4.25965e-10	-0.536296	4.66141e-05	-4.25965e-10	-0.434183
77899186	chr5:77899186:T:C	4.47615e-18	-4.25965e-10	-0.312459	6.52874e-13	-4.25965e-10	-0.207819	5.25973e-05	-4.25965e-10	-0.313423
77899225	chr5:77899225:T:C	3.75103e-19	-1.49691	-1.29487	3.70695e-14	-1.78562	-1.29078	3.28408e-06	-1.79215	-1.29485
77899507	chr5:77899507:C:T	8.1701e-19	-2.01333	-4.01506e-10	1.43539e-13	-1.7226	-4.01506e-10	1.01642e-05	-1.95722	-4.01506e-10
77899796	chr5:77899796:A:G	1.54783e-18	-4.25965e-10	-1.37437	2.09809e-13	-4.25965e-10	-1.34301	1.81539e-05	-4.25965e-10	-1.3772
77899961	chr5:77899961:C:T	2.90672e-18	-4.25965e-10	-0.744196	3.91127e-13	-4.25965e-10	-0.720171	3.42568e-05	-4.25965e-10	-0.742203
77900048	chr5:77900048:G:A	2.02313e-18	-4.25965e-10	-1.10658	2.73185e-13	-4.25965e-10	-1.07905	2.39013e-05	-4.25965e-10	-1.10215
77900093	chr5:77900093:C:T	2.64245e-18	-4.25965e-10	-0.839514	3.42021e-13	-4.25965e-10	-0.854332	3.12998e-05	-4.25965e-10	-0.832475
77900467	chr5:77900467:A:G	5.27821e-19	-1.05466	-1.39556	5.28963e-14	-1.32839	-1.39248	4.38201e-06	-1.40248	-1.3961
77900751	chr5:77900751:T:G	2.64777e-18	-4.25965e-10	-0.837503	3.5708e-13	-4.25965e-10	-0.811243	3.11881e-05	-4.25965e-10	-0.83605
77901503	chr5:77901503:C:T	7.3679e-19	-2.11668	-4.01506e-10	1.22321e-13	-1.88256	-4.01506e-10	9.12168e-06	-2.06543	-4.01506e-10
77901504	chr5:77901504:G:A	1.50876e-18	-4.25965e-10	-1.39993	1.94811e-13	-4.25965e-10	-1.41717	1.77356e-05	-4.25965e-10	-1.40051
77901605	chr5:77901605:A:G	1.48373e-18	-4.25965e-10	-1.41666	1.97745e-13	-4.25965e-10	-1.40223	1.74536e-05	-4.25965e-10	-1.41654
77901744	chr5:77901744:C:A	8.99319e-18	-4.25965e-10	0.385245	9.90371e-13	-4.25965e-10	0.208876	0.00010768	-4.25965e-10	0.40308
77902095	chr5:77902095:C:T	6.99039e-19	-2.16927	-4.01506e-10	8.89694e-14	-2.20091	-4.01506e-10	8.00397e-06	-2.19615	-4.01506e-10
77902178	chr5:77902178:C:T	1.48793e-18	-4.25965e-10	-1.41383	1.95655e-13	-4.25965e-10	-1.41285	1.74917e-05	-4.25965e-10	-1.41436
77902334	chr5:77902334:G:A	2.58813e-18	-4.25965e-10	-0.860285	3.34703e-13	-4.25965e-10	-0.87596	3.06549e-05	-4.25965e-10	-0.853296
77903292	chr5:77903292:T:A	8.02602e-19	-2.03112	-4.01506e-10	1.26477e-13	-1.84914	-4.01506e-10	9.66705e-06	-2.00736	-4.01506e-10
77903565	chr5:77903565:C:G	6.66083e-19	-1.81373	-0.403836	1.17251e-13	-1.56715	-0.357732	8.07336e-06	-1.78838	-0.399136
77903595	chr5:77903595:A:G	8.29316e-19	-1.99838	-4.01506e-10	1.32392e-13	-1.80344	-4.01506e-10	1.00132e-05	-1.97218	-4.01506e-10
77903714	chr5:77903714:G:T	1.48317e-18	-4.25965e-10	-1.41704	1.95139e-13	-4.25965e-10	-1.41549	1.74449e-05	-4.25965e-10	-1.41704
77903799	chr5:77903799:AG:A	3.25405e-18	-4.25965e-10	-0.631322	4.39244e-13	-4.25965e-10	-0.604149	3.83219e-05	-4.25965e-10	-0.630066
77904152	chr5:77904152:T:C	3.47631e-18	-4.25965e-10	-0.565252	4.97873e-13	-4.25965e-10	-0.478859	4.07334e-05	-4.25965e-10	-0.56904
77904536	chr5:77904536:T:A	5.13575e-19	-1.44505	-1.03254	5.53363e-14	-1.61988	-1.0559	5.16716e-06	-1.59091	-1.04286
77904559	chr5:77904559:C:T	3.36125e-18	-4.25965e-10	-0.598908	4.33427e-13	-4.25965e-10	-0.61748	3.96655e-05	-4.25965e-10	-0.595605
77904932	chr5:77904932:T:C	6.96267e-19	-1.80991	-0.36333	1.22829e-13	-1.5628	-0.315608	8.43337e-06	-1.78533	-0.358559
77905044	chr5:77905044:T:C	1.54168e-18	-0.0662675	-1.31208	2.0281e-13	-0.0508454	-1.32609	1.64803e-05	-0.167463	-1.30646
77905088	chr5:77905088:T:C	1.5687e-18	-4.25965e-10	-1.36098	2.06808e-13	-4.25965e-10	-1.35741	1.84086e-05	-4.25965e-10	-1.36327
77905126	chr5:77905126:C:T	2.22455e-18	-4.25965e-10	-1.01167	2.86157e-13	-4.25965e-10	-1.03266	2.62057e-05	-4.25965e-10	-1.01011
77905189	chr5:77905189:G:C	2.34696e-18	-4.25965e-10	-0.958103	3.08984e-13	-4.25965e-10	-0.955915	2.77934e-05	-4.25965e-10	-0.951289
77905286	chr5:77905286:T:C	2.85464e-17	-4.25965e-10	1.54031	3.22785e-12	-4.25965e-10	1.39037	0.000337813	-4.25965e-10	1.5464
77905469	chr5:77905469:TG:T	2.40847e-18	-4.25965e-10	-0.932232	2.95907e-13	-4.25965e-10	-0.999159	2.84581e-05	-4.25965e-10	-0.927655
77905799	chr5:77905799:T:C	1.62301e-18	-4.25965e-10	-1.32694	2.20829e-13	-4.25965e-10	-1.29181	1.90132e-05	-4.25965e-10	-1.33095
77905815	chr5:77905815:C:T	6.89508e-19	-1.79903	-0.383965	1.21868e-13	-1.54881	-0.337457	8.36018e-06	-1.77335	-0.379261
77906014	chr5:77906014:C:T	7.57855e-19	-0.803142	-1.28534	1.32323e-13	-0.462589	-1.34137	6.75894e-06	-1.07969	-1.28553
77906187	chr5:77906187:C:T	8.28186e-19	-0.740244	-1.25949	1.62654e-13	-0.383587	-1.21399	7.28785e-06	-1.03137	-1.25851
77906736	chr5:77906736:A:G	1.4673e-18	-0.0794011	-1.3484	1.97814e-13	-0.0308899	-1.37099	1.55356e-05	-0.189191	-1.34376
77907061	chr5:77907061:C:T	1.48771e-18	-4.25965e-10	-1.41398	1.96222e-13	-4.25965e-10	-1.40996	1.74981e-05	-4.25965e-10	-1.414
77907163	chr5:77907163:C:T	1.5595e-18	-4.25965e-10	-1.36686	2.0096e-13	-4.25965e-10	-1.3861	1.83707e-05	-4.25965e-10	-1.36533
77907179	chr5:77907179:G:A	2.82232e-18	-4.25965e-10	-0.773663	3.79556e-13	-4.25965e-10	-0.750202	3.32606e-05	-4.25965e-10	-0.771715
77907273	chr5:77907273:T:A	3.47784e-18	-4.25965e-10	-0.56481	4.46199e-13	-4.25965e-10	-0.588438	4.10398e-05	-4.25965e-10	-0.561545
77907742	chr5:77907742:T:C	1.42364e-17	-4.25965e-10	0.844578	1.60582e-12	-4.25965e-10	0.692189	0.000168344	-4.25965e-10	0.849922
77908408	chr5:77908408:G:A	1.79793e-18	-4.25965e-10	-1.22459	2.26204e-13	-4.25965e-10	-1.26777	2.11214e-05	-4.25965e-10	-1.2258
77908498	chr5:77908498:AG:A	8.3893e-19	-1.98685	-4.01506e-10	1.34506e-13	-1.7876	-4.01506e-10	1.01444e-05	-1.95916	-4.01506e-10
77908750	chr5:77908750:A:G	1.7038e-19	-2.1779	-1.40304	2.25624e-14	-2.1909	-1.38202	2.02447e-06	-2.16896	-1.40181
77908775	chr5:77908775:A:G	9.36451e-19	-1.87688	-4.01506e-10	1.55345e-13	-1.64355	-4.01506e-10	1.13627e-05	-1.84575	-4.01506e-10
77908779	chr5:77908779:A:T	1.86828e-18	-4.25965e-10	-1.18621	2.41544e-13	-4.25965e-10	-1.20215	2.20106e-05	-4.25965e-10	-1.18456
77909188	chr5:77909188:A:G	1.91891e-18	-4.25965e-10	-1.15946	2.59979e-13	-4.25965e-10	-1.1286	2.26591e-05	-4.25965e-10	-1.15552
77909252	chr5:77909252:T:C	2.42918e-19	-1.91805	-1.3082	3.66063e-14	-1.80029	-1.28869	2.69351e-06	-1.97264	-1.31261
77909425	chr5:77909425:G:A	8.85277e-19	-0.601872	-1.33121	1.81057e-13	-0.205452	-1.28494	1.11411e-05	-0.535413	-1.33003
77909476	chr5:77909476:C:A	6.75124e-19	-2.20408	-4.01506e-10	8.91123e-14	-2.19931	-4.01506e-10	7.93194e-06	-2.20519	-4.01506e-10
77909784	chr5:77909784:C:T	3.06416e-18	-4.25965e-10	-0.691449	3.69513e-13	-4.25965e-10	-0.777016	3.59049e-05	-4.25965e-10	-0.695214
77909954	chr5:77909954:A:T	1.70445e-18	-4.25965e-10	-1.27798	2.1809e-13	-4.25965e-10	-1.3043	2.01074e-05	-4.25965e-10	-1.275
77910020	chr5:77910020:C:T	2.60944e-19	-2.12207	-1.0326	3.44982e-14	-2.1073	-1.041	3.13856e-06	-2.09305	-1.03927
77910165	chr5:77910165:A:G	6.23722e-19	-1.41056	-0.872708	9.89635e-14	-1.28745	-0.807002	6.43334e-06	-1.53212	-0.882472
77910303	chr5:77910303:T:C	2.85803e-18	-0.761088	-4.01506e-10	7.08605e-13	-0.125906	-4.01506e-10	3.14921e-05	-0.826352	-4.01506e-10
77910324	chr5:77910324:T:A	2.71371e-18	-4.25965e-10	-0.812907	3.28015e-13	-4.25965e-10	-0.896143	3.18344e-05	-4.25965e-10	-0.815539
77910546	chr5:77910546:T:A	4.77808e-18	-4.25965e-10	-0.247183	6.59777e-13	-4.25965e-10	-0.197301	5.63039e-05	-4.25965e-10	-0.245323
77910719	chr5:77910719:G:A	1.34644e-18	-1.51376	-4.01506e-10	2.46032e-13	-1.18374	-4.01506e-10	1.69142e-05	-1.44794	-4.01506e-10
77910820	chr5:77910820:T:C	4.74473e-19	-1.40776	-1.14901	7.27437e-14	-1.28481	-1.11745	4.96784e-06	-1.51712	-1.15598
77910863	chr5:77910863:T:C	4.79397e-18	-4.25965e-10	-0.243864	6.6327e-13	-4.25965e-10	-0.192022	5.64984e-05	-4.25965e-10	-0.241875
77910879	chr5:77910879:G:A	1.68302e-18	-4.25965e-10	-1.29063	2.10515e-13	-4.25965e-10	-1.33965	1.98259e-05	-4.25965e-10	-1.2891
77910884	chr5:77910884:C:A	2.87524e-18	-4.25965e-10	-0.755088	3.44606e-13	-4.25965e-10	-0.846801	3.41308e-05	-4.25965e-10	-0.745888
77911470	chr5:77911470:T:C	2.48707e-19	-2.13121	-1.07149	3.17528e-14	-2.1898	-1.04143	2.71105e-06	-2.19901	-1.07974
77911729	chr5:77911729:G:A	7.57124e-19	-1.63791	-0.451537	7.11576e-14	-1.94028	-0.484025	6.27455e-06	-2.01391	-0.42567
77911745	chr5:77911745:A:G	3.95622e-19	-1.56444	-1.17408	3.93151e-14	-1.8799	-1.1377	3.16915e-06	-1.95666	-1.16597
77911998	chr5:77911998:C:T	4.77824e-19	-1.46599	-1.08375	7.33071e-14	-1.34479	-1.04975	5.03099e-06	-1.56916	-1.09131
77912325	chr5:77912325:A:G	3.52164e-19	-1.62817	-1.22671	3.39519e-14	-1.9405	-1.22376	2.86001e-06	-2.01227	-1.21299
77912565	chr5:77912565:A:C	1.88195e-19	-2.13002	-1.35148	2.51138e-14	-2.13498	-1.33081	2.21265e-06	-2.13175	-1.35015
77912854	chr5:77912854:C:T	3.73043e-19	-1.41011	-1.38717	5.57989e-14	-1.30117	-1.36628	3.8551e-06	-1.53684	-1.38985
77913525	chr5:77913525:C:T	1.87413e-18	-1.63668	0.453603	1.91523e-13	-1.92358	0.489387	1.57624e-05	-2.00395	0.485492
77913640	chr5:77913640:T:C	9.30069e-19	-1.56855	-0.315172	9.09318e-14	-1.8743	-0.304794	7.55292e-06	-1.9638	-0.290352
77913685	chr5:77913685:A:T	3.56707e-19	-1.6782	-1.16387	3.54109e-14	-1.96162	-1.16056	2.97309e-06	-2.03847	-1.14801
77914209	chr5:77914209:T:C	1.51443e-18	-4.25965e-10	-1.39618	2.02996e-13	-4.25965e-10	-1.37602	1.7839e-05	-4.25965e-10	-1.3947
77914385	chr5:77914385:G:A	6.9157e-19	-2.20988	0.0298635	9.36175e-14	-2.21804	0.0680564	8.37847e-06	-2.21037	0.0599435
77914597	chr5:77914597:C:G	6.77282e-19	-2.20519	0.00430206	9.14892e-14	-2.2155	0.0425149	8.13565e-06	-2.2139	0.0340653
77915056	chr5:77915056:G:A	1.97492e-18	-2.14202	1.01133	3.10809e-13	-2.10429	1.15427	2.65147e-05	-2.0063	1.00791
77915195	chr5:77915195:A:G	3.24415e-19	-1.69441	-1.24254	3.34867e-14	-1.94117	-1.23689	3.49464e-06	-1.78579	-1.23907
77915788	chr5:77915788:T:A	1.36094e-18	-1.50305	-4.01506e-10	2.49427e-13	-1.17004	-4.01506e-10	1.7108e-05	-1.43654	-4.01506e-10
77915897	chr5:77915897:G:A	1.51693e-18	-4.25965e-10	-1.39453	1.95191e-13	-4.25965e-10	-1.41522	1.78452e-05	-4.25965e-10	-1.39436
77915995	chr5:77915995:G:T	9.14002e-19	-1.90114	-4.01506e-10	1.51731e-13	-1.66709	-4.01506e-10	1.18301e-05	-1.80544	-4.01506e-10
77916168	chr5:77916168:A:G	8.2998e-19	-1.99758	-4.01506e-10	1.46161e-13	-1.70449	-4.01506e-10	1.04132e-05	-1.93302	-4.01506e-10
77916201	chr5:77916201:C:T	2.09014e-18	-4.25965e-10	-1.07399	2.83269e-13	-4.25965e-10	-1.04281	2.43986e-05	-4.25965e-10	-1.08156
77916208	chr5:77916208:A:G	5.91542e-19	-1.54567	-0.79057	5.72619e-14	-1.86243	-0.779138	4.7211e-06	-1.95725	-0.766795
77916304	chr5:77916304:G:A	1.1528e-18	-2.21106	0.542031	1.64906e-13	-2.21524	0.631409	1.36498e-05	-2.21498	0.552621
77916552	chr5:77916552:G:T	2.92619e-19	-2.17967	-0.860436	4.41875e-14	-2.14561	-0.755147	3.8843e-06	-2.06085	-0.858291
77916629	chr5:77916629:G:T	5.16369e-19	-1.41155	-1.0606	6.17233e-14	-1.56015	-1.00639	5.45791e-06	-1.51432	-1.06471
77916770	chr5:77916770:G:A	8.40509e-19	-1.98497	-4.01506e-10	1.24413e-13	-1.86559	-4.01506e-10	1.07124e-05	-1.90468	-4.01506e-10
77916822	chr5:77916822:T:C	2.71788e-18	-4.25965e-10	-0.811372	3.85589e-13	-4.25965e-10	-0.734431	3.18034e-05	-4.25965e-10	-0.816514
77917570	chr5:77917570:A:G	1.72917e-18	-4.25965e-10	-1.26358	2.37992e-13	-4.25965e-10	-1.21697	2.02049e-05	-4.25965e-10	-1.27016
77917669	chr5:77917669:G:A	4.2404e-18	-4.25965e-10	-0.366564	5.26476e-13	-4.25965e-10	-0.422999	5.06411e-05	-4.25965e-10	-0.351323
77917678	chr5:77917678:C:T	1.68747e-18	-4.25965e-10	-1.28799	2.14264e-13	-4.25965e-10	-1.322	1.98306e-05	-4.25965e-10	-1.28886
77917732	chr5:77917732:A:T	3.42172e-19	-2.21437	-0.669291	5.02057e-14	-2.22153	-0.551549	3.96039e-06	-2.22206	-0.677685
77918391	chr5:77918391:A:G	1.19525e-18	-1.63286	-4.01506e-10	2.12422e-13	-1.33063	-4.01506e-10	1.48961e-05	-1.57499	-4.01506e-10
77918447	chr5:77918447:T:G	2.45463e-19	-2.2138	-1.00203	3.55661e-14	-2.22036	-0.897451	2.84789e-06	-2.22166	-1.00785
77918473	chr5:77918473:C:A	3.10706e-19	-2.00368	-0.976451	3.87557e-14	-2.08603	-0.945894	3.14665e-06	-2.14645	-0.983298
77918507	chr5:77918507:C:T	1.95332e-18	-4.25965e-10	-1.14169	2.40821e-13	-4.25965e-10	-1.20515	2.28249e-05	-4.25965e-10	-1.14824
77918666	chr5:77918666:C:T	3.28516e-18	-4.25965e-10	-0.621807	4.9731e-13	-4.25965e-10	-0.479991	3.87304e-05	-4.25965e-10	-0.619463
77918760	chr5:77918760:T:C	1.71104e-18	-4.25965e-10	-1.27412	2.34958e-13	-4.25965e-10	-1.2298	2.00291e-05	-4.25965e-10	-1.2789
77918891	chr5:77918891:A:G	3.06681e-19	-2.14191	-0.851257	4.1226e-14	-2.12852	-0.841612	3.65779e-06	-2.12952	-0.849706
77919223	chr5:77919223:T:C	1.56172e-18	-4.25965e-10	-1.36544	2.01588e-13	-4.25965e-10	-1.38298	1.83603e-05	-4.25965e-10	-1.3659
77919336	chr5:77919336:T:C	1.96093e-19	-2.18037	-1.26002	2.66801e-14	-2.18288	-1.2224	2.31209e-06	-2.17927	-1.25867
77919406	chr5:77919406:C:T	1.82509e-18	-4.25965e-10	-1.20959	2.38388e-13	-4.25965e-10	-1.2153	2.14219e-05	-4.25965e-10	-1.21167
77919607	chr5:77919607:C:G	2.21288e-18	-4.25965e-10	-1.01693	2.65437e-13	-4.25965e-10	-1.10783	2.60018e-05	-4.25965e-10	-1.01792
77919861	chr5:77919861:CA:C	1.697e-19	-2.16882	-1.41612	2.1702e-14	-2.20374	-1.40806	1.89188e-06	-2.22214	-1.41638
77919866	chr5:77919866:T:C	1.7576e-19	-2.20281	-1.34705	2.36656e-14	-2.20437	-1.32081	2.07017e-06	-2.2023	-1.34615
77920071	chr5:77920071:G:T	1.18174e-18	-1.64423	-4.01506e-10	2.10748e-13	-1.33854	-4.01506e-10	1.47568e-05	-1.58438	-4.01506e-10
77920518	chr5:77920518:C:T	1.0464e-18	-1.76586	-4.01506e-10	1.61991e-13	-1.60166	-4.01506e-10	1.28082e-05	-1.726	-4.01506e-10
77920732	chr5:77920732:C:T	1.86602e-19	-2.21174	-1.27826	2.53635e-14	-2.21304	-1.24285	2.19798e-06	-2.21152	-1.27703
77920947	chr5:77920947:A:C	2.6497e-18	-4.25965e-10	-0.836775	3.9381e-13	-4.25965e-10	-0.713335	3.11908e-05	-4.25965e-10	-0.835965
77921129	chr5:77921129:T:C	1.09448e-18	-1.72095	-4.01506e-10	1.9163e-13	-1.43364	-4.01506e-10	1.36108e-05	-1.66522	-4.01506e-10
77921156	chr5:77921156:A:G	4.65357e-19	-1.33151	-1.24467	3.63325e-14	-1.80663	-1.28986	5.57757e-06	-1.31366	-1.24367
77921176	chr5:77921176:G:C	1.19029e-18	-1.63702	-4.01506e-10	2.12577e-13	-1.3299	-4.01506e-10	1.48825e-05	-1.5759	-4.01506e-10
77921234	chr5:77921234:T:C	2.00591e-18	-4.25965e-10	-1.11513	2.53859e-13	-4.25965e-10	-1.15243	2.37449e-05	-4.25965e-10	-1.10872
77921355	chr5:77921355:A:G	5.78998e-18	-4.25965e-10	-0.0550932	8.09038e-13	-4.25965e-10	0.00664267	6.82611e-05	-4.25965e-10	-0.0527473
77921449	chr5:77921449:G:A	1.91637e-19	-2.21867	-1.24471	2.60395e-14	-2.21777	-1.21182	2.2577e-06	-2.21803	-1.24371
77921895	chr5:77921895:G:A	1.58685e-18	-4.25965e-10	-1.34947	1.98701e-13	-4.25965e-10	-1.3974	1.86246e-05	-4.25965e-10	-1.3516
77922049	chr5:77922049:G:A	2.33196e-18	-4.25965e-10	-0.964512	3.42953e-13	-4.25965e-10	-0.851612	2.74448e-05	-4.25965e-10	-0.963912
77922070	chr5:77922070:T:A	1.84417e-18	-1.78926	0.590063	2.87146e-13	-1.60138	0.572171	2.18744e-05	-1.77899	0.588217
77922488	chr5:77922488:C:G	1.77879e-18	-1.8814	0.646109	2.73033e-13	-1.71117	0.631562	2.10984e-05	-1.87178	0.644895
77922520	chr5:77922520:C:T	1.88971e-18	-1.83938	0.664577	2.93564e-13	-1.66238	0.655272	2.24019e-05	-1.83047	0.663532
77922664	chr5:77922664:C:A	4.21572e-19	-1.86819	-0.806795	5.03064e-14	-1.94808	-0.822991	3.86679e-06	-2.12021	-0.80345
77922751	chr5:77922751:AACTGGG:A	2.62755e-19	-1.7383	-1.40946	3.97285e-14	-1.60007	-1.40707	2.93877e-06	-1.78755	-1.41054
77922924	chr5:77922924:A:G	1.75734e-19	-2.1333	-1.4167	2.11134e-14	-2.22213	-1.41717	1.92912e-06	-2.20208	-1.41695
77922986	chr5:77922986:T:C	3.63605e-19	-2.22207	-0.600837	4.92818e-14	-2.19335	-0.598296	4.29498e-06	-2.22144	-0.5972
77923157	chr5:77923157:T:C	1.85802e-19	-2.0787	-1.4156	2.12391e-14	-2.21637	-1.41699	1.9892e-06	-2.17228	-1.41608
77923158	chr5:77923158:C:T	2.34035e-18	-2.09555	1.13462	3.68931e-13	-1.88061	1.10202	2.58479e-05	-2.16435	1.14049
77923307	chr5:77923307:T:C	2.42796e-18	-2.11722	1.19305	3.76921e-13	-1.91534	1.15817	2.70035e-05	-2.17869	1.19857
77923598	chr5:77923598:ACT:A	1.67403e-18	-2.05862	0.762629	2.79126e-13	-1.81936	0.761821	1.82146e-05	-2.13571	0.761845
77923879	chr5:77923879:C:A	1.16012e-18	-1.6627	-4.01506e-10	1.95629e-13	-1.41298	-4.01506e-10	1.45639e-05	-1.59754	-4.01506e-10
77924061	chr5:77924061:C:T	1.19894e-18	-1.8275	0.197714	1.61193e-13	-1.6854	0.0787936	1.42825e-05	-1.83213	0.215073
77924070	chr5:77924070:T:G	2.06734e-18	-4.25965e-10	-1.08496	2.52032e-13	-4.25965e-10	-1.15965	2.4287e-05	-4.25965e-10	-1.08614
77924167	chr5:77924167:T:C	2.39513e-18	-4.25965e-10	-0.937785	2.90156e-13	-4.25965e-10	-1.01879	2.81133e-05	-4.25965e-10	-0.939845
77924463	chr5:77924463:T:C	7.58575e-19	-1.91283	-0.174704	1.01545e-13	-1.84474	-0.223959	7.21635e-06	-2.15998	-0.139756
77924668	chr5:77924668:T:C	1.96135e-19	-2.03016	-1.41002	2.47569e-14	-2.06355	-1.41655	2.10169e-06	-2.12461	-1.40873
77924772	chr5:77924772:C:T	3.02866e-18	-4.25965e-10	-0.703104	4.06882e-13	-4.25965e-10	-0.680679	3.59243e-05	-4.25965e-10	-0.694674
77925495	chr5:77925495:C:T	7.24348e-19	-2.15548	0.0217715	9.40364e-14	-2.22044	0.0749191	8.46649e-06	-2.15295	0.0129839
77925689	chr5:77925689:A:C	1.53686e-18	-4.25965e-10	-1.38148	2.03795e-13	-4.25965e-10	-1.37209	1.80615e-05	-4.25965e-10	-1.38231
77925878	chr5:77925878:C:A	8.43832e-19	-2.15283	0.171801	1.09776e-13	-2.22002	0.229259	9.86764e-06	-2.14979	0.162964
77926387	chr5:77926387:G:A	2.31722e-19	-1.94513	-1.32831	3.28895e-14	-1.87553	-1.32052	2.46845e-06	-2.03995	-1.33255
77926566	chr5:77926566:T:A	3.02009e-18	-4.25965e-10	-0.705936	3.59547e-13	-4.25965e-10	-0.804358	3.54299e-05	-4.25965e-10	-0.70853
77927021	chr5:77927021:G:C	2.82738e-18	-4.25965e-10	-0.771872	3.3753e-13	-4.25965e-10	-0.867551	3.31696e-05	-4.25965e-10	-0.774453
77927100	chr5:77927100:C:T	1.87827e-18	-4.25965e-10	-1.18087	2.61714e-13	-4.25965e-10	-1.12195	2.20752e-05	-4.25965e-10	-1.18163
77927150	chr5:77927150:G:A	2.80831e-18	-4.25965e-10	-0.778639	3.36026e-13	-4.25965e-10	-0.872016	3.29445e-05	-4.25965e-10	-0.781264
77927251	chr5:77927251:C:T	1.51968e-18	-4.25965e-10	-1.39272	2.01817e-13	-4.25965e-10	-1.38184	1.78898e-05	-4.25965e-10	-1.39186
77927315	chr5:77927315:A:G	2.72111e-19	-2.19415	-0.918623	3.84865e-14	-2.18824	-0.850661	3.08248e-06	-2.21858	-0.931775
77927332	chr5:77927332:C:A	2.55298e-18	-4.25965e-10	-0.873962	3.12161e-13	-4.25965e-10	-0.945685	2.99728e-05	-4.25965e-10	-0.875797
77927385	chr5:77927385:C:G	2.82868e-18	-4.25965e-10	-0.771411	3.75634e-13	-4.25965e-10	-0.760589	3.35379e-05	-4.25965e-10	-0.76341
77927422	chr5:77927422:C:T	2.72917e-19	-2.16689	-0.942916	3.54741e-14	-2.20693	-0.913467	2.99015e-06	-2.22213	-0.95863
77927758	chr5:77927758:C:T	1.94176e-19	-2.08088	-1.36933	2.5724e-14	-2.10092	-1.34086	2.11139e-06	-2.15664	-1.3721
77927974	chr5:77927974:C:T	1.63729e-18	-4.25965e-10	-1.31818	2.21658e-13	-4.25965e-10	-1.28807	1.92274e-05	-4.25965e-10	-1.31975
77928018	chr5:77928018:C:T	2.38795e-18	-4.25965e-10	-0.940786	3.01932e-13	-4.25965e-10	-0.979003	2.83783e-05	-4.25965e-10	-0.930463
77928137	chr5:77928137:T:A	1.69279e-19	-2.21057	-1.37686	2.20452e-14	-2.21651	-1.3796	1.97797e-06	-2.22188	-1.37213
77928145	chr5:77928145:G:A	2.42538e-18	-4.25965e-10	-0.925234	3.19669e-13	-4.25965e-10	-0.921917	2.87294e-05	-4.25965e-10	-0.918167
77928198	chr5:77928198:T:C	4.15717e-18	-4.25965e-10	-0.386388	5.53056e-13	-4.25965e-10	-0.373744	4.92444e-05	-4.25965e-10	-0.379291
77928329	chr5:77928329:T:A	1.85718e-18	-4.25965e-10	-1.19216	2.52559e-13	-4.25965e-10	-1.15756	2.18358e-05	-4.25965e-10	-1.19254
77928390	chr5:77928390:G:A	1.27716e-18	-2.02792	0.461329	1.63748e-13	-2.16764	0.576769	1.24689e-05	-2.19344	0.440588
77928668	chr5:77928668:A:T	6.64608e-19	-2.21978	-4.01506e-10	9.22172e-14	-2.16506	-4.01506e-10	8.05892e-06	-2.18931	-4.01506e-10
77928842	chr5:77928842:T:C	1.60875e-19	-2.22172	-1.41663	2.32352e-14	-2.12635	-1.41718	2.00148e-06	-2.16648	-1.41572
77928948	chr5:77928948:A:G	5.46139e-19	-1.00491	-1.4112	8.98616e-14	-0.779259	-1.41167	4.40297e-06	-1.38188	-1.41193
77929002	chr5:77929002:T:C	1.92522e-19	-2.10594	-1.35283	2.73804e-14	-2.04807	-1.3313	2.08449e-06	-2.18852	-1.35304
77929015	chr5:77929015:A:G	1.60867e-18	-4.25965e-10	-1.33582	2.19979e-13	-4.25965e-10	-1.29567	1.89117e-05	-4.25965e-10	-1.3363
77929029	chr5:77929029:C:T	3.64918e-18	-4.25965e-10	-0.516719	5.28287e-13	-4.25965e-10	-0.419564	4.28956e-05	-4.25965e-10	-0.517318
77929067	chr5:77929067:C:G	2.54706e-18	-4.25965e-10	-0.876282	2.95725e-13	-4.25965e-10	-0.999773	2.99201e-05	-4.25965e-10	-0.877555
77929126	chr5:77929126:G:A	2.27864e-18	-0.987644	-4.01506e-10	4.85816e-13	-0.503374	-4.01506e-10	2.94182e-05	-0.894473	-4.01506e-10
77929165	chr5:77929165:G:A	1.77905e-19	-2.1278	-1.40993	2.18209e-14	-2.18915	-1.41718	2.07017e-06	-2.13966	-1.4088
77929242	chr5:77929242:A:C	1.51873e-18	-4.25965e-10	-1.39335	1.98193e-13	-4.25965e-10	-1.39996	1.78685e-05	-4.25965e-10	-1.39305
77929273	chr5:77929273:C:T	1.74319e-18	-4.25965e-10	-1.2555	2.42186e-13	-4.25965e-10	-1.1995	2.04882e-05	-4.25965e-10	-1.25624
77929383	chr5:77929383:G:T	3.54018e-19	-2.10466	-0.744964	4.9931e-14	-2.0559	-0.722663	3.69707e-06	-2.20559	-0.762953
77929428	chr5:77929428:C:A	2.391e-19	-2.0434	-1.1987	3.39966e-14	-1.99936	-1.16358	2.76516e-06	-2.0591	-1.19989
77929429	chr5:77929429:C:T	1.50896e-18	-4.25965e-10	-1.3998	2.06028e-13	-4.25965e-10	-1.36119	1.77607e-05	-4.25965e-10	-1.3991
77929463	chr5:77929463:C:T	1.67232e-18	-4.25965e-10	-1.29701	2.32958e-13	-4.25965e-10	-1.23834	1.96293e-05	-4.25965e-10	-1.29907
77929500	chr5:77929500:G:A	2.50363e-18	-0.893479	-4.01506e-10	3.46712e-13	-0.84071	-4.01506e-10	2.17005e-05	-1.19875	-4.01506e-10
77929628	chr5:77929628:CATTCCTGCTTCTGGTG:C	6.91956e-19	-2.17946	-4.01506e-10	8.76158e-14	-2.21624	-4.01506e-10	7.95203e-06	-2.20266	-4.01506e-10
77929788	chr5:77929788:G:GT	1.95162e-19	-2.18957	-1.25558	2.55363e-14	-2.22179	-1.22731	2.25865e-06	-2.20719	-1.25413
77929804	chr5:77929804:T:C	5.23961e-18	-4.25965e-10	-0.154976	7.55599e-13	-4.25965e-10	-0.0616927	6.16845e-05	-4.25965e-10	-0.154055
77930246	chr5:77930246:T:C	2.72074e-18	-0.810319	-4.01506e-10	5.91835e-13	-0.305976	-4.01506e-10	3.5017e-05	-0.720253	-4.01506e-10
77930261	chr5:77930261:T:C	2.37173e-18	-0.682843	-0.264761	3.74109e-13	-0.677174	-0.087482	1.85267e-05	-1.09982	-0.257054
77930294	chr5:77930294:T:C	3.95181e-18	-4.25965e-10	-0.437047	5.78209e-13	-4.25965e-10	-0.329269	4.64589e-05	-4.25965e-10	-0.43752
77930343	chr5:77930343:G:T	1.52159e-18	-4.25965e-10	-1.39147	2.00633e-13	-4.25965e-10	-1.38773	1.7907e-05	-4.25965e-10	-1.3909
77930500	chr5:77930500:A:C	1.51448e-18	-4.25965e-10	-1.39615	1.99601e-13	-4.25965e-10	-1.39289	1.7822e-05	-4.25965e-10	-1.39565
77930731	chr5:77930731:T:C	1.52191e-18	-4.25965e-10	-1.39125	2.00679e-13	-4.25965e-10	-1.3875	1.79108e-05	-4.25965e-10	-1.39068
77930862	chr5:77930862:A:T	2.79834e-17	-4.25965e-10	1.52039	3.91819e-12	-4.25965e-10	1.58418	0.000332022	-4.25965e-10	1.52911
77930962	chr5:77930962:T:C	2.79128e-18	-0.78472	-4.01506e-10	6.09089e-13	-0.277239	-4.01506e-10	3.59926e-05	-0.692775	-4.01506e-10
77931226	chr5:77931226:A:G	2.14576e-19	-2.15449	-1.19582	2.74881e-14	-2.21178	-1.16366	2.46285e-06	-2.18065	-1.19412
77931452	chr5:77931452:G:A	1.52043e-18	-4.25965e-10	-1.39223	2.0047e-13	-4.25965e-10	-1.38854	1.78932e-05	-4.25965e-10	-1.39167
77931718	chr5:77931718:G:A	1.52897e-18	-4.25965e-10	-1.38663	2.01671e-13	-4.25965e-10	-1.38257	1.79947e-05	-4.25965e-10	-1.38601
77931719	chr5:77931719:T:G	1.52232e-18	-4.25965e-10	-1.39099	2.00736e-13	-4.25965e-10	-1.38721	1.79156e-05	-4.25965e-10	-1.39042
77932417	chr5:77932417:C:A	1.78463e-18	-4.25965e-10	-1.23201	2.39758e-13	-4.25965e-10	-1.20957	2.10042e-05	-4.25965e-10	-1.23136
77932590	chr5:77932590:A:G	4.19819e-18	-4.25965e-10	-0.376568	6.06419e-13	-4.25965e-10	-0.281633	4.92974e-05	-4.25965e-10	-0.378216
77932640	chr5:77932640:AAT:A	1.50825e-18	-4.25965e-10	-1.40027	1.98739e-13	-4.25965e-10	-1.39721	1.7748e-05	-4.25965e-10	-1.39981
77932646	chr5:77932646:A:G	2.57003e-19	-2.20696	-0.96293	3.56449e-14	-2.17747	-0.938126	2.95656e-06	-2.21515	-0.976915
77933183	chr5:77933183:C:T	4.69689e-19	-1.18143	-1.38548	3.54613e-14	-1.72621	-1.39455	7.78583e-06	-0.839558	-1.38422
77933214	chr5:77933214:C:T	9.10444e-19	-1.90504	-4.01506e-10	9.64783e-14	-2.11989	-4.01506e-10	1.10198e-05	-1.87639	-4.01506e-10
77933406	chr5:77933406:C:T	1.69256e-18	-4.25965e-10	-1.28498	2.2633e-13	-4.25965e-10	-1.26721	1.99185e-05	-4.25965e-10	-1.28444
77933758	chr5:77933758:T:TAC	5.91595e-18	-4.25965e-10	-0.0335702	9.69483e-13	-4.25965e-10	0.18756	7.0036e-05	-4.25965e-10	-0.0270775
77933765	chr5:77933765:A:G	2.05071e-18	-1.09304	-4.01506e-10	2.69761e-13	-1.09167	-4.01506e-10	1.76525e-05	-1.40521	-4.01506e-10
77933972	chr5:77933972:A:C	1.67828e-18	-4.25965e-10	-1.29345	2.24517e-13	-4.25965e-10	-1.27525	1.97509e-05	-4.25965e-10	-1.29289
77934374	chr5:77934374:G:T	1.72945e-18	-4.25965e-10	-1.26342	2.31893e-13	-4.25965e-10	-1.24293	2.03535e-05	-4.25965e-10	-1.26283
77934388	chr5:77934388:G:T	1.56726e-18	-4.25965e-10	-1.36189	2.10527e-13	-4.25965e-10	-1.33959	1.84822e-05	-4.25965e-10	-1.35928
77934448	chr5:77934448:G:A	1.62201e-18	-4.25965e-10	-1.32755	2.17032e-13	-4.25965e-10	-1.30916	1.90805e-05	-4.25965e-10	-1.32742
77934622	chr5:77934622:C:G	1.61897e-18	-4.25965e-10	-1.32943	2.14545e-13	-4.25965e-10	-1.32068	1.90626e-05	-4.25965e-10	-1.32836
77934658	chr5:77934658:C:T	1.54919e-18	-0.877963	-0.495527	2.42174e-13	-0.861555	-0.337992	1.24232e-05	-1.26711	-0.489415
77934739	chr5:77934739:G:A	1.61925e-18	-4.25965e-10	-1.32926	2.14588e-13	-4.25965e-10	-1.32049	1.9066e-05	-4.25965e-10	-1.32818
77934868	chr5:77934868:A:C	1.95705e-18	-4.25965e-10	-1.13978	2.64911e-13	-4.25965e-10	-1.10981	2.30377e-05	-4.25965e-10	-1.13896
77934945	chr5:77934945:T:C	1.61871e-18	-4.25965e-10	-1.32959	2.14512e-13	-4.25965e-10	-1.32084	1.90596e-05	-4.25965e-10	-1.32851
77934962	chr5:77934962:C:A	1.65734e-19	-2.21725	-1.39134	2.27451e-14	-2.17042	-1.39444	1.94436e-06	-2.21911	-1.39205
77935116	chr5:77935116:G:A	2.46154e-18	-4.25965e-10	-0.910434	3.07971e-13	-4.25965e-10	-0.959199	2.9282e-05	-4.25965e-10	-0.899115
77935124	chr5:77935124:G:A	2.00845e-18	-4.25965e-10	-1.11386	2.72072e-13	-4.25965e-10	-1.08314	2.36429e-05	-4.25965e-10	-1.11302
77935128	chr5:77935128:C:T	6.76892e-19	-2.20147	-4.01506e-10	8.74041e-14	-2.21866	-4.01506e-10	7.86091e-06	-2.21419	-4.01506e-10
77935133	chr5:77935133:G:A	1.61819e-18	-4.25965e-10	-1.32991	2.14439e-13	-4.25965e-10	-1.32118	1.90535e-05	-4.25965e-10	-1.32884
77935276	chr5:77935276:G:A	1.56728e-18	-4.25965e-10	-1.36188	2.0732e-13	-4.25965e-10	-1.35494	1.84506e-05	-4.25965e-10	-1.36099
77935290	chr5:77935290:A:T	1.6184e-18	-4.25965e-10	-1.32979	2.14467e-13	-4.25965e-10	-1.32105	1.90559e-05	-4.25965e-10	-1.32871
77935419	chr5:77935419:T:C	1.49284e-18	-0.909441	-0.501097	2.31939e-13	-0.899656	-0.343073	1.20288e-05	-1.29412	-0.494661
77935421	chr5:77935421:CTCTTA:C	6.84803e-19	-2.18985	-4.01506e-10	8.71467e-14	-2.22161	-4.01506e-10	7.92161e-06	-2.20649	-4.01506e-10
77935504	chr5:77935504:T:A	1.63212e-18	-4.25965e-10	-1.32134	2.16375e-13	-4.25965e-10	-1.31219	1.92184e-05	-4.25965e-10	-1.32022
77935580	chr5:77935580:C:T	3.78328e-19	-1.41139	-1.37183	4.90532e-14	-1.4033	-1.393	3.48855e-06	-1.65555	-1.37105
77935634	chr5:77935634:T:C	1.62042e-18	-4.25965e-10	-1.32854	2.1475e-13	-4.25965e-10	-1.31973	1.90799e-05	-4.25965e-10	-1.32745
77935846	chr5:77935846:C:T	1.66205e-18	-4.25965e-10	-1.30317	2.20521e-13	-4.25965e-10	-1.29321	1.95729e-05	-4.25965e-10	-1.30194
77936060	chr5:77936060:A:G	2.01675e-18	-4.25965e-10	-1.10974	2.49592e-13	-4.25965e-10	-1.16938	2.37141e-05	-4.25965e-10	-1.11002
77936165	chr5:77936165:T:C	1.65229e-18	-4.25965e-10	-1.30906	2.1917e-13	-4.25965e-10	-1.29936	1.94573e-05	-4.25965e-10	-1.30787
77936187	chr5:77936187:C:A	2.82768e-18	-0.771765	-4.01506e-10	6.17425e-13	-0.263647	-4.01506e-10	3.64465e-05	-0.680241	-4.01506e-10
77936492	chr5:77936492:T:C	1.61819e-18	-4.25965e-10	-1.32991	2.14439e-13	-4.25965e-10	-1.32118	1.90535e-05	-4.25965e-10	-1.32884
77936674	chr5:77936674:C:T	6.34617e-19	-0.873543	-1.39241	7.71454e-14	-0.92644	-1.41707	6.6966e-06	-0.981302	-1.39318
77936984	chr5:77936984:G:A	2.0286e-18	-4.25965e-10	-1.10387	2.75677e-13	-4.25965e-10	-1.06997	2.38814e-05	-4.25965e-10	-1.10299
77937215	chr5:77937215:G:GA	1.64642e-18	-4.25965e-10	-1.31262	2.18551e-13	-4.25965e-10	-1.30219	1.9388e-05	-4.25965e-10	-1.31143
77937248	chr5:77937248:C:T	5.91863e-19	-0.936713	-1.39899	7.25219e-14	-0.988277	-1.41704	6.2594e-06	-1.04235	-1.39965
77937528	chr5:77937528:C:T	2.03729e-18	-4.25965e-10	-1.0996	2.76751e-13	-4.25965e-10	-1.06609	2.3986e-05	-4.25965e-10	-1.09862
77937816	chr5:77937816:C:T	2.0301e-18	-4.25965e-10	-1.10314	2.75896e-13	-4.25965e-10	-1.06918	2.3899e-05	-4.25965e-10	-1.10225
77938145	chr5:77938145:A:G	2.03493e-18	-4.25965e-10	-1.10076	2.76404e-13	-4.25965e-10	-1.06734	2.39581e-05	-4.25965e-10	-1.09978
77938150	chr5:77938150:G:A	2.06436e-19	-2.038	-1.35098	2.8873e-14	-1.99388	-1.33241	2.38585e-06	-2.05529	-1.35124
77938184	chr5:77938184:G:A	3.77775e-19	-1.4266	-1.35808	3.07614e-14	-1.89166	-1.37128	6.07081e-06	-1.11616	-1.35643
77938357	chr5:77938357:T:C	1.19954e-16	-4.25965e-10	2.97589	1.70565e-11	-4.25965e-10	3.05508	0.00142608	-4.25965e-10	2.9866
77938466	chr5:77938466:T:C	2.03494e-18	-4.25965e-10	-1.10075	2.76408e-13	-4.25965e-10	-1.06733	2.39583e-05	-4.25965e-10	-1.09977
77938855	chr5:77938855:T:C	2.03546e-18	-4.25965e-10	-1.1005	2.76488e-13	-4.25965e-10	-1.06704	2.39644e-05	-4.25965e-10	-1.09952
77939186	chr5:77939186:T:C	4.43693e-19	-1.36795	-1.25589	3.63184e-14	-1.85978	-1.2371	6.97125e-06	-1.07922	-1.25508
77939300	chr5:77939300:C:T	8.03382e-19	-2.03015	-4.01506e-10	1.79659e-13	-1.49814	-4.01506e-10	1.10981e-05	-1.86931	-4.01506e-10
77939544	chr5:77939544:A:G	8.76006e-18	-4.25965e-10	0.358981	1.90195e-12	-4.25965e-10	0.861432	0.00010414	-4.25965e-10	0.369645
77939604	chr5:77939604:G:A	1.09448e-18	-1.72095	-4.01506e-10	1.68427e-13	-1.5627	-4.01506e-10	1.28334e-05	-1.72404	-4.01506e-10
77939657	chr5:77939657:G:A	2.40596e-18	-0.933275	-4.01506e-10	3.25995e-13	-0.90232	-4.01506e-10	2.10724e-05	-1.22812	-4.01506e-10
77939781	chr5:77939781:T:G	1.9871e-18	-4.25965e-10	-1.12455	2.69605e-13	-4.25965e-10	-1.09224	2.33942e-05	-4.25965e-10	-1.1236
77939864	chr5:77939864:G:A	6.7331e-19	-2.20677	-4.01506e-10	8.75658e-14	-2.21681	-4.01506e-10	7.8367e-06	-2.21727	-4.01506e-10
77940280	chr5:77940280:T:C	1.90911e-18	-4.25965e-10	-1.16458	2.46258e-13	-4.25965e-10	-1.18282	2.2462e-05	-4.25965e-10	-1.16426
77940456	chr5:77940456:T:C	1.82322e-18	-4.25965e-10	-1.21062	2.46334e-13	-4.25965e-10	-1.18252	2.13508e-05	-4.25965e-10	-1.215
77940883	chr5:77940883:C:T	5.76881e-18	-4.25965e-10	-0.0587563	1.16663e-12	-4.25965e-10	0.372673	6.83217e-05	-4.25965e-10	-0.0518596
77941371	chr5:77941371:T:C	1.90357e-18	-4.25965e-10	-1.16749	2.3509e-13	-4.25965e-10	-1.22924	2.23899e-05	-4.25965e-10	-1.16748
77941577	chr5:77941577:T:G	6.68968e-19	-2.21324	-4.01506e-10	9.48661e-14	-2.13674	-4.01506e-10	7.9731e-06	-2.20001	-4.01506e-10
77941799	chr5:77941799:A:T	2.31127e-18	-0.973424	-4.01506e-10	4.81877e-13	-0.511514	-4.01506e-10	2.9369e-05	-0.896149	-4.01506e-10
77941862	chr5:77941862:T:C	2.02745e-18	-4.25965e-10	-1.10444	2.75506e-13	-4.25965e-10	-1.0706	2.38676e-05	-4.25965e-10	-1.10357
77941903	chr5:77941903:T:A	2.17113e-19	-2.22156	-1.117	2.94312e-14	-2.20996	-1.09719	2.60905e-06	-2.18863	-1.12847
77942137	chr5:77942137:A:G	1.483e-18	-4.25965e-10	-1.41715	1.97302e-13	-4.25965e-10	-1.40447	1.74444e-05	-4.25965e-10	-1.41707
77942230	chr5:77942230:G:A	2.0286e-18	-4.25965e-10	-1.10387	2.75677e-13	-4.25965e-10	-1.06997	2.38814e-05	-4.25965e-10	-1.10299
77942251	chr5:77942251:C:T	1.51963e-18	-4.25965e-10	-1.39275	2.02992e-13	-4.25965e-10	-1.37604	1.79053e-05	-4.25965e-10	-1.39099
77942646	chr5:77942646:G:A	2.52813e-18	-0.883742	-4.01506e-10	5.42709e-13	-0.39263	-4.01506e-10	3.24608e-05	-0.796053	-4.01506e-10
77942666	chr5:77942666:G:A	5.41917e-18	-4.25965e-10	-0.121279	1.08395e-12	-4.25965e-10	0.299166	6.41896e-05	-4.25965e-10	-0.114245
77942676	chr5:77942676:C:T	3.11731e-19	-1.55995	-1.41689	2.69875e-14	-1.97944	-1.41439	4.85308e-06	-1.2795	-1.41697
77942736	chr5:77942736:G:A	2.02737e-18	-4.25965e-10	-1.10448	2.5159e-13	-4.25965e-10	-1.1614	2.40669e-05	-4.25965e-10	-1.09525
77942745	chr5:77942745:G:A	1.86934e-18	-4.25965e-10	-1.18564	2.52597e-13	-4.25965e-10	-1.15741	2.20093e-05	-4.25965e-10	-1.18462
77943028	chr5:77943028:A:G	2.68813e-19	-2.11831	-1.00665	4.1908e-14	-2.00247	-0.951258	2.8343e-06	-2.21963	-1.01466
77943311	chr5:77943311:G:C	1.94679e-18	-4.25965e-10	-1.14504	2.20236e-13	-4.25965e-10	-1.2945	2.28318e-05	-4.25965e-10	-1.14793
77943368	chr5:77943368:T:C	1.86104e-18	-4.25965e-10	-1.19009	2.52834e-13	-4.25965e-10	-1.15647	2.17927e-05	-4.25965e-10	-1.19451
77943422	chr5:77943422:T:C	1.82164e-19	-2.22074	-1.29334	2.46364e-14	-2.2195	-1.26548	2.14644e-06	-2.22136	-1.29092
77943467	chr5:77943467:T:C	1.94872e-18	-4.25965e-10	-1.14405	2.65096e-13	-4.25965e-10	-1.10911	2.2973e-05	-4.25965e-10	-1.14177
77943714	chr5:77943714:G:A	2.02828e-18	-4.25965e-10	-1.10403	2.7562e-13	-4.25965e-10	-1.07018	2.38774e-05	-4.25965e-10	-1.10316
77943859	chr5:77943859:C:T	2.15693e-19	-2.1524	-1.19272	2.76504e-14	-2.20979	-1.15978	2.4722e-06	-2.17992	-1.19105
77943898	chr5:77943898:T:C	1.73389e-18	-4.25965e-10	-1.26085	2.40124e-13	-4.25965e-10	-1.20805	2.03853e-05	-4.25965e-10	-1.26128
77944096	chr5:77944096:A:C	3.30824e-19	-1.54403	-1.37337	2.83937e-14	-1.95959	-1.38344	5.24186e-06	-1.24769	-1.37172
77944143	chr5:77944143:T:C	2.12998e-19	-2.22214	-1.13556	2.87169e-14	-2.21507	-1.11665	2.58747e-06	-2.17877	-1.14664
77944267	chr5:77944267:G:A	5.8476e-18	-4.25965e-10	-0.0451915	1.18288e-12	-4.25965e-10	0.386502	6.9284e-05	-4.25965e-10	-0.0378726
77944336	chr5:77944336:G:A	3.77358e-19	-1.94645	-0.839332	4.0394e-14	-2.2058	-0.784721	4.80571e-06	-1.88561	-0.820674
77944379	chr5:77944379:A:C	2.14984e-19	-2.17668	-1.17173	2.81689e-14	-2.21848	-1.1325	2.47886e-06	-2.19783	-1.17046
77944493	chr5:77944493:G:T	8.35696e-19	-1.99071	-4.01506e-10	1.50687e-13	-1.674	-4.01506e-10	8.01339e-06	-2.19497	-4.01506e-10
77944615	chr5:77944615:A:G	3.29939e-18	-4.25965e-10	-0.617486	5.41277e-13	-4.25965e-10	-0.395272	3.90008e-05	-4.25965e-10	-0.612506
77944638	chr5:77944638:T:C	2.03536e-18	-4.25965e-10	-1.10055	2.76467e-13	-4.25965e-10	-1.06711	2.39633e-05	-4.25965e-10	-1.09956
77944713	chr5:77944713:T:C	8.80526e-19	-1.93846	-4.01506e-10	1.49203e-13	-1.6839	-4.01506e-10	1.11068e-05	-1.86853	-4.01506e-10
77944787	chr5:77944787:A:G	2.02029e-18	-4.25965e-10	-1.10798	2.74498e-13	-4.25965e-10	-1.07426	2.37832e-05	-4.25965e-10	-1.10711
77945243	chr5:77945243:T:TCAATTTTAA	1.63067e-18	-4.25965e-10	-1.32223	2.1013e-13	-4.25965e-10	-1.34148	1.91341e-05	-4.25965e-10	-1.32461
77945330	chr5:77945330:T:A	2.03539e-18	-4.25965e-10	-1.10053	2.76477e-13	-4.25965e-10	-1.06708	2.39635e-05	-4.25965e-10	-1.09955
77945396	chr5:77945396:GTC:G	2.02529e-18	-4.25965e-10	-1.10551	2.75207e-13	-4.25965e-10	-1.07168	2.3842e-05	-4.25965e-10	-1.10464
77945433	chr5:77945433:G:A	2.48614e-18	-0.900493	-4.01506e-10	5.30753e-13	-0.414907	-4.01506e-10	3.18062e-05	-0.816425	-4.01506e-10
77945574	chr5:77945574:A:G	2.10758e-19	-2.03171	-1.33655	2.9562e-14	-1.98612	-1.31659	2.43443e-06	-2.04955	-1.33683
77945590	chr5:77945590:T:C	2.17895e-19	-2.22209	-1.11288	2.93712e-14	-2.21596	-1.09323	2.65231e-06	-2.17626	-1.1244
77945786	chr5:77945786:T:C	2.21821e-18	-1.01452	-4.01506e-10	4.63318e-13	-0.550789	-4.01506e-10	2.82491e-05	-0.935025	-4.01506e-10
77945873	chr5:77945873:A:G	2.04035e-18	-4.25965e-10	-1.0981	2.77189e-13	-4.25965e-10	-1.06451	2.40222e-05	-4.25965e-10	-1.09711
77946660	chr5:77946660:T:C	4.11592e-18	-4.25965e-10	-0.39636	6.80092e-13	-4.25965e-10	-0.166976	4.86963e-05	-4.25965e-10	-0.390483
77946775	chr5:77946775:T:C	4.09546e-18	-4.25965e-10	-0.401343	4.61596e-13	-4.25965e-10	-0.554513	4.87072e-05	-4.25965e-10	-0.39026
77947047	chr5:77947047:T:C	1.58106e-18	-1.35313	-4.01506e-10	3.10473e-13	-0.951107	-4.01506e-10	1.9859e-05	-1.28743	-4.01506e-10
77947133	chr5:77947133:T:A	1.5388e-18	-4.25965e-10	-1.38022	2.16743e-13	-4.25965e-10	-1.31049	1.81169e-05	-4.25965e-10	-1.37924
77947274	chr5:77947274:T:C	1.93733e-18	-4.25965e-10	-1.14991	2.72503e-13	-4.25965e-10	-1.08155	2.27756e-05	-4.25965e-10	-1.1504
77947448	chr5:77947448:C:A	2.19598e-18	-4.25965e-10	-1.02459	2.85469e-13	-4.25965e-10	-1.03507	2.596e-05	-4.25965e-10	-1.01953
77947456	chr5:77947456:C:G	2.95513e-19	-2.20278	-0.827489	4.19388e-14	-2.17118	-0.781815	3.37623e-06	-2.2184	-0.840931
77948074	chr5:77948074:C:T	1.1307e-18	-0.285925	-1.40246	1.50593e-13	-0.270997	-1.40363	8.37875e-06	-0.74856	-1.40183
77948765	chr5:77948765:C:T	2.4216e-19	-2.21687	-1.01251	3.41237e-14	-2.21087	-0.948344	2.89122e-06	-2.20992	-1.00449
77948972	chr5:77948972:T:C	1.63894e-19	-2.21134	-1.40842	2.12765e-14	-2.22022	-1.41138	2.00819e-06	-2.17006	-1.40879
77949375	chr5:77949375:T:A	1.5105e-18	-4.25965e-10	-1.39878	2.00109e-13	-4.25965e-10	-1.39034	1.77585e-05	-4.25965e-10	-1.39922
77949582	chr5:77949582:C:T	1.67936e-18	-4.25965e-10	-1.29281	2.26894e-13	-4.25965e-10	-1.26472	1.96876e-05	-4.25965e-10	-1.2961
77949982	chr5:77949982:C:T	3.70116e-19	-1.49208	-1.31308	4.60658e-14	-1.56091	-1.29822	5.11327e-06	-1.3329	-1.31135
77950074	chr5:77950074:A:G	2.32539e-19	-2.21132	-1.0586	3.20233e-14	-2.1862	-1.03654	2.69715e-06	-2.21271	-1.07118
77950528	chr5:77950528:T:C	1.76987e-18	-4.25965e-10	-1.24031	2.67794e-13	-4.25965e-10	-1.09899	2.08577e-05	-4.25965e-10	-1.23836
77950637	chr5:77950637:C:A	2.69164e-19	-2.2203	-0.903359	4.51743e-14	-2.21841	-0.660269	3.31343e-06	-2.17567	-0.902437
77950774	chr5:77950774:C:T	1.51952e-18	-4.25965e-10	-1.39283	1.97301e-13	-4.25965e-10	-1.40447	1.78609e-05	-4.25965e-10	-1.39348
77950981	chr5:77950981:C:A	2.13816e-19	-2.20909	-1.14477	3.03526e-14	-2.21843	-1.0579	2.72373e-06	-2.12846	-1.14562
77951331	chr5:77951331:C:G	2.69358e-19	-2.21949	-0.90345	4.49246e-14	-2.21955	-0.664667	3.32857e-06	-2.1712	-0.902341
77951517	chr5:77951517:C:T	1.50668e-18	-4.25965e-10	-1.40131	1.95455e-13	-4.25965e-10	-1.41387	1.77175e-05	-4.25965e-10	-1.40153
77951645	chr5:77951645:G:A	1.99473e-19	-2.21725	-1.20605	2.81639e-14	-2.22158	-1.12958	2.50122e-06	-2.15251	-1.2068
77951931	chr5:77951931:T:C	2.52888e-19	-2.20057	-0.98546	4.08896e-14	-2.22074	-0.75759	3.23269e-06	-2.11869	-0.984084
77952282	chr5:77952282:A:G	2.20128e-19	-2.20848	-1.11629	3.45813e-14	-2.2221	-0.923792	2.78305e-06	-2.13728	-1.11526
77952405	chr5:77952405:C:T	2.12256e-19	-2.21818	-1.143	3.34856e-14	-2.21987	-0.958218	2.63339e-06	-2.16581	-1.14201
77952457	chr5:77952457:T:C	7.36906e-19	-2.11652	-4.01506e-10	1.22634e-13	-1.88	-4.01506e-10	9.06317e-06	-2.07187	-4.01506e-10
77952597	chr5:77952597:A:G	1.94334e-18	-4.25965e-10	-1.14682	2.63463e-13	-4.25965e-10	-1.11529	2.28847e-05	-4.25965e-10	-1.14562
77952706	chr5:77952706:C:G	4.8201e-19	-1.21801	-1.323	4.15613e-14	-1.61636	-1.34568	8.58191e-06	-0.807163	-1.31927
77952733	chr5:77952733:T:C	2.56325e-19	-1.96407	-1.20846	4.7156e-14	-1.66932	-1.16642	3.13398e-06	-1.92679	-1.207
77952758	chr5:77952758:G:A	6.63134e-19	-2.222	-4.01506e-10	8.79403e-14	-2.21255	-4.01506e-10	7.80324e-06	-2.22155	-4.01506e-10
77952870	chr5:77952870:A:G	2.30232e-19	-2.20294	-1.07695	3.65801e-14	-2.2213	-0.868403	2.93621e-06	-2.12383	-1.07514
77952948	chr5:77952948:G:A	1.47986e-18	-1.41927	-4.01506e-10	2.82383e-13	-1.04594	-4.01506e-10	1.84835e-05	-1.35921	-4.01506e-10
77952988	chr5:77952988:C:G	1.81286e-18	-1.21631	-4.01506e-10	4.32759e-13	-0.619024	-4.01506e-10	2.01004e-05	-1.27535	-4.01506e-10
77953100	chr5:77953100:C:T	3.18756e-18	-4.25965e-10	-0.651966	5.37241e-13	-4.25965e-10	-0.402757	3.74811e-05	-4.25965e-10	-0.65225
77953575	chr5:77953575:C:T	1.63206e-18	-1.32138	-4.01506e-10	4.77746e-13	-0.520125	-4.01506e-10	1.07106e-05	-1.90485	-4.01506e-10
77953600	chr5:77953600:A:G	1.63143e-19	-2.21957	-1.40478	2.15697e-14	-2.2136	-1.40431	1.92472e-06	-2.21554	-1.40577
77953879	chr5:77953879:G:C	2.26338e-18	-4.25965e-10	-0.994362	2.76481e-13	-4.25965e-10	-1.06706	2.66252e-05	-4.25965e-10	-0.99423
77953929	chr5:77953929:G:A	5.58803e-18	-4.25965e-10	-0.0905946	6.59693e-13	-4.25965e-10	-0.197429	6.70031e-05	-4.25965e-10	-0.0713488
77953965	chr5:77953965:A:G	2.45793e-19	-2.21631	-0.99818	4.02935e-14	-2.22119	-0.771821	3.06907e-06	-2.15851	-0.996203
77954077	chr5:77954077:T:TG	1.86471e-19	-2.20354	-1.28716	2.78859e-14	-2.21739	-1.1437	2.17459e-06	-2.21743	-1.28182
77954667	chr5:77954667:G:C	2.37636e-19	-2.20602	-1.04221	3.81418e-14	-2.2218	-0.82609	3.01757e-06	-2.13131	-1.04033
77954827	chr5:77954827:T:A	1.78246e-19	-2.19787	-1.33794	2.38197e-14	-2.1804	-1.33829	2.06532e-06	-2.22214	-1.32867
77954857	chr5:77954857:C:A	2.66216e-18	-4.25965e-10	-0.832084	4.10053e-13	-4.25965e-10	-0.672916	3.16766e-05	-4.25965e-10	-0.820509
77954931	chr5:77954931:G:T	2.24729e-19	-2.21734	-1.08675	3.60857e-14	-2.22057	-0.882732	2.79762e-06	-2.1623	-1.08502
77954949	chr5:77954949:C:T	4.09033e-19	-1.30579	-1.39939	3.63706e-14	-1.68572	-1.40972	7.06801e-06	-0.922759	-1.39775
77955172	chr5:77955172:G:A	7.21654e-18	-4.25965e-10	0.165153	9.80387e-13	-4.25965e-10	0.198744	8.45975e-05	-4.25965e-10	0.161817
77955465	chr5:77955465:CAG:C	1.94148e-18	-4.25965e-10	-1.14777	2.63194e-13	-4.25965e-10	-1.11631	2.28627e-05	-4.25965e-10	-1.14658
77955548	chr5:77955548:ATC:A	1.64065e-18	-4.25965e-10	-1.31613	2.08929e-13	-4.25965e-10	-1.34721	1.92654e-05	-4.25965e-10	-1.31778
77955688	chr5:77955688:T:C	4.33007e-19	-1.27339	-1.37483	3.6698e-14	-1.6973	-1.38918	7.18323e-06	-0.931755	-1.37258
77955745	chr5:77955745:A:C	2.29041e-19	-2.20429	-1.08079	3.63829e-14	-2.22156	-0.873548	2.91599e-06	-2.12687	-1.07901
77955746	chr5:77955746:C:T	2.30076e-19	-2.20718	-1.07339	3.67106e-14	-2.22198	-0.864156	2.91755e-06	-2.13375	-1.07159
77955778	chr5:77955778:C:T	2.30447e-19	-2.21503	-1.06392	3.70941e-14	-2.22202	-0.853723	2.88975e-06	-2.15282	-1.0621
77955964	chr5:77955964:A:G	2.24061e-19	-2.20888	-1.09818	3.556e-14	-2.22211	-0.895868	2.83419e-06	-2.13788	-1.09645
77956101	chr5:77956101:T:C	1.76736e-18	-4.25965e-10	-1.24173	2.4542e-13	-4.25965e-10	-1.18623	2.07761e-05	-4.25965e-10	-1.24228
77956188	chr5:77956188:C:T	2.18534e-19	-2.21659	-1.11545	2.91112e-14	-2.22174	-1.09634	2.73044e-06	-2.14476	-1.12686
77956282	chr5:77956282:A:T	1.61093e-19	-2.22191	-1.41508	2.11421e-14	-2.22189	-1.41605	1.93161e-06	-2.20227	-1.41547
77956624	chr5:77956624:A:C	2.67871e-19	-1.81143	-1.31704	2.68156e-14	-2.06319	-1.33704	4.05376e-06	-1.56346	-1.31299
77956638	chr5:77956638:A:C	2.00775e-18	-4.25965e-10	-1.11421	2.73187e-13	-4.25965e-10	-1.07905	2.36676e-05	-4.25965e-10	-1.11198
77956771	chr5:77956771:A:G	1.48769e-18	-4.25965e-10	-1.414	1.96104e-13	-4.25965e-10	-1.41056	1.74966e-05	-4.25965e-10	-1.41408
77957096	chr5:77957096:A:T	2.39266e-19	-2.10288	-1.13852	4.65761e-14	-1.88077	-0.967345	2.5978e-06	-2.18282	-1.1386
77957110	chr5:77957110:T:C	2.63415e-19	-2.14161	-1.00364	5.17669e-14	-1.94858	-0.793869	2.91344e-06	-2.20312	-1.00363
77957302	chr5:77957302:A:G	2.2222e-19	-2.213	-1.1023	2.94896e-14	-2.22213	-1.08303	2.80279e-06	-2.13153	-1.11394
77957338	chr5:77957338:G:A	2.09513e-19	-2.22182	-1.15237	2.81677e-14	-2.21601	-1.13502	2.55932e-06	-2.17323	-1.16311
77957342	chr5:77957342:G:A	1.93184e-18	-4.25965e-10	-1.15275	2.20588e-13	-4.25965e-10	-1.29291	2.26712e-05	-4.25965e-10	-1.15499
77957533	chr5:77957533:C:A	1.65126e-19	-2.20347	-1.4088	2.19602e-14	-2.19135	-1.40862	1.913e-06	-2.22175	-1.40566
77957538	chr5:77957538:A:C	2.51867e-19	-2.17941	-1.01067	3.94504e-14	-2.21415	-0.800011	3.29669e-06	-2.0749	-1.00827
77958071	chr5:77958071:C:G	3.21211e-19	-2.15026	-0.796621	3.71962e-14	-2.20867	-0.864326	3.93025e-06	-2.12046	-0.78693
77958245	chr5:77958245:G:A	2.01231e-18	-4.25965e-10	-1.11194	2.78682e-13	-4.25965e-10	-1.05913	2.38257e-05	-4.25965e-10	-1.10532
77958837	chr5:77958837:G:C	1.80242e-19	-2.20834	-1.31633	2.49818e-14	-2.2198	-1.25126	2.10198e-06	-2.22208	-1.31113
77958913	chr5:77958913:C:G	1.72484e-18	-4.25965e-10	-1.26609	2.5391e-13	-4.25965e-10	-1.15222	2.03245e-05	-4.25965e-10	-1.26426
77959047	chr5:77959047:T:C	1.70446e-19	-2.1637	-1.41686	2.22731e-14	-2.17013	-1.41569	1.95969e-06	-2.18634	-1.41696
77959055	chr5:77959055:G:A	2.64567e-19	-1.7893	-1.35159	5.09383e-14	-1.41229	-1.3463	3.1632e-06	-1.76945	-1.35506
77959185	chr5:77959185:A:C	2.69055e-19	-1.72935	-1.39471	3.67961e-14	-1.71873	-1.36508	2.87697e-06	-1.82696	-1.39238
77959443	chr5:77959443:T:A	2.61514e-19	-1.75454	-1.39795	3.40374e-14	-1.74765	-1.41409	2.79022e-06	-1.85001	-1.39995
77959643	chr5:77959643:A:G	2.4522e-19	-2.18351	-1.03331	3.1305e-14	-2.17078	-1.07464	2.85087e-06	-2.19435	-1.03411
77960048	chr5:77960048:A:G	2.62336e-19	-1.73983	-1.40953	3.55269e-14	-1.72938	-1.38953	2.80411e-06	-1.83685	-1.40815
77960369	chr5:77960369:C:T	1.71994e-19	-2.21288	-1.35864	2.35398e-14	-2.20058	-1.32993	2.01931e-06	-2.22	-1.35333
77960437	chr5:77960437:T:C	2.5626e-19	-1.77006	-1.40272	3.27706e-14	-1.78253	-1.41714	2.72481e-06	-1.86905	-1.40464
77960787	chr5:77960787:T:G	1.63413e-19	-2.21345	-1.40924	2.15745e-14	-2.20599	-1.4117	1.90951e-06	-2.21771	-1.41154
77960836	chr5:77960836:C:A	1.5599e-18	-4.25965e-10	-1.3666	2.11795e-13	-4.25965e-10	-1.33358	1.83227e-05	-4.25965e-10	-1.36795
77960883	chr5:77960883:C:T	2.60062e-19	-1.74831	-1.40975	3.35175e-14	-1.76161	-1.41552	2.75637e-06	-1.85106	-1.41111
77961072	chr5:77961072:T:C	1.82578e-18	-4.25965e-10	-1.20922	2.33553e-13	-4.25965e-10	-1.23579	2.14028e-05	-4.25965e-10	-1.21257
77961090	chr5:77961090:A:C	3.00273e-18	0.138091	-0.849792	4.79599e-13	0.201961	-0.718215	2.16701e-05	-0.356598	-0.843554
77961139	chr5:77961139:T:G	2.06708e-19	-1.98456	-1.40311	2.83513e-14	-1.99793	-1.3466	2.27282e-06	-2.05401	-1.40106
77961543	chr5:77961543:A:ATTAC	2.10517e-19	-1.96628	-1.40313	2.88374e-14	-1.98063	-1.3469	2.30797e-06	-2.03863	-1.40109
77961619	chr5:77961619:AT:A	2.08846e-19	-1.97607	-1.40131	2.8678e-14	-1.99017	-1.34291	2.29294e-06	-2.04712	-1.39914
77961729	chr5:77961729:A:G	7.18418e-19	-2.14193	-4.01506e-10	9.77871e-14	-2.10641	-4.01506e-10	8.36233e-06	-2.15235	-4.01506e-10
77961817	chr5:77961817:C:T	2.95777e-19	-2.0029	-1.02648	3.21711e-14	-2.13435	-1.08378	3.53829e-06	-1.98875	-1.02369
77961884	chr5:77961884:A:G	2.16106e-19	-1.94134	-1.40187	2.96026e-14	-1.95711	-1.34423	2.35909e-06	-2.01805	-1.39976
77962295	chr5:77962295:G:A	8.03325e-19	-2.03022	-4.01506e-10	1.38171e-13	-1.76071	-4.01506e-10	9.81747e-06	-1.99192	-4.01506e-10
77962502	chr5:77962502:T:C	2.62827e-19	-1.76358	-1.3839	4.50262e-14	-1.56527	-1.31669	2.97894e-06	-1.80357	-1.38095
77962708	chr5:77962708:T:C	3.00573e-19	-1.61502	-1.39827	5.14942e-14	-1.40094	-1.34679	3.35406e-06	-1.66999	-1.39593
77962992	chr5:77962992:T:C	2.54956e-19	-1.77326	-1.40463	4.26571e-14	-1.57902	-1.35699	2.889e-06	-1.8124	-1.40278
77963191	chr5:77963191:C:T	2.79375e-19	-1.68243	-1.40399	4.76845e-14	-1.46915	-1.35544	3.15529e-06	-1.72494	-1.40207
77963581	chr5:77963581:C:G	1.66495e-19	-2.1913	-1.41271	2.23506e-14	-2.17964	-1.40271	1.9024e-06	-2.22182	-1.41115
77964031	chr5:77964031:T:C	2.83451e-19	-1.66572	-1.40622	4.8506e-14	-1.44716	-1.36035	3.19249e-06	-1.71079	-1.4045
77964158	chr5:77964158:C:T	5.43097e-18	-4.25965e-10	-0.119105	6.57624e-13	-4.25965e-10	-0.20057	6.39983e-05	-4.25965e-10	-0.117231
77964306	chr5:77964306:TA:T	5.81461e-18	-4.25965e-10	-0.0508489	6.70835e-13	-4.25965e-10	-0.180681	6.98614e-05	-4.25965e-10	-0.0295733
77964376	chr5:77964376:C:A	3.93759e-18	-4.25965e-10	-0.440652	5.39392e-13	-4.25965e-10	-0.398761	4.61016e-05	-4.25965e-10	-0.445241
77964563	chr5:77964563:C:G	6.75029e-19	-2.20422	-4.01506e-10	8.7121e-14	-2.22191	-4.01506e-10	7.86732e-06	-2.21337	-4.01506e-10
77964717	chr5:77964717:G:A	2.03817e-18	-4.25965e-10	-1.09917	2.88775e-13	-4.25965e-10	-1.02356	2.4001e-05	-4.25965e-10	-1.09799
77964772	chr5:77964772:C:A	2.825e-19	-1.6914	-1.3839	5.65596e-14	-1.27432	-1.37959	3.38329e-06	-1.67091	-1.38632
77964879	chr5:77964879:G:A	2.55947e-19	-1.75955	-1.41445	3.32693e-14	-1.77724	-1.40733	2.71475e-06	-1.86213	-1.41526
77965815	chr5:77965815:C:T	2.8039e-18	-4.25965e-10	-0.780211	3.38255e-13	-4.25965e-10	-0.865403	3.34181e-05	-4.25965e-10	-0.76699
77965849	chr5:77965849:A:G	2.1768e-19	-1.9776	-1.35835	2.97766e-14	-2.02703	-1.26845	2.38294e-06	-2.05347	-1.35428
77965910	chr5:77965910:C:T	1.91284e-19	-2.06913	-1.39609	2.39625e-14	-2.09937	-1.41334	2.13519e-06	-2.1195	-1.39803
77966138	chr5:77966138:T:C	2.42307e-19	-1.92569	-1.30309	3.38859e-14	-1.98223	-1.18397	2.63191e-06	-2.01104	-1.29734
77966458	chr5:77966458:C:T	2.45975e-19	-1.81051	-1.40324	4.71668e-14	-1.43534	-1.40018	2.94221e-06	-1.79211	-1.40482
77966581	chr5:77966581:G:A	7.54217e-18	1.52665	-1.31736	1.09019e-12	1.65147	-1.34657	4.71843e-05	0.898404	-1.32043
77966739	chr5:77966739:T:C	6.56449e-18	1.3287	-1.25825	9.34887e-13	1.4435	-1.29228	4.16228e-05	0.714991	-1.26243
77966758	chr5:77966758:G:A	6.79568e-18	1.34943	-1.24436	9.67141e-13	1.46543	-1.28029	4.30233e-05	0.734422	-1.24877
77967016	chr5:77967016:T:C	2.97404e-19	-1.63396	-1.38993	6.14311e-14	-1.18524	-1.38605	3.56904e-06	-1.61163	-1.39216
77967177	chr5:77967177:G:A	1.63114e-19	-2.20861	-1.41592	2.16896e-14	-2.19524	-1.41713	1.89391e-06	-2.22091	-1.41654
77967375	chr5:77967375:C:CT	5.6694e-18	1.21086	-1.287	8.22758e-13	1.34084	-1.31739	3.6725e-05	0.618203	-1.29083
77968043	chr5:77968043:T:C	1.89603e-18	-4.25965e-10	-1.17146	2.64999e-13	-4.25965e-10	-1.10948	2.23342e-05	-4.25965e-10	-1.16997
77968551	chr5:77968551:A:T	2.0025e-18	-4.25965e-10	-1.11683	2.81668e-13	-4.25965e-10	-1.04847	2.35909e-05	-4.25965e-10	-1.11523
77968672	chr5:77968672:C:A	7.30048e-18	1.47185	-1.29513	1.06167e-12	1.60328	-1.32489	4.5876e-05	0.848679	-1.29882
77968816	chr5:77968816:G:C	1.30549e-18	-1.54465	-4.01506e-10	2.4753e-13	-1.17767	-4.01506e-10	1.63479e-05	-1.48199	-4.01506e-10
77969116	chr5:77969116:G:A	3.94462e-18	-4.25965e-10	-0.438869	4.68204e-13	-4.25965e-10	-0.540299	4.6653e-05	-4.25965e-10	-0.43335
77969119	chr5:77969119:C:T	5.83816e-18	1.17562	-1.22243	9.76998e-13	1.45378	-1.2585	3.89136e-05	0.612225	-1.22697
77969403	chr5:77969403:A:G	5.39967e-18	1.17755	-1.30244	9.07522e-13	1.45124	-1.32972	3.60068e-05	0.613572	-1.30595
77969800	chr5:77969800:T:C	3.17991e-18	-4.25965e-10	-0.654369	4.57261e-13	-4.25965e-10	-0.563949	3.73942e-05	-4.25965e-10	-0.654573
77969974	chr5:77969974:G:A	1.09357e-17	1.74973	-1.16892	1.57969e-12	1.88469	-1.2089	6.7035e-05	1.10324	-1.17412
77970465	chr5:77970465:A:G	5.52294e-18	1.07556	-1.17788	9.16669e-13	1.34762	-1.21607	3.70145e-05	0.518059	-1.18284
77970617	chr5:77970617:G:A	8.44496e-18	1.54238	-1.22003	1.22453e-12	1.67676	-1.25564	5.2907e-05	0.917178	-1.22473
77970868	chr5:77970868:G:A	3.87116e-19	-1.4266	-1.33365	3.30339e-14	-1.8195	-1.37217	4.81734e-06	-1.37134	-1.33252
77971098	chr5:77971098:A:G	6.63509e-19	-2.22144	-4.01506e-10	9.66633e-14	-2.11797	-4.01506e-10	7.86931e-06	-2.21312	-4.01506e-10
77971444	chr5:77971444:G:A	5.98469e-19	-1.09553	-1.22907	8.9908e-14	-0.927263	-1.26315	5.94672e-06	-1.25915	-1.23409
77971914	chr5:77971914:T:C	7.8899e-19	-0.877193	-1.17103	8.6702e-14	-1.02613	-1.2006	1.07402e-05	-0.730454	-1.17164
77972154	chr5:77972154:A:G	3.77203e-18	0.791501	-1.27511	6.26951e-13	1.05575	-1.30409	2.62144e-05	0.269252	-1.27903
77972809	chr5:77972809:C:T	3.73997e-19	-1.50701	-1.28772	3.15664e-14	-1.89972	-1.33739	4.67386e-06	-1.44775	-1.28635
77972903	chr5:77972903:C:T	1.5576e-18	-4.25965e-10	-1.36808	2.12313e-13	-4.25965e-10	-1.33114	1.83268e-05	-4.25965e-10	-1.36772
77973496	chr5:77973496:C:G	1.23129e-18	-1.60316	-4.01506e-10	2.31079e-13	-1.24644	-4.01506e-10	1.53991e-05	-1.54178	-4.01506e-10
77974020	chr5:77974020:CTAG:C	1.62192e-19	-2.22001	-1.41019	2.20286e-14	-2.19126	-1.4056	1.99891e-06	-2.17298	-1.4105
77974086	chr5:77974086:A:G	4.47987e-18	-4.25965e-10	-0.311629	5.38033e-13	-4.25965e-10	-0.401283	5.28659e-05	-4.25965e-10	-0.30833
77974164	chr5:77974164:T:C	2.17451e-18	-1.03442	-4.01506e-10	2.1576e-13	-1.31504	-4.01506e-10	2.4112e-05	-1.09338	-4.01506e-10
77974216	chr5:77974216:T:C	1.64708e-19	-2.19958	-1.41523	2.15303e-14	-2.22212	-1.39762	1.90026e-06	-2.21962	-1.41448
77974365	chr5:77974365:G:C	2.27355e-19	-2.0714	-1.22107	2.71135e-14	-2.15419	-1.23498	3.22058e-06	-1.89992	-1.20661
77974788	chr5:77974788:G:A	1.25308e-18	-1.58562	-4.01506e-10	2.36643e-13	-1.22265	-4.01506e-10	1.56926e-05	-1.5229	-4.01506e-10
77974991	chr5:77974991:C:A	6.04135e-19	-1.0988	-1.21638	8.06432e-14	-1.04992	-1.24925	5.85298e-06	-1.28743	-1.2217
77975608	chr5:77975608:G:A	2.26087e-18	-4.25965e-10	-0.995471	2.77048e-13	-4.25965e-10	-1.06501	2.67122e-05	-4.25965e-10	-0.990967
77976022	chr5:77976022:A:G	1.07036e-18	-1.74323	-4.01506e-10	1.92838e-13	-1.42735	-4.01506e-10	1.33017e-05	-1.68819	-4.01506e-10
77976235	chr5:77976235:C:A	9.13924e-19	-1.21409	-0.68714	1.28052e-13	-1.10074	-0.736022	8.97304e-06	-1.3804	-0.701466
77976446	chr5:77976446:G:A	2.1451e-18	-4.25965e-10	-1.04804	2.59504e-13	-4.25965e-10	-1.13043	2.52605e-05	-4.25965e-10	-1.04685
77977102	chr5:77977102:C:T	3.21777e-19	-1.8052	-1.13992	2.85417e-14	-2.21758	-1.12025	4.10723e-06	-1.7254	-1.13794
77977280	chr5:77977280:C:T	1.51379e-18	-4.25965e-10	-1.39661	1.99208e-13	-4.25965e-10	-1.39485	1.77958e-05	-4.25965e-10	-1.39713
77977364	chr5:77977364:T:C	2.0658e-18	-4.25965e-10	-1.08571	2.90139e-13	-4.25965e-10	-1.01884	2.42334e-05	-4.25965e-10	-1.08836
77977368	chr5:77977368:A:C	1.49669e-18	-4.25965e-10	-1.40797	1.9709e-13	-4.25965e-10	-1.40555	1.75985e-05	-4.25965e-10	-1.40827
77977430	chr5:77977430:A:G	2.58812e-19	-1.86722	-1.29566	4.69886e-14	-1.53538	-1.30392	3.26579e-06	-1.79225	-1.30033
77977519	chr5:77977519:T:C	1.03864e-18	-1.77331	-4.01506e-10	1.85993e-13	-1.4635	-4.01506e-10	1.29255e-05	-1.71688	-4.01506e-10
77977732	chr5:77977732:A:G	8.04171e-18	-4.25965e-10	0.27342	8.51122e-13	-4.25965e-10	0.057352	9.51593e-05	-4.25965e-10	0.279465
77977783	chr5:77977783:A:G	1.63528e-18	-4.25965e-10	-1.31941	2.15282e-13	-4.25965e-10	-1.31725	1.92317e-05	-4.25965e-10	-1.31953
77977878	chr5:77977878:A:C	1.48698e-18	-4.25965e-10	-1.41448	1.95754e-13	-4.25965e-10	-1.41234	1.74887e-05	-4.25965e-10	-1.41453
77978207	chr5:77978207:A:G	1.66361e-19	-2.21683	-1.38798	2.14577e-14	-2.21233	-1.41079	1.97538e-06	-2.20487	-1.39045
77978327	chr5:77978327:C:G	1.65472e-19	-2.19301	-1.41717	2.43093e-14	-2.08566	-1.41269	1.93674e-06	-2.19791	-1.41717
77978616	chr5:77978616:T:TAA	1.09235e-18	-1.72289	-4.01506e-10	1.9878e-13	-1.39701	-4.01506e-10	1.36648e-05	-1.66126	-4.01506e-10
77978688	chr5:77978688:T:C	7.7118e-19	-0.659156	-1.4119	6.94586e-14	-1.0313	-1.41718	5.53717e-06	-1.15144	-1.41316
77978889	chr5:77978889:ACT:A	1.53667e-18	-4.25965e-10	-1.3816	2.01254e-13	-4.25965e-10	-1.38464	1.80944e-05	-4.25965e-10	-1.38049
77978929	chr5:77978929:GT:G	1.59595e-18	-1.34375	-4.01506e-10	1.45291e-13	-1.71046	-4.01506e-10	1.91459e-05	-1.324	-4.01506e-10
77979107	chr5:77979107:A:G	1.66279e-19	-2.21729	-1.38801	2.14303e-14	-2.21402	-1.41038	1.97163e-06	-2.20657	-1.39066
77979494	chr5:77979494:G:A	6.54076e-19	-0.821951	-1.4138	4.40316e-14	-1.49422	-1.41008	4.67598e-06	-1.31924	-1.4144
77979949	chr5:77979949:C:T	3.56094e-19	-1.88429	-0.959493	5.29621e-14	-1.85244	-0.867184	3.78874e-06	-1.98104	-0.963015
77980280	chr5:77980280:G:T	1.86049e-18	-4.25965e-10	-1.19038	2.46972e-13	-4.25965e-10	-1.17993	2.19864e-05	-4.25965e-10	-1.18567
77980580	chr5:77980580:T:C	2.63148e-19	-2.14782	-0.998439	5.88132e-14	-1.79213	-0.822707	2.92252e-06	-2.19821	-1.00543
77981202	chr5:77981202:G:A	1.60967e-18	-4.25965e-10	-1.33519	2.18632e-13	-4.25965e-10	-1.30181	1.89205e-05	-4.25965e-10	-1.33584
77981513	chr5:77981513:G:A	2.764e-19	-1.74416	-1.35297	2.41373e-14	-2.12556	-1.37989	2.41127e-06	-2.04056	-1.35537
77981536	chr5:77981536:G:T	4.37162e-18	-4.25965e-10	-0.336088	4.98886e-13	-4.25965e-10	-0.476825	5.10583e-05	-4.25965e-10	-0.343119
77981595	chr5:77981595:C:T	2.0857e-18	-1.07612	-4.01506e-10	5.52795e-13	-0.374216	-4.01506e-10	2.64627e-05	-1.00035	-4.01506e-10
77981617	chr5:77981617:G:A	2.77915e-18	-4.25965e-10	-0.789077	3.54597e-13	-4.25965e-10	-0.818222	3.28176e-05	-4.25965e-10	-0.785121
77982080	chr5:77982080:C:A	1.77219e-18	-4.25965e-10	-1.239	2.45586e-13	-4.25965e-10	-1.18556	2.08983e-05	-4.25965e-10	-1.23642
77982346	chr5:77982346:G:A	5.42677e-19	-1.02401	-1.39846	3.81988e-14	-1.63304	-1.41336	5.48251e-06	-1.17504	-1.39949
77982544	chr5:77982544:T:C	3.02286e-18	-4.25965e-10	-0.70502	3.01029e-13	-4.25965e-10	-0.981997	3.55391e-05	-4.25965e-10	-0.705453
77982986	chr5:77982986:A:G	8.34006e-18	-4.25965e-10	0.309848	8.6224e-13	-4.25965e-10	0.0703295	9.77528e-05	-4.25965e-10	0.306354
77983095	chr5:77983095:A:G	9.86622e-18	-4.25965e-10	0.477894	1.55976e-12	-4.25965e-10	0.663082	0.00011689	-4.25965e-10	0.485142
77983263	chr5:77983263:A:G	3.64816e-19	-1.67153	-1.14806	2.70147e-14	-2.16005	-1.23277	3.59867e-06	-1.84343	-1.1521
77983323	chr5:77983323:C:G	1.84512e-19	-2.20128	-1.29999	2.3274e-14	-2.22196	-1.3199	2.26218e-06	-2.15474	-1.30502
77984620	chr5:77984620:T:C	1.99674e-18	-4.25965e-10	-1.11971	2.18082e-13	-4.25965e-10	-1.30433	2.34407e-05	-4.25965e-10	-1.12161
77985016	chr5:77985016:C:T	1.48364e-18	-4.25965e-10	-1.41672	1.95328e-13	-4.25965e-10	-1.41452	1.74496e-05	-4.25965e-10	-1.41677
77985454	chr5:77985454:A:G	2.82024e-19	-2.20567	-0.871319	5.22116e-14	-1.99309	-0.740809	3.38844e-06	-2.1846	-0.871114
77985803	chr5:77985803:G:C	6.8974e-19	-2.18266	-4.01506e-10	8.81062e-14	-2.21066	-4.01506e-10	8.02489e-06	-2.19354	-4.01506e-10
77985856	chr5:77985856:T:G	1.48378e-18	-4.25965e-10	-1.41663	1.95664e-13	-4.25965e-10	-1.41281	1.74498e-05	-4.25965e-10	-1.41676
77985979	chr5:77985979:G:A	1.51246e-18	-4.25965e-10	-1.39748	2.03257e-13	-4.25965e-10	-1.37473	1.78117e-05	-4.25965e-10	-1.39623
77986251	chr5:77986251:G:A	1.55532e-18	-4.25965e-10	-1.36954	2.1375e-13	-4.25965e-10	-1.3244	1.82717e-05	-4.25965e-10	-1.37074
77986697	chr5:77986697:T:G	1.63903e-19	-2.20476	-1.41494	2.17905e-14	-2.20275	-1.40498	1.90101e-06	-2.21847	-1.41523
77986859	chr5:77986859:A:G	2.27944e-19	-2.20763	-1.08225	3.38299e-14	-2.20604	-0.961821	2.64647e-06	-2.2219	-1.08096
77986870	chr5:77986870:A:C	1.67079e-19	-2.21111	-1.3894	2.21308e-14	-2.20812	-1.38411	1.95995e-06	-2.21801	-1.38516
77986986	chr5:77986986:T:C	1.48655e-18	-4.25965e-10	-1.41476	1.95664e-13	-4.25965e-10	-1.41281	1.74796e-05	-4.25965e-10	-1.41506
77987267	chr5:77987267:G:C	2.0646e-18	-4.25965e-10	-1.08629	3.10154e-13	-4.25965e-10	-0.952134	2.43163e-05	-4.25965e-10	-1.08494
77987271	chr5:77987271:T:C	4.13146e-18	-4.25965e-10	-0.39259	4.45809e-13	-4.25965e-10	-0.589314	4.89729e-05	-4.25965e-10	-0.38482
77988568	chr5:77988568:A:G	5.45091e-18	-4.25965e-10	-0.11544	4.5011e-13	-4.25965e-10	-0.579711	6.39954e-05	-4.25965e-10	-0.117277
77988965	chr5:77988965:A:G	5.33274e-19	-1.0241	-1.41585	4.43142e-13	0.812191	-1.4075	5.80507e-06	-1.10172	-1.41563
77989573	chr5:77989573:A:G	3.78077e-19	-2.02408	-0.759797	5.36393e-14	-1.88165	-0.825268	4.04592e-06	-2.11472	-0.763653
77989632	chr5:77989632:G:A	1.51568e-18	-4.25965e-10	-1.39536	1.95553e-13	-4.25965e-10	-1.41337	1.7801e-05	-4.25965e-10	-1.39683
77990593	chr5:77990593:G:C	1.49324e-18	-4.25965e-10	-1.41027	1.98036e-13	-4.25965e-10	-1.40075	1.75763e-05	-4.25965e-10	-1.40953
77990908	chr5:77990908:GAGA:G	4.65004e-17	-4.25965e-10	2.02824	6.57508e-12	-4.25965e-10	2.10184	0.000552947	-4.25965e-10	2.03918
77991002	chr5:77991002:C:T	3.91798e-18	-1.74541	1.29977	6.29732e-13	-1.52377	1.27986	3.94659e-05	-1.89818	1.29753
77991220	chr5:77991220:A:G	1.88611e-18	-4.25965e-10	-1.1767	2.18486e-13	-4.25965e-10	-1.30248	2.21182e-05	-4.25965e-10	-1.17968
77991305	chr5:77991305:G:A	5.19076e-18	-4.25965e-10	-0.164342	6.25806e-13	-4.25965e-10	-0.250164	6.13024e-05	-4.25965e-10	-0.160268
77991735	chr5:77991735:A:G	4.66479e-18	-4.25965e-10	-0.271179	6.02602e-13	-4.25965e-10	-0.287947	5.51681e-05	-4.25965e-10	-0.265702
77991737	chr5:77991737:A:T	3.06907e-19	-1.638	-1.35443	5.36456e-14	-1.29567	-1.41114	2.89768e-06	-1.85793	-1.35424
77991991	chr5:77991991:G:A	2.95176e-19	-1.65451	-1.3769	5.21299e-14	-1.31899	-1.41648	2.79217e-06	-1.87246	-1.37681
77992143	chr5:77992143:G:A	2.05014e-18	-4.25965e-10	-1.09331	2.62106e-13	-4.25965e-10	-1.12045	2.42352e-05	-4.25965e-10	-1.08828
77992617	chr5:77992617:C:T	4.31906e-18	-4.25965e-10	-0.348184	5.30881e-13	-4.25965e-10	-0.414666	5.11122e-05	-4.25965e-10	-0.342064
77992915	chr5:77992915:C:T	6.63587e-19	-2.22132	-4.01506e-10	9.64798e-14	-2.11987	-4.01506e-10	7.86785e-06	-2.2133	-4.01506e-10
77993924	chr5:77993924:A:G	5.65472e-18	1.22465	-1.30338	1.37205e-10	6.38175	-1.24172	8.57939e-05	1.48131	-1.30544
77994405	chr5:77994405:G:C	2.80033e-18	-0.781486	-4.01506e-10	5.60546e-13	-0.360292	-4.01506e-10	3.09803e-05	-0.842737	-4.01506e-10
77994735	chr5:77994735:GC:G	1.54904e-18	-4.25965e-10	-1.37359	2.11179e-13	-4.25965e-10	-1.3365	1.82537e-05	-4.25965e-10	-1.37172
77994981	chr5:77994981:T:C	2.19314e-18	-4.25965e-10	-1.02589	2.36326e-13	-4.25965e-10	-1.22399	2.58193e-05	-4.25965e-10	-1.02497
77995066	chr5:77995066:C:T	3.63241e-19	-1.4871	-1.33681	4.59333e-14	-1.5643	-1.29771	4.49893e-06	-1.4331	-1.33915
77995157	chr5:77995157:T:A	2.56097e-18	-4.25965e-10	-0.870836	3.09982e-13	-4.25965e-10	-0.95269	3.01099e-05	-4.25965e-10	-0.871234
77995176	chr5:77995176:C:G	2.09593e-18	-4.25965e-10	-1.07123	2.26716e-13	-4.25965e-10	-1.2655	2.46174e-05	-4.25965e-10	-1.07263
77995753	chr5:77995753:T:C	2.83651e-18	-4.25965e-10	-0.768648	5.26891e-13	-4.25965e-10	-0.42221	3.38011e-05	-4.25965e-10	-0.755594
77995921	chr5:77995921:A:G	2.23821e-19	-1.91327	-1.39486	4.06034e-14	-1.57108	-1.41427	2.28118e-06	-2.05469	-1.39671
77995983	chr5:77995983:T:G	2.08243e-18	-4.25965e-10	-1.07769	2.61094e-13	-4.25965e-10	-1.12432	2.44432e-05	-4.25965e-10	-1.07974
77996116	chr5:77996116:G:A	3.23137e-19	-1.65656	-1.28434	6.29391e-14	-1.23026	-1.31677	3.10041e-06	-1.8562	-1.28835
77996187	chr5:77996187:C:T	9.20268e-18	-4.25965e-10	0.408272	1.18664e-12	-4.25965e-10	0.389678	0.00010932	-4.25965e-10	0.418195
77996890	chr5:77996890:T:C	6.19351e-19	-0.880492	-1.40981	2.09703e-13	0.053657	-1.39717	9.05845e-06	-0.662935	-1.40945
77996978	chr5:77996978:C:A	1.03971e-18	-0.380669	-1.39161	1.22488e-12	1.82559	-1.4042	1.02034e-05	-0.561799	-1.39157
77996990	chr5:77996990:C:CA	1.86843e-18	-4.25965e-10	-1.18612	2.67884e-13	-4.25965e-10	-1.09865	2.20658e-05	-4.25965e-10	-1.18206
77997018	chr5:77997018:T:A	2.35877e-18	0.461345	-1.41443	4.11075e-12	3.0493	-1.41714	2.09969e-05	0.182722	-1.41443
77997044	chr5:77997044:A:G	3.24441e-18	0.251287	-0.885576	6.08258e-13	0.404309	-0.682913	1.85834e-05	-0.471558	-0.882259
77997237	chr5:77997237:G:A	2.79943e-18	-4.25965e-10	-0.781808	4.0448e-13	-4.25965e-10	-0.686601	3.30814e-05	-4.25965e-10	-0.777117
77997842	chr5:77997842:G:A	4.47252e-18	-4.25965e-10	-0.31327	5.92518e-13	-4.25965e-10	-0.304822	5.28551e-05	-4.25965e-10	-0.308532
77998744	chr5:77998744:C:T	1.83809e-18	-4.25965e-10	-1.20249	2.34345e-13	-4.25965e-10	-1.23241	2.1629e-05	-4.25965e-10	-1.20205
77998929	chr5:77998929:T:G	1.11388e-18	-0.3812	-1.32217	1.02223e-13	-0.832023	-1.23002	8.27699e-06	-0.843978	-1.31863
77999136	chr5:77999136:G:GC	1.14357e-18	-0.370484	-1.30658	1.05745e-13	-0.820909	-1.20727	8.48276e-06	-0.835347	-1.3027
77999364	chr5:77999364:C:G	1.8653e-18	-4.25965e-10	-1.1878	3.50387e-13	-4.25965e-10	-0.830166	2.19559e-05	-4.25965e-10	-1.18705
77999397	chr5:77999397:A:G	5.94459e-19	-0.977731	-1.35359	1.88831e-13	-0.0617783	-1.38657	8.88153e-06	-0.738875	-1.35324
77999562	chr5:77999562:A:G	1.75028e-18	-4.25965e-10	-1.25145	3.62353e-13	-4.25965e-10	-0.796585	2.06702e-05	-4.25965e-10	-1.2474
77999578	chr5:77999578:C:T	1.68377e-18	-4.25965e-10	-1.29019	3.36244e-13	-4.25965e-10	-0.871365	1.98747e-05	-4.25965e-10	-1.28664
78000417	chr5:78000417:C:G	9.04762e-19	-1.91131	-4.01506e-10	5.65881e-13	-0.350819	-4.01506e-10	8.15863e-06	-2.17701	-4.01506e-10
78000457	chr5:78000457:G:A	7.01733e-19	-0.762204	-1.40322	5.01652e-13	0.92588	-1.39718	5.37823e-06	-1.19037	-1.40335
78000601	chr5:78000601:TAATA:T	1.7492e-18	-0.00419289	-1.24787	2.7758e-13	0.24321	-1.3063	1.05101e-05	-0.671485	-1.25226
78000798	chr5:78000798:T:C	1.80174e-18	-4.25965e-10	-1.22247	3.8384e-13	-4.25965e-10	-0.738977	2.12831e-05	-4.25965e-10	-1.21818
78001947	chr5:78001947:T:C	5.72683e-19	-1.50768	-0.860962	6.04023e-13	0.249036	-0.534628	6.56148e-06	-1.53346	-0.861411
78002314	chr5:78002314:T:C	1.9227e-18	-4.25965e-10	-1.15749	2.34613e-13	-4.25965e-10	-1.23127	2.26458e-05	-4.25965e-10	-1.15611
78002523	chr5:78002523:T:C	1.56607e-18	-4.25965e-10	-1.36265	2.15765e-13	-4.25965e-10	-1.31501	1.8416e-05	-4.25965e-10	-1.36287
78002861	chr5:78002861:T:C	8.63422e-19	-1.95807	-4.01506e-10	9.0799e-14	-2.18056	-4.01506e-10	9.79541e-06	-1.99417	-4.01506e-10
78003354	chr5:78003354:T:G	1.09811e-17	0.584951	-4.01506e-10	1.79453e-12	0.803297	-4.01506e-10	6.03368e-05	-0.176145	-4.01506e-10
78004318	chr5:78004318:G:A	7.69984e-18	-4.25965e-10	0.229977	1.07282e-12	-4.25965e-10	0.288841	9.15539e-05	-4.25965e-10	0.240841
78004785	chr5:78004785:T:C	3.25095e-17	1.67031	-4.01506e-10	1.50821e-12	0.629474	-4.01506e-10	0.000517055	1.97206	-4.01506e-10
78004983	chr5:78004983:T:C	1.65772e-18	-4.25965e-10	-1.30578	2.0202e-13	-4.25965e-10	-1.38084	1.95741e-05	-4.25965e-10	-1.30188
78005311	chr5:78005311:C:T	1.4657e-18	-0.20927	-1.21962	2.25757e-13	0.0125985	-1.28234	9.13795e-06	-0.839505	-1.22415
78005431	chr5:78005431:G:C	1.69614e-18	-4.25965e-10	-1.28287	3.08702e-13	-4.25965e-10	-0.956827	1.99718e-05	-4.25965e-10	-1.28176
78005633	chr5:78005633:T:C	1.64176e-18	-4.25965e-10	-1.31546	2.29984e-13	-4.25965e-10	-1.25119	1.93017e-05	-4.25965e-10	-1.3159
78005730	chr5:78005730:A:G	1.75264e-18	-4.25965e-10	-1.2501	3.38413e-13	-4.25965e-10	-0.864938	2.07531e-05	-4.25965e-10	-1.24339
78005998	chr5:78005998:G:A	1.48336e-18	-4.25965e-10	-1.41691	2.24511e-13	-4.25965e-10	-1.27528	1.74446e-05	-4.25965e-10	-1.41705
78006177	chr5:78006177:T:C	1.84571e-18	-4.25965e-10	-1.19836	2.43159e-13	-4.25965e-10	-1.19549	2.17839e-05	-4.25965e-10	-1.19491
78007303	chr5:78007303:C:G	1.58494e-18	-4.25965e-10	-1.35068	2.15482e-13	-4.25965e-10	-1.31633	1.86288e-05	-4.25965e-10	-1.35138
78007721	chr5:78007721:T:C	1.68261e-18	-4.25965e-10	-1.29088	3.36197e-13	-4.25965e-10	-0.871506	1.98647e-05	-4.25965e-10	-1.28714
78008337	chr5:78008337:T:C	1.90785e-19	-2.11183	-1.356	7.61827e-14	-0.957056	-1.39901	2.26458e-06	-2.09792	-1.36078
78010210	chr5:78010210:T:C	1.48852e-18	-4.25965e-10	-1.41344	2.16913e-13	-4.25965e-10	-1.30971	1.74977e-05	-4.25965e-10	-1.41402
78010282	chr5:78010282:T:C	1.6047e-18	-4.25965e-10	-1.33828	2.23149e-13	-4.25965e-10	-1.28137	1.89249e-05	-4.25965e-10	-1.33561
78010566	chr5:78010566:C:T	1.02602e-18	-0.55784	-1.2277	1.3807e-12	1.75901	-1.21787	8.51881e-06	-0.907912	-1.2259
78010991	chr5:78010991:G:A	9.31506e-18	0.42041	-4.01506e-10	1.55807e-12	0.661999	-4.01506e-10	5.2682e-05	-0.311814	-4.01506e-10
78011043	chr5:78011043:T:C	9.84229e-19	-1.82712	-4.01506e-10	8.53516e-13	0.0601602	-4.01506e-10	1.11932e-05	-1.86078	-4.01506e-10
78011091	chr5:78011091:TG:T	1.97845e-18	0.0929956	-1.2219	3.08127e-13	0.325396	-1.28409	1.16625e-05	-0.593156	-1.22655
78011229	chr5:78011229:A:G	1.6229e-18	-4.25965e-10	-1.32701	2.2657e-13	-4.25965e-10	-1.26615	1.90825e-05	-4.25965e-10	-1.32731
78011263	chr5:78011263:C:T	1.7091e-18	-4.25965e-10	-1.27526	3.13041e-13	-4.25965e-10	-0.942871	2.01272e-05	-4.25965e-10	-1.27401
78011667	chr5:78011667:T:C	1.48297e-18	-4.25965e-10	-1.41717	2.1846e-13	-4.25965e-10	-1.3026	1.74445e-05	-4.25965e-10	-1.41706
78012767	chr5:78012767:GT:G	1.78858e-18	-4.25965e-10	-1.2298	2.54293e-13	-4.25965e-10	-1.15072	2.11152e-05	-4.25965e-10	-1.2261
78013385	chr5:78013385:G:T	3.07076e-18	-4.25965e-10	-0.689298	4.55084e-13	-4.25965e-10	-0.568722	3.59554e-05	-4.25965e-10	-0.693808
78013390	chr5:78013390:TG:T	1.7911e-18	-4.25965e-10	-1.22839	3.76851e-13	-4.25965e-10	-0.757353	2.1159e-05	-4.25965e-10	-1.22402
78013407	chr5:78013407:AC:A	1.79316e-18	-4.25965e-10	-1.22724	3.77954e-13	-4.25965e-10	-0.754431	2.11838e-05	-4.25965e-10	-1.22285
78013459	chr5:78013459:T:C	1.74065e-18	-4.25965e-10	-1.25697	3.5674e-13	-4.25965e-10	-0.812196	2.05546e-05	-4.25965e-10	-1.253
78013729	chr5:78013729:C:G	1.53474e-18	-4.25965e-10	-1.38286	2.09463e-13	-4.25965e-10	-1.34466	1.80292e-05	-4.25965e-10	-1.38409
78013886	chr5:78013886:G:A	4.50697e-19	-1.2052	-1.40299	8.01699e-14	-0.912245	-1.39281	3.65405e-06	-1.57449	-1.40576
78014214	chr5:78014214:A:G	5.33919e-18	-4.25965e-10	-0.136148	7.15695e-13	-4.25965e-10	-0.115949	6.32422e-05	-4.25965e-10	-0.129116
78014653	chr5:78014653:C:T	1.55972e-18	-4.25965e-10	-1.36672	2.88618e-13	-4.25965e-10	-1.0241	1.83861e-05	-4.25965e-10	-1.36449
78014972	chr5:78014972:G:A	1.86951e-18	-4.25965e-10	-1.18555	2.32638e-13	-4.25965e-10	-1.23972	2.20487e-05	-4.25965e-10	-1.18284
78015006	chr5:78015006:G:A	1.55148e-18	-4.25965e-10	-1.37201	2.8431e-13	-4.25965e-10	-1.03914	1.82869e-05	-4.25965e-10	-1.3699
78015128	chr5:78015128:A:T	1.55407e-18	-4.25965e-10	-1.37034	2.85669e-13	-4.25965e-10	-1.03437	1.83183e-05	-4.25965e-10	-1.36819
78015515	chr5:78015515:ACAG:A	1.54048e-18	-4.25965e-10	-1.37913	2.7951e-13	-4.25965e-10	-1.05617	1.81534e-05	-4.25965e-10	-1.37723
78016198	chr5:78016198:GA:G	1.73158e-19	-2.21762	-1.34715	3.39296e-14	-1.88458	-1.28034	2.05586e-06	-2.2126	-1.34279
78016813	chr5:78016813:T:C	2.775e-18	-4.25965e-10	-0.790572	3.56661e-13	-4.25965e-10	-0.812417	3.26779e-05	-4.25965e-10	-0.789389
78017819	chr5:78017819:G:A	1.57758e-18	-4.25965e-10	-1.35533	2.58047e-13	-4.25965e-10	-1.13606	1.8564e-05	-4.25965e-10	-1.35486
78017870	chr5:78017870:G:A	1.54686e-18	-4.25965e-10	-1.375	2.63157e-13	-4.25965e-10	-1.11645	1.82547e-05	-4.25965e-10	-1.37167
78017915	chr5:78017915:A:G	6.23284e-19	-0.875066	-1.40891	9.01016e-14	-0.909111	-1.27915	4.2109e-06	-1.43061	-1.4078
78018459	chr5:78018459:TTTTA:T	1.6103e-18	-0.0654883	-1.26931	2.53052e-13	0.168512	-1.32412	9.74449e-06	-0.725983	-1.2734
78018488	chr5:78018488:AC:A	1.86816e-19	-2.14066	-1.34819	6.91642e-14	-1.058	-1.39472	2.21974e-06	-2.12542	-1.35328
78018701	chr5:78018701:C:CA	1.48575e-18	-4.25965e-10	-1.4153	1.97448e-13	-4.25965e-10	-1.40373	1.74712e-05	-4.25965e-10	-1.41553
78018762	chr5:78018762:G:A	1.8828e-19	-2.13445	-1.34659	7.08717e-14	-1.03455	-1.39378	2.23839e-06	-2.11858	-1.35175
78019120	chr5:78019120:C:T	1.60696e-18	-4.25965e-10	-1.33688	2.20127e-13	-4.25965e-10	-1.295	1.88726e-05	-4.25965e-10	-1.33838
78019637	chr5:78019637:T:C	5.13319e-18	-4.25965e-10	-0.175494	6.82464e-13	-4.25965e-10	-0.163494	6.07581e-05	-4.25965e-10	-0.169187
78020999	chr5:78020999:T:C	1.83691e-19	-2.13739	-1.36833	3.17381e-14	-1.89612	-1.33556	2.25338e-06	-2.09657	-1.36708
78021625	chr5:78021625:G:T	1.48459e-18	-4.25965e-10	-1.41609	2.36522e-13	-4.25965e-10	-1.22316	1.74674e-05	-4.25965e-10	-1.41575
78022819	chr5:78022819:G:C	8.19927e-19	-0.725833	-1.28393	1.02425e-12	1.5159	-1.27339	6.94752e-06	-1.0549	-1.2828
78023011	chr5:78023011:T:C	1.64945e-18	-0.0914216	-1.21936	2.55171e-13	0.13085	-1.27812	1.00608e-05	-0.743729	-1.22371
78023623	chr5:78023623:T:A	2.31546e-19	-1.98404	-1.29016	4.1753e-14	-1.64704	-1.31039	2.90164e-06	-1.91525	-1.29556
78023707	chr5:78023707:C:T	1.70201e-19	-2.16488	-1.41712	2.91269e-14	-1.91512	-1.40242	2.11183e-06	-2.11167	-1.41687
78023708	chr5:78023708:G:A	1.94974e-17	1.15906	-4.01506e-10	1.03183e-12	0.249889	-4.01506e-10	0.000308459	1.4555	-4.01506e-10
78023818	chr5:78023818:T:G	1.5364e-18	-4.25965e-10	-1.38178	1.99238e-13	-4.25965e-10	-1.3947	1.80938e-05	-4.25965e-10	-1.38052
78023834	chr5:78023834:A:G	1.48347e-18	-4.25965e-10	-1.41684	2.21298e-13	-4.25965e-10	-1.28969	1.74538e-05	-4.25965e-10	-1.41653
78023839	chr5:78023839:G:A	6.58296e-18	-4.25965e-10	0.0732625	8.16444e-13	-4.25965e-10	0.0157548	7.76444e-05	-4.25965e-10	0.0760525
78024520	chr5:78024520:G:A	1.48827e-18	-4.25965e-10	-1.41361	2.06378e-13	-4.25965e-10	-1.35949	1.75022e-05	-4.25965e-10	-1.41376
78024651	chr5:78024651:A:G	1.48544e-18	-4.25965e-10	-1.41551	1.97078e-13	-4.25965e-10	-1.4056	1.74688e-05	-4.25965e-10	-1.41567
78025159	chr5:78025159:A:G	9.23103e-19	-0.571521	-1.31972	1.38039e-12	1.85511	-1.31419	7.83535e-06	-0.898582	-1.31886
78026617	chr5:78026617:T:C	2.00036e-19	-2.0033	-1.41718	1.08844e-13	-0.604972	-1.39432	2.38767e-06	-1.98865	-1.41712
78027101	chr5:78027101:A:T	2.78315e-18	-4.25965e-10	-0.787637	3.06217e-13	-4.25965e-10	-0.96491	3.2978e-05	-4.25965e-10	-0.780245
78027198	chr5:78027198:C:T	2.02479e-19	-2.06317	-1.34517	9.26328e-14	-0.76593	-1.39463	2.40676e-06	-2.04729	-1.35051
78027434	chr5:78027434:C:T	8.57412e-19	-0.599449	-1.36561	1.30959e-12	1.83252	-1.34426	7.27301e-06	-0.926222	-1.3657
78027649	chr5:78027649:A:T	1.78188e-18	-4.25965e-10	-1.23355	3.38058e-13	-4.25965e-10	-0.865985	2.09933e-05	-4.25965e-10	-1.23188
78027726	chr5:78027726:A:G	1.68273e-18	-4.25965e-10	-1.29081	2.37273e-13	-4.25965e-10	-1.21999	1.97897e-05	-4.25965e-10	-1.29093
78027995	chr5:78027995:G:A	1.6586e-18	-4.25965e-10	-1.30525	2.28486e-13	-4.25965e-10	-1.25773	1.94727e-05	-4.25965e-10	-1.30708
78028063	chr5:78028063:T:C	1.0542e-17	0.544144	-4.01506e-10	2.07869e-12	0.950287	-4.01506e-10	5.91525e-05	-0.195968	-4.01506e-10
78028220	chr5:78028220:T:TG	8.69155e-19	-0.60831	-1.34315	1.29816e-12	1.81488	-1.33539	7.3439e-06	-0.939906	-1.34231
78028308	chr5:78028308:CAATT:C	7.54406e-19	-2.09305	-4.01506e-10	1.11253e-13	-1.97739	-4.01506e-10	9.14448e-06	-2.06294	-4.01506e-10
78028385	chr5:78028385:A:T	1.79134e-19	-2.20507	-1.32578	3.09313e-14	-2.01352	-1.24391	2.18542e-06	-2.1746	-1.31968
78028931	chr5:78028931:A:G	1.68355e-18	-4.25965e-10	-1.29032	2.32706e-13	-4.25965e-10	-1.23943	1.97632e-05	-4.25965e-10	-1.29226
78029519	chr5:78029519:T:C	7.88161e-19	-2.04927	-4.01506e-10	4.03219e-13	-0.689724	-4.01506e-10	9.41467e-06	-2.03382	-4.01506e-10
78029688	chr5:78029688:G:A	1.82528e-18	-4.25965e-10	-1.20949	2.6198e-13	-4.25965e-10	-1.12094	2.14654e-05	-4.25965e-10	-1.20965
78029916	chr5:78029916:C:T	1.65275e-18	-4.25965e-10	-1.30878	2.27081e-13	-4.25965e-10	-1.2639	1.94432e-05	-4.25965e-10	-1.30859
78030244	chr5:78030244:C:G	2.31315e-18	-4.25965e-10	-0.972612	3.01953e-13	-4.25965e-10	-0.978933	2.72993e-05	-4.25965e-10	-0.969228
78030531	chr5:78030531:T:G	8.76401e-19	-1.94315	-4.01506e-10	9.24602e-14	-2.16242	-4.01506e-10	9.64374e-06	-2.00978	-4.01506e-10
78030951	chr5:78030951:G:A	1.76488e-18	-4.25965e-10	-1.24314	2.51577e-13	-4.25965e-10	-1.16145	2.07554e-05	-4.25965e-10	-1.24328
78031347	chr5:78031347:C:T	4.53646e-18	-4.25965e-10	-0.299076	6.12614e-13	-4.25965e-10	-0.271468	5.38353e-05	-4.25965e-10	-0.290159
78031659	chr5:78031659:CT:C	1.48871e-18	-4.25965e-10	-1.41332	2.19469e-13	-4.25965e-10	-1.29799	1.75128e-05	-4.25965e-10	-1.41315
78031831	chr5:78031831:C:T	1.84094e-18	-4.25965e-10	-1.20094	2.63317e-13	-4.25965e-10	-1.11584	2.16453e-05	-4.25965e-10	-1.2013
78032030	chr5:78032030:T:C	6.85554e-19	-2.18875	-4.01506e-10	1.0428e-13	-2.04212	-4.01506e-10	8.13721e-06	-2.17964	-4.01506e-10
78032312	chr5:78032312:A:G	1.63549e-19	-2.21703	-1.40483	3.62279e-14	-1.6822	-1.41717	1.9129e-06	-2.22073	-1.40674
78032313	chr5:78032313:T:C	1.51811e-18	-4.25965e-10	-1.39376	2.06263e-13	-4.25965e-10	-1.36005	1.78549e-05	-4.25965e-10	-1.39381
78033272	chr5:78033272:T:C	1.80302e-18	-4.25965e-10	-1.22176	3.49689e-13	-4.25965e-10	-0.832159	2.13436e-05	-4.25965e-10	-1.21534
78033405	chr5:78033405:G:A	1.49657e-18	-4.25965e-10	-1.40805	1.95603e-13	-4.25965e-10	-1.41311	1.76071e-05	-4.25965e-10	-1.40779
78033703	chr5:78033703:T:A	3.76482e-19	-1.37363	-1.41448	2.89634e-13	0.307409	-1.32799	3.37864e-06	-1.64471	-1.41391
78033848	chr5:78033848:T:C	1.69378e-18	-4.25965e-10	-1.28426	3.06808e-13	-4.25965e-10	-0.962981	1.99486e-05	-4.25965e-10	-1.28293
78034449	chr5:78034449:G:A	1.73204e-18	-4.25965e-10	-1.26192	2.28289e-13	-4.25965e-10	-1.25859	2.04298e-05	-4.25965e-10	-1.25909
78034672	chr5:78034672:A:G	2.16374e-18	0.322026	-1.36141	4.11948e-13	0.72629	-1.3946	1.24515e-05	-0.390106	-1.36414
78035598	chr5:78035598:A:C	2.27439e-18	-4.25965e-10	-0.989512	2.61555e-13	-4.25965e-10	-1.12256	2.66531e-05	-4.25965e-10	-0.993181
78035778	chr5:78035778:C:T	1.62572e-19	-2.21311	-1.41475	3.82884e-14	-1.63138	-1.41268	1.90082e-06	-2.21819	-1.41561
78035841	chr5:78035841:A:G	2.4398e-18	-4.25965e-10	-0.919306	3.66331e-13	-4.25965e-10	-0.785666	2.86805e-05	-4.25965e-10	-0.919869
78036020	chr5:78036020:G:A	1.48315e-18	-4.25965e-10	-1.41705	2.26013e-13	-4.25965e-10	-1.26861	1.74431e-05	-4.25965e-10	-1.41714
78036446	chr5:78036446:A:G	1.97857e-18	0.242898	-1.37175	3.75372e-13	0.639609	-1.40089	1.15358e-05	-0.456432	-1.3742
78036653	chr5:78036653:T:C	2.3434e-18	-4.25965e-10	-0.959619	3.50046e-13	-4.25965e-10	-0.83114	2.75478e-05	-4.25965e-10	-0.960163
78037661	chr5:78037661:G:C	2.44166e-18	-4.25965e-10	-0.918545	3.6665e-13	-4.25965e-10	-0.784796	2.87022e-05	-4.25965e-10	-0.919113
78038923	chr5:78038923:T:C	1.80175e-18	-4.25965e-10	-1.22246	2.37431e-13	-4.25965e-10	-1.21933	2.12601e-05	-4.25965e-10	-1.21925
78039472	chr5:78039472:G:A	1.48302e-18	-4.25965e-10	-1.41714	1.97772e-13	-4.25965e-10	-1.40209	1.74446e-05	-4.25965e-10	-1.41706
78039493	chr5:78039493:C:T	1.52153e-18	-4.25965e-10	-1.3915	2.1421e-13	-4.25965e-10	-1.32224	1.78801e-05	-4.25965e-10	-1.3924
78039830	chr5:78039830:C:T	6.63242e-19	-2.22184	-4.01506e-10	9.31525e-14	-2.15497	-4.01506e-10	7.807e-06	-2.22107	-4.01506e-10
78039885	chr5:78039885:G:A	1.93007e-19	-2.21104	-1.24521	2.74368e-14	-2.15256	-1.22476	2.34372e-06	-2.18845	-1.2359
78040551	chr5:78040551:C:G	2.25915e-18	-4.25965e-10	-0.996235	3.54802e-13	-4.25965e-10	-0.817644	2.66499e-05	-4.25965e-10	-0.993303
78040752	chr5:78040752:C:A	5.14698e-19	-1.0583	-1.4171	3.3275e-13	0.533021	-1.41483	4.13889e-06	-1.43856	-1.4171
78041026	chr5:78041026:A:G	2.12384e-18	-4.25965e-10	-1.058	3.1167e-13	-4.25965e-10	-0.947259	2.49544e-05	-4.25965e-10	-1.05904
78041206	chr5:78041206:G:A	1.77898e-18	-4.25965e-10	-1.23518	2.2095e-13	-4.25965e-10	-1.29127	2.09279e-05	-4.25965e-10	-1.235
78041497	chr5:78041497:T:C	1.85679e-18	-4.25965e-10	-1.19237	2.68164e-13	-4.25965e-10	-1.0976	2.19334e-05	-4.25965e-10	-1.18808
78041569	chr5:78041569:T:A	1.67572e-18	-4.25965e-10	-1.29498	2.1155e-13	-4.25965e-10	-1.33474	1.96989e-05	-4.25965e-10	-1.29552
78041828	chr5:78041828:T:C	1.48536e-18	-4.25965e-10	-1.41557	1.99385e-13	-4.25965e-10	-1.39396	1.74619e-05	-4.25965e-10	-1.41607
78042057	chr5:78042057:C:A	4.1469e-18	-4.25965e-10	-0.388862	3.64418e-13	-4.25965e-10	-0.790901	4.87923e-05	-4.25965e-10	-0.388514
78043204	chr5:78043204:G:C	2.02478e-18	-4.25965e-10	-1.10576	2.95048e-13	-4.25965e-10	-1.00207	2.37923e-05	-4.25965e-10	-1.10673
78043741	chr5:78043741:T:C	1.52955e-18	-4.25965e-10	-1.38625	2.09178e-13	-4.25965e-10	-1.34602	1.80107e-05	-4.25965e-10	-1.38512
78043922	chr5:78043922:T:C	2.12898e-18	-4.25965e-10	-1.05558	3.12538e-13	-4.25965e-10	-0.944478	2.50147e-05	-4.25965e-10	-1.05662
78044721	chr5:78044721:C:CT	1.96882e-18	-4.25965e-10	-1.13379	2.86302e-13	-4.25965e-10	-1.03216	2.31301e-05	-4.25965e-10	-1.13495
78045059	chr5:78045059:T:C	1.0121e-17	-4.25965e-10	0.503391	1.23948e-12	-4.25965e-10	0.43324	0.000119575	-4.25965e-10	0.507861
78046711	chr5:78046711:T:C	6.87601e-19	-2.18577	-4.01506e-10	9.21495e-14	-2.16579	-4.01506e-10	8.08336e-06	-2.18628	-4.01506e-10
78046716	chr5:78046716:A:T	3.69159e-19	-1.64364	-1.16411	3.0924e-14	-1.9871	-1.27057	3.69573e-06	-1.79894	-1.16997
78046841	chr5:78046841:T:C	5.17747e-18	-0.166906	-4.01506e-10	1.00347e-12	0.222021	-4.01506e-10	3.2533e-05	-0.793831	-4.01506e-10
78047025	chr5:78047025:A:G	8.66606e-18	-4.25965e-10	0.348192	1.23935e-12	-4.25965e-10	0.43314	0.000102906	-4.25965e-10	0.357732
78047192	chr5:78047192:T:C	1.82685e-18	-4.25965e-10	-1.20863	2.59268e-13	-4.25965e-10	-1.13134	2.1464e-05	-4.25965e-10	-1.20971
78047618	chr5:78047618:A:G	2.14048e-18	-4.25965e-10	-1.05019	2.78805e-13	-4.25965e-10	-1.05869	2.52457e-05	-4.25965e-10	-1.04743
78048115	chr5:78048115:T:C	3.46162e-19	-1.56607	-1.306	1.75142e-13	-0.237277	-1.28633	3.09193e-06	-1.84292	-1.30437
78048121	chr5:78048121:G:T	5.1271e-18	-0.176682	-4.01506e-10	1.00718e-12	0.22571	-4.01506e-10	3.2367e-05	-0.798949	-4.01506e-10
78048299	chr5:78048299:C:T	1.82844e-18	-4.25965e-10	-1.20776	2.5954e-13	-4.25965e-10	-1.13029	2.14826e-05	-4.25965e-10	-1.20885
78048533	chr5:78048533:T:C	1.73661e-18	-4.25965e-10	-1.25929	2.24737e-13	-4.25965e-10	-1.27427	2.05285e-05	-4.25965e-10	-1.25427
78048731	chr5:78048731:T:C	1.51352e-18	-4.25965e-10	-1.39678	2.10736e-13	-4.25965e-10	-1.3386	1.77723e-05	-4.25965e-10	-1.39845
78048755	chr5:78048755:T:C	6.25949e-18	0.0228767	-4.01506e-10	1.25431e-12	0.445134	-4.01506e-10	3.81572e-05	-0.634372	-4.01506e-10
78049418	chr5:78049418:C:T	1.53376e-18	-4.25965e-10	-1.3835	1.98679e-13	-4.25965e-10	-1.39752	1.80206e-05	-4.25965e-10	-1.38457
78049627	chr5:78049627:A:T	1.6821e-18	-4.25965e-10	-1.29118	2.35053e-13	-4.25965e-10	-1.22939	1.97663e-05	-4.25965e-10	-1.29211
78050187	chr5:78050187:C:T	1.61057e-19	-2.22212	-1.4151	3.2213e-14	-1.80446	-1.41237	1.89531e-06	-2.22088	-1.41582
78050477	chr5:78050477:T:C	1.72312e-18	-4.25965e-10	-1.26708	2.41577e-13	-4.25965e-10	-1.20202	2.02464e-05	-4.25965e-10	-1.26811
78050844	chr5:78050844:T:C	3.25491e-19	-1.5315	-1.40214	1.66143e-13	-0.177356	-1.399	2.88254e-06	-1.81587	-1.40154
78051048	chr5:78051048:C:T	1.98047e-18	-4.25965e-10	-1.12789	2.51173e-13	-4.25965e-10	-1.16306	2.32942e-05	-4.25965e-10	-1.12788
78051116	chr5:78051116:C:T	3.11365e-19	-1.56607	-1.41194	1.54865e-13	-0.229476	-1.41718	2.79775e-06	-1.83517	-1.4121
78051994	chr5:78051994:AC:A	1.5144e-18	-4.25965e-10	-1.3962	2.0819e-13	-4.25965e-10	-1.35075	1.77824e-05	-4.25965e-10	-1.39788
78052062	chr5:78052062:C:A	5.01386e-18	-0.199017	-4.01506e-10	9.80687e-13	0.19905	-4.01506e-10	3.17724e-05	-0.817489	-4.01506e-10
78052096	chr5:78052096:C:G	2.49517e-19	-1.79931	-1.40014	2.68259e-14	-1.98327	-1.41657	2.41591e-06	-1.99173	-1.40228
78052394	chr5:78052394:A:G	1.70411e-18	-4.25965e-10	-1.27818	2.02956e-13	-4.25965e-10	-1.37621	1.99716e-05	-4.25965e-10	-1.28178
78052816	chr5:78052816:A:C	1.63302e-18	-4.25965e-10	-1.32079	2.17119e-13	-4.25965e-10	-1.30876	1.91442e-05	-4.25965e-10	-1.32409
78053413	chr5:78053413:G:A	5.20464e-18	-0.161672	-4.01506e-10	1.024e-12	0.242271	-4.01506e-10	3.26695e-05	-0.789646	-4.01506e-10
78053696	chr5:78053696:A:AG	7.58916e-19	-2.08709	-4.01506e-10	9.15932e-14	-2.17185	-4.01506e-10	9.37171e-06	-2.03839	-4.01506e-10
78053891	chr5:78053891:A:C	1.74011e-19	-2.14951	-1.41034	5.16864e-14	-1.32795	-1.41606	1.9746e-06	-2.18397	-1.41175
78053963	chr5:78053963:T:C	3.13543e-18	-4.25965e-10	-0.668457	4.41909e-13	-4.25965e-10	-0.598099	3.67472e-05	-4.25965e-10	-0.672025
78053980	chr5:78053980:T:C	3.32685e-19	-1.49511	-1.41667	1.73999e-13	-0.117148	-1.41301	2.9235e-06	-1.78666	-1.41664
78054030	chr5:78054030:A:G	1.76826e-18	-4.25965e-10	-1.24123	2.24487e-13	-4.25965e-10	-1.27539	2.0858e-05	-4.25965e-10	-1.23835
78054345	chr5:78054345:A:G	1.69436e-18	-4.25965e-10	-1.28391	2.37136e-13	-4.25965e-10	-1.22057	1.99099e-05	-4.25965e-10	-1.28487
78054717	chr5:78054717:T:C	3.52793e-19	-1.45205	-1.40104	1.91546e-13	-0.0452175	-1.38886	3.06945e-06	-1.75373	-1.40086
78055293	chr5:78055293:T:C	1.69798e-18	-4.25965e-10	-1.28179	1.98919e-13	-4.25965e-10	-1.39631	1.99324e-05	-4.25965e-10	-1.28374
78055692	chr5:78055692:T:C	3.30122e-19	-1.50502	-1.4145	1.7167e-13	-0.135316	-1.40831	2.90278e-06	-1.796	-1.41442
78055693	chr5:78055693:G:A	1.53159e-18	-4.25965e-10	-1.38492	1.97121e-13	-4.25965e-10	-1.40539	1.80082e-05	-4.25965e-10	-1.38526
78055735	chr5:78055735:G:A	3.41941e-19	-1.46717	-1.41717	1.34687e-13	-0.37185	-1.4144	2.84813e-06	-1.81226	-1.41716
78055870	chr5:78055870:T:A	1.64819e-18	-4.25965e-10	-1.31154	1.96702e-13	-4.25965e-10	-1.40751	1.93509e-05	-4.25965e-10	-1.31335
78055940	chr5:78055940:G:C	6.77048e-19	-2.20124	-4.01506e-10	8.72183e-14	-2.22079	-4.01506e-10	8.05271e-06	-2.19008	-4.01506e-10
78056004	chr5:78056004:T:C	3.18974e-19	-1.53874	-1.41513	1.62122e-13	-0.1914	-1.40946	2.82909e-06	-1.82107	-1.41506
78056309	chr5:78056309:C:T	3.26699e-19	-1.53361	-1.39633	1.64974e-13	-0.174267	-1.40915	2.90411e-06	-1.81341	-1.39655
78056449	chr5:78056449:C:T	1.73146e-18	-1.26225	-4.01506e-10	2.01958e-13	-1.38114	-4.01506e-10	2.26565e-05	-1.15564	-4.01506e-10
78056501	chr5:78056501:T:C	1.91713e-18	-4.25965e-10	-1.16039	2.43652e-13	-4.25965e-10	-1.19346	2.25493e-05	-4.25965e-10	-1.16038
78056502	chr5:78056502:G:A	3.32081e-19	-1.49762	-1.41598	1.71813e-13	-0.13155	-1.41125	2.93183e-06	-1.78453	-1.41593
78057026	chr5:78057026:T:C	3.33701e-19	-1.49344	-1.41529	1.75566e-13	-0.111376	-1.40981	2.93318e-06	-1.78477	-1.41523
78057183	chr5:78057183:G:A	3.52394e-19	-1.43704	-1.41718	1.41225e-13	-0.324051	-1.4148	2.91467e-06	-1.78915	-1.41718
78057301	chr5:78057301:G:A	3.61132e-19	-1.44089	-1.38885	1.43682e-13	-0.315764	-1.40584	3.00268e-06	-1.78746	-1.38912
78057325	chr5:78057325:C:A	3.45589e-19	-1.45994	-1.41379	1.8565e-13	-0.05841	-1.40693	3.03456e-06	-1.75232	-1.4137
78057343	chr5:78057343:C:T	5.91881e-19	-1.03303	-1.30264	2.74431e-13	0.243492	-1.318	4.41421e-06	-1.48829	-1.30297
78057375	chr5:78057375:C:T	7.4298e-19	-2.10831	-4.01506e-10	1.09189e-13	-1.99613	-4.01506e-10	8.98792e-06	-2.08021	-4.01506e-10
78057662	chr5:78057662:CACTT:C	1.9749e-18	-4.25965e-10	-1.1307	2.50666e-13	-4.25965e-10	-1.16508	2.32285e-05	-4.25965e-10	-1.13071
78058425	chr5:78058425:G:A	3.70917e-19	-1.38593	-1.41707	1.54671e-13	-0.234201	-1.4137	3.03389e-06	-1.74919	-1.41705
78058432	chr5:78058432:G:A	3.85718e-19	-1.37668	-1.3872	1.59946e-13	-0.209599	-1.40477	3.15968e-06	-1.73812	-1.38749
78058468	chr5:78058468:G:A	1.89492e-18	-4.25965e-10	-1.17205	2.40622e-13	-4.25965e-10	-1.20598	2.22915e-05	-4.25965e-10	-1.17188
78058530	chr5:78058530:CTAAAG:C	1.70144e-18	-4.25965e-10	-1.27975	2.38413e-13	-4.25965e-10	-1.2152	1.99931e-05	-4.25965e-10	-1.2807
78058627	chr5:78058627:A:C	5.52221e-18	-0.102445	-4.01506e-10	1.07356e-12	0.289535	-4.01506e-10	3.43671e-05	-0.738987	-4.01506e-10
78058882	chr5:78058882:T:C	1.70475e-18	-4.25965e-10	-1.27781	2.38993e-13	-4.25965e-10	-1.21277	2.00324e-05	-4.25965e-10	-1.27874
78059089	chr5:78059089:T:C	2.31403e-18	-0.972233	-4.01506e-10	1.35117e-13	-1.78306	-4.01506e-10	2.15502e-05	-1.2057	-4.01506e-10
78059555	chr5:78059555:A:ACTCAGCTTT	4.26707e-19	-1.25364	-1.40924	1.90496e-13	-0.0355264	-1.40405	3.34044e-06	-1.66094	-1.40904
78060052	chr5:78060052:C:G	4.43561e-18	-4.25965e-10	-0.321558	8.47542e-13	-4.25965e-10	0.053137	5.16558e-05	-4.25965e-10	-0.331484
78060497	chr5:78060497:A:G	2.17628e-18	-4.25965e-10	-1.0336	2.83319e-13	-4.25965e-10	-1.04263	2.56754e-05	-4.25965e-10	-1.03055
78060661	chr5:78060661:G:A	6.49228e-18	-4.25965e-10	0.059391	9.20395e-13	-4.25965e-10	0.1356	7.70894e-05	-4.25965e-10	0.068879
78060901	chr5:78060901:T:C	1.51962e-18	-4.25965e-10	-1.39276	2.06006e-13	-4.25965e-10	-1.3613	1.78733e-05	-4.25965e-10	-1.39278
78061271	chr5:78061271:A:AT	6.90936e-19	-0.771228	-1.4097	6.25163e-14	-1.13665	-1.41713	5.43128e-06	-1.1732	-1.41072
78061758	chr5:78061758:G:T	1.698e-19	-2.16821	-1.41615	2.35809e-14	-2.12819	-1.40058	2.08059e-06	-2.12796	-1.41548
78061778	chr5:78061778:T:A	2.268e-18	-4.25965e-10	-0.992323	3.38871e-13	-4.25965e-10	-0.863583	2.68335e-05	-4.25965e-10	-0.986436
78062168	chr5:78062168:AC:A	1.59626e-18	-4.25965e-10	-1.34356	2.05513e-13	-4.25965e-10	-1.36369	1.87742e-05	-4.25965e-10	-1.3436
78062829	chr5:78062829:G:A	2.50986e-18	-0.890996	-4.01506e-10	1.12816e-13	-1.96344	-4.01506e-10	2.96566e-05	-0.886403	-4.01506e-10
78063264	chr5:78063264:G:A	1.16772e-18	-2.08103	0.424853	3.52796e-12	0.79008	0.689191	1.58524e-05	-1.95092	0.43815
78064025	chr5:78064025:C:T	5.2668e-18	-0.149799	-4.01506e-10	1.05406e-12	0.271201	-4.01506e-10	3.33414e-05	-0.769287	-4.01506e-10
78064230	chr5:78064230:T:C	1.71952e-18	-4.25965e-10	-1.26918	2.19039e-13	-4.25965e-10	-1.29995	2.02756e-05	-4.25965e-10	-1.26667
78064651	chr5:78064651:CA:C	6.41931e-18	0.048089	-4.01506e-10	1.30103e-12	0.481711	-4.01506e-10	3.91412e-05	-0.60891	-4.01506e-10
78064990	chr5:78064990:C:T	4.70196e-18	-4.25965e-10	-0.263243	6.6147e-13	-4.25965e-10	-0.194739	5.57717e-05	-4.25965e-10	-0.25482
78065415	chr5:78065415:G:A	1.49977e-18	-4.25965e-10	-1.40591	2.16593e-13	-4.25965e-10	-1.31118	1.76444e-05	-4.25965e-10	-1.40567
78065463	chr5:78065463:G:A	8.39917e-18	0.31691	-4.01506e-10	1.69522e-12	0.746364	-4.01506e-10	4.8747e-05	-0.389443	-4.01506e-10
78065689	chr5:78065689:A:G	3.22963e-19	-1.54932	-1.39212	1.61752e-13	-0.205704	-1.39744	2.88316e-06	-1.82472	-1.39248
78066039	chr5:78066039:G:T	5.61097e-18	-4.25965e-10	-0.0864992	7.94567e-13	-4.25965e-10	-0.0114066	6.66107e-05	-4.25965e-10	-0.0772223
78066116	chr5:78066116:G:A	1.81013e-18	-4.25965e-10	-1.21783	2.30222e-13	-4.25965e-10	-1.25016	2.13044e-05	-4.25965e-10	-1.21717
78066701	chr5:78066701:C:A	4.15781e-18	-0.386233	-4.01506e-10	1.57318e-12	0.671653	-4.01506e-10	5.58284e-05	-0.253804	-4.01506e-10
78066836	chr5:78066836:G:A	9.4784e-19	-1.86479	-4.01506e-10	3.81865e-13	-0.744137	-4.01506e-10	1.0914e-05	-1.88604	-4.01506e-10
78066886	chr5:78066886:G:C	9.47113e-19	-1.86556	-4.01506e-10	2.16797e-13	-1.31024	-4.01506e-10	1.2329e-05	-1.76413	-4.01506e-10
78066947	chr5:78066947:T:C	3.44969e-18	-4.25965e-10	-0.572937	4.24647e-13	-4.25965e-10	-0.637945	4.10156e-05	-4.25965e-10	-0.562135
78067014	chr5:78067014:A:G	1.90061e-18	-4.25965e-10	-1.16905	2.66062e-13	-4.25965e-10	-1.10547	2.23411e-05	-4.25965e-10	-1.16966
78067063	chr5:78067063:T:C	1.50321e-18	-4.25965e-10	-1.40362	1.95733e-13	-4.25965e-10	-1.41245	1.76698e-05	-4.25965e-10	-1.40423
78067065	chr5:78067065:A:G	1.50072e-18	-4.25965e-10	-1.40528	1.95943e-13	-4.25965e-10	-1.41138	1.76412e-05	-4.25965e-10	-1.40585
78067316	chr5:78067316:T:C	1.91789e-18	-4.25965e-10	-1.15999	2.34181e-13	-4.25965e-10	-1.23311	2.24954e-05	-4.25965e-10	-1.16278
78067581	chr5:78067581:C:T	2.32542e-18	-4.25965e-10	-0.967322	3.43062e-13	-4.25965e-10	-0.851292	2.74478e-05	-4.25965e-10	-0.963802
78069395	chr5:78069395:T:C	7.59365e-19	-2.0865	-4.01506e-10	8.99039e-14	-2.19046	-4.01506e-10	9.45415e-06	-2.02963	-4.01506e-10
78069478	chr5:78069478:TAATG:T	1.53647e-18	-4.25965e-10	-1.38173	2.07294e-13	-4.25965e-10	-1.35506	1.80354e-05	-4.25965e-10	-1.38375
78069502	chr5:78069502:T:C	5.59792e-18	-0.0888281	-4.01506e-10	1.11527e-12	0.327652	-4.01506e-10	3.48063e-05	-0.726288	-4.01506e-10
78069532	chr5:78069532:T:C	2.54322e-19	-2.21197	-0.968409	3.1277e-14	-2.22168	-1.02464	2.97777e-06	-2.20612	-0.978789
78069823	chr5:78069823:C:T	2.65056e-18	-0.836451	-4.01506e-10	3.02626e-13	-0.976706	-4.01506e-10	3.51505e-05	-0.716448	-4.01506e-10
78069908	chr5:78069908:G:A	2.44459e-19	-1.8832	-1.33673	5.51672e-14	-1.37737	-1.30146	3.05804e-06	-1.81879	-1.33953
78070065	chr5:78070065:A:G	3.02825e-19	-1.59138	-1.41444	1.49977e-13	-0.262344	-1.41637	2.72146e-06	-1.86039	-1.41453
78070219	chr5:78070219:C:T	5.5788e-18	-4.25965e-10	-0.0922492	7.89347e-13	-4.25965e-10	-0.0179971	6.6213e-05	-4.25965e-10	-0.0832109
78070425	chr5:78070425:A:G	1.56914e-18	-4.25965e-10	-1.3607	1.94826e-13	-4.25965e-10	-1.4171	1.84357e-05	-4.25965e-10	-1.3618
78070867	chr5:78070867:T:C	5.0355e-18	-0.194709	-4.01506e-10	9.90857e-13	0.209366	-4.01506e-10	3.18079e-05	-0.816371	-4.01506e-10
78070888	chr5:78070888:G:A	3.01492e-19	-1.61591	-1.39432	1.09608e-13	-0.589465	-1.40283	2.61557e-06	-1.91996	-1.39464
78071114	chr5:78071114:T:G	1.59483e-18	-4.25965e-10	-1.34446	2.05093e-13	-4.25965e-10	-1.36574	1.87609e-05	-4.25965e-10	-1.34431
78071132	chr5:78071132:A:G	1.28517e-17	-4.25965e-10	0.742254	2.92914e-12	-4.25965e-10	1.29326	0.000152889	-4.25965e-10	0.753623
78071324	chr5:78071324:C:T	1.89434e-18	-4.25965e-10	-1.17235	2.44891e-13	-4.25965e-10	-1.18839	2.23414e-05	-4.25965e-10	-1.16964
78071401	chr5:78071401:C:T	2.11452e-19	-1.95009	-1.41489	6.94247e-14	-1.03492	-1.41404	2.13086e-06	-2.1038	-1.41576
78071482	chr5:78071482:G:C	7.1349e-19	-2.14881	-4.01506e-10	8.76245e-14	-2.21614	-4.01506e-10	8.25691e-06	-2.16504	-4.01506e-10
78071941	chr5:78071941:C:A	1.68437e-19	-2.17551	-1.4169	2.39221e-14	-2.11194	-1.40246	2.06129e-06	-2.13626	-1.4165
78072120	chr5:78072120:GAT:G	2.32781e-18	-4.25965e-10	-0.966293	3.46459e-13	-4.25965e-10	-0.841438	2.7383e-05	-4.25965e-10	-0.966164
78072189	chr5:78072189:C:G	1.96598e-19	-2.03764	-1.40018	5.72606e-14	-1.2246	-1.41699	2.03732e-06	-2.16151	-1.40295
78072883	chr5:78072883:G:A	1.74543e-17	-4.25965e-10	1.04836	1.78088e-12	-4.25965e-10	0.795661	0.000210126	-4.25965e-10	1.07162
78073011	chr5:78073011:C:T	1.86542e-18	-4.25965e-10	-1.18773	2.29535e-13	-4.25965e-10	-1.25315	2.18708e-05	-4.25965e-10	-1.19093
78073149	chr5:78073149:T:C	3.1082e-19	-1.59453	-1.38523	1.1856e-13	-0.519661	-1.39413	2.66802e-06	-1.90917	-1.38558
78073169	chr5:78073169:T:G	1.90344e-18	-4.25965e-10	-1.16756	2.66504e-13	-4.25965e-10	-1.10381	2.23744e-05	-4.25965e-10	-1.16817
78073178	chr5:78073178:G:A	1.57482e-18	-4.25965e-10	-1.35708	1.94944e-13	-4.25965e-10	-1.41649	1.84973e-05	-4.25965e-10	-1.35846
78073403	chr5:78073403:T:C	1.73463e-18	-1.26043	-4.01506e-10	1.83992e-13	-1.47431	-4.01506e-10	1.85451e-05	-1.35588	-4.01506e-10
78073426	chr5:78073426:G:A	4.85622e-18	-0.230962	-4.01506e-10	9.43065e-13	0.159932	-4.01506e-10	3.08987e-05	-0.845372	-4.01506e-10
78073602	chr5:78073602:C:T	1.86151e-18	-4.25965e-10	-1.18983	2.03734e-13	-4.25965e-10	-1.37239	2.18289e-05	-4.25965e-10	-1.19285
78074018	chr5:78074018:G:A	1.55344e-18	-4.25965e-10	-1.37075	1.94812e-13	-4.25965e-10	-1.41717	1.82484e-05	-4.25965e-10	-1.37201
78074670	chr5:78074670:C:T	2.10737e-18	-4.25965e-10	-1.06578	2.77253e-13	-4.25965e-10	-1.06427	2.48591e-05	-4.25965e-10	-1.06286
78074751	chr5:78074751:C:T	1.87561e-18	-4.25965e-10	-1.18229	2.38484e-13	-4.25965e-10	-1.2149	2.20618e-05	-4.25965e-10	-1.18224
78074911	chr5:78074911:C:T	2.32735e-18	-4.25965e-10	-0.966492	3.49176e-13	-4.25965e-10	-0.833627	2.75439e-05	-4.25965e-10	-0.960308
78075096	chr5:78075096:A:G	2.16109e-18	-1.04061	-4.01506e-10	7.68844e-13	-0.0443161	-4.01506e-10	2.44202e-05	-1.08068	-4.01506e-10
78075123	chr5:78075123:G:C	3.61257e-19	-1.41452	-1.41487	2.67033e-14	-1.98767	-1.41675	4.41558e-06	-1.37515	-1.4158
78075548	chr5:78075548:T:C	1.93701e-18	-4.25965e-10	-1.15008	2.07325e-13	-4.25965e-10	-1.35492	2.26991e-05	-4.25965e-10	-1.15376
78075931	chr5:78075931:G:A	2.08301e-18	-4.25965e-10	-1.07741	2.15046e-13	-4.25965e-10	-1.31835	2.44022e-05	-4.25965e-10	-1.08141
78075983	chr5:78075983:G:A	1.66333e-18	-4.25965e-10	-1.3024	2.28798e-13	-4.25965e-10	-1.25636	1.9474e-05	-4.25965e-10	-1.30701
78076084	chr5:78076084:A:G	1.31511e-17	-4.25965e-10	0.765284	2.03981e-12	-4.25965e-10	0.931408	0.000155188	-4.25965e-10	0.76855
78076376	chr5:78076376:G:A	4.92294e-18	-4.25965e-10	-0.217316	7.75188e-13	-4.25965e-10	-0.0360982	5.74986e-05	-4.25965e-10	-0.224327
78077028	chr5:78077028:C:T	7.99331e-19	-1.78145	-0.253748	7.0405e-14	-2.12401	-0.310931	1.05161e-05	-1.6687	-0.254481
78077607	chr5:78077607:A:G	2.16762e-18	-4.25965e-10	-1.03759	3.09776e-13	-4.25965e-10	-0.953354	2.55466e-05	-4.25965e-10	-1.03558
78077683	chr5:78077683:G:GC	3.26641e-19	-1.53244	-1.39768	2.51102e-14	-2.052	-1.41393	4.04904e-06	-1.4774	-1.40021
78077905	chr5:78077905:G:A	2.93315e-18	-4.25965e-10	-0.735147	6.152e-13	-4.25965e-10	-0.267257	3.47605e-05	-4.25965e-10	-0.727606
78078224	chr5:78078224:T:C	3.9331e-19	-1.83504	-0.909337	4.67598e-14	-2.16555	-0.678635	5.07329e-06	-1.74545	-0.906645
78079102	chr5:78079102:C:T	4.26098e-19	-1.75331	-0.910999	4.84124e-14	-2.12788	-0.681563	5.5582e-06	-1.65252	-0.908293
78079342	chr5:78079342:C:T	1.54421e-18	-4.25965e-10	-1.37671	1.98066e-13	-4.25965e-10	-1.4006	1.81637e-05	-4.25965e-10	-1.37666
78079509	chr5:78079509:C:A	3.53681e-19	-1.45476	-1.39582	2.61084e-14	-2.0138	-1.41315	4.38741e-06	-1.39888	-1.39847
78080385	chr5:78080385:G:A	1.59927e-18	-4.25965e-10	-1.34168	2.18337e-13	-4.25965e-10	-1.30317	1.87398e-05	-4.25965e-10	-1.34544
78080407	chr5:78080407:C:T	3.65402e-19	-1.42441	-1.39357	2.67658e-14	-1.99008	-1.412	4.56178e-06	-1.36201	-1.39636
78081225	chr5:78081225:C:T	4.21965e-18	-0.371471	-4.01506e-10	1.1119e-12	0.324623	-4.01506e-10	3.1065e-05	-0.840005	-4.01506e-10
78081455	chr5:78081455:C:T	2.0795e-18	-4.25965e-10	-1.07909	2.70436e-13	-4.25965e-10	-1.08917	2.46335e-05	-4.25965e-10	-1.07198
78081457	chr5:78081457:G:A	1.9882e-18	-4.25965e-10	-1.12399	2.79923e-13	-4.25965e-10	-1.05469	2.33708e-05	-4.25965e-10	-1.1246
78081912	chr5:78081912:AAAC:A	1.58463e-18	-4.25965e-10	-1.35087	2.13724e-13	-4.25965e-10	-1.32452	1.8577e-05	-4.25965e-10	-1.35416
78082537	chr5:78082537:T:C	1.39165e-17	-4.25965e-10	0.821851	2.15557e-12	-4.25965e-10	0.986609	0.000164196	-4.25965e-10	0.824975
78082944	chr5:78082944:T:C	7.1744e-19	-2.14329	-4.01506e-10	9.3496e-14	-2.15128	-4.01506e-10	8.83146e-06	-2.09777	-4.01506e-10
78083053	chr5:78083053:C:T	3.86161e-19	-1.84436	-0.918359	4.60066e-14	-2.16974	-0.690677	4.97162e-06	-1.75676	-0.915582
78083129	chr5:78083129:T:C	2.38707e-18	-0.941156	-4.01506e-10	1.53313e-13	-1.65672	-4.01506e-10	2.89887e-05	-0.909181	-4.01506e-10
78083156	chr5:78083156:T:C	2.38313e-18	-4.25965e-10	-0.942809	3.12506e-13	-4.25965e-10	-0.94458	2.83512e-05	-4.25965e-10	-0.931418
78083216	chr5:78083216:A:G	1.48343e-18	-4.25965e-10	-1.41687	1.98935e-13	-4.25965e-10	-1.39622	1.74451e-05	-4.25965e-10	-1.41703
78084270	chr5:78084270:C:T	3.15173e-19	-1.56711	-1.39875	2.47646e-14	-2.06553	-1.41426	3.90045e-06	-1.51379	-1.40121
78084343	chr5:78084343:T:C	3.81983e-19	-1.83501	-0.938591	4.52121e-14	-2.16291	-0.714931	4.92858e-06	-1.74499	-0.93605
78084875	chr5:78084875:C:T	1.50677e-18	-4.25965e-10	-1.40126	2.06159e-13	-4.25965e-10	-1.36055	1.77045e-05	-4.25965e-10	-1.40227
78084899	chr5:78084899:G:T	1.31814e-18	-1.17859	-0.356409	3.91268e-12	1.76919	-0.186417	1.30883e-05	-1.34161	-0.362755
78084956	chr5:78084956:T:C	1.53812e-18	-4.25965e-10	-1.38066	1.97627e-13	-4.25965e-10	-1.40282	1.80917e-05	-4.25965e-10	-1.38063
78085384	chr5:78085384:T:A	2.38951e-18	-4.25965e-10	-0.940132	3.13382e-13	-4.25965e-10	-0.94178	2.84282e-05	-4.25965e-10	-0.928704
78085613	chr5:78085613:A:T	5.94747e-19	-2.15714	-0.173698	1.44091e-12	0.550967	0.0328579	7.8271e-06	-2.05693	-0.161569
78085699	chr5:78085699:A:T	3.58462e-19	-1.81901	-1.01814	4.1147e-14	-2.15907	-0.81298	4.63162e-06	-1.72728	-1.0159
78085858	chr5:78085858:G:A	1.64863e-18	-4.25965e-10	-1.31128	1.99953e-13	-4.25965e-10	-1.39112	1.94668e-05	-4.25965e-10	-1.30738
78085939	chr5:78085939:G:A	3.06613e-18	-4.25965e-10	-0.690806	7.37718e-13	-4.25965e-10	-0.0856415	3.63025e-05	-4.25965e-10	-0.684199
78086407	chr5:78086407:A:G	4.06774e-19	-1.30115	-1.40957	4.40124e-14	-1.48817	-1.41657	3.82052e-06	-1.52532	-1.41038
78086752	chr5:78086752:T:C	3.37529e-19	-1.49606	-1.40127	2.56404e-14	-2.02981	-1.41522	4.1929e-06	-1.43913	-1.40356
78086883	chr5:78086883:T:A	2.08659e-18	-4.25965e-10	-1.07569	2.99961e-13	-4.25965e-10	-0.985551	2.45635e-05	-4.25965e-10	-1.07483
78087088	chr5:78087088:T:C	3.86241e-18	-0.459931	-4.01506e-10	1.7943e-13	-1.49942	-4.01506e-10	3.50788e-05	-0.71849	-4.01506e-10
78087491	chr5:78087491:TC:T	4.15764e-18	-4.25965e-10	-0.386274	6.40366e-13	-4.25965e-10	-0.227164	4.92624e-05	-4.25965e-10	-0.378927
78087795	chr5:78087795:A:G	2.57082e-18	-0.866998	-4.01506e-10	2.39301e-13	-1.21148	-4.01506e-10	2.81807e-05	-0.937451	-4.01506e-10
78088363	chr5:78088363:T:C	1.39121e-17	-4.25965e-10	0.821535	2.15468e-12	-4.25965e-10	0.986192	0.000164143	-4.25965e-10	0.824653
78088472	chr5:78088472:G:A	2.16661e-18	-4.25965e-10	-1.03806	3.12884e-13	-4.25965e-10	-0.94337	2.55075e-05	-4.25965e-10	-1.03712
78088868	chr5:78088868:G:C	7.22359e-19	-2.13646	-4.01506e-10	1.45369e-13	-1.70993	-4.01506e-10	9.42381e-06	-2.03285	-4.01506e-10
78089838	chr5:78089838:A:G	2.93826e-18	-4.25965e-10	-0.733405	4.57947e-13	-4.25965e-10	-0.56245	3.48087e-05	-4.25965e-10	-0.72622
78089857	chr5:78089857:C:T	3.8048e-19	-1.84236	-0.935179	4.47597e-14	-2.16283	-0.725066	4.90564e-06	-1.75112	-0.934586
78090252	chr5:78090252:T:C	1.50433e-18	-4.25965e-10	-1.40287	1.9754e-13	-4.25965e-10	-1.40326	1.76813e-05	-4.25965e-10	-1.40358
78090623	chr5:78090623:A:G	2.41938e-18	-4.25965e-10	-0.927712	4.23967e-13	-4.25965e-10	-0.639547	2.86664e-05	-4.25965e-10	-0.920363
78090867	chr5:78090867:AGCGGT:A	4.11583e-18	-4.25965e-10	-0.396382	5.55417e-13	-4.25965e-10	-0.369484	4.86193e-05	-4.25965e-10	-0.392066
78091025	chr5:78091025:A:C	1.87849e-18	-4.25965e-10	-1.18075	2.70876e-13	-4.25965e-10	-1.08754	2.20829e-05	-4.25965e-10	-1.18128
78091076	chr5:78091076:A:G	6.51046e-19	-2.20852	-0.0318818	1.113e-12	0.145325	0.180288	8.23976e-06	-2.14702	-0.020095
78091167	chr5:78091167:G:A	3.72723e-19	-1.41361	-1.38453	2.70935e-14	-1.98286	-1.40705	4.66809e-06	-1.3475	-1.38784
78091418	chr5:78091418:C:G	6.71697e-19	-2.20917	-4.01506e-10	1.09551e-13	-1.99281	-4.01506e-10	8.21991e-06	-2.16953	-4.01506e-10
78091442	chr5:78091442:T:TAG	2.35554e-18	-4.25965e-10	-0.95445	3.54125e-13	-4.25965e-10	-0.819555	2.78776e-05	-4.25965e-10	-0.948263
78091615	chr5:78091615:A:G	4.31225e-19	-1.79483	-0.857514	5.05256e-14	-2.14161	-0.625113	5.61707e-06	-1.69496	-0.855314
78091801	chr5:78091801:T:C	1.67855e-18	-4.25965e-10	-1.29329	1.95155e-13	-4.25965e-10	-1.41541	1.97147e-05	-4.25965e-10	-1.29472
78092032	chr5:78092032:T:G	4.10508e-19	-1.79972	-0.901863	4.78467e-14	-2.143	-0.678206	5.34871e-06	-1.69949	-0.899742
78092048	chr5:78092048:A:G	4.03543e-18	-0.416109	-4.01506e-10	1.05426e-12	0.271388	-4.01506e-10	2.98432e-05	-0.880129	-4.01506e-10
78092392	chr5:78092392:T:C	1.77569e-18	-4.25965e-10	-1.23703	2.01915e-13	-4.25965e-10	-1.38136	2.08294e-05	-4.25965e-10	-1.23972
78092582	chr5:78092582:G:A	3.34557e-19	-2.1627	-0.743466	3.9193e-14	-2.17203	-0.848677	3.84332e-06	-2.17622	-0.75353
78092891	chr5:78092891:C:T	1.57732e-18	-4.25965e-10	-1.35549	2.28618e-13	-4.25965e-10	-1.25715	1.84974e-05	-4.25965e-10	-1.35846
78093258	chr5:78093258:T:C	4.40713e-18	-4.25965e-10	-0.327998	6.81992e-13	-4.25965e-10	-0.164186	5.22228e-05	-4.25965e-10	-0.320568
78093389	chr5:78093389:G:A	4.81094e-19	-1.88618	-0.656737	4.63051e-14	-2.10304	-0.750912	6.76737e-06	-1.6954	-0.668577
78093751	chr5:78093751:T:C	2.75423e-19	-2.14661	-0.954059	5.41368e-14	-1.72878	-0.96891	3.03196e-06	-2.21259	-0.954283
78093776	chr5:78093776:G:A	1.67943e-18	-4.25965e-10	-1.29277	2.14148e-13	-4.25965e-10	-1.32254	1.97135e-05	-4.25965e-10	-1.29478
78094149	chr5:78094149:G:A	4.61731e-19	-2.08283	-0.501169	5.10717e-14	-2.22151	-0.534463	5.84322e-06	-2.00906	-0.501749
78094670	chr5:78094670:C:T	1.35773e-18	-1.05838	-0.447031	3.90696e-12	2.03378	-0.452465	1.35457e-05	-1.21891	-0.451105
78094928	chr5:78094928:G:A	2.24051e-18	-1.00452	-4.01506e-10	6.86848e-13	-0.15709	-4.01506e-10	3.27464e-05	-0.787293	-4.01506e-10
78095343	chr5:78095343:G:GA	4.28524e-18	-4.25965e-10	-0.356047	5.89845e-13	-4.25965e-10	-0.309343	5.06518e-05	-4.25965e-10	-0.351112
78095576	chr5:78095576:G:A	1.98444e-18	-4.25965e-10	-1.12589	2.79329e-13	-4.25965e-10	-1.05681	2.33265e-05	-4.25965e-10	-1.1265
78096011	chr5:78096011:T:C	1.98232e-18	-4.25965e-10	-1.12695	2.43298e-13	-4.25965e-10	-1.19492	2.34089e-05	-4.25965e-10	-1.12297
78096222	chr5:78096222:G:A	3.31797e-19	-1.5164	-1.39806	2.54101e-14	-2.04007	-1.41398	4.12302e-06	-1.45894	-1.40056
78096293	chr5:78096293:A:G	2.74919e-19	-2.13022	-0.972282	3.25216e-14	-2.22028	-0.987018	3.43868e-06	-2.06704	-0.97396
78096351	chr5:78096351:T:C	4.03106e-19	-1.85835	-0.861429	4.87933e-14	-2.17189	-0.629722	5.18521e-06	-1.77092	-0.859355
78096380	chr5:78096380:A:G	4.53622e-19	-2.11211	-0.4896	5.30871e-14	-2.22182	-0.495451	5.69875e-06	-2.04587	-0.489973
78096403	chr5:78096403:T:C	3.66395e-19	-1.89222	-0.923041	4.51244e-14	-2.18444	-0.695342	4.69825e-06	-1.80856	-0.920334
78096676	chr5:78096676:G:A	3.16009e-19	-1.54699	-1.41621	2.52924e-14	-2.05693	-1.40177	3.93845e-06	-1.4898	-1.4155
78096795	chr5:78096795:T:C	2.81591e-18	-0.775938	-4.01506e-10	1.16961e-13	-1.92736	-4.01506e-10	3.33782e-05	-0.768185	-4.01506e-10
78096802	chr5:78096802:C:T	4.63596e-18	-4.25965e-10	-0.277379	7.31932e-13	-4.25965e-10	-0.0935154	5.49859e-05	-4.25965e-10	-0.26901
78098199	chr5:78098199:A:G	1.58193e-18	-4.25965e-10	-1.35257	2.15192e-13	-4.25965e-10	-1.31767	1.85412e-05	-4.25965e-10	-1.35609
78098693	chr5:78098693:T:C	3.5436e-19	-1.44067	-1.408	2.63899e-14	-1.99904	-1.41718	4.44049e-06	-1.37559	-1.40973
78098703	chr5:78098703:T:A	7.42016e-19	-2.10961	-4.01506e-10	1.03411e-13	-2.05049	-4.01506e-10	8.63731e-06	-2.12	-4.01506e-10
78098844	chr5:78098844:G:A	3.18442e-18	-4.25965e-10	-0.652951	7.7612e-13	-4.25965e-10	-0.034897	3.77064e-05	-4.25965e-10	-0.646257
78099157	chr5:78099157:T:A	4.39001e-19	-1.79638	-0.8381	5.18384e-14	-2.14644	-0.594634	5.70747e-06	-1.69904	-0.835269
78099294	chr5:78099294:A:G	2.33891e-18	-4.25965e-10	-0.961537	3.0614e-13	-4.25965e-10	-0.965161	2.78177e-05	-4.25965e-10	-0.950414
78099729	chr5:78099729:A:G	1.72015e-18	-4.25965e-10	-1.26881	2.13353e-13	-4.25965e-10	-1.32626	2.03114e-05	-4.25965e-10	-1.26491
78099741	chr5:78099741:T:A	1.63029e-18	-4.25965e-10	-1.32247	1.94811e-13	-4.25965e-10	-1.41717	1.91497e-05	-4.25965e-10	-1.3238
78099760	chr5:78099760:G:A	3.72023e-19	-1.40926	-1.39076	2.6981e-14	-1.98347	-1.41061	4.65501e-06	-1.34446	-1.39368
78100244	chr5:78100244:C:G	6.04021e-18	-4.25965e-10	-0.0127828	8.58e-13	-4.25965e-10	0.0654	7.1718e-05	-4.25965e-10	-0.00334585
78100629	chr5:78100629:A:G	6.80275e-19	-2.19648	-4.01506e-10	8.72429e-14	-2.22051	-4.01506e-10	8.09031e-06	-2.18542	-4.01506e-10
78101243	chr5:78101243:G:A	1.67074e-18	-4.25965e-10	-1.29796	1.97365e-13	-4.25965e-10	-1.40415	1.96083e-05	-4.25965e-10	-1.30013
78101280	chr5:78101280:T:C	1.60799e-18	-4.25965e-10	-1.33623	2.88468e-13	-4.25965e-10	-1.02462	1.89535e-05	-4.25965e-10	-1.3341
78101429	chr5:78101429:T:C	1.51912e-18	-4.25965e-10	-1.39309	2.0419e-13	-4.25965e-10	-1.37015	1.78291e-05	-4.25965e-10	-1.39525
78101788	chr5:78101788:T:A	3.50358e-19	-1.83611	-1.02391	4.03489e-14	-2.16165	-0.829988	4.52521e-06	-1.7434	-1.02302
78101916	chr5:78101916:A:C	6.10802e-18	-4.25965e-10	-0.00161991	8.66536e-13	-4.25965e-10	0.0752997	7.25194e-05	-4.25965e-10	0.0077665
78102427	chr5:78102427:C:T	2.54043e-18	-0.878889	-4.01506e-10	6.18433e-13	-0.262014	-4.01506e-10	2.0297e-05	-1.26561	-4.01506e-10
78102805	chr5:78102805:G:A	3.54308e-19	-1.4477	-1.40111	2.63396e-14	-2.0024	-1.41573	4.42688e-06	-1.38513	-1.40326
78103197	chr5:78103197:C:T	1.53294e-18	-4.25965e-10	-1.38403	1.97179e-13	-4.25965e-10	-1.40509	1.80207e-05	-4.25965e-10	-1.38457
78103226	chr5:78103226:G:A	4.10394e-19	-1.82332	-0.878543	4.84114e-14	-2.15809	-0.65138	5.30192e-06	-1.73147	-0.876552
78104117	chr5:78104117:A:G	9.39445e-18	-4.25965e-10	0.428896	1.44368e-12	-4.25965e-10	0.585744	0.000110996	-4.25965e-10	0.433403
78104744	chr5:78104744:T:C	1.59322e-18	-4.25965e-10	-1.34546	2.05108e-13	-4.25965e-10	-1.36567	1.87401e-05	-4.25965e-10	-1.34542
78104750	chr5:78104750:G:A	1.63458e-18	-4.25965e-10	-1.31983	2.09122e-13	-4.25965e-10	-1.34629	1.93201e-05	-4.25965e-10	-1.31494
78104812	chr5:78104812:G:A	1.64553e-18	-4.25965e-10	-1.31316	2.10321e-13	-4.25965e-10	-1.34057	1.94526e-05	-4.25965e-10	-1.30811
78105244	chr5:78105244:T:C	2.5526e-18	-4.25965e-10	-0.874111	2.7432e-13	-4.25965e-10	-1.07491	3.03008e-05	-4.25965e-10	-0.864914
78105263	chr5:78105263:AGTGGACTAACAAC:A	3.24586e-19	-1.53984	-1.39659	2.51282e-14	-2.05179	-1.41342	4.02664e-06	-1.48396	-1.39919
78105328	chr5:78105328:G:A	5.78854e-19	-1.79056	-0.56737	5.18197e-14	-2.12561	-0.615823	7.61071e-06	-1.67856	-0.567974
78105500	chr5:78105500:C:T	6.6704e-19	-2.21613	-4.01506e-10	9.42885e-14	-2.14284	-4.01506e-10	7.89618e-06	-2.20971	-4.01506e-10
78105878	chr5:78105878:C:T	1.48352e-18	-4.25965e-10	-1.41681	1.94979e-13	-4.25965e-10	-1.41631	1.74472e-05	-4.25965e-10	-1.41691
78106733	chr5:78106733:C:T	3.19023e-19	-1.53912	-1.41459	2.50979e-14	-2.05145	-1.41497	3.97754e-06	-1.47995	-1.41547
78106947	chr5:78106947:A:G	1.62708e-18	-4.25965e-10	-1.32444	2.084e-13	-4.25965e-10	-1.34974	1.92299e-05	-4.25965e-10	-1.31962
78107345	chr5:78107345:G:A	1.736e-18	-4.25965e-10	-1.25964	2.02121e-13	-4.25965e-10	-1.38033	2.03722e-05	-4.25965e-10	-1.26191
78107897	chr5:78107897:G:A	2.8233e-19	-1.79685	-1.27905	2.92204e-14	-2.14418	-1.17016	3.65126e-06	-1.70244	-1.27858
78107989	chr5:78107989:A:G	2.35624e-18	-4.25965e-10	-0.954156	3.54244e-13	-4.25965e-10	-0.819218	2.78858e-05	-4.25965e-10	-0.947969
78108764	chr5:78108764:C:G	1.57023e-18	-4.25965e-10	-1.36	2.02232e-13	-4.25965e-10	-1.37979	1.8538e-05	-4.25965e-10	-1.35626
78108786	chr5:78108786:G:A	7.1522e-19	-2.14639	-4.01506e-10	9.24517e-14	-2.16252	-4.01506e-10	8.00233e-06	-2.19636	-4.01506e-10
78109125	chr5:78109125:A:C	3.22307e-18	-0.640887	-4.01506e-10	8.23072e-13	0.0238402	-4.01506e-10	2.48165e-05	-1.06458	-4.01506e-10
78109329	chr5:78109329:C:T	2.96868e-19	-1.62984	-1.39585	2.39899e-14	-2.09841	-1.41316	3.66636e-06	-1.5784	-1.39849
78109405	chr5:78109405:G:A	3.27532e-18	-0.624806	-4.01506e-10	8.38454e-13	0.0423556	-4.01506e-10	2.52565e-05	-1.047	-4.01506e-10
78109703	chr5:78109703:T:A	1.96755e-18	-4.25965e-10	-1.13443	2.41793e-13	-4.25965e-10	-1.20112	2.32328e-05	-4.25965e-10	-1.13052
78109875	chr5:78109875:G:A	6.60508e-18	-4.25965e-10	0.0766161	1.07287e-12	-4.25965e-10	0.288894	7.84589e-05	-4.25965e-10	0.0864872
78110761	chr5:78110761:TTCATGTATATATACGTATATATATACGTATATGAGACAGGGTC:T	5.62769e-18	-0.0835226	-4.01506e-10	3.38888e-13	-0.863535	-4.01506e-10	8.11398e-05	0.120087	-4.01506e-10
78110916	chr5:78110916:A:G	2.29809e-18	-4.25965e-10	-0.979143	2.37789e-13	-4.25965e-10	-1.21782	2.70526e-05	-4.25965e-10	-0.978303
78111175	chr5:78111175:C:A	1.50561e-18	-4.25965e-10	-1.40202	2.41781e-13	-4.25965e-10	-1.20117	1.77235e-05	-4.25965e-10	-1.4012
78111679	chr5:78111679:G:A	1.50034e-18	-4.25965e-10	-1.40553	2.01454e-13	-4.25965e-10	-1.38364	1.7656e-05	-4.25965e-10	-1.40501
78111966	chr5:78111966:G:A	1.71126e-18	-4.25965e-10	-1.27399	2.13467e-13	-4.25965e-10	-1.32572	2.01836e-05	-4.25965e-10	-1.27122
78112038	chr5:78112038:C:T	1.52877e-18	-4.25965e-10	-1.38676	2.54074e-13	-4.25965e-10	-1.15158	1.80032e-05	-4.25965e-10	-1.38554
78112589	chr5:78112589:C:T	1.86352e-18	-4.25965e-10	-1.18875	2.29179e-13	-4.25965e-10	-1.2547	2.18513e-05	-4.25965e-10	-1.19183
78113018	chr5:78113018:A:C	3.52985e-19	-2.06922	-0.783328	3.81646e-14	-2.22039	-0.826904	4.47905e-06	-1.99311	-0.783567
78113220	chr5:78113220:A:C	1.84135e-18	-4.25965e-10	-1.20073	2.0854e-13	-4.25965e-10	-1.34907	2.16049e-05	-4.25965e-10	-1.20316
78114026	chr5:78114026:T:C	1.75034e-18	-4.25965e-10	-1.25141	2.0291e-13	-4.25965e-10	-1.37644	2.0542e-05	-4.25965e-10	-1.25362
78114340	chr5:78114340:C:T	3.19933e-18	-0.64828	-4.01506e-10	8.17803e-13	0.0174183	-4.01506e-10	2.47413e-05	-1.06761	-4.01506e-10
78114357	chr5:78114357:G:A	1.92957e-18	-4.25965e-10	-1.15393	2.72273e-13	-4.25965e-10	-1.0824	2.27076e-05	-4.25965e-10	-1.15339
78114358	chr5:78114358:A:T	1.94369e-18	-4.25965e-10	-1.14663	2.7449e-13	-4.25965e-10	-1.07429	2.2881e-05	-4.25965e-10	-1.14578
78114565	chr5:78114565:C:T	1.58733e-18	-4.25965e-10	-1.34917	1.95007e-13	-4.25965e-10	-1.41617	1.86559e-05	-4.25965e-10	-1.34992
78114912	chr5:78114912:T:C	7.78106e-19	-2.06211	-4.01506e-10	1.6312e-13	-1.59472	-4.01506e-10	1.04092e-05	-1.93339	-4.01506e-10
78115659	chr5:78115659:A:G	2.76948e-18	-0.792564	-4.01506e-10	6.86633e-13	-0.157404	-4.01506e-10	2.18599e-05	-1.19143	-4.01506e-10
78115835	chr5:78115835:A:T	1.84417e-18	-4.25965e-10	-1.19919	2.32716e-13	-4.25965e-10	-1.23938	2.17036e-05	-4.25965e-10	-1.19861
78115919	chr5:78115919:A:C	1.84034e-18	-4.25965e-10	-1.20127	2.57529e-13	-4.25965e-10	-1.13807	2.16623e-05	-4.25965e-10	-1.20052
78116161	chr5:78116161:T:C	1.72034e-18	-4.25965e-10	-1.2687	2.37588e-13	-4.25965e-10	-1.21867	2.02454e-05	-4.25965e-10	-1.26816
78116244	chr5:78116244:C:T	2.45379e-19	-1.82602	-1.39015	7.12253e-13	1.18076	-1.30153	2.30884e-06	-2.04756	-1.39178
78116607	chr5:78116607:A:G	1.84387e-18	-4.25965e-10	-1.19936	2.58085e-13	-4.25965e-10	-1.13592	2.17038e-05	-4.25965e-10	-1.1986
78116961	chr5:78116961:T:C	2.42535e-18	-4.25965e-10	-0.925245	3.18243e-13	-4.25965e-10	-0.926389	2.88705e-05	-4.25965e-10	-0.913268
78117030	chr5:78117030:T:C	8.51831e-19	-0.557349	-1.41424	1.04061e-12	1.60869	-1.35033	1.42695e-05	-0.204484	-1.41348
78117332	chr5:78117332:C:T	1.59238e-18	-4.25965e-10	-1.34599	2.77609e-13	-4.25965e-10	-1.06299	1.87377e-05	-4.25965e-10	-1.34555
78117333	chr5:78117333:G:A	2.08854e-18	-4.25965e-10	-1.07476	2.73771e-13	-4.25965e-10	-1.07691	2.48133e-05	-4.25965e-10	-1.06471
78117493	chr5:78117493:A:G	2.35706e-18	-4.25965e-10	-0.953806	3.0932e-13	-4.25965e-10	-0.954828	2.80479e-05	-4.25965e-10	-0.942174
78117700	chr5:78117700:T:C	2.86723e-18	-4.25965e-10	-0.757875	4.33279e-13	-4.25965e-10	-0.617822	3.37287e-05	-4.25965e-10	-0.757739
78118002	chr5:78118002:C:T	5.14602e-18	-4.25965e-10	-0.172999	7.2832e-13	-4.25965e-10	-0.0984635	6.10448e-05	-4.25965e-10	-0.164479
78118155	chr5:78118155:G:C	5.14602e-18	-4.25965e-10	-0.172999	7.2832e-13	-4.25965e-10	-0.0984635	6.10448e-05	-4.25965e-10	-0.164479
78118258	chr5:78118258:C:T	5.56574e-18	-4.25965e-10	-0.094593	7.91377e-13	-4.25965e-10	-0.0154293	6.60446e-05	-4.25965e-10	-0.0857573
78118372	chr5:78118372:A:T	2.31824e-19	-2.2207	-1.0523	3.41252e-14	-2.06014	-1.09903	2.8385e-06	-2.18221	-1.0506
78118895	chr5:78118895:C:T	2.39035e-18	-4.25965e-10	-0.939784	3.60262e-13	-4.25965e-10	-0.802371	2.82952e-05	-4.25965e-10	-0.933394
78118961	chr5:78118961:T:G	4.84407e-18	-4.25965e-10	-0.233467	6.91393e-13	-4.25965e-10	-0.150495	5.75558e-05	-4.25965e-10	-0.223332
78119053	chr5:78119053:C:A	1.58163e-18	-4.25965e-10	-1.35277	2.03626e-13	-4.25965e-10	-1.37292	1.8606e-05	-4.25965e-10	-1.3526
78119254	chr5:78119254:G:A	2.89277e-19	-1.88371	-1.16788	2.7323e-14	-2.16435	-1.21712	3.76992e-06	-1.78027	-1.16876
78119356	chr5:78119356:C:T	1.98232e-19	-2.22203	-1.2075	3.07207e-14	-2.02309	-1.24117	2.38907e-06	-2.19784	-1.20734
78119479	chr5:78119479:G:A	2.36979e-18	-4.25965e-10	-0.948421	3.56747e-13	-4.25965e-10	-0.812178	2.80503e-05	-4.25965e-10	-0.942089
78119708	chr5:78119708:G:A	2.35835e-18	-4.25965e-10	-0.95326	3.19702e-13	-4.25965e-10	-0.921814	2.79239e-05	-4.25965e-10	-0.946604
78119921	chr5:78119921:C:T	1.90041e-19	-2.22174	-1.25	2.96853e-14	-2.01392	-1.28463	2.28293e-06	-2.20088	-1.24974
78120042	chr5:78120042:G:T	2.17098e-19	-2.22134	-1.11729	3.45201e-14	-2.00511	-1.14255	2.60099e-06	-2.20337	-1.11683
78120466	chr5:78120466:C:T	3.41454e-19	-1.4861	-1.39966	2.58059e-14	-2.02399	-1.41462	4.25315e-06	-1.42638	-1.40204
78120721	chr5:78120721:T:G	1.85939e-19	-2.22176	-1.2718	2.84801e-14	-2.04619	-1.2938	2.26245e-06	-2.18805	-1.27159
78120722	chr5:78120722:A:G	1.94857e-19	-2.22164	-1.22507	3.08236e-14	-2.01051	-1.25042	2.33895e-06	-2.20161	-1.22478
78120934	chr5:78120934:T:C	2.38684e-18	-4.25965e-10	-0.941251	3.13253e-13	-4.25965e-10	-0.942193	2.8406e-05	-4.25965e-10	-0.929486
78121160	chr5:78121160:C:A	1.94884e-19	-2.22171	-1.22487	3.03547e-14	-2.01441	-1.26184	2.34147e-06	-2.20079	-1.22452
78121442	chr5:78121442:T:C	2.02351e-19	-2.2172	-1.19177	3.33638e-14	-1.96235	-1.21938	2.39049e-06	-2.21333	-1.19126
78121443	chr5:78121443:G:A	2.60214e-19	-2.2221	-0.93537	3.91448e-14	-2.03311	-0.988824	3.154e-06	-2.19407	-0.93334
78121750	chr5:78121750:G:A	2.20078e-18	-4.25965e-10	-1.02241	2.88114e-13	-4.25965e-10	-1.02585	2.61556e-05	-4.25965e-10	-1.01202
78122125	chr5:78122125:G:A	5.07204e-18	-4.25965e-10	-0.18748	7.2289e-13	-4.25965e-10	-0.105946	6.02641e-05	-4.25965e-10	-0.17735
78122219	chr5:78122219:G:A	1.73861e-18	-4.25965e-10	-1.25814	2.68415e-13	-4.25965e-10	-1.09667	2.03414e-05	-4.25965e-10	-1.26343
78122380	chr5:78122380:T:C	5.11964e-18	-4.25965e-10	-0.178139	7.23781e-13	-4.25965e-10	-0.104715	6.07294e-05	-4.25965e-10	-0.169659
78122413	chr5:78122413:G:C	2.24661e-18	-4.25965e-10	-1.0018	2.94522e-13	-4.25965e-10	-1.00385	2.67111e-05	-4.25965e-10	-0.991008
78122430	chr5:78122430:T:C	3.39019e-19	-1.49687	-1.39605	2.5551e-14	-2.03528	-1.41325	4.21183e-06	-1.43951	-1.39868
78122784	chr5:78122784:T:C	3.52438e-19	-1.46276	-1.39134	2.62331e-14	-2.01133	-1.41085	4.39433e-06	-1.4015	-1.39427
78123042	chr5:78123042:G:A	1.63348e-18	-4.25965e-10	-1.32051	2.15198e-13	-4.25965e-10	-1.31765	1.92676e-05	-4.25965e-10	-1.31766
78123091	chr5:78123091:C:T	5.36466e-19	-1.66715	-0.766826	5.5353e-14	-1.61409	-1.06138	6.66078e-06	-1.61516	-0.764693
78123273	chr5:78123273:G:A	3.03608e-19	-1.64276	-1.36048	2.38973e-14	-2.09873	-1.41671	3.86976e-06	-1.56213	-1.36076
78123304	chr5:78123304:A:G	1.51664e-18	-4.25965e-10	-1.39473	1.99062e-13	-4.25965e-10	-1.39559	1.78304e-05	-4.25965e-10	-1.39518
78123323	chr5:78123323:T:C	2.47882e-18	-4.25965e-10	-0.903438	3.65623e-13	-4.25965e-10	-0.7876	2.93363e-05	-4.25965e-10	-0.897262
78123534	chr5:78123534:G:A	1.51358e-18	-4.25965e-10	-1.39674	1.95326e-13	-4.25965e-10	-1.41454	1.78386e-05	-4.25965e-10	-1.39472
78123610	chr5:78123610:C:A	3.59975e-19	-1.4419	-1.39104	2.65785e-14	-1.99837	-1.41073	4.50113e-06	-1.37779	-1.39397
78123738	chr5:78123738:A:G	1.48298e-18	-4.25965e-10	-1.41717	2.04055e-13	-4.25965e-10	-1.37081	1.74425e-05	-4.25965e-10	-1.41718
78123753	chr5:78123753:C:G	2.08326e-18	-4.25965e-10	-1.07729	3.07728e-13	-4.25965e-10	-0.959987	2.46356e-05	-4.25965e-10	-1.07189
78124151	chr5:78124151:G:C	3.45922e-19	-1.47723	-1.39553	2.60499e-14	-2.01628	-1.41291	4.32532e-06	-1.41341	-1.39819
78124185	chr5:78124185:C:A	1.48676e-18	-4.25965e-10	-1.41462	2.07421e-13	-4.25965e-10	-1.35445	1.74757e-05	-4.25965e-10	-1.41527
78124306	chr5:78124306:AC:A	7.44933e-19	-0.77179	-1.33389	1.42039e-13	-0.317594	-1.41551	5.64873e-06	-1.20999	-1.33466
78124498	chr5:78124498:C:A	4.61476e-18	-4.25965e-10	-0.281962	6.5497e-13	-4.25965e-10	-0.204614	5.48032e-05	-4.25965e-10	-0.272338
78124646	chr5:78124646:A:G	5.89172e-18	-4.25965e-10	-0.0376744	9.34496e-13	-4.25965e-10	0.150804	6.98916e-05	-4.25965e-10	-0.0291413
78124682	chr5:78124682:A:C	3.69161e-19	-2.22213	-0.585619	6.84235e-14	-2.0099	-0.453589	4.47085e-06	-2.1987	-0.579811
78124788	chr5:78124788:T:C	3.72678e-19	-2.22186	-0.576404	7.01729e-14	-1.99556	-0.442679	4.49328e-06	-2.20296	-0.570547
78125102	chr5:78125102:A:G	1.55509e-18	-4.25965e-10	-1.36969	1.95887e-13	-4.25965e-10	-1.41167	1.82789e-05	-4.25965e-10	-1.37034
78125307	chr5:78125307:C:G	5.79348e-18	-4.25965e-10	-0.0544888	9.18283e-13	-4.25965e-10	0.133302	6.87245e-05	-4.25965e-10	-0.0459813
78125723	chr5:78125723:TTCTC:T	1.91045e-18	-4.25965e-10	-1.16388	2.33581e-13	-4.25965e-10	-1.23568	2.25862e-05	-4.25965e-10	-1.15875
78125792	chr5:78125792:T:C	4.87656e-18	-4.25965e-10	-0.226782	6.96171e-13	-4.25965e-10	-0.143608	5.7945e-05	-4.25965e-10	-0.216592
78126023	chr5:78126023:G:A	5.30717e-18	-4.25965e-10	-0.142163	8.10957e-13	-4.25965e-10	0.00901178	6.29868e-05	-4.25965e-10	-0.133163
78126559	chr5:78126559:A:G	3.52323e-19	-2.22075	-0.633684	6.40922e-14	-2.05015	-0.478728	4.33024e-06	-2.18311	-0.627358
78127175	chr5:78127175:A:G	1.31048e-17	-4.25965e-10	0.76176	2.24291e-12	-4.25965e-10	1.02632	0.000155289	-4.25965e-10	0.769201
78128179	chr5:78128179:A:C	1.88675e-18	-4.25965e-10	-1.17637	2.66173e-13	-4.25965e-10	-1.10506	2.21825e-05	-4.25965e-10	-1.17678
78128237	chr5:78128237:A:G	1.84611e-18	-4.25965e-10	-1.19814	1.99266e-13	-4.25965e-10	-1.39456	2.16609e-05	-4.25965e-10	-1.20058
78128238	chr5:78128238:G:C	2.83696e-18	-0.625809	-0.142681	4.35634e-13	-0.196167	-0.416234	2.07201e-05	-1.104	-0.14098
78129012	chr5:78129012:C:T	2.64768e-19	-1.72475	-1.41537	2.41778e-14	-2.12141	-1.38236	3.32725e-06	-1.65841	-1.41553
78129275	chr5:78129275:G:A	2.10282e-19	-2.00263	-1.3679	2.38545e-13	0.200135	-1.41478	2.09912e-06	-2.16895	-1.36562
78129651	chr5:78129651:C:T	4.10485e-18	-0.399054	-4.01506e-10	1.08506e-12	0.300191	-4.01506e-10	3.52394e-05	-0.713922	-4.01506e-10
78129963	chr5:78129963:A:T	3.15272e-19	-2.20191	-0.763633	5.08853e-14	-2.14579	-0.61384	3.91503e-06	-2.15003	-0.761229
78130259	chr5:78130259:G:A	5.75572e-19	-2.18337	-0.180238	9.56074e-14	-2.17132	0.0423673	7.25678e-06	-2.11951	-0.174644
78130292	chr5:78130292:G:T	2.35204e-18	-4.25965e-10	-0.955939	3.41344e-13	-4.25965e-10	-0.856312	2.75566e-05	-4.25965e-10	-0.959846
78130333	chr5:78130333:C:A	4.40524e-18	-4.25965e-10	-0.328427	6.11648e-13	-4.25965e-10	-0.273046	5.1962e-05	-4.25965e-10	-0.325574
78130881	chr5:78130881:G:C	1.53821e-18	-4.25965e-10	-1.3806	1.9481e-13	-4.25965e-10	-1.41718	1.81482e-05	-4.25965e-10	-1.37752
78131070	chr5:78131070:T:C	5.07583e-18	-4.25965e-10	-0.186732	6.97869e-13	-4.25965e-10	-0.141172	5.99754e-05	-4.25965e-10	-0.182152
78131373	chr5:78131373:G:A	1.60512e-18	-4.25965e-10	-1.33803	2.24442e-13	-4.25965e-10	-1.27558	1.88481e-05	-4.25965e-10	-1.33968
78131508	chr5:78131508:C:T	2.22742e-18	-4.25965e-10	-1.01038	2.86625e-13	-4.25965e-10	-1.03103	2.649e-05	-4.25965e-10	-0.99932
78131635	chr5:78131635:AT:A	4.23008e-18	-0.369001	-4.01506e-10	1.12255e-12	0.334152	-4.01506e-10	3.61973e-05	-0.687103	-4.01506e-10
78131900	chr5:78131900:A:G	6.33813e-18	-4.25965e-10	0.0353621	1.01737e-12	-4.25965e-10	0.23577	7.51894e-05	-4.25965e-10	0.0439229
78132429	chr5:78132429:A:G	4.98893e-19	-1.17392	-1.33267	3.31558e-14	-1.8108	-1.37719	6.26453e-06	-1.10334	-1.33784
78132965	chr5:78132965:A:C	1.81979e-18	-4.25965e-10	-1.2125	2.3026e-13	-4.25965e-10	-1.25	2.14159e-05	-4.25965e-10	-1.21195
78133974	chr5:78133974:A:G	3.35339e-18	-4.25965e-10	-0.60125	8.43946e-13	-4.25965e-10	0.0488845	3.96915e-05	-4.25965e-10	-0.594951
78134007	chr5:78134007:C:T	3.89419e-18	0.963981	-1.41572	1.24644e-12	1.85519	-1.41635	2.85729e-05	0.4923	-1.41593
78134028	chr5:78134028:G:A	2.78169e-18	-4.25965e-10	-0.788164	4.2762e-13	-4.25965e-10	-0.630969	3.29656e-05	-4.25965e-10	-0.780624
78134602	chr5:78134602:G:A	8.36245e-19	-1.30363	-0.686426	7.07663e-14	-1.93819	-0.491631	1.15263e-05	-1.14392	-0.687532
78135005	chr5:78135005:T:G	4.03426e-18	-4.25965e-10	-0.416399	5.61942e-13	-4.25965e-10	-0.357805	4.76162e-05	-4.25965e-10	-0.412914
78135443	chr5:78135443:T:C	2.84458e-18	-4.25965e-10	-0.765806	4.38508e-13	-4.25965e-10	-0.605826	3.37132e-05	-4.25965e-10	-0.758197
78135948	chr5:78135948:G:C	5.97766e-19	-2.19879	-0.126985	1.58015e-13	-1.77794	0.15143	6.91188e-06	-2.2217	-0.121141
78136062	chr5:78136062:A:G	6.61538e-19	-1.59535	-0.62906	6.11452e-14	-2.09492	-0.481037	8.76701e-06	-1.47932	-0.625773
78136115	chr5:78136115:T:C	3.42066e-18	-4.25965e-10	-0.58139	3.44995e-13	-4.25965e-10	-0.845675	4.0736e-05	-4.25965e-10	-0.568974
78136424	chr5:78136424:T:C	3.89388e-18	-0.451816	-4.01506e-10	1.50781e-12	0.629213	-4.01506e-10	4.25304e-05	-0.525869	-4.01506e-10
78136518	chr5:78136518:C:T	1.6073e-18	-4.25965e-10	-1.33667	1.95873e-13	-4.25965e-10	-1.41174	1.89794e-05	-4.25965e-10	-1.33274
78136700	chr5:78136700:G:A	4.8614e-18	1.17664	-1.40653	1.63779e-12	2.09911	-1.38721	3.51925e-05	0.690659	-1.40591
78138842	chr5:78138842:T:C	5.50574e-18	-4.25965e-10	-0.105431	7.57815e-13	-4.25965e-10	-0.0587641	6.50939e-05	-4.25965e-10	-0.100256
78138865	chr5:78138865:T:G	6.08414e-19	-2.18914	-0.118986	1.65949e-13	-1.72286	0.145336	6.98015e-06	-2.21936	-0.113661
78139239	chr5:78139239:T:C	3.77839e-19	-1.43768	-1.34683	2.56082e-14	-2.05826	-1.38803	4.68694e-06	-1.37969	-1.35162
78139855	chr5:78139855:G:A	2.78172e-18	-4.25965e-10	-0.788152	4.27446e-13	-4.25965e-10	-0.631375	3.29656e-05	-4.25965e-10	-0.780622
78140145	chr5:78140145:C:T	4.66604e-18	1.14503	-1.41594	1.55269e-12	2.06527	-1.40672	3.39174e-05	0.663562	-1.41572
78140300	chr5:78140300:G:A	4.7425e-18	1.16219	-1.41685	1.57714e-12	2.08399	-1.40982	3.44106e-05	0.679012	-1.41673
78140576	chr5:78140576:C:T	4.83355e-18	-0.235641	-4.01506e-10	1.31462e-12	0.492096	-4.01506e-10	4.07606e-05	-0.56837	-4.01506e-10
78140611	chr5:78140611:C:T	1.09991e-18	-1.51297	-0.203021	9.45716e-14	-2.05319	-0.0866529	1.47055e-05	-1.38975	-0.198114
78140888	chr5:78140888:G:A	1.68273e-18	-4.25965e-10	-1.2908	2.32473e-13	-4.25965e-10	-1.24043	1.98011e-05	-4.25965e-10	-1.29035
78141447	chr5:78141447:A:T	5.1766e-19	-2.2174	-0.25226	1.12368e-13	-1.88343	-0.0839992	6.12567e-06	-2.21843	-0.245169
78141467	chr5:78141467:C:T	1.19706e-18	-1.66088	0.0295318	1.67304e-13	-2.1371	0.567715	1.56684e-05	-1.56234	0.0379007
78141468	chr5:78141468:G:A	1.92865e-18	-4.25965e-10	-1.1544	3.08094e-13	-4.25965e-10	-0.958799	2.28343e-05	-4.25965e-10	-1.14782
78141626	chr5:78141626:T:C	1.52473e-18	-4.25965e-10	-1.38941	1.94825e-13	-4.25965e-10	-1.4171	1.79679e-05	-4.25965e-10	-1.3875
78142044	chr5:78142044:T:C	5.20849e-18	1.25625	-1.41718	1.73011e-12	2.17941	-1.41267	3.74391e-05	0.763806	-1.41718
78142078	chr5:78142078:A:G	2.18643e-18	-4.25965e-10	-1.02895	2.79151e-13	-4.25965e-10	-1.05745	2.56421e-05	-4.25965e-10	-1.03185
78142638	chr5:78142638:TAA:T	9.41413e-19	-1.58226	-0.289335	8.51162e-14	-2.08704	-0.158148	1.25159e-05	-1.46564	-0.283454
78142771	chr5:78142771:C:G	4.7134e-19	-2.21903	-0.344364	1.0222e-13	-1.89709	-0.164986	5.60056e-06	-2.21682	-0.336404
78142799	chr5:78142799:A:G	2.96372e-18	-4.25965e-10	-0.724776	4.10262e-13	-4.25965e-10	-0.672408	3.52304e-05	-4.25965e-10	-0.714177
78142862	chr5:78142862:C:T	8.97974e-19	-1.56927	-0.349568	8.02609e-14	-2.08043	-0.223491	1.19578e-05	-1.4508	-0.343904
78143288	chr5:78143288:C:T	1.66934e-18	-4.25965e-10	-1.29879	2.30546e-13	-4.25965e-10	-1.24875	1.9644e-05	-4.25965e-10	-1.29832
78143777	chr5:78143777:G:A	4.6986e-18	1.15299	-1.41694	1.55963e-12	2.07342	-1.41042	3.41531e-05	0.671608	-1.41684
78143808	chr5:78143808:G:A	4.1259e-19	-1.37109	-1.32543	2.93642e-14	-2.02229	-1.28713	5.21562e-06	-1.30183	-1.3226
78143912	chr5:78143912:A:C	4.98023e-18	1.21008	-1.41583	1.66984e-12	2.13775	-1.40647	3.60433e-05	0.724229	-1.4156
78143986	chr5:78143986:C:T	4.63152e-18	1.13714	-1.41548	1.53885e-12	2.05507	-1.40549	3.37036e-05	0.656734	-1.41522
78144313	chr5:78144313:A:G	1.52918e-18	-4.25965e-10	-1.38649	1.98383e-13	-4.25965e-10	-1.399	1.80013e-05	-4.25965e-10	-1.38564
78144372	chr5:78144372:G:C	4.02303e-19	-1.37724	-1.34453	2.638e-14	-2.02989	-1.38671	5.00381e-06	-1.31659	-1.3493
78144426	chr5:78144426:G:T	2.29293e-18	-4.25965e-10	-0.981391	3.00366e-13	-4.25965e-10	-0.984201	2.7066e-05	-4.25965e-10	-0.977811
78144580	chr5:78144580:G:GT	5.46045e-18	-4.25965e-10	-0.113691	8.40928e-13	-4.25965e-10	0.0453018	6.48379e-05	-4.25965e-10	-0.104197
78144821	chr5:78144821:T:C	6.01987e-18	1.26287	-1.27902	2.15355e-12	2.2008	-1.21513	4.28551e-05	0.759065	-1.27733
78145135	chr5:78145135:G:A	4.89112e-19	-1.20437	-1.32201	3.22896e-14	-1.93073	-1.28373	6.23069e-06	-1.12748	-1.31912
78145475	chr5:78145475:C:A	5.04541e-19	-1.18006	-1.31527	3.3026e-14	-1.91518	-1.27673	6.43854e-06	-1.10144	-1.31234
78145527	chr5:78145527:G:C	5.46045e-18	-4.25965e-10	-0.113691	8.40928e-13	-4.25965e-10	0.0453018	6.48379e-05	-4.25965e-10	-0.104197
78145623	chr5:78145623:T:C	4.69812e-18	1.15304	-1.4171	1.55258e-12	2.06976	-1.41129	3.40771e-05	0.669564	-1.41703
78145920	chr5:78145920:C:T	1.79087e-18	-4.25965e-10	-1.22852	2.85e-13	-4.25965e-10	-1.03672	2.1031e-05	-4.25965e-10	-1.23009
78146190	chr5:78146190:T:C	1.64292e-18	-4.25965e-10	-1.31475	2.33796e-13	-4.25965e-10	-1.23475	1.92962e-05	-4.25965e-10	-1.31618
78146202	chr5:78146202:C:G	1.2022e-17	-4.25965e-10	0.675519	1.98279e-12	-4.25965e-10	0.903057	0.000142706	-4.25965e-10	0.6847
78146440	chr5:78146440:G:A	1.53708e-18	-4.25965e-10	-1.38134	1.94846e-13	-4.25965e-10	-1.41699	1.81183e-05	-4.25965e-10	-1.37917
78146743	chr5:78146743:T:C	3.76913e-18	0.932135	-1.41651	1.21396e-12	1.82071	-1.40827	2.78164e-05	0.465865	-1.41633
78146892	chr5:78146892:A:C	1.52535e-18	-4.25965e-10	-1.389	1.97698e-13	-4.25965e-10	-1.40246	1.79423e-05	-4.25965e-10	-1.38892
78146967	chr5:78146967:A:C	3.69516e-19	-1.51467	-1.29212	2.86096e-14	-2.08709	-1.24837	4.64922e-06	-1.45062	-1.28877
78147076	chr5:78147076:A:G	8.31181e-19	-1.99613	-4.01506e-10	8.73753e-14	-2.21899	-4.01506e-10	1.05158e-05	-1.92321	-4.01506e-10
78147306	chr5:78147306:G:C	3.10921e-18	-4.25965e-10	-0.676854	4.28443e-13	-4.25965e-10	-0.629046	3.6653e-05	-4.25965e-10	-0.674592
78147553	chr5:78147553:T:A	4.31371e-18	1.06445	-1.41387	1.40293e-12	1.95873	-1.40161	3.14621e-05	0.586234	-1.41354
78147718	chr5:78147718:C:T	1.79496e-18	-4.25965e-10	-1.22624	2.85971e-13	-4.25965e-10	-1.03331	2.10798e-05	-4.25965e-10	-1.22777
78148085	chr5:78148085:A:G	8.73288e-19	-1.94671	-4.01506e-10	8.80811e-14	-2.21095	-4.01506e-10	1.11003e-05	-1.86911	-4.01506e-10
78148238	chr5:78148238:T:A	1.6455e-18	-4.25965e-10	-1.31318	1.99988e-13	-4.25965e-10	-1.39095	1.94332e-05	-4.25965e-10	-1.3091
78148269	chr5:78148269:G:A	6.11822e-18	1.11481	-1.11477	2.11739e-12	2.0195	-1.05077	4.46067e-05	0.632691	-1.1109
78148434	chr5:78148434:T:G	4.85806e-18	1.1847	-1.41528	1.62625e-12	2.10955	-1.40472	3.52347e-05	0.700959	-1.41501
78148457	chr5:78148457:G:A	4.57946e-18	1.12574	-1.41538	1.52001e-12	2.04226	-1.40499	3.33482e-05	0.646041	-1.41513
78148516	chr5:78148516:A:C	1.48921e-18	-4.25965e-10	-1.41298	1.96556e-13	-4.25965e-10	-1.40825	1.75327e-05	-4.25965e-10	-1.41202
78148525	chr5:78148525:C:A	2.18485e-19	-2.21681	-1.11545	5.37573e-14	-1.84899	-0.855731	2.56983e-06	-2.22016	-1.11209
78148751	chr5:78148751:T:C	4.46428e-18	1.1016	-1.41671	1.4723e-12	2.01473	-1.40935	3.25586e-05	0.623529	-1.41657
78149191	chr5:78149191:A:T	2.95605e-18	-0.727367	-4.01506e-10	1.40619e-12	0.559438	-4.01506e-10	3.34356e-05	-0.766466	-4.01506e-10
78149419	chr5:78149419:A:T	1.61042e-18	-4.25965e-10	-1.33473	2.15279e-13	-4.25965e-10	-1.31727	1.89173e-05	-4.25965e-10	-1.33601
78149424	chr5:78149424:G:A	3.67366e-18	-4.25965e-10	-0.510034	5.22028e-13	-4.25965e-10	-0.431483	4.35408e-05	-4.25965e-10	-0.50239
78149431	chr5:78149431:G:A	4.36322e-18	-0.338012	-4.01506e-10	6.24184e-13	-0.252758	-4.01506e-10	4.26131e-05	-0.523926	-4.01506e-10
78149687	chr5:78149687:G:A	1.52778e-18	-4.25965e-10	-1.38741	1.99219e-13	-4.25965e-10	-1.3948	1.79526e-05	-4.25965e-10	-1.38835
78150323	chr5:78150323:G:A	1.58668e-18	-4.25965e-10	-1.34958	2.6034e-13	-4.25965e-10	-1.12722	1.86733e-05	-4.25965e-10	-1.34899
78150552	chr5:78150552:G:GAAGT	2.16893e-19	-2.12727	-1.21231	3.63632e-14	-1.89286	-1.20279	2.56662e-06	-2.12424	-1.20925
78150602	chr5:78150602:G:A	1.69156e-18	-4.25965e-10	-1.28557	2.13215e-13	-4.25965e-10	-1.3269	1.99071e-05	-4.25965e-10	-1.28501
78150955	chr5:78150955:G:C	2.01309e-19	-1.99712	-1.41702	4.18544e-14	-1.53845	-1.41656	2.5478e-06	-1.9237	-1.41716
78151004	chr5:78151004:C:T	4.87717e-18	-4.25965e-10	-0.226657	7.45657e-13	-4.25965e-10	-0.0749381	5.78948e-05	-4.25965e-10	-0.217459
78151704	chr5:78151704:C:T	8.30573e-19	-1.99686	-4.01506e-10	8.7403e-14	-2.21867	-4.01506e-10	1.04836e-05	-1.92628	-4.01506e-10
78153083	chr5:78153083:T:C	2.83537e-18	-4.25965e-10	-0.769048	5.15038e-13	-4.25965e-10	-0.444963	3.32565e-05	-4.25965e-10	-0.771838
78155004	chr5:78155004:G:C	4.70026e-19	-1.44054	-1.12565	3.76054e-14	-2.03874	-1.02332	5.91344e-06	-1.37829	-1.12057
78155030	chr5:78155030:TG:T	1.80463e-18	-4.25965e-10	-1.22087	2.22504e-13	-4.25965e-10	-1.28426	2.12583e-05	-4.25965e-10	-1.21934
78155089	chr5:78155089:T:C	1.90225e-18	-4.25965e-10	-1.16818	3.01797e-13	-4.25965e-10	-0.97945	2.23422e-05	-4.25965e-10	-1.16961
78155126	chr5:78155126:T:C	1.52226e-18	-4.25965e-10	-1.39103	2.4274e-13	-4.25965e-10	-1.19721	1.79175e-05	-4.25965e-10	-1.39031
78155529	chr5:78155529:A:G	1.66681e-18	-4.25965e-10	-1.30031	2.12757e-13	-4.25965e-10	-1.32905	1.96099e-05	-4.25965e-10	-1.30005
78155609	chr5:78155609:A:T	1.55983e-18	-4.25965e-10	-1.36665	2.02462e-13	-4.25965e-10	-1.37865	1.83225e-05	-4.25965e-10	-1.36796
78155682	chr5:78155682:A:G	5.4916e-19	-1.8973	-0.513291	5.07492e-14	-2.14061	-0.621698	6.10125e-06	-1.93994	-0.527655
78155709	chr5:78155709:G:A	1.51049e-18	-4.25965e-10	-1.39879	1.96546e-13	-4.25965e-10	-1.4083	1.77662e-05	-4.25965e-10	-1.39879
78155887	chr5:78155887:T:C	2.47299e-18	-4.25965e-10	-0.905795	3.39135e-13	-4.25965e-10	-0.862804	2.93306e-05	-4.25965e-10	-0.897455
78156041	chr5:78156041:T:G	2.19497e-18	-4.25965e-10	-1.02505	2.4208e-13	-4.25965e-10	-1.19994	2.58859e-05	-4.25965e-10	-1.02239
78156385	chr5:78156385:T:C	1.52251e-18	-4.25965e-10	-1.39086	2.37063e-13	-4.25965e-10	-1.22088	1.79141e-05	-4.25965e-10	-1.3905
78156424	chr5:78156424:A:G	5.94638e-18	-4.25965e-10	-0.0284404	9.22819e-13	-4.25965e-10	0.13823	7.06422e-05	-4.25965e-10	-0.0184599
78157806	chr5:78157806:A:G	1.5784e-17	1.31863	-0.370855	4.08069e-12	1.89392	-0.269101	9.54358e-05	0.6502	-0.367834
78158028	chr5:78158028:T:C	2.09057e-19	-2.22146	-1.15491	2.41245e-13	-0.218129	-0.985263	2.49009e-06	-2.20365	-1.16012
78158490	chr5:78158490:GCTAA:G	5.44148e-19	-1.24827	-1.17148	3.86227e-14	-1.95824	-1.07712	6.936e-06	-1.1724	-1.16696
78158596	chr5:78158596:A:C	5.04726e-19	-1.1269	-1.36806	2.96286e-14	-1.89795	-1.40252	6.34375e-06	-1.05667	-1.37195
78158759	chr5:78158759:C:A	1.48677e-18	-4.25965e-10	-1.41462	1.94812e-13	-4.25965e-10	-1.41717	1.74876e-05	-4.25965e-10	-1.41459
78159614	chr5:78159614:G:C	5.17114e-19	-1.27542	-1.1953	3.71981e-14	-1.96662	-1.10633	6.60184e-06	-1.19774	-1.191
78159732	chr5:78159732:T:A	1.51621e-18	-4.25965e-10	-1.39501	2.3988e-13	-4.25965e-10	-1.20907	1.78454e-05	-4.25965e-10	-1.39434
78159741	chr5:78159741:C:T	5.8873e-18	1.3784	-1.41683	2.02107e-12	2.33169	-1.40951	4.2126e-05	0.881266	-1.41669
78160030	chr5:78160030:T:C	5.291e-18	1.2714	-1.41662	1.7605e-12	2.1993	-1.41515	3.78406e-05	0.774057	-1.41676
78160257	chr5:78160257:G:A	6.52314e-19	-1.07551	-1.16294	4.31458e-14	-1.85714	-1.06748	8.41216e-06	-0.988087	-1.15832
78160792	chr5:78160792:T:C	1.56571e-18	-4.25965e-10	-1.36288	1.99215e-13	-4.25965e-10	-1.39482	1.84297e-05	-4.25965e-10	-1.36212
78161050	chr5:78161050:A:G	1.48865e-18	-4.25965e-10	-1.41336	1.9631e-13	-4.25965e-10	-1.40951	1.75259e-05	-4.25965e-10	-1.41241
78161107	chr5:78161107:G:A	1.94907e-18	-4.25965e-10	-1.14387	3.1834e-13	-4.25965e-10	-0.926085	2.28935e-05	-4.25965e-10	-1.14524
78161204	chr5:78161204:A:G	9.18666e-18	-4.25965e-10	0.40653	1.59352e-12	-4.25965e-10	0.6845	0.000108801	-4.25965e-10	0.413429
78161681	chr5:78161681:T:G	1.67048e-18	-4.25965e-10	-1.29811	2.30575e-13	-4.25965e-10	-1.24863	1.96557e-05	-4.25965e-10	-1.29772
78161871	chr5:78161871:T:C	5.7244e-19	-1.3149	-1.05417	4.26894e-14	-1.99282	-0.942435	7.29082e-06	-1.24086	-1.04861
78162081	chr5:78162081:G:C	1.51696e-18	-4.25965e-10	-1.39451	2.34709e-13	-4.25965e-10	-1.23086	1.78484e-05	-4.25965e-10	-1.39418
78162326	chr5:78162326:T:G	6.51878e-19	-2.21773	-0.0213885	1.47588e-13	-1.92193	0.227152	7.74507e-06	-2.21769	-0.0113427
78162518	chr5:78162518:A:T	1.49668e-18	-4.25965e-10	-1.40797	1.96047e-13	-4.25965e-10	-1.41085	1.76196e-05	-4.25965e-10	-1.40707
78163278	chr5:78163278:C:A	5.58238e-18	1.18523	-1.27684	1.76534e-12	2.10432	-1.31743	4.02528e-05	0.698364	-1.27927
78164113	chr5:78164113:A:G	7.6234e-18	-4.25965e-10	0.22	1.11679e-12	-4.25965e-10	0.329006	9.08747e-05	-4.25965e-10	0.233395
78164232	chr5:78164232:A:G	1.70923e-18	-4.25965e-10	-1.27518	2.50309e-13	-4.25965e-10	-1.16651	2.00302e-05	-4.25965e-10	-1.27884
78164451	chr5:78164451:G:A	3.93269e-18	-0.441897	-4.01506e-10	1.37793e-13	-1.76345	-4.01506e-10	4.64356e-05	-0.438021	-4.01506e-10
78164612	chr5:78164612:G:T	4.52959e-18	-4.25965e-10	-0.300592	6.37549e-13	-4.25965e-10	-0.231573	5.37389e-05	-4.25965e-10	-0.291951
78164637	chr5:78164637:G:C	1.74593e-17	1.4352	-0.386553	4.55812e-12	2.02091	-0.285446	0.000104361	0.755371	-0.383605
78164750	chr5:78164750:C:T	5.64867e-18	-4.25965e-10	-0.0798028	8.72474e-13	-4.25965e-10	0.0821293	6.70871e-05	-4.25965e-10	-0.0700949
78164815	chr5:78164815:T:C	7.59162e-18	-4.25965e-10	0.215823	1.11097e-12	-4.25965e-10	0.323788	9.05047e-05	-4.25965e-10	0.229314
78164888	chr5:78164888:G:A	5.2182e-18	-0.159069	-4.01506e-10	1.42483e-12	0.572602	-4.01506e-10	4.35598e-05	-0.501952	-4.01506e-10
78165484	chr5:78165484:AGTT:A	2.74637e-19	-1.85446	-1.24907	2.80807e-14	-2.17865	-1.17547	2.93294e-06	-1.95467	-1.24542
78165517	chr5:78165517:T:C	1.58021e-18	-4.25965e-10	-1.35366	2.33404e-13	-4.25965e-10	-1.23643	1.85346e-05	-4.25965e-10	-1.35645
78165742	chr5:78165742:A:G	1.43515e-17	1.35655	-0.503921	3.69751e-12	1.93531	-0.409102	8.64648e-05	0.684773	-0.501123
78165924	chr5:78165924:C:T	3.37817e-18	-4.25965e-10	-0.593889	5.01325e-13	-4.25965e-10	-0.471949	4.00441e-05	-4.25965e-10	-0.586107
78166337	chr5:78166337:T:C	2.88212e-18	-4.25965e-10	-0.752697	5.25212e-13	-4.25965e-10	-0.425401	3.38025e-05	-4.25965e-10	-0.755552
78166653	chr5:78166653:T:C	1.53548e-18	-4.25965e-10	-1.38238	2.57109e-13	-4.25965e-10	-1.1397	1.80864e-05	-4.25965e-10	-1.38092
78166776	chr5:78166776:G:A	2.09475e-18	-4.25965e-10	-1.07179	3.07722e-13	-4.25965e-10	-0.960008	2.47727e-05	-4.25965e-10	-1.06634
78167660	chr5:78167660:T:C	5.13065e-18	-4.25965e-10	-0.17599	7.87991e-13	-4.25965e-10	-0.0197169	6.09003e-05	-4.25965e-10	-0.166849
78167942	chr5:78167942:G:A	5.6354e-19	-2.19882	-0.185917	1.42845e-13	-1.78824	0.0607965	6.53284e-06	-2.2218	-0.177445
78168129	chr5:78168129:A:G	1.5001e-18	-4.25965e-10	-1.40569	2.22942e-13	-4.25965e-10	-1.28229	1.76535e-05	-4.25965e-10	-1.40515
78168137	chr5:78168137:A:G	2.95525e-18	-4.25965e-10	-0.727641	4.09096e-13	-4.25965e-10	-0.675255	3.51289e-05	-4.25965e-10	-0.717062
78168593	chr5:78168593:T:C	2.69443e-18	-4.25965e-10	-0.820036	4.12686e-13	-4.25965e-10	-0.666516	3.19245e-05	-4.25965e-10	-0.812715
78168616	chr5:78168616:C:T	2.37544e-18	-4.25965e-10	-0.94604	3.20699e-13	-4.25965e-10	-0.9187	2.78607e-05	-4.25965e-10	-0.948871
78168720	chr5:78168720:G:A	4.35004e-18	0.796839	-1.13787	9.31757e-13	1.39332	-1.24545	3.01633e-05	0.265526	-1.13499
78168888	chr5:78168888:CTTGACA:C	1.50858e-18	-4.25965e-10	-1.40005	2.35847e-13	-4.25965e-10	-1.22602	1.77542e-05	-4.25965e-10	-1.39947
78168900	chr5:78168900:G:A	2.77047e-18	-4.25965e-10	-0.792206	5.00518e-13	-4.25965e-10	-0.47356	3.24968e-05	-4.25965e-10	-0.794945
78169219	chr5:78169219:T:C	1.45597e-18	-1.43555	-4.01506e-10	1.61808e-13	-1.60279	-4.01506e-10	1.70066e-05	-1.44249	-4.01506e-10
78169253	chr5:78169253:ATG:A	4.53179e-19	-1.21409	-1.3886	2.82197e-14	-1.93678	-1.4124	5.73196e-06	-1.1385	-1.39153
78169278	chr5:78169278:C:T	4.99976e-19	-1.33003	-1.17438	3.71885e-14	-1.99224	-1.08097	6.40786e-06	-1.24869	-1.16987
78170175	chr5:78170175:C:G	7.31706e-19	-2.22176	0.098159	1.64527e-13	-1.94395	0.357817	8.80445e-06	-2.2094	0.108567
78170225	chr5:78170225:A:G	1.57757e-18	-4.25965e-10	-1.35534	2.32748e-13	-4.25965e-10	-1.23925	1.85042e-05	-4.25965e-10	-1.35809
78170520	chr5:78170520:T:C	4.45091e-18	-4.25965e-10	-0.318114	6.28298e-13	-4.25965e-10	-0.24619	5.28065e-05	-4.25965e-10	-0.309454
78170831	chr5:78170831:C:G	1.6455e-17	1.37897	-0.389561	4.26572e-12	1.95652	-0.287353	9.88891e-05	0.704442	-0.386531
78170927	chr5:78170927:G:T	2.12876e-18	-1.05568	-4.01506e-10	4.9589e-13	-0.48285	-4.01506e-10	1.91824e-05	-1.32209	-4.01506e-10
78170964	chr5:78170964:T:C	1.52093e-18	-4.25965e-10	-1.3919	2.04452e-13	-4.25965e-10	-1.36887	1.78721e-05	-4.25965e-10	-1.39285
78171022	chr5:78171022:T:G	1.52908e-18	-4.25965e-10	-1.38655	1.98372e-13	-4.25965e-10	-1.39906	1.80001e-05	-4.25965e-10	-1.38571
78171151	chr5:78171151:T:C	1.00267e-17	-4.25965e-10	0.494026	1.13495e-12	-4.25965e-10	0.345144	0.00011872	-4.25965e-10	0.500678
78171514	chr5:78171514:A:G	3.86089e-18	-4.25965e-10	-0.460325	5.52198e-13	-4.25965e-10	-0.375297	4.57778e-05	-4.25965e-10	-0.452287
78171579	chr5:78171579:T:C	6.9249e-19	-2.17868	-4.01506e-10	9.59597e-14	-2.12528	-4.01506e-10	7.87556e-06	-2.21232	-4.01506e-10
78171724	chr5:78171724:C:T	6.47992e-18	1.47465	-1.41717	2.22142e-12	2.42961	-1.41291	4.57171e-05	0.963568	-1.41718
78172563	chr5:78172563:T:C	7.72573e-19	-2.06925	-4.01506e-10	1.07699e-13	-2.00986	-4.01506e-10	8.97189e-06	-2.08199	-4.01506e-10
78172680	chr5:78172680:C:A	1.49128e-18	-4.25965e-10	-1.41159	1.94971e-13	-4.25965e-10	-1.41635	1.75549e-05	-4.25965e-10	-1.41076
78172718	chr5:78172718:G:A	1.53605e-17	-4.25965e-10	0.920576	1.70873e-12	-4.25965e-10	0.754299	0.000184368	-4.25965e-10	0.940844
78172843	chr5:78172843:C:T	8.37931e-19	-2.22133	0.233291	1.88825e-13	-1.93245	0.484074	1.00475e-05	-2.21165	0.242894
78173203	chr5:78173203:T:C	1.53856e-17	1.28958	-0.367368	3.86978e-12	1.85477	-0.283025	9.294e-05	0.621332	-0.365465
78173975	chr5:78173975:G:A	1.49157e-18	-4.25965e-10	-1.4114	2.07138e-13	-4.25965e-10	-1.35582	1.75371e-05	-4.25965e-10	-1.41177
78174445	chr5:78174445:G:A	1.50659e-18	-4.25965e-10	-1.40137	2.34603e-13	-4.25965e-10	-1.23131	1.77292e-05	-4.25965e-10	-1.40087
78174539	chr5:78174539:C:CAGCACAGCAAATACTGT	1.51603e-18	-4.25965e-10	-1.39513	1.96817e-13	-4.25965e-10	-1.40693	1.78326e-05	-4.25965e-10	-1.39506
78174730	chr5:78174730:A:G	7.67848e-19	-2.21671	0.141328	1.83779e-13	-1.88107	0.405607	9.10891e-06	-2.21872	0.151889
78175279	chr5:78175279:A:G	4.94025e-18	1.20006	-1.41387	1.61789e-12	2.11675	-1.41707	3.55119e-05	0.708028	-1.41425
78175483	chr5:78175483:G:A	1.51484e-18	-4.25965e-10	-1.39591	2.39125e-13	-4.25965e-10	-1.21222	1.78291e-05	-4.25965e-10	-1.39526
78175506	chr5:78175506:C:T	2.96102e-18	-4.25965e-10	-0.72569	4.09875e-13	-4.25965e-10	-0.673352	3.51978e-05	-4.25965e-10	-0.715104
78175529	chr5:78175529:G:A	2.78318e-18	-4.25965e-10	-0.787627	3.81505e-13	-4.25965e-10	-0.745081	3.27974e-05	-4.25965e-10	-0.785738
78175677	chr5:78175677:C:G	1.48757e-18	-4.25965e-10	-1.41408	1.97383e-13	-4.25965e-10	-1.40406	1.75075e-05	-4.25965e-10	-1.41346
78176609	chr5:78176609:T:C	4.44802e-19	-1.45219	-1.16916	3.5017e-14	-2.05967	-1.0737	5.64327e-06	-1.38107	-1.16455
78177341	chr5:78177341:A:G	4.85864e-19	-1.4049	-1.12815	3.75521e-14	-2.03761	-1.02587	6.1849e-06	-1.33082	-1.12316
78177595	chr5:78177595:T:C	7.72969e-19	-2.21301	0.144274	1.90196e-13	-1.85057	0.409426	9.11866e-06	-2.22087	0.15511
78177818	chr5:78177818:C:T	1.50699e-18	-4.25965e-10	-1.40111	2.35134e-13	-4.25965e-10	-1.22905	1.7735e-05	-4.25965e-10	-1.40054
78178084	chr5:78178084:G:A	3.04729e-18	-4.25965e-10	-0.696969	4.70171e-13	-4.25965e-10	-0.536107	3.61329e-05	-4.25965e-10	-0.688884
78178512	chr5:78178512:C:T	1.50735e-18	-4.25965e-10	-1.40087	2.35341e-13	-4.25965e-10	-1.22817	1.77393e-05	-4.25965e-10	-1.40031
78178810	chr5:78178810:G:C	1.50145e-18	-4.25965e-10	-1.40479	2.32004e-13	-4.25965e-10	-1.24245	1.76684e-05	-4.25965e-10	-1.40431
78179354	chr5:78179354:T:C	4.83225e-19	-2.21919	-0.319302	7.65026e-14	-2.0053	-0.346582	5.90253e-06	-2.19335	-0.307354
78180102	chr5:78180102:C:G	6.0032e-18	-4.25965e-10	-0.0189294	9.30994e-13	-4.25965e-10	0.147049	7.13142e-05	-4.25965e-10	-0.00899157
78180465	chr5:78180465:A:G	4.7251e-19	-1.43538	-1.12554	3.71377e-14	-2.05194	-1.02263	6.0081e-06	-1.36249	-1.12049
78180488	chr5:78180488:A:C	4.64439e-18	-4.25965e-10	-0.275563	7.76321e-13	-4.25965e-10	-0.0346377	5.43073e-05	-4.25965e-10	-0.281429
78180692	chr5:78180692:C:A	7.65848e-18	-4.25965e-10	0.224591	1.121e-12	-4.25965e-10	0.332774	9.13071e-05	-4.25965e-10	0.238141
78181810	chr5:78181810:C:G	2.96796e-18	-4.25965e-10	-0.723346	4.10881e-13	-4.25965e-10	-0.670899	3.52811e-05	-4.25965e-10	-0.712739
78182157	chr5:78182157:C:T	1.09485e-17	0.98426	-0.402276	2.68529e-12	1.52487	-0.318529	6.84672e-05	0.350789	-0.400521
78182930	chr5:78182930:G:A	1.74932e-18	-4.25965e-10	-1.25199	2.43504e-13	-4.25965e-10	-1.19407	2.05868e-05	-4.25965e-10	-1.25143
78183792	chr5:78183792:A:C	2.87403e-18	-4.25965e-10	-0.755507	2.98121e-13	-4.25965e-10	-0.991705	3.39225e-05	-4.25965e-10	-0.752008
78183823	chr5:78183823:C:T	1.49868e-18	-4.25965e-10	-1.40664	1.95812e-13	-4.25965e-10	-1.41205	1.76451e-05	-4.25965e-10	-1.40563
78183857	chr5:78183857:A:C	4.8396e-18	1.1768	-1.41119	1.57015e-12	2.08672	-1.417	3.47498e-05	0.683797	-1.41171
78183924	chr5:78183924:T:C	1.79945e-17	1.48872	-0.409875	4.77813e-12	2.08912	-0.306518	0.000104757	0.7819	-0.406347
78183926	chr5:78183926:T:C	8.66904e-19	-1.95405	-4.01506e-10	1.79839e-13	-1.49714	-4.01506e-10	1.05032e-05	-1.92441	-4.01506e-10
78184410	chr5:78184410:G:A	1.47973e-18	-1.41937	-4.01506e-10	1.32975e-13	-1.79904	-4.01506e-10	1.7256e-05	-1.42793	-4.01506e-10
78184510	chr5:78184510:C:T	7.77103e-18	-4.25965e-10	0.23918	1.13836e-12	-4.25965e-10	0.348142	9.26508e-05	-4.25965e-10	0.25275
78184550	chr5:78184550:TG:T	5.67578e-18	-4.25965e-10	-0.0750149	7.80218e-13	-4.25965e-10	-0.0296301	6.70974e-05	-4.25965e-10	-0.0699416
78185172	chr5:78185172:A:G	2.18857e-18	-4.25965e-10	-1.02797	2.41517e-13	-4.25965e-10	-1.20226	2.58093e-05	-4.25965e-10	-1.02535
78185653	chr5:78185653:G:A	7.63782e-18	-4.25965e-10	0.221889	1.1158e-12	-4.25965e-10	0.328122	9.10629e-05	-4.25965e-10	0.235464
78185707	chr5:78185707:A:T	3.84914e-18	-0.463372	-4.01506e-10	1.77395e-13	-1.51083	-4.01506e-10	3.52798e-05	-0.712777	-4.01506e-10
78186386	chr5:78186386:C:T	7.86414e-19	-2.22138	0.16989	1.75109e-13	-1.93802	0.414228	9.43053e-06	-2.21132	0.179181
78186476	chr5:78186476:G:A	7.06924e-18	1.55582	-1.41129	2.39478e-12	2.50901	-1.41717	4.95156e-05	1.03791	-1.41171
78187371	chr5:78187371:T:C	1.50036e-18	-4.25965e-10	-1.40552	2.31471e-13	-4.25965e-10	-1.24475	1.76556e-05	-4.25965e-10	-1.40503
78187402	chr5:78187402:T:C	1.50654e-18	-4.25965e-10	-1.40141	2.34955e-13	-4.25965e-10	-1.22981	1.77298e-05	-4.25965e-10	-1.40084
78187451	chr5:78187451:A:T	1.83186e-18	-4.25965e-10	-1.20589	2.2476e-13	-4.25965e-10	-1.27417	2.16206e-05	-4.25965e-10	-1.20244
78188032	chr5:78188032:G:A	1.51463e-18	-4.25965e-10	-1.39605	1.94985e-13	-4.25965e-10	-1.41628	1.78393e-05	-4.25965e-10	-1.39468
78188582	chr5:78188582:C:T	2.33628e-18	-4.25965e-10	-0.962661	2.7862e-13	-4.25965e-10	-1.05936	2.76297e-05	-4.25965e-10	-0.957196
78188995	chr5:78188995:C:T	2.56345e-18	-4.25965e-10	-0.869866	2.57689e-13	-4.25965e-10	-1.13745	3.02232e-05	-4.25965e-10	-0.867476
78189120	chr5:78189120:C:T	1.52585e-18	-4.25965e-10	-1.38867	1.94846e-13	-4.25965e-10	-1.417	1.79817e-05	-4.25965e-10	-1.38673
78189249	chr5:78189249:A:T	1.16129e-17	0.758043	-0.117145	2.76661e-12	1.26119	-0.0250166	7.31552e-05	0.131397	-0.114901
78189263	chr5:78189263:A:T	6.96661e-18	1.53674	-1.40684	2.31708e-12	2.47487	-1.41601	4.86233e-05	1.01552	-1.4075
78189304	chr5:78189304:C:G	5.40305e-19	-1.31988	-1.10696	4.01076e-14	-1.99757	-1.00007	6.8867e-06	-1.24462	-1.10187
78189356	chr5:78189356:T:C	6.47169e-18	-4.25965e-10	0.0562142	1.00826e-12	-4.25965e-10	0.226779	7.69115e-05	-4.25965e-10	0.0665677
78189634	chr5:78189634:C:T	6.18101e-18	1.42022	-1.40996	2.04872e-12	2.35268	-1.41691	4.36734e-05	0.911149	-1.4105
78189734	chr5:78189734:G:A	5.78091e-18	1.3562	-1.41286	1.90892e-12	2.28227	-1.41718	4.10657e-05	0.852373	-1.41329
78190159	chr5:78190159:T:G	6.62608e-18	1.49363	-1.41384	2.21832e-12	2.43238	-1.41708	4.6523e-05	0.978076	-1.41422
78190253	chr5:78190253:T:C	1.51513e-18	-4.25965e-10	-1.39572	2.39432e-13	-4.25965e-10	-1.21093	1.78324e-05	-4.25965e-10	-1.39507
78190651	chr5:78190651:T:C	1.54509e-18	-4.25965e-10	-1.37614	2.22018e-13	-4.25965e-10	-1.28644	1.81287e-05	-4.25965e-10	-1.37859
78190777	chr5:78190777:C:T	1.67509e-17	1.25978	-0.252554	4.16552e-12	1.80836	-0.16297	0.000101433	0.593852	-0.25054
78191420	chr5:78191420:C:T	8.09211e-18	-4.25965e-10	0.279668	1.23555e-12	-4.25965e-10	0.430066	9.64354e-05	-4.25965e-10	0.292786
78192168	chr5:78192168:A:G	7.31228e-18	1.59458	-1.41625	2.49595e-12	2.54864	-1.41542	5.07597e-05	1.06743	-1.41642
78192470	chr5:78192470:T:C	1.62906e-17	1.13576	-0.156396	3.97254e-12	1.67254	-0.0745866	9.95468e-05	0.479013	-0.154472
78192860	chr5:78192860:T:C	8.23159e-19	-2.20608	0.20025	2.1077e-13	-1.80989	0.471451	9.63125e-06	-2.22212	0.211041
78192980	chr5:78192980:A:G	1.60781e-18	-4.25965e-10	-1.33635	2.41679e-13	-4.25965e-10	-1.20159	1.88587e-05	-4.25965e-10	-1.33911
78193520	chr5:78193520:A:G	4.46942e-19	-1.46926	-1.14729	3.55244e-14	-2.07121	-1.04777	5.6557e-06	-1.40108	-1.14235
78193648	chr5:78193648:TCAAA:T	1.51063e-18	-4.25965e-10	-1.39869	2.37236e-13	-4.25965e-10	-1.22015	1.77789e-05	-4.25965e-10	-1.39807
78193949	chr5:78193949:A:C	1.51569e-18	-4.25965e-10	-1.39535	2.39637e-13	-4.25965e-10	-1.21008	1.78392e-05	-4.25965e-10	-1.39469
78194161	chr5:78194161:G:A	2.96534e-18	-4.25965e-10	-0.724231	4.10511e-13	-4.25965e-10	-0.671802	3.52496e-05	-4.25965e-10	-0.713632
78194670	chr5:78194670:A:G	2.27819e-18	-4.25965e-10	-0.98784	2.48835e-13	-4.25965e-10	-1.17241	2.68718e-05	-4.25965e-10	-0.985009
78194772	chr5:78194772:G:T	4.98793e-18	1.20123	-1.40544	1.60104e-12	2.10484	-1.41564	3.58322e-05	0.708882	-1.40612
78195546	chr5:78195546:G:A	1.51579e-18	-4.25965e-10	-1.39528	1.96783e-13	-4.25965e-10	-1.4071	1.78219e-05	-4.25965e-10	-1.39566
78195959	chr5:78195959:G:A	6.88368e-18	1.53266	-1.41473	2.32541e-12	2.47921	-1.41676	4.82778e-05	1.01591	-1.41503
78196286	chr5:78196286:T:C	7.34423e-18	1.59558	-1.41289	2.52906e-12	2.56357	-1.41717	5.0428e-05	1.05776	-1.4133
78196340	chr5:78196340:G:C	1.49202e-18	-4.25965e-10	-1.41109	1.96601e-13	-4.25965e-10	-1.40803	1.75644e-05	-4.25965e-10	-1.41021
78196584	chr5:78196584:A:AT	6.42005e-18	-4.25965e-10	0.0482039	9.99677e-13	-4.25965e-10	0.218229	7.62953e-05	-4.25965e-10	0.0585241
78196952	chr5:78196952:G:C	1.49649e-18	-4.25965e-10	-1.4081	2.2903e-13	-4.25965e-10	-1.25535	1.76094e-05	-4.25965e-10	-1.40766
78197114	chr5:78197114:T:C	1.50716e-18	-4.25965e-10	-1.401	2.35402e-13	-4.25965e-10	-1.22791	1.77373e-05	-4.25965e-10	-1.40042
78197190	chr5:78197190:T:C	2.97688e-18	-4.25965e-10	-0.720346	4.11945e-13	-4.25965e-10	-0.668314	3.53876e-05	-4.25965e-10	-0.709726
78197261	chr5:78197261:T:G	3.1581e-17	1.65424	-0.012901	1.9549e-10	4.9103	0.583755	0.000432952	1.7979	-0.00335998
78197754	chr5:78197754:A:G	2.63778e-18	-4.25965e-10	-0.841285	4.03346e-13	-4.25965e-10	-0.689408	3.12479e-05	-4.25965e-10	-0.834136
78197787	chr5:78197787:G:A	1.26933e-18	-1.57273	-4.01506e-10	1.19123e-13	-1.90905	-4.01506e-10	1.36412e-05	-1.66299	-4.01506e-10
78198937	chr5:78198937:T:C	6.197e-18	-4.25965e-10	0.0128434	9.65176e-13	-4.25965e-10	0.183107	7.36401e-05	-4.25965e-10	0.0231031
78199207	chr5:78199207:A:G	4.62985e-19	-1.47185	-1.10943	3.71143e-14	-2.06968	-1.00552	5.89483e-06	-1.39758	-1.10443
78200279	chr5:78200279:G:A	1.52263e-18	-4.25965e-10	-1.39078	2.1604e-13	-4.25965e-10	-1.31374	1.78741e-05	-4.25965e-10	-1.39273
78200955	chr5:78200955:T:C	2.94824e-18	-4.25965e-10	-0.730014	4.07742e-13	-4.25965e-10	-0.678568	3.50442e-05	-4.25965e-10	-0.719476
78201130	chr5:78201130:T:C	2.27243e-17	1.44388	-0.131664	1.358e-10	4.65362	0.476117	0.000312237	1.58909	-0.121417
78201833	chr5:78201833:C:T	1.72302e-18	-4.25965e-10	-1.26714	2.53017e-13	-4.25965e-10	-1.15575	2.01902e-05	-4.25965e-10	-1.27089
78201953	chr5:78201953:C:G	5.64332e-19	-1.36836	-1.01497	4.332e-14	-2.0214	-0.899194	7.22174e-06	-1.28961	-1.00938
78202174	chr5:78202174:C:T	5.97744e-18	1.08121	-1.10444	1.79886e-12	1.97471	-1.169	4.22957e-05	0.57639	-1.10779
78202318	chr5:78202318:T:C	7.23812e-19	-0.97361	-1.16084	8.88598e-13	0.952817	-0.852375	1.18046e-05	-0.650834	-1.15677
78202374	chr5:78202374:C:T	7.6399e-19	-2.08042	-4.01506e-10	8.71753e-14	-2.22128	-4.01506e-10	8.78018e-06	-2.10359	-4.01506e-10
78203022	chr5:78203022:G:A	2.3714e-17	1.36733	-0.0124907	1.33053e-10	4.52505	0.584243	0.000324125	1.50797	-0.00293273
78203263	chr5:78203263:G:T	7.57332e-19	-2.08918	-4.01506e-10	8.71253e-14	-2.22186	-4.01506e-10	8.70851e-06	-2.11179	-4.01506e-10
78203738	chr5:78203738:C:T	1.55073e-18	-4.25965e-10	-1.37249	1.95406e-13	-4.25965e-10	-1.41413	1.8286e-05	-4.25965e-10	-1.36995
78203924	chr5:78203924:T:C	3.12074e-18	-0.673151	-4.01506e-10	1.14168e-12	0.351048	-4.01506e-10	4.02863e-05	-0.580075	-4.01506e-10
78204139	chr5:78204139:C:T	2.66926e-18	-4.25965e-10	-0.829421	4.08727e-13	-4.25965e-10	-0.676157	3.16201e-05	-4.25965e-10	-0.822293
78204273	chr5:78204273:C:T	8.69936e-19	-1.95056	-4.01506e-10	8.98832e-14	-2.19069	-4.01506e-10	9.92404e-06	-1.98113	-4.01506e-10
78204292	chr5:78204292:A:G	1.59511e-18	-4.25965e-10	-1.34428	2.04985e-13	-4.25965e-10	-1.36627	1.87504e-05	-4.25965e-10	-1.34487
78204378	chr5:78204378:A:C	1.49939e-18	-4.25965e-10	-1.40616	2.33327e-13	-4.25965e-10	-1.23676	1.76452e-05	-4.25965e-10	-1.40562
78204841	chr5:78204841:A:G	1.30168e-18	-0.658166	-0.889399	2.45115e-12	1.40825	-0.293141	2.09075e-05	-0.348012	-0.887966
78205444	chr5:78205444:C:T	3.03109e-18	-4.25965e-10	-0.702299	4.1963e-13	-4.25965e-10	-0.64983	3.60366e-05	-4.25965e-10	-0.691553
78205549	chr5:78205549:T:C	2.17655e-17	1.48832	-0.219211	1.24116e-10	4.69404	0.345729	0.000297628	1.62974	-0.209979
78205676	chr5:78205676:G:A	1.6154e-18	-4.25965e-10	-1.33164	2.3312e-13	-4.25965e-10	-1.23765	1.90131e-05	-4.25965e-10	-1.33096
78205733	chr5:78205733:T:C	4.84621e-18	-1.05196	0.818932	5.38613e-11	2.39453	1.81044	5.84362e-05	-1.04974	0.841593
78205891	chr5:78205891:T:C	5.08133e-18	1.05199	-1.23764	1.54316e-12	1.93697	-1.28459	3.60019e-05	0.547903	-1.24042
```
